## Supplementary material for "Characterization of shared and ancestry-specific signals driving complex traits using multi-ancestry fine-mapping": s1_remaining_snps.pvar

```
##FILTER=<ID=PASS,Description="All filters passed">
##reference=ftp://ftp.1000genomes.ebi.ac.uk//vol1/ftp/technical/reference/phase2_reference_assembly_sequence/hs37d5.fa.gz
##contig=<ID=9,assembly=b37,length=141213431>
##ALT=<ID=CNV,Description="Copy Number Polymorphism">
##ALT=<ID=DEL,Description="Deletion">
##ALT=<ID=DUP,Description="Duplication">
##ALT=<ID=INS:ME:ALU,Description="Insertion of ALU element">
##ALT=<ID=INS:ME:LINE1,Description="Insertion of LINE1 element">
##ALT=<ID=INS:ME:SVA,Description="Insertion of SVA element">
##ALT=<ID=INS:MT,Description="Nuclear Mitochondrial Insertion">
##ALT=<ID=INV,Description="Inversion">
##ALT=<ID=CN0,Description="Copy number allele: 0 copies">
##ALT=<ID=CN1,Description="Copy number allele: 1 copy">
##ALT=<ID=CN2,Description="Copy number allele: 2 copies">
##ALT=<ID=CN3,Description="Copy number allele: 3 copies">
##ALT=<ID=CN4,Description="Copy number allele: 4 copies">
##ALT=<ID=CN5,Description="Copy number allele: 5 copies">
##ALT=<ID=CN6,Description="Copy number allele: 6 copies">
##ALT=<ID=CN7,Description="Copy number allele: 7 copies">
##ALT=<ID=CN8,Description="Copy number allele: 8 copies">
##ALT=<ID=CN9,Description="Copy number allele: 9 copies">
##ALT=<ID=CN10,Description="Copy number allele: 10 copies">
##ALT=<ID=CN11,Description="Copy number allele: 11 copies">
##ALT=<ID=CN12,Description="Copy number allele: 12 copies">
##ALT=<ID=CN13,Description="Copy number allele: 13 copies">
##ALT=<ID=CN14,Description="Copy number allele: 14 copies">
##ALT=<ID=CN15,Description="Copy number allele: 15 copies">
##ALT=<ID=CN16,Description="Copy number allele: 16 copies">
##ALT=<ID=CN17,Description="Copy number allele: 17 copies">
##ALT=<ID=CN18,Description="Copy number allele: 18 copies">
##ALT=<ID=CN19,Description="Copy number allele: 19 copies">
##ALT=<ID=CN20,Description="Copy number allele: 20 copies">
##ALT=<ID=CN21,Description="Copy number allele: 21 copies">
##ALT=<ID=CN22,Description="Copy number allele: 22 copies">
##ALT=<ID=CN23,Description="Copy number allele: 23 copies">
##ALT=<ID=CN24,Description="Copy number allele: 24 copies">
##ALT=<ID=CN25,Description="Copy number allele: 25 copies">
##ALT=<ID=CN26,Description="Copy number allele: 26 copies">
##ALT=<ID=CN27,Description="Copy number allele: 27 copies">
##ALT=<ID=CN28,Description="Copy number allele: 28 copies">
##ALT=<ID=CN29,Description="Copy number allele: 29 copies">
##ALT=<ID=CN30,Description="Copy number allele: 30 copies">
##ALT=<ID=CN31,Description="Copy number allele: 31 copies">
##ALT=<ID=CN32,Description="Copy number allele: 32 copies">
##ALT=<ID=CN33,Description="Copy number allele: 33 copies">
##ALT=<ID=CN34,Description="Copy number allele: 34 copies">
##ALT=<ID=CN35,Description="Copy number allele: 35 copies">
##ALT=<ID=CN36,Description="Copy number allele: 36 copies">
##ALT=<ID=CN37,Description="Copy number allele: 37 copies">
##ALT=<ID=CN38,Description="Copy number allele: 38 copies">
##ALT=<ID=CN39,Description="Copy number allele: 39 copies">
##ALT=<ID=CN40,Description="Copy number allele: 40 copies">
##ALT=<ID=CN41,Description="Copy number allele: 41 copies">
##ALT=<ID=CN42,Description="Copy number allele: 42 copies">
##ALT=<ID=CN43,Description="Copy number allele: 43 copies">
##ALT=<ID=CN44,Description="Copy number allele: 44 copies">
##ALT=<ID=CN45,Description="Copy number allele: 45 copies">
##ALT=<ID=CN46,Description="Copy number allele: 46 copies">
##ALT=<ID=CN47,Description="Copy number allele: 47 copies">
##ALT=<ID=CN48,Description="Copy number allele: 48 copies">
##ALT=<ID=CN49,Description="Copy number allele: 49 copies">
##ALT=<ID=CN50,Description="Copy number allele: 50 copies">
##ALT=<ID=CN51,Description="Copy number allele: 51 copies">
##ALT=<ID=CN52,Description="Copy number allele: 52 copies">
##ALT=<ID=CN53,Description="Copy number allele: 53 copies">
##ALT=<ID=CN54,Description="Copy number allele: 54 copies">
##ALT=<ID=CN55,Description="Copy number allele: 55 copies">
##ALT=<ID=CN56,Description="Copy number allele: 56 copies">
##ALT=<ID=CN57,Description="Copy number allele: 57 copies">
##ALT=<ID=CN58,Description="Copy number allele: 58 copies">
##ALT=<ID=CN59,Description="Copy number allele: 59 copies">
##ALT=<ID=CN60,Description="Copy number allele: 60 copies">
##ALT=<ID=CN61,Description="Copy number allele: 61 copies">
##ALT=<ID=CN62,Description="Copy number allele: 62 copies">
##ALT=<ID=CN63,Description="Copy number allele: 63 copies">
##ALT=<ID=CN64,Description="Copy number allele: 64 copies">
##ALT=<ID=CN65,Description="Copy number allele: 65 copies">
##ALT=<ID=CN66,Description="Copy number allele: 66 copies">
##ALT=<ID=CN67,Description="Copy number allele: 67 copies">
##ALT=<ID=CN68,Description="Copy number allele: 68 copies">
##ALT=<ID=CN69,Description="Copy number allele: 69 copies">
##ALT=<ID=CN70,Description="Copy number allele: 70 copies">
##ALT=<ID=CN71,Description="Copy number allele: 71 copies">
##ALT=<ID=CN72,Description="Copy number allele: 72 copies">
##ALT=<ID=CN73,Description="Copy number allele: 73 copies">
##ALT=<ID=CN74,Description="Copy number allele: 74 copies">
##ALT=<ID=CN75,Description="Copy number allele: 75 copies">
##ALT=<ID=CN76,Description="Copy number allele: 76 copies">
##ALT=<ID=CN77,Description="Copy number allele: 77 copies">
##ALT=<ID=CN78,Description="Copy number allele: 78 copies">
##ALT=<ID=CN79,Description="Copy number allele: 79 copies">
##ALT=<ID=CN80,Description="Copy number allele: 80 copies">
##ALT=<ID=CN81,Description="Copy number allele: 81 copies">
##ALT=<ID=CN82,Description="Copy number allele: 82 copies">
##ALT=<ID=CN83,Description="Copy number allele: 83 copies">
##ALT=<ID=CN84,Description="Copy number allele: 84 copies">
##ALT=<ID=CN85,Description="Copy number allele: 85 copies">
##ALT=<ID=CN86,Description="Copy number allele: 86 copies">
##ALT=<ID=CN87,Description="Copy number allele: 87 copies">
##ALT=<ID=CN88,Description="Copy number allele: 88 copies">
##ALT=<ID=CN89,Description="Copy number allele: 89 copies">
##ALT=<ID=CN90,Description="Copy number allele: 90 copies">
##ALT=<ID=CN91,Description="Copy number allele: 91 copies">
##ALT=<ID=CN92,Description="Copy number allele: 92 copies">
##ALT=<ID=CN93,Description="Copy number allele: 93 copies">
##ALT=<ID=CN94,Description="Copy number allele: 94 copies">
##ALT=<ID=CN95,Description="Copy number allele: 95 copies">
##ALT=<ID=CN96,Description="Copy number allele: 96 copies">
##ALT=<ID=CN97,Description="Copy number allele: 97 copies">
##ALT=<ID=CN98,Description="Copy number allele: 98 copies">
##ALT=<ID=CN99,Description="Copy number allele: 99 copies">
##ALT=<ID=CN100,Description="Copy number allele: 100 copies">
##ALT=<ID=CN101,Description="Copy number allele: 101 copies">
##ALT=<ID=CN102,Description="Copy number allele: 102 copies">
##ALT=<ID=CN103,Description="Copy number allele: 103 copies">
##ALT=<ID=CN104,Description="Copy number allele: 104 copies">
##ALT=<ID=CN105,Description="Copy number allele: 105 copies">
##ALT=<ID=CN106,Description="Copy number allele: 106 copies">
##ALT=<ID=CN107,Description="Copy number allele: 107 copies">
##ALT=<ID=CN108,Description="Copy number allele: 108 copies">
##ALT=<ID=CN109,Description="Copy number allele: 109 copies">
##ALT=<ID=CN110,Description="Copy number allele: 110 copies">
##ALT=<ID=CN111,Description="Copy number allele: 111 copies">
##ALT=<ID=CN112,Description="Copy number allele: 112 copies">
##ALT=<ID=CN113,Description="Copy number allele: 113 copies">
##ALT=<ID=CN114,Description="Copy number allele: 114 copies">
##ALT=<ID=CN115,Description="Copy number allele: 115 copies">
##ALT=<ID=CN116,Description="Copy number allele: 116 copies">
##ALT=<ID=CN117,Description="Copy number allele: 117 copies">
##ALT=<ID=CN118,Description="Copy number allele: 118 copies">
##ALT=<ID=CN119,Description="Copy number allele: 119 copies">
##ALT=<ID=CN120,Description="Copy number allele: 120 copies">
##ALT=<ID=CN121,Description="Copy number allele: 121 copies">
##ALT=<ID=CN122,Description="Copy number allele: 122 copies">
##ALT=<ID=CN123,Description="Copy number allele: 123 copies">
##ALT=<ID=CN124,Description="Copy number allele: 124 copies">
##INFO=<ID=CIEND,Number=2,Type=Integer,Description="Confidence interval around END for imprecise variants">
##INFO=<ID=CIPOS,Number=2,Type=Integer,Description="Confidence interval around POS for imprecise variants">
##INFO=<ID=CS,Number=1,Type=String,Description="Source call set.">
##INFO=<ID=END,Number=1,Type=Integer,Description="End coordinate of this variant">
##INFO=<ID=IMPRECISE,Number=0,Type=Flag,Description="Imprecise structural variation">
##INFO=<ID=MC,Number=.,Type=String,Description="Merged calls.">
##INFO=<ID=MEINFO,Number=4,Type=String,Description="Mobile element info of the form NAME,START,END<POLARITY; If there is only 5' OR 3' support for this call, will be NULL NULL for START and END">
##INFO=<ID=MEND,Number=1,Type=Integer,Description="Mitochondrial end coordinate of inserted sequence">
##INFO=<ID=MLEN,Number=1,Type=Integer,Description="Estimated length of mitochondrial insert">
##INFO=<ID=MSTART,Number=1,Type=Integer,Description="Mitochondrial start coordinate of inserted sequence">
##INFO=<ID=SVLEN,Number=.,Type=Integer,Description="SV length. It is only calculated for structural variation MEIs. For other types of SVs; one may calculate the SV length by INFO:END-START+1, or by finding the difference between lengthes of REF and ALT alleles">
##INFO=<ID=SVTYPE,Number=1,Type=String,Description="Type of structural variant">
##INFO=<ID=TSD,Number=1,Type=String,Description="Precise Target Site Duplication for bases, if unknown, value will be NULL">
##INFO=<ID=AC,Number=A,Type=Integer,Description="Total number of alternate alleles in called genotypes">
##INFO=<ID=AF,Number=A,Type=Float,Description="Estimated allele frequency in the range (0,1)">
##INFO=<ID=NS,Number=1,Type=Integer,Description="Number of samples with data">
##INFO=<ID=AN,Number=1,Type=Integer,Description="Total number of alleles in called genotypes">
##INFO=<ID=EAS_AF,Number=A,Type=Float,Description="Allele frequency in the EAS populations calculated from AC and AN, in the range (0,1)">
##INFO=<ID=EUR_AF,Number=A,Type=Float,Description="Allele frequency in the EUR populations calculated from AC and AN, in the range (0,1)">
##INFO=<ID=AFR_AF,Number=A,Type=Float,Description="Allele frequency in the AFR populations calculated from AC and AN, in the range (0,1)">
##INFO=<ID=AMR_AF,Number=A,Type=Float,Description="Allele frequency in the AMR populations calculated from AC and AN, in the range (0,1)">
##INFO=<ID=SAS_AF,Number=A,Type=Float,Description="Allele frequency in the SAS populations calculated from AC and AN, in the range (0,1)">
##INFO=<ID=DP,Number=1,Type=Integer,Description="Total read depth; only low coverage data were counted towards the DP, exome data were not used">
##INFO=<ID=AA,Number=1,Type=String,Description="Ancestral Allele. Format: AA|REF|ALT|IndelType. AA: Ancestral allele, REF:Reference Allele, ALT:Alternate Allele, IndelType:Type of Indel (REF, ALT and IndelType are only defined for indels)">
##INFO=<ID=VT,Number=.,Type=String,Description="indicates what type of variant the line represents">
##INFO=<ID=EX_TARGET,Number=0,Type=Flag,Description="indicates whether a variant is within the exon pull down target boundaries">
##INFO=<ID=MULTI_ALLELIC,Number=0,Type=Flag,Description="indicates whether a site is multi-allelic">
#CHROM	POS	ID	REF	ALT	QUAL	FILTER	INFO
9	100571988	rs10983833	T	C	100	PASS	AC=1143;AF=0.228235;AN=5008;NS=2504;DP=19595;EAS_AF=0.119;AMR_AF=0.2147;AFR_AF=0.3797;EUR_AF=0.2078;SAS_AF=0.1667;AA=T|||;VT=SNP
9	100573164	rs1156850	G	A	100	PASS	AC=4071;AF=0.812899;AN=5008;NS=2504;DP=17284;EAS_AF=0.8869;AMR_AF=0.7968;AFR_AF=0.8767;EUR_AF=0.7167;SAS_AF=0.7607;AA=G|||;VT=SNP
9	100573925	rs7870540	T	C	100	PASS	AC=4074;AF=0.813498;AN=5008;NS=2504;DP=19943;EAS_AF=0.8869;AMR_AF=0.7983;AFR_AF=0.8767;EUR_AF=0.7187;SAS_AF=0.7607;AA=C|||;VT=SNP
9	100574120	rs7870795	T	C	100	PASS	AC=4074;AF=0.813498;AN=5008;NS=2504;DP=21438;EAS_AF=0.8869;AMR_AF=0.7983;AFR_AF=0.8767;EUR_AF=0.7187;SAS_AF=0.7607;AA=C|||;VT=SNP
9	100575283	rs7029271	C	T	100	PASS	AC=3472;AF=0.693291;AN=5008;NS=2504;DP=7653;EAS_AF=0.87;AMR_AF=0.611;AFR_AF=0.7632;EUR_AF=0.5358;SAS_AF=0.637;AA=-|||;VT=SNP
9	100575352	rs7872122	A	G	100	PASS	AC=701;AF=0.139976;AN=5008;NS=2504;DP=12192;EAS_AF=0.0109;AMR_AF=0.1816;AFR_AF=0.1891;EUR_AF=0.1918;SAS_AF=0.1237;AA=A|||;VT=SNP
9	100575888	rs7859751	G	A	100	PASS	AC=4148;AF=0.828275;AN=5008;NS=2504;DP=20082;EAS_AF=0.9454;AMR_AF=0.7997;AFR_AF=0.8759;EUR_AF=0.7187;SAS_AF=0.7761;AA=A|||;VT=SNP
9	100576006	rs7860766	C	T	100	PASS	AC=631;AF=0.125998;AN=5008;NS=2504;DP=18517;EAS_AF=0.0109;AMR_AF=0.1758;AFR_AF=0.1566;EUR_AF=0.173;SAS_AF=0.1196;AA=c|||;VT=SNP
9	100576065	rs12377722	C	T	100	PASS	AC=678;AF=0.135383;AN=5008;NS=2504;DP=17720;EAS_AF=0.0099;AMR_AF=0.1816;AFR_AF=0.1891;EUR_AF=0.174;SAS_AF=0.1196;AA=c|||;VT=SNP
9	100577551	rs72751592	T	G	100	PASS	AC=694;AF=0.138578;AN=5008;NS=2504;DP=14092;EAS_AF=0.0099;AMR_AF=0.1801;AFR_AF=0.1846;EUR_AF=0.1928;SAS_AF=0.1237;AA=T|||;VT=SNP
9	100578498	rs10983845	A	G	100	PASS	AC=701;AF=0.139976;AN=5008;NS=2504;DP=14980;EAS_AF=0.0099;AMR_AF=0.1816;AFR_AF=0.1891;EUR_AF=0.1928;SAS_AF=0.1237;AA=A|||;VT=SNP
9	100579219	rs1443433	A	G	100	PASS	AC=654;AF=0.130591;AN=5008;NS=2504;DP=17516;EAS_AF=0.0099;AMR_AF=0.1772;AFR_AF=0.1566;EUR_AF=0.1918;SAS_AF=0.1237;AA=A|||;VT=SNP
9	100579755	rs10983853	C	T	100	PASS	AC=381;AF=0.0760783;AN=5008;NS=2504;DP=16040;EAS_AF=0.1042;AMR_AF=0.0303;AFR_AF=0.1157;EUR_AF=0.0437;SAS_AF=0.0593;AA=T|||;VT=SNP
9	100580637	rs10983855	G	A	100	PASS	AC=382;AF=0.076278;AN=5008;NS=2504;DP=21703;EAS_AF=0.1042;AMR_AF=0.0303;AFR_AF=0.1165;EUR_AF=0.0437;SAS_AF=0.0593;AA=G|||;VT=SNP
9	100580761	rs77916223	A	C	100	PASS	AC=148;AF=0.0295527;AN=5008;NS=2504;DP=19094;EAS_AF=0.0456;AMR_AF=0.0202;AFR_AF=0.0015;EUR_AF=0.0427;SAS_AF=0.044;AA=A|||;VT=SNP
9	100580835	rs80224157	C	A	100	PASS	AC=307;AF=0.0613019;AN=5008;NS=2504;DP=17501;EAS_AF=0.0456;AMR_AF=0.0288;AFR_AF=0.1165;EUR_AF=0.0437;SAS_AF=0.044;AA=C|||;VT=SNP
9	100580881	rs10983858	C	G	100	PASS	AC=382;AF=0.076278;AN=5008;NS=2504;DP=16896;EAS_AF=0.1042;AMR_AF=0.0303;AFR_AF=0.1165;EUR_AF=0.0437;SAS_AF=0.0593;AA=C|||;VT=SNP
9	100581197	rs10983861	T	A	100	PASS	AC=382;AF=0.076278;AN=5008;NS=2504;DP=16993;EAS_AF=0.1042;AMR_AF=0.0303;AFR_AF=0.1165;EUR_AF=0.0437;SAS_AF=0.0593;AA=T|||;VT=SNP
9	100581427	rs7870871	T	C	100	PASS	AC=4397;AF=0.877995;AN=5008;NS=2504;DP=10653;EAS_AF=0.9901;AMR_AF=0.8228;AFR_AF=0.9871;EUR_AF=0.7515;SAS_AF=0.7843;AA=C|||;VT=SNP
9	100582024	rs6478413	A	G	100	PASS	AC=3762;AF=0.751198;AN=5008;NS=2504;DP=16350;EAS_AF=0.9812;AMR_AF=0.6484;AFR_AF=0.8079;EUR_AF=0.5706;SAS_AF=0.6963;AA=G|||;VT=SNP
9	100583074	rs10124220	T	C	100	PASS	AC=3780;AF=0.754792;AN=5008;NS=2504;DP=20003;EAS_AF=0.9821;AMR_AF=0.6484;AFR_AF=0.8033;EUR_AF=0.5885;SAS_AF=0.7014;AA=C|||;VT=SNP
9	100583195	rs1443432	C	T	100	PASS	AC=3757;AF=0.7502;AN=5008;NS=2504;DP=18986;EAS_AF=0.9821;AMR_AF=0.647;AFR_AF=0.8033;EUR_AF=0.5706;SAS_AF=0.6973;AA=c|||;VT=SNP
9	100584711	rs1822416	C	T	100	PASS	AC=307;AF=0.0613019;AN=5008;NS=2504;DP=17611;EAS_AF=0.0456;AMR_AF=0.0288;AFR_AF=0.1165;EUR_AF=0.0437;SAS_AF=0.044;AA=C|||;VT=SNP
9	100584996	rs2401638	C	G	100	PASS	AC=309;AF=0.0617013;AN=5008;NS=2504;DP=19018;EAS_AF=0.0466;AMR_AF=0.0303;AFR_AF=0.1165;EUR_AF=0.0437;SAS_AF=0.044;AA=C|||;VT=SNP
9	100585506	rs4297160	G	A	100	PASS	AC=3290;AF=0.656949;AN=5008;NS=2504;DP=16036;EAS_AF=0.877;AMR_AF=0.6066;AFR_AF=0.6271;EUR_AF=0.5298;SAS_AF=0.637;AA=G|||;VT=SNP
9	100585818	rs10983871	A	G	100	PASS	AC=471;AF=0.0940495;AN=5008;NS=2504;DP=19486;EAS_AF=0.1042;AMR_AF=0.0403;AFR_AF=0.1785;EUR_AF=0.0437;SAS_AF=0.0593;AA=G|||;VT=SNP
9	100586047	rs74867670	C	A	100	PASS	AC=307;AF=0.0613019;AN=5008;NS=2504;DP=17047;EAS_AF=0.0456;AMR_AF=0.0288;AFR_AF=0.1165;EUR_AF=0.0437;SAS_AF=0.044;AA=C|||;VT=SNP
9	100586887	rs117733077	C	G	100	PASS	AC=156;AF=0.0311502;AN=5008;NS=2504;DP=13135;EAS_AF=0.0456;AMR_AF=0.0216;AFR_AF=0.0068;EUR_AF=0.0427;SAS_AF=0.044;AA=C|||;VT=SNP
9	100587709	rs79011204	C	G	100	PASS	AC=311;AF=0.0621006;AN=5008;NS=2504;DP=18179;EAS_AF=0.0466;AMR_AF=0.0288;AFR_AF=0.1172;EUR_AF=0.0457;SAS_AF=0.044;AA=C|||;VT=SNP
9	100588365	rs116304361	C	A	100	PASS	AC=308;AF=0.0615016;AN=5008;NS=2504;DP=20403;EAS_AF=0.0456;AMR_AF=0.0288;AFR_AF=0.1172;EUR_AF=0.0437;SAS_AF=0.044;AA=C|||;VT=SNP
9	100588839	rs7848973	A	G	100	PASS	AC=3779;AF=0.754593;AN=5008;NS=2504;DP=21254;EAS_AF=0.9812;AMR_AF=0.6484;AFR_AF=0.8041;EUR_AF=0.5885;SAS_AF=0.7004;AA=G|||;VT=SNP
9	100589708	rs7024922	A	G	100	PASS	AC=659;AF=0.131589;AN=5008;NS=2504;DP=14181;EAS_AF=0.0099;AMR_AF=0.1772;AFR_AF=0.1604;EUR_AF=0.1918;SAS_AF=0.1237;AA=A|||;VT=SNP
9	100591293	rs117311741	A	G	100	PASS	AC=149;AF=0.0297524;AN=5008;NS=2504;DP=15276;EAS_AF=0.0456;AMR_AF=0.0216;AFR_AF=0.0015;EUR_AF=0.0427;SAS_AF=0.044;AA=A|||;VT=SNP
9	100591463	rs7045138	C	T	100	PASS	AC=3285;AF=0.65595;AN=5008;NS=2504;DP=17390;EAS_AF=0.876;AMR_AF=0.6066;AFR_AF=0.6263;EUR_AF=0.5268;SAS_AF=0.637;AA=C|||;VT=SNP
9	100591610	rs78193171	G	A	100	PASS	AC=422;AF=0.0842652;AN=5008;NS=2504;DP=14501;EAS_AF=0.0546;AMR_AF=0.0447;AFR_AF=0.0053;EUR_AF=0.0765;SAS_AF=0.2577;AA=G|||;VT=SNP
9	100591705	rs7033765	A	T	100	PASS	AC=3286;AF=0.65615;AN=5008;NS=2504;DP=15556;EAS_AF=0.877;AMR_AF=0.6081;AFR_AF=0.6248;EUR_AF=0.5268;SAS_AF=0.638;AA=A|||;VT=SNP
9	100592030	rs6478423	C	T	100	PASS	AC=4449;AF=0.888379;AN=5008;NS=2504;DP=15322;EAS_AF=0.9911;AMR_AF=0.8285;AFR_AF=0.9871;EUR_AF=0.7634;SAS_AF=0.82;AA=T|||;VT=SNP
9	100592705	rs10739513	C	T	100	PASS	AC=4430;AF=0.884585;AN=5008;NS=2504;DP=17424;EAS_AF=0.9911;AMR_AF=0.8285;AFR_AF=0.9735;EUR_AF=0.7624;SAS_AF=0.82;AA=c|||;VT=SNP
9	100594047	rs74714902	G	A	100	PASS	AC=307;AF=0.0613019;AN=5008;NS=2504;DP=12409;EAS_AF=0.0456;AMR_AF=0.0288;AFR_AF=0.1165;EUR_AF=0.0437;SAS_AF=0.044;AA=G|||;VT=SNP
9	100595003	rs10983889	T	C	100	PASS	AC=391;AF=0.0780751;AN=5008;NS=2504;DP=15725;EAS_AF=0.1141;AMR_AF=0.0274;AFR_AF=0.1172;EUR_AF=0.0417;SAS_AF=0.0613;AA=T|||;VT=SNP
9	100595238	rs7024345	A	G	100	PASS	AC=4431;AF=0.884784;AN=5008;NS=2504;DP=17693;EAS_AF=0.9911;AMR_AF=0.8285;AFR_AF=0.9743;EUR_AF=0.7624;SAS_AF=0.82;AA=G|||;VT=SNP
9	100595382	rs77268733	A	T	100	PASS	AC=285;AF=0.0569089;AN=5008;NS=2504;DP=20228;EAS_AF=0.0446;AMR_AF=0.0216;AFR_AF=0.1059;EUR_AF=0.0417;SAS_AF=0.044;AA=A|||;VT=SNP
9	100596018	rs74934500	A	G	100	PASS	AC=331;AF=0.0660942;AN=5008;NS=2504;DP=20250;EAS_AF=0.0446;AMR_AF=0.0288;AFR_AF=0.1362;EUR_AF=0.0427;SAS_AF=0.044;AA=A|||;VT=SNP
9	100596439	rs7043885	C	T	100	PASS	AC=3431;AF=0.685104;AN=5008;NS=2504;DP=16748;EAS_AF=0.879;AMR_AF=0.6527;AFR_AF=0.6649;EUR_AF=0.5835;SAS_AF=0.6401;AA=C|||;VT=SNP
9	100596991	rs10217225	C	T	100	PASS	AC=980;AF=0.195687;AN=5008;NS=2504;DP=17643;EAS_AF=0.5962;AMR_AF=0.2219;AFR_AF=0.0083;EUR_AF=0.1024;SAS_AF=0.1135;AA=C|||;VT=SNP
9	100598261	rs1912996	G	T	100	PASS	AC=4421;AF=0.882788;AN=5008;NS=2504;DP=14958;EAS_AF=0.9901;AMR_AF=0.8271;AFR_AF=0.9705;EUR_AF=0.7614;SAS_AF=0.818;AA=T|||;VT=SNP
9	100598568	rs4743134	C	A	100	PASS	AC=3433;AF=0.685503;AN=5008;NS=2504;DP=16776;EAS_AF=0.879;AMR_AF=0.6542;AFR_AF=0.6657;EUR_AF=0.5835;SAS_AF=0.6401;AA=C|||;VT=SNP
9	100598695	rs55960649	C	A	100	PASS	AC=3437;AF=0.686302;AN=5008;NS=2504;DP=15978;EAS_AF=0.881;AMR_AF=0.6542;AFR_AF=0.6664;EUR_AF=0.5845;SAS_AF=0.6401;AA=C|||;VT=SNP
9	100599493	rs4743135	C	T	100	PASS	AC=3434;AF=0.685703;AN=5008;NS=2504;DP=19882;EAS_AF=0.879;AMR_AF=0.6542;AFR_AF=0.6664;EUR_AF=0.5835;SAS_AF=0.6401;AA=c|||;VT=SNP
9	100599969	rs7049054	T	G	100	PASS	AC=3434;AF=0.685703;AN=5008;NS=2504;DP=20353;EAS_AF=0.879;AMR_AF=0.6542;AFR_AF=0.6664;EUR_AF=0.5835;SAS_AF=0.6401;AA=T|||;VT=SNP
9	100600241	rs7018683	T	C	100	PASS	AC=3434;AF=0.685703;AN=5008;NS=2504;DP=20770;EAS_AF=0.879;AMR_AF=0.6542;AFR_AF=0.6664;EUR_AF=0.5835;SAS_AF=0.6401;AA=T|||;VT=SNP
9	100600308	rs7046186	A	G	100	PASS	AC=4430;AF=0.884585;AN=5008;NS=2504;DP=20404;EAS_AF=0.9911;AMR_AF=0.8271;AFR_AF=0.9766;EUR_AF=0.7614;SAS_AF=0.818;AA=G|||;VT=SNP
9	100600635	rs7847126	A	C	100	PASS	AC=3436;AF=0.686102;AN=5008;NS=2504;DP=18272;EAS_AF=0.879;AMR_AF=0.6542;AFR_AF=0.6657;EUR_AF=0.5845;SAS_AF=0.6421;AA=A|||;VT=SNP
9	100600702	rs7860598	G	A	100	PASS	AC=3434;AF=0.685703;AN=5008;NS=2504;DP=18108;EAS_AF=0.879;AMR_AF=0.6542;AFR_AF=0.6664;EUR_AF=0.5835;SAS_AF=0.6401;AA=G|||;VT=SNP
9	100600712	rs7847259	A	G	100	PASS	AC=4426;AF=0.883786;AN=5008;NS=2504;DP=18706;EAS_AF=0.9911;AMR_AF=0.8271;AFR_AF=0.9735;EUR_AF=0.7614;SAS_AF=0.818;AA=a|||;VT=SNP
9	100602613	rs10983920	C	A	100	PASS	AC=906;AF=0.180911;AN=5008;NS=2504;DP=17691;EAS_AF=0.0546;AMR_AF=0.1715;AFR_AF=0.3003;EUR_AF=0.1779;SAS_AF=0.1595;AA=C|||;VT=SNP
9	100603008	rs10818124	C	T	100	PASS	AC=3434;AF=0.685703;AN=5008;NS=2504;DP=19878;EAS_AF=0.879;AMR_AF=0.6542;AFR_AF=0.6664;EUR_AF=0.5835;SAS_AF=0.6401;AA=C|||;VT=SNP
9	100603935	rs7023267	G	A	100	PASS	AC=4332;AF=0.865016;AN=5008;NS=2504;DP=16405;EAS_AF=0.9911;AMR_AF=0.817;AFR_AF=0.9077;EUR_AF=0.7614;SAS_AF=0.818;AA=A|||;VT=SNP
9	100604213	rs7040492	A	G	100	PASS	AC=3435;AF=0.685903;AN=5008;NS=2504;DP=13639;EAS_AF=0.879;AMR_AF=0.6542;AFR_AF=0.6672;EUR_AF=0.5835;SAS_AF=0.6401;AA=A|||;VT=SNP
9	100605029	rs7874716	T	C	100	PASS	AC=982;AF=0.196086;AN=5008;NS=2504;DP=18060;EAS_AF=0.1121;AMR_AF=0.1729;AFR_AF=0.3003;EUR_AF=0.1769;SAS_AF=0.1779;AA=T|||;VT=SNP
9	100605433	rs7048394	T	C	100	PASS	AC=4421;AF=0.882788;AN=5008;NS=2504;DP=20051;EAS_AF=0.9911;AMR_AF=0.8271;AFR_AF=0.9697;EUR_AF=0.7614;SAS_AF=0.818;AA=C|||;VT=SNP
9	100606004	rs7860651	C	T	100	PASS	AC=4340;AF=0.866613;AN=5008;NS=2504;DP=14305;EAS_AF=0.9335;AMR_AF=0.8256;AFR_AF=0.9667;EUR_AF=0.7614;SAS_AF=0.7996;AA=C|||;VT=SNP
9	100606036	rs7875783	A	G	100	PASS	AC=4406;AF=0.879792;AN=5008;NS=2504;DP=13662;EAS_AF=0.9911;AMR_AF=0.8242;AFR_AF=0.9599;EUR_AF=0.7614;SAS_AF=0.818;AA=G|||;VT=SNP
9	100606188	rs7849834	T	C	100	PASS	AC=4419;AF=0.882388;AN=5008;NS=2504;DP=12196;EAS_AF=0.9911;AMR_AF=0.8256;AFR_AF=0.969;EUR_AF=0.7614;SAS_AF=0.818;AA=C|||;VT=SNP
9	100606701	rs79268293	A	G	100	PASS	AC=284;AF=0.0567093;AN=5008;NS=2504;DP=12001;EAS_AF=0.0446;AMR_AF=0.0216;AFR_AF=0.1051;EUR_AF=0.0408;SAS_AF=0.045;AA=A|||;VT=SNP
9	100607497	rs6478437	A	G	100	PASS	AC=3435;AF=0.685903;AN=5008;NS=2504;DP=19932;EAS_AF=0.881;AMR_AF=0.6542;AFR_AF=0.6672;EUR_AF=0.5825;SAS_AF=0.6391;AA=A|||;VT=SNP
9	100607837	rs2401639	T	C	100	PASS	AC=3434;AF=0.685703;AN=5008;NS=2504;DP=16500;EAS_AF=0.881;AMR_AF=0.6542;AFR_AF=0.6664;EUR_AF=0.5825;SAS_AF=0.6391;AA=T|||;VT=SNP
9	100608059	rs4743136	C	G	100	PASS	AC=909;AF=0.18151;AN=5008;NS=2504;DP=18031;EAS_AF=0.0546;AMR_AF=0.1715;AFR_AF=0.3011;EUR_AF=0.1779;SAS_AF=0.1616;AA=C|||;VT=SNP
9	100608239	rs74396330	T	C	100	PASS	AC=144;AF=0.028754;AN=5008;NS=2504;DP=19271;EAS_AF=0.0446;AMR_AF=0.0173;AFR_AF=0.0015;EUR_AF=0.0408;SAS_AF=0.045;AA=T|||;VT=SNP
9	100608456	rs12378536	C	G	100	PASS	AC=909;AF=0.18151;AN=5008;NS=2504;DP=19330;EAS_AF=0.0546;AMR_AF=0.1715;AFR_AF=0.3011;EUR_AF=0.1779;SAS_AF=0.1616;AA=C|||;VT=SNP
9	100608682	rs12348691	G	A	100	PASS	AC=3434;AF=0.685703;AN=5008;NS=2504;DP=19075;EAS_AF=0.881;AMR_AF=0.6542;AFR_AF=0.6664;EUR_AF=0.5825;SAS_AF=0.6391;AA=G|||;VT=SNP
9	100608745	rs10759960	A	G	100	PASS	AC=4092;AF=0.817093;AN=5008;NS=2504;DP=19443;EAS_AF=0.9464;AMR_AF=0.8012;AFR_AF=0.8336;EUR_AF=0.7187;SAS_AF=0.774;AA=G|||;VT=SNP
9	100608980	rs13288000	T	C	100	PASS	AC=3434;AF=0.685703;AN=5008;NS=2504;DP=20942;EAS_AF=0.881;AMR_AF=0.6542;AFR_AF=0.6664;EUR_AF=0.5825;SAS_AF=0.6391;AA=T|||;VT=SNP
9	100609230	rs7873389	C	T	100	PASS	AC=3433;AF=0.685503;AN=5008;NS=2504;DP=20202;EAS_AF=0.881;AMR_AF=0.6542;AFR_AF=0.6657;EUR_AF=0.5825;SAS_AF=0.6391;AA=C|||;VT=SNP
9	100610146	rs115269261	G	T	100	PASS	AC=343;AF=0.0684904;AN=5008;NS=2504;DP=14473;EAS_AF=0.0446;AMR_AF=0.0259;AFR_AF=0.1467;EUR_AF=0.0417;SAS_AF=0.045;AA=G|||;VT=SNP
9	100610242	rs114008430	G	C	100	PASS	AC=987;AF=0.197085;AN=5008;NS=2504;DP=9254;EAS_AF=0.1101;AMR_AF=0.1729;AFR_AF=0.3033;EUR_AF=0.1779;SAS_AF=0.18;AA=G|||;VT=SNP
9	100610348	rs10818133	C	G	100	PASS	AC=3435;AF=0.685903;AN=5008;NS=2504;DP=11822;EAS_AF=0.881;AMR_AF=0.6542;AFR_AF=0.6672;EUR_AF=0.5825;SAS_AF=0.6391;AA=C|||;VT=SNP
9	100610382	rs12341377	C	G	100	PASS	AC=3435;AF=0.685903;AN=5008;NS=2504;DP=12059;EAS_AF=0.881;AMR_AF=0.6542;AFR_AF=0.6664;EUR_AF=0.5825;SAS_AF=0.6401;AA=C|||;VT=SNP
9	100610652	rs7851552	C	A	100	PASS	AC=3434;AF=0.685703;AN=5008;NS=2504;DP=13715;EAS_AF=0.881;AMR_AF=0.6542;AFR_AF=0.6664;EUR_AF=0.5825;SAS_AF=0.6391;AA=C|||;VT=SNP
9	100610759	rs7851660	C	A	100	PASS	AC=3436;AF=0.686102;AN=5008;NS=2504;DP=12579;EAS_AF=0.881;AMR_AF=0.6542;AFR_AF=0.6672;EUR_AF=0.5835;SAS_AF=0.6391;AA=C|||;VT=SNP
9	100611182	rs10983958	G	C	100	PASS	AC=415;AF=0.0828674;AN=5008;NS=2504;DP=13671;EAS_AF=0.1002;AMR_AF=0.0274;AFR_AF=0.1445;EUR_AF=0.0417;SAS_AF=0.0634;AA=G|||;VT=SNP
9	100611201	rs10983959	T	C	100	PASS	AC=415;AF=0.0828674;AN=5008;NS=2504;DP=13724;EAS_AF=0.1002;AMR_AF=0.0274;AFR_AF=0.1445;EUR_AF=0.0417;SAS_AF=0.0634;AA=T|||;VT=SNP
9	100611233	rs12348304	T	C	100	PASS	AC=3435;AF=0.685903;AN=5008;NS=2504;DP=14298;EAS_AF=0.881;AMR_AF=0.6542;AFR_AF=0.6672;EUR_AF=0.5825;SAS_AF=0.6391;AA=T|||;VT=SNP
9	100612185	rs894672	C	T	100	PASS	AC=4424;AF=0.883387;AN=5008;NS=2504;DP=18455;EAS_AF=0.9911;AMR_AF=0.8271;AFR_AF=0.9713;EUR_AF=0.7604;SAS_AF=0.82;AA=T|||;VT=SNP
9	100612270	rs894673	A	T	100	PASS	AC=3436;AF=0.686102;AN=5008;NS=2504;DP=18724;EAS_AF=0.88;AMR_AF=0.6542;AFR_AF=0.6672;EUR_AF=0.5845;SAS_AF=0.6391;AA=A|||;VT=SNP
9	100612774	rs7848950	T	C	100	PASS	AC=4421;AF=0.882788;AN=5008;NS=2504;DP=20295;EAS_AF=0.9911;AMR_AF=0.8271;AFR_AF=0.969;EUR_AF=0.7604;SAS_AF=0.82;AA=C|||;VT=SNP
9	100612807	rs1348386	A	G	100	PASS	AC=4423;AF=0.883187;AN=5008;NS=2504;DP=19868;EAS_AF=0.9911;AMR_AF=0.8271;AFR_AF=0.9705;EUR_AF=0.7604;SAS_AF=0.82;AA=G|||;VT=SNP
9	100613700	rs3758251	G	C	100	PASS	AC=3435;AF=0.685903;AN=5008;NS=2504;DP=17646;EAS_AF=0.88;AMR_AF=0.6542;AFR_AF=0.6672;EUR_AF=0.5825;SAS_AF=0.6401;AA=G|||;VT=SNP
9	100613836	rs72753507	T	C	100	PASS	AC=910;AF=0.181709;AN=5008;NS=2504;DP=14880;EAS_AF=0.0556;AMR_AF=0.1715;AFR_AF=0.3011;EUR_AF=0.1779;SAS_AF=0.1616;AA=T|||;VT=SNP
9	100613956	rs10046805	G	A	100	PASS	AC=3435;AF=0.685903;AN=5008;NS=2504;DP=12552;EAS_AF=0.88;AMR_AF=0.6542;AFR_AF=0.6672;EUR_AF=0.5825;SAS_AF=0.6401;AA=G|||;VT=SNP
9	100614140	rs3758249	T	C	100	PASS	AC=3435;AF=0.685903;AN=5008;NS=2504;DP=10267;EAS_AF=0.88;AMR_AF=0.6542;AFR_AF=0.6672;EUR_AF=0.5825;SAS_AF=0.6401;AA=T|||;VT=SNP
9	100614188	rs10983975	A	C	100	PASS	AC=4425;AF=0.883586;AN=5008;NS=2504;DP=1858;EAS_AF=0.9911;AMR_AF=0.8271;AFR_AF=0.9713;EUR_AF=0.7614;SAS_AF=0.82;AA=C|||;VT=SNP
9	100614296	rs4743138	A	G	100	PASS	AC=4424;AF=0.883387;AN=5008;NS=2504;DP=7691;EAS_AF=0.9911;AMR_AF=0.8271;AFR_AF=0.9713;EUR_AF=0.7604;SAS_AF=0.82;AA=G|||;VT=SNP
9	100614331	rs111846096	C	G	100	PASS	AC=343;AF=0.0684904;AN=5008;NS=2504;DP=9429;EAS_AF=0.0456;AMR_AF=0.0259;AFR_AF=0.146;EUR_AF=0.0417;SAS_AF=0.045;AA=C|||;VT=SNP
9	100614601	rs3758248	G	A	100	PASS	AC=3435;AF=0.685903;AN=5008;NS=2504;DP=11507;EAS_AF=0.88;AMR_AF=0.6542;AFR_AF=0.6672;EUR_AF=0.5825;SAS_AF=0.6401;AA=G|||;VT=SNP
9	100614651	rs74606599	G	T	100	PASS	AC=350;AF=0.0698882;AN=5008;NS=2504;DP=12743;EAS_AF=0.0456;AMR_AF=0.0259;AFR_AF=0.1452;EUR_AF=0.0417;SAS_AF=0.0532;AA=G|||;VT=SNP
9	100615000	rs72753509	A	G	100	PASS	AC=915;AF=0.182708;AN=5008;NS=2504;DP=13589;EAS_AF=0.0556;AMR_AF=0.1715;AFR_AF=0.3041;EUR_AF=0.1779;SAS_AF=0.1626;AA=A|||;VT=SNP
9	100615117	rs907577	C	T	100	PASS	AC=3436;AF=0.686102;AN=5008;NS=2504;DP=13643;EAS_AF=0.88;AMR_AF=0.6542;AFR_AF=0.6679;EUR_AF=0.5825;SAS_AF=0.6401;AA=C|||;VT=SNP
9	100615359	rs907576	C	T	100	PASS	AC=4428;AF=0.884185;AN=5008;NS=2504;DP=9497;EAS_AF=0.9911;AMR_AF=0.8271;AFR_AF=0.9743;EUR_AF=0.7604;SAS_AF=0.82;AA=T|||;VT=SNP
9	100615552	rs143226042	C	A	100	PASS	AC=144;AF=0.028754;AN=5008;NS=2504;DP=10076;EAS_AF=0.0456;AMR_AF=0.0173;AFR_AF=0.0008;EUR_AF=0.0408;SAS_AF=0.045;AA=C|||;VT=SNP
9	100615553	rs13302470	A	G	100	PASS	AC=3435;AF=0.685903;AN=5008;NS=2504;DP=10102;EAS_AF=0.88;AMR_AF=0.6542;AFR_AF=0.6672;EUR_AF=0.5825;SAS_AF=0.6401;AA=A|||;VT=SNP
9	100615660	rs7849497	G	C	100	PASS	AC=4422;AF=0.882987;AN=5008;NS=2504;DP=10502;EAS_AF=0.9911;AMR_AF=0.8271;AFR_AF=0.9697;EUR_AF=0.7604;SAS_AF=0.82;AA=C|||;VT=SNP
9	100615914	rs1867277	A	G	100	PASS	AC=3435;AF=0.685903;AN=5008;NS=2504;DP=9460;EAS_AF=0.88;AMR_AF=0.6542;AFR_AF=0.6672;EUR_AF=0.5825;SAS_AF=0.6401;AA=G|||;VT=SNP
9	100615949	rs1867278	C	A	100	PASS	AC=3435;AF=0.685903;AN=5008;NS=2504;DP=9570;EAS_AF=0.88;AMR_AF=0.6542;AFR_AF=0.6672;EUR_AF=0.5825;SAS_AF=0.6401;AA=C|||;VT=SNP
9	100616041	rs1867279	T	C	100	PASS	AC=4422;AF=0.882987;AN=5008;NS=2504;DP=9685;EAS_AF=0.9911;AMR_AF=0.8271;AFR_AF=0.9697;EUR_AF=0.7604;SAS_AF=0.82;AA=C|||;VT=SNP
9	100616066	rs1867280	G	C	100	PASS	AC=3436;AF=0.686102;AN=5008;NS=2504;DP=9581;EAS_AF=0.88;AMR_AF=0.6542;AFR_AF=0.6679;EUR_AF=0.5825;SAS_AF=0.6401;AA=G|||;VT=SNP
9	100616583	rs3021523	T	C	100	PASS	AC=4421;AF=0.882788;AN=5008;NS=2504;DP=7122;EAS_AF=0.9911;AMR_AF=0.8271;AFR_AF=0.969;EUR_AF=0.7604;SAS_AF=0.82;AA=C|||;VT=SNP;EX_TARGET
9	100617021	rs3021526	C	T	100	PASS	AC=3436;AF=0.686102;AN=5008;NS=2504;DP=8153;EAS_AF=0.88;AMR_AF=0.6542;AFR_AF=0.6679;EUR_AF=0.5825;SAS_AF=0.6401;AA=C|||;VT=SNP;EX_TARGET
9	100617375	rs7046645	T	C	100	PASS	AC=4421;AF=0.882788;AN=5008;NS=2504;DP=17679;EAS_AF=0.9911;AMR_AF=0.8271;AFR_AF=0.969;EUR_AF=0.7604;SAS_AF=0.82;AA=C|||;VT=SNP
9	100617433	rs7043516	A	C	100	PASS	AC=908;AF=0.18131;AN=5008;NS=2504;DP=16843;EAS_AF=0.0546;AMR_AF=0.1715;AFR_AF=0.2995;EUR_AF=0.1779;SAS_AF=0.1626;AA=A|||;VT=SNP
9	100617479	rs1443434	G	T	100	PASS	AC=3436;AF=0.686102;AN=5008;NS=2504;DP=16018;EAS_AF=0.88;AMR_AF=0.6542;AFR_AF=0.6679;EUR_AF=0.5825;SAS_AF=0.6401;AA=G|||;VT=SNP
9	100617583	rs1443435	T	C	100	PASS	AC=3436;AF=0.686102;AN=5008;NS=2504;DP=16577;EAS_AF=0.88;AMR_AF=0.6542;AFR_AF=0.6679;EUR_AF=0.5825;SAS_AF=0.6401;AA=T|||;VT=SNP
9	100617949	rs41274260	T	C	100	PASS	AC=147;AF=0.029353;AN=5008;NS=2504;DP=14589;EAS_AF=0.0456;AMR_AF=0.0187;AFR_AF=0.0015;EUR_AF=0.0417;SAS_AF=0.045;AA=T|||;VT=SNP
9	100618578	rs76305281	C	T	100	PASS	AC=342;AF=0.0682907;AN=5008;NS=2504;DP=18823;EAS_AF=0.0456;AMR_AF=0.0259;AFR_AF=0.1452;EUR_AF=0.0417;SAS_AF=0.045;AA=C|||;VT=SNP
9	100619561	rs925485	G	C	100	PASS	AC=4424;AF=0.883387;AN=5008;NS=2504;DP=18710;EAS_AF=0.9911;AMR_AF=0.8271;AFR_AF=0.969;EUR_AF=0.7634;SAS_AF=0.82;AA=C|||;VT=SNP
9	100619719	rs12347191	C	T	100	PASS	AC=3432;AF=0.685304;AN=5008;NS=2504;DP=19385;EAS_AF=0.88;AMR_AF=0.6527;AFR_AF=0.6672;EUR_AF=0.5845;SAS_AF=0.636;AA=C|||;VT=SNP
9	100619733	rs925486	C	T	100	PASS	AC=4424;AF=0.883387;AN=5008;NS=2504;DP=19155;EAS_AF=0.9911;AMR_AF=0.8271;AFR_AF=0.969;EUR_AF=0.7634;SAS_AF=0.82;AA=T|||;VT=SNP
9	100620326	rs1465965	C	T	100	PASS	AC=4423;AF=0.883187;AN=5008;NS=2504;DP=14634;EAS_AF=0.9911;AMR_AF=0.8228;AFR_AF=0.9705;EUR_AF=0.7634;SAS_AF=0.82;AA=T|||;VT=SNP
9	100620412	rs4460498	T	C	100	PASS	AC=3439;AF=0.686701;AN=5008;NS=2504;DP=16455;EAS_AF=0.881;AMR_AF=0.6513;AFR_AF=0.6694;EUR_AF=0.5845;SAS_AF=0.6401;AA=T|||;VT=SNP
9	100620730	rs973473	T	G	100	PASS	AC=4424;AF=0.883387;AN=5008;NS=2504;DP=14213;EAS_AF=0.9911;AMR_AF=0.8228;AFR_AF=0.9705;EUR_AF=0.7644;SAS_AF=0.82;AA=G|||;VT=SNP
9	100621386	rs1912998	T	C	100	PASS	AC=4422;AF=0.882987;AN=5008;NS=2504;DP=17883;EAS_AF=0.9911;AMR_AF=0.8228;AFR_AF=0.969;EUR_AF=0.7644;SAS_AF=0.82;AA=C|||;VT=SNP
9	100621926	rs907582	T	C	100	PASS	AC=4423;AF=0.883187;AN=5008;NS=2504;DP=21291;EAS_AF=0.9911;AMR_AF=0.8228;AFR_AF=0.9705;EUR_AF=0.7634;SAS_AF=0.82;AA=C|||;VT=SNP
9	100622118	rs874004	C	G	100	PASS	AC=3039;AF=0.606829;AN=5008;NS=2504;DP=21410;EAS_AF=0.8185;AMR_AF=0.4957;AFR_AF=0.6604;EUR_AF=0.3917;SAS_AF=0.6166;AA=C|||;VT=SNP
9	100622189	rs907581	A	G	100	PASS	AC=4046;AF=0.807907;AN=5008;NS=2504;DP=21560;EAS_AF=0.9812;AMR_AF=0.6859;AFR_AF=0.9539;EUR_AF=0.6282;SAS_AF=0.7035;AA=G|||;VT=SNP
9	100622597	rs907580	T	C	100	PASS	AC=4421;AF=0.882788;AN=5008;NS=2504;DP=21270;EAS_AF=0.9911;AMR_AF=0.8228;AFR_AF=0.969;EUR_AF=0.7634;SAS_AF=0.82;AA=C|||;VT=SNP
9	100622723	rs907579	G	T	100	PASS	AC=4421;AF=0.882788;AN=5008;NS=2504;DP=18905;EAS_AF=0.9911;AMR_AF=0.8228;AFR_AF=0.969;EUR_AF=0.7634;SAS_AF=0.82;AA=T|||;VT=SNP
9	100622883	rs907578	A	G	100	PASS	AC=4427;AF=0.883986;AN=5008;NS=2504;DP=19203;EAS_AF=0.9911;AMR_AF=0.8228;AFR_AF=0.9735;EUR_AF=0.7634;SAS_AF=0.82;AA=G|||;VT=SNP
9	100623377	rs993501	G	A	100	PASS	AC=4045;AF=0.807708;AN=5008;NS=2504;DP=21218;EAS_AF=0.9812;AMR_AF=0.6859;AFR_AF=0.9531;EUR_AF=0.6282;SAS_AF=0.7035;AA=A|||;VT=SNP
9	100624259	rs12343182	G	C	100	PASS	AC=3728;AF=0.744409;AN=5008;NS=2504;DP=18289;EAS_AF=0.9246;AMR_AF=0.6744;AFR_AF=0.7776;EUR_AF=0.6262;SAS_AF=0.6851;AA=G|||;VT=SNP
9	100624299	rs6478445	A	G	100	PASS	AC=4046;AF=0.807907;AN=5008;NS=2504;DP=17357;EAS_AF=0.9812;AMR_AF=0.6859;AFR_AF=0.9539;EUR_AF=0.6282;SAS_AF=0.7035;AA=a|||;VT=SNP
9	100624602	rs10119760	G	C	100	PASS	AC=3929;AF=0.784545;AN=5008;NS=2504;DP=20419;EAS_AF=0.9246;AMR_AF=0.6844;AFR_AF=0.9221;EUR_AF=0.6282;SAS_AF=0.6861;AA=G|||;VT=SNP
9	100624622	rs10113884	C	T	100	PASS	AC=4036;AF=0.805911;AN=5008;NS=2504;DP=19678;EAS_AF=0.9812;AMR_AF=0.6859;AFR_AF=0.9463;EUR_AF=0.6282;SAS_AF=0.7035;AA=T|||;VT=SNP
9	100624748	rs10113907	C	T	100	PASS	AC=3036;AF=0.60623;AN=5008;NS=2504;DP=19359;EAS_AF=0.8185;AMR_AF=0.4957;AFR_AF=0.6581;EUR_AF=0.3917;SAS_AF=0.6166;AA=C|||;VT=SNP
9	100624770	rs10117642	T	C	100	PASS	AC=4037;AF=0.80611;AN=5008;NS=2504;DP=20277;EAS_AF=0.9812;AMR_AF=0.6859;AFR_AF=0.9463;EUR_AF=0.6292;SAS_AF=0.7035;AA=C|||;VT=SNP
9	100624981	rs10119853	G	A	100	PASS	AC=4050;AF=0.808706;AN=5008;NS=2504;DP=20069;EAS_AF=0.9812;AMR_AF=0.6859;AFR_AF=0.9569;EUR_AF=0.6282;SAS_AF=0.7035;AA=A|||;VT=SNP
9	100625193	rs10759975	T	C	100	PASS	AC=4036;AF=0.805911;AN=5008;NS=2504;DP=20942;EAS_AF=0.9812;AMR_AF=0.6859;AFR_AF=0.9463;EUR_AF=0.6282;SAS_AF=0.7035;AA=T|||;VT=SNP
9	100626884	rs7860144	A	G	100	PASS	AC=3730;AF=0.744808;AN=5008;NS=2504;DP=19065;EAS_AF=0.9246;AMR_AF=0.6744;AFR_AF=0.7776;EUR_AF=0.6272;SAS_AF=0.6861;AA=A|||;VT=SNP
9	100627562	rs13299924	C	T	100	PASS	AC=3734;AF=0.745607;AN=5008;NS=2504;DP=22365;EAS_AF=0.9246;AMR_AF=0.6744;AFR_AF=0.7806;EUR_AF=0.6272;SAS_AF=0.6861;AA=N|||;VT=SNP
9	100627762	rs13300874	A	G	100	PASS	AC=3036;AF=0.60623;AN=5008;NS=2504;DP=19874;EAS_AF=0.8185;AMR_AF=0.4957;AFR_AF=0.6581;EUR_AF=0.3917;SAS_AF=0.6166;AA=A|||;VT=SNP
9	100628238	rs10120412	T	C	100	PASS	AC=3727;AF=0.744209;AN=5008;NS=2504;DP=20822;EAS_AF=0.9246;AMR_AF=0.6729;AFR_AF=0.7776;EUR_AF=0.6272;SAS_AF=0.684;AA=T|||;VT=SNP
9	100628268	rs10122541	G	A	100	PASS	AC=3732;AF=0.745208;AN=5008;NS=2504;DP=20071;EAS_AF=0.9246;AMR_AF=0.6744;AFR_AF=0.7806;EUR_AF=0.6262;SAS_AF=0.6851;AA=A|||;VT=SNP
9	100628642	rs2417575	G	A	100	PASS	AC=3733;AF=0.745407;AN=5008;NS=2504;DP=19062;EAS_AF=0.9246;AMR_AF=0.6744;AFR_AF=0.7806;EUR_AF=0.6272;SAS_AF=0.6851;AA=A|||;VT=SNP
9	100628707	rs2417576	C	T	100	PASS	AC=3729;AF=0.744609;AN=5008;NS=2504;DP=18700;EAS_AF=0.9246;AMR_AF=0.6744;AFR_AF=0.7776;EUR_AF=0.6272;SAS_AF=0.6851;AA=C|||;VT=SNP
9	100629564	rs78805696	T	C	100	PASS	AC=422;AF=0.0842652;AN=5008;NS=2504;DP=15213;EAS_AF=0.0119;AMR_AF=0.0576;AFR_AF=0.1067;EUR_AF=0.0954;SAS_AF=0.136;AA=T|||;VT=SNP
9	100630439	rs7847010	T	C	100	PASS	AC=4048;AF=0.808307;AN=5008;NS=2504;DP=18132;EAS_AF=0.9812;AMR_AF=0.6859;AFR_AF=0.9569;EUR_AF=0.6292;SAS_AF=0.7004;AA=T|||;VT=SNP
9	100630949	rs7357707	G	T	100	PASS	AC=3038;AF=0.606629;AN=5008;NS=2504;DP=17753;EAS_AF=0.8185;AMR_AF=0.4957;AFR_AF=0.6596;EUR_AF=0.3917;SAS_AF=0.6166;AA=G|||;VT=SNP
9	100631298	rs1443436	T	A	100	PASS	AC=3734;AF=0.745607;AN=5008;NS=2504;DP=22190;EAS_AF=0.9246;AMR_AF=0.6744;AFR_AF=0.7814;EUR_AF=0.6272;SAS_AF=0.6851;AA=A|||;VT=SNP
9	100631662	rs7037175	G	C	100	PASS	AC=3730;AF=0.744808;AN=5008;NS=2504;DP=19754;EAS_AF=0.9246;AMR_AF=0.6744;AFR_AF=0.7784;EUR_AF=0.6272;SAS_AF=0.6851;AA=G|||;VT=SNP
9	100631986	rs6478450	C	T	100	PASS	AC=3126;AF=0.624201;AN=5008;NS=2504;DP=16055;EAS_AF=0.8185;AMR_AF=0.5058;AFR_AF=0.7201;EUR_AF=0.3926;SAS_AF=0.6166;AA=c|||;VT=SNP
9	100632571	rs4560904	G	A	100	PASS	AC=649;AF=0.129593;AN=5008;NS=2504;DP=20822;EAS_AF=0.1062;AMR_AF=0.1744;AFR_AF=0.0893;EUR_AF=0.2346;SAS_AF=0.0685;AA=g|||;VT=SNP
9	100632606	rs7868534	G	A	100	PASS	AC=3731;AF=0.745008;AN=5008;NS=2504;DP=22035;EAS_AF=0.9246;AMR_AF=0.6758;AFR_AF=0.7784;EUR_AF=0.6272;SAS_AF=0.6851;AA=G|||;VT=SNP
9	100633386	rs10818175	T	C	100	PASS	AC=3730;AF=0.744808;AN=5008;NS=2504;DP=18438;EAS_AF=0.9246;AMR_AF=0.6744;AFR_AF=0.7784;EUR_AF=0.6272;SAS_AF=0.6851;AA=T|||;VT=SNP
9	100634579	rs1955143	A	T	100	PASS	AC=3808;AF=0.760383;AN=5008;NS=2504;DP=18047;EAS_AF=0.9812;AMR_AF=0.6758;AFR_AF=0.7829;EUR_AF=0.6272;SAS_AF=0.6994;AA=T|||;VT=SNP
9	100634589	rs1955144	A	G	100	PASS	AC=3732;AF=0.745208;AN=5008;NS=2504;DP=18021;EAS_AF=0.9246;AMR_AF=0.6744;AFR_AF=0.7799;EUR_AF=0.6272;SAS_AF=0.6851;AA=A|||;VT=SNP
9	100634751	rs1955145	C	A	100	PASS	AC=3732;AF=0.745208;AN=5008;NS=2504;DP=19196;EAS_AF=0.9246;AMR_AF=0.6744;AFR_AF=0.7821;EUR_AF=0.6272;SAS_AF=0.682;AA=A|||;VT=SNP
9	100635780	rs10759981	A	G	100	PASS	AC=3802;AF=0.759185;AN=5008;NS=2504;DP=16569;EAS_AF=0.9812;AMR_AF=0.6758;AFR_AF=0.7784;EUR_AF=0.6272;SAS_AF=0.6994;AA=A|||;VT=SNP
9	100636240	rs7033315	C	G	100	PASS	AC=3051;AF=0.609225;AN=5008;NS=2504;DP=21103;EAS_AF=0.8185;AMR_AF=0.4986;AFR_AF=0.6679;EUR_AF=0.3926;SAS_AF=0.6155;AA=C|||;VT=SNP
9	100636398	rs925487	C	T	100	PASS	AC=3800;AF=0.758786;AN=5008;NS=2504;DP=17949;EAS_AF=0.9812;AMR_AF=0.6744;AFR_AF=0.7784;EUR_AF=0.6272;SAS_AF=0.6984;AA=C|||;VT=SNP
9	100637339	rs10119795	C	T	100	PASS	AC=3025;AF=0.604034;AN=5008;NS=2504;DP=22156;EAS_AF=0.8185;AMR_AF=0.4986;AFR_AF=0.6679;EUR_AF=0.3926;SAS_AF=0.589;AA=C|||;VT=SNP
9	100637681	rs13287360	A	G	100	PASS	AC=4047;AF=0.808107;AN=5008;NS=2504;DP=20700;EAS_AF=0.9812;AMR_AF=0.6844;AFR_AF=0.9569;EUR_AF=0.6292;SAS_AF=0.7004;AA=G|||;VT=SNP
9	100637859	rs10123699	A	G	100	PASS	AC=3811;AF=0.760982;AN=5008;NS=2504;DP=15895;EAS_AF=0.9812;AMR_AF=0.6758;AFR_AF=0.7852;EUR_AF=0.6272;SAS_AF=0.6994;AA=G|||;VT=SNP
9	100638420	rs4743139	A	G	100	PASS	AC=4050;AF=0.808706;AN=5008;NS=2504;DP=21045;EAS_AF=0.9812;AMR_AF=0.6859;AFR_AF=0.9576;EUR_AF=0.6292;SAS_AF=0.7014;AA=G|||;VT=SNP
9	100639065	rs12342417	G	A	100	PASS	AC=3732;AF=0.745208;AN=5008;NS=2504;DP=18627;EAS_AF=0.9246;AMR_AF=0.6729;AFR_AF=0.7799;EUR_AF=0.6272;SAS_AF=0.6861;AA=G|||;VT=SNP
9	100639275	rs10984103	A	C	100	PASS	AC=3732;AF=0.745208;AN=5008;NS=2504;DP=19907;EAS_AF=0.9246;AMR_AF=0.6729;AFR_AF=0.7799;EUR_AF=0.6272;SAS_AF=0.6861;AA=A|||;VT=SNP
9	100640605	rs13286291	A	C	100	PASS	AC=4050;AF=0.808706;AN=5008;NS=2504;DP=10884;EAS_AF=0.9812;AMR_AF=0.6859;AFR_AF=0.9576;EUR_AF=0.6292;SAS_AF=0.7014;AA=C|||;VT=SNP
9	100641117	rs117079910	A	G	100	PASS	AC=277;AF=0.0553115;AN=5008;NS=2504;DP=12975;EAS_AF=0.0109;AMR_AF=0.036;AFR_AF=0.0575;EUR_AF=0.0467;SAS_AF=0.1207;AA=A|||;VT=SNP
9	100641621	rs4743140	T	A	100	PASS	AC=3018;AF=0.602636;AN=5008;NS=2504;DP=17296;EAS_AF=0.8145;AMR_AF=0.4971;AFR_AF=0.6694;EUR_AF=0.3917;SAS_AF=0.5859;AA=T|||;VT=SNP
9	100642065	rs7044121	A	T	100	PASS	AC=4045;AF=0.807708;AN=5008;NS=2504;DP=16780;EAS_AF=0.9812;AMR_AF=0.6844;AFR_AF=0.9576;EUR_AF=0.6282;SAS_AF=0.6984;AA=T|||;VT=SNP
9	100644939	rs4743142	G	A	100	PASS	AC=3717;AF=0.742212;AN=5008;NS=2504;DP=16893;EAS_AF=0.9246;AMR_AF=0.67;AFR_AF=0.7731;EUR_AF=0.6262;SAS_AF=0.683;AA=G|||;VT=SNP
9	100645728	rs2120264	A	G	100	PASS	AC=3727;AF=0.744209;AN=5008;NS=2504;DP=18591;EAS_AF=0.9246;AMR_AF=0.6715;AFR_AF=0.7799;EUR_AF=0.6262;SAS_AF=0.683;AA=A|||;VT=SNP
9	100647545	rs4255258	A	G	100	PASS	AC=4044;AF=0.807508;AN=5008;NS=2504;DP=19709;EAS_AF=0.9812;AMR_AF=0.683;AFR_AF=0.9576;EUR_AF=0.6282;SAS_AF=0.6984;AA=G|||;VT=SNP
9	100648287	rs12002967	C	T	100	PASS	AC=540;AF=0.107827;AN=5008;NS=2504;DP=16970;EAS_AF=0.1369;AMR_AF=0.1225;AFR_AF=0.0764;EUR_AF=0.1143;SAS_AF=0.1033;AA=C|||;VT=SNP
9	100648631	rs10818213	T	C	100	PASS	AC=4042;AF=0.807109;AN=5008;NS=2504;DP=17327;EAS_AF=0.9831;AMR_AF=0.6772;AFR_AF=0.9576;EUR_AF=0.6262;SAS_AF=0.7004;AA=C|||;VT=SNP
9	100649533	rs17346310	T	C	100	PASS	AC=802;AF=0.160144;AN=5008;NS=2504;DP=14878;EAS_AF=0.1022;AMR_AF=0.183;AFR_AF=0.1717;EUR_AF=0.2525;SAS_AF=0.093;AA=T|||;VT=SNP
9	100649829	rs62574034	A	G	100	PASS	AC=918;AF=0.183307;AN=5008;NS=2504;DP=17099;EAS_AF=0.1022;AMR_AF=0.183;AFR_AF=0.2579;EUR_AF=0.2545;SAS_AF=0.093;AA=A|||;VT=SNP
9	100650096	rs7866436	G	A	100	PASS	AC=3850;AF=0.76877;AN=5008;NS=2504;DP=19188;EAS_AF=0.9256;AMR_AF=0.6729;AFR_AF=0.8691;EUR_AF=0.6292;SAS_AF=0.683;AA=A|||;VT=SNP
9	100650259	rs7853349	A	T	100	PASS	AC=3060;AF=0.611022;AN=5008;NS=2504;DP=17096;EAS_AF=0.8244;AMR_AF=0.4914;AFR_AF=0.7065;EUR_AF=0.3757;SAS_AF=0.589;AA=A|||;VT=SNP
9	100650737	rs7870125	G	C	100	PASS	AC=3190;AF=0.636981;AN=5008;NS=2504;DP=20814;EAS_AF=0.88;AMR_AF=0.4942;AFR_AF=0.7474;EUR_AF=0.3767;SAS_AF=0.6063;AA=C|||;VT=SNP
9	100651700	rs67500034	T	G	100	PASS	AC=787;AF=0.157149;AN=5008;NS=2504;DP=20391;EAS_AF=0.1022;AMR_AF=0.1816;AFR_AF=0.1611;EUR_AF=0.2525;SAS_AF=0.093;AA=T|||;VT=SNP
9	100652058	rs12238579	G	C	100	PASS	AC=3077;AF=0.614417;AN=5008;NS=2504;DP=17571;EAS_AF=0.8234;AMR_AF=0.4914;AFR_AF=0.7194;EUR_AF=0.3767;SAS_AF=0.589;AA=G|||;VT=SNP
9	100652436	rs10984193	T	C	100	PASS	AC=874;AF=0.174521;AN=5008;NS=2504;DP=19084;EAS_AF=0.1022;AMR_AF=0.183;AFR_AF=0.2254;EUR_AF=0.2525;SAS_AF=0.0941;AA=T|||;VT=SNP
9	100652582	rs10512255	G	A	100	PASS	AC=3979;AF=0.794529;AN=5008;NS=2504;DP=21389;EAS_AF=0.9256;AMR_AF=0.6758;AFR_AF=0.9652;EUR_AF=0.6292;SAS_AF=0.683;AA=A|||;VT=SNP
9	100652711	rs12006522	G	C	100	PASS	AC=3981;AF=0.794928;AN=5008;NS=2504;DP=17557;EAS_AF=0.9256;AMR_AF=0.6758;AFR_AF=0.9667;EUR_AF=0.6292;SAS_AF=0.683;AA=C|||;VT=SNP
9	100652755	rs12004762	A	G	100	PASS	AC=3979;AF=0.794529;AN=5008;NS=2504;DP=20435;EAS_AF=0.9256;AMR_AF=0.6758;AFR_AF=0.9652;EUR_AF=0.6292;SAS_AF=0.683;AA=G|||;VT=SNP
9	100653128	rs12550872	G	A	100	PASS	AC=3981;AF=0.794928;AN=5008;NS=2504;DP=20371;EAS_AF=0.9256;AMR_AF=0.6758;AFR_AF=0.9667;EUR_AF=0.6292;SAS_AF=0.683;AA=A|||;VT=SNP
9	100653821	rs7034249	C	T	100	PASS	AC=3979;AF=0.794529;AN=5008;NS=2504;DP=19734;EAS_AF=0.9256;AMR_AF=0.6758;AFR_AF=0.9652;EUR_AF=0.6292;SAS_AF=0.683;AA=C|||;VT=SNP
9	100654093	rs7034648	C	A	100	PASS	AC=3979;AF=0.794529;AN=5008;NS=2504;DP=15960;EAS_AF=0.9256;AMR_AF=0.6758;AFR_AF=0.9652;EUR_AF=0.6292;SAS_AF=0.683;AA=C|||;VT=SNP
9	100654797	rs12003789	C	G	100	PASS	AC=3110;AF=0.621006;AN=5008;NS=2504;DP=17067;EAS_AF=0.8234;AMR_AF=0.4928;AFR_AF=0.7421;EUR_AF=0.3777;SAS_AF=0.59;AA=C|||;VT=SNP
9	100654805	rs11999801	G	C	100	PASS	AC=3110;AF=0.621006;AN=5008;NS=2504;DP=17139;EAS_AF=0.8234;AMR_AF=0.4928;AFR_AF=0.7421;EUR_AF=0.3777;SAS_AF=0.59;AA=G|||;VT=SNP
9	100655779	rs10984212	G	C	100	PASS	AC=3108;AF=0.620607;AN=5008;NS=2504;DP=19891;EAS_AF=0.8234;AMR_AF=0.4914;AFR_AF=0.7421;EUR_AF=0.3767;SAS_AF=0.59;AA=G|||;VT=SNP
9	100655780	rs13301569	A	C	100	PASS	AC=3108;AF=0.620607;AN=5008;NS=2504;DP=19748;EAS_AF=0.8234;AMR_AF=0.4928;AFR_AF=0.7405;EUR_AF=0.3777;SAS_AF=0.59;AA=A|||;VT=SNP
9	100656402	rs7032086	T	G	100	PASS	AC=4059;AF=0.810503;AN=5008;NS=2504;DP=17666;EAS_AF=0.9821;AMR_AF=0.6772;AFR_AF=0.9697;EUR_AF=0.6292;SAS_AF=0.6994;AA=G|||;VT=SNP
9	100656459	rs7032114	T	G	100	PASS	AC=3984;AF=0.795527;AN=5008;NS=2504;DP=15825;EAS_AF=0.9256;AMR_AF=0.6758;AFR_AF=0.9682;EUR_AF=0.6292;SAS_AF=0.684;AA=G|||;VT=SNP
9	100657119	rs10115216	T	G	100	PASS	AC=3986;AF=0.795927;AN=5008;NS=2504;DP=18707;EAS_AF=0.9256;AMR_AF=0.6758;AFR_AF=0.9697;EUR_AF=0.6292;SAS_AF=0.684;AA=G|||;VT=SNP
9	100657374	rs62574035	C	T	100	PASS	AC=577;AF=0.115216;AN=5008;NS=2504;DP=22016;EAS_AF=0.1022;AMR_AF=0.1671;AFR_AF=0.0113;EUR_AF=0.2515;SAS_AF=0.092;AA=C|||;VT=SNP
9	100657720	rs7036589	A	T	100	PASS	AC=3982;AF=0.795128;AN=5008;NS=2504;DP=18854;EAS_AF=0.9256;AMR_AF=0.6758;AFR_AF=0.9675;EUR_AF=0.6292;SAS_AF=0.683;AA=A|||;VT=SNP
9	100658123	rs7021160	C	A	100	PASS	AC=4451;AF=0.888778;AN=5008;NS=2504;DP=20614;EAS_AF=0.9911;AMR_AF=0.817;AFR_AF=0.9924;EUR_AF=0.7674;SAS_AF=0.819;AA=A|||;VT=SNP
9	100658318	rs7037324	A	G	100	PASS	AC=3909;AF=0.780551;AN=5008;NS=2504;DP=23743;EAS_AF=0.9256;AMR_AF=0.6744;AFR_AF=0.913;EUR_AF=0.6292;SAS_AF=0.683;AA=A|||;VT=SNP
9	100658938	rs6478469	A	G	100	PASS	AC=3985;AF=0.795727;AN=5008;NS=2504;DP=14742;EAS_AF=0.9256;AMR_AF=0.6758;AFR_AF=0.9697;EUR_AF=0.6292;SAS_AF=0.683;AA=G|||;VT=SNP
9	100660122	rs16925130	T	C	100	PASS	AC=860;AF=0.171725;AN=5008;NS=2504;DP=15955;EAS_AF=0.5625;AMR_AF=0.2118;AFR_AF=0.0068;EUR_AF=0.0567;SAS_AF=0.0818;AA=T|||;VT=SNP
9	100660136	rs35324451	A	T	100	PASS	AC=3932;AF=0.785144;AN=5008;NS=2504;DP=15237;EAS_AF=0.9256;AMR_AF=0.67;AFR_AF=0.9675;EUR_AF=0.6163;SAS_AF=0.6493;AA=a|||;VT=SNP
9	100660145	rs28703314	A	T	100	PASS	AC=4062;AF=0.811102;AN=5008;NS=2504;DP=15069;EAS_AF=0.9812;AMR_AF=0.6787;AFR_AF=0.9697;EUR_AF=0.6302;SAS_AF=0.7014;AA=A|||;VT=SNP
9	100660746	rs72753537	T	C	100	PASS	AC=483;AF=0.0964457;AN=5008;NS=2504;DP=15138;EAS_AF=0.0625;AMR_AF=0.1412;AFR_AF=0.0363;EUR_AF=0.1402;SAS_AF=0.136;AA=C|||;VT=SNP
9	100660824	rs7022148	T	C	100	PASS	AC=3978;AF=0.794329;AN=5008;NS=2504;DP=12422;EAS_AF=0.9256;AMR_AF=0.6758;AFR_AF=0.966;EUR_AF=0.6272;SAS_AF=0.683;AA=T|||;VT=SNP
9	100660896	rs10984235	C	T	100	PASS	AC=3976;AF=0.79393;AN=5008;NS=2504;DP=11255;EAS_AF=0.9246;AMR_AF=0.6729;AFR_AF=0.966;EUR_AF=0.6272;SAS_AF=0.684;AA=C|||;VT=SNP
9	100661100	rs7034336	C	T	100	PASS	AC=3977;AF=0.794129;AN=5008;NS=2504;DP=7680;EAS_AF=0.9256;AMR_AF=0.6744;AFR_AF=0.966;EUR_AF=0.6272;SAS_AF=0.683;AA=T|||;VT=SNP
9	100661367	rs9775370	G	A	100	PASS	AC=3978;AF=0.794329;AN=5008;NS=2504;DP=12315;EAS_AF=0.9256;AMR_AF=0.6744;AFR_AF=0.966;EUR_AF=0.6282;SAS_AF=0.683;AA=G|||;VT=SNP
9	100661972	rs10818241	A	G	100	PASS	AC=3977;AF=0.794129;AN=5008;NS=2504;DP=13747;EAS_AF=0.9256;AMR_AF=0.6729;AFR_AF=0.966;EUR_AF=0.6282;SAS_AF=0.683;AA=G|||;VT=SNP
9	100662050	rs7037562	G	A	100	PASS	AC=3098;AF=0.61861;AN=5008;NS=2504;DP=16066;EAS_AF=0.8185;AMR_AF=0.4899;AFR_AF=0.7398;EUR_AF=0.3757;SAS_AF=0.59;AA=G|||;VT=SNP
9	100662051	rs7038480	C	T	100	PASS	AC=2382;AF=0.475639;AN=5008;NS=2504;DP=16139;EAS_AF=0.6637;AMR_AF=0.3674;AFR_AF=0.5499;EUR_AF=0.2515;SAS_AF=0.4888;AA=C|||;VT=SNP
9	100662379	rs7027221	T	C	100	PASS	AC=3977;AF=0.794129;AN=5008;NS=2504;DP=19550;EAS_AF=0.9256;AMR_AF=0.6729;AFR_AF=0.966;EUR_AF=0.6282;SAS_AF=0.683;AA=T|||;VT=SNP
9	100662396	rs7038998	C	G	100	PASS	AC=3973;AF=0.793331;AN=5008;NS=2504;DP=19975;EAS_AF=0.9246;AMR_AF=0.67;AFR_AF=0.966;EUR_AF=0.6272;SAS_AF=0.683;AA=C|||;VT=SNP
9	100662671	rs10739526	T	C	100	PASS	AC=3979;AF=0.794529;AN=5008;NS=2504;DP=20964;EAS_AF=0.9256;AMR_AF=0.6729;AFR_AF=0.9675;EUR_AF=0.6282;SAS_AF=0.683;AA=C|||;VT=SNP
9	100663700	rs3824495	C	A	100	PASS	AC=3978;AF=0.794329;AN=5008;NS=2504;DP=19283;EAS_AF=0.9256;AMR_AF=0.6744;AFR_AF=0.966;EUR_AF=0.6282;SAS_AF=0.683;AA=C|||;VT=SNP
9	100663745	rs3808893	C	T	100	PASS	AC=3978;AF=0.794329;AN=5008;NS=2504;DP=18836;EAS_AF=0.9256;AMR_AF=0.6744;AFR_AF=0.966;EUR_AF=0.6282;SAS_AF=0.683;AA=C|||;VT=SNP
9	100664194	rs7040232	A	G	100	PASS	AC=791;AF=0.157947;AN=5008;NS=2504;DP=19143;EAS_AF=0.1071;AMR_AF=0.1801;AFR_AF=0.1611;EUR_AF=0.2525;SAS_AF=0.093;AA=A|||;VT=SNP
9	100664382	rs6478471	A	G	100	PASS	AC=3974;AF=0.79353;AN=5008;NS=2504;DP=18372;EAS_AF=0.9256;AMR_AF=0.67;AFR_AF=0.966;EUR_AF=0.6272;SAS_AF=0.683;AA=A|||;VT=SNP
9	100664474	rs10984253	A	G	100	PASS	AC=3976;AF=0.79393;AN=5008;NS=2504;DP=19469;EAS_AF=0.9256;AMR_AF=0.6715;AFR_AF=0.966;EUR_AF=0.6282;SAS_AF=0.683;AA=G|||;VT=SNP
9	100664731	rs7855917	C	A	100	PASS	AC=791;AF=0.157947;AN=5008;NS=2504;DP=16361;EAS_AF=0.1071;AMR_AF=0.1801;AFR_AF=0.1611;EUR_AF=0.2525;SAS_AF=0.093;AA=C|||;VT=SNP
9	100665624	rs7020644	T	C	100	PASS	AC=3113;AF=0.621605;AN=5008;NS=2504;DP=20559;EAS_AF=0.8185;AMR_AF=0.4899;AFR_AF=0.7504;EUR_AF=0.3757;SAS_AF=0.591;AA=T|||;VT=SNP
9	100665669	rs7031386	G	T	100	PASS	AC=3976;AF=0.79393;AN=5008;NS=2504;DP=19880;EAS_AF=0.9256;AMR_AF=0.6715;AFR_AF=0.966;EUR_AF=0.6282;SAS_AF=0.683;AA=G|||;VT=SNP
9	100665698	rs7048255	A	G	100	PASS	AC=3976;AF=0.79393;AN=5008;NS=2504;DP=18688;EAS_AF=0.9256;AMR_AF=0.6715;AFR_AF=0.966;EUR_AF=0.6282;SAS_AF=0.683;AA=G|||;VT=SNP
9	100666543	rs9299258	T	G	100	PASS	AC=3976;AF=0.79393;AN=5008;NS=2504;DP=14242;EAS_AF=0.9256;AMR_AF=0.6715;AFR_AF=0.966;EUR_AF=0.6282;SAS_AF=0.683;AA=G|||;VT=SNP
9	100666931	rs6586	C	T	100	PASS	AC=3096;AF=0.618211;AN=5008;NS=2504;DP=20112;EAS_AF=0.8185;AMR_AF=0.487;AFR_AF=0.7398;EUR_AF=0.3757;SAS_AF=0.59;AA=C|||;VT=SNP
9	100667599	rs1561961	C	T	100	PASS	AC=3901;AF=0.778954;AN=5008;NS=2504;DP=19080;EAS_AF=0.9256;AMR_AF=0.67;AFR_AF=0.91;EUR_AF=0.6282;SAS_AF=0.683;AA=C|||;VT=SNP
9	100668291	rs150911589	A	C	100	PASS	AC=111;AF=0.0221645;AN=5008;NS=2504;DP=16652;EAS_AF=0.003;AMR_AF=0.0173;AFR_AF=0.0098;EUR_AF=0.0408;SAS_AF=0.0429;AA=A|||;VT=SNP
9	100669073	rs723227	G	A	100	PASS	AC=3106;AF=0.620208;AN=5008;NS=2504;DP=11842;EAS_AF=0.3512;AMR_AF=0.464;AFR_AF=0.9592;EUR_AF=0.5686;SAS_AF=0.6033;AA=G|||;VT=SNP
9	100669736	rs68112593	C	A	100	PASS	AC=801;AF=0.159944;AN=5008;NS=2504;DP=19927;EAS_AF=0.1101;AMR_AF=0.1801;AFR_AF=0.1657;EUR_AF=0.2525;SAS_AF=0.0941;AA=C|||;VT=SNP
9	100669739	rs1561959	C	G	100	PASS	AC=3058;AF=0.610623;AN=5008;NS=2504;DP=20215;EAS_AF=0.8155;AMR_AF=0.487;AFR_AF=0.7163;EUR_AF=0.3728;SAS_AF=0.589;AA=C|||;VT=SNP
9	100669799	rs1561958	G	T	100	PASS	AC=3054;AF=0.609824;AN=5008;NS=2504;DP=21382;EAS_AF=0.8155;AMR_AF=0.487;AFR_AF=0.7133;EUR_AF=0.3728;SAS_AF=0.589;AA=G|||;VT=SNP
9	100670272	rs1561957	T	C	100	PASS	AC=3977;AF=0.794129;AN=5008;NS=2504;DP=19124;EAS_AF=0.9256;AMR_AF=0.6715;AFR_AF=0.9697;EUR_AF=0.6233;SAS_AF=0.684;AA=T|||;VT=SNP
9	100670461	rs10984290	A	G	100	PASS	AC=901;AF=0.179912;AN=5008;NS=2504;DP=17968;EAS_AF=0.5923;AMR_AF=0.2104;AFR_AF=0.0098;EUR_AF=0.0596;SAS_AF=0.0869;AA=A|||;VT=SNP
9	100670468	rs148936487	G	A	100	PASS	AC=124;AF=0.0247604;AN=5008;NS=2504;DP=17961;EAS_AF=0.0317;AMR_AF=0.0159;AFR_AF=0.0008;EUR_AF=0.0368;SAS_AF=0.044;AA=G|||;VT=SNP
9	100670503	rs34888442	C	G	100	PASS	AC=90;AF=0.0179712;AN=5008;NS=2504;DP=16662;EAS_AF=0.0169;AMR_AF=0.0216;AFR_AF=0.0015;EUR_AF=0.0497;SAS_AF=0.0061;AA=C|||;VT=SNP
9	100670610	rs7042459	T	C	100	PASS	AC=3769;AF=0.752596;AN=5008;NS=2504;DP=12283;EAS_AF=0.9296;AMR_AF=0.6441;AFR_AF=0.9584;EUR_AF=0.5427;SAS_AF=0.5849;AA=C|||;VT=SNP
9	100670802	rs72753548	C	T	100	PASS	AC=879;AF=0.175519;AN=5008;NS=2504;DP=16028;EAS_AF=0.1429;AMR_AF=0.1859;AFR_AF=0.1982;EUR_AF=0.2614;SAS_AF=0.0828;AA=T|||;VT=SNP
9	100671261	rs10984297	G	T	100	PASS	AC=851;AF=0.169928;AN=5008;NS=2504;DP=18555;EAS_AF=0.1548;AMR_AF=0.1888;AFR_AF=0.171;EUR_AF=0.2634;SAS_AF=0.0746;AA=G|||;VT=SNP
9	100671393	rs10760011	A	C	100	PASS	AC=3882;AF=0.77516;AN=5008;NS=2504;DP=19291;EAS_AF=0.9831;AMR_AF=0.6513;AFR_AF=0.9652;EUR_AF=0.5417;SAS_AF=0.6319;AA=C|||;VT=SNP
9	100671500	rs12235434	C	T	100	PASS	AC=852;AF=0.170128;AN=5008;NS=2504;DP=20649;EAS_AF=0.1508;AMR_AF=0.1916;AFR_AF=0.171;EUR_AF=0.2664;SAS_AF=0.0746;AA=C|||;VT=SNP
9	100671777	rs12237296	G	C	100	PASS	AC=852;AF=0.170128;AN=5008;NS=2504;DP=19713;EAS_AF=0.1508;AMR_AF=0.1916;AFR_AF=0.171;EUR_AF=0.2664;SAS_AF=0.0746;AA=C|||;VT=SNP
9	100671824	rs12236440	A	G	100	PASS	AC=852;AF=0.170128;AN=5008;NS=2504;DP=21367;EAS_AF=0.1508;AMR_AF=0.1916;AFR_AF=0.171;EUR_AF=0.2664;SAS_AF=0.0746;AA=G|||;VT=SNP
9	100672338	rs2282192	C	T	100	PASS	AC=2951;AF=0.589257;AN=5008;NS=2504;DP=19915;EAS_AF=0.7788;AMR_AF=0.4553;AFR_AF=0.7935;EUR_AF=0.2704;SAS_AF=0.5409;AA=C|||;VT=SNP;EX_TARGET
9	100674565	rs3780416	T	C	100	PASS	AC=852;AF=0.170128;AN=5008;NS=2504;DP=22404;EAS_AF=0.1508;AMR_AF=0.1931;AFR_AF=0.171;EUR_AF=0.2654;SAS_AF=0.0746;AA=C|||;VT=SNP
9	100675816	rs1127703	A	G	100	PASS	AC=852;AF=0.170128;AN=5008;NS=2504;DP=18939;EAS_AF=0.1498;AMR_AF=0.1931;AFR_AF=0.1717;EUR_AF=0.2654;SAS_AF=0.0746;AA=A|||;VT=SNP;EX_TARGET
9	100675944	rs2120263	C	T	100	PASS	AC=2953;AF=0.589657;AN=5008;NS=2504;DP=19637;EAS_AF=0.7798;AMR_AF=0.4568;AFR_AF=0.7935;EUR_AF=0.2714;SAS_AF=0.5399;AA=C|||;VT=SNP
9	100675976	rs2120262	C	A	100	PASS	AC=3807;AF=0.760184;AN=5008;NS=2504;DP=18311;EAS_AF=0.9296;AMR_AF=0.6499;AFR_AF=0.9644;EUR_AF=0.5398;SAS_AF=0.6145;AA=A|||;VT=SNP
9	100676688	rs76863989	G	A	100	PASS	AC=317;AF=0.0632987;AN=5008;NS=2504;DP=17333;EAS_AF=0.0069;AMR_AF=0.0403;AFR_AF=0.0401;EUR_AF=0.0507;SAS_AF=0.182;AA=G|||;VT=SNP
9	100676931	rs3780417	T	A	100	PASS	AC=851;AF=0.169928;AN=5008;NS=2504;DP=15126;EAS_AF=0.1498;AMR_AF=0.1931;AFR_AF=0.171;EUR_AF=0.2654;SAS_AF=0.0746;AA=T|||;VT=SNP
9	100677100	rs3780418	G	C	100	PASS	AC=717;AF=0.143171;AN=5008;NS=2504;DP=13379;EAS_AF=0.1498;AMR_AF=0.1902;AFR_AF=0.0711;EUR_AF=0.2654;SAS_AF=0.0746;AA=G|||;VT=SNP
9	100677134	rs3780419	T	C	100	PASS	AC=803;AF=0.160343;AN=5008;NS=2504;DP=12973;EAS_AF=0.1498;AMR_AF=0.1916;AFR_AF=0.1354;EUR_AF=0.2654;SAS_AF=0.0746;AA=T|||;VT=SNP
9	100677166	rs3780420	T	C	100	PASS	AC=1196;AF=0.238818;AN=5008;NS=2504;DP=12987;EAS_AF=0.2113;AMR_AF=0.3386;AFR_AF=0.0953;EUR_AF=0.4125;SAS_AF=0.2117;AA=T|||;VT=SNP
9	100677756	rs10984349	G	C	100	PASS	AC=639;AF=0.127596;AN=5008;NS=2504;DP=19456;EAS_AF=0.1498;AMR_AF=0.1787;AFR_AF=0.0197;EUR_AF=0.2634;SAS_AF=0.0746;AA=G|||;VT=SNP
9	100679836	rs7864655	T	G	100	PASS	AC=916;AF=0.182907;AN=5008;NS=2504;DP=13829;EAS_AF=0.2024;AMR_AF=0.1931;AFR_AF=0.1672;EUR_AF=0.2654;SAS_AF=0.092;AA=T|||;VT=SNP
9	100679954	rs7861658	A	G	100	PASS	AC=1162;AF=0.232029;AN=5008;NS=2504;DP=16406;EAS_AF=0.1577;AMR_AF=0.3343;AFR_AF=0.1271;EUR_AF=0.4115;SAS_AF=0.1933;AA=G|||;VT=SNP
9	100680919	rs66990486	T	C	100	PASS	AC=1164;AF=0.232428;AN=5008;NS=2504;DP=16391;EAS_AF=0.1577;AMR_AF=0.3357;AFR_AF=0.1271;EUR_AF=0.4115;SAS_AF=0.1943;AA=C|||;VT=SNP
9	100681490	rs10984361	C	T	100	PASS	AC=1163;AF=0.232228;AN=5008;NS=2504;DP=16074;EAS_AF=0.1577;AMR_AF=0.3357;AFR_AF=0.1271;EUR_AF=0.4115;SAS_AF=0.1933;AA=T|||;VT=SNP
9	100683753	rs10984373	C	T	100	PASS	AC=1328;AF=0.265176;AN=5008;NS=2504;DP=11072;EAS_AF=0.2113;AMR_AF=0.3401;AFR_AF=0.1959;EUR_AF=0.4115;SAS_AF=0.2106;AA=T|||;VT=SNP
9	100684051	rs10984375	T	A	100	PASS	AC=629;AF=0.125599;AN=5008;NS=2504;DP=15755;EAS_AF=0.1488;AMR_AF=0.1772;AFR_AF=0.0121;EUR_AF=0.2654;SAS_AF=0.0746;AA=t|||;VT=SNP
9	100684387	rs17431614	T	C	100	PASS	AC=1170;AF=0.233626;AN=5008;NS=2504;DP=19057;EAS_AF=0.1577;AMR_AF=0.3372;AFR_AF=0.1316;EUR_AF=0.4115;SAS_AF=0.1933;AA=C|||;VT=SNP
9	100684645	rs3824496	C	T	100	PASS	AC=1167;AF=0.233027;AN=5008;NS=2504;DP=17788;EAS_AF=0.1577;AMR_AF=0.3372;AFR_AF=0.1293;EUR_AF=0.4115;SAS_AF=0.1933;AA=C|||;VT=SNP
9	100684719	rs3183928	A	C	100	PASS	AC=1328;AF=0.265176;AN=5008;NS=2504;DP=16982;EAS_AF=0.2113;AMR_AF=0.3401;AFR_AF=0.1959;EUR_AF=0.4115;SAS_AF=0.2106;AA=C|||;VT=SNP;EX_TARGET
9	100684757	rs3183927	A	G	100	PASS	AC=1327;AF=0.264976;AN=5008;NS=2504;DP=16189;EAS_AF=0.2113;AMR_AF=0.3401;AFR_AF=0.1952;EUR_AF=0.4115;SAS_AF=0.2106;AA=g|||;VT=SNP;EX_TARGET
9	100686129	rs3808894	A	G	100	PASS	AC=1170;AF=0.233626;AN=5008;NS=2504;DP=15065;EAS_AF=0.1577;AMR_AF=0.3372;AFR_AF=0.1316;EUR_AF=0.4115;SAS_AF=0.1933;AA=A|||;VT=SNP
9	100687409	rs4743145	T	C	100	PASS	AC=1170;AF=0.233626;AN=5008;NS=2504;DP=12974;EAS_AF=0.1577;AMR_AF=0.3372;AFR_AF=0.1316;EUR_AF=0.4115;SAS_AF=0.1933;AA=C|||;VT=SNP
9	100687923	rs10760017	C	G	100	PASS	AC=4283;AF=0.855232;AN=5008;NS=2504;DP=16949;EAS_AF=0.9911;AMR_AF=0.7939;AFR_AF=0.9894;EUR_AF=0.6839;SAS_AF=0.7536;AA=G|||;VT=SNP
9	100688067	rs4743146	A	T	100	PASS	AC=367;AF=0.0732827;AN=5008;NS=2504;DP=19666;EAS_AF=0.0575;AMR_AF=0.0403;AFR_AF=0.0113;EUR_AF=0.0765;SAS_AF=0.1933;AA=A|||;VT=SNP
9	100688511	rs7030887	C	T	100	PASS	AC=1170;AF=0.233626;AN=5008;NS=2504;DP=19577;EAS_AF=0.1577;AMR_AF=0.3372;AFR_AF=0.1316;EUR_AF=0.4115;SAS_AF=0.1933;AA=T|||;VT=SNP
9	100688577	rs7030907	C	T	100	PASS	AC=1169;AF=0.233427;AN=5008;NS=2504;DP=19551;EAS_AF=0.1577;AMR_AF=0.3372;AFR_AF=0.1316;EUR_AF=0.4115;SAS_AF=0.1922;AA=T|||;VT=SNP
9	100691168	rs1475695	G	A	100	PASS	AC=1183;AF=0.236222;AN=5008;NS=2504;DP=19466;EAS_AF=0.1667;AMR_AF=0.3372;AFR_AF=0.1324;EUR_AF=0.4115;SAS_AF=0.1963;AA=A|||;VT=SNP
9	100691397	rs1475696	C	T	100	PASS	AC=1179;AF=0.235423;AN=5008;NS=2504;DP=20217;EAS_AF=0.1627;AMR_AF=0.3372;AFR_AF=0.1324;EUR_AF=0.4115;SAS_AF=0.1963;AA=C|||;VT=SNP
9	100695776	rs17431934	T	C	100	PASS	AC=1179;AF=0.235423;AN=5008;NS=2504;DP=17412;EAS_AF=0.1627;AMR_AF=0.3372;AFR_AF=0.1324;EUR_AF=0.4115;SAS_AF=0.1963;AA=C|||;VT=SNP
9	100695901	rs55737216	G	A	100	PASS	AC=1316;AF=0.26278;AN=5008;NS=2504;DP=19805;EAS_AF=0.2103;AMR_AF=0.3401;AFR_AF=0.1861;EUR_AF=0.4115;SAS_AF=0.2127;AA=A|||;VT=SNP
9	100696203	rs755109	T	C	100	PASS	AC=1179;AF=0.235423;AN=5008;NS=2504;DP=19830;EAS_AF=0.1627;AMR_AF=0.3372;AFR_AF=0.1324;EUR_AF=0.4115;SAS_AF=0.1963;AA=T|||;VT=SNP
9	100696636	rs111696803	G	A	100	PASS	AC=1180;AF=0.235623;AN=5008;NS=2504;DP=10582;EAS_AF=0.1627;AMR_AF=0.3372;AFR_AF=0.1331;EUR_AF=0.4115;SAS_AF=0.1963;AA=A|||;VT=SNP
9	100697287	rs12377604	A	G	100	PASS	AC=1180;AF=0.235623;AN=5008;NS=2504;DP=18567;EAS_AF=0.1627;AMR_AF=0.3372;AFR_AF=0.1331;EUR_AF=0.4115;SAS_AF=0.1963;AA=G|||;VT=SNP
9	100697648	rs10760021	T	A	100	PASS	AC=1330;AF=0.265575;AN=5008;NS=2504;DP=20127;EAS_AF=0.2103;AMR_AF=0.3401;AFR_AF=0.1967;EUR_AF=0.4115;SAS_AF=0.2127;AA=A|||;VT=SNP
9	100699238	rs72753572	C	A	100	PASS	AC=635;AF=0.126797;AN=5008;NS=2504;DP=16940;EAS_AF=0.1538;AMR_AF=0.1772;AFR_AF=0.0113;EUR_AF=0.2644;SAS_AF=0.0777;AA=C|||;VT=SNP
9	100699242	rs7870723	T	C	100	PASS	AC=1246;AF=0.248802;AN=5008;NS=2504;DP=16881;EAS_AF=0.2103;AMR_AF=0.3401;AFR_AF=0.1331;EUR_AF=0.4115;SAS_AF=0.2127;AA=C|||;VT=SNP
9	100699830	rs10760022	A	C	100	PASS	AC=1246;AF=0.248802;AN=5008;NS=2504;DP=11026;EAS_AF=0.2103;AMR_AF=0.3401;AFR_AF=0.1331;EUR_AF=0.4115;SAS_AF=0.2127;AA=C|||;VT=SNP
9	100700157	rs4743147	T	C	100	PASS	AC=1246;AF=0.248802;AN=5008;NS=2504;DP=16084;EAS_AF=0.2103;AMR_AF=0.3401;AFR_AF=0.1331;EUR_AF=0.4115;SAS_AF=0.2127;AA=T|||;VT=SNP
9	100700654	rs3758253	C	T	100	PASS	AC=1245;AF=0.248602;AN=5008;NS=2504;DP=17966;EAS_AF=0.2103;AMR_AF=0.3401;AFR_AF=0.1324;EUR_AF=0.4115;SAS_AF=0.2127;AA=T|||;VT=SNP
9	100701001	rs3758254	A	G	100	PASS	AC=1246;AF=0.248802;AN=5008;NS=2504;DP=19283;EAS_AF=0.2103;AMR_AF=0.3401;AFR_AF=0.1331;EUR_AF=0.4115;SAS_AF=0.2127;AA=G|||;VT=SNP
9	100701446	rs2417577	A	G	100	PASS	AC=1246;AF=0.248802;AN=5008;NS=2504;DP=19848;EAS_AF=0.2103;AMR_AF=0.3401;AFR_AF=0.1331;EUR_AF=0.4115;SAS_AF=0.2127;AA=G|||;VT=SNP
9	100703369	rs67975003	T	G	100	PASS	AC=642;AF=0.128195;AN=5008;NS=2504;DP=20333;EAS_AF=0.1538;AMR_AF=0.1787;AFR_AF=0.0159;EUR_AF=0.2644;SAS_AF=0.0777;AA=T|||;VT=SNP
9	100703628	rs74847901	T	C	100	PASS	AC=317;AF=0.0632987;AN=5008;NS=2504;DP=18969;EAS_AF=0.1677;AMR_AF=0.0908;AFR_AF=0.0053;EUR_AF=0.0378;SAS_AF=0.0409;AA=T|||;VT=SNP
9	100705210	rs4631576	C	T	100	PASS	AC=1316;AF=0.26278;AN=5008;NS=2504;DP=18660;EAS_AF=0.2103;AMR_AF=0.3401;AFR_AF=0.1868;EUR_AF=0.4105;SAS_AF=0.2127;AA=T|||;VT=SNP
9	100707255	rs10984462	T	G	100	PASS	AC=724;AF=0.144569;AN=5008;NS=2504;DP=18120;EAS_AF=0.1538;AMR_AF=0.1888;AFR_AF=0.0719;EUR_AF=0.2654;SAS_AF=0.0777;AA=T|||;VT=SNP
9	100707992	rs10984466	A	G	100	PASS	AC=1282;AF=0.25599;AN=5008;NS=2504;DP=17163;EAS_AF=0.2103;AMR_AF=0.3386;AFR_AF=0.1611;EUR_AF=0.4115;SAS_AF=0.2127;AA=G|||;VT=SNP
9	100712009	rs10984478	C	T	100	PASS	AC=741;AF=0.147963;AN=5008;NS=2504;DP=17945;EAS_AF=0.1538;AMR_AF=0.1916;AFR_AF=0.0825;EUR_AF=0.2654;SAS_AF=0.0787;AA=C|||;VT=SNP
9	100712707	rs10984484	G	C	100	PASS	AC=633;AF=0.126398;AN=5008;NS=2504;DP=20644;EAS_AF=0.1538;AMR_AF=0.1772;AFR_AF=0.0113;EUR_AF=0.2634;SAS_AF=0.0767;AA=G|||;VT=SNP
9	100713601	rs114266868	T	C	100	PASS	AC=1330;AF=0.265575;AN=5008;NS=2504;DP=19350;EAS_AF=0.2103;AMR_AF=0.3401;AFR_AF=0.1959;EUR_AF=0.4115;SAS_AF=0.2137;AA=C|||;VT=SNP
9	100715389	rs10984499	G	A	100	PASS	AC=1116;AF=0.222843;AN=5008;NS=2504;DP=19461;EAS_AF=0.1627;AMR_AF=0.3329;AFR_AF=0.0893;EUR_AF=0.4105;SAS_AF=0.1943;AA=G|||;VT=SNP
9	100715461	rs12338024	G	A	100	PASS	AC=1974;AF=0.394169;AN=5008;NS=2504;DP=18122;EAS_AF=0.6121;AMR_AF=0.3271;AFR_AF=0.3351;EUR_AF=0.2336;SAS_AF=0.4622;AA=G|||;VT=SNP
9	100716140	rs10984506	A	T	100	PASS	AC=1221;AF=0.24381;AN=5008;NS=2504;DP=14013;EAS_AF=0.2103;AMR_AF=0.3314;AFR_AF=0.1263;EUR_AF=0.4026;SAS_AF=0.2117;AA=A|||;VT=SNP
9	100720265	rs4498663	G	C	100	PASS	AC=657;AF=0.13119;AN=5008;NS=2504;DP=13908;EAS_AF=0.1776;AMR_AF=0.1744;AFR_AF=0.0159;EUR_AF=0.2624;SAS_AF=0.0736;AA=G|||;VT=SNP
9	100721555	rs17687621	C	T	100	PASS	AC=530;AF=0.105831;AN=5008;NS=2504;DP=20270;EAS_AF=0.0734;AMR_AF=0.219;AFR_AF=0.031;EUR_AF=0.1461;SAS_AF=0.1186;AA=c|||;VT=SNP
9	100723080	rs78164274	G	A	100	PASS	AC=348;AF=0.0694888;AN=5008;NS=2504;DP=19648;EAS_AF=0.1974;AMR_AF=0.0908;AFR_AF=0.0053;EUR_AF=0.0368;SAS_AF=0.0429;AA=G|||;VT=SNP
9	100724791	rs7025609	T	C	100	PASS	AC=727;AF=0.145168;AN=5008;NS=2504;DP=19744;EAS_AF=0.1548;AMR_AF=0.1873;AFR_AF=0.0749;EUR_AF=0.2684;SAS_AF=0.0736;AA=T|||;VT=SNP
9	100725744	rs68053069	A	C	100	PASS	AC=667;AF=0.133187;AN=5008;NS=2504;DP=18589;EAS_AF=0.1548;AMR_AF=0.1801;AFR_AF=0.0295;EUR_AF=0.2714;SAS_AF=0.0757;AA=C|||;VT=SNP
9	100726574	rs4743149	G	A	100	PASS	AC=524;AF=0.104633;AN=5008;NS=2504;DP=19070;EAS_AF=0.0556;AMR_AF=0.1499;AFR_AF=0.0688;EUR_AF=0.1451;SAS_AF=0.1299;AA=A|||;VT=SNP
9	100730046	rs72753587	A	C	100	PASS	AC=637;AF=0.127196;AN=5008;NS=2504;DP=19776;EAS_AF=0.1558;AMR_AF=0.1758;AFR_AF=0.0113;EUR_AF=0.2694;SAS_AF=0.0736;AA=A|||;VT=SNP
9	100732802	rs4618817	A	G	100	PASS	AC=734;AF=0.146565;AN=5008;NS=2504;DP=15119;EAS_AF=0.1558;AMR_AF=0.1873;AFR_AF=0.0749;EUR_AF=0.2734;SAS_AF=0.0746;AA=A|||;VT=SNP
9	100733428	rs10984588	G	A	100	PASS	AC=653;AF=0.130391;AN=5008;NS=2504;DP=15592;EAS_AF=0.1567;AMR_AF=0.1772;AFR_AF=0.0121;EUR_AF=0.2793;SAS_AF=0.0767;AA=G|||;VT=SNP
9	100736718	rs10984599	C	T	100	PASS	AC=736;AF=0.146965;AN=5008;NS=2504;DP=13298;EAS_AF=0.1587;AMR_AF=0.1873;AFR_AF=0.0756;EUR_AF=0.2714;SAS_AF=0.0746;AA=C|||;VT=SNP
9	100737072	rs7024281	T	C	100	PASS	AC=987;AF=0.197085;AN=5008;NS=2504;DP=11916;EAS_AF=0.2014;AMR_AF=0.1988;AFR_AF=0.2073;EUR_AF=0.2783;SAS_AF=0.0941;AA=C|||;VT=SNP
9	100737755	rs10984601	A	G	100	PASS	AC=825;AF=0.164736;AN=5008;NS=2504;DP=20618;EAS_AF=0.1875;AMR_AF=0.1974;AFR_AF=0.0439;EUR_AF=0.3091;SAS_AF=0.1329;AA=A|||;VT=SNP
9	100737861	rs7853051	A	G	100	PASS	AC=3417;AF=0.682308;AN=5008;NS=2504;DP=21560;EAS_AF=0.8304;AMR_AF=0.6153;AFR_AF=0.8071;EUR_AF=0.4245;SAS_AF=0.6738;AA=A|||;VT=SNP
9	100739117	rs10984606	T	G	100	PASS	AC=2520;AF=0.503195;AN=5008;NS=2504;DP=16133;EAS_AF=0.3175;AMR_AF=0.4265;AFR_AF=0.5681;EUR_AF=0.5169;SAS_AF=0.6472;AA=T|||;VT=SNP
9	100739833	rs10116946	T	C	100	PASS	AC=2510;AF=0.501198;AN=5008;NS=2504;DP=21102;EAS_AF=0.3165;AMR_AF=0.4251;AFR_AF=0.5681;EUR_AF=0.5159;SAS_AF=0.6401;AA=T|||;VT=SNP
9	100739888	rs10116976	T	C	100	PASS	AC=4456;AF=0.889776;AN=5008;NS=2504;DP=20321;EAS_AF=0.995;AMR_AF=0.8588;AFR_AF=0.9902;EUR_AF=0.7187;SAS_AF=0.8436;AA=C|||;VT=SNP
9	100740124	rs4743150	C	T	100	PASS	AC=1533;AF=0.30611;AN=5008;NS=2504;DP=15135;EAS_AF=0.1081;AMR_AF=0.2176;AFR_AF=0.3903;EUR_AF=0.2167;SAS_AF=0.5511;AA=C|||;VT=SNP
9	100741115	rs1572025	T	G	100	PASS	AC=3085;AF=0.616014;AN=5008;NS=2504;DP=18463;EAS_AF=0.3244;AMR_AF=0.4885;AFR_AF=0.8949;EUR_AF=0.5865;SAS_AF=0.6605;AA=G|||;VT=SNP
9	100741890	rs12336903	C	A	100	PASS	AC=862;AF=0.172125;AN=5008;NS=2504;DP=15844;EAS_AF=0.1607;AMR_AF=0.1916;AFR_AF=0.1467;EUR_AF=0.2992;SAS_AF=0.0736;AA=C|||;VT=SNP
9	100742225	rs7855077	C	T	100	PASS	AC=3070;AF=0.613019;AN=5008;NS=2504;DP=18094;EAS_AF=0.3244;AMR_AF=0.487;AFR_AF=0.8828;EUR_AF=0.5875;SAS_AF=0.6616;AA=T|||;VT=SNP
9	100742253	rs7855088	C	T	100	PASS	AC=3069;AF=0.612819;AN=5008;NS=2504;DP=18287;EAS_AF=0.3244;AMR_AF=0.487;AFR_AF=0.8828;EUR_AF=0.5865;SAS_AF=0.6616;AA=T|||;VT=SNP
9	100742905	rs56145417	G	A	100	PASS	AC=2427;AF=0.484625;AN=5008;NS=2504;DP=19794;EAS_AF=0.2688;AMR_AF=0.4107;AFR_AF=0.559;EUR_AF=0.5179;SAS_AF=0.6247;AA=G|||;VT=SNP
9	100745902	rs3739672	A	G	100	PASS	AC=1550;AF=0.309505;AN=5008;NS=2504;DP=10176;EAS_AF=0.1081;AMR_AF=0.2176;AFR_AF=0.3941;EUR_AF=0.2167;SAS_AF=0.5634;AA=A|||;VT=SNP;EX_TARGET
9	100747611	rs957955	C	G	100	PASS	AC=1499;AF=0.299321;AN=5008;NS=2504;DP=11575;EAS_AF=0.1081;AMR_AF=0.2161;AFR_AF=0.3623;EUR_AF=0.2177;SAS_AF=0.5542;AA=C|||;VT=SNP
9	100750623	rs10984650	G	T	100	PASS	AC=896;AF=0.178914;AN=5008;NS=2504;DP=18554;EAS_AF=0.1607;AMR_AF=0.1931;AFR_AF=0.1725;EUR_AF=0.2992;SAS_AF=0.0726;AA=G|||;VT=SNP
9	100757343	rs872251	A	G	100	PASS	AC=902;AF=0.180112;AN=5008;NS=2504;DP=20682;EAS_AF=0.1607;AMR_AF=0.1931;AFR_AF=0.1755;EUR_AF=0.3012;SAS_AF=0.0726;AA=A|||;VT=SNP
9	100760103	rs7874518	T	C	100	PASS	AC=2965;AF=0.592053;AN=5008;NS=2504;DP=21855;EAS_AF=0.3234;AMR_AF=0.4539;AFR_AF=0.882;EUR_AF=0.5199;SAS_AF=0.6493;AA=t|||;VT=SNP
9	100763358	rs7041878	C	T	100	PASS	AC=869;AF=0.173522;AN=5008;NS=2504;DP=14812;EAS_AF=0.0873;AMR_AF=0.0591;AFR_AF=0.1415;EUR_AF=0.1173;SAS_AF=0.4448;AA=C|||;VT=SNP
9	100763890	rs7850685	C	G	100	PASS	AC=1488;AF=0.297125;AN=5008;NS=2504;DP=17728;EAS_AF=0.1071;AMR_AF=0.2161;AFR_AF=0.3533;EUR_AF=0.2187;SAS_AF=0.5552;AA=C|||;VT=SNP
9	100766795	rs10984730	C	T	100	PASS	AC=385;AF=0.076877;AN=5008;NS=2504;DP=15756;EAS_AF=0.2034;AMR_AF=0.1009;AFR_AF=0.0045;EUR_AF=0.0636;SAS_AF=0.0409;AA=c|||;VT=SNP
9	100766842	rs7035650	C	G	100	PASS	AC=2419;AF=0.483027;AN=5008;NS=2504;DP=15969;EAS_AF=0.2688;AMR_AF=0.4092;AFR_AF=0.5522;EUR_AF=0.5179;SAS_AF=0.6268;AA=C|||;VT=SNP
9	100767530	rs1131641	C	T	100	PASS	AC=2965;AF=0.592053;AN=5008;NS=2504;DP=18457;EAS_AF=0.3234;AMR_AF=0.4539;AFR_AF=0.882;EUR_AF=0.5199;SAS_AF=0.6493;AA=T|||;VT=SNP
9	100767860	rs1010777	G	A	100	PASS	AC=2419;AF=0.483027;AN=5008;NS=2504;DP=20562;EAS_AF=0.2679;AMR_AF=0.4092;AFR_AF=0.553;EUR_AF=0.5179;SAS_AF=0.6268;AA=G|||;VT=SNP
9	100768291	rs4743152	A	G	100	PASS	AC=2965;AF=0.592053;AN=5008;NS=2504;DP=19561;EAS_AF=0.3234;AMR_AF=0.4539;AFR_AF=0.882;EUR_AF=0.5199;SAS_AF=0.6493;AA=G|||;VT=SNP
9	100768760	rs10283632	G	A	100	PASS	AC=897;AF=0.179113;AN=5008;NS=2504;DP=20501;EAS_AF=0.1617;AMR_AF=0.1931;AFR_AF=0.1732;EUR_AF=0.2992;SAS_AF=0.0716;AA=G|||;VT=SNP
9	100769276	rs7044744	C	A	100	PASS	AC=2921;AF=0.583267;AN=5008;NS=2504;DP=19218;EAS_AF=0.3244;AMR_AF=0.4424;AFR_AF=0.8548;EUR_AF=0.5199;SAS_AF=0.6483;AA=A|||;VT=SNP
9	100771440	rs76917914	A	G	100	PASS	AC=1513;AF=0.302117;AN=5008;NS=2504;DP=19314;EAS_AF=0.1081;AMR_AF=0.2161;AFR_AF=0.3714;EUR_AF=0.2187;SAS_AF=0.5552;AA=A|||;VT=SNP
9	100772546	rs12343826	T	G	100	PASS	AC=895;AF=0.178714;AN=5008;NS=2504;DP=17225;EAS_AF=0.1627;AMR_AF=0.1902;AFR_AF=0.1679;EUR_AF=0.2992;SAS_AF=0.0777;AA=T|||;VT=SNP
9	100774646	rs987142	A	T	100	PASS	AC=2965;AF=0.592053;AN=5008;NS=2504;DP=17190;EAS_AF=0.3234;AMR_AF=0.4539;AFR_AF=0.882;EUR_AF=0.5199;SAS_AF=0.6493;AA=T|||;VT=SNP
9	100775098	rs28660049	C	T	100	PASS	AC=896;AF=0.178914;AN=5008;NS=2504;DP=16100;EAS_AF=0.1607;AMR_AF=0.1931;AFR_AF=0.1732;EUR_AF=0.2992;SAS_AF=0.0716;AA=C|||;VT=SNP
9	100775597	rs10984775	C	T	100	PASS	AC=897;AF=0.179113;AN=5008;NS=2504;DP=17238;EAS_AF=0.1607;AMR_AF=0.1931;AFR_AF=0.1732;EUR_AF=0.3002;SAS_AF=0.0716;AA=C|||;VT=SNP
9	100775986	rs147077136	G	C	100	PASS	AC=351;AF=0.0700879;AN=5008;NS=2504;DP=16979;EAS_AF=0.0179;AMR_AF=0.1412;AFR_AF=0.0234;EUR_AF=0.0984;SAS_AF=0.1074;AA=G|||;VT=SNP
9	100780063	rs10283737	T	G	100	PASS	AC=1447;AF=0.288938;AN=5008;NS=2504;DP=16622;EAS_AF=0.2183;AMR_AF=0.2378;AFR_AF=0.5038;EUR_AF=0.3022;SAS_AF=0.0941;AA=G|||;VT=SNP
9	100780515	rs4742710	T	C	100	PASS	AC=2968;AF=0.592652;AN=5008;NS=2504;DP=17408;EAS_AF=0.3244;AMR_AF=0.4539;AFR_AF=0.882;EUR_AF=0.5219;SAS_AF=0.6493;AA=C|||;VT=SNP
9	100780790	rs4742711	G	A	100	PASS	AC=1502;AF=0.29992;AN=5008;NS=2504;DP=21292;EAS_AF=0.1071;AMR_AF=0.2161;AFR_AF=0.3638;EUR_AF=0.2187;SAS_AF=0.5552;AA=G|||;VT=SNP
9	100781146	rs80322448	G	A	100	PASS	AC=348;AF=0.0694888;AN=5008;NS=2504;DP=20893;EAS_AF=0.0179;AMR_AF=0.1412;AFR_AF=0.0227;EUR_AF=0.0984;SAS_AF=0.1053;AA=G|||;VT=SNP
9	100781720	rs879275	G	C	100	PASS	AC=3090;AF=0.617013;AN=5008;NS=2504;DP=22218;EAS_AF=0.3254;AMR_AF=0.4885;AFR_AF=0.8971;EUR_AF=0.5875;SAS_AF=0.6605;AA=C|||;VT=SNP
9	100782484	rs10125654	G	A	100	PASS	AC=2965;AF=0.592053;AN=5008;NS=2504;DP=17103;EAS_AF=0.3234;AMR_AF=0.4539;AFR_AF=0.882;EUR_AF=0.5199;SAS_AF=0.6493;AA=A|||;VT=SNP
9	100782695	rs874610	G	T	100	PASS	AC=1521;AF=0.303714;AN=5008;NS=2504;DP=16815;EAS_AF=0.1071;AMR_AF=0.2176;AFR_AF=0.3775;EUR_AF=0.2197;SAS_AF=0.5542;AA=G|||;VT=SNP
9	100782921	rs77250906	G	A	100	PASS	AC=231;AF=0.0461262;AN=5008;NS=2504;DP=18137;EAS_AF=0.0139;AMR_AF=0.0115;AFR_AF=0.0008;EUR_AF=0.0298;SAS_AF=0.182;AA=G|||;VT=SNP
9	100784050	rs10984811	A	C	100	PASS	AC=960;AF=0.191693;AN=5008;NS=2504;DP=22439;EAS_AF=0.1617;AMR_AF=0.1931;AFR_AF=0.2201;EUR_AF=0.2992;SAS_AF=0.0726;AA=a|||;VT=SNP
9	100784659	rs12555343	A	G	100	PASS	AC=433;AF=0.0864617;AN=5008;NS=2504;DP=16357;EAS_AF=0.0724;AMR_AF=0.0288;AFR_AF=0.0083;EUR_AF=0.0765;SAS_AF=0.2577;AA=A|||;VT=SNP
9	100788191	rs111292969	A	C	100	PASS	AC=1508;AF=0.301118;AN=5008;NS=2504;DP=16991;EAS_AF=0.1081;AMR_AF=0.219;AFR_AF=0.3638;EUR_AF=0.2227;SAS_AF=0.5542;AA=A|||;VT=SNP
9	100788599	rs10984829	G	A	100	PASS	AC=896;AF=0.178914;AN=5008;NS=2504;DP=17255;EAS_AF=0.1617;AMR_AF=0.1931;AFR_AF=0.1725;EUR_AF=0.2982;SAS_AF=0.0726;AA=G|||;VT=SNP
9	100789295	rs7861102	C	G	100	PASS	AC=895;AF=0.178714;AN=5008;NS=2504;DP=12053;EAS_AF=0.1607;AMR_AF=0.1931;AFR_AF=0.1725;EUR_AF=0.2982;SAS_AF=0.0726;AA=C|||;VT=SNP
9	100790547	rs6478522	G	A	100	PASS	AC=1495;AF=0.298522;AN=5008;NS=2504;DP=18984;EAS_AF=0.1071;AMR_AF=0.219;AFR_AF=0.357;EUR_AF=0.2187;SAS_AF=0.5552;AA=A|||;VT=SNP
9	100793176	rs7019033	G	A	100	PASS	AC=1496;AF=0.298722;AN=5008;NS=2504;DP=18123;EAS_AF=0.1071;AMR_AF=0.2176;AFR_AF=0.3616;EUR_AF=0.2187;SAS_AF=0.5511;AA=G|||;VT=SNP
9	100793707	rs12001675	G	A	100	PASS	AC=1506;AF=0.300719;AN=5008;NS=2504;DP=16313;EAS_AF=0.1071;AMR_AF=0.2176;AFR_AF=0.3684;EUR_AF=0.2187;SAS_AF=0.5521;AA=G|||;VT=SNP
9	100795045	rs4743154	T	C	100	PASS	AC=3089;AF=0.616813;AN=5008;NS=2504;DP=21180;EAS_AF=0.3254;AMR_AF=0.4885;AFR_AF=0.8971;EUR_AF=0.5865;SAS_AF=0.6605;AA=C|||;VT=SNP
9	100796945	rs7870926	G	A	100	PASS	AC=2406;AF=0.480431;AN=5008;NS=2504;DP=19142;EAS_AF=0.2659;AMR_AF=0.4078;AFR_AF=0.5492;EUR_AF=0.5169;SAS_AF=0.6227;AA=G|||;VT=SNP
9	100797597	rs12554172	G	A	100	PASS	AC=1501;AF=0.29972;AN=5008;NS=2504;DP=21159;EAS_AF=0.1081;AMR_AF=0.2161;AFR_AF=0.3661;EUR_AF=0.2187;SAS_AF=0.5501;AA=G|||;VT=SNP
9	100798217	rs10984862	G	A	100	PASS	AC=1127;AF=0.22504;AN=5008;NS=2504;DP=19138;EAS_AF=0.1935;AMR_AF=0.3098;AFR_AF=0.2436;EUR_AF=0.2982;SAS_AF=0.0971;AA=G|||;VT=SNP
9	100799597	rs28549286	T	A	100	PASS	AC=1137;AF=0.227037;AN=5008;NS=2504;DP=19345;EAS_AF=0.1925;AMR_AF=0.304;AFR_AF=0.2519;EUR_AF=0.3022;SAS_AF=0.0971;AA=T|||;VT=SNP
9	100799614	rs28715400	C	G	100	PASS	AC=1105;AF=0.220647;AN=5008;NS=2504;DP=18983;EAS_AF=0.1925;AMR_AF=0.3026;AFR_AF=0.2254;EUR_AF=0.3022;SAS_AF=0.1012;AA=C|||;VT=SNP
9	100800585	rs28576751	A	C	100	PASS	AC=1143;AF=0.228235;AN=5008;NS=2504;DP=17123;EAS_AF=0.1915;AMR_AF=0.304;AFR_AF=0.2534;EUR_AF=0.3022;SAS_AF=0.1022;AA=C|||;VT=SNP
9	100800655	rs28459874	C	T	100	PASS	AC=1143;AF=0.228235;AN=5008;NS=2504;DP=16354;EAS_AF=0.1925;AMR_AF=0.304;AFR_AF=0.2526;EUR_AF=0.3022;SAS_AF=0.1022;AA=c|||;VT=SNP
9	100801050	rs10081625	C	T	100	PASS	AC=1000;AF=0.199681;AN=5008;NS=2504;DP=16497;EAS_AF=0.1925;AMR_AF=0.2997;AFR_AF=0.1604;EUR_AF=0.3022;SAS_AF=0.0838;AA=c|||;VT=SNP
9	100801127	rs10081626	C	T	100	PASS	AC=1073;AF=0.214257;AN=5008;NS=2504;DP=13001;EAS_AF=0.1925;AMR_AF=0.3012;AFR_AF=0.2012;EUR_AF=0.3022;SAS_AF=0.1022;AA=T|||;VT=SNP
9	100801807	rs13290142	A	C	100	PASS	AC=1112;AF=0.222045;AN=5008;NS=2504;DP=21341;EAS_AF=0.1925;AMR_AF=0.3098;AFR_AF=0.2262;EUR_AF=0.3022;SAS_AF=0.1022;AA=C|||;VT=SNP
9	100802417	rs66865656	T	C	100	PASS	AC=1227;AF=0.245008;AN=5008;NS=2504;DP=16606;EAS_AF=0.1925;AMR_AF=0.3156;AFR_AF=0.3094;EUR_AF=0.3032;SAS_AF=0.1022;AA=C|||;VT=SNP
9	100802907	rs12343945	T	C	100	PASS	AC=1261;AF=0.251797;AN=5008;NS=2504;DP=18138;EAS_AF=0.2083;AMR_AF=0.317;AFR_AF=0.3192;EUR_AF=0.3042;SAS_AF=0.1053;AA=C|||;VT=SNP
9	100804880	rs7852752	G	A	100	PASS	AC=2043;AF=0.407947;AN=5008;NS=2504;DP=16720;EAS_AF=0.126;AMR_AF=0.2781;AFR_AF=0.677;EUR_AF=0.2744;SAS_AF=0.5644;AA=g|||;VT=SNP
9	100805025	rs7868838	A	G	100	PASS	AC=2094;AF=0.418131;AN=5008;NS=2504;DP=15977;EAS_AF=0.126;AMR_AF=0.281;AFR_AF=0.708;EUR_AF=0.2744;SAS_AF=0.5726;AA=a|||;VT=SNP
9	100805182	rs55684882	T	C	100	PASS	AC=1910;AF=0.38139;AN=5008;NS=2504;DP=18181;EAS_AF=0.126;AMR_AF=0.2651;AFR_AF=0.584;EUR_AF=0.2734;SAS_AF=0.5644;AA=T|||;VT=SNP
9	100805496	rs56108920	A	G	100	PASS	AC=3154;AF=0.629792;AN=5008;NS=2504;DP=13956;EAS_AF=0.3304;AMR_AF=0.5807;AFR_AF=0.9017;EUR_AF=0.5765;SAS_AF=0.6605;AA=a|||;VT=SNP
9	100805594	rs7028870	G	A	100	PASS	AC=2043;AF=0.407947;AN=5008;NS=2504;DP=17859;EAS_AF=0.126;AMR_AF=0.2781;AFR_AF=0.677;EUR_AF=0.2744;SAS_AF=0.5644;AA=G|||;VT=SNP
9	100805656	rs7029824	C	A	100	PASS	AC=2043;AF=0.407947;AN=5008;NS=2504;DP=17978;EAS_AF=0.126;AMR_AF=0.2781;AFR_AF=0.677;EUR_AF=0.2744;SAS_AF=0.5644;AA=C|||;VT=SNP
9	100805939	rs7030197	C	G	100	PASS	AC=1019;AF=0.203474;AN=5008;NS=2504;DP=15747;EAS_AF=0.2044;AMR_AF=0.2983;AFR_AF=0.1649;EUR_AF=0.3012;SAS_AF=0.0869;AA=C|||;VT=SNP
9	100806477	rs62575571	G	A	100	PASS	AC=2034;AF=0.40615;AN=5008;NS=2504;DP=15178;EAS_AF=0.126;AMR_AF=0.2781;AFR_AF=0.6702;EUR_AF=0.2744;SAS_AF=0.5644;AA=G|||;VT=SNP
9	100808755	rs4422880	T	C	100	PASS	AC=2115;AF=0.422324;AN=5008;NS=2504;DP=17467;EAS_AF=0.126;AMR_AF=0.2781;AFR_AF=0.7269;EUR_AF=0.2734;SAS_AF=0.5716;AA=N|||;VT=SNP
9	100809100	rs72755436	T	G	100	PASS	AC=397;AF=0.0792732;AN=5008;NS=2504;DP=20080;EAS_AF=0.002;AMR_AF=0.1614;AFR_AF=0.0091;EUR_AF=0.2445;SAS_AF=0.0256;AA=T|||;VT=SNP
9	100809542	rs1831755	T	C	100	PASS	AC=4232;AF=0.845048;AN=5008;NS=2504;DP=20121;EAS_AF=0.752;AMR_AF=0.8127;AFR_AF=0.9546;EUR_AF=0.7853;SAS_AF=0.8773;AA=C|||;VT=SNP
9	100809548	rs1831754	T	C	100	PASS	AC=4246;AF=0.847843;AN=5008;NS=2504;DP=20227;EAS_AF=0.7431;AMR_AF=0.8127;AFR_AF=0.972;EUR_AF=0.7863;SAS_AF=0.8763;AA=C|||;VT=SNP
9	100809952	rs4743157	A	C	100	PASS	AC=1972;AF=0.39377;AN=5008;NS=2504;DP=20153;EAS_AF=0.122;AMR_AF=0.2608;AFR_AF=0.6876;EUR_AF=0.2068;SAS_AF=0.5634;AA=A|||;VT=SNP
9	100810405	rs12349452	G	C	100	PASS	AC=1235;AF=0.246605;AN=5008;NS=2504;DP=18436;EAS_AF=0.2004;AMR_AF=0.3357;AFR_AF=0.2731;EUR_AF=0.3559;SAS_AF=0.0828;AA=G|||;VT=SNP
9	100810895	rs7848430	G	A	100	PASS	AC=1959;AF=0.391174;AN=5008;NS=2504;DP=18884;EAS_AF=0.124;AMR_AF=0.2622;AFR_AF=0.674;EUR_AF=0.2078;SAS_AF=0.5644;AA=A|||;VT=SNP
9	100810918	rs7867404	T	C	100	PASS	AC=1958;AF=0.390974;AN=5008;NS=2504;DP=18827;EAS_AF=0.124;AMR_AF=0.2622;AFR_AF=0.674;EUR_AF=0.2078;SAS_AF=0.5634;AA=C|||;VT=SNP
9	100811037	rs2417725	A	G	100	PASS	AC=3193;AF=0.63758;AN=5008;NS=2504;DP=16153;EAS_AF=0.3244;AMR_AF=0.598;AFR_AF=0.947;EUR_AF=0.5636;SAS_AF=0.6462;AA=G|||;VT=SNP
9	100811082	rs4394518	T	G	100	PASS	AC=1958;AF=0.390974;AN=5008;NS=2504;DP=15380;EAS_AF=0.124;AMR_AF=0.2622;AFR_AF=0.674;EUR_AF=0.2078;SAS_AF=0.5634;AA=G|||;VT=SNP
9	100811140	rs4562446	C	T	100	PASS	AC=1958;AF=0.390974;AN=5008;NS=2504;DP=15936;EAS_AF=0.124;AMR_AF=0.2622;AFR_AF=0.674;EUR_AF=0.2078;SAS_AF=0.5634;AA=T|||;VT=SNP
9	100811245	rs4300105	A	T	100	PASS	AC=2058;AF=0.410942;AN=5008;NS=2504;DP=16920;EAS_AF=0.129;AMR_AF=0.3386;AFR_AF=0.702;EUR_AF=0.2087;SAS_AF=0.5675;AA=t|||;VT=SNP
9	100812569	rs12554583	A	G	100	PASS	AC=2058;AF=0.410942;AN=5008;NS=2504;DP=20757;EAS_AF=0.129;AMR_AF=0.3386;AFR_AF=0.702;EUR_AF=0.2087;SAS_AF=0.5675;AA=g|||;VT=SNP
9	100813194	rs12554940	T	C	100	PASS	AC=178;AF=0.0355431;AN=5008;NS=2504;DP=18812;EAS_AF=0.004;AMR_AF=0.0663;AFR_AF=0.0015;EUR_AF=0.0497;SAS_AF=0.0777;AA=N|||;VT=SNP
9	100813351	rs74836543	C	T	100	PASS	AC=435;AF=0.086861;AN=5008;NS=2504;DP=20759;EAS_AF=0.0833;AMR_AF=0.0231;AFR_AF=0.0076;EUR_AF=0.0706;SAS_AF=0.2597;AA=c|||;VT=SNP
9	100813404	rs55978131	G	A	100	PASS	AC=2058;AF=0.410942;AN=5008;NS=2504;DP=20930;EAS_AF=0.129;AMR_AF=0.3386;AFR_AF=0.702;EUR_AF=0.2087;SAS_AF=0.5675;AA=a|||;VT=SNP
9	100814573	rs7869762	C	A	100	PASS	AC=1956;AF=0.390575;AN=5008;NS=2504;DP=15907;EAS_AF=0.124;AMR_AF=0.2622;AFR_AF=0.6725;EUR_AF=0.2078;SAS_AF=0.5634;AA=A|||;VT=SNP
9	100815088	rs7046514	C	T	100	PASS	AC=1966;AF=0.392572;AN=5008;NS=2504;DP=16261;EAS_AF=0.124;AMR_AF=0.2622;AFR_AF=0.68;EUR_AF=0.2078;SAS_AF=0.5634;AA=T|||;VT=SNP
9	100816626	rs1610323	A	G	100	PASS	AC=2992;AF=0.597444;AN=5008;NS=2504;DP=20634;EAS_AF=0.3304;AMR_AF=0.6037;AFR_AF=0.8971;EUR_AF=0.4324;SAS_AF=0.6329;AA=a|||;VT=SNP
9	100818028	rs7874696	T	A	100	PASS	AC=893;AF=0.178315;AN=5008;NS=2504;DP=12631;EAS_AF=0.2024;AMR_AF=0.2637;AFR_AF=0.1649;EUR_AF=0.2237;SAS_AF=0.0644;AA=T|||;VT=SNP
9	100818290	rs7855984	G	A	100	PASS	AC=948;AF=0.189297;AN=5008;NS=2504;DP=12790;EAS_AF=0.2014;AMR_AF=0.2637;AFR_AF=0.2073;EUR_AF=0.2237;SAS_AF=0.0644;AA=G|||;VT=SNP
9	100818344	rs6478537	T	C	100	PASS	AC=3102;AF=0.619409;AN=5008;NS=2504;DP=13066;EAS_AF=0.3304;AMR_AF=0.6081;AFR_AF=0.972;EUR_AF=0.4324;SAS_AF=0.6411;AA=C|||;VT=SNP
9	100818720	rs6478539	C	T	100	PASS	AC=1963;AF=0.391973;AN=5008;NS=2504;DP=12237;EAS_AF=0.124;AMR_AF=0.2622;AFR_AF=0.6778;EUR_AF=0.2078;SAS_AF=0.5634;AA=C|||;VT=SNP
9	100819070	rs3199064	T	G	100	PASS	AC=3091;AF=0.617212;AN=5008;NS=2504;DP=6941;EAS_AF=0.3304;AMR_AF=0.6081;AFR_AF=0.9697;EUR_AF=0.4324;SAS_AF=0.6329;AA=G|||;VT=SNP;EX_TARGET
9	100819192	rs3739670	C	T	100	PASS	AC=1962;AF=0.391773;AN=5008;NS=2504;DP=9444;EAS_AF=0.124;AMR_AF=0.2622;AFR_AF=0.6778;EUR_AF=0.2068;SAS_AF=0.5634;AA=C|||;VT=SNP;EX_TARGET
9	100819940	rs10818454	G	A	100	PASS	AC=1298;AF=0.259185;AN=5008;NS=2504;DP=14449;EAS_AF=0.2083;AMR_AF=0.4092;AFR_AF=0.2943;EUR_AF=0.2704;SAS_AF=0.1462;AA=G|||;VT=SNP
9	100820671	rs58427887	C	T	100	PASS	AC=1879;AF=0.3752;AN=5008;NS=2504;DP=19075;EAS_AF=0.124;AMR_AF=0.2565;AFR_AF=0.6195;EUR_AF=0.2058;SAS_AF=0.5624;AA=C|||;VT=SNP
9	100821028	rs7041811	C	T	100	PASS	AC=1953;AF=0.389976;AN=5008;NS=2504;DP=19341;EAS_AF=0.124;AMR_AF=0.2579;AFR_AF=0.6747;EUR_AF=0.2058;SAS_AF=0.5624;AA=C|||;VT=SNP
9	100821275	rs4743158	T	C	100	PASS	AC=1884;AF=0.376198;AN=5008;NS=2504;DP=21582;EAS_AF=0.124;AMR_AF=0.2565;AFR_AF=0.6195;EUR_AF=0.2058;SAS_AF=0.5675;AA=T|||;VT=SNP
9	100821624	rs9969813	C	G	100	PASS	AC=951;AF=0.189896;AN=5008;NS=2504;DP=19936;EAS_AF=0.1994;AMR_AF=0.2622;AFR_AF=0.2141;EUR_AF=0.2207;SAS_AF=0.0644;AA=C|||;VT=SNP
9	100821691	rs7034147	T	G	100	PASS	AC=1817;AF=0.362819;AN=5008;NS=2504;DP=19706;EAS_AF=0.124;AMR_AF=0.245;AFR_AF=0.5756;EUR_AF=0.2048;SAS_AF=0.5675;AA=T|||;VT=SNP
9	100822683	rs7862535	A	G	100	PASS	AC=1957;AF=0.390775;AN=5008;NS=2504;DP=15182;EAS_AF=0.123;AMR_AF=0.2579;AFR_AF=0.6747;EUR_AF=0.2058;SAS_AF=0.5675;AA=G|||;VT=SNP
9	100822723	rs7865671	T	G	100	PASS	AC=4472;AF=0.892971;AN=5008;NS=2504;DP=15792;EAS_AF=0.996;AMR_AF=0.8775;AFR_AF=0.9909;EUR_AF=0.7137;SAS_AF=0.8497;AA=G|||;VT=SNP
9	100822840	rs7038592	T	A	100	PASS	AC=1815;AF=0.36242;AN=5008;NS=2504;DP=16682;EAS_AF=0.123;AMR_AF=0.245;AFR_AF=0.5749;EUR_AF=0.2048;SAS_AF=0.5675;AA=T|||;VT=SNP
9	100822940	rs7846880	G	A	100	PASS	AC=1950;AF=0.389377;AN=5008;NS=2504;DP=17054;EAS_AF=0.12;AMR_AF=0.2594;AFR_AF=0.671;EUR_AF=0.2058;SAS_AF=0.5675;AA=G|||;VT=SNP
9	100823084	rs13049	T	C	100	PASS	AC=3209;AF=0.640775;AN=5008;NS=2504;DP=19353;EAS_AF=0.3323;AMR_AF=0.6643;AFR_AF=0.9327;EUR_AF=0.4781;SAS_AF=0.7147;AA=C|||;VT=SNP;EX_TARGET
9	100823135	rs1058446	G	C	100	PASS	AC=963;AF=0.192292;AN=5008;NS=2504;DP=18731;EAS_AF=0.2004;AMR_AF=0.2622;AFR_AF=0.2224;EUR_AF=0.2207;SAS_AF=0.0644;AA=G|||;VT=SNP;EX_TARGET
9	100823360	rs7020081	C	A	100	PASS	AC=1825;AF=0.364417;AN=5008;NS=2504;DP=19355;EAS_AF=0.123;AMR_AF=0.2464;AFR_AF=0.5817;EUR_AF=0.2048;SAS_AF=0.5675;AA=C|||;VT=SNP
9	100824223	rs2224773	C	A	100	PASS	AC=2194;AF=0.438099;AN=5008;NS=2504;DP=11272;EAS_AF=0.1319;AMR_AF=0.3919;AFR_AF=0.6755;EUR_AF=0.2584;SAS_AF=0.6503;AA=G|||;VT=SNP
9	100824752	rs942167	C	G	100	PASS	AC=3249;AF=0.648762;AN=5008;NS=2504;DP=16325;EAS_AF=0.3333;AMR_AF=0.6686;AFR_AF=0.9599;EUR_AF=0.4781;SAS_AF=0.7147;AA=G|||;VT=SNP
9	100828082	rs7846772	C	A	100	PASS	AC=1805;AF=0.360423;AN=5008;NS=2504;DP=15988;EAS_AF=0.123;AMR_AF=0.2392;AFR_AF=0.5726;EUR_AF=0.2018;SAS_AF=0.5675;AA=C|||;VT=SNP
9	100828356	rs17806613	C	T	100	PASS	AC=214;AF=0.0427316;AN=5008;NS=2504;DP=19142;EAS_AF=0.0337;AMR_AF=0.0663;AFR_AF=0.0015;EUR_AF=0.0527;SAS_AF=0.0808;AA=C|||;VT=SNP
9	100828866	rs4412474	G	A	100	PASS	AC=3263;AF=0.651558;AN=5008;NS=2504;DP=19716;EAS_AF=0.3571;AMR_AF=0.6643;AFR_AF=0.9569;EUR_AF=0.4742;SAS_AF=0.7157;AA=A|||;VT=SNP
9	100829158	rs2417726	T	C	100	PASS	AC=3300;AF=0.658946;AN=5008;NS=2504;DP=18362;EAS_AF=0.3571;AMR_AF=0.6671;AFR_AF=0.9735;EUR_AF=0.4771;SAS_AF=0.726;AA=C|||;VT=SNP
9	100830129	rs10984930	A	G	100	PASS	AC=311;AF=0.0621006;AN=5008;NS=2504;DP=15136;EAS_AF=0.0337;AMR_AF=0.1441;AFR_AF=0.0318;EUR_AF=0.0527;SAS_AF=0.0838;AA=A|||;VT=SNP
9	100830392	rs9918951	A	G	100	PASS	AC=3297;AF=0.658347;AN=5008;NS=2504;DP=18837;EAS_AF=0.3571;AMR_AF=0.6671;AFR_AF=0.9735;EUR_AF=0.4742;SAS_AF=0.726;AA=G|||;VT=SNP
9	100831579	rs145156141	G	A	100	PASS	AC=211;AF=0.0421326;AN=5008;NS=2504;DP=18369;EAS_AF=0.0337;AMR_AF=0.0663;AFR_AF=0.0015;EUR_AF=0.0497;SAS_AF=0.0808;AA=G|||;VT=SNP
9	100832547	rs4743159	A	G	100	PASS	AC=1844;AF=0.368211;AN=5008;NS=2504;DP=12793;EAS_AF=0.1319;AMR_AF=0.2392;AFR_AF=0.5908;EUR_AF=0.2038;SAS_AF=0.5716;AA=a|||;VT=SNP
9	100833000	rs2181582	T	C	100	PASS	AC=3262;AF=0.651358;AN=5008;NS=2504;DP=15063;EAS_AF=0.3591;AMR_AF=0.6643;AFR_AF=0.9546;EUR_AF=0.4722;SAS_AF=0.7178;AA=C|||;VT=SNP
9	100833543	rs28489815	C	T	100	PASS	AC=942;AF=0.188099;AN=5008;NS=2504;DP=18061;EAS_AF=0.2014;AMR_AF=0.268;AFR_AF=0.2073;EUR_AF=0.2157;SAS_AF=0.0634;AA=C|||;VT=SNP
9	100833925	rs73492791	T	C	100	PASS	AC=2316;AF=0.46246;AN=5008;NS=2504;DP=20137;EAS_AF=0.1567;AMR_AF=0.3963;AFR_AF=0.7466;EUR_AF=0.2555;SAS_AF=0.6534;AA=C|||;VT=SNP
9	100834294	rs7021804	C	T	100	PASS	AC=3216;AF=0.642173;AN=5008;NS=2504;DP=19165;EAS_AF=0.3552;AMR_AF=0.6599;AFR_AF=0.9259;EUR_AF=0.4722;SAS_AF=0.7168;AA=T|||;VT=SNP
9	100835163	rs16912590	A	G	100	PASS	AC=950;AF=0.189696;AN=5008;NS=2504;DP=21397;EAS_AF=0.2044;AMR_AF=0.268;AFR_AF=0.2095;EUR_AF=0.2177;SAS_AF=0.0634;AA=A|||;VT=SNP
9	100836889	rs10818468	C	T	100	PASS	AC=941;AF=0.187899;AN=5008;NS=2504;DP=17366;EAS_AF=0.1994;AMR_AF=0.268;AFR_AF=0.208;EUR_AF=0.2157;SAS_AF=0.0634;AA=C|||;VT=SNP
9	100838126	rs10984961	T	C	100	PASS	AC=271;AF=0.0541134;AN=5008;NS=2504;DP=19646;EAS_AF=0.0337;AMR_AF=0.1398;AFR_AF=0.0038;EUR_AF=0.0527;SAS_AF=0.0838;AA=T|||;VT=SNP
9	100842005	rs6478556	C	T	100	PASS	AC=1815;AF=0.36242;AN=5008;NS=2504;DP=18550;EAS_AF=0.125;AMR_AF=0.2363;AFR_AF=0.5756;EUR_AF=0.2048;SAS_AF=0.5706;AA=C|||;VT=SNP
9	100843417	rs4237190	A	G	100	PASS	AC=3273;AF=0.653554;AN=5008;NS=2504;DP=21273;EAS_AF=0.3641;AMR_AF=0.6657;AFR_AF=0.9561;EUR_AF=0.4751;SAS_AF=0.7178;AA=G|||;VT=SNP
9	100843660	rs16912622	C	A	100	PASS	AC=1816;AF=0.36262;AN=5008;NS=2504;DP=21054;EAS_AF=0.124;AMR_AF=0.2363;AFR_AF=0.5787;EUR_AF=0.2038;SAS_AF=0.5695;AA=C|||;VT=SNP
9	100844198	rs734769	T	C	100	PASS	AC=316;AF=0.063099;AN=5008;NS=2504;DP=20113;EAS_AF=0.0337;AMR_AF=0.1499;AFR_AF=0.031;EUR_AF=0.0537;SAS_AF=0.0849;AA=T|||;VT=SNP
9	100845007	rs2281732	A	G	100	PASS	AC=1875;AF=0.374401;AN=5008;NS=2504;DP=21804;EAS_AF=0.125;AMR_AF=0.2464;AFR_AF=0.6142;EUR_AF=0.2068;SAS_AF=0.5706;AA=A|||;VT=SNP
9	100847012	rs2417728	T	G	100	PASS	AC=376;AF=0.0750799;AN=5008;NS=2504;DP=18831;EAS_AF=0.0337;AMR_AF=0.1455;AFR_AF=0.0794;EUR_AF=0.0537;SAS_AF=0.0838;AA=T|||;VT=SNP
9	100847109	rs2181583	G	A	100	PASS	AC=373;AF=0.0744808;AN=5008;NS=2504;DP=19887;EAS_AF=0.0337;AMR_AF=0.1455;AFR_AF=0.0794;EUR_AF=0.0507;SAS_AF=0.0838;AA=G|||;VT=SNP
9	100847297	rs10984977	G	A	100	PASS	AC=946;AF=0.188898;AN=5008;NS=2504;DP=21575;EAS_AF=0.1954;AMR_AF=0.2695;AFR_AF=0.2141;EUR_AF=0.2157;SAS_AF=0.0634;AA=G|||;VT=SNP
9	100847551	rs3780471	G	T	100	PASS	AC=2257;AF=0.450679;AN=5008;NS=2504;DP=19359;EAS_AF=0.1558;AMR_AF=0.3919;AFR_AF=0.711;EUR_AF=0.2545;SAS_AF=0.6462;AA=G|||;VT=SNP
9	100849465	rs10984980	G	A	100	PASS	AC=435;AF=0.086861;AN=5008;NS=2504;DP=19995;EAS_AF=0.251;AMR_AF=0.0548;AFR_AF=0.0045;EUR_AF=0.0815;SAS_AF=0.0573;AA=G|||;VT=SNP
9	100849500	rs1059273	G	T	100	PASS	AC=1796;AF=0.358626;AN=5008;NS=2504;DP=19766;EAS_AF=0.122;AMR_AF=0.2349;AFR_AF=0.5749;EUR_AF=0.1998;SAS_AF=0.5613;AA=G|||;VT=SNP
9	100849682	rs78845704	T	G	100	PASS	AC=430;AF=0.0858626;AN=5008;NS=2504;DP=14545;EAS_AF=0.251;AMR_AF=0.0533;AFR_AF=0.0015;EUR_AF=0.0815;SAS_AF=0.0573;AA=T|||;VT=SNP
9	100850967	rs10818472	A	G	100	PASS	AC=963;AF=0.192292;AN=5008;NS=2504;DP=19415;EAS_AF=0.2054;AMR_AF=0.268;AFR_AF=0.2118;EUR_AF=0.2187;SAS_AF=0.0716;AA=A|||;VT=SNP
9	100851147	rs4742714	T	C	100	PASS	AC=3294;AF=0.657748;AN=5008;NS=2504;DP=17068;EAS_AF=0.3621;AMR_AF=0.6671;AFR_AF=0.9682;EUR_AF=0.4712;SAS_AF=0.728;AA=C|||;VT=SNP
9	100851201	rs4742715	G	T	100	PASS	AC=3021;AF=0.603235;AN=5008;NS=2504;DP=17174;EAS_AF=0.3304;AMR_AF=0.5274;AFR_AF=0.9561;EUR_AF=0.4254;SAS_AF=0.6442;AA=G|||;VT=SNP
9	100851420	rs4742716	C	T	100	PASS	AC=1878;AF=0.375;AN=5008;NS=2504;DP=18840;EAS_AF=0.124;AMR_AF=0.2478;AFR_AF=0.6256;EUR_AF=0.2008;SAS_AF=0.5644;AA=C|||;VT=SNP
9	100851660	rs12348197	T	G	100	PASS	AC=996;AF=0.198882;AN=5008;NS=2504;DP=16453;EAS_AF=0.2054;AMR_AF=0.2709;AFR_AF=0.2277;EUR_AF=0.2187;SAS_AF=0.0818;AA=T|||;VT=SNP
9	100853060	rs10985006	G	A	100	PASS	AC=434;AF=0.0866613;AN=5008;NS=2504;DP=18321;EAS_AF=0.25;AMR_AF=0.0548;AFR_AF=0.0045;EUR_AF=0.0815;SAS_AF=0.0573;AA=G|||;VT=SNP
9	100853942	rs10124238	T	C	100	PASS	AC=983;AF=0.196286;AN=5008;NS=2504;DP=14310;EAS_AF=0.2212;AMR_AF=0.2709;AFR_AF=0.211;EUR_AF=0.2207;SAS_AF=0.0726;AA=T|||;VT=SNP
9	100854765	rs10818475	C	G	100	PASS	AC=2643;AF=0.527756;AN=5008;NS=2504;DP=15129;EAS_AF=0.3433;AMR_AF=0.4827;AFR_AF=0.7405;EUR_AF=0.3618;SAS_AF=0.6329;AA=G|||;VT=SNP
9	100854920	rs4743163	C	A	100	PASS	AC=3302;AF=0.659345;AN=5008;NS=2504;DP=18605;EAS_AF=0.377;AMR_AF=0.6715;AFR_AF=0.9644;EUR_AF=0.4702;SAS_AF=0.7239;AA=A|||;VT=SNP
9	100856447	rs12685502	C	T	100	PASS	AC=812;AF=0.162141;AN=5008;NS=2504;DP=20661;EAS_AF=0.2173;AMR_AF=0.2435;AFR_AF=0.1536;EUR_AF=0.164;SAS_AF=0.0573;AA=C|||;VT=SNP
9	100858906	rs78346679	A	C	100	PASS	AC=273;AF=0.0545128;AN=5008;NS=2504;DP=20560;EAS_AF=0.0337;AMR_AF=0.1427;AFR_AF=0.0061;EUR_AF=0.0517;SAS_AF=0.0818;AA=A|||;VT=SNP
9	100860789	rs7857813	G	C	100	PASS	AC=3299;AF=0.658746;AN=5008;NS=2504;DP=15781;EAS_AF=0.37;AMR_AF=0.6715;AFR_AF=0.9705;EUR_AF=0.4722;SAS_AF=0.7178;AA=C|||;VT=SNP
9	100861387	rs10985045	T	G	100	PASS	AC=268;AF=0.0535144;AN=5008;NS=2504;DP=20158;EAS_AF=0.0337;AMR_AF=0.1427;AFR_AF=0.003;EUR_AF=0.0517;SAS_AF=0.0808;AA=T|||;VT=SNP
9	100863527	rs10985048	G	C	100	PASS	AC=1921;AF=0.383586;AN=5008;NS=2504;DP=16535;EAS_AF=0.1052;AMR_AF=0.2637;AFR_AF=0.6241;EUR_AF=0.2465;SAS_AF=0.5716;AA=G|||;VT=SNP
9	100863824	rs10985049	C	T	100	PASS	AC=266;AF=0.053115;AN=5008;NS=2504;DP=16956;EAS_AF=0.0347;AMR_AF=0.1412;AFR_AF=0.003;EUR_AF=0.0487;SAS_AF=0.0818;AA=C|||;VT=SNP
9	100863941	rs55972150	G	T	100	PASS	AC=1927;AF=0.384784;AN=5008;NS=2504;DP=18184;EAS_AF=0.1052;AMR_AF=0.2666;AFR_AF=0.6256;EUR_AF=0.2515;SAS_AF=0.5685;AA=G|||;VT=SNP
9	100863989	rs7037233	A	C	100	PASS	AC=823;AF=0.164337;AN=5008;NS=2504;DP=19257;EAS_AF=0.2113;AMR_AF=0.2435;AFR_AF=0.1573;EUR_AF=0.167;SAS_AF=0.0665;AA=A|||;VT=SNP
9	100864249	rs4743164	C	T	100	PASS	AC=1943;AF=0.387979;AN=5008;NS=2504;DP=13139;EAS_AF=0.1062;AMR_AF=0.2709;AFR_AF=0.6256;EUR_AF=0.2584;SAS_AF=0.5736;AA=C|||;VT=SNP
9	100864372	rs2417729	C	T	100	PASS	AC=3205;AF=0.639976;AN=5008;NS=2504;DP=18804;EAS_AF=0.3462;AMR_AF=0.6686;AFR_AF=0.9198;EUR_AF=0.4692;SAS_AF=0.7198;AA=C|||;VT=SNP
9	100864756	rs10985050	C	T	100	PASS	AC=266;AF=0.053115;AN=5008;NS=2504;DP=21578;EAS_AF=0.0347;AMR_AF=0.1412;AFR_AF=0.003;EUR_AF=0.0487;SAS_AF=0.0818;AA=C|||;VT=SNP
9	100864919	rs6478563	T	C	100	PASS	AC=2008;AF=0.400958;AN=5008;NS=2504;DP=17414;EAS_AF=0.1042;AMR_AF=0.2709;AFR_AF=0.6793;EUR_AF=0.2525;SAS_AF=0.5757;AA=C|||;VT=SNP
9	100865462	rs7042169	A	G	100	PASS	AC=3199;AF=0.638778;AN=5008;NS=2504;DP=14798;EAS_AF=0.3601;AMR_AF=0.6657;AFR_AF=0.9009;EUR_AF=0.4722;SAS_AF=0.7239;AA=G|||;VT=SNP
9	100865798	rs7872652	A	C	100	PASS	AC=3201;AF=0.639177;AN=5008;NS=2504;DP=15784;EAS_AF=0.3581;AMR_AF=0.6657;AFR_AF=0.9054;EUR_AF=0.4692;SAS_AF=0.7249;AA=C|||;VT=SNP
9	100866201	rs12552242	A	C	100	PASS	AC=1904;AF=0.380192;AN=5008;NS=2504;DP=16931;EAS_AF=0.1032;AMR_AF=0.2651;AFR_AF=0.6067;EUR_AF=0.2515;SAS_AF=0.5736;AA=C|||;VT=SNP
9	100866639	rs1886002	C	T	100	PASS	AC=425;AF=0.0848642;AN=5008;NS=2504;DP=18535;EAS_AF=0.2321;AMR_AF=0.0447;AFR_AF=0.053;EUR_AF=0.0477;SAS_AF=0.0429;AA=C|||;VT=SNP
9	100866872	rs7022455	T	C	100	PASS	AC=1956;AF=0.390575;AN=5008;NS=2504;DP=20498;EAS_AF=0.1032;AMR_AF=0.2695;AFR_AF=0.6415;EUR_AF=0.2545;SAS_AF=0.5736;AA=C|||;VT=SNP
9	100866903	rs10985065	C	T	100	PASS	AC=1908;AF=0.38099;AN=5008;NS=2504;DP=20740;EAS_AF=0.1032;AMR_AF=0.268;AFR_AF=0.6089;EUR_AF=0.2535;SAS_AF=0.5706;AA=T|||;VT=SNP
9	100867875	rs1323521	C	A	100	PASS	AC=267;AF=0.0533147;AN=5008;NS=2504;DP=21932;EAS_AF=0.0347;AMR_AF=0.1427;AFR_AF=0.003;EUR_AF=0.0487;SAS_AF=0.0818;AA=A|||;VT=SNP
9	100868147	rs1323522	C	A	100	PASS	AC=260;AF=0.0519169;AN=5008;NS=2504;DP=18545;EAS_AF=0.0298;AMR_AF=0.1427;AFR_AF=0.0023;EUR_AF=0.0487;SAS_AF=0.0808;AA=C|||;VT=SNP
9	100868189	rs7855251	T	C	100	PASS	AC=1955;AF=0.390375;AN=5008;NS=2504;DP=20576;EAS_AF=0.1052;AMR_AF=0.2723;AFR_AF=0.6036;EUR_AF=0.2843;SAS_AF=0.589;AA=C|||;VT=SNP
9	100868204	rs7865340	G	A	100	PASS	AC=1883;AF=0.375998;AN=5008;NS=2504;DP=21082;EAS_AF=0.0873;AMR_AF=0.2637;AFR_AF=0.5703;EUR_AF=0.2833;SAS_AF=0.5859;AA=G|||;VT=SNP
9	100868532	rs3780469	T	A	100	PASS	AC=1376;AF=0.27476;AN=5008;NS=2504;DP=21300;EAS_AF=0.2579;AMR_AF=0.4135;AFR_AF=0.3207;EUR_AF=0.2197;SAS_AF=0.1881;AA=T|||;VT=SNP
9	100868587	rs3780468	T	A	100	PASS	AC=1366;AF=0.272764;AN=5008;NS=2504;DP=22214;EAS_AF=0.2599;AMR_AF=0.4063;AFR_AF=0.3442;EUR_AF=0.1879;SAS_AF=0.182;AA=T|||;VT=SNP
9	100868795	rs58100391	T	A	100	PASS	AC=962;AF=0.192093;AN=5008;NS=2504;DP=16314;EAS_AF=0.3938;AMR_AF=0.1931;AFR_AF=0.1309;EUR_AF=0.1849;SAS_AF=0.0736;AA=T|||;VT=SNP
9	100868900	rs10760120	G	A	100	PASS	AC=2528;AF=0.504792;AN=5008;NS=2504;DP=18304;EAS_AF=0.6776;AMR_AF=0.3963;AFR_AF=0.4508;EUR_AF=0.5427;SAS_AF=0.4376;AA=A|||;VT=SNP
9	100869920	rs9792455	A	G	100	PASS	AC=2782;AF=0.555511;AN=5008;NS=2504;DP=19280;EAS_AF=0.6905;AMR_AF=0.4035;AFR_AF=0.5953;EUR_AF=0.5318;SAS_AF=0.4949;AA=G|||;VT=SNP
9	100870501	rs1359105	G	C	100	PASS	AC=1631;AF=0.325679;AN=5008;NS=2504;DP=16213;EAS_AF=0.4256;AMR_AF=0.2305;AFR_AF=0.4228;EUR_AF=0.2416;SAS_AF=0.2454;AA=G|||;VT=SNP
9	100871553	rs2417730	A	C	100	PASS	AC=692;AF=0.138179;AN=5008;NS=2504;DP=15206;EAS_AF=0.2738;AMR_AF=0.0562;AFR_AF=0.0567;EUR_AF=0.1382;SAS_AF=0.1667;AA=N|||;VT=SNP
9	100871717	rs2417731	C	T	100	PASS	AC=3576;AF=0.714058;AN=5008;NS=2504;DP=20617;EAS_AF=0.9117;AMR_AF=0.6239;AFR_AF=0.7126;EUR_AF=0.6779;SAS_AF=0.6135;AA=T|||;VT=SNP
9	100875822	rs4743167	A	G	100	PASS	AC=1787;AF=0.356829;AN=5008;NS=2504;DP=17232;EAS_AF=0.6052;AMR_AF=0.4395;AFR_AF=0.1407;EUR_AF=0.3767;SAS_AF=0.3139;AA=A|||;VT=SNP
9	100876326	rs4743168	A	T	100	PASS	AC=1759;AF=0.351238;AN=5008;NS=2504;DP=7119;EAS_AF=0.5853;AMR_AF=0.4294;AFR_AF=0.1399;EUR_AF=0.3767;SAS_AF=0.3139;AA=A|||;VT=SNP
9	100876668	rs7849424	T	C	100	PASS	AC=2326;AF=0.464457;AN=5008;NS=2504;DP=13917;EAS_AF=0.6071;AMR_AF=0.4496;AFR_AF=0.5023;EUR_AF=0.3936;SAS_AF=0.3497;AA=t|||;VT=SNP
9	100877479	rs7022262	T	C	100	PASS	AC=3518;AF=0.702476;AN=5008;NS=2504;DP=15132;EAS_AF=0.8919;AMR_AF=0.6095;AFR_AF=0.7216;EUR_AF=0.6402;SAS_AF=0.6115;AA=C|||;VT=SNP
9	100878276	rs10818493	C	T	100	PASS	AC=656;AF=0.13099;AN=5008;NS=2504;DP=14604;EAS_AF=0.253;AMR_AF=0.0548;AFR_AF=0.0507;EUR_AF=0.1312;SAS_AF=0.1677;AA=C|||;VT=SNP
9	100879549	rs80243446	G	C	100	PASS	AC=302;AF=0.0603035;AN=5008;NS=2504;DP=12393;EAS_AF=0.0327;AMR_AF=0.0821;AFR_AF=0.0038;EUR_AF=0.1133;SAS_AF=0.0951;AA=G|||;VT=SNP
9	100880559	rs72755474	T	G	100	PASS	AC=835;AF=0.166733;AN=5008;NS=2504;DP=19392;EAS_AF=0.4286;AMR_AF=0.1599;AFR_AF=0.0129;EUR_AF=0.164;SAS_AF=0.1125;AA=T|||;VT=SNP
9	100881525	rs2761063	C	G	100	PASS	AC=3042;AF=0.607428;AN=5008;NS=2504;DP=13084;EAS_AF=0.8591;AMR_AF=0.5187;AFR_AF=0.5968;EUR_AF=0.5229;SAS_AF=0.5123;AA=C|||;VT=SNP
9	100882487	rs10818497	C	G	100	PASS	AC=303;AF=0.0605032;AN=5008;NS=2504;DP=18226;EAS_AF=0.0327;AMR_AF=0.0821;AFR_AF=0.0038;EUR_AF=0.1163;SAS_AF=0.093;AA=C|||;VT=SNP
9	100882509	rs7867966	A	G	100	PASS	AC=803;AF=0.160343;AN=5008;NS=2504;DP=17397;EAS_AF=0.0605;AMR_AF=0.0778;AFR_AF=0.2458;EUR_AF=0.1292;SAS_AF=0.2382;AA=A|||;VT=SNP
9	100882881	rs2487912	T	A	100	PASS	AC=3163;AF=0.631589;AN=5008;NS=2504;DP=18649;EAS_AF=0.8591;AMR_AF=0.5072;AFR_AF=0.6967;EUR_AF=0.5249;SAS_AF=0.5072;AA=T|||;VT=SNP
9	100884526	rs41313315	C	T	100	PASS	AC=1083;AF=0.216254;AN=5008;NS=2504;DP=21589;EAS_AF=0.0933;AMR_AF=0.1571;AFR_AF=0.2352;EUR_AF=0.2435;SAS_AF=0.3313;AA=C|||;VT=SNP
9	100884564	rs751800	C	A	100	PASS	AC=4326;AF=0.863818;AN=5008;NS=2504;DP=22253;EAS_AF=0.9524;AMR_AF=0.6671;AFR_AF=0.9887;EUR_AF=0.7674;SAS_AF=0.8425;AA=A|||;VT=SNP
9	100884896	rs12238311	A	G	100	PASS	AC=707;AF=0.141174;AN=5008;NS=2504;DP=22132;EAS_AF=0.2748;AMR_AF=0.0576;AFR_AF=0.0545;EUR_AF=0.1431;SAS_AF=0.1779;AA=A|||;VT=SNP
9	100885142	rs701378	C	T	100	PASS	AC=1651;AF=0.329673;AN=5008;NS=2504;DP=18762;EAS_AF=0.5794;AMR_AF=0.4035;AFR_AF=0.1036;EUR_AF=0.3628;SAS_AF=0.2914;AA=C|||;VT=SNP
9	100886825	rs701379	A	T	100	PASS	AC=1630;AF=0.325479;AN=5008;NS=2504;DP=20004;EAS_AF=0.5536;AMR_AF=0.4063;AFR_AF=0.1051;EUR_AF=0.3648;SAS_AF=0.2904;AA=A|||;VT=SNP
9	100889340	rs942165	G	T	100	PASS	AC=831;AF=0.165935;AN=5008;NS=2504;DP=20251;EAS_AF=0.0873;AMR_AF=0.0778;AFR_AF=0.2511;EUR_AF=0.1272;SAS_AF=0.2342;AA=G|||;VT=SNP
9	100889766	rs111564137	G	A	100	PASS	AC=830;AF=0.165735;AN=5008;NS=2504;DP=14545;EAS_AF=0.0873;AMR_AF=0.0749;AFR_AF=0.2549;EUR_AF=0.1272;SAS_AF=0.2301;AA=G|||;VT=SNP
9	100889767	rs10985151	G	A	100	PASS	AC=661;AF=0.131989;AN=5008;NS=2504;DP=14613;EAS_AF=0.2649;AMR_AF=0.0519;AFR_AF=0.0492;EUR_AF=0.1213;SAS_AF=0.1748;AA=G|||;VT=SNP
9	100890591	rs11794723	A	G	100	PASS	AC=302;AF=0.0603035;AN=5008;NS=2504;DP=19490;EAS_AF=0.0357;AMR_AF=0.0836;AFR_AF=0.003;EUR_AF=0.1054;SAS_AF=0.1002;AA=A|||;VT=SNP
9	100895443	rs735111	C	T	100	PASS	AC=293;AF=0.0585064;AN=5008;NS=2504;DP=22045;EAS_AF=0.0347;AMR_AF=0.085;AFR_AF=0.003;EUR_AF=0.0994;SAS_AF=0.0971;AA=C|||;VT=SNP;EX_TARGET
9	100895670	rs76378338	T	G	100	PASS	AC=308;AF=0.0615016;AN=5008;NS=2504;DP=18864;EAS_AF=0.0357;AMR_AF=0.0865;AFR_AF=0.003;EUR_AF=0.1004;SAS_AF=0.1094;AA=T|||;VT=SNP
9	100895717	rs17201968	A	C	100	PASS	AC=310;AF=0.061901;AN=5008;NS=2504;DP=17032;EAS_AF=0.0387;AMR_AF=0.085;AFR_AF=0.003;EUR_AF=0.1024;SAS_AF=0.1074;AA=A|||;VT=SNP
9	100895720	rs7866005	C	G	100	PASS	AC=887;AF=0.177117;AN=5008;NS=2504;DP=19317;EAS_AF=0.0079;AMR_AF=0.0634;AFR_AF=0.4546;EUR_AF=0.0954;SAS_AF=0.1411;AA=C|||;VT=SNP
9	100896048	rs10985166	T	C	100	PASS	AC=298;AF=0.0595048;AN=5008;NS=2504;DP=17676;EAS_AF=0.0357;AMR_AF=0.0865;AFR_AF=0.003;EUR_AF=0.1014;SAS_AF=0.0982;AA=T|||;VT=SNP
9	100897824	rs10818514	A	T	100	PASS	AC=293;AF=0.0585064;AN=5008;NS=2504;DP=17339;EAS_AF=0.0337;AMR_AF=0.0865;AFR_AF=0.003;EUR_AF=0.1014;SAS_AF=0.0951;AA=A|||;VT=SNP
9	100900782	rs4743170	A	G	100	PASS	AC=1855;AF=0.370407;AN=5008;NS=2504;DP=21052;EAS_AF=0.3849;AMR_AF=0.4294;AFR_AF=0.3805;EUR_AF=0.3509;SAS_AF=0.32;AA=A|||;VT=SNP
9	100901121	rs2761059	G	C	100	PASS	AC=2161;AF=0.43151;AN=5008;NS=2504;DP=17605;EAS_AF=0.3621;AMR_AF=0.5043;AFR_AF=0.3865;EUR_AF=0.4801;SAS_AF=0.4622;AA=G|||;VT=SNP
9	100903247	rs2050983	T	G	100	PASS	AC=1232;AF=0.246006;AN=5008;NS=2504;DP=22788;EAS_AF=0.2083;AMR_AF=0.2233;AFR_AF=0.2935;EUR_AF=0.2604;SAS_AF=0.2219;AA=G|||;VT=SNP
9	100904179	rs2795487	C	T	100	PASS	AC=3433;AF=0.685503;AN=5008;NS=2504;DP=16944;EAS_AF=0.5605;AMR_AF=0.7305;AFR_AF=0.7156;EUR_AF=0.7366;SAS_AF=0.6892;AA=T|||;VT=SNP
9	100904673	rs12340297	C	T	100	PASS	AC=925;AF=0.184704;AN=5008;NS=2504;DP=17922;EAS_AF=0.1746;AMR_AF=0.1369;AFR_AF=0.2814;EUR_AF=0.1521;SAS_AF=0.1319;AA=C|||;VT=SNP
9	100905658	rs3780465	G	A	100	PASS	AC=664;AF=0.132588;AN=5008;NS=2504;DP=21972;EAS_AF=0.2976;AMR_AF=0.1873;AFR_AF=0.0166;EUR_AF=0.1282;SAS_AF=0.0849;AA=G|||;VT=SNP
9	100905702	rs3780464	C	G	100	PASS	AC=928;AF=0.185304;AN=5008;NS=2504;DP=21421;EAS_AF=0.1746;AMR_AF=0.134;AFR_AF=0.2829;EUR_AF=0.1531;SAS_AF=0.1339;AA=C|||;VT=SNP
9	100905988	rs774121	T	C	100	PASS	AC=3609;AF=0.720647;AN=5008;NS=2504;DP=21288;EAS_AF=0.5675;AMR_AF=0.7363;AFR_AF=0.8033;EUR_AF=0.7634;SAS_AF=0.7117;AA=C|||;VT=SNP
9	100906056	rs1201535	T	G	100	PASS	AC=3612;AF=0.721246;AN=5008;NS=2504;DP=20651;EAS_AF=0.5665;AMR_AF=0.7363;AFR_AF=0.8071;EUR_AF=0.7624;SAS_AF=0.7117;AA=G|||;VT=SNP
9	100906205	rs3780461	C	G	100	PASS	AC=654;AF=0.130591;AN=5008;NS=2504;DP=19925;EAS_AF=0.2937;AMR_AF=0.1888;AFR_AF=0.0166;EUR_AF=0.1272;SAS_AF=0.0787;AA=c|||;VT=SNP
9	100907070	rs3780460	C	T	100	PASS	AC=1351;AF=0.269768;AN=5008;NS=2504;DP=20371;EAS_AF=0.4385;AMR_AF=0.2493;AFR_AF=0.2012;EUR_AF=0.2097;SAS_AF=0.2648;AA=C|||;VT=SNP
9	100907252	rs11794697	G	A	100	PASS	AC=269;AF=0.0537141;AN=5008;NS=2504;DP=22266;EAS_AF=0.0446;AMR_AF=0.0821;AFR_AF=0.003;EUR_AF=0.0984;SAS_AF=0.0654;AA=G|||;VT=SNP
9	100908135	rs4743171	C	T	100	PASS	AC=1730;AF=0.345447;AN=5008;NS=2504;DP=19865;EAS_AF=0.3492;AMR_AF=0.428;AFR_AF=0.3033;EUR_AF=0.335;SAS_AF=0.3507;AA=C|||;VT=SNP
9	100908968	rs3780459	T	A	100	PASS	AC=1723;AF=0.34405;AN=5008;NS=2504;DP=19323;EAS_AF=0.3492;AMR_AF=0.4294;AFR_AF=0.2973;EUR_AF=0.335;SAS_AF=0.3507;AA=T|||;VT=SNP
9	100909738	rs34718287	G	T	100	PASS	AC=865;AF=0.172724;AN=5008;NS=2504;DP=18019;EAS_AF=0.1597;AMR_AF=0.1268;AFR_AF=0.2383;EUR_AF=0.1581;SAS_AF=0.1452;AA=G|||;VT=SNP
9	100909891	rs2761060	C	T	100	PASS	AC=3271;AF=0.653155;AN=5008;NS=2504;DP=17838;EAS_AF=0.5139;AMR_AF=0.6556;AFR_AF=0.7451;EUR_AF=0.659;SAS_AF=0.6646;AA=T|||;VT=SNP
9	100909931	rs2795489	A	G	100	PASS	AC=3536;AF=0.70607;AN=5008;NS=2504;DP=18211;EAS_AF=0.5585;AMR_AF=0.7378;AFR_AF=0.7474;EUR_AF=0.7584;SAS_AF=0.726;AA=N|||;VT=SNP
9	100909996	rs2795490	T	G	100	PASS	AC=3272;AF=0.653355;AN=5008;NS=2504;DP=18498;EAS_AF=0.5149;AMR_AF=0.6556;AFR_AF=0.7443;EUR_AF=0.66;SAS_AF=0.6646;AA=t|||;VT=SNP
9	100910108	rs9299274	T	A	100	PASS	AC=3240;AF=0.646965;AN=5008;NS=2504;DP=18005;EAS_AF=0.5149;AMR_AF=0.6527;AFR_AF=0.7443;EUR_AF=0.6551;SAS_AF=0.6391;AA=T|||;VT=SNP
9	100910416	rs2985029	T	C	100	PASS	AC=3239;AF=0.646765;AN=5008;NS=2504;DP=12673;EAS_AF=0.5139;AMR_AF=0.6513;AFR_AF=0.7481;EUR_AF=0.6511;SAS_AF=0.6391;AA=C|||;VT=SNP
9	100910751	rs11790033	C	T	100	PASS	AC=2306;AF=0.460463;AN=5008;NS=2504;DP=14670;EAS_AF=0.3542;AMR_AF=0.5216;AFR_AF=0.475;EUR_AF=0.4742;SAS_AF=0.4928;AA=C|||;VT=SNP
9	100910928	rs7848016	C	A	100	PASS	AC=4753;AF=0.949081;AN=5008;NS=2504;DP=14330;EAS_AF=0.9415;AMR_AF=0.9496;AFR_AF=0.9962;EUR_AF=0.9095;SAS_AF=0.9335;AA=A|||;VT=SNP
9	100911265	rs7847475	G	A	100	PASS	AC=986;AF=0.196885;AN=5008;NS=2504;DP=18449;EAS_AF=0.1607;AMR_AF=0.134;AFR_AF=0.3101;EUR_AF=0.1759;SAS_AF=0.1472;AA=G|||;VT=SNP
9	100911373	rs78075956	T	C	100	PASS	AC=267;AF=0.0533147;AN=5008;NS=2504;DP=18688;EAS_AF=0.0446;AMR_AF=0.0821;AFR_AF=0.003;EUR_AF=0.0984;SAS_AF=0.0634;AA=T|||;VT=SNP
9	100911422	rs2795491	C	T	100	PASS	AC=1370;AF=0.273562;AN=5008;NS=2504;DP=20058;EAS_AF=0.1667;AMR_AF=0.2233;AFR_AF=0.3253;EUR_AF=0.3221;SAS_AF=0.2996;AA=C|||;VT=SNP
9	100911511	rs715910	A	G	100	PASS	AC=1382;AF=0.275958;AN=5008;NS=2504;DP=19354;EAS_AF=0.1706;AMR_AF=0.2233;AFR_AF=0.3306;EUR_AF=0.3231;SAS_AF=0.2996;AA=A|||;VT=SNP
9	100911671	rs814027	T	C	100	PASS	AC=1666;AF=0.332668;AN=5008;NS=2504;DP=18151;EAS_AF=0.2063;AMR_AF=0.3069;AFR_AF=0.3495;EUR_AF=0.4235;SAS_AF=0.365;AA=T|||;VT=SNP
9	100911730	rs774122	A	G	100	PASS	AC=3758;AF=0.750399;AN=5008;NS=2504;DP=18551;EAS_AF=0.7421;AMR_AF=0.67;AFR_AF=0.8427;EUR_AF=0.7197;SAS_AF=0.7229;AA=G|||;VT=SNP
9	100911850	rs774123	A	T	100	PASS	AC=1376;AF=0.27476;AN=5008;NS=2504;DP=17429;EAS_AF=0.1875;AMR_AF=0.2248;AFR_AF=0.3283;EUR_AF=0.3072;SAS_AF=0.2945;AA=A|||;VT=SNP
9	100912846	rs2761061	C	A	100	PASS	AC=2112;AF=0.421725;AN=5008;NS=2504;DP=21829;EAS_AF=0.5357;AMR_AF=0.4035;AFR_AF=0.3669;EUR_AF=0.3598;SAS_AF=0.455;AA=C|||;VT=SNP
9	100912889	rs10985208	T	C	100	PASS	AC=980;AF=0.195687;AN=5008;NS=2504;DP=22222;EAS_AF=0.1667;AMR_AF=0.1369;AFR_AF=0.3086;EUR_AF=0.16;SAS_AF=0.1513;AA=T|||;VT=SNP
9	100913376	rs2795492	A	G	100	PASS	AC=3361;AF=0.671126;AN=5008;NS=2504;DP=20537;EAS_AF=0.7341;AMR_AF=0.5519;AFR_AF=0.8185;EUR_AF=0.5487;SAS_AF=0.6176;AA=G|||;VT=SNP
9	100915548	rs111773326	A	C	100	PASS	AC=523;AF=0.104433;AN=5008;NS=2504;DP=14533;EAS_AF=0.2242;AMR_AF=0.1196;AFR_AF=0.0212;EUR_AF=0.1252;SAS_AF=0.0613;AA=a|||;VT=SNP
9	100915816	rs2795493	A	G	100	PASS	AC=3340;AF=0.666933;AN=5008;NS=2504;DP=14879;EAS_AF=0.7341;AMR_AF=0.5519;AFR_AF=0.8026;EUR_AF=0.5487;SAS_AF=0.6176;AA=G|||;VT=SNP
9	100915902	rs2795494	G	A	100	PASS	AC=1896;AF=0.378594;AN=5008;NS=2504;DP=12052;EAS_AF=0.5357;AMR_AF=0.3948;AFR_AF=0.1982;EUR_AF=0.3728;SAS_AF=0.455;AA=G|||;VT=SNP
9	100916281	rs2476443	T	C	100	PASS	AC=3869;AF=0.772564;AN=5008;NS=2504;DP=12677;EAS_AF=0.9573;AMR_AF=0.6729;AFR_AF=0.8396;EUR_AF=0.659;SAS_AF=0.6789;AA=C|||;VT=SNP
9	100916446	rs4743172	G	T	100	PASS	AC=505;AF=0.100839;AN=5008;NS=2504;DP=11612;EAS_AF=0.2242;AMR_AF=0.1196;AFR_AF=0.0174;EUR_AF=0.1123;SAS_AF=0.0613;AA=G|||;VT=SNP
9	100916562	rs2795495	T	A	100	PASS	AC=1905;AF=0.380391;AN=5008;NS=2504;DP=8473;EAS_AF=0.5357;AMR_AF=0.3948;AFR_AF=0.2057;EUR_AF=0.3718;SAS_AF=0.455;AA=T|||;VT=SNP
9	100917257	rs2417732	G	T	100	PASS	AC=975;AF=0.194688;AN=5008;NS=2504;DP=19073;EAS_AF=0.4653;AMR_AF=0.2478;AFR_AF=0.0106;EUR_AF=0.1044;SAS_AF=0.2198;AA=G|||;VT=SNP
9	100917602	rs4743173	T	G	100	PASS	AC=1897;AF=0.378794;AN=5008;NS=2504;DP=16798;EAS_AF=0.5347;AMR_AF=0.3948;AFR_AF=0.1974;EUR_AF=0.3728;SAS_AF=0.4581;AA=T|||;VT=SNP
9	100919318	rs2250494	A	C	100	PASS	AC=2374;AF=0.474042;AN=5008;NS=2504;DP=19635;EAS_AF=0.5685;AMR_AF=0.438;AFR_AF=0.4569;EUR_AF=0.4185;SAS_AF=0.4826;AA=C|||;VT=SNP
9	100920432	rs61074100	C	A	100	PASS	AC=1200;AF=0.239617;AN=5008;NS=2504;DP=19989;EAS_AF=0.1567;AMR_AF=0.1354;AFR_AF=0.4259;EUR_AF=0.1402;SAS_AF=0.2495;AA=A|||;VT=SNP
9	100922202	rs3780458	T	G	100	PASS	AC=1265;AF=0.252596;AN=5008;NS=2504;DP=19149;EAS_AF=0.1121;AMR_AF=0.147;AFR_AF=0.5855;EUR_AF=0.171;SAS_AF=0.1063;AA=T|||;VT=SNP
9	100922407	rs3780457	G	A	100	PASS	AC=443;AF=0.0884585;AN=5008;NS=2504;DP=19544;EAS_AF=0.1012;AMR_AF=0.0937;AFR_AF=0.0703;EUR_AF=0.1223;SAS_AF=0.0613;AA=G|||;VT=SNP
9	100922620	rs1891322	C	T	100	PASS	AC=1705;AF=0.340455;AN=5008;NS=2504;DP=18843;EAS_AF=0.3502;AMR_AF=0.4193;AFR_AF=0.2322;EUR_AF=0.4105;SAS_AF=0.3487;AA=T|||;VT=SNP
9	100922687	rs1544204	C	G	100	PASS	AC=4138;AF=0.826278;AN=5008;NS=2504;DP=18769;EAS_AF=0.9633;AMR_AF=0.8156;AFR_AF=0.9213;EUR_AF=0.6481;SAS_AF=0.7474;AA=G|||;VT=SNP
9	100922742	rs10818534	A	G	100	PASS	AC=2352;AF=0.469649;AN=5008;NS=2504;DP=19000;EAS_AF=0.6151;AMR_AF=0.3919;AFR_AF=0.6241;EUR_AF=0.2366;SAS_AF=0.4059;AA=A|||;VT=SNP
9	100922874	rs1544205	G	A	100	PASS	AC=768;AF=0.153355;AN=5008;NS=2504;DP=19882;EAS_AF=0.2391;AMR_AF=0.245;AFR_AF=0.0098;EUR_AF=0.16;SAS_AF=0.1871;AA=G|||;VT=SNP
9	100923472	rs10118043	G	A	100	PASS	AC=1324;AF=0.264377;AN=5008;NS=2504;DP=18872;EAS_AF=0.248;AMR_AF=0.3329;AFR_AF=0.1997;EUR_AF=0.2932;SAS_AF=0.2904;AA=A|||;VT=SNP
9	100923708	rs10124412	C	T	100	PASS	AC=2576;AF=0.514377;AN=5008;NS=2504;DP=12766;EAS_AF=0.5516;AMR_AF=0.6398;AFR_AF=0.4448;EUR_AF=0.506;SAS_AF=0.4898;AA=T|||;VT=SNP
9	100923751	rs12551475	A	G	100	PASS	AC=1183;AF=0.236222;AN=5008;NS=2504;DP=15324;EAS_AF=0.245;AMR_AF=0.3213;AFR_AF=0.118;EUR_AF=0.2853;SAS_AF=0.2761;AA=A|||;VT=SNP
9	100923760	rs13290961	G	T	100	PASS	AC=1815;AF=0.36242;AN=5008;NS=2504;DP=15639;EAS_AF=0.3571;AMR_AF=0.4294;AFR_AF=0.298;EUR_AF=0.4165;SAS_AF=0.3517;AA=T|||;VT=SNP
9	100923828	rs56735263	T	A	100	PASS	AC=750;AF=0.14976;AN=5008;NS=2504;DP=15122;EAS_AF=0.1984;AMR_AF=0.2104;AFR_AF=0.1362;EUR_AF=0.0895;SAS_AF=0.137;AA=T|||;VT=SNP
9	100924221	rs6478581	A	T	100	PASS	AC=2724;AF=0.54393;AN=5008;NS=2504;DP=18221;EAS_AF=0.6071;AMR_AF=0.4683;AFR_AF=0.7141;EUR_AF=0.3628;SAS_AF=0.4888;AA=A|||;VT=SNP
9	100924731	rs3780456	C	G	100	PASS	AC=693;AF=0.138379;AN=5008;NS=2504;DP=22318;EAS_AF=0.3214;AMR_AF=0.1153;AFR_AF=0.0257;EUR_AF=0.0964;SAS_AF=0.1616;AA=C|||;VT=SNP
9	100925136	rs7862309	C	T	100	PASS	AC=1672;AF=0.333866;AN=5008;NS=2504;DP=22592;EAS_AF=0.4077;AMR_AF=0.1902;AFR_AF=0.5454;EUR_AF=0.1511;SAS_AF=0.2618;AA=C|||;VT=SNP
9	100925279	rs6478582	A	G	100	PASS	AC=4148;AF=0.828275;AN=5008;NS=2504;DP=19454;EAS_AF=0.9633;AMR_AF=0.8199;AFR_AF=0.9221;EUR_AF=0.6521;SAS_AF=0.7495;AA=G|||;VT=SNP
9	100926475	rs17202687	T	C	100	PASS	AC=497;AF=0.0992412;AN=5008;NS=2504;DP=19549;EAS_AF=0.1091;AMR_AF=0.0951;AFR_AF=0.1036;EUR_AF=0.1233;SAS_AF=0.0613;AA=T|||;VT=SNP
9	100926533	rs16913411	T	C	100	PASS	AC=523;AF=0.104433;AN=5008;NS=2504;DP=20462;EAS_AF=0.1865;AMR_AF=0.0793;AFR_AF=0.0923;EUR_AF=0.0487;SAS_AF=0.1115;AA=T|||;VT=SNP
9	100926776	rs10818540	T	C	100	PASS	AC=692;AF=0.138179;AN=5008;NS=2504;DP=20202;EAS_AF=0.3204;AMR_AF=0.1153;AFR_AF=0.0257;EUR_AF=0.0964;SAS_AF=0.1616;AA=T|||;VT=SNP
9	100927161	rs10818541	C	T	100	PASS	AC=1908;AF=0.38099;AN=5008;NS=2504;DP=20122;EAS_AF=0.1994;AMR_AF=0.245;AFR_AF=0.739;EUR_AF=0.3022;SAS_AF=0.2618;AA=T|||;VT=SNP
9	100927255	rs10985257	A	C	100	PASS	AC=929;AF=0.185503;AN=5008;NS=2504;DP=20909;EAS_AF=0.1091;AMR_AF=0.17;AFR_AF=0.2292;EUR_AF=0.2475;SAS_AF=0.1524;AA=A|||;VT=SNP
9	100927348	rs10818543	T	C	100	PASS	AC=3061;AF=0.611222;AN=5008;NS=2504;DP=20936;EAS_AF=0.6806;AMR_AF=0.5893;AFR_AF=0.6452;EUR_AF=0.5586;SAS_AF=0.5634;AA=T|||;VT=SNP
9	100927404	rs72603681	G	A	100	PASS	AC=1273;AF=0.254193;AN=5008;NS=2504;DP=19728;EAS_AF=0.3542;AMR_AF=0.3386;AFR_AF=0.1135;EUR_AF=0.2833;SAS_AF=0.2515;AA=A|||;VT=SNP
9	100927499	rs7032548	T	C	100	PASS	AC=1856;AF=0.370607;AN=5008;NS=2504;DP=19873;EAS_AF=0.4355;AMR_AF=0.2709;AFR_AF=0.5121;EUR_AF=0.2734;SAS_AF=0.2832;AA=T|||;VT=SNP
9	100927523	rs75670920	G	T	100	PASS	AC=491;AF=0.0980431;AN=5008;NS=2504;DP=19371;EAS_AF=0.1865;AMR_AF=0.0778;AFR_AF=0.0877;EUR_AF=0.0477;SAS_AF=0.0869;AA=G|||;VT=SNP
9	100927547	rs7032570	T	C	100	PASS	AC=1383;AF=0.276158;AN=5008;NS=2504;DP=19714;EAS_AF=0.3254;AMR_AF=0.1758;AFR_AF=0.4281;EUR_AF=0.1501;SAS_AF=0.2209;AA=T|||;VT=SNP
9	100927632	rs10491723	G	A	100	PASS	AC=2238;AF=0.446885;AN=5008;NS=2504;DP=20698;EAS_AF=0.6756;AMR_AF=0.5231;AFR_AF=0.149;EUR_AF=0.501;SAS_AF=0.5041;AA=A|||;VT=SNP
9	100927762	rs16913432	G	A	100	PASS	AC=455;AF=0.0908546;AN=5008;NS=2504;DP=19037;EAS_AF=0.1101;AMR_AF=0.0922;AFR_AF=0.0703;EUR_AF=0.1233;SAS_AF=0.0644;AA=G|||;VT=SNP
9	100927851	rs10491724	G	A	100	PASS	AC=474;AF=0.0946486;AN=5008;NS=2504;DP=20212;EAS_AF=0.1845;AMR_AF=0.0764;AFR_AF=0.0772;EUR_AF=0.0477;SAS_AF=0.0869;AA=G|||;VT=SNP
9	100927886	rs13300050	T	C	100	PASS	AC=2355;AF=0.470248;AN=5008;NS=2504;DP=20151;EAS_AF=0.4484;AMR_AF=0.5749;AFR_AF=0.4871;EUR_AF=0.4215;SAS_AF=0.4458;AA=T|||;VT=SNP
9	100928243	rs10985266	T	C	100	PASS	AC=694;AF=0.138578;AN=5008;NS=2504;DP=19061;EAS_AF=0.3214;AMR_AF=0.1167;AFR_AF=0.0257;EUR_AF=0.0964;SAS_AF=0.1616;AA=T|||;VT=SNP
9	100928451	rs7860937	A	G	100	PASS	AC=1200;AF=0.239617;AN=5008;NS=2504;DP=21148;EAS_AF=0.4335;AMR_AF=0.2075;AFR_AF=0.1263;EUR_AF=0.2197;SAS_AF=0.2362;AA=A|||;VT=SNP
9	100928864	rs12338195	T	C	100	PASS	AC=1057;AF=0.211062;AN=5008;NS=2504;DP=19695;EAS_AF=0.246;AMR_AF=0.3127;AFR_AF=0.0265;EUR_AF=0.2823;SAS_AF=0.2791;AA=T|||;VT=SNP
9	100928982	rs2417733	A	G	100	PASS	AC=1200;AF=0.239617;AN=5008;NS=2504;DP=19973;EAS_AF=0.4335;AMR_AF=0.2075;AFR_AF=0.1263;EUR_AF=0.2197;SAS_AF=0.2362;AA=G|||;VT=SNP
9	100929329	rs7868004	T	C	100	PASS	AC=722;AF=0.144169;AN=5008;NS=2504;DP=16605;EAS_AF=0.3244;AMR_AF=0.1167;AFR_AF=0.0363;EUR_AF=0.0964;SAS_AF=0.1728;AA=T|||;VT=SNP
9	100929334	rs2181580	T	C	100	PASS	AC=1732;AF=0.345847;AN=5008;NS=2504;DP=16290;EAS_AF=0.248;AMR_AF=0.3732;AFR_AF=0.4274;EUR_AF=0.335;SAS_AF=0.3282;AA=T|||;VT=SNP
9	100929700	rs79804230	T	C	100	PASS	AC=730;AF=0.145767;AN=5008;NS=2504;DP=20517;EAS_AF=0.1974;AMR_AF=0.2161;AFR_AF=0.1362;EUR_AF=0.0924;SAS_AF=0.1104;AA=T|||;VT=SNP
9	100930222	rs56020859	C	T	100	PASS	AC=477;AF=0.0952476;AN=5008;NS=2504;DP=17995;EAS_AF=0.1091;AMR_AF=0.0908;AFR_AF=0.09;EUR_AF=0.1233;SAS_AF=0.0624;AA=C|||;VT=SNP
9	100930253	rs4743174	T	C	100	PASS	AC=2221;AF=0.44349;AN=5008;NS=2504;DP=17349;EAS_AF=0.3571;AMR_AF=0.464;AFR_AF=0.5166;EUR_AF=0.4722;SAS_AF=0.3896;AA=t|||;VT=SNP
9	100930415	rs72603682	T	C	100	PASS	AC=457;AF=0.091254;AN=5008;NS=2504;DP=18860;EAS_AF=0.1091;AMR_AF=0.0908;AFR_AF=0.0749;EUR_AF=0.1233;SAS_AF=0.0624;AA=T|||;VT=SNP
9	100930573	rs4743175	C	G	100	PASS	AC=2207;AF=0.440695;AN=5008;NS=2504;DP=21126;EAS_AF=0.3571;AMR_AF=0.464;AFR_AF=0.5159;EUR_AF=0.4592;SAS_AF=0.3896;AA=C|||;VT=SNP
9	100930659	rs4743176	C	A	100	PASS	AC=2206;AF=0.440495;AN=5008;NS=2504;DP=22588;EAS_AF=0.3571;AMR_AF=0.464;AFR_AF=0.5159;EUR_AF=0.4583;SAS_AF=0.3896;AA=A|||;VT=SNP
9	100930677	rs4743177	A	G	100	PASS	AC=2208;AF=0.440895;AN=5008;NS=2504;DP=22999;EAS_AF=0.3571;AMR_AF=0.464;AFR_AF=0.5166;EUR_AF=0.4592;SAS_AF=0.3896;AA=G|||;VT=SNP
9	100930680	rs4743178	G	C	100	PASS	AC=2208;AF=0.440895;AN=5008;NS=2504;DP=23001;EAS_AF=0.3571;AMR_AF=0.464;AFR_AF=0.5166;EUR_AF=0.4592;SAS_AF=0.3896;AA=G|||;VT=SNP
9	100930947	rs10985279	G	A	100	PASS	AC=693;AF=0.138379;AN=5008;NS=2504;DP=22752;EAS_AF=0.3204;AMR_AF=0.1167;AFR_AF=0.0257;EUR_AF=0.0964;SAS_AF=0.1616;AA=G|||;VT=SNP
9	100931085	rs1539288	C	G	100	PASS	AC=2206;AF=0.440495;AN=5008;NS=2504;DP=19594;EAS_AF=0.3571;AMR_AF=0.4597;AFR_AF=0.5174;EUR_AF=0.4592;SAS_AF=0.3896;AA=G|||;VT=SNP
9	100931113	rs1539289	C	T	100	PASS	AC=2902;AF=0.579473;AN=5008;NS=2504;DP=17698;EAS_AF=0.6786;AMR_AF=0.5807;AFR_AF=0.5431;EUR_AF=0.5557;SAS_AF=0.5501;AA=C|||;VT=SNP
9	100931158	rs1539290	A	G	100	PASS	AC=461;AF=0.0920527;AN=5008;NS=2504;DP=17965;EAS_AF=0.1091;AMR_AF=0.0951;AFR_AF=0.0749;EUR_AF=0.1243;SAS_AF=0.0624;AA=A|||;VT=SNP
9	100931420	rs12550850	C	G	100	PASS	AC=2207;AF=0.440695;AN=5008;NS=2504;DP=13146;EAS_AF=0.3571;AMR_AF=0.4597;AFR_AF=0.5174;EUR_AF=0.4602;SAS_AF=0.3896;AA=G|||;VT=SNP
9	100932318	rs12551204	C	G	100	PASS	AC=737;AF=0.147165;AN=5008;NS=2504;DP=20787;EAS_AF=0.1954;AMR_AF=0.2161;AFR_AF=0.1392;EUR_AF=0.0924;SAS_AF=0.1155;AA=C|||;VT=SNP
9	100933732	rs7847003	G	A	100	PASS	AC=695;AF=0.138778;AN=5008;NS=2504;DP=19783;EAS_AF=0.3214;AMR_AF=0.1167;AFR_AF=0.0257;EUR_AF=0.0964;SAS_AF=0.1626;AA=G|||;VT=SNP
9	100933827	rs4743179	C	T	100	PASS	AC=770;AF=0.153754;AN=5008;NS=2504;DP=19830;EAS_AF=0.246;AMR_AF=0.2392;AFR_AF=0.0113;EUR_AF=0.159;SAS_AF=0.1851;AA=C|||;VT=SNP
9	100933846	rs56288207	G	A	100	PASS	AC=388;AF=0.077476;AN=5008;NS=2504;DP=19679;EAS_AF=0.1062;AMR_AF=0.0893;AFR_AF=0.0272;EUR_AF=0.1233;SAS_AF=0.0603;AA=G|||;VT=SNP
9	100934033	rs4610873	T	G	100	PASS	AC=2134;AF=0.426118;AN=5008;NS=2504;DP=15257;EAS_AF=0.3036;AMR_AF=0.4409;AFR_AF=0.6218;EUR_AF=0.3917;SAS_AF=0.3129;AA=T|||;VT=SNP
9	100934160	rs10985302	G	T	100	PASS	AC=1163;AF=0.232228;AN=5008;NS=2504;DP=15609;EAS_AF=0.4087;AMR_AF=0.1369;AFR_AF=0.2579;EUR_AF=0.0994;SAS_AF=0.2198;AA=T|||;VT=SNP
9	100934335	rs72603684	A	C	100	PASS	AC=390;AF=0.0778754;AN=5008;NS=2504;DP=13586;EAS_AF=0.1062;AMR_AF=0.0893;AFR_AF=0.0287;EUR_AF=0.1233;SAS_AF=0.0603;AA=A|||;VT=SNP
9	100934809	rs7023194	G	A	100	PASS	AC=814;AF=0.16254;AN=5008;NS=2504;DP=9929;EAS_AF=0.3194;AMR_AF=0.1239;AFR_AF=0.112;EUR_AF=0.0984;SAS_AF=0.1626;AA=G|||;VT=SNP
9	100934951	rs2275709	T	A	100	PASS	AC=797;AF=0.159145;AN=5008;NS=2504;DP=16965;EAS_AF=0.251;AMR_AF=0.2392;AFR_AF=0.0272;EUR_AF=0.159;SAS_AF=0.1861;AA=T|||;VT=SNP
9	100935050	rs2275710	C	T	100	PASS	AC=3391;AF=0.677117;AN=5008;NS=2504;DP=15592;EAS_AF=0.7649;AMR_AF=0.6023;AFR_AF=0.7882;EUR_AF=0.5577;SAS_AF=0.6125;AA=T|||;VT=SNP
9	100935221	rs2231656	G	A	100	PASS	AC=393;AF=0.0784744;AN=5008;NS=2504;DP=19433;EAS_AF=0.1825;AMR_AF=0.0793;AFR_AF=0.0204;EUR_AF=0.0447;SAS_AF=0.0838;AA=G|||;VT=SNP
9	100935754	rs2231652	G	C	100	PASS	AC=732;AF=0.146166;AN=5008;NS=2504;DP=17804;EAS_AF=0.1954;AMR_AF=0.219;AFR_AF=0.1369;EUR_AF=0.0924;SAS_AF=0.1115;AA=G|||;VT=SNP
9	100936113	rs1985859	T	C	100	PASS	AC=1638;AF=0.327077;AN=5008;NS=2504;DP=17861;EAS_AF=0.5129;AMR_AF=0.2406;AFR_AF=0.3253;EUR_AF=0.2406;SAS_AF=0.2883;AA=C|||;VT=SNP
9	100936228	rs3758263	G	A	100	PASS	AC=395;AF=0.0788738;AN=5008;NS=2504;DP=17366;EAS_AF=0.1835;AMR_AF=0.0793;AFR_AF=0.0204;EUR_AF=0.0457;SAS_AF=0.0838;AA=G|||;VT=SNP
9	100936240	rs3758262	A	C	100	PASS	AC=694;AF=0.138578;AN=5008;NS=2504;DP=17414;EAS_AF=0.3194;AMR_AF=0.1182;AFR_AF=0.0257;EUR_AF=0.0944;SAS_AF=0.1646;AA=A|||;VT=SNP
9	100936312	rs3758261	C	T	100	PASS	AC=692;AF=0.138179;AN=5008;NS=2504;DP=17913;EAS_AF=0.3194;AMR_AF=0.1182;AFR_AF=0.0257;EUR_AF=0.0944;SAS_AF=0.1626;AA=C|||;VT=SNP
9	100936380	rs1977261	G	A	100	PASS	AC=2181;AF=0.435503;AN=5008;NS=2504;DP=14054;EAS_AF=0.6577;AMR_AF=0.3991;AFR_AF=0.4319;EUR_AF=0.2634;SAS_AF=0.4141;AA=A|||;VT=SNP
9	100936979	rs56916178	T	C	100	PASS	AC=583;AF=0.116414;AN=5008;NS=2504;DP=16590;EAS_AF=0.1319;AMR_AF=0.098;AFR_AF=0.1286;EUR_AF=0.1392;SAS_AF=0.0736;AA=T|||;VT=SNP
9	100937279	rs57830760	A	G	100	PASS	AC=398;AF=0.0794728;AN=5008;NS=2504;DP=19701;EAS_AF=0.1865;AMR_AF=0.0793;AFR_AF=0.0204;EUR_AF=0.0487;SAS_AF=0.0808;AA=A|||;VT=SNP
9	100938110	rs1983815	C	A	100	PASS	AC=969;AF=0.19349;AN=5008;NS=2504;DP=20075;EAS_AF=0.1835;AMR_AF=0.1124;AFR_AF=0.4342;EUR_AF=0.0467;SAS_AF=0.0869;AA=A|||;VT=SNP
9	100938462	rs10985325	C	T	100	PASS	AC=855;AF=0.170727;AN=5008;NS=2504;DP=17338;EAS_AF=0.2619;AMR_AF=0.2277;AFR_AF=0.0408;EUR_AF=0.17;SAS_AF=0.2127;AA=C|||;VT=SNP
9	100938886	rs55744221	G	T	100	PASS	AC=295;AF=0.0589058;AN=5008;NS=2504;DP=17814;EAS_AF=0.0129;AMR_AF=0.1369;AFR_AF=0.084;EUR_AF=0.0547;SAS_AF=0.0215;AA=G|||;VT=SNP
9	100938989	rs60626374	A	G	100	PASS	AC=316;AF=0.063099;AN=5008;NS=2504;DP=19586;EAS_AF=0.0129;AMR_AF=0.1354;AFR_AF=0.0976;EUR_AF=0.0547;SAS_AF=0.0256;AA=A|||;VT=SNP
9	100939018	rs7040921	G	A	100	PASS	AC=615;AF=0.122804;AN=5008;NS=2504;DP=19597;EAS_AF=0.1845;AMR_AF=0.0865;AFR_AF=0.18;EUR_AF=0.0457;SAS_AF=0.0869;AA=G|||;VT=SNP
9	100940047	rs7034681	T	A	100	PASS	AC=4000;AF=0.798722;AN=5008;NS=2504;DP=13339;EAS_AF=0.9683;AMR_AF=0.7839;AFR_AF=0.975;EUR_AF=0.5726;SAS_AF=0.6288;AA=A|||;VT=SNP
9	100940368	rs7045584	G	A	100	PASS	AC=667;AF=0.133187;AN=5008;NS=2504;DP=17115;EAS_AF=0.3323;AMR_AF=0.1052;AFR_AF=0.0242;EUR_AF=0.1123;SAS_AF=0.1166;AA=G|||;VT=SNP
9	100940483	rs72603685	C	T	100	PASS	AC=289;AF=0.0577077;AN=5008;NS=2504;DP=14479;EAS_AF=0.1022;AMR_AF=0.072;AFR_AF=0.0174;EUR_AF=0.0765;SAS_AF=0.0368;AA=C|||;VT=SNP
9	100940518	rs75635996	G	A	100	PASS	AC=619;AF=0.123602;AN=5008;NS=2504;DP=15072;EAS_AF=0.1845;AMR_AF=0.0893;AFR_AF=0.1808;EUR_AF=0.0457;SAS_AF=0.0879;AA=g|||;VT=SNP
9	100940760	rs7035365	A	T	100	PASS	AC=665;AF=0.132788;AN=5008;NS=2504;DP=21131;EAS_AF=0.3304;AMR_AF=0.1052;AFR_AF=0.0242;EUR_AF=0.1123;SAS_AF=0.1166;AA=A|||;VT=SNP
9	100940987	rs74817719	C	T	100	PASS	AC=622;AF=0.124201;AN=5008;NS=2504;DP=18741;EAS_AF=0.1845;AMR_AF=0.0893;AFR_AF=0.1808;EUR_AF=0.0487;SAS_AF=0.0879;AA=C|||;VT=SNP
9	100941082	rs35480968	A	G	100	PASS	AC=1224;AF=0.244409;AN=5008;NS=2504;DP=22043;EAS_AF=0.2946;AMR_AF=0.3429;AFR_AF=0.031;EUR_AF=0.326;SAS_AF=0.3272;AA=a|||;VT=SNP
9	100941301	rs55701015	G	C	100	PASS	AC=266;AF=0.053115;AN=5008;NS=2504;DP=19341;EAS_AF=0.1042;AMR_AF=0.0706;AFR_AF=0.0008;EUR_AF=0.0765;SAS_AF=0.0348;AA=G|||;VT=SNP
9	100941315	rs16913573	C	T	100	PASS	AC=1004;AF=0.200479;AN=5008;NS=2504;DP=19514;EAS_AF=0.1974;AMR_AF=0.2248;AFR_AF=0.329;EUR_AF=0.1014;SAS_AF=0.1145;AA=T|||;VT=SNP
9	100941906	rs16913575	G	A	100	PASS	AC=1497;AF=0.298922;AN=5008;NS=2504;DP=20145;EAS_AF=0.2421;AMR_AF=0.2493;AFR_AF=0.6074;EUR_AF=0.1034;SAS_AF=0.1769;AA=G|||;VT=SNP
9	100942241	rs79600003	C	T	100	PASS	AC=1146;AF=0.228834;AN=5008;NS=2504;DP=18882;EAS_AF=0.1974;AMR_AF=0.2406;AFR_AF=0.4244;EUR_AF=0.0984;SAS_AF=0.1227;AA=C|||;VT=SNP
9	100942499	rs16913581	C	T	100	PASS	AC=296;AF=0.0591054;AN=5008;NS=2504;DP=21299;EAS_AF=0.0129;AMR_AF=0.134;AFR_AF=0.087;EUR_AF=0.0537;SAS_AF=0.0215;AA=C|||;VT=SNP
9	100943201	rs10985337	G	A	100	PASS	AC=546;AF=0.109026;AN=5008;NS=2504;DP=20669;EAS_AF=0.2073;AMR_AF=0.1081;AFR_AF=0.0234;EUR_AF=0.1103;SAS_AF=0.1227;AA=G|||;VT=SNP
9	100943397	rs12552786	A	C	100	PASS	AC=424;AF=0.0846645;AN=5008;NS=2504;DP=17813;EAS_AF=0.2024;AMR_AF=0.0807;AFR_AF=0.0227;EUR_AF=0.0427;SAS_AF=0.093;AA=A|||;VT=SNP
9	100943461	rs72757946	G	A	100	PASS	AC=590;AF=0.117812;AN=5008;NS=2504;DP=15469;EAS_AF=0.2173;AMR_AF=0.1571;AFR_AF=0.025;EUR_AF=0.1093;SAS_AF=0.1217;AA=G|||;VT=SNP
9	100943686	rs59101768	G	A	100	PASS	AC=329;AF=0.0656949;AN=5008;NS=2504;DP=15725;EAS_AF=0.0129;AMR_AF=0.1441;AFR_AF=0.0847;EUR_AF=0.0636;SAS_AF=0.0409;AA=G|||;VT=SNP
9	100943745	rs9918998	T	A	100	PASS	AC=1069;AF=0.213458;AN=5008;NS=2504;DP=16843;EAS_AF=0.2123;AMR_AF=0.2406;AFR_AF=0.3427;EUR_AF=0.1064;SAS_AF=0.1309;AA=A|||;VT=SNP
9	100943907	rs16913593	A	T	100	PASS	AC=763;AF=0.152356;AN=5008;NS=2504;DP=17377;EAS_AF=0.2163;AMR_AF=0.2233;AFR_AF=0.1089;EUR_AF=0.1064;SAS_AF=0.1421;AA=a|||;VT=SNP
9	100944407	rs11791479	T	C	100	PASS	AC=1709;AF=0.341254;AN=5008;NS=2504;DP=19498;EAS_AF=0.1647;AMR_AF=0.2752;AFR_AF=0.6006;EUR_AF=0.2664;SAS_AF=0.2965;AA=c|||;VT=SNP
9	100944720	rs10985340	A	G	100	PASS	AC=1232;AF=0.246006;AN=5008;NS=2504;DP=16781;EAS_AF=0.1567;AMR_AF=0.2378;AFR_AF=0.3343;EUR_AF=0.2137;SAS_AF=0.2577;AA=a|||;VT=SNP
9	100945146	rs10818575	C	T	100	PASS	AC=1705;AF=0.340455;AN=5008;NS=2504;DP=20405;EAS_AF=0.1627;AMR_AF=0.2752;AFR_AF=0.5991;EUR_AF=0.2664;SAS_AF=0.2965;AA=T|||;VT=SNP
9	100945816	rs10818581	T	C	100	PASS	AC=583;AF=0.116414;AN=5008;NS=2504;DP=18069;EAS_AF=0.2192;AMR_AF=0.1571;AFR_AF=0.0257;EUR_AF=0.1054;SAS_AF=0.1155;AA=T|||;VT=SNP
9	100946062	rs76858557	C	T	100	PASS	AC=422;AF=0.0842652;AN=5008;NS=2504;DP=14477;EAS_AF=0.2063;AMR_AF=0.0778;AFR_AF=0.0219;EUR_AF=0.0408;SAS_AF=0.092;AA=C|||;VT=SNP
9	100946158	rs10217520	A	G	100	PASS	AC=3568;AF=0.71246;AN=5008;NS=2504;DP=15539;EAS_AF=0.7252;AMR_AF=0.67;AFR_AF=0.8956;EUR_AF=0.5984;SAS_AF=0.5992;AA=G|||;VT=SNP
9	100946599	rs10760183	A	G	100	PASS	AC=3620;AF=0.722843;AN=5008;NS=2504;DP=13923;EAS_AF=0.7262;AMR_AF=0.6744;AFR_AF=0.9319;EUR_AF=0.5984;SAS_AF=0.5992;AA=G|||;VT=SNP
9	100946723	rs16913615	A	G	100	PASS	AC=1628;AF=0.32508;AN=5008;NS=2504;DP=17376;EAS_AF=0.1637;AMR_AF=0.2709;AFR_AF=0.5431;EUR_AF=0.2654;SAS_AF=0.2965;AA=G|||;VT=SNP
9	100946743	rs16913616	T	C	100	PASS	AC=1154;AF=0.230431;AN=5008;NS=2504;DP=17094;EAS_AF=0.1567;AMR_AF=0.2334;AFR_AF=0.2784;EUR_AF=0.2127;SAS_AF=0.2577;AA=T|||;VT=SNP
9	100946809	rs16913619	C	G	100	PASS	AC=1155;AF=0.230631;AN=5008;NS=2504;DP=17116;EAS_AF=0.1567;AMR_AF=0.2334;AFR_AF=0.2791;EUR_AF=0.2127;SAS_AF=0.2577;AA=C|||;VT=SNP
9	100946887	rs56358945	C	T	100	PASS	AC=1157;AF=0.23103;AN=5008;NS=2504;DP=15959;EAS_AF=0.1587;AMR_AF=0.2334;AFR_AF=0.2791;EUR_AF=0.2127;SAS_AF=0.2577;AA=C|||;VT=SNP
9	100946904	rs55752813	T	C	100	PASS	AC=1155;AF=0.230631;AN=5008;NS=2504;DP=16567;EAS_AF=0.1567;AMR_AF=0.2334;AFR_AF=0.2791;EUR_AF=0.2127;SAS_AF=0.2577;AA=T|||;VT=SNP
9	100947050	rs58069841	G	A	100	PASS	AC=1632;AF=0.325879;AN=5008;NS=2504;DP=16127;EAS_AF=0.1627;AMR_AF=0.2709;AFR_AF=0.5469;EUR_AF=0.2654;SAS_AF=0.2965;AA=G|||;VT=SNP
9	100947052	rs59025844	T	A	100	PASS	AC=1152;AF=0.230032;AN=5008;NS=2504;DP=16130;EAS_AF=0.1548;AMR_AF=0.2334;AFR_AF=0.2784;EUR_AF=0.2127;SAS_AF=0.2577;AA=T|||;VT=SNP
9	100947576	rs16913640	G	A	100	PASS	AC=1759;AF=0.351238;AN=5008;NS=2504;DP=19377;EAS_AF=0.1637;AMR_AF=0.2867;AFR_AF=0.6286;EUR_AF=0.2704;SAS_AF=0.2986;AA=A|||;VT=SNP
9	100947796	rs16913644	C	T	100	PASS	AC=593;AF=0.118411;AN=5008;NS=2504;DP=19753;EAS_AF=0.1558;AMR_AF=0.17;AFR_AF=0.0045;EUR_AF=0.1292;SAS_AF=0.1861;AA=C|||;VT=SNP
9	100947988	rs72603686	C	T	100	PASS	AC=300;AF=0.0599042;AN=5008;NS=2504;DP=21238;EAS_AF=0.125;AMR_AF=0.0692;AFR_AF=0.0227;EUR_AF=0.0785;SAS_AF=0.0174;AA=C|||;VT=SNP
9	100948085	rs6478592	G	A	100	PASS	AC=1764;AF=0.352236;AN=5008;NS=2504;DP=19753;EAS_AF=0.2153;AMR_AF=0.2767;AFR_AF=0.6452;EUR_AF=0.2644;SAS_AF=0.2413;AA=A|||;VT=SNP
9	100948285	rs7854562	G	A	100	PASS	AC=2874;AF=0.573882;AN=5008;NS=2504;DP=16668;EAS_AF=0.38;AMR_AF=0.5187;AFR_AF=0.8744;EUR_AF=0.4811;SAS_AF=0.502;AA=G|||;VT=SNP
9	100948551	rs10818584	A	T	100	PASS	AC=976;AF=0.194888;AN=5008;NS=2504;DP=13487;EAS_AF=0.1657;AMR_AF=0.2277;AFR_AF=0.1377;EUR_AF=0.2157;SAS_AF=0.2577;AA=T|||;VT=SNP
9	100949234	rs10818585	C	T	100	PASS	AC=2763;AF=0.551717;AN=5008;NS=2504;DP=16261;EAS_AF=0.2917;AMR_AF=0.5043;AFR_AF=0.8714;EUR_AF=0.4791;SAS_AF=0.4959;AA=C|||;VT=SNP
9	100949278	rs11791308	T	C	100	PASS	AC=811;AF=0.161941;AN=5008;NS=2504;DP=16283;EAS_AF=0.1617;AMR_AF=0.2147;AFR_AF=0.0227;EUR_AF=0.2157;SAS_AF=0.2577;AA=T|||;VT=SNP
9	100949361	rs10818586	G	A	100	PASS	AC=2878;AF=0.574681;AN=5008;NS=2504;DP=16669;EAS_AF=0.381;AMR_AF=0.5202;AFR_AF=0.8759;EUR_AF=0.4821;SAS_AF=0.501;AA=A|||;VT=SNP
9	100949514	rs7031271	G	A	100	PASS	AC=1723;AF=0.34405;AN=5008;NS=2504;DP=11940;EAS_AF=0.2192;AMR_AF=0.2824;AFR_AF=0.6067;EUR_AF=0.2654;SAS_AF=0.2423;AA=G|||;VT=SNP
9	100949644	rs7034562	G	C	100	PASS	AC=1632;AF=0.325879;AN=5008;NS=2504;DP=14324;EAS_AF=0.1488;AMR_AF=0.2666;AFR_AF=0.6029;EUR_AF=0.2624;SAS_AF=0.2413;AA=G|||;VT=SNP
9	100949802	rs4743182	A	G	100	PASS	AC=2787;AF=0.55651;AN=5008;NS=2504;DP=15863;EAS_AF=0.3095;AMR_AF=0.5;AFR_AF=0.8752;EUR_AF=0.4801;SAS_AF=0.499;AA=G|||;VT=SNP
9	100949887	rs4743183	C	G	100	PASS	AC=901;AF=0.179912;AN=5008;NS=2504;DP=14825;EAS_AF=0.1597;AMR_AF=0.219;AFR_AF=0.0893;EUR_AF=0.2177;SAS_AF=0.2566;AA=C|||;VT=SNP
9	100949952	rs74787267	C	T	100	PASS	AC=189;AF=0.0377396;AN=5008;NS=2504;DP=15293;EAS_AF=0.003;AMR_AF=0.0605;AFR_AF=0.0038;EUR_AF=0.1223;SAS_AF=0.0164;AA=C|||;VT=SNP
9	100950209	rs2181581	T	C	100	PASS	AC=3149;AF=0.628794;AN=5008;NS=2504;DP=19320;EAS_AF=0.5069;AMR_AF=0.5764;AFR_AF=0.8865;EUR_AF=0.5596;SAS_AF=0.5143;AA=C|||;VT=SNP
9	100950499	rs59604725	C	T	100	PASS	AC=726;AF=0.144968;AN=5008;NS=2504;DP=15468;EAS_AF=0.1558;AMR_AF=0.2003;AFR_AF=0.0219;EUR_AF=0.1859;SAS_AF=0.2188;AA=C|||;VT=SNP
9	100950776	rs61182322	T	G	100	PASS	AC=2214;AF=0.442093;AN=5008;NS=2504;DP=16732;EAS_AF=0.3621;AMR_AF=0.3703;AFR_AF=0.702;EUR_AF=0.3549;SAS_AF=0.3139;AA=G|||;VT=SNP
9	100951550	rs10985358	C	T	100	PASS	AC=1014;AF=0.202476;AN=5008;NS=2504;DP=19686;EAS_AF=0.1567;AMR_AF=0.2133;AFR_AF=0.2322;EUR_AF=0.1869;SAS_AF=0.2178;AA=C|||;VT=SNP
9	100951610	rs12238262	G	T	100	PASS	AC=1014;AF=0.202476;AN=5008;NS=2504;DP=19429;EAS_AF=0.1567;AMR_AF=0.2133;AFR_AF=0.2322;EUR_AF=0.1869;SAS_AF=0.2178;AA=G|||;VT=SNP
9	100951838	rs7870439	G	T	100	PASS	AC=1035;AF=0.206669;AN=5008;NS=2504;DP=18618;EAS_AF=0.1409;AMR_AF=0.2046;AFR_AF=0.2564;EUR_AF=0.2127;SAS_AF=0.2025;AA=G|||;VT=SNP
9	100951868	rs10985359	C	T	100	PASS	AC=727;AF=0.145168;AN=5008;NS=2504;DP=18074;EAS_AF=0.1567;AMR_AF=0.2017;AFR_AF=0.0219;EUR_AF=0.1859;SAS_AF=0.2178;AA=C|||;VT=SNP
9	100951940	rs10985360	G	A	100	PASS	AC=823;AF=0.164337;AN=5008;NS=2504;DP=17697;EAS_AF=0.1567;AMR_AF=0.2075;AFR_AF=0.0908;EUR_AF=0.1869;SAS_AF=0.2178;AA=G|||;VT=SNP
9	100952197	rs112052630	C	T	100	PASS	AC=545;AF=0.108826;AN=5008;NS=2504;DP=15368;EAS_AF=0.2034;AMR_AF=0.1052;AFR_AF=0.1278;EUR_AF=0.0805;SAS_AF=0.0174;AA=C|||;VT=SNP
9	100952351	rs6478596	C	G	100	PASS	AC=2991;AF=0.597244;AN=5008;NS=2504;DP=15941;EAS_AF=0.5079;AMR_AF=0.5807;AFR_AF=0.7625;EUR_AF=0.5616;SAS_AF=0.5143;AA=G|||;VT=SNP
9	100952387	rs6478597	A	G	100	PASS	AC=2989;AF=0.596845;AN=5008;NS=2504;DP=16393;EAS_AF=0.5079;AMR_AF=0.5807;AFR_AF=0.7625;EUR_AF=0.5616;SAS_AF=0.5123;AA=G|||;VT=SNP
9	100953144	rs3824454	C	T	100	PASS	AC=1037;AF=0.207069;AN=5008;NS=2504;DP=20255;EAS_AF=0.1409;AMR_AF=0.2046;AFR_AF=0.2564;EUR_AF=0.2137;SAS_AF=0.2035;AA=C|||;VT=SNP
9	100953371	rs7034547	A	G	100	PASS	AC=1037;AF=0.207069;AN=5008;NS=2504;DP=19087;EAS_AF=0.1409;AMR_AF=0.2046;AFR_AF=0.2564;EUR_AF=0.2137;SAS_AF=0.2035;AA=G|||;VT=SNP
9	100953444	rs10985365	G	A	100	PASS	AC=1037;AF=0.207069;AN=5008;NS=2504;DP=18343;EAS_AF=0.1409;AMR_AF=0.2046;AFR_AF=0.2564;EUR_AF=0.2137;SAS_AF=0.2035;AA=G|||;VT=SNP
9	100953652	rs7029784	C	T	100	PASS	AC=1039;AF=0.207468;AN=5008;NS=2504;DP=17429;EAS_AF=0.1409;AMR_AF=0.2061;AFR_AF=0.2572;EUR_AF=0.2137;SAS_AF=0.2035;AA=C|||;VT=SNP
9	100954055	rs7029397	G	A	100	PASS	AC=1037;AF=0.207069;AN=5008;NS=2504;DP=17826;EAS_AF=0.1409;AMR_AF=0.2046;AFR_AF=0.2564;EUR_AF=0.2137;SAS_AF=0.2035;AA=G|||;VT=SNP
9	100954077	rs10985366	C	G	100	PASS	AC=3071;AF=0.613219;AN=5008;NS=2504;DP=19204;EAS_AF=0.505;AMR_AF=0.5749;AFR_AF=0.8298;EUR_AF=0.5616;SAS_AF=0.5123;AA=G|||;VT=SNP
9	100954429	rs28703824	G	A	100	PASS	AC=938;AF=0.1873;AN=5008;NS=2504;DP=13396;EAS_AF=0.1984;AMR_AF=0.147;AFR_AF=0.3411;EUR_AF=0.1292;SAS_AF=0.0562;AA=G|||;VT=SNP
9	100955135	rs10985367	G	A	100	PASS	AC=805;AF=0.160743;AN=5008;NS=2504;DP=8193;EAS_AF=0.1607;AMR_AF=0.2133;AFR_AF=0.0227;EUR_AF=0.2177;SAS_AF=0.2515;AA=G|||;VT=SNP
9	100955244	rs80227567	C	T	100	PASS	AC=487;AF=0.0972444;AN=5008;NS=2504;DP=11632;EAS_AF=0.1389;AMR_AF=0.1427;AFR_AF=0.025;EUR_AF=0.1004;SAS_AF=0.1166;AA=C|||;VT=SNP
9	100955442	rs62575630	G	C	100	PASS	AC=464;AF=0.0926518;AN=5008;NS=2504;DP=13566;EAS_AF=0.1389;AMR_AF=0.1412;AFR_AF=0.0076;EUR_AF=0.1014;SAS_AF=0.1166;AA=G|||;VT=SNP
9	100955714	rs4743184	A	G	100	PASS	AC=806;AF=0.160942;AN=5008;NS=2504;DP=19723;EAS_AF=0.1607;AMR_AF=0.2133;AFR_AF=0.0227;EUR_AF=0.2187;SAS_AF=0.2515;AA=A|||;VT=SNP
9	100956295	rs10985369	C	T	100	PASS	AC=793;AF=0.158347;AN=5008;NS=2504;DP=21047;EAS_AF=0.1409;AMR_AF=0.1931;AFR_AF=0.0862;EUR_AF=0.2068;SAS_AF=0.1994;AA=C|||;VT=SNP
9	100956519	rs10985370	G	A	100	PASS	AC=793;AF=0.158347;AN=5008;NS=2504;DP=18827;EAS_AF=0.1409;AMR_AF=0.1931;AFR_AF=0.0862;EUR_AF=0.2068;SAS_AF=0.1994;AA=G|||;VT=SNP
9	100956808	rs12555858	A	G	100	PASS	AC=794;AF=0.158546;AN=5008;NS=2504;DP=19661;EAS_AF=0.1409;AMR_AF=0.1945;AFR_AF=0.0862;EUR_AF=0.2068;SAS_AF=0.1994;AA=A|||;VT=SNP
9	100957402	rs10818590	T	C	100	PASS	AC=467;AF=0.0932508;AN=5008;NS=2504;DP=18687;EAS_AF=0.1389;AMR_AF=0.1398;AFR_AF=0.0076;EUR_AF=0.1014;SAS_AF=0.1207;AA=T|||;VT=SNP
9	100958509	rs12353091	G	A	100	PASS	AC=1436;AF=0.286741;AN=5008;NS=2504;DP=18765;EAS_AF=0.1617;AMR_AF=0.2795;AFR_AF=0.3964;EUR_AF=0.2694;SAS_AF=0.2904;AA=G|||;VT=SNP
9	100958998	rs10760184	T	C	100	PASS	AC=1472;AF=0.29393;AN=5008;NS=2504;DP=16337;EAS_AF=0.1617;AMR_AF=0.2853;AFR_AF=0.4213;EUR_AF=0.2684;SAS_AF=0.2904;AA=C|||;VT=SNP
9	100959308	rs10985377	C	T	100	PASS	AC=2236;AF=0.446486;AN=5008;NS=2504;DP=13046;EAS_AF=0.3026;AMR_AF=0.4741;AFR_AF=0.4841;EUR_AF=0.4811;SAS_AF=0.4888;AA=T|||;VT=SNP
9	100959415	rs10985381	A	G	100	PASS	AC=3067;AF=0.61242;AN=5008;NS=2504;DP=7333;EAS_AF=0.5149;AMR_AF=0.5692;AFR_AF=0.8313;EUR_AF=0.5606;SAS_AF=0.501;AA=G|||;VT=SNP
9	100959532	rs10985382	C	G	100	PASS	AC=1841;AF=0.367612;AN=5008;NS=2504;DP=10567;EAS_AF=0.3006;AMR_AF=0.4222;AFR_AF=0.3585;EUR_AF=0.3708;SAS_AF=0.407;AA=C|||;VT=SNP
9	100959782	rs57124873	G	T	100	PASS	AC=897;AF=0.179113;AN=5008;NS=2504;DP=14436;EAS_AF=0.1587;AMR_AF=0.2205;AFR_AF=0.0893;EUR_AF=0.2187;SAS_AF=0.2515;AA=G|||;VT=SNP
9	100959806	rs12336243	G	C	100	PASS	AC=1939;AF=0.387181;AN=5008;NS=2504;DP=14927;EAS_AF=0.3006;AMR_AF=0.4251;AFR_AF=0.4319;EUR_AF=0.3708;SAS_AF=0.4059;AA=C|||;VT=SNP
9	100960006	rs10818591	A	G	100	PASS	AC=1954;AF=0.390176;AN=5008;NS=2504;DP=14758;EAS_AF=0.3016;AMR_AF=0.428;AFR_AF=0.444;EUR_AF=0.3668;SAS_AF=0.4059;AA=A|||;VT=SNP
9	100960126	rs10985385	A	G	100	PASS	AC=1235;AF=0.246605;AN=5008;NS=2504;DP=16221;EAS_AF=0.1429;AMR_AF=0.2205;AFR_AF=0.4781;EUR_AF=0.1541;SAS_AF=0.1544;AA=A|||;VT=SNP
9	100962802	rs2282434	A	G	100	PASS	AC=2711;AF=0.541334;AN=5008;NS=2504;DP=7389;EAS_AF=0.3532;AMR_AF=0.5029;AFR_AF=0.7526;EUR_AF=0.495;SAS_AF=0.5245;AA=G|||;VT=SNP
9	100962854	rs2282433	C	T	100	PASS	AC=514;AF=0.102636;AN=5008;NS=2504;DP=7998;EAS_AF=0.1964;AMR_AF=0.1412;AFR_AF=0.0098;EUR_AF=0.0934;SAS_AF=0.1135;AA=C|||;VT=SNP
9	100963003	rs4408014	A	G	100	PASS	AC=542;AF=0.108227;AN=5008;NS=2504;DP=13913;EAS_AF=0.1954;AMR_AF=0.1571;AFR_AF=0.0106;EUR_AF=0.1083;SAS_AF=0.1155;AA=A|||;VT=SNP
9	100963024	rs4237191	A	G	100	PASS	AC=2093;AF=0.417931;AN=5008;NS=2504;DP=14350;EAS_AF=0.3502;AMR_AF=0.4323;AFR_AF=0.4803;EUR_AF=0.3718;SAS_AF=0.4407;AA=G|||;VT=SNP
9	100963462	rs10985408	C	T	100	PASS	AC=545;AF=0.108826;AN=5008;NS=2504;DP=18319;EAS_AF=0.1974;AMR_AF=0.1585;AFR_AF=0.0106;EUR_AF=0.1083;SAS_AF=0.1155;AA=C|||;VT=SNP
9	100963653	rs3739668	T	C	100	PASS	AC=2091;AF=0.417532;AN=5008;NS=2504;DP=23429;EAS_AF=0.3512;AMR_AF=0.4352;AFR_AF=0.4803;EUR_AF=0.3718;SAS_AF=0.4356;AA=C|||;VT=SNP
9	100964364	rs3780455	A	C	100	PASS	AC=2096;AF=0.41853;AN=5008;NS=2504;DP=21692;EAS_AF=0.3571;AMR_AF=0.4352;AFR_AF=0.4796;EUR_AF=0.3718;SAS_AF=0.4356;AA=C|||;VT=SNP
9	100964470	rs3780454	C	A	100	PASS	AC=808;AF=0.161342;AN=5008;NS=2504;DP=22318;EAS_AF=0.1448;AMR_AF=0.2061;AFR_AF=0.0219;EUR_AF=0.2117;SAS_AF=0.2832;AA=C|||;VT=SNP
9	100964651	rs3780453	C	T	100	PASS	AC=2698;AF=0.538738;AN=5008;NS=2504;DP=23063;EAS_AF=0.3562;AMR_AF=0.5;AFR_AF=0.7451;EUR_AF=0.494;SAS_AF=0.5215;AA=t|||;VT=SNP
9	100964701	rs3780452	T	C	100	PASS	AC=2699;AF=0.538938;AN=5008;NS=2504;DP=21886;EAS_AF=0.3581;AMR_AF=0.4986;AFR_AF=0.7451;EUR_AF=0.494;SAS_AF=0.5215;AA=t|||;VT=SNP
9	100964749	rs3824453	C	T	100	PASS	AC=2115;AF=0.422324;AN=5008;NS=2504;DP=20920;EAS_AF=0.3522;AMR_AF=0.4352;AFR_AF=0.4977;EUR_AF=0.3718;SAS_AF=0.4356;AA=c|||;VT=SNP
9	100964944	rs3780451	C	T	100	PASS	AC=2060;AF=0.411342;AN=5008;NS=2504;DP=20834;EAS_AF=0.3522;AMR_AF=0.4251;AFR_AF=0.4614;EUR_AF=0.3718;SAS_AF=0.4356;AA=C|||;VT=SNP
9	100965008	rs3780450	C	T	100	PASS	AC=3018;AF=0.602636;AN=5008;NS=2504;DP=21303;EAS_AF=0.4931;AMR_AF=0.5677;AFR_AF=0.7761;EUR_AF=0.5716;SAS_AF=0.5378;AA=T|||;VT=SNP
9	100965307	rs3780449	C	A	100	PASS	AC=3018;AF=0.602636;AN=5008;NS=2504;DP=19410;EAS_AF=0.4931;AMR_AF=0.5677;AFR_AF=0.7761;EUR_AF=0.5716;SAS_AF=0.5378;AA=A|||;VT=SNP
9	100965472	rs3739667	C	T	100	PASS	AC=3174;AF=0.633786;AN=5008;NS=2504;DP=20625;EAS_AF=0.4931;AMR_AF=0.5821;AFR_AF=0.9062;EUR_AF=0.5736;SAS_AF=0.5092;AA=T|||;VT=SNP
9	100966290	rs10818607	T	C	100	PASS	AC=820;AF=0.163738;AN=5008;NS=2504;DP=19046;EAS_AF=0.1577;AMR_AF=0.2061;AFR_AF=0.0219;EUR_AF=0.2107;SAS_AF=0.2832;AA=T|||;VT=SNP
9	100966840	rs17810151	G	T	100	PASS	AC=319;AF=0.0636981;AN=5008;NS=2504;DP=20984;EAS_AF=0.1369;AMR_AF=0.0706;AFR_AF=0.028;EUR_AF=0.0785;SAS_AF=0.0164;AA=G|||;VT=SNP
9	100967165	rs12001270	A	G	100	PASS	AC=547;AF=0.109225;AN=5008;NS=2504;DP=20858;EAS_AF=0.0099;AMR_AF=0.0504;AFR_AF=0.3132;EUR_AF=0.0507;SAS_AF=0.0378;AA=A|||;VT=SNP
9	100968289	rs80011821	C	T	100	PASS	AC=952;AF=0.190096;AN=5008;NS=2504;DP=19493;EAS_AF=0.1438;AMR_AF=0.2248;AFR_AF=0.1225;EUR_AF=0.2117;SAS_AF=0.2822;AA=T|||;VT=SNP
9	100968490	rs6478608	A	G	100	PASS	AC=1232;AF=0.246006;AN=5008;NS=2504;DP=19210;EAS_AF=0.2133;AMR_AF=0.2118;AFR_AF=0.4228;EUR_AF=0.16;SAS_AF=0.1534;AA=A|||;VT=SNP
9	100968598	rs7029585	T	C	100	PASS	AC=2702;AF=0.539537;AN=5008;NS=2504;DP=20560;EAS_AF=0.3611;AMR_AF=0.4986;AFR_AF=0.7458;EUR_AF=0.493;SAS_AF=0.5215;AA=C|||;VT=SNP
9	100968820	rs10818609	T	C	100	PASS	AC=549;AF=0.109625;AN=5008;NS=2504;DP=16927;EAS_AF=0.2034;AMR_AF=0.1571;AFR_AF=0.0098;EUR_AF=0.1083;SAS_AF=0.1155;AA=T|||;VT=SNP
9	100968882	rs59673472	C	T	100	PASS	AC=318;AF=0.0634984;AN=5008;NS=2504;DP=16088;EAS_AF=0.1369;AMR_AF=0.0706;AFR_AF=0.028;EUR_AF=0.0775;SAS_AF=0.0164;AA=C|||;VT=SNP
9	100969348	rs10818610	G	A	100	PASS	AC=2069;AF=0.413139;AN=5008;NS=2504;DP=18300;EAS_AF=0.3502;AMR_AF=0.3458;AFR_AF=0.6543;EUR_AF=0.3588;SAS_AF=0.2556;AA=A|||;VT=SNP
9	100970136	rs3780448	C	A	100	PASS	AC=318;AF=0.0634984;AN=5008;NS=2504;DP=16061;EAS_AF=0.1369;AMR_AF=0.0706;AFR_AF=0.028;EUR_AF=0.0775;SAS_AF=0.0164;AA=C|||;VT=SNP
9	100970289	rs3780447	A	G	100	PASS	AC=545;AF=0.108826;AN=5008;NS=2504;DP=20826;EAS_AF=0.2024;AMR_AF=0.1571;AFR_AF=0.0076;EUR_AF=0.1083;SAS_AF=0.1155;AA=A|||;VT=SNP
9	100970560	rs72603687	C	T	100	PASS	AC=318;AF=0.0634984;AN=5008;NS=2504;DP=19112;EAS_AF=0.1369;AMR_AF=0.0706;AFR_AF=0.028;EUR_AF=0.0775;SAS_AF=0.0164;AA=C|||;VT=SNP
9	100970606	rs72603688	G	A	100	PASS	AC=320;AF=0.0638978;AN=5008;NS=2504;DP=19989;EAS_AF=0.1349;AMR_AF=0.0706;AFR_AF=0.031;EUR_AF=0.0775;SAS_AF=0.0164;AA=G|||;VT=SNP
9	100970725	rs55754658	G	A	100	PASS	AC=953;AF=0.190296;AN=5008;NS=2504;DP=19941;EAS_AF=0.1448;AMR_AF=0.2248;AFR_AF=0.1225;EUR_AF=0.2117;SAS_AF=0.2822;AA=A|||;VT=SNP
9	100970881	rs10985441	A	G	100	PASS	AC=3023;AF=0.603634;AN=5008;NS=2504;DP=18457;EAS_AF=0.498;AMR_AF=0.5692;AFR_AF=0.7761;EUR_AF=0.5706;SAS_AF=0.5378;AA=G|||;VT=SNP;EX_TARGET
9	100971348	rs3739666	T	C	100	PASS	AC=3002;AF=0.599441;AN=5008;NS=2504;DP=17823;EAS_AF=0.498;AMR_AF=0.5418;AFR_AF=0.7731;EUR_AF=0.5706;SAS_AF=0.5399;AA=C|||;VT=SNP;EX_TARGET
9	100972162	rs2023361	C	G	100	PASS	AC=3031;AF=0.605232;AN=5008;NS=2504;DP=17090;EAS_AF=0.499;AMR_AF=0.5692;AFR_AF=0.7799;EUR_AF=0.5706;SAS_AF=0.5399;AA=G|||;VT=SNP
9	100972388	rs733040	A	G	100	PASS	AC=2873;AF=0.573682;AN=5008;NS=2504;DP=19476;EAS_AF=0.496;AMR_AF=0.5548;AFR_AF=0.7663;EUR_AF=0.5099;SAS_AF=0.4724;AA=G|||;VT=SNP
9	100972699	rs942166	T	C	100	PASS	AC=3030;AF=0.605032;AN=5008;NS=2504;DP=19660;EAS_AF=0.498;AMR_AF=0.5735;AFR_AF=0.7799;EUR_AF=0.5676;SAS_AF=0.5399;AA=t|||;VT=SNP
9	100973832	rs10985454	T	C	100	PASS	AC=548;AF=0.109425;AN=5008;NS=2504;DP=20740;EAS_AF=0.2024;AMR_AF=0.1614;AFR_AF=0.0083;EUR_AF=0.1083;SAS_AF=0.1145;AA=T|||;VT=SNP
9	100974676	rs72603689	T	C	100	PASS	AC=328;AF=0.0654952;AN=5008;NS=2504;DP=15009;EAS_AF=0.1369;AMR_AF=0.0706;AFR_AF=0.0356;EUR_AF=0.0775;SAS_AF=0.0164;AA=T|||;VT=SNP
9	100975318	rs2275708	C	T	100	PASS	AC=328;AF=0.0654952;AN=5008;NS=2504;DP=16927;EAS_AF=0.1369;AMR_AF=0.0706;AFR_AF=0.0356;EUR_AF=0.0775;SAS_AF=0.0164;AA=C|||;VT=SNP
9	100975837	rs41283616	A	G	100	PASS	AC=984;AF=0.196486;AN=5008;NS=2504;DP=19742;EAS_AF=0.1409;AMR_AF=0.1369;AFR_AF=0.3374;EUR_AF=0.1998;SAS_AF=0.1022;AA=G|||;VT=SNP
9	100976086	rs4743186	A	G	100	PASS	AC=3030;AF=0.605032;AN=5008;NS=2504;DP=20587;EAS_AF=0.498;AMR_AF=0.5735;AFR_AF=0.7799;EUR_AF=0.5676;SAS_AF=0.5399;AA=A|||;VT=SNP
9	100976240	rs28930669	A	G	100	PASS	AC=329;AF=0.0656949;AN=5008;NS=2504;DP=21289;EAS_AF=0.1369;AMR_AF=0.0706;AFR_AF=0.0356;EUR_AF=0.0785;SAS_AF=0.0164;AA=A|||;VT=SNP
9	100977392	rs2417893	C	T	100	PASS	AC=3028;AF=0.604633;AN=5008;NS=2504;DP=19414;EAS_AF=0.499;AMR_AF=0.5735;AFR_AF=0.7799;EUR_AF=0.5656;SAS_AF=0.5389;AA=T|||;VT=SNP
9	100977457	rs2900463	T	C	100	PASS	AC=3034;AF=0.605831;AN=5008;NS=2504;DP=20104;EAS_AF=0.5;AMR_AF=0.5735;AFR_AF=0.7799;EUR_AF=0.5666;SAS_AF=0.5429;AA=C|||;VT=SNP
9	100978083	rs55637063	T	C	100	PASS	AC=584;AF=0.116613;AN=5008;NS=2504;DP=21467;EAS_AF=0.1379;AMR_AF=0.0807;AFR_AF=0.2224;EUR_AF=0.0775;SAS_AF=0.0174;AA=C|||;VT=SNP
9	100978294	rs7021760	A	C	100	PASS	AC=3033;AF=0.605631;AN=5008;NS=2504;DP=19611;EAS_AF=0.5;AMR_AF=0.5735;AFR_AF=0.7799;EUR_AF=0.5656;SAS_AF=0.5429;AA=C|||;VT=SNP
9	100978542	rs3758258	G	A	100	PASS	AC=1190;AF=0.23762;AN=5008;NS=2504;DP=17985;EAS_AF=0.1528;AMR_AF=0.2378;AFR_AF=0.32;EUR_AF=0.1978;SAS_AF=0.2546;AA=G|||;VT=SNP
9	100978626	rs3758257	G	C	100	PASS	AC=1280;AF=0.255591;AN=5008;NS=2504;DP=15181;EAS_AF=0.1329;AMR_AF=0.1744;AFR_AF=0.4501;EUR_AF=0.2614;SAS_AF=0.1708;AA=C|||;VT=SNP
9	100979270	rs12554166	G	A	100	PASS	AC=988;AF=0.197284;AN=5008;NS=2504;DP=17442;EAS_AF=0.13;AMR_AF=0.1369;AFR_AF=0.348;EUR_AF=0.1998;SAS_AF=0.1033;AA=G|||;VT=SNP
9	100979343	rs3739665	T	C	100	PASS	AC=3032;AF=0.605431;AN=5008;NS=2504;DP=17553;EAS_AF=0.499;AMR_AF=0.5735;AFR_AF=0.7799;EUR_AF=0.5656;SAS_AF=0.5429;AA=C|||;VT=SNP
9	100979345	rs3739664	T	C	100	PASS	AC=3032;AF=0.605431;AN=5008;NS=2504;DP=17869;EAS_AF=0.499;AMR_AF=0.5735;AFR_AF=0.7799;EUR_AF=0.5656;SAS_AF=0.5429;AA=C|||;VT=SNP
9	100979485	rs3824452	G	A	100	PASS	AC=1190;AF=0.23762;AN=5008;NS=2504;DP=18119;EAS_AF=0.1528;AMR_AF=0.2378;AFR_AF=0.32;EUR_AF=0.1978;SAS_AF=0.2546;AA=G|||;VT=SNP
9	100979514	rs72603690	G	A	100	PASS	AC=339;AF=0.0676917;AN=5008;NS=2504;DP=18764;EAS_AF=0.1369;AMR_AF=0.0692;AFR_AF=0.0446;EUR_AF=0.0775;SAS_AF=0.0164;AA=G|||;VT=SNP
9	100979762	rs2900464	G	A	100	PASS	AC=339;AF=0.0676917;AN=5008;NS=2504;DP=18358;EAS_AF=0.1369;AMR_AF=0.0692;AFR_AF=0.0439;EUR_AF=0.0785;SAS_AF=0.0164;AA=G|||;VT=SNP
9	100980056	rs1074003	G	A	100	PASS	AC=591;AF=0.118011;AN=5008;NS=2504;DP=16531;EAS_AF=0.2024;AMR_AF=0.1744;AFR_AF=0.0333;EUR_AF=0.1083;SAS_AF=0.1155;AA=G|||;VT=SNP
9	100980865	rs72757981	A	C	100	PASS	AC=552;AF=0.110224;AN=5008;NS=2504;DP=16733;EAS_AF=0.2024;AMR_AF=0.1614;AFR_AF=0.0083;EUR_AF=0.1083;SAS_AF=0.1186;AA=a|||;VT=SNP
9	100980973	rs10985480	T	C	100	PASS	AC=1956;AF=0.390575;AN=5008;NS=2504;DP=16966;EAS_AF=0.3462;AMR_AF=0.3458;AFR_AF=0.5378;EUR_AF=0.3718;SAS_AF=0.2883;AA=C|||;VT=SNP
9	100981757	rs7041802	T	G	100	PASS	AC=1849;AF=0.369209;AN=5008;NS=2504;DP=24322;EAS_AF=0.3452;AMR_AF=0.3357;AFR_AF=0.4607;EUR_AF=0.3718;SAS_AF=0.2914;AA=G|||;VT=SNP
9	100982858	rs2282432	T	C	100	PASS	AC=1678;AF=0.335064;AN=5008;NS=2504;DP=19744;EAS_AF=0.1667;AMR_AF=0.2997;AFR_AF=0.4887;EUR_AF=0.3211;SAS_AF=0.3405;AA=T|||;VT=SNP
9	100983566	rs7855855	C	G	100	PASS	AC=2906;AF=0.580272;AN=5008;NS=2504;DP=17944;EAS_AF=0.4891;AMR_AF=0.5576;AFR_AF=0.795;EUR_AF=0.5169;SAS_AF=0.4652;AA=G|||;VT=SNP
9	100983826	rs7866350	C	G	100	PASS	AC=1047;AF=0.209065;AN=5008;NS=2504;DP=19232;EAS_AF=0.1925;AMR_AF=0.2003;AFR_AF=0.3525;EUR_AF=0.1332;SAS_AF=0.1166;AA=C|||;VT=SNP
9	100984191	rs10985500	T	G	100	PASS	AC=661;AF=0.131989;AN=5008;NS=2504;DP=19063;EAS_AF=0.1935;AMR_AF=0.1873;AFR_AF=0.0643;EUR_AF=0.1322;SAS_AF=0.1207;AA=T|||;VT=SNP
9	100984855	rs10760206	C	T	100	PASS	AC=666;AF=0.132987;AN=5008;NS=2504;DP=20593;EAS_AF=0.1954;AMR_AF=0.1859;AFR_AF=0.0703;EUR_AF=0.1322;SAS_AF=0.1166;AA=C|||;VT=SNP
9	100984946	rs12351801	T	C	100	PASS	AC=2151;AF=0.429513;AN=5008;NS=2504;DP=20787;EAS_AF=0.2917;AMR_AF=0.3746;AFR_AF=0.6536;EUR_AF=0.3897;SAS_AF=0.3487;AA=C|||;VT=SNP
9	100985311	rs62574275	C	T	100	PASS	AC=611;AF=0.122005;AN=5008;NS=2504;DP=19950;EAS_AF=0.1935;AMR_AF=0.1801;AFR_AF=0.0325;EUR_AF=0.1332;SAS_AF=0.1166;AA=C|||;VT=SNP
9	100985312	rs10818621	G	A	100	PASS	AC=1412;AF=0.281949;AN=5008;NS=2504;DP=19995;EAS_AF=0.1577;AMR_AF=0.2839;AFR_AF=0.3268;EUR_AF=0.2992;SAS_AF=0.3303;AA=G|||;VT=SNP
9	100985367	rs56115645	T	A	100	PASS	AC=311;AF=0.0621006;AN=5008;NS=2504;DP=20619;EAS_AF=0.122;AMR_AF=0.0677;AFR_AF=0.0386;EUR_AF=0.0736;SAS_AF=0.0164;AA=T|||;VT=SNP
9	100985388	rs10985507	A	G	100	PASS	AC=1206;AF=0.240815;AN=5008;NS=2504;DP=21463;EAS_AF=0.3155;AMR_AF=0.2651;AFR_AF=0.2746;EUR_AF=0.2097;SAS_AF=0.1329;AA=G|||;VT=SNP
9	100985586	rs10985508	A	G	100	PASS	AC=611;AF=0.122005;AN=5008;NS=2504;DP=20022;EAS_AF=0.1448;AMR_AF=0.1816;AFR_AF=0.0083;EUR_AF=0.1252;SAS_AF=0.2065;AA=A|||;VT=SNP
9	100985727	rs7036186	T	G	100	PASS	AC=1871;AF=0.373602;AN=5008;NS=2504;DP=20638;EAS_AF=0.2817;AMR_AF=0.3602;AFR_AF=0.4697;EUR_AF=0.3738;SAS_AF=0.3476;AA=T|||;VT=SNP
9	100987622	rs7868451	A	G	100	PASS	AC=2083;AF=0.415935;AN=5008;NS=2504;DP=19983;EAS_AF=0.1736;AMR_AF=0.3372;AFR_AF=0.8162;EUR_AF=0.337;SAS_AF=0.2618;AA=G|||;VT=SNP
9	100987890	rs10985517	T	C	100	PASS	AC=2068;AF=0.412939;AN=5008;NS=2504;DP=19828;EAS_AF=0.1736;AMR_AF=0.3386;AFR_AF=0.8026;EUR_AF=0.341;SAS_AF=0.2597;AA=C|||;VT=SNP
9	100988067	rs7045158	T	C	100	PASS	AC=2064;AF=0.412141;AN=5008;NS=2504;DP=22551;EAS_AF=0.1736;AMR_AF=0.3372;AFR_AF=0.8018;EUR_AF=0.339;SAS_AF=0.2597;AA=C|||;VT=SNP
9	100988164	rs10123643	C	T	100	PASS	AC=1052;AF=0.210064;AN=5008;NS=2504;DP=22451;EAS_AF=0.1607;AMR_AF=0.2507;AFR_AF=0.1687;EUR_AF=0.2734;SAS_AF=0.2229;AA=T|||;VT=SNP
9	100988477	rs16914086	G	A	100	PASS	AC=456;AF=0.0910543;AN=5008;NS=2504;DP=19946;EAS_AF=0.0913;AMR_AF=0.1643;AFR_AF=0.0045;EUR_AF=0.1322;SAS_AF=0.1135;AA=G|||;VT=SNP
9	100988510	rs7025781	G	A	100	PASS	AC=2062;AF=0.411741;AN=5008;NS=2504;DP=20851;EAS_AF=0.1736;AMR_AF=0.3357;AFR_AF=0.8018;EUR_AF=0.338;SAS_AF=0.2597;AA=A|||;VT=SNP
9	100990580	rs73488713	A	C	100	PASS	AC=1008;AF=0.201278;AN=5008;NS=2504;DP=17149;EAS_AF=0.0119;AMR_AF=0.0865;AFR_AF=0.6324;EUR_AF=0.0646;SAS_AF=0.0358;AA=A|||;VT=SNP
9	100990853	rs10818627	G	A	100	PASS	AC=1053;AF=0.210264;AN=5008;NS=2504;DP=16655;EAS_AF=0.1627;AMR_AF=0.2507;AFR_AF=0.1679;EUR_AF=0.2744;SAS_AF=0.2219;AA=A|||;VT=SNP
9	100991430	rs1573025	C	A	100	PASS	AC=821;AF=0.163938;AN=5008;NS=2504;DP=20558;EAS_AF=0.1597;AMR_AF=0.2017;AFR_AF=0.1384;EUR_AF=0.1779;SAS_AF=0.1616;AA=C|||;VT=SNP;EX_TARGET
9	100992226	rs4743187	C	T	100	PASS	AC=1056;AF=0.210863;AN=5008;NS=2504;DP=20892;EAS_AF=0.1627;AMR_AF=0.2522;AFR_AF=0.1687;EUR_AF=0.2744;SAS_AF=0.2229;AA=C|||;VT=SNP
9	100992695	rs4743188	C	T	100	PASS	AC=2063;AF=0.411941;AN=5008;NS=2504;DP=21368;EAS_AF=0.1756;AMR_AF=0.3372;AFR_AF=0.8003;EUR_AF=0.339;SAS_AF=0.2587;AA=T|||;VT=SNP
9	100992933	rs74306838	G	C	100	PASS	AC=371;AF=0.0740815;AN=5008;NS=2504;DP=18749;EAS_AF=0.2014;AMR_AF=0.0591;AFR_AF=0.0416;EUR_AF=0.0557;SAS_AF=0.0164;AA=G|||;VT=SNP
9	100993460	rs12237988	C	T	100	PASS	AC=690;AF=0.13778;AN=5008;NS=2504;DP=16311;EAS_AF=0.1597;AMR_AF=0.196;AFR_AF=0.0416;EUR_AF=0.1779;SAS_AF=0.1626;AA=C|||;VT=SNP
9	100994470	rs1935389	G	A	100	PASS	AC=693;AF=0.138379;AN=5008;NS=2504;DP=17287;EAS_AF=0.1597;AMR_AF=0.196;AFR_AF=0.0439;EUR_AF=0.1779;SAS_AF=0.1626;AA=G|||;VT=SNP
9	100994667	rs76026715	T	C	100	PASS	AC=656;AF=0.13099;AN=5008;NS=2504;DP=15032;EAS_AF=0.0119;AMR_AF=0.0504;AFR_AF=0.3986;EUR_AF=0.0477;SAS_AF=0.0348;AA=T|||;VT=SNP
9	100994723	rs10760210	T	C	100	PASS	AC=2066;AF=0.41254;AN=5008;NS=2504;DP=18043;EAS_AF=0.1756;AMR_AF=0.3372;AFR_AF=0.8011;EUR_AF=0.34;SAS_AF=0.2597;AA=C|||;VT=SNP
9	100994803	rs1573024	T	C	100	PASS	AC=1055;AF=0.210663;AN=5008;NS=2504;DP=16961;EAS_AF=0.1627;AMR_AF=0.2507;AFR_AF=0.1687;EUR_AF=0.2744;SAS_AF=0.2229;AA=T|||;VT=SNP
9	100995721	rs879369	A	G	100	PASS	AC=2065;AF=0.41234;AN=5008;NS=2504;DP=19660;EAS_AF=0.1756;AMR_AF=0.3372;AFR_AF=0.8011;EUR_AF=0.339;SAS_AF=0.2597;AA=G|||;VT=SNP;EX_TARGET
9	100995758	rs879368	G	T	100	PASS	AC=1055;AF=0.210663;AN=5008;NS=2504;DP=20031;EAS_AF=0.1627;AMR_AF=0.2507;AFR_AF=0.1687;EUR_AF=0.2744;SAS_AF=0.2229;AA=G|||;VT=SNP;EX_TARGET
9	100996018	rs41283620	T	C	100	PASS	AC=320;AF=0.0638978;AN=5008;NS=2504;DP=22147;EAS_AF=0.2014;AMR_AF=0.0591;AFR_AF=0.003;EUR_AF=0.0557;SAS_AF=0.0164;AA=T|||;VT=SNP
9	100996082	rs4379551	T	C	100	PASS	AC=1055;AF=0.210663;AN=5008;NS=2504;DP=22015;EAS_AF=0.1627;AMR_AF=0.2507;AFR_AF=0.1687;EUR_AF=0.2744;SAS_AF=0.2229;AA=C|||;VT=SNP
9	100996437	rs4742719	G	A	100	PASS	AC=1056;AF=0.210863;AN=5008;NS=2504;DP=20489;EAS_AF=0.1627;AMR_AF=0.2507;AFR_AF=0.1687;EUR_AF=0.2744;SAS_AF=0.2239;AA=T|||;VT=SNP
9	100996988	rs16914121	G	A	100	PASS	AC=674;AF=0.134585;AN=5008;NS=2504;DP=18719;EAS_AF=0.0119;AMR_AF=0.0504;AFR_AF=0.4123;EUR_AF=0.0477;SAS_AF=0.0348;AA=G|||;VT=SNP
9	100997112	rs73488731	C	T	100	PASS	AC=673;AF=0.134385;AN=5008;NS=2504;DP=22861;EAS_AF=0.0119;AMR_AF=0.0504;AFR_AF=0.4115;EUR_AF=0.0477;SAS_AF=0.0348;AA=C|||;VT=SNP
9	100997156	rs10818640	G	A	100	PASS	AC=1055;AF=0.210663;AN=5008;NS=2504;DP=22347;EAS_AF=0.1627;AMR_AF=0.2507;AFR_AF=0.1687;EUR_AF=0.2744;SAS_AF=0.2229;AA=G|||;VT=SNP
9	100997355	rs112737978	G	A	100	PASS	AC=677;AF=0.135184;AN=5008;NS=2504;DP=17546;EAS_AF=0.0119;AMR_AF=0.0504;AFR_AF=0.4145;EUR_AF=0.0477;SAS_AF=0.0348;AA=G|||;VT=SNP
9	100998126	rs113847965	C	T	100	PASS	AC=371;AF=0.0740815;AN=5008;NS=2504;DP=17599;EAS_AF=0.2004;AMR_AF=0.0605;AFR_AF=0.0416;EUR_AF=0.0557;SAS_AF=0.0164;AA=C|||;VT=SNP
9	100998274	rs12346750	G	A	100	PASS	AC=1056;AF=0.210863;AN=5008;NS=2504;DP=12400;EAS_AF=0.1627;AMR_AF=0.2507;AFR_AF=0.1694;EUR_AF=0.2744;SAS_AF=0.2229;AA=G|||;VT=SNP
9	100998313	rs12342612	A	G	100	PASS	AC=2066;AF=0.41254;AN=5008;NS=2504;DP=13559;EAS_AF=0.1756;AMR_AF=0.3372;AFR_AF=0.8011;EUR_AF=0.34;SAS_AF=0.2597;AA=G|||;VT=SNP
9	100999318	rs75388502	G	C	100	PASS	AC=671;AF=0.133986;AN=5008;NS=2504;DP=19199;EAS_AF=0.0119;AMR_AF=0.0504;AFR_AF=0.41;EUR_AF=0.0477;SAS_AF=0.0348;AA=G|||;VT=SNP
9	100999443	rs10818644	A	G	100	PASS	AC=1055;AF=0.210663;AN=5008;NS=2504;DP=15633;EAS_AF=0.1627;AMR_AF=0.2507;AFR_AF=0.1687;EUR_AF=0.2744;SAS_AF=0.2229;AA=A|||;VT=SNP
9	100999448	rs10818645	G	A	100	PASS	AC=1056;AF=0.210863;AN=5008;NS=2504;DP=15670;EAS_AF=0.1637;AMR_AF=0.2507;AFR_AF=0.1687;EUR_AF=0.2744;SAS_AF=0.2229;AA=G|||;VT=SNP
9	100999664	rs67569753	C	T	100	PASS	AC=2064;AF=0.412141;AN=5008;NS=2504;DP=16829;EAS_AF=0.1756;AMR_AF=0.3372;AFR_AF=0.8003;EUR_AF=0.339;SAS_AF=0.2597;AA=c|||;VT=SNP
9	100999950	rs59155179	G	A	100	PASS	AC=639;AF=0.127596;AN=5008;NS=2504;DP=13269;EAS_AF=0.0119;AMR_AF=0.0504;AFR_AF=0.3865;EUR_AF=0.0467;SAS_AF=0.0348;AA=g|||;VT=SNP
9	101000508	rs10818646	T	C	100	PASS	AC=1271;AF=0.253794;AN=5008;NS=2504;DP=13982;EAS_AF=0.1657;AMR_AF=0.2738;AFR_AF=0.3003;EUR_AF=0.2942;SAS_AF=0.226;AA=C|||;VT=SNP
9	101001153	rs10818648	T	C	100	PASS	AC=826;AF=0.164936;AN=5008;NS=2504;DP=11995;EAS_AF=0.1597;AMR_AF=0.2032;AFR_AF=0.1407;EUR_AF=0.1779;SAS_AF=0.1626;AA=T|||;VT=SNP
9	101001506	rs2900380	A	T	100	PASS	AC=1055;AF=0.210663;AN=5008;NS=2504;DP=12323;EAS_AF=0.1627;AMR_AF=0.2507;AFR_AF=0.1687;EUR_AF=0.2744;SAS_AF=0.2229;AA=A|||;VT=SNP
9	101002171	rs12553553	G	A	100	PASS	AC=386;AF=0.0770767;AN=5008;NS=2504;DP=17073;EAS_AF=0.1845;AMR_AF=0.0591;AFR_AF=0.0658;EUR_AF=0.0557;SAS_AF=0.0164;AA=G|||;VT=SNP
9	101002539	rs57133157	G	C	100	PASS	AC=974;AF=0.194489;AN=5008;NS=2504;DP=17715;EAS_AF=0.0119;AMR_AF=0.0879;AFR_AF=0.6067;EUR_AF=0.0636;SAS_AF=0.0358;AA=G|||;VT=SNP
9	101002562	rs12551379	C	T	100	PASS	AC=388;AF=0.077476;AN=5008;NS=2504;DP=19272;EAS_AF=0.1845;AMR_AF=0.0605;AFR_AF=0.0666;EUR_AF=0.0557;SAS_AF=0.0164;AA=C|||;VT=SNP
9	101002634	rs7853312	T	A	100	PASS	AC=1344;AF=0.268371;AN=5008;NS=2504;DP=20414;EAS_AF=0.0159;AMR_AF=0.1427;AFR_AF=0.7345;EUR_AF=0.162;SAS_AF=0.0971;AA=A|||;VT=SNP
9	101003386	rs76007737	T	C	100	PASS	AC=493;AF=0.0984425;AN=5008;NS=2504;DP=22933;EAS_AF=0.0923;AMR_AF=0.1657;AFR_AF=0.0303;EUR_AF=0.1332;SAS_AF=0.1135;AA=T|||;VT=SNP
9	101004462	rs12685443	G	A	100	PASS	AC=389;AF=0.0776757;AN=5008;NS=2504;DP=17265;EAS_AF=0.1845;AMR_AF=0.0605;AFR_AF=0.0666;EUR_AF=0.0567;SAS_AF=0.0164;AA=G|||;VT=SNP
9	101004551	rs6478630	A	G	100	PASS	AC=2032;AF=0.405751;AN=5008;NS=2504;DP=16193;EAS_AF=0.1766;AMR_AF=0.3372;AFR_AF=0.7761;EUR_AF=0.338;SAS_AF=0.2597;AA=G|||;VT=SNP
9	101005027	rs7850360	G	A	100	PASS	AC=2917;AF=0.582468;AN=5008;NS=2504;DP=15663;EAS_AF=0.4524;AMR_AF=0.5634;AFR_AF=0.8737;EUR_AF=0.5298;SAS_AF=0.3906;AA=A|||;VT=SNP
9	101005033	rs10760216	C	G	100	PASS	AC=1056;AF=0.210863;AN=5008;NS=2504;DP=15089;EAS_AF=0.1627;AMR_AF=0.2507;AFR_AF=0.1687;EUR_AF=0.2744;SAS_AF=0.2239;AA=C|||;VT=SNP
9	101005290	rs10818656	G	A	100	PASS	AC=823;AF=0.164337;AN=5008;NS=2504;DP=12610;EAS_AF=0.1597;AMR_AF=0.2017;AFR_AF=0.1392;EUR_AF=0.1779;SAS_AF=0.1626;AA=G|||;VT=SNP
9	101005351	rs10818658	G	C	100	PASS	AC=1055;AF=0.210663;AN=5008;NS=2504;DP=13666;EAS_AF=0.1627;AMR_AF=0.2507;AFR_AF=0.1687;EUR_AF=0.2744;SAS_AF=0.2229;AA=C|||;VT=SNP
9	101005443	rs10760217	C	A	100	PASS	AC=1055;AF=0.210663;AN=5008;NS=2504;DP=11685;EAS_AF=0.1627;AMR_AF=0.2507;AFR_AF=0.1687;EUR_AF=0.2744;SAS_AF=0.2229;AA=A|||;VT=SNP
9	101005532	rs10760218	A	G	100	PASS	AC=1055;AF=0.210663;AN=5008;NS=2504;DP=13668;EAS_AF=0.1627;AMR_AF=0.2507;AFR_AF=0.1687;EUR_AF=0.2744;SAS_AF=0.2229;AA=A|||;VT=SNP
9	101005635	rs10818662	G	A	100	PASS	AC=1057;AF=0.211062;AN=5008;NS=2504;DP=12549;EAS_AF=0.1627;AMR_AF=0.2507;AFR_AF=0.1694;EUR_AF=0.2744;SAS_AF=0.2239;AA=G|||;VT=SNP
9	101006015	rs141855772	C	T	100	PASS	AC=473;AF=0.0944489;AN=5008;NS=2504;DP=15305;EAS_AF=0.0923;AMR_AF=0.1643;AFR_AF=0.0159;EUR_AF=0.1332;SAS_AF=0.1135;AA=C|||;VT=SNP
9	101006062	rs111773316	G	A	100	PASS	AC=639;AF=0.127596;AN=5008;NS=2504;DP=16525;EAS_AF=0.0119;AMR_AF=0.0504;AFR_AF=0.3865;EUR_AF=0.0467;SAS_AF=0.0348;AA=G|||;VT=SNP
9	101006210	rs10818666	T	C	100	PASS	AC=1079;AF=0.215455;AN=5008;NS=2504;DP=17993;EAS_AF=0.1627;AMR_AF=0.2522;AFR_AF=0.1861;EUR_AF=0.2744;SAS_AF=0.2229;AA=C|||;VT=SNP
9	101006216	rs10818667	A	G	100	PASS	AC=2031;AF=0.405551;AN=5008;NS=2504;DP=17614;EAS_AF=0.1756;AMR_AF=0.3372;AFR_AF=0.7761;EUR_AF=0.338;SAS_AF=0.2597;AA=G|||;VT=SNP
9	101006436	rs10818668	C	A	100	PASS	AC=2031;AF=0.405551;AN=5008;NS=2504;DP=17176;EAS_AF=0.1756;AMR_AF=0.3372;AFR_AF=0.7761;EUR_AF=0.338;SAS_AF=0.2597;AA=A|||;VT=SNP;EX_TARGET
9	101006443	rs10818669	T	C	100	PASS	AC=2916;AF=0.582268;AN=5008;NS=2504;DP=17289;EAS_AF=0.4524;AMR_AF=0.5634;AFR_AF=0.8737;EUR_AF=0.5298;SAS_AF=0.3896;AA=C|||;VT=SNP;EX_TARGET
9	101006695	rs10985580	A	C	100	PASS	AC=2033;AF=0.40595;AN=5008;NS=2504;DP=17852;EAS_AF=0.1756;AMR_AF=0.3372;AFR_AF=0.7761;EUR_AF=0.34;SAS_AF=0.2597;AA=C|||;VT=SNP
9	101006895	rs146486714	C	T	100	PASS	AC=475;AF=0.0948482;AN=5008;NS=2504;DP=13277;EAS_AF=0.0923;AMR_AF=0.1643;AFR_AF=0.0159;EUR_AF=0.1332;SAS_AF=0.1155;AA=c|||;VT=SNP
9	101007770	rs10985583	G	A	100	PASS	AC=646;AF=0.128994;AN=5008;NS=2504;DP=15655;EAS_AF=0.1597;AMR_AF=0.1931;AFR_AF=0.0098;EUR_AF=0.1779;SAS_AF=0.1626;AA=G|||;VT=SNP
9	101007799	rs111495952	A	G	100	PASS	AC=390;AF=0.0778754;AN=5008;NS=2504;DP=14592;EAS_AF=0.1845;AMR_AF=0.0605;AFR_AF=0.0666;EUR_AF=0.0577;SAS_AF=0.0164;AA=A|||;VT=SNP
9	101007877	rs10818672	G	A	100	PASS	AC=1055;AF=0.210663;AN=5008;NS=2504;DP=15971;EAS_AF=0.1627;AMR_AF=0.2507;AFR_AF=0.1687;EUR_AF=0.2744;SAS_AF=0.2229;AA=A|||;VT=SNP
9	101008541	rs4743193	C	T	100	PASS	AC=2996;AF=0.598243;AN=5008;NS=2504;DP=16284;EAS_AF=0.4524;AMR_AF=0.5706;AFR_AF=0.9281;EUR_AF=0.5308;SAS_AF=0.3916;AA=T|||;VT=SNP
9	101008885	rs7853442	A	G	100	PASS	AC=2035;AF=0.40635;AN=5008;NS=2504;DP=16811;EAS_AF=0.1756;AMR_AF=0.3372;AFR_AF=0.7784;EUR_AF=0.34;SAS_AF=0.2587;AA=G|||;VT=SNP
9	101009051	rs4743194	C	T	100	PASS	AC=1991;AF=0.397564;AN=5008;NS=2504;DP=17609;EAS_AF=0.1746;AMR_AF=0.3256;AFR_AF=0.7761;EUR_AF=0.3161;SAS_AF=0.2505;AA=T|||;VT=SNP
9	101009076	rs7856739	T	C	100	PASS	AC=611;AF=0.122005;AN=5008;NS=2504;DP=17568;EAS_AF=0.0119;AMR_AF=0.049;AFR_AF=0.3676;EUR_AF=0.0457;SAS_AF=0.0337;AA=T|||;VT=SNP
9	101009288	rs10818676	C	T	100	PASS	AC=827;AF=0.165136;AN=5008;NS=2504;DP=13884;EAS_AF=0.1597;AMR_AF=0.2032;AFR_AF=0.1422;EUR_AF=0.1779;SAS_AF=0.1616;AA=C|||;VT=SNP
9	101009289	rs79200203	G	A	100	PASS	AC=494;AF=0.0986422;AN=5008;NS=2504;DP=13865;EAS_AF=0.0923;AMR_AF=0.1657;AFR_AF=0.0303;EUR_AF=0.1322;SAS_AF=0.1155;AA=g|||;VT=SNP
9	101009426	rs10818677	G	A	100	PASS	AC=644;AF=0.128594;AN=5008;NS=2504;DP=15643;EAS_AF=0.1597;AMR_AF=0.1916;AFR_AF=0.0098;EUR_AF=0.1779;SAS_AF=0.1616;AA=A|||;VT=SNP
9	101009469	rs76071538	C	T	100	PASS	AC=722;AF=0.144169;AN=5008;NS=2504;DP=14929;EAS_AF=0.0119;AMR_AF=0.0562;AFR_AF=0.447;EUR_AF=0.0467;SAS_AF=0.0337;AA=C|||;VT=SNP
9	101009818	rs10818678	A	G	100	PASS	AC=1019;AF=0.203474;AN=5008;NS=2504;DP=14535;EAS_AF=0.1617;AMR_AF=0.2378;AFR_AF=0.1702;EUR_AF=0.2535;SAS_AF=0.2157;AA=G|||;VT=SNP
9	101010350	rs12004336	G	A	100	PASS	AC=363;AF=0.072484;AN=5008;NS=2504;DP=16514;EAS_AF=0.0119;AMR_AF=0.0403;AFR_AF=0.1868;EUR_AF=0.0427;SAS_AF=0.0337;AA=G|||;VT=SNP
9	101010704	rs12349672	G	T	100	PASS	AC=425;AF=0.0848642;AN=5008;NS=2504;DP=18579;EAS_AF=0.1815;AMR_AF=0.072;AFR_AF=0.0673;EUR_AF=0.0815;SAS_AF=0.0215;AA=G|||;VT=SNP
9	101010806	rs16914196	C	T	100	PASS	AC=485;AF=0.096845;AN=5008;NS=2504;DP=18013;EAS_AF=0.0923;AMR_AF=0.1657;AFR_AF=0.0234;EUR_AF=0.1322;SAS_AF=0.1155;AA=C|||;VT=SNP
9	101011313	rs17766883	C	A	100	PASS	AC=826;AF=0.164936;AN=5008;NS=2504;DP=17407;EAS_AF=0.1597;AMR_AF=0.2017;AFR_AF=0.1422;EUR_AF=0.1779;SAS_AF=0.1616;AA=C|||;VT=SNP
9	101011552	rs61410033	C	T	100	PASS	AC=645;AF=0.128794;AN=5008;NS=2504;DP=18151;EAS_AF=0.0119;AMR_AF=0.0519;AFR_AF=0.3926;EUR_AF=0.0447;SAS_AF=0.0337;AA=C|||;VT=SNP
9	101012594	rs7042576	A	G	100	PASS	AC=2005;AF=0.400359;AN=5008;NS=2504;DP=19640;EAS_AF=0.1746;AMR_AF=0.3271;AFR_AF=0.7837;EUR_AF=0.3141;SAS_AF=0.2556;AA=G|||;VT=SNP
9	101012824	rs62574277	G	A	100	PASS	AC=827;AF=0.165136;AN=5008;NS=2504;DP=20908;EAS_AF=0.1597;AMR_AF=0.2032;AFR_AF=0.1422;EUR_AF=0.1779;SAS_AF=0.1616;AA=G|||;VT=SNP
9	101013178	rs17766913	T	G	100	PASS	AC=644;AF=0.128594;AN=5008;NS=2504;DP=19077;EAS_AF=0.1597;AMR_AF=0.1916;AFR_AF=0.0098;EUR_AF=0.1779;SAS_AF=0.1616;AA=T|||;VT=SNP
9	101013403	rs112839417	C	T	100	PASS	AC=629;AF=0.125599;AN=5008;NS=2504;DP=17222;EAS_AF=0.0119;AMR_AF=0.0504;AFR_AF=0.3812;EUR_AF=0.0447;SAS_AF=0.0337;AA=C|||;VT=SNP
9	101013439	rs7873849	T	C	100	PASS	AC=826;AF=0.164936;AN=5008;NS=2504;DP=17480;EAS_AF=0.1597;AMR_AF=0.2017;AFR_AF=0.1422;EUR_AF=0.1779;SAS_AF=0.1616;AA=T|||;VT=SNP
9	101013842	rs6478631	C	G	100	PASS	AC=1180;AF=0.235623;AN=5008;NS=2504;DP=20450;EAS_AF=0.1607;AMR_AF=0.2392;AFR_AF=0.3752;EUR_AF=0.1948;SAS_AF=0.1636;AA=C|||;VT=SNP
9	101014451	rs73488770	C	T	100	PASS	AC=621;AF=0.124002;AN=5008;NS=2504;DP=21297;EAS_AF=0.0119;AMR_AF=0.0504;AFR_AF=0.3752;EUR_AF=0.0447;SAS_AF=0.0337;AA=C|||;VT=SNP
9	101015120	rs58885814	G	A	100	PASS	AC=621;AF=0.124002;AN=5008;NS=2504;DP=19626;EAS_AF=0.0119;AMR_AF=0.0504;AFR_AF=0.3752;EUR_AF=0.0447;SAS_AF=0.0337;AA=G|||;VT=SNP
9	101017978	rs12683816	G	C	100	PASS	AC=419;AF=0.0836661;AN=5008;NS=2504;DP=12463;EAS_AF=0.1786;AMR_AF=0.0706;AFR_AF=0.0673;EUR_AF=0.0795;SAS_AF=0.0215;AA=G|||;VT=SNP
9	101017990	rs7853847	C	G	100	PASS	AC=829;AF=0.165535;AN=5008;NS=2504;DP=12437;EAS_AF=0.1597;AMR_AF=0.2089;AFR_AF=0.1415;EUR_AF=0.1769;SAS_AF=0.1616;AA=c|||;VT=SNP
9	101021626	rs7041945	G	A	100	PASS	AC=621;AF=0.124002;AN=5008;NS=2504;DP=16904;EAS_AF=0.0119;AMR_AF=0.0504;AFR_AF=0.3752;EUR_AF=0.0447;SAS_AF=0.0337;AA=G|||;VT=SNP
9	101022221	rs7032046	T	C	100	PASS	AC=2028;AF=0.404952;AN=5008;NS=2504;DP=10086;EAS_AF=0.1746;AMR_AF=0.33;AFR_AF=0.8003;EUR_AF=0.3151;SAS_AF=0.2536;AA=C|||;VT=SNP
9	101022242	rs10985634	T	C	100	PASS	AC=780;AF=0.155751;AN=5008;NS=2504;DP=10862;EAS_AF=0.1597;AMR_AF=0.1988;AFR_AF=0.1097;EUR_AF=0.1779;SAS_AF=0.1605;AA=T|||;VT=SNP
9	101022464	rs10818689	G	C	100	PASS	AC=781;AF=0.15595;AN=5008;NS=2504;DP=16902;EAS_AF=0.1597;AMR_AF=0.1988;AFR_AF=0.1104;EUR_AF=0.1779;SAS_AF=0.1605;AA=G|||;VT=SNP
9	101023766	rs10818690	C	T	100	PASS	AC=780;AF=0.155751;AN=5008;NS=2504;DP=5085;EAS_AF=0.1597;AMR_AF=0.1988;AFR_AF=0.1104;EUR_AF=0.1769;SAS_AF=0.1605;AA=c|||;VT=SNP
9	101023878	rs142918540	T	G	100	PASS	AC=362;AF=0.0722843;AN=5008;NS=2504;DP=17120;EAS_AF=0.0119;AMR_AF=0.0403;AFR_AF=0.1868;EUR_AF=0.0417;SAS_AF=0.0337;AA=T|||;VT=SNP
9	101024567	rs78213147	A	G	100	PASS	AC=466;AF=0.0930511;AN=5008;NS=2504;DP=18664;EAS_AF=0.0933;AMR_AF=0.1614;AFR_AF=0.0083;EUR_AF=0.1352;SAS_AF=0.1155;AA=A|||;VT=SNP
9	101024596	rs10124977	C	T	100	PASS	AC=1193;AF=0.238219;AN=5008;NS=2504;DP=19949;EAS_AF=0.1617;AMR_AF=0.2406;AFR_AF=0.3812;EUR_AF=0.1978;SAS_AF=0.1636;AA=T|||;VT=SNP
9	101024887	rs10115971	A	G	100	PASS	AC=803;AF=0.160343;AN=5008;NS=2504;DP=18654;EAS_AF=0.1607;AMR_AF=0.2032;AFR_AF=0.115;EUR_AF=0.1839;SAS_AF=0.1667;AA=A|||;VT=SNP
9	101025061	rs10818691	C	T	100	PASS	AC=720;AF=0.14377;AN=5008;NS=2504;DP=17021;EAS_AF=0.1597;AMR_AF=0.2032;AFR_AF=0.053;EUR_AF=0.1839;SAS_AF=0.1667;AA=C|||;VT=SNP
9	101026042	rs1469800	C	T	100	PASS	AC=2902;AF=0.579473;AN=5008;NS=2504;DP=19599;EAS_AF=0.4395;AMR_AF=0.5605;AFR_AF=0.8684;EUR_AF=0.5268;SAS_AF=0.4008;AA=T|||;VT=SNP
9	101026121	rs7037857	C	T	100	PASS	AC=431;AF=0.0860623;AN=5008;NS=2504;DP=20929;EAS_AF=0.1756;AMR_AF=0.0778;AFR_AF=0.0764;EUR_AF=0.0765;SAS_AF=0.0225;AA=C|||;VT=SNP
9	101026301	rs10818692	A	G	100	PASS	AC=715;AF=0.142772;AN=5008;NS=2504;DP=18812;EAS_AF=0.1567;AMR_AF=0.2017;AFR_AF=0.053;EUR_AF=0.1829;SAS_AF=0.1667;AA=G|||;VT=SNP
9	101026356	rs10818693	A	C	100	PASS	AC=715;AF=0.142772;AN=5008;NS=2504;DP=19472;EAS_AF=0.1567;AMR_AF=0.2017;AFR_AF=0.053;EUR_AF=0.1829;SAS_AF=0.1667;AA=A|||;VT=SNP
9	101026385	rs10985641	T	C	100	PASS	AC=710;AF=0.141773;AN=5008;NS=2504;DP=19338;EAS_AF=0.1528;AMR_AF=0.2017;AFR_AF=0.053;EUR_AF=0.1829;SAS_AF=0.1656;AA=C|||;VT=SNP
9	101026643	rs10118295	T	G	100	PASS	AC=1236;AF=0.246805;AN=5008;NS=2504;DP=15574;EAS_AF=0.3323;AMR_AF=0.2824;AFR_AF=0.1959;EUR_AF=0.2594;SAS_AF=0.1892;AA=G|||;VT=SNP
9	101027007	rs10985642	T	G	100	PASS	AC=715;AF=0.142772;AN=5008;NS=2504;DP=16096;EAS_AF=0.1567;AMR_AF=0.2017;AFR_AF=0.053;EUR_AF=0.1829;SAS_AF=0.1667;AA=T|||;VT=SNP
9	101027220	rs10120564	G	A	100	PASS	AC=2328;AF=0.464856;AN=5008;NS=2504;DP=15980;EAS_AF=0.3433;AMR_AF=0.3991;AFR_AF=0.7844;EUR_AF=0.3907;SAS_AF=0.2812;AA=A|||;VT=SNP
9	101027233	rs58571777	T	C	100	PASS	AC=614;AF=0.122604;AN=5008;NS=2504;DP=16401;EAS_AF=0.0119;AMR_AF=0.0476;AFR_AF=0.3714;EUR_AF=0.0447;SAS_AF=0.0337;AA=T|||;VT=SNP
9	101027241	rs10818696	A	C	100	PASS	AC=1147;AF=0.229034;AN=5008;NS=2504;DP=16772;EAS_AF=0.3323;AMR_AF=0.2795;AFR_AF=0.1301;EUR_AF=0.2594;SAS_AF=0.1892;AA=C|||;VT=SNP
9	101027345	rs1469802	T	A	100	PASS	AC=2902;AF=0.579473;AN=5008;NS=2504;DP=17205;EAS_AF=0.4395;AMR_AF=0.5605;AFR_AF=0.8684;EUR_AF=0.5268;SAS_AF=0.4008;AA=A|||;VT=SNP
9	101027476	rs1469801	C	T	100	PASS	AC=614;AF=0.122604;AN=5008;NS=2504;DP=18507;EAS_AF=0.0119;AMR_AF=0.0476;AFR_AF=0.3714;EUR_AF=0.0447;SAS_AF=0.0337;AA=C|||;VT=SNP
9	101027782	rs148017350	G	A	100	PASS	AC=345;AF=0.0688898;AN=5008;NS=2504;DP=18090;EAS_AF=0.1756;AMR_AF=0.072;AFR_AF=0.0151;EUR_AF=0.0755;SAS_AF=0.0225;AA=G|||;VT=SNP
9	101027966	rs62574279	T	C	100	PASS	AC=2332;AF=0.465655;AN=5008;NS=2504;DP=19126;EAS_AF=0.3472;AMR_AF=0.3977;AFR_AF=0.7829;EUR_AF=0.3926;SAS_AF=0.2822;AA=G|||;VT=SNP
9	101028095	rs10818699	C	T	100	PASS	AC=1410;AF=0.28155;AN=5008;NS=2504;DP=17762;EAS_AF=0.3323;AMR_AF=0.3012;AFR_AF=0.3048;EUR_AF=0.2753;SAS_AF=0.1902;AA=T|||;VT=SNP
9	101028102	rs146404502	C	T	100	PASS	AC=614;AF=0.122604;AN=5008;NS=2504;DP=17778;EAS_AF=0.0119;AMR_AF=0.0476;AFR_AF=0.3714;EUR_AF=0.0447;SAS_AF=0.0337;AA=C|||;VT=SNP
9	101028260	rs150043026	T	C	100	PASS	AC=614;AF=0.122604;AN=5008;NS=2504;DP=18822;EAS_AF=0.0119;AMR_AF=0.0476;AFR_AF=0.3714;EUR_AF=0.0447;SAS_AF=0.0337;AA=C|||;VT=SNP
9	101029341	rs12552446	G	A	100	PASS	AC=338;AF=0.067492;AN=5008;NS=2504;DP=18554;EAS_AF=0.1756;AMR_AF=0.072;AFR_AF=0.0098;EUR_AF=0.0755;SAS_AF=0.0225;AA=G|||;VT=SNP
9	101029494	rs10985653	C	T	100	PASS	AC=716;AF=0.142971;AN=5008;NS=2504;DP=21451;EAS_AF=0.1567;AMR_AF=0.2017;AFR_AF=0.053;EUR_AF=0.1839;SAS_AF=0.1667;AA=c|||;VT=SNP
9	101029750	rs62574288	C	T	100	PASS	AC=715;AF=0.142772;AN=5008;NS=2504;DP=20412;EAS_AF=0.1567;AMR_AF=0.2017;AFR_AF=0.053;EUR_AF=0.1829;SAS_AF=0.1667;AA=C|||;VT=SNP
9	101030131	rs56397452	T	G	100	PASS	AC=847;AF=0.169129;AN=5008;NS=2504;DP=17853;EAS_AF=0.1776;AMR_AF=0.1268;AFR_AF=0.2542;EUR_AF=0.164;SAS_AF=0.0808;AA=G|||;VT=SNP
9	101030139	rs55705027	A	G	100	PASS	AC=2338;AF=0.466853;AN=5008;NS=2504;DP=17862;EAS_AF=0.3472;AMR_AF=0.3991;AFR_AF=0.7867;EUR_AF=0.3926;SAS_AF=0.2822;AA=G|||;VT=SNP
9	101030796	rs12343605	G	A	100	PASS	AC=345;AF=0.0688898;AN=5008;NS=2504;DP=21192;EAS_AF=0.1756;AMR_AF=0.072;AFR_AF=0.0151;EUR_AF=0.0755;SAS_AF=0.0225;AA=G|||;VT=SNP
9	101030826	rs12339418	A	G	100	PASS	AC=921;AF=0.183906;AN=5008;NS=2504;DP=21494;EAS_AF=0.1786;AMR_AF=0.1354;AFR_AF=0.3026;EUR_AF=0.166;SAS_AF=0.0818;AA=G|||;VT=SNP
9	101030877	rs12343641	G	A	100	PASS	AC=2981;AF=0.595248;AN=5008;NS=2504;DP=19729;EAS_AF=0.4395;AMR_AF=0.5692;AFR_AF=0.9244;EUR_AF=0.5258;SAS_AF=0.4008;AA=A|||;VT=SNP
9	101030894	rs58378083	T	G	100	PASS	AC=615;AF=0.122804;AN=5008;NS=2504;DP=18920;EAS_AF=0.0119;AMR_AF=0.0476;AFR_AF=0.3722;EUR_AF=0.0447;SAS_AF=0.0337;AA=T|||;VT=SNP
9	101031269	rs55740603	A	G	100	PASS	AC=340;AF=0.0678914;AN=5008;NS=2504;DP=20165;EAS_AF=0.1706;AMR_AF=0.072;AFR_AF=0.0151;EUR_AF=0.0755;SAS_AF=0.0225;AA=-|||;VT=SNP
9	101031490	rs55734037	C	T	100	PASS	AC=573;AF=0.114417;AN=5008;NS=2504;DP=18347;EAS_AF=0.1716;AMR_AF=0.1037;AFR_AF=0.0794;EUR_AF=0.1441;SAS_AF=0.0798;AA=N|||;VT=SNP
9	101031678	rs62574292	A	G	100	PASS	AC=1415;AF=0.282548;AN=5008;NS=2504;DP=18152;EAS_AF=0.3264;AMR_AF=0.3084;AFR_AF=0.3094;EUR_AF=0.2753;SAS_AF=0.1902;AA=N|||;VT=SNP
9	101031947	rs59287552	G	A	100	PASS	AC=1431;AF=0.285743;AN=5008;NS=2504;DP=18341;EAS_AF=0.3264;AMR_AF=0.3084;AFR_AF=0.3215;EUR_AF=0.2753;SAS_AF=0.1902;AA=A|||;VT=SNP
9	101032047	rs10985664	A	C	100	PASS	AC=1432;AF=0.285942;AN=5008;NS=2504;DP=19003;EAS_AF=0.3264;AMR_AF=0.3084;AFR_AF=0.3222;EUR_AF=0.2753;SAS_AF=0.1902;AA=C|||;VT=SNP
9	101032128	rs9776328	G	A	100	PASS	AC=1978;AF=0.394968;AN=5008;NS=2504;DP=17608;EAS_AF=0.3393;AMR_AF=0.3602;AFR_AF=0.6384;EUR_AF=0.3191;SAS_AF=0.226;AA=G|||;VT=SNP
9	101032176	rs10985666	G	A	100	PASS	AC=2646;AF=0.528355;AN=5008;NS=2504;DP=18062;EAS_AF=0.4306;AMR_AF=0.5259;AFR_AF=0.8359;EUR_AF=0.4573;SAS_AF=0.2883;AA=G|||;VT=SNP
9	101032276	rs59202953	C	T	100	PASS	AC=567;AF=0.113219;AN=5008;NS=2504;DP=18270;EAS_AF=0.0923;AMR_AF=0.1628;AFR_AF=0.0877;EUR_AF=0.1342;SAS_AF=0.1125;AA=C|||;VT=SNP
9	101032898	rs112069167	G	A	100	PASS	AC=425;AF=0.0848642;AN=5008;NS=2504;DP=19797;EAS_AF=0.1696;AMR_AF=0.0778;AFR_AF=0.0764;EUR_AF=0.0765;SAS_AF=0.0225;AA=-|||;VT=SNP
9	101032929	rs10985669	A	G	100	PASS	AC=704;AF=0.140575;AN=5008;NS=2504;DP=20270;EAS_AF=0.1577;AMR_AF=0.1988;AFR_AF=0.0454;EUR_AF=0.1829;SAS_AF=0.1667;AA=-|||;VT=SNP
9	101032973	rs113024585	G	A	100	PASS	AC=424;AF=0.0846645;AN=5008;NS=2504;DP=21060;EAS_AF=0.1696;AMR_AF=0.0778;AFR_AF=0.0756;EUR_AF=0.0765;SAS_AF=0.0225;AA=G|||;VT=SNP
9	101033105	rs10985671	C	A	100	PASS	AC=1127;AF=0.22504;AN=5008;NS=2504;DP=20981;EAS_AF=0.3264;AMR_AF=0.2767;AFR_AF=0.121;EUR_AF=0.2594;SAS_AF=0.1892;AA=A|||;VT=SNP
9	101033233	rs112938509	G	T	100	PASS	AC=339;AF=0.0676917;AN=5008;NS=2504;DP=17992;EAS_AF=0.1696;AMR_AF=0.072;AFR_AF=0.0151;EUR_AF=0.0755;SAS_AF=0.0225;AA=G|||;VT=SNP
9	101033408	rs4742721	C	T	100	PASS	AC=703;AF=0.140375;AN=5008;NS=2504;DP=17403;EAS_AF=0.1567;AMR_AF=0.1988;AFR_AF=0.0454;EUR_AF=0.1829;SAS_AF=0.1667;AA=C|||;VT=SNP
9	101033459	rs4742722	C	T	100	PASS	AC=703;AF=0.140375;AN=5008;NS=2504;DP=18629;EAS_AF=0.1567;AMR_AF=0.1988;AFR_AF=0.0454;EUR_AF=0.1829;SAS_AF=0.1667;AA=T|||;VT=SNP
9	101033506	rs4742723	C	T	100	PASS	AC=1126;AF=0.22484;AN=5008;NS=2504;DP=19426;EAS_AF=0.3264;AMR_AF=0.2767;AFR_AF=0.121;EUR_AF=0.2594;SAS_AF=0.1881;AA=C|||;VT=SNP
9	101033531	rs4742724	C	T	100	PASS	AC=1126;AF=0.22484;AN=5008;NS=2504;DP=18761;EAS_AF=0.3264;AMR_AF=0.2767;AFR_AF=0.121;EUR_AF=0.2594;SAS_AF=0.1881;AA=T|||;VT=SNP
9	101034018	rs4743195	A	C	100	PASS	AC=1127;AF=0.22504;AN=5008;NS=2504;DP=20649;EAS_AF=0.3264;AMR_AF=0.2767;AFR_AF=0.121;EUR_AF=0.2594;SAS_AF=0.1892;AA=C|||;VT=SNP
9	101034138	rs7847065	C	G	100	PASS	AC=1127;AF=0.22504;AN=5008;NS=2504;DP=20660;EAS_AF=0.3264;AMR_AF=0.2767;AFR_AF=0.121;EUR_AF=0.2594;SAS_AF=0.1892;AA=G|||;VT=SNP
9	101034477	rs10985680	A	G	100	PASS	AC=705;AF=0.140775;AN=5008;NS=2504;DP=19198;EAS_AF=0.1567;AMR_AF=0.1988;AFR_AF=0.0469;EUR_AF=0.1829;SAS_AF=0.1667;AA=A|||;VT=SNP
9	101034544	rs16914383	T	C	100	PASS	AC=574;AF=0.114617;AN=5008;NS=2504;DP=19261;EAS_AF=0.0923;AMR_AF=0.1628;AFR_AF=0.0877;EUR_AF=0.1362;SAS_AF=0.1176;AA=T|||;VT=SNP
9	101034614	rs10985682	G	T	100	PASS	AC=424;AF=0.0846645;AN=5008;NS=2504;DP=21023;EAS_AF=0.1696;AMR_AF=0.0778;AFR_AF=0.0756;EUR_AF=0.0765;SAS_AF=0.0225;AA=G|||;VT=SNP
9	101034626	rs10760233	G	A	100	PASS	AC=1126;AF=0.22484;AN=5008;NS=2504;DP=21421;EAS_AF=0.3254;AMR_AF=0.2767;AFR_AF=0.121;EUR_AF=0.2594;SAS_AF=0.1892;AA=G|||;VT=SNP
9	101035621	rs62574300	C	A	100	PASS	AC=477;AF=0.0952476;AN=5008;NS=2504;DP=18726;EAS_AF=0.1567;AMR_AF=0.1297;AFR_AF=0.0053;EUR_AF=0.0765;SAS_AF=0.1483;AA=C|||;VT=SNP
9	101035929	rs10985689	T	C	100	PASS	AC=703;AF=0.140375;AN=5008;NS=2504;DP=17754;EAS_AF=0.1567;AMR_AF=0.1988;AFR_AF=0.0454;EUR_AF=0.1829;SAS_AF=0.1667;AA=T|||;VT=SNP
9	101035988	rs12341227	C	T	100	PASS	AC=339;AF=0.0676917;AN=5008;NS=2504;DP=18276;EAS_AF=0.1696;AMR_AF=0.072;AFR_AF=0.0151;EUR_AF=0.0755;SAS_AF=0.0225;AA=C|||;VT=SNP
9	101036007	rs12341228	C	T	100	PASS	AC=786;AF=0.156949;AN=5008;NS=2504;DP=18204;EAS_AF=0.1716;AMR_AF=0.1311;AFR_AF=0.211;EUR_AF=0.163;SAS_AF=0.0808;AA=T|||;VT=SNP
9	101036090	rs7027479	C	T	100	PASS	AC=836;AF=0.166933;AN=5008;NS=2504;DP=17882;EAS_AF=0.0129;AMR_AF=0.0764;AFR_AF=0.5204;EUR_AF=0.0467;SAS_AF=0.0358;AA=C|||;VT=SNP
9	101036117	rs12350177	G	C	100	PASS	AC=339;AF=0.0676917;AN=5008;NS=2504;DP=17954;EAS_AF=0.1696;AMR_AF=0.072;AFR_AF=0.0151;EUR_AF=0.0755;SAS_AF=0.0225;AA=G|||;VT=SNP
9	101036178	rs6478637	G	A	100	PASS	AC=1876;AF=0.374601;AN=5008;NS=2504;DP=17198;EAS_AF=0.3393;AMR_AF=0.3473;AFR_AF=0.5794;EUR_AF=0.3052;SAS_AF=0.2249;AA=G|||;VT=SNP
9	101036725	rs77441292	C	A	100	PASS	AC=339;AF=0.0676917;AN=5008;NS=2504;DP=15298;EAS_AF=0.1696;AMR_AF=0.072;AFR_AF=0.0151;EUR_AF=0.0755;SAS_AF=0.0225;AA=C|||;VT=SNP
9	101037212	rs112758414	C	A	100	PASS	AC=339;AF=0.0676917;AN=5008;NS=2504;DP=19941;EAS_AF=0.1696;AMR_AF=0.072;AFR_AF=0.0151;EUR_AF=0.0755;SAS_AF=0.0225;AA=C|||;VT=SNP
9	101037266	rs7859655	C	T	100	PASS	AC=703;AF=0.140375;AN=5008;NS=2504;DP=17205;EAS_AF=0.1567;AMR_AF=0.1988;AFR_AF=0.0446;EUR_AF=0.1849;SAS_AF=0.1656;AA=C|||;VT=SNP
9	101037303	rs7874856	A	G	100	PASS	AC=700;AF=0.139776;AN=5008;NS=2504;DP=15292;EAS_AF=0.1567;AMR_AF=0.1974;AFR_AF=0.0439;EUR_AF=0.1829;SAS_AF=0.1667;AA=A|||;VT=SNP
9	101037309	rs112914783	G	A	100	PASS	AC=339;AF=0.0676917;AN=5008;NS=2504;DP=15059;EAS_AF=0.1696;AMR_AF=0.072;AFR_AF=0.0151;EUR_AF=0.0755;SAS_AF=0.0225;AA=G|||;VT=SNP
9	101037585	rs16914485	A	T	100	PASS	AC=339;AF=0.0676917;AN=5008;NS=2504;DP=18525;EAS_AF=0.1696;AMR_AF=0.072;AFR_AF=0.0151;EUR_AF=0.0755;SAS_AF=0.0225;AA=A|||;VT=SNP
9	101037787	rs12685596	A	G	100	PASS	AC=339;AF=0.0676917;AN=5008;NS=2504;DP=17679;EAS_AF=0.1696;AMR_AF=0.072;AFR_AF=0.0151;EUR_AF=0.0755;SAS_AF=0.0225;AA=A|||;VT=SNP
9	101037791	rs12685597	A	G	100	PASS	AC=339;AF=0.0676917;AN=5008;NS=2504;DP=17752;EAS_AF=0.1696;AMR_AF=0.072;AFR_AF=0.0151;EUR_AF=0.0755;SAS_AF=0.0225;AA=A|||;VT=SNP
9	101038523	rs10985714	T	C	100	PASS	AC=339;AF=0.0676917;AN=5008;NS=2504;DP=19493;EAS_AF=0.1696;AMR_AF=0.072;AFR_AF=0.0151;EUR_AF=0.0755;SAS_AF=0.0225;AA=T|||;VT=SNP
9	101038702	rs16914496	G	A	100	PASS	AC=570;AF=0.113818;AN=5008;NS=2504;DP=19579;EAS_AF=0.0923;AMR_AF=0.1614;AFR_AF=0.0885;EUR_AF=0.1322;SAS_AF=0.1176;AA=G|||;VT=SNP
9	101039618	rs10985720	A	G	100	PASS	AC=894;AF=0.178514;AN=5008;NS=2504;DP=17393;EAS_AF=0.1567;AMR_AF=0.219;AFR_AF=0.1778;EUR_AF=0.1849;SAS_AF=0.1667;AA=A|||;VT=SNP
9	101039888	rs10760243	C	T	100	PASS	AC=1588;AF=0.317093;AN=5008;NS=2504;DP=17935;EAS_AF=0.3294;AMR_AF=0.3401;AFR_AF=0.323;EUR_AF=0.3479;SAS_AF=0.2485;AA=T|||;VT=SNP
9	101040915	rs10739615	A	G	100	PASS	AC=1697;AF=0.338858;AN=5008;NS=2504;DP=18423;EAS_AF=0.3323;AMR_AF=0.353;AFR_AF=0.3964;EUR_AF=0.3479;SAS_AF=0.2485;AA=G|||;VT=SNP
9	101040927	rs10818728	C	T	100	PASS	AC=339;AF=0.0676917;AN=5008;NS=2504;DP=19183;EAS_AF=0.1696;AMR_AF=0.072;AFR_AF=0.0151;EUR_AF=0.0755;SAS_AF=0.0225;AA=C|||;VT=SNP
9	101041325	rs78820661	C	A	100	PASS	AC=341;AF=0.0680911;AN=5008;NS=2504;DP=19958;EAS_AF=0.1716;AMR_AF=0.072;AFR_AF=0.0151;EUR_AF=0.0755;SAS_AF=0.0225;AA=C|||;VT=SNP
9	101042660	rs57159793	T	C	100	PASS	AC=616;AF=0.123003;AN=5008;NS=2504;DP=15967;EAS_AF=0.0119;AMR_AF=0.0476;AFR_AF=0.3737;EUR_AF=0.0447;SAS_AF=0.0327;AA=T|||;VT=SNP
9	101042715	rs7853699	G	A	100	PASS	AC=339;AF=0.0676917;AN=5008;NS=2504;DP=17161;EAS_AF=0.1696;AMR_AF=0.072;AFR_AF=0.0151;EUR_AF=0.0755;SAS_AF=0.0225;AA=G|||;VT=SNP
9	101042789	rs748387	C	A	100	PASS	AC=2107;AF=0.420727;AN=5008;NS=2504;DP=19088;EAS_AF=0.3413;AMR_AF=0.389;AFR_AF=0.6248;EUR_AF=0.3887;SAS_AF=0.2822;AA=A|||;VT=SNP
9	101043558	rs9695340	C	G	100	PASS	AC=615;AF=0.122804;AN=5008;NS=2504;DP=20700;EAS_AF=0.0119;AMR_AF=0.0476;AFR_AF=0.3729;EUR_AF=0.0447;SAS_AF=0.0327;AA=C|||;VT=SNP
9	101043608	rs9696111	T	C	100	PASS	AC=615;AF=0.122804;AN=5008;NS=2504;DP=20649;EAS_AF=0.0119;AMR_AF=0.0476;AFR_AF=0.3729;EUR_AF=0.0447;SAS_AF=0.0327;AA=T|||;VT=SNP
9	101044098	rs12683370	C	G	100	PASS	AC=336;AF=0.0670927;AN=5008;NS=2504;DP=20077;EAS_AF=0.1696;AMR_AF=0.0706;AFR_AF=0.0151;EUR_AF=0.0736;SAS_AF=0.0225;AA=C|||;VT=SNP
9	101044824	rs10985743	A	G	100	PASS	AC=702;AF=0.140176;AN=5008;NS=2504;DP=13086;EAS_AF=0.1577;AMR_AF=0.1988;AFR_AF=0.0446;EUR_AF=0.1819;SAS_AF=0.1667;AA=A|||;VT=SNP
9	101044844	rs10156543	T	A	100	PASS	AC=1044;AF=0.208466;AN=5008;NS=2504;DP=13707;EAS_AF=0.1835;AMR_AF=0.1556;AFR_AF=0.3419;EUR_AF=0.1899;SAS_AF=0.1104;AA=t|||;VT=SNP
9	101045463	rs1966664	T	G	100	PASS	AC=950;AF=0.189696;AN=5008;NS=2504;DP=17459;EAS_AF=0.1815;AMR_AF=0.1182;AFR_AF=0.388;EUR_AF=0.1183;SAS_AF=0.0542;AA=T|||;VT=SNP
9	101045576	rs10985745	C	T	100	PASS	AC=669;AF=0.133586;AN=5008;NS=2504;DP=16743;EAS_AF=0.1587;AMR_AF=0.196;AFR_AF=0.0106;EUR_AF=0.1879;SAS_AF=0.1738;AA=C|||;VT=SNP
9	101045776	rs2117608	C	T	100	PASS	AC=2213;AF=0.441893;AN=5008;NS=2504;DP=22100;EAS_AF=0.3423;AMR_AF=0.3991;AFR_AF=0.7012;EUR_AF=0.3887;SAS_AF=0.2791;AA=T|||;VT=SNP
9	101045815	rs73490738	T	C	100	PASS	AC=577;AF=0.115216;AN=5008;NS=2504;DP=22246;EAS_AF=0.0923;AMR_AF=0.1628;AFR_AF=0.087;EUR_AF=0.1362;SAS_AF=0.1217;AA=T|||;VT=SNP
9	101046205	rs1435261	T	C	100	PASS	AC=3073;AF=0.613618;AN=5008;NS=2504;DP=23189;EAS_AF=0.4474;AMR_AF=0.5821;AFR_AF=0.9319;EUR_AF=0.5616;SAS_AF=0.4305;AA=C|||;VT=SNP
9	101046263	rs1435260	C	T	100	PASS	AC=1522;AF=0.303914;AN=5008;NS=2504;DP=20846;EAS_AF=0.1845;AMR_AF=0.1945;AFR_AF=0.6687;EUR_AF=0.2058;SAS_AF=0.1125;AA=T|||;VT=SNP
9	101046441	rs1435259	T	C	100	PASS	AC=864;AF=0.172524;AN=5008;NS=2504;DP=17529;EAS_AF=0.1815;AMR_AF=0.1182;AFR_AF=0.3245;EUR_AF=0.1173;SAS_AF=0.0532;AA=T|||;VT=SNP
9	101046485	rs1435258	C	G	100	PASS	AC=1057;AF=0.211062;AN=5008;NS=2504;DP=17243;EAS_AF=0.1835;AMR_AF=0.1499;AFR_AF=0.3548;EUR_AF=0.1899;SAS_AF=0.1104;AA=G|||;VT=SNP
9	101046691	rs7848351	G	T	100	PASS	AC=855;AF=0.170727;AN=5008;NS=2504;DP=13138;EAS_AF=0.1736;AMR_AF=0.1182;AFR_AF=0.3238;EUR_AF=0.1173;SAS_AF=0.0532;AA=T|||;VT=SNP
9	101046697	rs7848352	G	A	100	PASS	AC=855;AF=0.170727;AN=5008;NS=2504;DP=13097;EAS_AF=0.1736;AMR_AF=0.1182;AFR_AF=0.3238;EUR_AF=0.1173;SAS_AF=0.0532;AA=G|||;VT=SNP
9	101047011	rs12347890	T	C	100	PASS	AC=335;AF=0.066893;AN=5008;NS=2504;DP=16225;EAS_AF=0.1696;AMR_AF=0.0706;AFR_AF=0.0151;EUR_AF=0.0736;SAS_AF=0.0215;AA=T|||;VT=SNP
9	101047756	rs10156520	C	G	100	PASS	AC=339;AF=0.0676917;AN=5008;NS=2504;DP=21736;EAS_AF=0.1716;AMR_AF=0.0706;AFR_AF=0.0151;EUR_AF=0.0736;SAS_AF=0.0235;AA=C|||;VT=SNP
9	101048041	rs10985747	G	T	100	PASS	AC=336;AF=0.0670927;AN=5008;NS=2504;DP=17575;EAS_AF=0.1706;AMR_AF=0.0706;AFR_AF=0.0151;EUR_AF=0.0736;SAS_AF=0.0215;AA=G|||;VT=SNP
9	101048517	rs1435257	T	C	100	PASS	AC=1366;AF=0.272764;AN=5008;NS=2504;DP=22436;EAS_AF=0.1587;AMR_AF=0.2493;AFR_AF=0.5038;EUR_AF=0.1988;SAS_AF=0.1708;AA=T|||;VT=SNP
9	101049057	rs1435255	G	C	100	PASS	AC=736;AF=0.146965;AN=5008;NS=2504;DP=18233;EAS_AF=0.1687;AMR_AF=0.121;AFR_AF=0.1944;EUR_AF=0.1471;SAS_AF=0.0787;AA=C|||;VT=SNP
9	101049252	rs4743196	G	A	100	PASS	AC=2110;AF=0.421326;AN=5008;NS=2504;DP=16816;EAS_AF=0.3274;AMR_AF=0.3689;AFR_AF=0.7035;EUR_AF=0.3459;SAS_AF=0.2515;AA=A|||;VT=SNP
9	101049371	rs73657129	G	C	100	PASS	AC=802;AF=0.160144;AN=5008;NS=2504;DP=19570;EAS_AF=0.1696;AMR_AF=0.1254;AFR_AF=0.239;EUR_AF=0.1471;SAS_AF=0.0818;AA=C|||;VT=SNP
9	101050829	rs1044637	G	T	100	PASS	AC=925;AF=0.184704;AN=5008;NS=2504;DP=19278;EAS_AF=0.0556;AMR_AF=0.2406;AFR_AF=0.1725;EUR_AF=0.3171;SAS_AF=0.1585;AA=G|||;VT=SNP
9	101051309	rs9696283	A	G	100	PASS	AC=773;AF=0.154353;AN=5008;NS=2504;DP=20107;EAS_AF=0.1597;AMR_AF=0.2104;AFR_AF=0.0862;EUR_AF=0.1819;SAS_AF=0.1728;AA=A|||;VT=SNP
9	101051879	rs10124070	G	A	100	PASS	AC=2963;AF=0.591653;AN=5008;NS=2504;DP=16402;EAS_AF=0.4603;AMR_AF=0.5807;AFR_AF=0.8548;EUR_AF=0.5775;SAS_AF=0.3937;AA=A|||;VT=SNP
9	101052858	rs2304391	T	C	100	PASS	AC=904;AF=0.180511;AN=5008;NS=2504;DP=13664;EAS_AF=0.2242;AMR_AF=0.0937;AFR_AF=0.3865;EUR_AF=0.0795;SAS_AF=0.0225;AA=T|||;VT=SNP;EX_TARGET
9	101053076	rs5010004	C	G	100	PASS	AC=1569;AF=0.313299;AN=5008;NS=2504;DP=16849;EAS_AF=0.1597;AMR_AF=0.2666;AFR_AF=0.5461;EUR_AF=0.2624;SAS_AF=0.2423;AA=G|||;VT=SNP
9	101053587	rs1435254	T	G	100	PASS	AC=2792;AF=0.557508;AN=5008;NS=2504;DP=20819;EAS_AF=0.4196;AMR_AF=0.4942;AFR_AF=0.8003;EUR_AF=0.5815;SAS_AF=0.3916;AA=G|||;VT=SNP
9	101053807	rs10818739	A	G	100	PASS	AC=1336;AF=0.266773;AN=5008;NS=2504;DP=18555;EAS_AF=0.1577;AMR_AF=0.2363;AFR_AF=0.4962;EUR_AF=0.1889;SAS_AF=0.1708;AA=A|||;VT=SNP
9	101054636	rs7357704	C	T	100	PASS	AC=1985;AF=0.396366;AN=5008;NS=2504;DP=20438;EAS_AF=0.3829;AMR_AF=0.3444;AFR_AF=0.5749;EUR_AF=0.339;SAS_AF=0.2648;AA=T|||;VT=SNP
9	101054684	rs10985757	C	T	100	PASS	AC=671;AF=0.133986;AN=5008;NS=2504;DP=19036;EAS_AF=0.1577;AMR_AF=0.1945;AFR_AF=0.0189;EUR_AF=0.1839;SAS_AF=0.1708;AA=C|||;VT=SNP
9	101055154	rs1435253	G	A	100	PASS	AC=670;AF=0.133786;AN=5008;NS=2504;DP=22288;EAS_AF=0.1577;AMR_AF=0.196;AFR_AF=0.0174;EUR_AF=0.1839;SAS_AF=0.1708;AA=G|||;VT=SNP
9	101056009	rs10818743	T	G	100	PASS	AC=1177;AF=0.235024;AN=5008;NS=2504;DP=20882;EAS_AF=0.1587;AMR_AF=0.2219;AFR_AF=0.3843;EUR_AF=0.1869;SAS_AF=0.1708;AA=T|||;VT=SNP;EX_TARGET
9	101056122	rs10985765	T	C	100	PASS	AC=1175;AF=0.234625;AN=5008;NS=2504;DP=19724;EAS_AF=0.1587;AMR_AF=0.2219;AFR_AF=0.3835;EUR_AF=0.1859;SAS_AF=0.1708;AA=T|||;VT=SNP;EX_TARGET
9	101056697	rs10818745	G	C	100	PASS	AC=1768;AF=0.353035;AN=5008;NS=2504;DP=18189;EAS_AF=0.3859;AMR_AF=0.3242;AFR_AF=0.4191;EUR_AF=0.34;SAS_AF=0.2638;AA=G|||;VT=SNP
9	101059506	rs11794230	T	C	100	PASS	AC=469;AF=0.0936502;AN=5008;NS=2504;DP=14279;EAS_AF=0.0308;AMR_AF=0.1182;AFR_AF=0.0098;EUR_AF=0.2197;SAS_AF=0.1247;AA=T|||;VT=SNP
9	101059521	rs10985779	C	A	100	PASS	AC=675;AF=0.134784;AN=5008;NS=2504;DP=14302;EAS_AF=0.1587;AMR_AF=0.196;AFR_AF=0.0227;EUR_AF=0.1829;SAS_AF=0.1687;AA=C|||;VT=SNP
9	101059849	rs10985780	C	T	100	PASS	AC=675;AF=0.134784;AN=5008;NS=2504;DP=13376;EAS_AF=0.1637;AMR_AF=0.1945;AFR_AF=0.0189;EUR_AF=0.1839;SAS_AF=0.1687;AA=C|||;VT=SNP
9	101060465	rs995213	A	G	100	PASS	AC=2297;AF=0.458666;AN=5008;NS=2504;DP=18687;EAS_AF=0.379;AMR_AF=0.3761;AFR_AF=0.7806;EUR_AF=0.3618;SAS_AF=0.2638;AA=G|||;VT=SNP
9	101060740	rs72759607	T	C	100	PASS	AC=524;AF=0.104633;AN=5008;NS=2504;DP=19374;EAS_AF=0.1796;AMR_AF=0.098;AFR_AF=0.0431;EUR_AF=0.0616;SAS_AF=0.1595;AA=T|||;VT=SNP
9	101060879	rs58170035	G	T	100	PASS	AC=470;AF=0.0938498;AN=5008;NS=2504;DP=18782;EAS_AF=0.1786;AMR_AF=0.0893;AFR_AF=0.0182;EUR_AF=0.0537;SAS_AF=0.1534;AA=G|||;VT=SNP
9	101060933	rs9987773	C	T	100	PASS	AC=350;AF=0.0698882;AN=5008;NS=2504;DP=17948;EAS_AF=0.1905;AMR_AF=0.0706;AFR_AF=0.0061;EUR_AF=0.0765;SAS_AF=0.0245;AA=C|||;VT=SNP
9	101061639	rs970388	C	G	100	PASS	AC=1175;AF=0.234625;AN=5008;NS=2504;DP=20763;EAS_AF=0.3413;AMR_AF=0.2896;AFR_AF=0.0378;EUR_AF=0.2555;SAS_AF=0.3303;AA=G|||;VT=SNP;EX_TARGET
9	101061936	rs7875521	A	C	100	PASS	AC=1704;AF=0.340256;AN=5008;NS=2504;DP=19382;EAS_AF=0.3413;AMR_AF=0.3184;AFR_AF=0.4145;EUR_AF=0.2594;SAS_AF=0.3374;AA=C|||;VT=SNP
9	101061951	rs1369358	A	C	100	PASS	AC=2890;AF=0.577077;AN=5008;NS=2504;DP=19421;EAS_AF=0.5526;AMR_AF=0.4769;AFR_AF=0.8638;EUR_AF=0.4354;SAS_AF=0.4315;AA=C|||;VT=SNP
9	101062670	rs9987447	T	G	100	PASS	AC=366;AF=0.0730831;AN=5008;NS=2504;DP=17904;EAS_AF=0.2083;AMR_AF=0.0706;AFR_AF=0.0053;EUR_AF=0.0755;SAS_AF=0.0245;AA=T|||;VT=SNP
9	101062947	rs10985791	T	C	100	PASS	AC=1245;AF=0.248602;AN=5008;NS=2504;DP=20155;EAS_AF=0.3423;AMR_AF=0.2983;AFR_AF=0.0809;EUR_AF=0.2575;SAS_AF=0.3344;AA=T|||;VT=SNP
9	101063070	rs7850445	A	G	100	PASS	AC=1689;AF=0.33726;AN=5008;NS=2504;DP=19633;EAS_AF=0.3621;AMR_AF=0.3156;AFR_AF=0.3865;EUR_AF=0.2604;SAS_AF=0.3395;AA=G|||;VT=SNP
9	101064470	rs1415111	C	T	100	PASS	AC=1557;AF=0.310903;AN=5008;NS=2504;DP=18769;EAS_AF=0.374;AMR_AF=0.2925;AFR_AF=0.2519;EUR_AF=0.2475;SAS_AF=0.4039;AA=T|||;VT=SNP
9	101064571	rs7865648	T	C	100	PASS	AC=2727;AF=0.544529;AN=5008;NS=2504;DP=18317;EAS_AF=0.5645;AMR_AF=0.4323;AFR_AF=0.8207;EUR_AF=0.3449;SAS_AF=0.4356;AA=C|||;VT=SNP
9	101065115	rs7869257	T	G	100	PASS	AC=1168;AF=0.233227;AN=5008;NS=2504;DP=20760;EAS_AF=0.1925;AMR_AF=0.2161;AFR_AF=0.3207;EUR_AF=0.171;SAS_AF=0.2331;AA=G|||;VT=SNP
9	101065212	rs7869364	T	G	100	PASS	AC=756;AF=0.150958;AN=5008;NS=2504;DP=20706;EAS_AF=0.1925;AMR_AF=0.1931;AFR_AF=0.0257;EUR_AF=0.17;SAS_AF=0.228;AA=T|||;VT=SNP
9	101065807	rs10985795	T	C	100	PASS	AC=1595;AF=0.31849;AN=5008;NS=2504;DP=18273;EAS_AF=0.374;AMR_AF=0.3012;AFR_AF=0.2708;EUR_AF=0.2505;SAS_AF=0.408;AA=C|||;VT=SNP
9	101065902	rs13300613	C	T	100	PASS	AC=1560;AF=0.311502;AN=5008;NS=2504;DP=16968;EAS_AF=0.374;AMR_AF=0.2925;AFR_AF=0.2511;EUR_AF=0.2495;SAS_AF=0.4059;AA=T|||;VT=SNP
9	101066538	rs56220486	A	G	100	PASS	AC=1627;AF=0.32488;AN=5008;NS=2504;DP=18504;EAS_AF=0.3998;AMR_AF=0.2997;AFR_AF=0.2708;EUR_AF=0.2535;SAS_AF=0.4121;AA=A|||;VT=SNP
9	101066578	rs13290518	T	G	100	PASS	AC=1623;AF=0.324081;AN=5008;NS=2504;DP=18716;EAS_AF=0.3998;AMR_AF=0.2997;AFR_AF=0.2708;EUR_AF=0.2515;SAS_AF=0.41;AA=G|||;VT=SNP
9	101066913	rs7848116	T	C	100	PASS	AC=2832;AF=0.565495;AN=5008;NS=2504;DP=19117;EAS_AF=0.5863;AMR_AF=0.4395;AFR_AF=0.8797;EUR_AF=0.3449;SAS_AF=0.4356;AA=C|||;VT=SNP
9	101066990	rs10985799	A	G	100	PASS	AC=1629;AF=0.32528;AN=5008;NS=2504;DP=20290;EAS_AF=0.3988;AMR_AF=0.2997;AFR_AF=0.2746;EUR_AF=0.2515;SAS_AF=0.4121;AA=G|||;VT=SNP
9	101067398	rs10818756	A	G	100	PASS	AC=1328;AF=0.265176;AN=5008;NS=2504;DP=18578;EAS_AF=0.3839;AMR_AF=0.2997;AFR_AF=0.0598;EUR_AF=0.3211;SAS_AF=0.3384;AA=G|||;VT=SNP
9	101067734	rs4743197	G	A	100	PASS	AC=990;AF=0.197684;AN=5008;NS=2504;DP=21237;EAS_AF=0.1925;AMR_AF=0.2061;AFR_AF=0.1967;EUR_AF=0.17;SAS_AF=0.227;AA=G|||;VT=SNP
9	101067866	rs4743198	G	A	100	PASS	AC=752;AF=0.15016;AN=5008;NS=2504;DP=18483;EAS_AF=0.1925;AMR_AF=0.1931;AFR_AF=0.025;EUR_AF=0.168;SAS_AF=0.227;AA=G|||;VT=SNP
9	101067992	rs4743199	T	A	100	PASS	AC=990;AF=0.197684;AN=5008;NS=2504;DP=17625;EAS_AF=0.1925;AMR_AF=0.2061;AFR_AF=0.1967;EUR_AF=0.17;SAS_AF=0.227;AA=A|||;VT=SNP
9	101068580	rs2304389	G	A	100	PASS	AC=970;AF=0.19369;AN=5008;NS=2504;DP=19497;EAS_AF=0.1925;AMR_AF=0.2061;AFR_AF=0.1815;EUR_AF=0.17;SAS_AF=0.227;AA=G|||;VT=SNP;EX_TARGET
9	101068649	rs2304390	G	A	100	PASS	AC=970;AF=0.19369;AN=5008;NS=2504;DP=18831;EAS_AF=0.1925;AMR_AF=0.2061;AFR_AF=0.1815;EUR_AF=0.17;SAS_AF=0.227;AA=G|||;VT=SNP
9	101068967	rs7856392	T	G	100	PASS	AC=1033;AF=0.20627;AN=5008;NS=2504;DP=19436;EAS_AF=0.1935;AMR_AF=0.2147;AFR_AF=0.2231;EUR_AF=0.171;SAS_AF=0.227;AA=G|||;VT=SNP
9	101069078	rs7867465	C	T	100	PASS	AC=970;AF=0.19369;AN=5008;NS=2504;DP=20661;EAS_AF=0.1915;AMR_AF=0.2032;AFR_AF=0.1876;EUR_AF=0.165;SAS_AF=0.227;AA=C|||;VT=SNP
9	101069333	rs7867834	C	T	100	PASS	AC=962;AF=0.192093;AN=5008;NS=2504;DP=19591;EAS_AF=0.1915;AMR_AF=0.2032;AFR_AF=0.1815;EUR_AF=0.165;SAS_AF=0.227;AA=T|||;VT=SNP
9	101069762	rs10985808	C	T	100	PASS	AC=753;AF=0.150359;AN=5008;NS=2504;DP=19478;EAS_AF=0.1925;AMR_AF=0.1931;AFR_AF=0.025;EUR_AF=0.169;SAS_AF=0.227;AA=C|||;VT=SNP
9	101070487	rs10985811	T	C	100	PASS	AC=1455;AF=0.290535;AN=5008;NS=2504;DP=15699;EAS_AF=0.4167;AMR_AF=0.268;AFR_AF=0.2663;EUR_AF=0.174;SAS_AF=0.3292;AA=C|||;VT=SNP
9	101070877	rs10985815	A	G	100	PASS	AC=2385;AF=0.476238;AN=5008;NS=2504;DP=18888;EAS_AF=0.5853;AMR_AF=0.3963;AFR_AF=0.5764;EUR_AF=0.329;SAS_AF=0.4366;AA=G|||;VT=SNP
9	101070929	rs10985816	A	G	100	PASS	AC=2001;AF=0.399561;AN=5008;NS=2504;DP=17062;EAS_AF=0.3829;AMR_AF=0.3458;AFR_AF=0.5431;EUR_AF=0.325;SAS_AF=0.3374;AA=G|||;VT=SNP
9	101071090	rs10985817	T	C	100	PASS	AC=1006;AF=0.200879;AN=5008;NS=2504;DP=20327;EAS_AF=0.1974;AMR_AF=0.2104;AFR_AF=0.2035;EUR_AF=0.166;SAS_AF=0.2301;AA=T|||;VT=SNP
9	101071192	rs10985819	C	T	100	PASS	AC=997;AF=0.199081;AN=5008;NS=2504;DP=19396;EAS_AF=0.1944;AMR_AF=0.2104;AFR_AF=0.2035;EUR_AF=0.166;SAS_AF=0.2239;AA=C|||;VT=SNP
9	101071522	rs3824451	T	C	100	PASS	AC=767;AF=0.153155;AN=5008;NS=2504;DP=22392;EAS_AF=0.2103;AMR_AF=0.1859;AFR_AF=0.0333;EUR_AF=0.161;SAS_AF=0.2249;AA=T|||;VT=SNP
9	101071562	rs3780446	C	T	100	PASS	AC=2317;AF=0.46266;AN=5008;NS=2504;DP=22337;EAS_AF=0.5407;AMR_AF=0.3847;AFR_AF=0.5756;EUR_AF=0.3171;SAS_AF=0.4346;AA=T|||;VT=SNP
9	101071606	rs3780445	T	C	100	PASS	AC=752;AF=0.15016;AN=5008;NS=2504;DP=22449;EAS_AF=0.1954;AMR_AF=0.1859;AFR_AF=0.0333;EUR_AF=0.161;SAS_AF=0.2249;AA=T|||;VT=SNP
9	101071735	rs3780444	G	A	100	PASS	AC=742;AF=0.148163;AN=5008;NS=2504;DP=20578;EAS_AF=0.1954;AMR_AF=0.1859;AFR_AF=0.0257;EUR_AF=0.161;SAS_AF=0.2249;AA=G|||;VT=SNP
9	101072008	rs3780443	T	C	100	PASS	AC=1575;AF=0.314497;AN=5008;NS=2504;DP=20759;EAS_AF=0.379;AMR_AF=0.2896;AFR_AF=0.2625;EUR_AF=0.2425;SAS_AF=0.41;AA=T|||;VT=SNP
9	101072600	rs28636819	G	C	100	PASS	AC=349;AF=0.0696885;AN=5008;NS=2504;DP=16294;EAS_AF=0.1825;AMR_AF=0.0735;AFR_AF=0.0121;EUR_AF=0.0746;SAS_AF=0.0235;AA=G|||;VT=SNP
9	101072843	rs10985825	C	T	100	PASS	AC=988;AF=0.197284;AN=5008;NS=2504;DP=20125;EAS_AF=0.1925;AMR_AF=0.2046;AFR_AF=0.2027;EUR_AF=0.164;SAS_AF=0.2239;AA=T|||;VT=SNP
9	101072951	rs10985826	A	T	100	PASS	AC=737;AF=0.147165;AN=5008;NS=2504;DP=20756;EAS_AF=0.1925;AMR_AF=0.1844;AFR_AF=0.0257;EUR_AF=0.161;SAS_AF=0.2239;AA=A|||;VT=SNP
9	101074210	rs78885708	A	C	100	PASS	AC=173;AF=0.0345447;AN=5008;NS=2504;DP=20748;EAS_AF=0.0139;AMR_AF=0.0187;AFR_AF=0.0174;EUR_AF=0.0477;SAS_AF=0.0767;AA=A|||;VT=SNP
9	101074639	rs35126377	C	T	100	PASS	AC=1150;AF=0.229633;AN=5008;NS=2504;DP=19856;EAS_AF=0.2163;AMR_AF=0.2248;AFR_AF=0.1831;EUR_AF=0.2316;SAS_AF=0.3078;AA=T|||;VT=SNP
9	101074701	rs12551959	C	A	100	PASS	AC=344;AF=0.0686901;AN=5008;NS=2504;DP=19278;EAS_AF=0.1825;AMR_AF=0.0692;AFR_AF=0.0113;EUR_AF=0.0746;SAS_AF=0.0225;AA=C|||;VT=SNP
9	101074872	rs13286336	T	C	100	PASS	AC=1576;AF=0.314696;AN=5008;NS=2504;DP=18841;EAS_AF=0.38;AMR_AF=0.2925;AFR_AF=0.2663;EUR_AF=0.2346;SAS_AF=0.411;AA=C|||;VT=SNP
9	101075235	rs7022133	C	T	100	PASS	AC=1183;AF=0.236222;AN=5008;NS=2504;DP=16026;EAS_AF=0.2143;AMR_AF=0.2334;AFR_AF=0.2042;EUR_AF=0.2326;SAS_AF=0.3078;AA=T|||;VT=SNP
9	101075752	rs10985839	T	C	100	PASS	AC=773;AF=0.154353;AN=5008;NS=2504;DP=23020;EAS_AF=0.2153;AMR_AF=0.1859;AFR_AF=0.0333;EUR_AF=0.16;SAS_AF=0.227;AA=T|||;VT=SNP
9	101076173	rs34283833	G	C	100	PASS	AC=1628;AF=0.32508;AN=5008;NS=2504;DP=19497;EAS_AF=0.38;AMR_AF=0.2983;AFR_AF=0.2973;EUR_AF=0.2406;SAS_AF=0.4121;AA=C|||;VT=SNP
9	101076627	rs16914811	G	A	100	PASS	AC=921;AF=0.183906;AN=5008;NS=2504;DP=19862;EAS_AF=0.2113;AMR_AF=0.1988;AFR_AF=0.1422;EUR_AF=0.161;SAS_AF=0.2249;AA=A|||;VT=SNP
9	101077653	rs3780442	A	G	100	PASS	AC=1425;AF=0.284545;AN=5008;NS=2504;DP=21641;EAS_AF=0.38;AMR_AF=0.2795;AFR_AF=0.177;EUR_AF=0.2366;SAS_AF=0.3845;AA=G|||;VT=SNP
9	101077822	rs3780441	G	C	100	PASS	AC=1404;AF=0.280351;AN=5008;NS=2504;DP=19842;EAS_AF=0.378;AMR_AF=0.2767;AFR_AF=0.1641;EUR_AF=0.2366;SAS_AF=0.3845;AA=C|||;VT=SNP
9	101078157	rs3780440	G	A	100	PASS	AC=1303;AF=0.260184;AN=5008;NS=2504;DP=18645;EAS_AF=0.379;AMR_AF=0.2752;AFR_AF=0.0953;EUR_AF=0.2366;SAS_AF=0.3742;AA=G|||;VT=SNP
9	101078220	rs3780439	T	C	100	PASS	AC=1855;AF=0.370407;AN=5008;NS=2504;DP=16737;EAS_AF=0.5625;AMR_AF=0.3646;AFR_AF=0.2133;EUR_AF=0.3419;SAS_AF=0.4182;AA=C|||;VT=SNP
9	101079033	rs10760263	C	T	100	PASS	AC=1753;AF=0.35004;AN=5008;NS=2504;DP=22535;EAS_AF=0.5546;AMR_AF=0.3444;AFR_AF=0.1853;EUR_AF=0.3211;SAS_AF=0.3957;AA=T|||;VT=SNP
9	101079606	rs2050575	C	T	100	PASS	AC=718;AF=0.143371;AN=5008;NS=2504;DP=20541;EAS_AF=0.1885;AMR_AF=0.0937;AFR_AF=0.2602;EUR_AF=0.0199;SAS_AF=0.1012;AA=C|||;VT=SNP
9	101079942	rs2043504	C	T	100	PASS	AC=3293;AF=0.657548;AN=5008;NS=2504;DP=21857;EAS_AF=0.7044;AMR_AF=0.6427;AFR_AF=0.7458;EUR_AF=0.6481;SAS_AF=0.5102;AA=C|||;VT=SNP
9	101080771	rs9792573	T	C	100	PASS	AC=1749;AF=0.349241;AN=5008;NS=2504;DP=17154;EAS_AF=0.6062;AMR_AF=0.3156;AFR_AF=0.1437;EUR_AF=0.3101;SAS_AF=0.4264;AA=T|||;VT=SNP
9	101081041	rs35575867	G	A	100	PASS	AC=1105;AF=0.220647;AN=5008;NS=2504;DP=16112;EAS_AF=0.3046;AMR_AF=0.2392;AFR_AF=0.0265;EUR_AF=0.3012;SAS_AF=0.3006;AA=G|||;VT=SNP
9	101081318	rs7048411	C	T	100	PASS	AC=975;AF=0.194688;AN=5008;NS=2504;DP=17106;EAS_AF=0.1746;AMR_AF=0.0692;AFR_AF=0.3631;EUR_AF=0.1004;SAS_AF=0.1738;AA=C|||;VT=SNP
9	101081671	rs73492808	T	C	100	PASS	AC=426;AF=0.0850639;AN=5008;NS=2504;DP=18315;EAS_AF=0.006;AMR_AF=0.062;AFR_AF=0.1112;EUR_AF=0.1093;SAS_AF=0.1227;AA=T|||;VT=SNP
9	101081906	rs10985863	G	A	100	PASS	AC=1124;AF=0.224441;AN=5008;NS=2504;DP=16687;EAS_AF=0.2649;AMR_AF=0.1542;AFR_AF=0.3192;EUR_AF=0.1163;SAS_AF=0.2157;AA=G|||;VT=SNP
9	101081961	rs6478667	G	A	100	PASS	AC=998;AF=0.199281;AN=5008;NS=2504;DP=17580;EAS_AF=0.1627;AMR_AF=0.0692;AFR_AF=0.3986;EUR_AF=0.0934;SAS_AF=0.1687;AA=g|||;VT=SNP
9	101083419	rs28420974	T	C	100	PASS	AC=724;AF=0.144569;AN=5008;NS=2504;DP=12457;EAS_AF=0.0228;AMR_AF=0.0908;AFR_AF=0.2874;EUR_AF=0.1252;SAS_AF=0.135;AA=T|||;VT=SNP
9	101084087	rs7037275	G	A	100	PASS	AC=1648;AF=0.329073;AN=5008;NS=2504;DP=21909;EAS_AF=0.5506;AMR_AF=0.304;AFR_AF=0.1467;EUR_AF=0.2883;SAS_AF=0.407;AA=A|||;VT=SNP
9	101084645	rs998951	A	G	100	PASS	AC=3125;AF=0.624002;AN=5008;NS=2504;DP=18477;EAS_AF=0.7361;AMR_AF=0.4669;AFR_AF=0.7405;EUR_AF=0.4662;SAS_AF=0.6247;AA=A|||;VT=SNP
9	101084801	rs998952	G	C	100	PASS	AC=1011;AF=0.201877;AN=5008;NS=2504;DP=18528;EAS_AF=0.3185;AMR_AF=0.2061;AFR_AF=0.0136;EUR_AF=0.2555;SAS_AF=0.2781;AA=G|||;VT=SNP
9	101085298	rs12378583	C	T	100	PASS	AC=631;AF=0.125998;AN=5008;NS=2504;DP=19307;EAS_AF=0.2073;AMR_AF=0.0562;AFR_AF=0.2254;EUR_AF=0.0368;SAS_AF=0.0491;AA=C|||;VT=SNP
9	101086122	rs72759627	C	T	100	PASS	AC=162;AF=0.0323482;AN=5008;NS=2504;DP=22458;EAS_AF=0.0139;AMR_AF=0.0259;AFR_AF=0.0159;EUR_AF=0.0457;SAS_AF=0.0644;AA=C|||;VT=SNP
9	101086364	rs7035648	T	C	100	PASS	AC=437;AF=0.0872604;AN=5008;NS=2504;DP=21328;EAS_AF=0.006;AMR_AF=0.0504;AFR_AF=0.1293;EUR_AF=0.1113;SAS_AF=0.1155;AA=T|||;VT=SNP
9	101086612	rs7019826	C	T	100	PASS	AC=422;AF=0.0842652;AN=5008;NS=2504;DP=19045;EAS_AF=0.0089;AMR_AF=0.049;AFR_AF=0.1165;EUR_AF=0.1113;SAS_AF=0.1155;AA=C|||;VT=SNP
9	101086941	rs7020190	C	T	100	PASS	AC=2956;AF=0.590256;AN=5008;NS=2504;DP=18693;EAS_AF=0.7629;AMR_AF=0.428;AFR_AF=0.6248;EUR_AF=0.4563;SAS_AF=0.6186;AA=C|||;VT=SNP
9	101087286	rs10818782	G	A	100	PASS	AC=3370;AF=0.672923;AN=5008;NS=2504;DP=19404;EAS_AF=0.7738;AMR_AF=0.4971;AFR_AF=0.7126;EUR_AF=0.5775;SAS_AF=0.7382;AA=A|||;VT=SNP
9	101087866	rs7040300	A	G	100	PASS	AC=2994;AF=0.597843;AN=5008;NS=2504;DP=19068;EAS_AF=0.7748;AMR_AF=0.4496;AFR_AF=0.6218;EUR_AF=0.4662;SAS_AF=0.6237;AA=G|||;VT=SNP
9	101088141	rs480980	T	C	100	PASS	AC=435;AF=0.086861;AN=5008;NS=2504;DP=22950;EAS_AF=0.0268;AMR_AF=0.1744;AFR_AF=0.0083;EUR_AF=0.1829;SAS_AF=0.0941;AA=T|||;VT=SNP
9	101088295	rs7024095	G	T	100	PASS	AC=2262;AF=0.451677;AN=5008;NS=2504;DP=21479;EAS_AF=0.5347;AMR_AF=0.3156;AFR_AF=0.5862;EUR_AF=0.3439;SAS_AF=0.3916;AA=T|||;VT=SNP
9	101088559	rs10985884	T	C	100	PASS	AC=2175;AF=0.434305;AN=5008;NS=2504;DP=22765;EAS_AF=0.5823;AMR_AF=0.3329;AFR_AF=0.4092;EUR_AF=0.4026;SAS_AF=0.4202;AA=C|||;VT=SNP
9	101088636	rs10760266	A	C	100	PASS	AC=3465;AF=0.691893;AN=5008;NS=2504;DP=22044;EAS_AF=0.8075;AMR_AF=0.4971;AFR_AF=0.7557;EUR_AF=0.5775;SAS_AF=0.7423;AA=C|||;VT=SNP
9	101088920	rs10818784	G	A	100	PASS	AC=1244;AF=0.248403;AN=5008;NS=2504;DP=21018;EAS_AF=0.2232;AMR_AF=0.1628;AFR_AF=0.3147;EUR_AF=0.175;SAS_AF=0.3211;AA=G|||;VT=SNP
9	101089739	rs11998914	G	A	100	PASS	AC=1943;AF=0.387979;AN=5008;NS=2504;DP=13514;EAS_AF=0.5446;AMR_AF=0.3199;AFR_AF=0.2708;EUR_AF=0.4026;SAS_AF=0.4182;AA=A|||;VT=SNP
9	101091838	rs13297711	C	T	100	PASS	AC=1536;AF=0.306709;AN=5008;NS=2504;DP=19087;EAS_AF=0.5208;AMR_AF=0.2493;AFR_AF=0.1694;EUR_AF=0.2903;SAS_AF=0.3292;AA=C|||;VT=SNP
9	101092018	rs3780438	C	A	100	PASS	AC=3172;AF=0.633387;AN=5008;NS=2504;DP=18935;EAS_AF=0.5446;AMR_AF=0.4251;AFR_AF=0.8608;EUR_AF=0.5716;SAS_AF=0.6288;AA=A|||;VT=SNP
9	101092288	rs3780437	G	A	100	PASS	AC=3639;AF=0.726637;AN=5008;NS=2504;DP=17544;EAS_AF=0.7867;AMR_AF=0.5072;AFR_AF=0.9017;EUR_AF=0.5746;SAS_AF=0.7403;AA=A|||;VT=SNP
9	101094546	rs879354	C	T	100	PASS	AC=2306;AF=0.460463;AN=5008;NS=2504;DP=22998;EAS_AF=0.501;AMR_AF=0.317;AFR_AF=0.5477;EUR_AF=0.4513;SAS_AF=0.4121;AA=C|||;VT=SNP
9	101094672	rs28653687	T	C	100	PASS	AC=363;AF=0.072484;AN=5008;NS=2504;DP=21230;EAS_AF=0.0139;AMR_AF=0.0418;AFR_AF=0.1475;EUR_AF=0.0507;SAS_AF=0.0757;AA=T|||;VT=SNP
9	101094999	rs7859713	C	T	100	PASS	AC=2122;AF=0.423722;AN=5008;NS=2504;DP=18777;EAS_AF=0.502;AMR_AF=0.304;AFR_AF=0.413;EUR_AF=0.4493;SAS_AF=0.4162;AA=C|||;VT=SNP
9	101095542	rs7875502	A	G	100	PASS	AC=685;AF=0.136781;AN=5008;NS=2504;DP=19995;EAS_AF=0.0159;AMR_AF=0.0865;AFR_AF=0.2859;EUR_AF=0.1203;SAS_AF=0.1125;AA=G|||;VT=SNP
9	101096102	rs10117265	T	G	100	PASS	AC=617;AF=0.123203;AN=5008;NS=2504;DP=21464;EAS_AF=0.002;AMR_AF=0.085;AFR_AF=0.2572;EUR_AF=0.1193;SAS_AF=0.0982;AA=T|||;VT=SNP
9	101097448	rs6478676	A	G	100	PASS	AC=2753;AF=0.54972;AN=5008;NS=2504;DP=18907;EAS_AF=0.5089;AMR_AF=0.3905;AFR_AF=0.677;EUR_AF=0.5656;SAS_AF=0.5164;AA=G|||;VT=SNP
9	101097737	rs7871796	C	T	100	PASS	AC=413;AF=0.0824681;AN=5008;NS=2504;DP=16329;EAS_AF=0.0139;AMR_AF=0.0418;AFR_AF=0.18;EUR_AF=0.0517;SAS_AF=0.0818;AA=C|||;VT=SNP
9	101097768	rs3780435	C	T	100	PASS	AC=2214;AF=0.442093;AN=5008;NS=2504;DP=15900;EAS_AF=0.503;AMR_AF=0.3156;AFR_AF=0.4766;EUR_AF=0.4463;SAS_AF=0.4182;AA=C|||;VT=SNP
9	101097869	rs7871923	C	T	100	PASS	AC=413;AF=0.0824681;AN=5008;NS=2504;DP=16605;EAS_AF=0.0188;AMR_AF=0.0418;AFR_AF=0.1762;EUR_AF=0.0517;SAS_AF=0.0818;AA=C|||;VT=SNP
9	101097909	rs3780434	A	G	100	PASS	AC=2203;AF=0.439896;AN=5008;NS=2504;DP=17816;EAS_AF=0.5079;AMR_AF=0.3156;AFR_AF=0.4637;EUR_AF=0.4473;SAS_AF=0.4182;AA=A|||;VT=SNP
9	101098188	rs4631577	T	C	100	PASS	AC=2206;AF=0.440495;AN=5008;NS=2504;DP=21176;EAS_AF=0.5089;AMR_AF=0.317;AFR_AF=0.4644;EUR_AF=0.4473;SAS_AF=0.4182;AA=T|||;VT=SNP
9	101098270	rs4325016	G	A	100	PASS	AC=2222;AF=0.44369;AN=5008;NS=2504;DP=22705;EAS_AF=0.5089;AMR_AF=0.317;AFR_AF=0.4766;EUR_AF=0.4473;SAS_AF=0.4182;AA=A|||;VT=SNP
9	101098451	rs7045598	C	T	100	PASS	AC=2217;AF=0.442692;AN=5008;NS=2504;DP=21555;EAS_AF=0.505;AMR_AF=0.317;AFR_AF=0.4766;EUR_AF=0.4473;SAS_AF=0.4172;AA=c|||;VT=SNP
9	101098548	rs7044835	G	A	100	PASS	AC=2212;AF=0.441693;AN=5008;NS=2504;DP=20238;EAS_AF=0.5089;AMR_AF=0.3242;AFR_AF=0.4652;EUR_AF=0.4483;SAS_AF=0.4172;AA=G|||;VT=SNP
9	101098689	rs1036382	G	A	100	PASS	AC=3638;AF=0.726438;AN=5008;NS=2504;DP=20747;EAS_AF=0.7579;AMR_AF=0.5101;AFR_AF=0.885;EUR_AF=0.6173;SAS_AF=0.7454;AA=A|||;VT=SNP
9	101098878	rs6478678	T	G	100	PASS	AC=2212;AF=0.441693;AN=5008;NS=2504;DP=17902;EAS_AF=0.5079;AMR_AF=0.3256;AFR_AF=0.4652;EUR_AF=0.4483;SAS_AF=0.4172;AA=T|||;VT=SNP
9	101098892	rs6478679	C	T	100	PASS	AC=2203;AF=0.439896;AN=5008;NS=2504;DP=18137;EAS_AF=0.5079;AMR_AF=0.317;AFR_AF=0.4644;EUR_AF=0.4483;SAS_AF=0.4151;AA=C|||;VT=SNP
9	101099124	rs7847080	C	T	100	PASS	AC=2227;AF=0.444688;AN=5008;NS=2504;DP=18775;EAS_AF=0.5079;AMR_AF=0.3256;AFR_AF=0.4758;EUR_AF=0.4483;SAS_AF=0.4182;AA=T|||;VT=SNP
9	101099356	rs4743200	A	G	100	PASS	AC=2220;AF=0.443291;AN=5008;NS=2504;DP=17336;EAS_AF=0.5079;AMR_AF=0.3271;AFR_AF=0.4697;EUR_AF=0.4493;SAS_AF=0.4172;AA=G|||;VT=SNP
9	101099378	rs4743201	G	C	100	PASS	AC=2194;AF=0.438099;AN=5008;NS=2504;DP=16601;EAS_AF=0.504;AMR_AF=0.3184;AFR_AF=0.4576;EUR_AF=0.4493;SAS_AF=0.4172;AA=G|||;VT=SNP
9	101099451	rs4743202	G	A	100	PASS	AC=2228;AF=0.444888;AN=5008;NS=2504;DP=16466;EAS_AF=0.5079;AMR_AF=0.3271;AFR_AF=0.4758;EUR_AF=0.4493;SAS_AF=0.4172;AA=G|||;VT=SNP
9	101099501	rs4743204	C	T	100	PASS	AC=2196;AF=0.438498;AN=5008;NS=2504;DP=17002;EAS_AF=0.505;AMR_AF=0.3184;AFR_AF=0.4576;EUR_AF=0.4493;SAS_AF=0.4182;AA=C|||;VT=SNP
9	101099513	rs4743205	G	C	100	PASS	AC=2206;AF=0.440495;AN=5008;NS=2504;DP=17012;EAS_AF=0.5089;AMR_AF=0.3271;AFR_AF=0.4576;EUR_AF=0.4493;SAS_AF=0.4182;AA=G|||;VT=SNP
9	101099544	rs4743206	A	G	100	PASS	AC=2231;AF=0.445487;AN=5008;NS=2504;DP=16982;EAS_AF=0.5089;AMR_AF=0.3271;AFR_AF=0.4766;EUR_AF=0.4493;SAS_AF=0.4182;AA=G|||;VT=SNP
9	101099582	rs4743208	A	G	100	PASS	AC=2230;AF=0.445288;AN=5008;NS=2504;DP=17987;EAS_AF=0.5089;AMR_AF=0.3285;AFR_AF=0.4758;EUR_AF=0.4493;SAS_AF=0.4172;AA=A|||;VT=SNP
9	101099814	rs1577719	A	G	100	PASS	AC=2651;AF=0.529353;AN=5008;NS=2504;DP=17402;EAS_AF=0.5228;AMR_AF=0.3775;AFR_AF=0.649;EUR_AF=0.5119;SAS_AF=0.5;AA=A|||;VT=SNP
9	101099835	rs1577720	A	G	100	PASS	AC=3655;AF=0.729832;AN=5008;NS=2504;DP=17814;EAS_AF=0.7659;AMR_AF=0.513;AFR_AF=0.8888;EUR_AF=0.6193;SAS_AF=0.7454;AA=G|||;VT=SNP
9	101099975	rs1577721	C	T	100	PASS	AC=2233;AF=0.445887;AN=5008;NS=2504;DP=19359;EAS_AF=0.5089;AMR_AF=0.3271;AFR_AF=0.4796;EUR_AF=0.4483;SAS_AF=0.4172;AA=T|||;VT=SNP
9	101100303	rs1856038	C	T	100	PASS	AC=2199;AF=0.439097;AN=5008;NS=2504;DP=17324;EAS_AF=0.505;AMR_AF=0.3184;AFR_AF=0.4614;EUR_AF=0.4483;SAS_AF=0.4172;AA=C|||;VT=SNP
9	101100376	rs55748816	T	C	100	PASS	AC=2219;AF=0.443091;AN=5008;NS=2504;DP=17573;EAS_AF=0.5179;AMR_AF=0.3271;AFR_AF=0.4622;EUR_AF=0.4483;SAS_AF=0.4172;AA=T|||;VT=SNP
9	101100460	rs7022627	G	A	100	PASS	AC=2787;AF=0.55651;AN=5008;NS=2504;DP=17122;EAS_AF=0.5218;AMR_AF=0.4006;AFR_AF=0.6778;EUR_AF=0.5656;SAS_AF=0.5297;AA=A|||;VT=SNP
9	101100789	rs7043006	A	G	100	PASS	AC=726;AF=0.144968;AN=5008;NS=2504;DP=18378;EAS_AF=0.0188;AMR_AF=0.0965;AFR_AF=0.2262;EUR_AF=0.16;SAS_AF=0.184;AA=A|||;VT=SNP
9	101101070	rs10125457	C	G	100	PASS	AC=317;AF=0.0632987;AN=5008;NS=2504;DP=19721;EAS_AF=0.0139;AMR_AF=0.0375;AFR_AF=0.1142;EUR_AF=0.0517;SAS_AF=0.0757;AA=C|||;VT=SNP
9	101101172	rs28564647	G	T	100	PASS	AC=966;AF=0.192891;AN=5008;NS=2504;DP=21270;EAS_AF=0.0159;AMR_AF=0.1124;AFR_AF=0.3623;EUR_AF=0.2058;SAS_AF=0.1902;AA=T|||;VT=SNP
9	101101888	rs7874366	A	G	100	PASS	AC=3724;AF=0.74361;AN=5008;NS=2504;DP=19298;EAS_AF=0.7589;AMR_AF=0.5173;AFR_AF=0.941;EUR_AF=0.6193;SAS_AF=0.7495;AA=G|||;VT=SNP
9	101102091	rs12236069	A	G	100	PASS	AC=2727;AF=0.544529;AN=5008;NS=2504;DP=20205;EAS_AF=0.7659;AMR_AF=0.4078;AFR_AF=0.466;EUR_AF=0.4513;SAS_AF=0.6155;AA=G|||;VT=SNP
9	101102322	rs10818793	A	G	100	PASS	AC=2562;AF=0.511581;AN=5008;NS=2504;DP=16784;EAS_AF=0.7609;AMR_AF=0.3847;AFR_AF=0.4433;EUR_AF=0.4125;SAS_AF=0.5389;AA=G|||;VT=SNP
9	101102372	rs10985907	T	G	100	PASS	AC=2551;AF=0.509385;AN=5008;NS=2504;DP=18543;EAS_AF=0.7599;AMR_AF=0.3862;AFR_AF=0.4372;EUR_AF=0.4115;SAS_AF=0.5368;AA=G|||;VT=SNP
9	101102479	rs114154153	T	G	100	PASS	AC=548;AF=0.109425;AN=5008;NS=2504;DP=17776;EAS_AF=0.0159;AMR_AF=0.0836;AFR_AF=0.1694;EUR_AF=0.1272;SAS_AF=0.1247;AA=G|||;VT=SNP
9	101102909	rs72759646	T	C	100	PASS	AC=181;AF=0.0361422;AN=5008;NS=2504;DP=21273;EAS_AF=0.0139;AMR_AF=0.0274;AFR_AF=0.0159;EUR_AF=0.0497;SAS_AF=0.0787;AA=T|||;VT=SNP
9	101103495	rs4311763	G	A	100	PASS	AC=992;AF=0.198083;AN=5008;NS=2504;DP=19176;EAS_AF=0.3085;AMR_AF=0.1988;AFR_AF=0.0121;EUR_AF=0.2584;SAS_AF=0.273;AA=G|||;VT=SNP
9	101103591	rs1435252	G	A	100	PASS	AC=1673;AF=0.334065;AN=5008;NS=2504;DP=21011;EAS_AF=0.503;AMR_AF=0.2565;AFR_AF=0.2988;EUR_AF=0.2952;SAS_AF=0.3027;AA=G|||;VT=SNP
9	101103664	rs1435251	A	C	100	PASS	AC=1687;AF=0.336861;AN=5008;NS=2504;DP=21774;EAS_AF=0.5119;AMR_AF=0.2565;AFR_AF=0.2988;EUR_AF=0.2972;SAS_AF=0.3057;AA=A|||;VT=SNP
9	101104363	rs10760268	A	G	100	PASS	AC=1842;AF=0.367812;AN=5008;NS=2504;DP=18347;EAS_AF=0.4821;AMR_AF=0.5447;AFR_AF=0.23;EUR_AF=0.3797;SAS_AF=0.2986;AA=A|||;VT=SNP
9	101105702	rs58104655	G	A	100	PASS	AC=1529;AF=0.305312;AN=5008;NS=2504;DP=8429;EAS_AF=0.2341;AMR_AF=0.1427;AFR_AF=0.5166;EUR_AF=0.1849;SAS_AF=0.3323;AA=A|||;VT=SNP
9	101105977	rs4743209	C	G	100	PASS	AC=1479;AF=0.295327;AN=5008;NS=2504;DP=14563;EAS_AF=0.2361;AMR_AF=0.1398;AFR_AF=0.4796;EUR_AF=0.1839;SAS_AF=0.3323;AA=C|||;VT=SNP
9	101106398	rs653873	A	G	100	PASS	AC=3268;AF=0.652556;AN=5008;NS=2504;DP=18381;EAS_AF=0.4712;AMR_AF=0.67;AFR_AF=0.829;EUR_AF=0.6282;SAS_AF=0.6135;AA=G|||;VT=SNP
9	101106440	rs72759648	C	T	100	PASS	AC=167;AF=0.0333466;AN=5008;NS=2504;DP=17764;EAS_AF=0.0129;AMR_AF=0.0317;AFR_AF=0.0166;EUR_AF=0.0586;SAS_AF=0.0521;AA=C|||;VT=SNP
9	101107468	rs10985919	T	C	100	PASS	AC=1266;AF=0.252796;AN=5008;NS=2504;DP=19311;EAS_AF=0.2222;AMR_AF=0.4654;AFR_AF=0.1778;EUR_AF=0.326;SAS_AF=0.1595;AA=T|||;VT=SNP
9	101107863	rs12554390	A	T	100	PASS	AC=1005;AF=0.200679;AN=5008;NS=2504;DP=20611;EAS_AF=0.3194;AMR_AF=0.232;AFR_AF=0.0113;EUR_AF=0.2604;SAS_AF=0.2505;AA=A|||;VT=SNP
9	101107923	rs662673	C	T	100	PASS	AC=4457;AF=0.889976;AN=5008;NS=2504;DP=18402;EAS_AF=0.7887;AMR_AF=0.9092;AFR_AF=0.9834;EUR_AF=0.8847;SAS_AF=0.8599;AA=T|||;VT=SNP
9	101108363	rs650545	G	T	100	PASS	AC=643;AF=0.128395;AN=5008;NS=2504;DP=19436;EAS_AF=0.0119;AMR_AF=0.0807;AFR_AF=0.2595;EUR_AF=0.1103;SAS_AF=0.1237;AA=G|||;VT=SNP
9	101108471	rs544615	T	C	100	PASS	AC=3466;AF=0.692093;AN=5008;NS=2504;DP=19302;EAS_AF=0.7966;AMR_AF=0.7997;AFR_AF=0.475;EUR_AF=0.7694;SAS_AF=0.7219;AA=T|||;VT=SNP
9	101108679	rs774330	A	G	100	PASS	AC=1416;AF=0.282748;AN=5008;NS=2504;DP=20586;EAS_AF=0.3125;AMR_AF=0.268;AFR_AF=0.1808;EUR_AF=0.3181;SAS_AF=0.364;AA=A|||;VT=SNP
9	101108927	rs1088062	G	A	100	PASS	AC=3761;AF=0.750998;AN=5008;NS=2504;DP=18065;EAS_AF=0.7857;AMR_AF=0.8256;AFR_AF=0.7133;EUR_AF=0.7932;SAS_AF=0.6697;AA=A|||;VT=SNP
9	101109457	rs513763	T	C	100	PASS	AC=2963;AF=0.591653;AN=5008;NS=2504;DP=18286;EAS_AF=0.5694;AMR_AF=0.7622;AFR_AF=0.441;EUR_AF=0.7107;SAS_AF=0.5746;AA=T|||;VT=SNP
9	101109777	rs633936	C	A	100	PASS	AC=3135;AF=0.625998;AN=5008;NS=2504;DP=18299;EAS_AF=0.5595;AMR_AF=0.7709;AFR_AF=0.5726;EUR_AF=0.7078;SAS_AF=0.5798;AA=A|||;VT=SNP
9	101109946	rs509964	G	A	100	PASS	AC=2441;AF=0.48742;AN=5008;NS=2504;DP=18633;EAS_AF=0.5506;AMR_AF=0.7061;AFR_AF=0.1853;EUR_AF=0.6461;SAS_AF=0.5123;AA=G|||;VT=SNP
9	101111152	rs62574339	A	C	100	PASS	AC=184;AF=0.0367412;AN=5008;NS=2504;DP=16755;EAS_AF=0.0119;AMR_AF=0.036;AFR_AF=0.0189;EUR_AF=0.0606;SAS_AF=0.0624;AA=A|||;VT=SNP
9	101111519	rs812855	C	T	100	PASS	AC=3765;AF=0.751797;AN=5008;NS=2504;DP=17339;EAS_AF=0.7847;AMR_AF=0.8256;AFR_AF=0.7133;EUR_AF=0.7972;SAS_AF=0.6708;AA=T|||;VT=SNP
9	101111720	rs9987611	C	T	100	PASS	AC=2941;AF=0.58726;AN=5008;NS=2504;DP=13464;EAS_AF=0.5625;AMR_AF=0.7637;AFR_AF=0.4251;EUR_AF=0.7107;SAS_AF=0.5798;AA=C|||;VT=SNP
9	101112010	rs525108	C	T	100	PASS	AC=2961;AF=0.591254;AN=5008;NS=2504;DP=17784;EAS_AF=0.5625;AMR_AF=0.7637;AFR_AF=0.4395;EUR_AF=0.7107;SAS_AF=0.5808;AA=T|||;VT=SNP
9	101113149	rs4743214	A	G	100	PASS	AC=2998;AF=0.598642;AN=5008;NS=2504;DP=17722;EAS_AF=0.5734;AMR_AF=0.7651;AFR_AF=0.4576;EUR_AF=0.7117;SAS_AF=0.5808;AA=G|||;VT=SNP
9	101113241	rs471722	T	G	100	PASS	AC=2998;AF=0.598642;AN=5008;NS=2504;DP=19244;EAS_AF=0.5734;AMR_AF=0.7651;AFR_AF=0.4576;EUR_AF=0.7117;SAS_AF=0.5808;AA=T|||;VT=SNP
9	101113678	rs577785	C	T	100	PASS	AC=3963;AF=0.791334;AN=5008;NS=2504;DP=20002;EAS_AF=0.7946;AMR_AF=0.8329;AFR_AF=0.8472;EUR_AF=0.7972;SAS_AF=0.6769;AA=T|||;VT=SNP
9	101114128	rs670537	T	C	100	PASS	AC=3022;AF=0.603435;AN=5008;NS=2504;DP=19847;EAS_AF=0.5734;AMR_AF=0.7651;AFR_AF=0.4735;EUR_AF=0.7107;SAS_AF=0.5849;AA=T|||;VT=SNP
9	101114627	rs668317	T	A	100	PASS	AC=3427;AF=0.684305;AN=5008;NS=2504;DP=20984;EAS_AF=0.7937;AMR_AF=0.7781;AFR_AF=0.5832;EUR_AF=0.7147;SAS_AF=0.6104;AA=A|||;VT=SNP
9	101115896	rs62574340	T	C	100	PASS	AC=366;AF=0.0730831;AN=5008;NS=2504;DP=20596;EAS_AF=0.0119;AMR_AF=0.0432;AFR_AF=0.1513;EUR_AF=0.0636;SAS_AF=0.0613;AA=t|||;VT=SNP
9	101115989	rs10125411	T	C	100	PASS	AC=2250;AF=0.449281;AN=5008;NS=2504;DP=19037;EAS_AF=0.5516;AMR_AF=0.6931;AFR_AF=0.1475;EUR_AF=0.5915;SAS_AF=0.4325;AA=T|||;VT=SNP
9	101116329	rs640184	A	G	100	PASS	AC=4228;AF=0.844249;AN=5008;NS=2504;DP=17092;EAS_AF=0.7937;AMR_AF=0.8804;AFR_AF=0.9743;EUR_AF=0.8489;SAS_AF=0.6902;AA=G|||;VT=SNP
9	101116546	rs486954	A	C	100	PASS	AC=2514;AF=0.501997;AN=5008;NS=2504;DP=16619;EAS_AF=0.5615;AMR_AF=0.719;AFR_AF=0.2209;EUR_AF=0.6481;SAS_AF=0.5164;AA=A|||;VT=SNP
9	101116773	rs62574341	T	C	100	PASS	AC=345;AF=0.0688898;AN=5008;NS=2504;DP=21491;EAS_AF=0.0119;AMR_AF=0.0403;AFR_AF=0.1377;EUR_AF=0.0626;SAS_AF=0.0613;AA=T|||;VT=SNP
9	101117385	rs608900	A	G	100	PASS	AC=3320;AF=0.662939;AN=5008;NS=2504;DP=19388;EAS_AF=0.7946;AMR_AF=0.7767;AFR_AF=0.5015;EUR_AF=0.7147;SAS_AF=0.6115;AA=A|||;VT=SNP
9	101118135	rs62574342	T	C	100	PASS	AC=351;AF=0.0700879;AN=5008;NS=2504;DP=19671;EAS_AF=0.0119;AMR_AF=0.0403;AFR_AF=0.1415;EUR_AF=0.0626;SAS_AF=0.0624;AA=t|||;VT=SNP
9	101118661	rs592800	T	C	100	PASS	AC=2505;AF=0.5002;AN=5008;NS=2504;DP=20130;EAS_AF=0.5506;AMR_AF=0.7205;AFR_AF=0.2201;EUR_AF=0.6481;SAS_AF=0.5184;AA=T|||;VT=SNP
9	101118737	rs535021	A	C	100	PASS	AC=2504;AF=0.5;AN=5008;NS=2504;DP=19531;EAS_AF=0.5506;AMR_AF=0.719;AFR_AF=0.2201;EUR_AF=0.6481;SAS_AF=0.5184;AA=A|||;VT=SNP
9	101118907	rs533964	C	T	100	PASS	AC=2993;AF=0.597644;AN=5008;NS=2504;DP=19938;EAS_AF=0.5625;AMR_AF=0.7666;AFR_AF=0.4584;EUR_AF=0.7117;SAS_AF=0.5849;AA=C|||;VT=SNP
9	101119012	rs591019	T	G	100	PASS	AC=2912;AF=0.58147;AN=5008;NS=2504;DP=19900;EAS_AF=0.5625;AMR_AF=0.755;AFR_AF=0.4576;EUR_AF=0.6561;SAS_AF=0.5685;AA=T|||;VT=SNP
9	101119739	rs1617638	A	T	100	PASS	AC=2504;AF=0.5;AN=5008;NS=2504;DP=14830;EAS_AF=0.5575;AMR_AF=0.719;AFR_AF=0.2156;EUR_AF=0.6481;SAS_AF=0.5174;AA=A|||;VT=SNP
9	101119878	rs1613786	C	A	100	PASS	AC=2443;AF=0.487819;AN=5008;NS=2504;DP=15175;EAS_AF=0.5486;AMR_AF=0.7075;AFR_AF=0.1815;EUR_AF=0.6481;SAS_AF=0.5184;AA=C|||;VT=SNP
9	101120703	rs670807	T	C	100	PASS	AC=2349;AF=0.46905;AN=5008;NS=2504;DP=21339;EAS_AF=0.1855;AMR_AF=0.2622;AFR_AF=0.8744;EUR_AF=0.3996;SAS_AF=0.4315;AA=C|||;VT=SNP
9	101121078	rs669095	A	G	100	PASS	AC=1764;AF=0.352236;AN=5008;NS=2504;DP=18218;EAS_AF=0.1855;AMR_AF=0.196;AFR_AF=0.5772;EUR_AF=0.338;SAS_AF=0.3456;AA=G|||;VT=SNP
9	101121164	rs72759660	G	A	100	PASS	AC=203;AF=0.0405351;AN=5008;NS=2504;DP=17701;EAS_AF=0.0119;AMR_AF=0.036;AFR_AF=0.0303;EUR_AF=0.0646;SAS_AF=0.0624;AA=G|||;VT=SNP
9	101121396	rs62574343	G	A	100	PASS	AC=205;AF=0.0409345;AN=5008;NS=2504;DP=19775;EAS_AF=0.0159;AMR_AF=0.036;AFR_AF=0.0287;EUR_AF=0.0646;SAS_AF=0.0624;AA=A|||;VT=SNP
9	101121491	rs7023272	A	C	100	PASS	AC=1308;AF=0.261182;AN=5008;NS=2504;DP=15968;EAS_AF=0.1508;AMR_AF=0.1326;AFR_AF=0.612;EUR_AF=0.1312;SAS_AF=0.1258;AA=C|||;VT=SNP
9	101121741	rs7040639	G	A	100	PASS	AC=584;AF=0.116613;AN=5008;NS=2504;DP=18672;EAS_AF=0.1359;AMR_AF=0.0648;AFR_AF=0.236;EUR_AF=0.0517;SAS_AF=0.0389;AA=A|||;VT=SNP
9	101121947	rs497371	C	G	100	PASS	AC=1849;AF=0.369209;AN=5008;NS=2504;DP=18657;EAS_AF=0.0536;AMR_AF=0.2104;AFR_AF=0.7421;EUR_AF=0.327;SAS_AF=0.3466;AA=G|||;VT=SNP
9	101121955	rs497337	C	T	100	PASS	AC=964;AF=0.192492;AN=5008;NS=2504;DP=18818;EAS_AF=0.0377;AMR_AF=0.1052;AFR_AF=0.3154;EUR_AF=0.1998;SAS_AF=0.2403;AA=C|||;VT=SNP
9	101122314	rs642771	C	T	100	PASS	AC=4130;AF=0.824681;AN=5008;NS=2504;DP=19505;EAS_AF=0.6954;AMR_AF=0.8718;AFR_AF=0.9887;EUR_AF=0.8479;SAS_AF=0.6789;AA=T|||;VT=SNP
9	101122737	rs3780432	C	G	100	PASS	AC=938;AF=0.1873;AN=5008;NS=2504;DP=19154;EAS_AF=0.1359;AMR_AF=0.0865;AFR_AF=0.4622;EUR_AF=0.0666;SAS_AF=0.0644;AA=G|||;VT=SNP
9	101123129	rs628997	T	C	100	PASS	AC=2008;AF=0.400958;AN=5008;NS=2504;DP=19048;EAS_AF=0.1895;AMR_AF=0.2104;AFR_AF=0.7632;EUR_AF=0.3201;SAS_AF=0.3476;AA=C|||;VT=SNP
9	101123545	rs774335	A	G	100	PASS	AC=1996;AF=0.398562;AN=5008;NS=2504;DP=20405;EAS_AF=0.1895;AMR_AF=0.2089;AFR_AF=0.7549;EUR_AF=0.3201;SAS_AF=0.3476;AA=G|||;VT=SNP
9	101123611	rs62574358	G	A	100	PASS	AC=193;AF=0.0385383;AN=5008;NS=2504;DP=22264;EAS_AF=0.0159;AMR_AF=0.036;AFR_AF=0.0197;EUR_AF=0.0656;SAS_AF=0.0613;AA=G|||;VT=SNP
9	101123687	rs774334	C	T	100	PASS	AC=1969;AF=0.393171;AN=5008;NS=2504;DP=22077;EAS_AF=0.1905;AMR_AF=0.2089;AFR_AF=0.7337;EUR_AF=0.3201;SAS_AF=0.3476;AA=C|||;VT=SNP
9	101123914	rs625500	G	A	100	PASS	AC=1170;AF=0.233626;AN=5008;NS=2504;DP=18632;EAS_AF=0.0536;AMR_AF=0.1369;AFR_AF=0.3457;EUR_AF=0.2614;SAS_AF=0.3078;AA=G|||;VT=SNP
9	101124183	rs545115	A	G	100	PASS	AC=1937;AF=0.386781;AN=5008;NS=2504;DP=19563;EAS_AF=0.1895;AMR_AF=0.2089;AFR_AF=0.7088;EUR_AF=0.3201;SAS_AF=0.3497;AA=G|||;VT=SNP
9	101124324	rs613308	C	G	100	PASS	AC=1930;AF=0.385383;AN=5008;NS=2504;DP=18633;EAS_AF=0.1895;AMR_AF=0.2075;AFR_AF=0.7088;EUR_AF=0.3181;SAS_AF=0.3456;AA=G|||;VT=SNP
9	101124747	rs518655	C	T	100	PASS	AC=1562;AF=0.311901;AN=5008;NS=2504;DP=19903;EAS_AF=0.0546;AMR_AF=0.1888;AFR_AF=0.5159;EUR_AF=0.34;SAS_AF=0.3599;AA=T|||;VT=SNP
9	101125148	rs514993	C	T	100	PASS	AC=751;AF=0.14996;AN=5008;NS=2504;DP=18752;EAS_AF=0.0377;AMR_AF=0.0922;AFR_AF=0.1641;EUR_AF=0.1948;SAS_AF=0.2413;AA=C|||;VT=SNP;EX_TARGET
9	101125876	rs487422	C	T	100	PASS	AC=2092;AF=0.417732;AN=5008;NS=2504;DP=18129;EAS_AF=0.1895;AMR_AF=0.2262;AFR_AF=0.7814;EUR_AF=0.3479;SAS_AF=0.3691;AA=C|||;VT=SNP
9	101126287	rs62574359	C	T	100	PASS	AC=405;AF=0.0808706;AN=5008;NS=2504;DP=16505;EAS_AF=0.0179;AMR_AF=0.0677;AFR_AF=0.1551;EUR_AF=0.1103;SAS_AF=0.0245;AA=C|||;VT=SNP
9	101126408	rs77716822	C	T	100	PASS	AC=222;AF=0.0443291;AN=5008;NS=2504;DP=17968;EAS_AF=0.0179;AMR_AF=0.0706;AFR_AF=0.003;EUR_AF=0.1233;SAS_AF=0.0276;AA=C|||;VT=SNP
9	101126409	rs693135	C	T	100	PASS	AC=2123;AF=0.423922;AN=5008;NS=2504;DP=18075;EAS_AF=0.1905;AMR_AF=0.2392;AFR_AF=0.7829;EUR_AF=0.3618;SAS_AF=0.3742;AA=C|||;VT=SNP
9	101126413	rs583237	G	T	100	PASS	AC=2122;AF=0.423722;AN=5008;NS=2504;DP=18049;EAS_AF=0.1905;AMR_AF=0.2392;AFR_AF=0.7829;EUR_AF=0.3618;SAS_AF=0.3732;AA=T|||;VT=SNP
9	101126504	rs2572364	T	G	100	PASS	AC=2128;AF=0.42492;AN=5008;NS=2504;DP=18306;EAS_AF=0.1905;AMR_AF=0.2406;AFR_AF=0.7829;EUR_AF=0.3618;SAS_AF=0.3783;AA=T|||;VT=SNP
9	101127135	rs7039867	G	A	100	PASS	AC=3200;AF=0.638978;AN=5008;NS=2504;DP=18646;EAS_AF=0.8085;AMR_AF=0.8156;AFR_AF=0.3714;EUR_AF=0.6998;SAS_AF=0.638;AA=G|||;VT=SNP
9	101127186	rs774344	G	A	100	PASS	AC=1639;AF=0.327276;AN=5008;NS=2504;DP=17659;EAS_AF=0.1746;AMR_AF=0.1715;AFR_AF=0.5552;EUR_AF=0.2793;SAS_AF=0.3364;AA=G|||;VT=SNP
9	101127379	rs660148	G	A	100	PASS	AC=1639;AF=0.327276;AN=5008;NS=2504;DP=19686;EAS_AF=0.1746;AMR_AF=0.1715;AFR_AF=0.556;EUR_AF=0.2763;SAS_AF=0.3384;AA=G|||;VT=SNP
9	101127437	rs659768	C	T	100	PASS	AC=1635;AF=0.326478;AN=5008;NS=2504;DP=21568;EAS_AF=0.1746;AMR_AF=0.1715;AFR_AF=0.5552;EUR_AF=0.2763;SAS_AF=0.3354;AA=C|||;VT=SNP
9	101128159	rs10818821	C	G	100	PASS	AC=1740;AF=0.347444;AN=5008;NS=2504;DP=20234;EAS_AF=0.1558;AMR_AF=0.2349;AFR_AF=0.711;EUR_AF=0.2972;SAS_AF=0.1851;AA=C|||;VT=SNP
9	101128460	rs644842	A	T	100	PASS	AC=583;AF=0.116414;AN=5008;NS=2504;DP=21554;EAS_AF=0.0198;AMR_AF=0.0432;AFR_AF=0.1422;EUR_AF=0.1083;SAS_AF=0.2413;AA=A|||;VT=SNP
9	101128594	rs531529	A	T	100	PASS	AC=2303;AF=0.459864;AN=5008;NS=2504;DP=20262;EAS_AF=0.1756;AMR_AF=0.2666;AFR_AF=0.8752;EUR_AF=0.3877;SAS_AF=0.4029;AA=T|||;VT=SNP
9	101128609	rs3780430	T	C	100	PASS	AC=1656;AF=0.330671;AN=5008;NS=2504;DP=20235;EAS_AF=0.1558;AMR_AF=0.2248;AFR_AF=0.6846;EUR_AF=0.2793;SAS_AF=0.1605;AA=T|||;VT=SNP
9	101128858	rs3780429	C	T	100	PASS	AC=1630;AF=0.325479;AN=5008;NS=2504;DP=19995;EAS_AF=0.1567;AMR_AF=0.1916;AFR_AF=0.7088;EUR_AF=0.2247;SAS_AF=0.18;AA=T|||;VT=SNP
9	101128916	rs3780428	C	T	100	PASS	AC=1643;AF=0.328075;AN=5008;NS=2504;DP=20627;EAS_AF=0.1567;AMR_AF=0.2233;AFR_AF=0.6755;EUR_AF=0.2783;SAS_AF=0.1605;AA=C|||;VT=SNP
9	101129439	rs10818824	T	C	100	PASS	AC=1782;AF=0.355831;AN=5008;NS=2504;DP=15041;EAS_AF=0.1746;AMR_AF=0.2378;AFR_AF=0.7224;EUR_AF=0.3032;SAS_AF=0.1851;AA=T|||;VT=SNP
9	101129460	rs10818825	C	T	100	PASS	AC=1670;AF=0.333466;AN=5008;NS=2504;DP=15190;EAS_AF=0.1736;AMR_AF=0.2262;AFR_AF=0.6785;EUR_AF=0.2823;SAS_AF=0.1605;AA=C|||;VT=SNP
9	101130254	rs473589	C	A	100	PASS	AC=1938;AF=0.386981;AN=5008;NS=2504;DP=19887;EAS_AF=0.1736;AMR_AF=0.1816;AFR_AF=0.7678;EUR_AF=0.2575;SAS_AF=0.3712;AA=A|||;VT=SNP
9	101132441	rs585819	T	C	100	PASS	AC=1852;AF=0.369808;AN=5008;NS=2504;DP=18685;EAS_AF=0.1607;AMR_AF=0.1844;AFR_AF=0.6967;EUR_AF=0.2664;SAS_AF=0.3814;AA=t|||;VT=SNP
9	101132481	rs487910	G	A	100	PASS	AC=1499;AF=0.299321;AN=5008;NS=2504;DP=18829;EAS_AF=0.1597;AMR_AF=0.1354;AFR_AF=0.5514;EUR_AF=0.1938;SAS_AF=0.3272;AA=G|||;VT=SNP
9	101132603	rs585325	G	C	100	PASS	AC=1838;AF=0.367013;AN=5008;NS=2504;DP=17906;EAS_AF=0.1706;AMR_AF=0.1758;AFR_AF=0.7194;EUR_AF=0.2455;SAS_AF=0.3538;AA=c|||;VT=SNP
9	101132768	rs79560768	T	C	100	PASS	AC=309;AF=0.0617013;AN=5008;NS=2504;DP=17573;EAS_AF=0.0258;AMR_AF=0.0893;AFR_AF=0.0461;EUR_AF=0.1312;SAS_AF=0.0286;AA=t|||;VT=SNP
9	101132921	rs583641	C	A	100	PASS	AC=1137;AF=0.227037;AN=5008;NS=2504;DP=18894;EAS_AF=0.0377;AMR_AF=0.1844;AFR_AF=0.2292;EUR_AF=0.327;SAS_AF=0.3466;AA=a|||;VT=SNP
9	101133058	rs583115	T	A	100	PASS	AC=344;AF=0.0686901;AN=5008;NS=2504;DP=17975;EAS_AF=0.0188;AMR_AF=0.0259;AFR_AF=0.003;EUR_AF=0.0865;SAS_AF=0.2209;AA=T|||;VT=SNP
9	101133138	rs571569	C	T	100	PASS	AC=1218;AF=0.243211;AN=5008;NS=2504;DP=17222;EAS_AF=0.0903;AMR_AF=0.1542;AFR_AF=0.2882;EUR_AF=0.2783;SAS_AF=0.3671;AA=C|||;VT=SNP
9	101133378	rs568982	C	T	100	PASS	AC=790;AF=0.157748;AN=5008;NS=2504;DP=17090;EAS_AF=0.0347;AMR_AF=0.0951;AFR_AF=0.1286;EUR_AF=0.2038;SAS_AF=0.3211;AA=C|||;VT=SNP
9	101133518	rs567931	C	T	100	PASS	AC=1902;AF=0.379792;AN=5008;NS=2504;DP=17356;EAS_AF=0.1657;AMR_AF=0.1945;AFR_AF=0.6989;EUR_AF=0.2982;SAS_AF=0.3845;AA=T|||;VT=SNP
9	101133571	rs10818828	C	T	100	PASS	AC=628;AF=0.125399;AN=5008;NS=2504;DP=18986;EAS_AF=0.129;AMR_AF=0.0648;AFR_AF=0.27;EUR_AF=0.0517;SAS_AF=0.045;AA=T|||;VT=SNP
9	101133931	rs10986039	G	A	100	PASS	AC=386;AF=0.0770767;AN=5008;NS=2504;DP=21298;EAS_AF=0.131;AMR_AF=0.0259;AFR_AF=0.1241;EUR_AF=0.0209;SAS_AF=0.0521;AA=G|||;VT=SNP
9	101134187	rs10986041	C	T	100	PASS	AC=386;AF=0.0770767;AN=5008;NS=2504;DP=20059;EAS_AF=0.131;AMR_AF=0.0259;AFR_AF=0.1241;EUR_AF=0.0209;SAS_AF=0.0521;AA=C|||;VT=SNP
9	101134328	rs774342	G	T	100	PASS	AC=782;AF=0.15615;AN=5008;NS=2504;DP=20628;EAS_AF=0.0188;AMR_AF=0.0793;AFR_AF=0.2625;EUR_AF=0.1372;SAS_AF=0.228;AA=G|||;VT=SNP
9	101134532	rs17768880	C	T	100	PASS	AC=245;AF=0.0489217;AN=5008;NS=2504;DP=18864;EAS_AF=0.0179;AMR_AF=0.049;AFR_AF=0.0212;EUR_AF=0.0915;SAS_AF=0.0746;AA=c|||;VT=SNP
9	101135075	rs565349	G	A	100	PASS	AC=4440;AF=0.886581;AN=5008;NS=2504;DP=19651;EAS_AF=0.8165;AMR_AF=0.902;AFR_AF=0.9002;EUR_AF=0.8678;SAS_AF=0.9489;AA=A|||;VT=SNP
9	101135201	rs16915331	T	C	100	PASS	AC=372;AF=0.0742812;AN=5008;NS=2504;DP=19978;EAS_AF=0.0159;AMR_AF=0.0591;AFR_AF=0.1135;EUR_AF=0.0915;SAS_AF=0.0746;AA=C|||;VT=SNP
9	101135387	rs10986044	G	C	100	PASS	AC=481;AF=0.0960463;AN=5008;NS=2504;DP=17350;EAS_AF=0.131;AMR_AF=0.0317;AFR_AF=0.1921;EUR_AF=0.0219;SAS_AF=0.0521;AA=G|||;VT=SNP
9	101135643	rs10818832	C	A	100	PASS	AC=723;AF=0.144369;AN=5008;NS=2504;DP=20954;EAS_AF=0.1468;AMR_AF=0.0807;AFR_AF=0.2148;EUR_AF=0.1103;SAS_AF=0.1268;AA=A|||;VT=SNP
9	101135743	rs10818833	A	T	100	PASS	AC=801;AF=0.159944;AN=5008;NS=2504;DP=18718;EAS_AF=0.1468;AMR_AF=0.0836;AFR_AF=0.2708;EUR_AF=0.1123;SAS_AF=0.1268;AA=T|||;VT=SNP
9	101135842	rs150920131	T	A	100	PASS	AC=98;AF=0.0195687;AN=5008;NS=2504;DP=18169;EAS_AF=0.003;AMR_AF=0.1052;AFR_AF=0.0023;EUR_AF=0.0169;SAS_AF=0.002;AA=T|||;VT=SNP
9	101135975	rs12340823	C	T	100	PASS	AC=241;AF=0.048123;AN=5008;NS=2504;DP=21005;EAS_AF=0.0159;AMR_AF=0.049;AFR_AF=0.0212;EUR_AF=0.0905;SAS_AF=0.0736;AA=C|||;VT=SNP
9	101136329	rs12340940	C	T	100	PASS	AC=601;AF=0.120008;AN=5008;NS=2504;DP=15977;EAS_AF=0.1468;AMR_AF=0.0706;AFR_AF=0.1271;EUR_AF=0.1113;SAS_AF=0.1268;AA=C|||;VT=SNP
9	101136647	rs76964538	T	A	100	PASS	AC=557;AF=0.111222;AN=5008;NS=2504;DP=20154;EAS_AF=0.131;AMR_AF=0.0346;AFR_AF=0.2474;EUR_AF=0.0219;SAS_AF=0.0532;AA=T|||;VT=SNP
9	101136870	rs648085	A	G	100	PASS	AC=1701;AF=0.339657;AN=5008;NS=2504;DP=20540;EAS_AF=0.1657;AMR_AF=0.1657;AFR_AF=0.6074;EUR_AF=0.2545;SAS_AF=0.3681;AA=G|||;VT=SNP
9	101136889	rs76566732	G	A	100	PASS	AC=193;AF=0.0385383;AN=5008;NS=2504;DP=20702;EAS_AF=0.0526;AMR_AF=0.0432;AFR_AF=0.0272;EUR_AF=0.0537;SAS_AF=0.0204;AA=G|||;VT=SNP
9	101136904	rs62576560	C	T	100	PASS	AC=240;AF=0.0479233;AN=5008;NS=2504;DP=21243;EAS_AF=0.0169;AMR_AF=0.049;AFR_AF=0.0197;EUR_AF=0.0905;SAS_AF=0.0736;AA=C|||;VT=SNP
9	101136929	rs62576561	C	T	100	PASS	AC=241;AF=0.048123;AN=5008;NS=2504;DP=21311;EAS_AF=0.0159;AMR_AF=0.049;AFR_AF=0.0212;EUR_AF=0.0905;SAS_AF=0.0736;AA=C|||;VT=SNP
9	101136989	rs10986060	C	A	100	PASS	AC=714;AF=0.142572;AN=5008;NS=2504;DP=20982;EAS_AF=0.1468;AMR_AF=0.0807;AFR_AF=0.2065;EUR_AF=0.1123;SAS_AF=0.1268;AA=A|||;VT=SNP
9	101137452	rs661105	A	G	100	PASS	AC=831;AF=0.165935;AN=5008;NS=2504;DP=20659;EAS_AF=0.1488;AMR_AF=0.0576;AFR_AF=0.1982;EUR_AF=0.1133;SAS_AF=0.271;AA=G|||;VT=SNP
9	101137477	rs78380004	C	T	100	PASS	AC=208;AF=0.0415335;AN=5008;NS=2504;DP=21594;EAS_AF=0.0536;AMR_AF=0.0432;AFR_AF=0.0378;EUR_AF=0.0537;SAS_AF=0.0204;AA=C|||;VT=SNP
9	101137555	rs661532	C	T	100	PASS	AC=825;AF=0.164736;AN=5008;NS=2504;DP=22142;EAS_AF=0.1468;AMR_AF=0.0576;AFR_AF=0.1967;EUR_AF=0.1123;SAS_AF=0.2699;AA=C|||;VT=SNP
9	101137842	rs553139	C	A	100	PASS	AC=338;AF=0.067492;AN=5008;NS=2504;DP=22199;EAS_AF=0.0188;AMR_AF=0.0259;AFR_AF=0.0038;EUR_AF=0.0905;SAS_AF=0.2096;AA=C|||;VT=SNP
9	101137895	rs552989	C	T	100	PASS	AC=930;AF=0.185703;AN=5008;NS=2504;DP=21703;EAS_AF=0.1488;AMR_AF=0.0605;AFR_AF=0.2731;EUR_AF=0.1123;SAS_AF=0.2699;AA=C|||;VT=SNP
9	101137992	rs9886874	T	C	100	PASS	AC=234;AF=0.0467252;AN=5008;NS=2504;DP=19982;EAS_AF=0.0129;AMR_AF=0.0476;AFR_AF=0.0212;EUR_AF=0.0905;SAS_AF=0.0706;AA=T|||;VT=SNP
9	101138056	rs551224	C	G	100	PASS	AC=1646;AF=0.328674;AN=5008;NS=2504;DP=18919;EAS_AF=0.2282;AMR_AF=0.1844;AFR_AF=0.4455;EUR_AF=0.3052;SAS_AF=0.4008;AA=G|||;VT=SNP
9	101138179	rs550270	T	G	100	PASS	AC=3293;AF=0.657548;AN=5008;NS=2504;DP=20522;EAS_AF=0.5923;AMR_AF=0.389;AFR_AF=0.8442;EUR_AF=0.5775;SAS_AF=0.7454;AA=T|||;VT=SNP
9	101138608	rs10435892	C	G	100	PASS	AC=1513;AF=0.302117;AN=5008;NS=2504;DP=18096;EAS_AF=0.3046;AMR_AF=0.1787;AFR_AF=0.4713;EUR_AF=0.2515;SAS_AF=0.2106;AA=G|||;VT=SNP
9	101138682	rs10818845	A	G	100	PASS	AC=1594;AF=0.318291;AN=5008;NS=2504;DP=18782;EAS_AF=0.1657;AMR_AF=0.2853;AFR_AF=0.6846;EUR_AF=0.2018;SAS_AF=0.1237;AA=G|||;VT=SNP
9	101138765	rs62576562	C	T	100	PASS	AC=247;AF=0.0493211;AN=5008;NS=2504;DP=17464;EAS_AF=0.0238;AMR_AF=0.0476;AFR_AF=0.0197;EUR_AF=0.0885;SAS_AF=0.0767;AA=C|||;VT=SNP
9	101138898	rs10760292	A	G	100	PASS	AC=2072;AF=0.413738;AN=5008;NS=2504;DP=16491;EAS_AF=0.3105;AMR_AF=0.2522;AFR_AF=0.7799;EUR_AF=0.3111;SAS_AF=0.2454;AA=G|||;VT=SNP
9	101139020	rs10986062	T	C	100	PASS	AC=568;AF=0.113419;AN=5008;NS=2504;DP=16827;EAS_AF=0.124;AMR_AF=0.0764;AFR_AF=0.1233;EUR_AF=0.0934;SAS_AF=0.136;AA=C|||;VT=SNP
9	101140313	rs9886725	T	C	100	PASS	AC=742;AF=0.148163;AN=5008;NS=2504;DP=19756;EAS_AF=0.0238;AMR_AF=0.0836;AFR_AF=0.3729;EUR_AF=0.0915;SAS_AF=0.0767;AA=T|||;VT=SNP
9	101140385	rs7029062	A	G	100	PASS	AC=1078;AF=0.215256;AN=5008;NS=2504;DP=20926;EAS_AF=0.1448;AMR_AF=0.1081;AFR_AF=0.4607;EUR_AF=0.1243;SAS_AF=0.1258;AA=A|||;VT=SNP
9	101141707	rs7867206	T	C	100	PASS	AC=3517;AF=0.702276;AN=5008;NS=2504;DP=18815;EAS_AF=0.7391;AMR_AF=0.4524;AFR_AF=0.7307;EUR_AF=0.7137;SAS_AF=0.7914;AA=t|||;VT=SNP
9	101142592	rs57686796	C	T	100	PASS	AC=452;AF=0.0902556;AN=5008;NS=2504;DP=18045;EAS_AF=0.0228;AMR_AF=0.0648;AFR_AF=0.1755;EUR_AF=0.0895;SAS_AF=0.0634;AA=C|||;VT=SNP
9	101142804	rs3780422	C	T	100	PASS	AC=1820;AF=0.363419;AN=5008;NS=2504;DP=17967;EAS_AF=0.5337;AMR_AF=0.2867;AFR_AF=0.1536;EUR_AF=0.4493;SAS_AF=0.4376;AA=C|||;VT=SNP
9	101143028	rs3780421	A	G	100	PASS	AC=1131;AF=0.225839;AN=5008;NS=2504;DP=20153;EAS_AF=0.1687;AMR_AF=0.0994;AFR_AF=0.5015;EUR_AF=0.1193;SAS_AF=0.1115;AA=G|||;VT=SNP
9	101143083	rs62576564	C	T	100	PASS	AC=450;AF=0.0898562;AN=5008;NS=2504;DP=20259;EAS_AF=0.0228;AMR_AF=0.0648;AFR_AF=0.1747;EUR_AF=0.0885;SAS_AF=0.0634;AA=C|||;VT=SNP
9	101144411	rs10986076	C	A	100	PASS	AC=516;AF=0.103035;AN=5008;NS=2504;DP=17171;EAS_AF=0.0228;AMR_AF=0.0706;AFR_AF=0.2216;EUR_AF=0.0885;SAS_AF=0.0634;AA=C|||;VT=SNP
9	101144517	rs774329	C	T	100	PASS	AC=342;AF=0.0682907;AN=5008;NS=2504;DP=17380;EAS_AF=0.0208;AMR_AF=0.0317;AFR_AF=0.0212;EUR_AF=0.0944;SAS_AF=0.18;AA=T|||;VT=SNP
9	101144683	rs10986078	C	T	100	PASS	AC=509;AF=0.101637;AN=5008;NS=2504;DP=17242;EAS_AF=0.0228;AMR_AF=0.0706;AFR_AF=0.2156;EUR_AF=0.0895;SAS_AF=0.0634;AA=C|||;VT=SNP
9	101144892	rs10986080	C	T	100	PASS	AC=249;AF=0.0497204;AN=5008;NS=2504;DP=17076;EAS_AF=0.0228;AMR_AF=0.0519;AFR_AF=0.0295;EUR_AF=0.0885;SAS_AF=0.0634;AA=C|||;VT=SNP
9	101145502	rs56281459	T	C	100	PASS	AC=708;AF=0.141374;AN=5008;NS=2504;DP=19180;EAS_AF=0.1528;AMR_AF=0.0764;AFR_AF=0.233;EUR_AF=0.1014;SAS_AF=0.093;AA=t|||;VT=SNP
9	101145965	rs7031472	A	G	100	PASS	AC=713;AF=0.142372;AN=5008;NS=2504;DP=22076;EAS_AF=0.1567;AMR_AF=0.0764;AFR_AF=0.2337;EUR_AF=0.1014;SAS_AF=0.093;AA=G|||;VT=SNP
9	101146607	rs62574569	T	C	100	PASS	AC=238;AF=0.047524;AN=5008;NS=2504;DP=18288;EAS_AF=0.0218;AMR_AF=0.0519;AFR_AF=0.0265;EUR_AF=0.0885;SAS_AF=0.0573;AA=T|||;VT=SNP
9	101147503	rs10986084	C	T	100	PASS	AC=708;AF=0.141374;AN=5008;NS=2504;DP=18457;EAS_AF=0.1528;AMR_AF=0.0764;AFR_AF=0.233;EUR_AF=0.1014;SAS_AF=0.093;AA=T|||;VT=SNP
9	101148185	rs41273933	C	T	100	PASS	AC=294;AF=0.0587061;AN=5008;NS=2504;DP=18069;EAS_AF=0.002;AMR_AF=0.0749;AFR_AF=0.0068;EUR_AF=0.1083;SAS_AF=0.1247;AA=C|||;VT=SNP
9	101148924	rs12346403	G	C	100	PASS	AC=248;AF=0.0495208;AN=5008;NS=2504;DP=17411;EAS_AF=0.0218;AMR_AF=0.0519;AFR_AF=0.0295;EUR_AF=0.0885;SAS_AF=0.0634;AA=G|||;VT=SNP
9	101149207	rs7044824	A	G	100	PASS	AC=898;AF=0.179313;AN=5008;NS=2504;DP=15466;EAS_AF=0.1548;AMR_AF=0.0865;AFR_AF=0.3449;EUR_AF=0.1183;SAS_AF=0.1094;AA=G|||;VT=SNP
9	101149333	rs7044961	A	C	100	PASS	AC=794;AF=0.158546;AN=5008;NS=2504;DP=13604;EAS_AF=0.1558;AMR_AF=0.0836;AFR_AF=0.2685;EUR_AF=0.1163;SAS_AF=0.1094;AA=C|||;VT=SNP
9	101149535	rs7045221	A	G	100	PASS	AC=703;AF=0.140375;AN=5008;NS=2504;DP=16475;EAS_AF=0.1548;AMR_AF=0.0764;AFR_AF=0.2284;EUR_AF=0.1004;SAS_AF=0.093;AA=A|||;VT=SNP
9	101149911	rs10818857	A	G	100	PASS	AC=791;AF=0.157947;AN=5008;NS=2504;DP=11651;EAS_AF=0.1567;AMR_AF=0.0821;AFR_AF=0.2693;EUR_AF=0.1163;SAS_AF=0.1053;AA=A|||;VT=SNP
9	101150191	rs10120040	T	G	100	PASS	AC=790;AF=0.157748;AN=5008;NS=2504;DP=13418;EAS_AF=0.1558;AMR_AF=0.0821;AFR_AF=0.2693;EUR_AF=0.1163;SAS_AF=0.1053;AA=T|||;VT=SNP
9	101150397	rs10120099	T	C	100	PASS	AC=791;AF=0.157947;AN=5008;NS=2504;DP=14835;EAS_AF=0.1558;AMR_AF=0.0821;AFR_AF=0.27;EUR_AF=0.1163;SAS_AF=0.1053;AA=T|||;VT=SNP
9	101150959	rs12344879	A	G	100	PASS	AC=244;AF=0.048722;AN=5008;NS=2504;DP=16868;EAS_AF=0.0228;AMR_AF=0.0519;AFR_AF=0.025;EUR_AF=0.0865;SAS_AF=0.0665;AA=G|||;VT=SNP
9	101151307	rs2304388	A	T	100	PASS	AC=520;AF=0.103834;AN=5008;NS=2504;DP=19336;EAS_AF=0.1538;AMR_AF=0.0634;AFR_AF=0.0779;EUR_AF=0.1113;SAS_AF=0.1084;AA=A|||;VT=SNP;EX_TARGET
9	101151382	rs724890	C	T	100	PASS	AC=1094;AF=0.21845;AN=5008;NS=2504;DP=19733;EAS_AF=0.1538;AMR_AF=0.0994;AFR_AF=0.4909;EUR_AF=0.1133;SAS_AF=0.1094;AA=T|||;VT=SNP
9	101152503	rs7041599	G	A	100	PASS	AC=997;AF=0.199081;AN=5008;NS=2504;DP=14764;EAS_AF=0.1548;AMR_AF=0.0965;AFR_AF=0.4183;EUR_AF=0.1123;SAS_AF=0.1104;AA=A|||;VT=SNP
9	101152925	rs10118761	C	G	100	PASS	AC=776;AF=0.154952;AN=5008;NS=2504;DP=16288;EAS_AF=0.1548;AMR_AF=0.0821;AFR_AF=0.2602;EUR_AF=0.1123;SAS_AF=0.1084;AA=C|||;VT=SNP
9	101152943	rs10818863	A	G	100	PASS	AC=1096;AF=0.21885;AN=5008;NS=2504;DP=16728;EAS_AF=0.1548;AMR_AF=0.0994;AFR_AF=0.4909;EUR_AF=0.1133;SAS_AF=0.1104;AA=C|||;VT=SNP
9	101153301	rs10760298	A	G	100	PASS	AC=1097;AF=0.21905;AN=5008;NS=2504;DP=20513;EAS_AF=0.1558;AMR_AF=0.0994;AFR_AF=0.4909;EUR_AF=0.1133;SAS_AF=0.1104;AA=G|||;VT=SNP
9	101153628	rs7042831	A	G	100	PASS	AC=1002;AF=0.20008;AN=5008;NS=2504;DP=21692;EAS_AF=0.1558;AMR_AF=0.0965;AFR_AF=0.4191;EUR_AF=0.1153;SAS_AF=0.1104;AA=G|||;VT=SNP
9	101154211	rs7046871	T	A	100	PASS	AC=1108;AF=0.221246;AN=5008;NS=2504;DP=19690;EAS_AF=0.1558;AMR_AF=0.0994;AFR_AF=0.4977;EUR_AF=0.1153;SAS_AF=0.1104;AA=A|||;VT=SNP
9	101154558	rs57298260	A	G	100	PASS	AC=1108;AF=0.221246;AN=5008;NS=2504;DP=22031;EAS_AF=0.1567;AMR_AF=0.0994;AFR_AF=0.497;EUR_AF=0.1153;SAS_AF=0.1104;AA=G|||;VT=SNP
9	101154649	rs17696686	C	G	100	PASS	AC=520;AF=0.103834;AN=5008;NS=2504;DP=20822;EAS_AF=0.1567;AMR_AF=0.0634;AFR_AF=0.0756;EUR_AF=0.1133;SAS_AF=0.1063;AA=c|||;VT=SNP
9	101154719	rs76233365	T	C	100	PASS	AC=241;AF=0.048123;AN=5008;NS=2504;DP=18429;EAS_AF=0.0228;AMR_AF=0.0519;AFR_AF=0.0242;EUR_AF=0.0865;SAS_AF=0.0644;AA=T|||;VT=SNP
9	101154814	rs75181764	A	G	100	PASS	AC=281;AF=0.0561102;AN=5008;NS=2504;DP=19390;EAS_AF=0.1339;AMR_AF=0.0115;AFR_AF=0.0522;EUR_AF=0.0278;SAS_AF=0.0419;AA=A|||;VT=SNP
9	101156399	rs16915579	G	A	100	PASS	AC=270;AF=0.0539137;AN=5008;NS=2504;DP=19505;EAS_AF=0.1339;AMR_AF=0.0115;AFR_AF=0.0461;EUR_AF=0.0249;SAS_AF=0.0419;AA=G|||;VT=SNP
9	101157102	rs12352641	A	G	100	PASS	AC=1118;AF=0.223243;AN=5008;NS=2504;DP=18202;EAS_AF=0.1577;AMR_AF=0.0994;AFR_AF=0.5;EUR_AF=0.1193;SAS_AF=0.1115;AA=A|||;VT=SNP
9	101157125	rs12352643	A	G	100	PASS	AC=1117;AF=0.223043;AN=5008;NS=2504;DP=18873;EAS_AF=0.1577;AMR_AF=0.0994;AFR_AF=0.5;EUR_AF=0.1193;SAS_AF=0.1104;AA=A|||;VT=SNP
9	101157618	rs7032844	T	C	100	PASS	AC=1118;AF=0.223243;AN=5008;NS=2504;DP=20306;EAS_AF=0.1577;AMR_AF=0.0994;AFR_AF=0.5;EUR_AF=0.1193;SAS_AF=0.1115;AA=T|||;VT=SNP
9	101160161	rs16915623	G	C	100	PASS	AC=277;AF=0.0553115;AN=5008;NS=2504;DP=21027;EAS_AF=0.0942;AMR_AF=0.0101;AFR_AF=0.0855;EUR_AF=0.0179;SAS_AF=0.045;AA=G|||;VT=SNP
9	101161566	rs10115570	G	A	100	PASS	AC=699;AF=0.139577;AN=5008;NS=2504;DP=18292;EAS_AF=0.1181;AMR_AF=0.0749;AFR_AF=0.236;EUR_AF=0.1103;SAS_AF=0.1074;AA=G|||;VT=SNP
9	101161598	rs10125683	T	C	100	PASS	AC=920;AF=0.183706;AN=5008;NS=2504;DP=15267;EAS_AF=0.1181;AMR_AF=0.0865;AFR_AF=0.3941;EUR_AF=0.1103;SAS_AF=0.1115;AA=t|||;VT=SNP
9	101162635	rs10818876	C	T	100	PASS	AC=1159;AF=0.23143;AN=5008;NS=2504;DP=17924;EAS_AF=0.1181;AMR_AF=0.1052;AFR_AF=0.5651;EUR_AF=0.1113;SAS_AF=0.1104;AA=T|||;VT=SNP
9	101163263	rs10122943	C	T	100	PASS	AC=203;AF=0.0405351;AN=5008;NS=2504;DP=20667;EAS_AF=0.002;AMR_AF=0.0519;AFR_AF=0.0174;EUR_AF=0.0855;SAS_AF=0.0573;AA=C|||;VT=SNP
9	101164772	rs10986118	G	A	100	PASS	AC=280;AF=0.0559105;AN=5008;NS=2504;DP=21415;EAS_AF=0.0923;AMR_AF=0.0101;AFR_AF=0.0885;EUR_AF=0.0179;SAS_AF=0.046;AA=G|||;VT=SNP
9	101167839	rs10429522	A	G	100	PASS	AC=878;AF=0.175319;AN=5008;NS=2504;DP=19471;EAS_AF=0.131;AMR_AF=0.0821;AFR_AF=0.3517;EUR_AF=0.1024;SAS_AF=0.1237;AA=G|||;VT=SNP
9	101168577	rs7020345	A	G	100	PASS	AC=893;AF=0.178315;AN=5008;NS=2504;DP=19345;EAS_AF=0.1895;AMR_AF=0.1671;AFR_AF=0.1505;EUR_AF=0.2425;SAS_AF=0.1462;AA=A|||;VT=SNP
9	101168637	rs10986125	A	G	100	PASS	AC=321;AF=0.0640974;AN=5008;NS=2504;DP=20569;EAS_AF=0.0258;AMR_AF=0.0476;AFR_AF=0.0703;EUR_AF=0.0954;SAS_AF=0.0746;AA=A|||;VT=SNP
9	101169375	rs4742727	G	A	100	PASS	AC=2452;AF=0.489617;AN=5008;NS=2504;DP=21800;EAS_AF=0.4802;AMR_AF=0.6095;AFR_AF=0.6309;EUR_AF=0.3857;SAS_AF=0.3303;AA=A|||;VT=SNP
9	101170663	rs10818890	A	G	100	PASS	AC=1936;AF=0.386581;AN=5008;NS=2504;DP=21573;EAS_AF=0.4831;AMR_AF=0.5879;AFR_AF=0.2451;EUR_AF=0.3837;SAS_AF=0.3384;AA=G|||;VT=SNP
9	101171442	rs7048165	C	T	100	PASS	AC=939;AF=0.1875;AN=5008;NS=2504;DP=19117;EAS_AF=0.1101;AMR_AF=0.0865;AFR_AF=0.4138;EUR_AF=0.0984;SAS_AF=0.1247;AA=T|||;VT=SNP
9	101171682	rs12235930	A	G	100	PASS	AC=942;AF=0.188099;AN=5008;NS=2504;DP=21663;EAS_AF=0.1101;AMR_AF=0.085;AFR_AF=0.4175;EUR_AF=0.0974;SAS_AF=0.1247;AA=G|||;VT=SNP
9	101172234	rs1537960	G	A	100	PASS	AC=1248;AF=0.249201;AN=5008;NS=2504;DP=19449;EAS_AF=0.37;AMR_AF=0.5086;AFR_AF=0.0219;EUR_AF=0.2833;SAS_AF=0.2127;AA=G|||;VT=SNP
9	101172694	rs1537959	T	C	100	PASS	AC=2455;AF=0.490216;AN=5008;NS=2504;DP=16146;EAS_AF=0.4831;AMR_AF=0.6225;AFR_AF=0.6044;EUR_AF=0.4006;SAS_AF=0.3415;AA=C|||;VT=SNP
9	101173164	rs2417578	A	G	100	PASS	AC=2467;AF=0.492612;AN=5008;NS=2504;DP=18935;EAS_AF=0.4861;AMR_AF=0.621;AFR_AF=0.6097;EUR_AF=0.4016;SAS_AF=0.3436;AA=G|||;VT=SNP
9	101173171	rs945656	A	G	100	PASS	AC=1291;AF=0.257788;AN=5008;NS=2504;DP=18496;EAS_AF=0.375;AMR_AF=0.5245;AFR_AF=0.0303;EUR_AF=0.2962;SAS_AF=0.2157;AA=A|||;VT=SNP
9	101173674	rs10818892	G	A	100	PASS	AC=996;AF=0.198882;AN=5008;NS=2504;DP=18819;EAS_AF=0.1081;AMR_AF=0.0865;AFR_AF=0.4584;EUR_AF=0.0964;SAS_AF=0.1268;AA=A|||;VT=SNP
9	101173781	rs10818893	A	T	100	PASS	AC=496;AF=0.0990415;AN=5008;NS=2504;DP=19851;EAS_AF=0.1081;AMR_AF=0.0562;AFR_AF=0.0998;EUR_AF=0.0934;SAS_AF=0.1247;AA=A|||;VT=SNP
9	101174188	rs10818896	T	C	100	PASS	AC=1005;AF=0.200679;AN=5008;NS=2504;DP=17035;EAS_AF=0.1101;AMR_AF=0.0865;AFR_AF=0.4637;EUR_AF=0.0964;SAS_AF=0.1268;AA=C|||;VT=SNP
9	101175906	rs12684858	A	G	100	PASS	AC=239;AF=0.0477236;AN=5008;NS=2504;DP=16979;EAS_AF=0.0536;AMR_AF=0.0605;AFR_AF=0.0023;EUR_AF=0.0924;SAS_AF=0.0481;AA=A|||;VT=SNP
9	101176060	rs7022828	G	A	100	PASS	AC=1407;AF=0.28095;AN=5008;NS=2504;DP=16901;EAS_AF=0.2371;AMR_AF=0.2046;AFR_AF=0.3729;EUR_AF=0.2962;SAS_AF=0.2403;AA=A|||;VT=SNP
9	101176720	rs7027725	C	T	100	PASS	AC=1771;AF=0.353634;AN=5008;NS=2504;DP=19209;EAS_AF=0.2659;AMR_AF=0.2709;AFR_AF=0.5393;EUR_AF=0.2654;SAS_AF=0.3425;AA=T|||;VT=SNP
9	101176786	rs72759683	T	G	100	PASS	AC=496;AF=0.0990415;AN=5008;NS=2504;DP=20191;EAS_AF=0.0139;AMR_AF=0.062;AFR_AF=0.0461;EUR_AF=0.1471;SAS_AF=0.2352;AA=T|||;VT=SNP
9	101178374	rs4743220	C	T	100	PASS	AC=2149;AF=0.429113;AN=5008;NS=2504;DP=20294;EAS_AF=0.6994;AMR_AF=0.4957;AFR_AF=0.2224;EUR_AF=0.3618;SAS_AF=0.4519;AA=C|||;VT=SNP
9	101178629	rs4743221	C	A	100	PASS	AC=3987;AF=0.796126;AN=5008;NS=2504;DP=21122;EAS_AF=0.879;AMR_AF=0.8314;AFR_AF=0.7224;EUR_AF=0.7972;SAS_AF=0.7843;AA=A|||;VT=SNP
9	101179298	rs10986167	C	T	100	PASS	AC=2155;AF=0.430312;AN=5008;NS=2504;DP=21212;EAS_AF=0.6994;AMR_AF=0.4957;AFR_AF=0.2269;EUR_AF=0.3618;SAS_AF=0.4519;AA=T|||;VT=SNP
9	101179445	rs10760306	C	T	100	PASS	AC=3588;AF=0.716454;AN=5008;NS=2504;DP=22493;EAS_AF=0.8462;AMR_AF=0.7983;AFR_AF=0.4864;EUR_AF=0.7753;SAS_AF=0.7751;AA=T|||;VT=SNP
9	101179460	rs16915785	T	C	100	PASS	AC=350;AF=0.0698882;AN=5008;NS=2504;DP=22150;EAS_AF=0.0377;AMR_AF=0.0346;AFR_AF=0.1936;EUR_AF=0.0229;SAS_AF=0.0092;AA=T|||;VT=SNP
9	101179472	rs10818903	G	T	100	PASS	AC=2605;AF=0.520168;AN=5008;NS=2504;DP=21881;EAS_AF=0.8413;AMR_AF=0.6066;AFR_AF=0.3389;EUR_AF=0.4085;SAS_AF=0.4877;AA=G|||;VT=SNP
9	101179742	rs8181080	A	G	100	PASS	AC=3592;AF=0.717252;AN=5008;NS=2504;DP=20864;EAS_AF=0.8472;AMR_AF=0.8026;AFR_AF=0.4864;EUR_AF=0.7753;SAS_AF=0.7751;AA=A|||;VT=SNP
9	101180723	rs118044376	G	A	100	PASS	AC=259;AF=0.0517173;AN=5008;NS=2504;DP=18253;EAS_AF=0.1389;AMR_AF=0.0793;AFR_AF=0.0015;EUR_AF=0.0278;SAS_AF=0.0348;AA=g|||;VT=SNP
9	101181244	rs62574592	G	A	100	PASS	AC=115;AF=0.0229633;AN=5008;NS=2504;DP=19557;EAS_AF=0.0248;AMR_AF=0.0159;AFR_AF=0.0371;EUR_AF=0.0209;SAS_AF=0.0092;AA=g|||;VT=SNP
9	101181651	rs1889984	C	A	100	PASS	AC=2166;AF=0.432508;AN=5008;NS=2504;DP=17272;EAS_AF=0.7073;AMR_AF=0.5014;AFR_AF=0.2284;EUR_AF=0.3598;SAS_AF=0.4509;AA=C|||;VT=SNP
9	101182593	rs12552849	C	T	100	PASS	AC=1655;AF=0.330471;AN=5008;NS=2504;DP=15151;EAS_AF=0.5298;AMR_AF=0.379;AFR_AF=0.093;EUR_AF=0.334;SAS_AF=0.408;AA=C|||;VT=SNP
9	101182616	rs117102957	A	C	100	PASS	AC=263;AF=0.052516;AN=5008;NS=2504;DP=16074;EAS_AF=0.1369;AMR_AF=0.0836;AFR_AF=0.0015;EUR_AF=0.0288;SAS_AF=0.0368;AA=A|||;VT=SNP
9	101182698	rs10283767	A	C	100	PASS	AC=937;AF=0.187101;AN=5008;NS=2504;DP=19687;EAS_AF=0.3433;AMR_AF=0.2305;AFR_AF=0.2118;EUR_AF=0.0706;SAS_AF=0.0818;AA=A|||;VT=SNP
9	101183284	rs75297712	C	A	100	PASS	AC=261;AF=0.0521166;AN=5008;NS=2504;DP=17895;EAS_AF=0.1369;AMR_AF=0.0821;AFR_AF=0.0015;EUR_AF=0.0278;SAS_AF=0.0368;AA=c|||;VT=SNP
9	101183889	rs10986180	G	A	100	PASS	AC=396;AF=0.0790735;AN=5008;NS=2504;DP=18048;EAS_AF=0.1726;AMR_AF=0.1066;AFR_AF=0.0635;EUR_AF=0.0219;SAS_AF=0.0429;AA=g|||;VT=SNP
9	101185577	rs10986187	C	T	100	PASS	AC=937;AF=0.187101;AN=5008;NS=2504;DP=22968;EAS_AF=0.3333;AMR_AF=0.232;AFR_AF=0.2186;EUR_AF=0.0696;SAS_AF=0.0828;AA=-|||;VT=SNP
9	101187760	rs1537958	T	G	100	PASS	AC=4028;AF=0.804313;AN=5008;NS=2504;DP=21953;EAS_AF=0.878;AMR_AF=0.8386;AFR_AF=0.7337;EUR_AF=0.8032;SAS_AF=0.8006;AA=G|||;VT=SNP
9	101188123	rs4743222	C	T	100	PASS	AC=941;AF=0.187899;AN=5008;NS=2504;DP=21215;EAS_AF=0.3363;AMR_AF=0.2291;AFR_AF=0.2209;EUR_AF=0.0696;SAS_AF=0.0828;AA=C|||;VT=SNP
9	101188401	rs75459529	C	T	100	PASS	AC=277;AF=0.0553115;AN=5008;NS=2504;DP=19335;EAS_AF=0.0089;AMR_AF=0.0735;AFR_AF=0.0015;EUR_AF=0.0706;SAS_AF=0.1472;AA=C|||;VT=SNP
9	101188412	rs73502855	A	G	100	PASS	AC=940;AF=0.1877;AN=5008;NS=2504;DP=19324;EAS_AF=0.3363;AMR_AF=0.2291;AFR_AF=0.2209;EUR_AF=0.0696;SAS_AF=0.0818;AA=G|||;VT=SNP
9	101189076	rs4743223	G	A	100	PASS	AC=261;AF=0.0521166;AN=5008;NS=2504;DP=19840;EAS_AF=0.1369;AMR_AF=0.0821;AFR_AF=0.0015;EUR_AF=0.0278;SAS_AF=0.0368;AA=G|||;VT=SNP
9	101189102	rs4743224	G	A	100	PASS	AC=940;AF=0.1877;AN=5008;NS=2504;DP=18828;EAS_AF=0.3363;AMR_AF=0.2291;AFR_AF=0.2209;EUR_AF=0.0696;SAS_AF=0.0818;AA=G|||;VT=SNP
9	101189403	rs7026110	G	A	100	PASS	AC=940;AF=0.1877;AN=5008;NS=2504;DP=20160;EAS_AF=0.3363;AMR_AF=0.2291;AFR_AF=0.2209;EUR_AF=0.0696;SAS_AF=0.0818;AA=G|||;VT=SNP
9	101189655	rs73502862	C	G	100	PASS	AC=940;AF=0.1877;AN=5008;NS=2504;DP=19936;EAS_AF=0.3363;AMR_AF=0.2291;AFR_AF=0.2209;EUR_AF=0.0696;SAS_AF=0.0818;AA=C|||;VT=SNP
9	101190014	rs142940771	C	T	100	PASS	AC=261;AF=0.0521166;AN=5008;NS=2504;DP=12089;EAS_AF=0.1369;AMR_AF=0.0821;AFR_AF=0.0015;EUR_AF=0.0278;SAS_AF=0.0368;AA=-|||;VT=SNP
9	101190074	rs146096243	C	T	100	PASS	AC=261;AF=0.0521166;AN=5008;NS=2504;DP=11770;EAS_AF=0.1369;AMR_AF=0.0821;AFR_AF=0.0015;EUR_AF=0.0278;SAS_AF=0.0368;AA=C|||;VT=SNP
9	101190461	rs10760320	G	A	100	PASS	AC=2574;AF=0.513978;AN=5008;NS=2504;DP=20514;EAS_AF=0.5417;AMR_AF=0.5706;AFR_AF=0.1861;EUR_AF=0.7018;SAS_AF=0.6953;AA=G|||;VT=SNP
9	101190853	rs10739641	C	T	100	PASS	AC=2571;AF=0.513379;AN=5008;NS=2504;DP=22855;EAS_AF=0.5417;AMR_AF=0.5692;AFR_AF=0.1846;EUR_AF=0.7018;SAS_AF=0.6953;AA=C|||;VT=SNP
9	101191313	rs10986216	A	G	100	PASS	AC=942;AF=0.188099;AN=5008;NS=2504;DP=20208;EAS_AF=0.3363;AMR_AF=0.2305;AFR_AF=0.2216;EUR_AF=0.0696;SAS_AF=0.0818;AA=A|||;VT=SNP
9	101191538	rs7852239	T	C	100	PASS	AC=4823;AF=0.963059;AN=5008;NS=2504;DP=16751;EAS_AF=0.9345;AMR_AF=0.9669;AFR_AF=0.9985;EUR_AF=0.9414;SAS_AF=0.9642;AA=C|||;VT=SNP
9	101192990	rs1537957	C	T	100	PASS	AC=2570;AF=0.513179;AN=5008;NS=2504;DP=19380;EAS_AF=0.5417;AMR_AF=0.5706;AFR_AF=0.1831;EUR_AF=0.7028;SAS_AF=0.6943;AA=C|||;VT=SNP
9	101193010	rs12336184	T	C	100	PASS	AC=1311;AF=0.261781;AN=5008;NS=2504;DP=19507;EAS_AF=0.3363;AMR_AF=0.2594;AFR_AF=0.4599;EUR_AF=0.0944;SAS_AF=0.091;AA=C|||;VT=SNP
9	101193099	rs7043160	G	A	100	PASS	AC=675;AF=0.134784;AN=5008;NS=2504;DP=18941;EAS_AF=0.1964;AMR_AF=0.147;AFR_AF=0.2186;EUR_AF=0.0417;SAS_AF=0.045;AA=G|||;VT=SNP
9	101193170	rs12339416	G	T	100	PASS	AC=394;AF=0.0786741;AN=5008;NS=2504;DP=21385;EAS_AF=0.1706;AMR_AF=0.1066;AFR_AF=0.0635;EUR_AF=0.0219;SAS_AF=0.0429;AA=G|||;VT=SNP
9	101193314	rs7029453	A	G	100	PASS	AC=675;AF=0.134784;AN=5008;NS=2504;DP=19017;EAS_AF=0.1954;AMR_AF=0.147;AFR_AF=0.2194;EUR_AF=0.0417;SAS_AF=0.045;AA=A|||;VT=SNP
9	101193397	rs12348935	C	G	100	PASS	AC=398;AF=0.0794728;AN=5008;NS=2504;DP=18178;EAS_AF=0.1746;AMR_AF=0.1066;AFR_AF=0.0635;EUR_AF=0.0219;SAS_AF=0.0429;AA=C|||;VT=SNP
9	101193966	rs117426918	T	G	100	PASS	AC=265;AF=0.0529153;AN=5008;NS=2504;DP=16931;EAS_AF=0.1399;AMR_AF=0.0836;AFR_AF=0.0015;EUR_AF=0.0278;SAS_AF=0.0368;AA=T|||;VT=SNP
9	101194716	rs10986244	G	C	100	PASS	AC=399;AF=0.0796725;AN=5008;NS=2504;DP=17237;EAS_AF=0.1756;AMR_AF=0.1066;AFR_AF=0.0635;EUR_AF=0.0219;SAS_AF=0.0429;AA=g|||;VT=SNP
9	101195035	rs10818923	A	G	100	PASS	AC=1793;AF=0.358027;AN=5008;NS=2504;DP=20354;EAS_AF=0.5367;AMR_AF=0.4006;AFR_AF=0.1324;EUR_AF=0.3757;SAS_AF=0.4305;AA=a|||;VT=SNP
9	101195196	rs1336819	C	T	100	PASS	AC=622;AF=0.124201;AN=5008;NS=2504;DP=18632;EAS_AF=0.1964;AMR_AF=0.1254;AFR_AF=0.2042;EUR_AF=0.0239;SAS_AF=0.044;AA=c|||;VT=SNP
9	101195454	rs55906726	C	A	100	PASS	AC=364;AF=0.0726837;AN=5008;NS=2504;DP=22538;EAS_AF=0.0298;AMR_AF=0.085;AFR_AF=0.0333;EUR_AF=0.0835;SAS_AF=0.1503;AA=C|||;VT=SNP
9	101195474	rs10760325	C	T	100	PASS	AC=1279;AF=0.255391;AN=5008;NS=2504;DP=21640;EAS_AF=0.5268;AMR_AF=0.304;AFR_AF=0.0136;EUR_AF=0.2634;SAS_AF=0.2597;AA=C|||;VT=SNP
9	101196024	rs4742728	C	G	100	PASS	AC=1181;AF=0.235823;AN=5008;NS=2504;DP=21888;EAS_AF=0.3452;AMR_AF=0.2867;AFR_AF=0.2073;EUR_AF=0.1342;SAS_AF=0.2301;AA=C|||;VT=SNP
9	101196410	rs4743225	C	A	100	PASS	AC=3005;AF=0.60004;AN=5008;NS=2504;DP=22521;EAS_AF=0.873;AMR_AF=0.6527;AFR_AF=0.556;EUR_AF=0.4443;SAS_AF=0.501;AA=A|||;VT=SNP
9	101196570	rs4742729	A	G	100	PASS	AC=1246;AF=0.248802;AN=5008;NS=2504;DP=20948;EAS_AF=0.3452;AMR_AF=0.2896;AFR_AF=0.2549;EUR_AF=0.1342;SAS_AF=0.2301;AA=G|||;VT=SNP
9	101196583	rs4743226	T	C	100	PASS	AC=3008;AF=0.600639;AN=5008;NS=2504;DP=20997;EAS_AF=0.873;AMR_AF=0.6527;AFR_AF=0.556;EUR_AF=0.4463;SAS_AF=0.502;AA=C|||;VT=SNP
9	101196642	rs73655448	C	A	100	PASS	AC=433;AF=0.0864617;AN=5008;NS=2504;DP=21739;EAS_AF=0.1696;AMR_AF=0.1095;AFR_AF=0.0915;EUR_AF=0.0229;SAS_AF=0.0429;AA=C|||;VT=SNP
9	101198269	rs12001905	T	C	100	PASS	AC=1505;AF=0.300519;AN=5008;NS=2504;DP=13978;EAS_AF=0.5268;AMR_AF=0.3242;AFR_AF=0.1339;EUR_AF=0.2942;SAS_AF=0.2822;AA=T|||;VT=SNP
9	101198345	rs10818928	C	T	100	PASS	AC=4021;AF=0.802915;AN=5008;NS=2504;DP=12474;EAS_AF=0.878;AMR_AF=0.8357;AFR_AF=0.7292;EUR_AF=0.8052;SAS_AF=0.7996;AA=T|||;VT=SNP
9	101198697	rs58562936	G	A	100	PASS	AC=1165;AF=0.232628;AN=5008;NS=2504;DP=5058;EAS_AF=0.3452;AMR_AF=0.281;AFR_AF=0.2073;EUR_AF=0.1243;SAS_AF=0.228;AA=G|||;VT=SNP
9	101198724	rs11788223	T	A	100	PASS	AC=442;AF=0.0882588;AN=5008;NS=2504;DP=7676;EAS_AF=0.0913;AMR_AF=0.0908;AFR_AF=0.0053;EUR_AF=0.1511;SAS_AF=0.1309;AA=T|||;VT=SNP
9	101198752	rs28482441	T	C	100	PASS	AC=1168;AF=0.233227;AN=5008;NS=2504;DP=9713;EAS_AF=0.3452;AMR_AF=0.281;AFR_AF=0.2073;EUR_AF=0.1272;SAS_AF=0.228;AA=T|||;VT=SNP
9	101199392	rs12349881	C	T	100	PASS	AC=398;AF=0.0794728;AN=5008;NS=2504;DP=24207;EAS_AF=0.1746;AMR_AF=0.1066;AFR_AF=0.0635;EUR_AF=0.0219;SAS_AF=0.0429;AA=C|||;VT=SNP
9	101199725	rs12337248	A	G	100	PASS	AC=1236;AF=0.246805;AN=5008;NS=2504;DP=24512;EAS_AF=0.3452;AMR_AF=0.2839;AFR_AF=0.2587;EUR_AF=0.1252;SAS_AF=0.228;AA=A|||;VT=SNP
9	101200198	rs75228671	A	G	100	PASS	AC=349;AF=0.0696885;AN=5008;NS=2504;DP=25660;EAS_AF=0.0308;AMR_AF=0.0793;AFR_AF=0.0333;EUR_AF=0.0736;SAS_AF=0.1483;AA=A|||;VT=SNP
9	101200255	rs57621442	C	A	100	PASS	AC=966;AF=0.192891;AN=5008;NS=2504;DP=25416;EAS_AF=0.2034;AMR_AF=0.2017;AFR_AF=0.2557;EUR_AF=0.0954;SAS_AF=0.1912;AA=C|||;VT=SNP
9	101200354	rs77579987	C	T	100	PASS	AC=264;AF=0.0527157;AN=5008;NS=2504;DP=26134;EAS_AF=0.1399;AMR_AF=0.0821;AFR_AF=0.0015;EUR_AF=0.0278;SAS_AF=0.0368;AA=C|||;VT=SNP
9	101200751	rs12352195	C	A	100	PASS	AC=435;AF=0.086861;AN=5008;NS=2504;DP=20799;EAS_AF=0.1746;AMR_AF=0.1095;AFR_AF=0.0893;EUR_AF=0.0229;SAS_AF=0.0429;AA=C|||;VT=SNP
9	101200782	rs28735883	A	T	100	PASS	AC=435;AF=0.086861;AN=5008;NS=2504;DP=21240;EAS_AF=0.1746;AMR_AF=0.1095;AFR_AF=0.0893;EUR_AF=0.0229;SAS_AF=0.0429;AA=A|||;VT=SNP
9	101201713	rs78482341	T	C	100	PASS	AC=348;AF=0.0694888;AN=5008;NS=2504;DP=21025;EAS_AF=0.0327;AMR_AF=0.0807;AFR_AF=0.0303;EUR_AF=0.0736;SAS_AF=0.1483;AA=T|||;VT=SNP
9	101202321	rs1336817	G	T	100	PASS	AC=349;AF=0.0696885;AN=5008;NS=2504;DP=19460;EAS_AF=0.0308;AMR_AF=0.0793;AFR_AF=0.0333;EUR_AF=0.0736;SAS_AF=0.1483;AA=G|||;VT=SNP
9	101202803	rs7466271	T	C	100	PASS	AC=4571;AF=0.91274;AN=5008;NS=2504;DP=17656;EAS_AF=0.9087;AMR_AF=0.9092;AFR_AF=0.9947;EUR_AF=0.8459;SAS_AF=0.8773;AA=C|||;VT=SNP
9	101203214	rs7357609	A	T	100	PASS	AC=900;AF=0.179712;AN=5008;NS=2504;DP=19505;EAS_AF=0.2054;AMR_AF=0.1988;AFR_AF=0.2057;EUR_AF=0.0964;SAS_AF=0.1902;AA=A|||;VT=SNP
9	101203981	rs1889983	T	C	100	PASS	AC=996;AF=0.198882;AN=5008;NS=2504;DP=16819;EAS_AF=0.122;AMR_AF=0.1614;AFR_AF=0.27;EUR_AF=0.1948;SAS_AF=0.2127;AA=T|||;VT=SNP
9	101204295	rs60421482	C	T	100	PASS	AC=322;AF=0.0642971;AN=5008;NS=2504;DP=16404;EAS_AF=0.1756;AMR_AF=0.1052;AFR_AF=0.0068;EUR_AF=0.0219;SAS_AF=0.0419;AA=C|||;VT=SNP
9	101204346	rs60737529	T	A	100	PASS	AC=436;AF=0.0870607;AN=5008;NS=2504;DP=15025;EAS_AF=0.1746;AMR_AF=0.111;AFR_AF=0.09;EUR_AF=0.0229;SAS_AF=0.0419;AA=T|||;VT=SNP
9	101204352	rs59561185	A	G	100	PASS	AC=1162;AF=0.232029;AN=5008;NS=2504;DP=15304;EAS_AF=0.3452;AMR_AF=0.281;AFR_AF=0.2057;EUR_AF=0.1243;SAS_AF=0.227;AA=A|||;VT=SNP
9	101205162	rs2491397	C	T	100	PASS	AC=1970;AF=0.393371;AN=5008;NS=2504;DP=23206;EAS_AF=0.127;AMR_AF=0.353;AFR_AF=0.4236;EUR_AF=0.5577;SAS_AF=0.4867;AA=C|||;VT=SNP
9	101205976	rs2485145	T	A	100	PASS	AC=3491;AF=0.697085;AN=5008;NS=2504;DP=20689;EAS_AF=0.4712;AMR_AF=0.6729;AFR_AF=0.8684;EUR_AF=0.6988;SAS_AF=0.7137;AA=A|||;VT=SNP
9	101206743	rs76147841	T	C	100	PASS	AC=326;AF=0.0650958;AN=5008;NS=2504;DP=18781;EAS_AF=0.1379;AMR_AF=0.0865;AFR_AF=0.0477;EUR_AF=0.0278;SAS_AF=0.0368;AA=T|||;VT=SNP
9	101206856	rs73502898	A	G	100	PASS	AC=602;AF=0.120208;AN=5008;NS=2504;DP=21714;EAS_AF=0.1389;AMR_AF=0.1239;AFR_AF=0.2209;EUR_AF=0.0467;SAS_AF=0.0378;AA=A|||;VT=SNP
9	101207187	rs17770238	G	A	100	PASS	AC=463;AF=0.0924521;AN=5008;NS=2504;DP=18704;EAS_AF=0.0308;AMR_AF=0.0893;AFR_AF=0.1142;EUR_AF=0.0736;SAS_AF=0.1483;AA=G|||;VT=SNP
9	101207335	rs7047515	T	A	100	PASS	AC=602;AF=0.120208;AN=5008;NS=2504;DP=21061;EAS_AF=0.1389;AMR_AF=0.1239;AFR_AF=0.2209;EUR_AF=0.0467;SAS_AF=0.0378;AA=T|||;VT=SNP
9	101207390	rs1415116	A	C	100	PASS	AC=464;AF=0.0926518;AN=5008;NS=2504;DP=20377;EAS_AF=0.0308;AMR_AF=0.0893;AFR_AF=0.115;EUR_AF=0.0736;SAS_AF=0.1483;AA=A|||;VT=SNP
9	101207425	rs2491398	A	G	100	PASS	AC=3507;AF=0.70028;AN=5008;NS=2504;DP=19511;EAS_AF=0.4692;AMR_AF=0.6729;AFR_AF=0.8699;EUR_AF=0.7038;SAS_AF=0.7249;AA=G|||;VT=SNP
9	101207494	rs2485146	T	C	100	PASS	AC=3509;AF=0.700679;AN=5008;NS=2504;DP=18007;EAS_AF=0.4692;AMR_AF=0.6729;AFR_AF=0.8699;EUR_AF=0.7058;SAS_AF=0.7249;AA=C|||;VT=SNP
9	101207823	rs2491399	G	A	100	PASS	AC=3502;AF=0.699281;AN=5008;NS=2504;DP=20066;EAS_AF=0.4702;AMR_AF=0.6729;AFR_AF=0.8654;EUR_AF=0.7038;SAS_AF=0.7249;AA=A|||;VT=SNP
9	101207951	rs78620690	A	T	100	PASS	AC=463;AF=0.0924521;AN=5008;NS=2504;DP=19955;EAS_AF=0.0308;AMR_AF=0.0893;AFR_AF=0.1142;EUR_AF=0.0736;SAS_AF=0.1483;AA=A|||;VT=SNP
9	101208288	rs17770298	C	A	100	PASS	AC=454;AF=0.090655;AN=5008;NS=2504;DP=20650;EAS_AF=0.0308;AMR_AF=0.0865;AFR_AF=0.1089;EUR_AF=0.0736;SAS_AF=0.1483;AA=C|||;VT=SNP
9	101208510	rs62574622	C	A	100	PASS	AC=1501;AF=0.29972;AN=5008;NS=2504;DP=21364;EAS_AF=0.5298;AMR_AF=0.3271;AFR_AF=0.1346;EUR_AF=0.2932;SAS_AF=0.273;AA=C|||;VT=SNP
9	101208613	rs55947509	G	A	100	PASS	AC=456;AF=0.0910543;AN=5008;NS=2504;DP=19405;EAS_AF=0.0308;AMR_AF=0.0879;AFR_AF=0.1089;EUR_AF=0.0746;SAS_AF=0.1483;AA=A|||;VT=SNP
9	101208849	rs4743228	G	T	100	PASS	AC=346;AF=0.0690895;AN=5008;NS=2504;DP=20262;EAS_AF=0.1379;AMR_AF=0.0908;AFR_AF=0.0605;EUR_AF=0.0278;SAS_AF=0.0368;AA=G|||;VT=SNP
9	101208921	rs10986301	G	A	100	PASS	AC=435;AF=0.086861;AN=5008;NS=2504;DP=20462;EAS_AF=0.1726;AMR_AF=0.111;AFR_AF=0.0908;EUR_AF=0.0229;SAS_AF=0.0419;AA=G|||;VT=SNP
9	101209118	rs28469088	G	C	100	PASS	AC=726;AF=0.144968;AN=5008;NS=2504;DP=16828;EAS_AF=0.1687;AMR_AF=0.1729;AFR_AF=0.1157;EUR_AF=0.1014;SAS_AF=0.1851;AA=G|||;VT=SNP
9	101209722	rs78945021	T	A	100	PASS	AC=507;AF=0.101238;AN=5008;NS=2504;DP=15278;EAS_AF=0.0337;AMR_AF=0.0908;AFR_AF=0.034;EUR_AF=0.1044;SAS_AF=0.2658;AA=T|||;VT=SNP
9	101210014	rs80230127	C	T	100	PASS	AC=507;AF=0.101238;AN=5008;NS=2504;DP=13005;EAS_AF=0.0337;AMR_AF=0.0908;AFR_AF=0.034;EUR_AF=0.1044;SAS_AF=0.2658;AA=C|||;VT=SNP
9	101210261	rs77057956	C	T	100	PASS	AC=506;AF=0.101038;AN=5008;NS=2504;DP=17301;EAS_AF=0.0347;AMR_AF=0.0908;AFR_AF=0.034;EUR_AF=0.1054;SAS_AF=0.2628;AA=C|||;VT=SNP
9	101210609	rs10986308	T	C	100	PASS	AC=1416;AF=0.282748;AN=5008;NS=2504;DP=17498;EAS_AF=0.3631;AMR_AF=0.2997;AFR_AF=0.2625;EUR_AF=0.1561;SAS_AF=0.3456;AA=t|||;VT=SNP
9	101210900	rs76273894	A	G	100	PASS	AC=508;AF=0.101438;AN=5008;NS=2504;DP=16926;EAS_AF=0.0347;AMR_AF=0.0908;AFR_AF=0.034;EUR_AF=0.1044;SAS_AF=0.2658;AA=A|||;VT=SNP
9	101211767	rs10818941	A	G	100	PASS	AC=1438;AF=0.287141;AN=5008;NS=2504;DP=18198;EAS_AF=0.5099;AMR_AF=0.3127;AFR_AF=0.1278;EUR_AF=0.2624;SAS_AF=0.2802;AA=A|||;VT=SNP
9	101212597	rs7042032	T	C	100	PASS	AC=796;AF=0.158946;AN=5008;NS=2504;DP=20597;EAS_AF=0.1925;AMR_AF=0.1527;AFR_AF=0.3101;EUR_AF=0.0417;SAS_AF=0.045;AA=T|||;VT=SNP
9	101213219	rs10986316	T	C	100	PASS	AC=373;AF=0.0744808;AN=5008;NS=2504;DP=19698;EAS_AF=0.1915;AMR_AF=0.1066;AFR_AF=0.0318;EUR_AF=0.0219;SAS_AF=0.0429;AA=T|||;VT=SNP
9	101213229	rs4743229	G	A	100	PASS	AC=3836;AF=0.765974;AN=5008;NS=2504;DP=19427;EAS_AF=0.876;AMR_AF=0.817;AFR_AF=0.6422;EUR_AF=0.7684;SAS_AF=0.7812;AA=A|||;VT=SNP
9	101213582	rs10818944	G	A	100	PASS	AC=1203;AF=0.240216;AN=5008;NS=2504;DP=16458;EAS_AF=0.5089;AMR_AF=0.2925;AFR_AF=0.0113;EUR_AF=0.2187;SAS_AF=0.2577;AA=G|||;VT=SNP
9	101214168	rs10760353	T	A	100	PASS	AC=1440;AF=0.28754;AN=5008;NS=2504;DP=19869;EAS_AF=0.5079;AMR_AF=0.3112;AFR_AF=0.146;EUR_AF=0.2465;SAS_AF=0.2771;AA=T|||;VT=SNP
9	101214197	rs7024036	T	C	100	PASS	AC=1759;AF=0.351238;AN=5008;NS=2504;DP=19662;EAS_AF=0.3651;AMR_AF=0.3415;AFR_AF=0.4697;EUR_AF=0.1918;SAS_AF=0.3476;AA=C|||;VT=SNP
9	101214967	rs77589545	T	C	100	PASS	AC=282;AF=0.0563099;AN=5008;NS=2504;DP=22048;EAS_AF=0.1369;AMR_AF=0.085;AFR_AF=0.0023;EUR_AF=0.0447;SAS_AF=0.0378;AA=T|||;VT=SNP
9	101215082	rs7028271	T	C	100	PASS	AC=1760;AF=0.351438;AN=5008;NS=2504;DP=20212;EAS_AF=0.3651;AMR_AF=0.3415;AFR_AF=0.4705;EUR_AF=0.1918;SAS_AF=0.3476;AA=C|||;VT=SNP
9	101215505	rs12351078	A	G	100	PASS	AC=1599;AF=0.319289;AN=5008;NS=2504;DP=15405;EAS_AF=0.3591;AMR_AF=0.33;AFR_AF=0.4705;EUR_AF=0.16;SAS_AF=0.2301;AA=A|||;VT=SNP
9	101215919	rs10986322	G	A	100	PASS	AC=964;AF=0.192492;AN=5008;NS=2504;DP=21055;EAS_AF=0.1935;AMR_AF=0.1643;AFR_AF=0.4319;EUR_AF=0.0417;SAS_AF=0.0429;AA=A|||;VT=SNP
9	101215983	rs3824497	A	G	100	PASS	AC=282;AF=0.0563099;AN=5008;NS=2504;DP=20410;EAS_AF=0.1369;AMR_AF=0.085;AFR_AF=0.0023;EUR_AF=0.0447;SAS_AF=0.0378;AA=A|||;VT=SNP
9	101216177	rs3802477	T	C	100	PASS	AC=282;AF=0.0563099;AN=5008;NS=2504;DP=20147;EAS_AF=0.1369;AMR_AF=0.085;AFR_AF=0.0023;EUR_AF=0.0447;SAS_AF=0.0378;AA=T|||;VT=SNP
9	101216717	rs10818948	C	T	100	PASS	AC=1782;AF=0.355831;AN=5008;NS=2504;DP=18091;EAS_AF=0.5456;AMR_AF=0.389;AFR_AF=0.1793;EUR_AF=0.3151;SAS_AF=0.4172;AA=C|||;VT=SNP
9	101217522	rs12004517	C	T	100	PASS	AC=1430;AF=0.285543;AN=5008;NS=2504;DP=19825;EAS_AF=0.5179;AMR_AF=0.3084;AFR_AF=0.143;EUR_AF=0.2406;SAS_AF=0.2689;AA=c|||;VT=SNP
9	101217635	rs55923702	C	G	100	PASS	AC=1033;AF=0.20627;AN=5008;NS=2504;DP=16556;EAS_AF=0.2163;AMR_AF=0.2104;AFR_AF=0.2912;EUR_AF=0.0974;SAS_AF=0.1902;AA=C|||;VT=SNP
9	101218784	rs10818955	C	T	100	PASS	AC=1131;AF=0.225839;AN=5008;NS=2504;DP=19825;EAS_AF=0.1825;AMR_AF=0.2882;AFR_AF=0.1014;EUR_AF=0.3936;SAS_AF=0.2219;AA=C|||;VT=SNP
9	101219076	rs10818956	G	T	100	PASS	AC=2641;AF=0.527356;AN=5008;NS=2504;DP=18461;EAS_AF=0.6558;AMR_AF=0.6081;AFR_AF=0.357;EUR_AF=0.6461;SAS_AF=0.4458;AA=G|||;VT=SNP
9	101219486	rs77779863	A	G	100	PASS	AC=307;AF=0.0613019;AN=5008;NS=2504;DP=19434;EAS_AF=0.1538;AMR_AF=0.0893;AFR_AF=0.0015;EUR_AF=0.0288;SAS_AF=0.0603;AA=A|||;VT=SNP
9	101219548	rs1930420	T	C	100	PASS	AC=3036;AF=0.60623;AN=5008;NS=2504;DP=18846;EAS_AF=0.6756;AMR_AF=0.6988;AFR_AF=0.3646;EUR_AF=0.66;SAS_AF=0.7403;AA=T|||;VT=SNP
9	101219911	rs56386936	T	G	100	PASS	AC=1462;AF=0.291933;AN=5008;NS=2504;DP=19593;EAS_AF=0.5188;AMR_AF=0.3401;AFR_AF=0.1694;EUR_AF=0.2197;SAS_AF=0.2638;AA=T|||;VT=SNP
9	101219931	rs2808542	A	G	100	PASS	AC=3817;AF=0.762181;AN=5008;NS=2504;DP=18613;EAS_AF=0.9008;AMR_AF=0.8516;AFR_AF=0.5855;EUR_AF=0.7594;SAS_AF=0.7975;AA=G|||;VT=SNP
9	101219984	rs2779544	G	C	100	PASS	AC=3809;AF=0.760583;AN=5008;NS=2504;DP=18396;EAS_AF=0.8998;AMR_AF=0.8501;AFR_AF=0.584;EUR_AF=0.7594;SAS_AF=0.7935;AA=C|||;VT=SNP
9	101220651	rs1930419	C	T	100	PASS	AC=1935;AF=0.386382;AN=5008;NS=2504;DP=20609;EAS_AF=0.2133;AMR_AF=0.4395;AFR_AF=0.3918;EUR_AF=0.4911;SAS_AF=0.4121;AA=T|||;VT=SNP
9	101221143	rs2808543	G	A	100	PASS	AC=2379;AF=0.47504;AN=5008;NS=2504;DP=21627;EAS_AF=0.376;AMR_AF=0.5187;AFR_AF=0.4357;EUR_AF=0.5477;SAS_AF=0.5245;AA=A|||;VT=SNP
9	101223274	rs2779559	A	C	100	PASS	AC=1638;AF=0.327077;AN=5008;NS=2504;DP=19047;EAS_AF=0.2183;AMR_AF=0.4222;AFR_AF=0.1641;EUR_AF=0.499;SAS_AF=0.4151;AA=A|||;VT=SNP
9	101224280	rs1953087	C	T	100	PASS	AC=1950;AF=0.389377;AN=5008;NS=2504;DP=21231;EAS_AF=0.2183;AMR_AF=0.4424;AFR_AF=0.3888;EUR_AF=0.5;SAS_AF=0.4151;AA=C|||;VT=SNP
9	101224475	rs78293983	T	A	100	PASS	AC=369;AF=0.0736821;AN=5008;NS=2504;DP=19819;EAS_AF=0.1548;AMR_AF=0.0735;AFR_AF=0.0015;EUR_AF=0.0517;SAS_AF=0.1104;AA=T|||;VT=SNP
9	101224610	rs1953086	C	T	100	PASS	AC=1638;AF=0.327077;AN=5008;NS=2504;DP=18942;EAS_AF=0.2183;AMR_AF=0.4222;AFR_AF=0.1641;EUR_AF=0.499;SAS_AF=0.4151;AA=C|||;VT=SNP
9	101225311	rs2225581	C	T	100	PASS	AC=1896;AF=0.378594;AN=5008;NS=2504;DP=17055;EAS_AF=0.2183;AMR_AF=0.4409;AFR_AF=0.3487;EUR_AF=0.5;SAS_AF=0.4151;AA=C|||;VT=SNP
9	101225729	rs1930418	C	T	100	PASS	AC=1639;AF=0.327276;AN=5008;NS=2504;DP=19157;EAS_AF=0.2183;AMR_AF=0.4222;AFR_AF=0.1641;EUR_AF=0.5;SAS_AF=0.4151;AA=C|||;VT=SNP
9	101225738	rs1930417	C	A	100	PASS	AC=2453;AF=0.489816;AN=5008;NS=2504;DP=19374;EAS_AF=0.376;AMR_AF=0.5245;AFR_AF=0.4818;EUR_AF=0.5527;SAS_AF=0.5286;AA=A|||;VT=SNP
9	101225794	rs2779592	A	G	100	PASS	AC=3934;AF=0.785543;AN=5008;NS=2504;DP=19965;EAS_AF=0.8998;AMR_AF=0.8775;AFR_AF=0.6142;EUR_AF=0.825;SAS_AF=0.7935;AA=G|||;VT=SNP
9	101226216	rs2808547	C	T	100	PASS	AC=1966;AF=0.392572;AN=5008;NS=2504;DP=17062;EAS_AF=0.2192;AMR_AF=0.4452;AFR_AF=0.3979;EUR_AF=0.501;SAS_AF=0.4151;AA=t|||;VT=SNP
9	101226588	rs10986350	A	G	100	PASS	AC=1476;AF=0.294728;AN=5008;NS=2504;DP=12593;EAS_AF=0.5228;AMR_AF=0.3545;AFR_AF=0.1286;EUR_AF=0.2724;SAS_AF=0.2648;AA=A|||;VT=SNP
9	101226710	rs59511105	T	A	100	PASS	AC=423;AF=0.0844649;AN=5008;NS=2504;DP=11737;EAS_AF=0.1548;AMR_AF=0.0749;AFR_AF=0.0416;EUR_AF=0.0517;SAS_AF=0.1104;AA=T|||;VT=SNP
9	101226733	rs2808548	C	T	100	PASS	AC=2430;AF=0.485224;AN=5008;NS=2504;DP=11790;EAS_AF=0.374;AMR_AF=0.5231;AFR_AF=0.4667;EUR_AF=0.5527;SAS_AF=0.5286;AA=G|||;VT=SNP
9	101226835	rs2808549	T	C	100	PASS	AC=2433;AF=0.485823;AN=5008;NS=2504;DP=12194;EAS_AF=0.377;AMR_AF=0.5231;AFR_AF=0.4667;EUR_AF=0.5527;SAS_AF=0.5286;AA=C|||;VT=SNP
9	101227954	rs2808550	T	C	100	PASS	AC=1964;AF=0.392173;AN=5008;NS=2504;DP=19825;EAS_AF=0.2222;AMR_AF=0.4452;AFR_AF=0.3971;EUR_AF=0.501;SAS_AF=0.411;AA=C|||;VT=SNP
9	101228623	rs2779520	G	A	100	PASS	AC=3892;AF=0.777157;AN=5008;NS=2504;DP=20176;EAS_AF=0.8998;AMR_AF=0.8775;AFR_AF=0.5968;EUR_AF=0.8211;SAS_AF=0.7781;AA=A|||;VT=SNP
9	101228944	rs2808551	T	C	100	PASS	AC=3503;AF=0.699481;AN=5008;NS=2504;DP=21214;EAS_AF=0.8998;AMR_AF=0.8487;AFR_AF=0.3041;EUR_AF=0.8241;SAS_AF=0.7935;AA=T|||;VT=SNP
9	101229168	rs2808552	T	C	100	PASS	AC=1641;AF=0.327676;AN=5008;NS=2504;DP=19614;EAS_AF=0.2192;AMR_AF=0.4222;AFR_AF=0.1649;EUR_AF=0.499;SAS_AF=0.4162;AA=T|||;VT=SNP
9	101229396	rs2808553	C	T	100	PASS	AC=2375;AF=0.474241;AN=5008;NS=2504;DP=21782;EAS_AF=0.374;AMR_AF=0.5202;AFR_AF=0.4274;EUR_AF=0.5517;SAS_AF=0.5286;AA=T|||;VT=SNP
9	101229725	rs2808554	T	C	100	PASS	AC=2411;AF=0.48143;AN=5008;NS=2504;DP=19303;EAS_AF=0.381;AMR_AF=0.5245;AFR_AF=0.444;EUR_AF=0.5527;SAS_AF=0.5317;AA=C|||;VT=SNP
9	101229825	rs28442206	C	T	100	PASS	AC=450;AF=0.0898562;AN=5008;NS=2504;DP=20097;EAS_AF=0.1548;AMR_AF=0.0764;AFR_AF=0.062;EUR_AF=0.0517;SAS_AF=0.1094;AA=C|||;VT=SNP
9	101230221	rs2151214	A	C	100	PASS	AC=3872;AF=0.773163;AN=5008;NS=2504;DP=21278;EAS_AF=0.8998;AMR_AF=0.8732;AFR_AF=0.5756;EUR_AF=0.8201;SAS_AF=0.7904;AA=C|||;VT=SNP
9	101231354	rs2779530	G	A	100	PASS	AC=3069;AF=0.612819;AN=5008;NS=2504;DP=21415;EAS_AF=0.747;AMR_AF=0.7738;AFR_AF=0.2897;EUR_AF=0.7664;SAS_AF=0.6391;AA=G|||;VT=SNP
9	101231461	rs12339842	T	C	100	PASS	AC=1486;AF=0.296725;AN=5008;NS=2504;DP=21475;EAS_AF=0.5278;AMR_AF=0.353;AFR_AF=0.1422;EUR_AF=0.2684;SAS_AF=0.2566;AA=T|||;VT=SNP
9	101231892	rs2779531	A	G	100	PASS	AC=3090;AF=0.617013;AN=5008;NS=2504;DP=20748;EAS_AF=0.747;AMR_AF=0.7767;AFR_AF=0.3033;EUR_AF=0.7674;SAS_AF=0.6391;AA=A|||;VT=SNP
9	101232382	rs2779532	G	A	100	PASS	AC=3828;AF=0.764377;AN=5008;NS=2504;DP=19224;EAS_AF=0.8998;AMR_AF=0.8703;AFR_AF=0.5461;EUR_AF=0.8181;SAS_AF=0.7894;AA=A|||;VT=SNP
9	101233069	rs12552470	A	T	100	PASS	AC=1152;AF=0.230032;AN=5008;NS=2504;DP=15202;EAS_AF=0.5159;AMR_AF=0.3112;AFR_AF=0.0106;EUR_AF=0.172;SAS_AF=0.2342;AA=A|||;VT=SNP
9	101234374	rs2808555	C	T	100	PASS	AC=3876;AF=0.773962;AN=5008;NS=2504;DP=12881;EAS_AF=0.8998;AMR_AF=0.8746;AFR_AF=0.5915;EUR_AF=0.8161;SAS_AF=0.7761;AA=t|||;VT=SNP
9	101234398	rs75662158	A	T	100	PASS	AC=364;AF=0.0726837;AN=5008;NS=2504;DP=14297;EAS_AF=0.1518;AMR_AF=0.0735;AFR_AF=0.0015;EUR_AF=0.0517;SAS_AF=0.1084;AA=A|||;VT=SNP
9	101234468	rs16916325	T	C	100	PASS	AC=387;AF=0.0772764;AN=5008;NS=2504;DP=16529;EAS_AF=0.1528;AMR_AF=0.0735;AFR_AF=0.0159;EUR_AF=0.0517;SAS_AF=0.1115;AA=T|||;VT=SNP
9	101235046	rs12554364	G	A	100	PASS	AC=1416;AF=0.282748;AN=5008;NS=2504;DP=19435;EAS_AF=0.5149;AMR_AF=0.3501;AFR_AF=0.1135;EUR_AF=0.2654;SAS_AF=0.2423;AA=A|||;VT=SNP
9	101235145	rs12553207	A	T	100	PASS	AC=1447;AF=0.288938;AN=5008;NS=2504;DP=20582;EAS_AF=0.5188;AMR_AF=0.3501;AFR_AF=0.1324;EUR_AF=0.2654;SAS_AF=0.2444;AA=A|||;VT=SNP
9	101235323	rs3750348	T	C	100	PASS	AC=386;AF=0.0770767;AN=5008;NS=2504;DP=20777;EAS_AF=0.1528;AMR_AF=0.0735;AFR_AF=0.0159;EUR_AF=0.0517;SAS_AF=0.1104;AA=T|||;VT=SNP
9	101236132	rs16916336	C	T	100	PASS	AC=367;AF=0.0732827;AN=5008;NS=2504;DP=16539;EAS_AF=0.1538;AMR_AF=0.0735;AFR_AF=0.0015;EUR_AF=0.0517;SAS_AF=0.1094;AA=C|||;VT=SNP
9	101236187	rs56200781	G	A	100	PASS	AC=342;AF=0.0682907;AN=5008;NS=2504;DP=17179;EAS_AF=0.129;AMR_AF=0.0735;AFR_AF=0.0015;EUR_AF=0.0517;SAS_AF=0.1094;AA=G|||;VT=SNP
9	101236304	rs16916338	T	G	100	PASS	AC=379;AF=0.0756789;AN=5008;NS=2504;DP=17859;EAS_AF=0.1528;AMR_AF=0.0735;AFR_AF=0.0106;EUR_AF=0.0517;SAS_AF=0.1104;AA=T|||;VT=SNP
9	101238309	rs117651244	G	A	100	PASS	AC=369;AF=0.0736821;AN=5008;NS=2504;DP=18873;EAS_AF=0.1528;AMR_AF=0.0735;AFR_AF=0.0015;EUR_AF=0.0517;SAS_AF=0.1125;AA=G|||;VT=SNP
9	101238438	rs16916353	T	C	100	PASS	AC=366;AF=0.0730831;AN=5008;NS=2504;DP=20427;EAS_AF=0.1528;AMR_AF=0.0735;AFR_AF=0.0015;EUR_AF=0.0517;SAS_AF=0.1094;AA=T|||;VT=SNP
9	101238684	rs1930416	A	C	100	PASS	AC=1676;AF=0.334665;AN=5008;NS=2504;DP=19249;EAS_AF=0.2282;AMR_AF=0.4236;AFR_AF=0.1785;EUR_AF=0.501;SAS_AF=0.4213;AA=A|||;VT=SNP
9	101238974	rs1930415	C	T	100	PASS	AC=1462;AF=0.291933;AN=5008;NS=2504;DP=19556;EAS_AF=0.5179;AMR_AF=0.353;AFR_AF=0.1324;EUR_AF=0.2674;SAS_AF=0.2566;AA=C|||;VT=SNP
9	101239480	rs2808556	G	A	100	PASS	AC=1667;AF=0.332867;AN=5008;NS=2504;DP=19407;EAS_AF=0.2282;AMR_AF=0.4222;AFR_AF=0.1785;EUR_AF=0.496;SAS_AF=0.4182;AA=G|||;VT=SNP
9	101239673	rs2779546	T	C	100	PASS	AC=4827;AF=0.963858;AN=5008;NS=2504;DP=18252;EAS_AF=0.9137;AMR_AF=0.9769;AFR_AF=0.9992;EUR_AF=0.9602;SAS_AF=0.9622;AA=C|||;VT=SNP
9	101241501	rs16916379	A	G	100	PASS	AC=368;AF=0.0734824;AN=5008;NS=2504;DP=18756;EAS_AF=0.1528;AMR_AF=0.0735;AFR_AF=0.0015;EUR_AF=0.0517;SAS_AF=0.1115;AA=A|||;VT=SNP
9	101243021	rs2779547	T	C	100	PASS	AC=3927;AF=0.784145;AN=5008;NS=2504;DP=20421;EAS_AF=0.8998;AMR_AF=0.8746;AFR_AF=0.5893;EUR_AF=0.8191;SAS_AF=0.8282;AA=T|||;VT=SNP
9	101243364	rs2808557	T	G	100	PASS	AC=3835;AF=0.765775;AN=5008;NS=2504;DP=19990;EAS_AF=0.8998;AMR_AF=0.8718;AFR_AF=0.5227;EUR_AF=0.8191;SAS_AF=0.8262;AA=G|||;VT=SNP
9	101243852	rs2779548	T	C	100	PASS	AC=3393;AF=0.677516;AN=5008;NS=2504;DP=18309;EAS_AF=0.8968;AMR_AF=0.7075;AFR_AF=0.5711;EUR_AF=0.5388;SAS_AF=0.7168;AA=C|||;VT=SNP
9	101244259	rs2808558	C	G	100	PASS	AC=4825;AF=0.963458;AN=5008;NS=2504;DP=16775;EAS_AF=0.9127;AMR_AF=0.9769;AFR_AF=0.9992;EUR_AF=0.9592;SAS_AF=0.9622;AA=G|||;VT=SNP
9	101244270	rs2151213	A	G	100	PASS	AC=1504;AF=0.300319;AN=5008;NS=2504;DP=16488;EAS_AF=0.5288;AMR_AF=0.353;AFR_AF=0.1528;EUR_AF=0.2704;SAS_AF=0.2577;AA=A|||;VT=SNP
9	101244296	rs2151212	C	T	100	PASS	AC=1456;AF=0.290735;AN=5008;NS=2504;DP=14954;EAS_AF=0.5218;AMR_AF=0.353;AFR_AF=0.1354;EUR_AF=0.2664;SAS_AF=0.2434;AA=c|||;VT=SNP
9	101244412	rs55950574	T	C	100	PASS	AC=406;AF=0.0810703;AN=5008;NS=2504;DP=19571;EAS_AF=0.1518;AMR_AF=0.0749;AFR_AF=0.0015;EUR_AF=0.0517;SAS_AF=0.1503;AA=T|||;VT=SNP
9	101245132	rs7866071	G	C	100	PASS	AC=1480;AF=0.295527;AN=5008;NS=2504;DP=17755;EAS_AF=0.5258;AMR_AF=0.353;AFR_AF=0.1392;EUR_AF=0.2704;SAS_AF=0.2546;AA=G|||;VT=SNP
9	101245264	rs12553133	A	G	100	PASS	AC=1603;AF=0.320088;AN=5008;NS=2504;DP=18876;EAS_AF=0.5288;AMR_AF=0.3573;AFR_AF=0.2262;EUR_AF=0.2704;SAS_AF=0.2566;AA=A|||;VT=SNP
9	101245395	rs62575964	A	G	100	PASS	AC=1498;AF=0.299121;AN=5008;NS=2504;DP=21086;EAS_AF=0.5288;AMR_AF=0.3516;AFR_AF=0.1505;EUR_AF=0.2704;SAS_AF=0.2556;AA=A|||;VT=SNP
9	101245693	rs16916402	T	G	100	PASS	AC=382;AF=0.076278;AN=5008;NS=2504;DP=21166;EAS_AF=0.129;AMR_AF=0.0749;AFR_AF=0.0015;EUR_AF=0.0517;SAS_AF=0.1493;AA=T|||;VT=SNP
9	101247821	rs62575965	C	T	100	PASS	AC=1427;AF=0.284944;AN=5008;NS=2504;DP=19617;EAS_AF=0.5169;AMR_AF=0.3516;AFR_AF=0.1195;EUR_AF=0.2664;SAS_AF=0.2413;AA=C|||;VT=SNP
9	101248083	rs13295431	C	T	100	PASS	AC=381;AF=0.0760783;AN=5008;NS=2504;DP=17799;EAS_AF=0.0198;AMR_AF=0.1138;AFR_AF=0.0091;EUR_AF=0.1203;SAS_AF=0.1524;AA=C|||;VT=SNP
9	101249022	rs872092	C	G	100	PASS	AC=1013;AF=0.202276;AN=5008;NS=2504;DP=19282;EAS_AF=0.2232;AMR_AF=0.245;AFR_AF=0.1823;EUR_AF=0.1849;SAS_AF=0.1953;AA=c|||;VT=SNP
9	101249102	rs872091	A	G	100	PASS	AC=1885;AF=0.376398;AN=5008;NS=2504;DP=18893;EAS_AF=0.6716;AMR_AF=0.4265;AFR_AF=0.1467;EUR_AF=0.3201;SAS_AF=0.4049;AA=A|||;VT=SNP
9	101249264	rs59703269	T	C	100	PASS	AC=456;AF=0.0910543;AN=5008;NS=2504;DP=19126;EAS_AF=0.3502;AMR_AF=0.049;AFR_AF=0.0023;EUR_AF=0.0298;SAS_AF=0.0368;AA=T|||;VT=SNP
9	101249423	rs874278	G	A	100	PASS	AC=1215;AF=0.242612;AN=5008;NS=2504;DP=20918;EAS_AF=0.2232;AMR_AF=0.2608;AFR_AF=0.326;EUR_AF=0.1859;SAS_AF=0.1953;AA=G|||;VT=SNP
9	101249807	rs944763	A	G	100	PASS	AC=1453;AF=0.290136;AN=5008;NS=2504;DP=19267;EAS_AF=0.2272;AMR_AF=0.2752;AFR_AF=0.3888;EUR_AF=0.2157;SAS_AF=0.3088;AA=G|||;VT=SNP
9	101251676	rs2779550	T	C	100	PASS	AC=4813;AF=0.961062;AN=5008;NS=2504;DP=16163;EAS_AF=0.9137;AMR_AF=0.9741;AFR_AF=0.997;EUR_AF=0.9553;SAS_AF=0.9581;AA=C|||;VT=SNP
9	101253104	rs35011277	A	G	100	PASS	AC=505;AF=0.100839;AN=5008;NS=2504;DP=17732;EAS_AF=0.0635;AMR_AF=0.1153;AFR_AF=0.0567;EUR_AF=0.1292;SAS_AF=0.1595;AA=A|||;VT=SNP
9	101253226	rs2779551	T	C	100	PASS	AC=463;AF=0.0924521;AN=5008;NS=2504;DP=20623;EAS_AF=0.1627;AMR_AF=0.121;AFR_AF=0.09;EUR_AF=0.0547;SAS_AF=0.0419;AA=T|||;VT=SNP
9	101254049	rs75252212	G	A	100	PASS	AC=410;AF=0.081869;AN=5008;NS=2504;DP=19862;EAS_AF=0.1508;AMR_AF=0.0749;AFR_AF=0.0061;EUR_AF=0.0507;SAS_AF=0.1503;AA=A|||;VT=SNP
9	101254166	rs2808559	C	T	100	PASS	AC=527;AF=0.105232;AN=5008;NS=2504;DP=18589;EAS_AF=0.1627;AMR_AF=0.1225;AFR_AF=0.1377;EUR_AF=0.0547;SAS_AF=0.0419;AA=C|||;VT=SNP
9	101254476	rs2779552	A	C	100	PASS	AC=3887;AF=0.776158;AN=5008;NS=2504;DP=14899;EAS_AF=0.9097;AMR_AF=0.7839;AFR_AF=0.7943;EUR_AF=0.6501;SAS_AF=0.7382;AA=C|||;VT=SNP
9	101255751	rs2184024	A	C	100	PASS	AC=384;AF=0.0766773;AN=5008;NS=2504;DP=21667;EAS_AF=0.128;AMR_AF=0.0893;AFR_AF=0.003;EUR_AF=0.0457;SAS_AF=0.1462;AA=A|||;VT=SNP
9	101256113	rs7861346	C	G	100	PASS	AC=2290;AF=0.457268;AN=5008;NS=2504;DP=22752;EAS_AF=0.5873;AMR_AF=0.3746;AFR_AF=0.5711;EUR_AF=0.3012;SAS_AF=0.3885;AA=G|||;VT=SNP
9	101257020	rs10125760	T	A	100	PASS	AC=1592;AF=0.317891;AN=5008;NS=2504;DP=20375;EAS_AF=0.0387;AMR_AF=0.3112;AFR_AF=0.2769;EUR_AF=0.5716;SAS_AF=0.4049;AA=T|||;VT=SNP
9	101257703	rs62575969	G	T	100	PASS	AC=1114;AF=0.222444;AN=5008;NS=2504;DP=20689;EAS_AF=0.5298;AMR_AF=0.2594;AFR_AF=0.0234;EUR_AF=0.1471;SAS_AF=0.226;AA=G|||;VT=SNP
9	101257787	rs7042208	C	A	100	PASS	AC=1184;AF=0.236422;AN=5008;NS=2504;DP=21138;EAS_AF=0.126;AMR_AF=0.2637;AFR_AF=0.2216;EUR_AF=0.3231;SAS_AF=0.2618;AA=A|||;VT=SNP
9	101258803	rs16916507	G	A	100	PASS	AC=1169;AF=0.233427;AN=5008;NS=2504;DP=20168;EAS_AF=0.0357;AMR_AF=0.1441;AFR_AF=0.3744;EUR_AF=0.2734;SAS_AF=0.2689;AA=G|||;VT=SNP;EX_TARGET
9	101258881	rs1000440	T	C	100	PASS	AC=2459;AF=0.491014;AN=5008;NS=2504;DP=19684;EAS_AF=0.1954;AMR_AF=0.4553;AFR_AF=0.7005;EUR_AF=0.6054;SAS_AF=0.4202;AA=C|||;VT=SNP
9	101259436	rs10818988	A	C	100	PASS	AC=2459;AF=0.491014;AN=5008;NS=2504;DP=15565;EAS_AF=0.1954;AMR_AF=0.4553;AFR_AF=0.7005;EUR_AF=0.6054;SAS_AF=0.4202;AA=C|||;VT=SNP
9	101259579	rs10986425	T	C	100	PASS	AC=2458;AF=0.490815;AN=5008;NS=2504;DP=20270;EAS_AF=0.1954;AMR_AF=0.4553;AFR_AF=0.7005;EUR_AF=0.6044;SAS_AF=0.4202;AA=C|||;VT=SNP
9	101259599	rs10986426	A	C	100	PASS	AC=1161;AF=0.231829;AN=5008;NS=2504;DP=20300;EAS_AF=0.1617;AMR_AF=0.281;AFR_AF=0.2572;EUR_AF=0.3141;SAS_AF=0.1503;AA=A|||;VT=SNP
9	101260395	rs2104905	A	G	100	PASS	AC=2046;AF=0.408546;AN=5008;NS=2504;DP=22013;EAS_AF=0.3075;AMR_AF=0.3631;AFR_AF=0.5303;EUR_AF=0.3628;SAS_AF=0.4274;AA=G|||;VT=SNP
9	101261111	rs56301029	G	C	100	PASS	AC=884;AF=0.176518;AN=5008;NS=2504;DP=22750;EAS_AF=0.0327;AMR_AF=0.1282;AFR_AF=0.1717;EUR_AF=0.2714;SAS_AF=0.2679;AA=G|||;VT=SNP
9	101261758	rs16916551	G	A	100	PASS	AC=1135;AF=0.226637;AN=5008;NS=2504;DP=18313;EAS_AF=0.0327;AMR_AF=0.1441;AFR_AF=0.385;EUR_AF=0.2704;SAS_AF=0.226;AA=G|||;VT=SNP
9	101262218	rs2808560	C	T	100	PASS	AC=363;AF=0.072484;AN=5008;NS=2504;DP=16980;EAS_AF=0.1181;AMR_AF=0.0937;AFR_AF=0.003;EUR_AF=0.0527;SAS_AF=0.1247;AA=C|||;VT=SNP
9	101262400	rs10986439	C	G	100	PASS	AC=385;AF=0.076877;AN=5008;NS=2504;DP=19806;EAS_AF=0.1518;AMR_AF=0.1167;AFR_AF=0.0741;EUR_AF=0.0368;SAS_AF=0.0164;AA=C|||;VT=SNP
9	101263533	rs2779555	G	A	100	PASS	AC=376;AF=0.0750799;AN=5008;NS=2504;DP=12770;EAS_AF=0.1181;AMR_AF=0.0937;AFR_AF=0.003;EUR_AF=0.0527;SAS_AF=0.138;AA=G|||;VT=SNP
9	101264019	rs2808561	C	T	100	PASS	AC=3673;AF=0.733427;AN=5008;NS=2504;DP=21671;EAS_AF=0.4067;AMR_AF=0.6427;AFR_AF=0.9758;EUR_AF=0.8101;SAS_AF=0.728;AA=T|||;VT=SNP
9	101264702	rs10512257	C	T	100	PASS	AC=1521;AF=0.303714;AN=5008;NS=2504;DP=18879;EAS_AF=0.5397;AMR_AF=0.3098;AFR_AF=0.2315;EUR_AF=0.2445;SAS_AF=0.2147;AA=C|||;VT=SNP
9	101265290	rs2779556	A	C	100	PASS	AC=4766;AF=0.951677;AN=5008;NS=2504;DP=22000;EAS_AF=0.9415;AMR_AF=0.902;AFR_AF=0.9955;EUR_AF=0.9533;SAS_AF=0.9366;AA=C|||;VT=SNP
9	101265332	rs11788445	A	T	100	PASS	AC=1051;AF=0.209864;AN=5008;NS=2504;DP=20828;EAS_AF=0.498;AMR_AF=0.2522;AFR_AF=0.0227;EUR_AF=0.1412;SAS_AF=0.2065;AA=A|||;VT=SNP
9	101265361	rs116878438	G	A	100	PASS	AC=69;AF=0.013778;AN=5008;NS=2504;DP=19469;EAS_AF=0.0347;AMR_AF=0.0115;AFR_AF=0;EUR_AF=0.0219;SAS_AF=0.0041;AA=G|||;VT=SNP
9	101265821	rs2779557	A	C	100	PASS	AC=4767;AF=0.951877;AN=5008;NS=2504;DP=17436;EAS_AF=0.9415;AMR_AF=0.902;AFR_AF=0.9955;EUR_AF=0.9533;SAS_AF=0.9376;AA=C|||;VT=SNP
9	101266451	rs7023937	C	A	100	PASS	AC=400;AF=0.0798722;AN=5008;NS=2504;DP=18969;EAS_AF=0.1518;AMR_AF=0.1167;AFR_AF=0.0779;EUR_AF=0.0378;SAS_AF=0.0256;AA=C|||;VT=SNP
9	101266669	rs12552067	A	G	100	PASS	AC=1060;AF=0.211661;AN=5008;NS=2504;DP=17139;EAS_AF=0.497;AMR_AF=0.2522;AFR_AF=0.0227;EUR_AF=0.1402;SAS_AF=0.2178;AA=G|||;VT=SNP
9	101267231	rs11789969	T	C	100	PASS	AC=1055;AF=0.210663;AN=5008;NS=2504;DP=17462;EAS_AF=0.494;AMR_AF=0.2522;AFR_AF=0.0227;EUR_AF=0.1402;SAS_AF=0.2157;AA=C|||;VT=SNP
9	101267337	rs11789572	A	G	100	PASS	AC=1058;AF=0.211262;AN=5008;NS=2504;DP=16668;EAS_AF=0.497;AMR_AF=0.2522;AFR_AF=0.0227;EUR_AF=0.1402;SAS_AF=0.2157;AA=A|||;VT=SNP
9	101267514	rs10986469	C	T	100	PASS	AC=1058;AF=0.211262;AN=5008;NS=2504;DP=21073;EAS_AF=0.497;AMR_AF=0.2522;AFR_AF=0.0227;EUR_AF=0.1402;SAS_AF=0.2157;AA=T|||;VT=SNP
9	101267589	rs12683969	A	C	100	PASS	AC=1058;AF=0.211262;AN=5008;NS=2504;DP=19861;EAS_AF=0.497;AMR_AF=0.2522;AFR_AF=0.0227;EUR_AF=0.1402;SAS_AF=0.2157;AA=C|||;VT=SNP
9	101267738	rs10986470	G	A	100	PASS	AC=1053;AF=0.210264;AN=5008;NS=2504;DP=16382;EAS_AF=0.4891;AMR_AF=0.2507;AFR_AF=0.0227;EUR_AF=0.1412;SAS_AF=0.2188;AA=G|||;VT=SNP
9	101267814	rs871796	G	C	100	PASS	AC=510;AF=0.101837;AN=5008;NS=2504;DP=19395;EAS_AF=0.1548;AMR_AF=0.1225;AFR_AF=0.1543;EUR_AF=0.0388;SAS_AF=0.0266;AA=G|||;VT=SNP
9	101267858	rs10986472	G	A	100	PASS	AC=1059;AF=0.211462;AN=5008;NS=2504;DP=21885;EAS_AF=0.497;AMR_AF=0.2522;AFR_AF=0.0227;EUR_AF=0.1402;SAS_AF=0.2168;AA=G|||;VT=SNP
9	101268193	rs11788107	C	T	100	PASS	AC=1060;AF=0.211661;AN=5008;NS=2504;DP=18566;EAS_AF=0.497;AMR_AF=0.255;AFR_AF=0.0227;EUR_AF=0.1392;SAS_AF=0.2168;AA=T|||;VT=SNP
9	101268520	rs871797	T	C	100	PASS	AC=4767;AF=0.951877;AN=5008;NS=2504;DP=19167;EAS_AF=0.9415;AMR_AF=0.902;AFR_AF=0.9955;EUR_AF=0.9533;SAS_AF=0.9376;AA=C|||;VT=SNP
9	101269435	rs72603694	T	C	100	PASS	AC=1059;AF=0.211462;AN=5008;NS=2504;DP=23419;EAS_AF=0.4772;AMR_AF=0.2435;AFR_AF=0.0234;EUR_AF=0.1421;SAS_AF=0.2403;AA=T|||;VT=SNP
9	101269462	rs2808562	A	G	100	PASS	AC=1430;AF=0.285543;AN=5008;NS=2504;DP=23143;EAS_AF=0.5893;AMR_AF=0.3501;AFR_AF=0.0265;EUR_AF=0.1968;SAS_AF=0.3681;AA=G|||;VT=SNP
9	101269571	rs2779558	T	C	100	PASS	AC=1315;AF=0.26258;AN=5008;NS=2504;DP=14048;EAS_AF=0.119;AMR_AF=0.2939;AFR_AF=0.3026;EUR_AF=0.332;SAS_AF=0.2628;AA=t|||;VT=SNP
9	101269594	rs57879948	G	A	100	PASS	AC=1272;AF=0.253994;AN=5008;NS=2504;DP=17829;EAS_AF=0.1528;AMR_AF=0.3012;AFR_AF=0.3306;EUR_AF=0.3151;SAS_AF=0.1585;AA=G|||;VT=SNP
9	101269854	rs10819003	T	C	100	PASS	AC=1032;AF=0.20607;AN=5008;NS=2504;DP=22736;EAS_AF=0.4772;AMR_AF=0.2406;AFR_AF=0.0227;EUR_AF=0.1372;SAS_AF=0.2209;AA=C|||;VT=SNP
9	101270100	rs13289887	C	G	100	PASS	AC=1534;AF=0.30631;AN=5008;NS=2504;DP=20411;EAS_AF=0.1815;AMR_AF=0.1888;AFR_AF=0.3396;EUR_AF=0.3549;SAS_AF=0.4233;AA=C|||;VT=SNP
9	101270230	rs13295101	T	C	100	PASS	AC=1534;AF=0.30631;AN=5008;NS=2504;DP=21489;EAS_AF=0.1815;AMR_AF=0.1888;AFR_AF=0.3396;EUR_AF=0.3549;SAS_AF=0.4233;AA=C|||;VT=SNP
9	101270444	rs55816307	T	G	100	PASS	AC=1534;AF=0.30631;AN=5008;NS=2504;DP=21074;EAS_AF=0.1815;AMR_AF=0.1888;AFR_AF=0.3396;EUR_AF=0.3549;SAS_AF=0.4233;AA=T|||;VT=SNP
9	101270596	rs13294767	C	T	100	PASS	AC=1526;AF=0.304712;AN=5008;NS=2504;DP=19849;EAS_AF=0.1766;AMR_AF=0.1888;AFR_AF=0.3396;EUR_AF=0.3539;SAS_AF=0.4213;AA=C|||;VT=SNP
9	101270717	rs13293702	G	C	100	PASS	AC=1526;AF=0.304712;AN=5008;NS=2504;DP=17712;EAS_AF=0.1766;AMR_AF=0.1888;AFR_AF=0.3396;EUR_AF=0.3539;SAS_AF=0.4213;AA=G|||;VT=SNP
9	101270750	rs11794615	C	T	100	PASS	AC=1032;AF=0.20607;AN=5008;NS=2504;DP=20024;EAS_AF=0.4762;AMR_AF=0.2406;AFR_AF=0.0227;EUR_AF=0.1362;SAS_AF=0.2229;AA=C|||;VT=SNP
9	101270766	rs13295021	C	T	100	PASS	AC=1535;AF=0.30651;AN=5008;NS=2504;DP=20063;EAS_AF=0.1766;AMR_AF=0.1902;AFR_AF=0.3442;EUR_AF=0.3549;SAS_AF=0.4223;AA=C|||;VT=SNP
9	101270850	rs2779560	T	C	100	PASS	AC=365;AF=0.0728834;AN=5008;NS=2504;DP=19444;EAS_AF=0.1091;AMR_AF=0.1066;AFR_AF=0.003;EUR_AF=0.0497;SAS_AF=0.1299;AA=T|||;VT=SNP
9	101270940	rs13294095	G	A	100	PASS	AC=1524;AF=0.304313;AN=5008;NS=2504;DP=16744;EAS_AF=0.1756;AMR_AF=0.1888;AFR_AF=0.3404;EUR_AF=0.3529;SAS_AF=0.4202;AA=A|||;VT=SNP
9	101271295	rs2808564	A	G	100	PASS	AC=365;AF=0.0728834;AN=5008;NS=2504;DP=19489;EAS_AF=0.1091;AMR_AF=0.1066;AFR_AF=0.003;EUR_AF=0.0497;SAS_AF=0.1299;AA=A|||;VT=SNP
9	101271334	rs112937268	G	A	100	PASS	AC=1031;AF=0.205871;AN=5008;NS=2504;DP=19764;EAS_AF=0.4762;AMR_AF=0.2406;AFR_AF=0.0234;EUR_AF=0.1362;SAS_AF=0.2209;AA=G|||;VT=SNP
9	101271484	rs146509520	G	A	100	PASS	AC=1526;AF=0.304712;AN=5008;NS=2504;DP=20001;EAS_AF=0.1766;AMR_AF=0.1888;AFR_AF=0.3396;EUR_AF=0.3539;SAS_AF=0.4213;AA=G|||;VT=SNP
9	101273145	rs117392404	G	A	100	PASS	AC=369;AF=0.0736821;AN=5008;NS=2504;DP=20724;EAS_AF=0.1131;AMR_AF=0.1066;AFR_AF=0.003;EUR_AF=0.0497;SAS_AF=0.1299;AA=g|||;VT=SNP
9	101275150	rs149702841	C	T	100	PASS	AC=1031;AF=0.205871;AN=5008;NS=2504;DP=20552;EAS_AF=0.4762;AMR_AF=0.2406;AFR_AF=0.0234;EUR_AF=0.1362;SAS_AF=0.2209;AA=C|||;VT=SNP
9	101277166	rs55940107	C	T	100	PASS	AC=552;AF=0.110224;AN=5008;NS=2504;DP=15198;EAS_AF=0.1022;AMR_AF=0.0778;AFR_AF=0.0416;EUR_AF=0.175;SAS_AF=0.1677;AA=C|||;VT=SNP
9	101277278	rs2808565	T	A	100	PASS	AC=4767;AF=0.951877;AN=5008;NS=2504;DP=15845;EAS_AF=0.9365;AMR_AF=0.902;AFR_AF=0.9924;EUR_AF=0.9563;SAS_AF=0.9438;AA=A|||;VT=SNP
9	101277609	rs7857375	G	A	100	PASS	AC=1297;AF=0.258986;AN=5008;NS=2504;DP=18648;EAS_AF=0.1716;AMR_AF=0.3112;AFR_AF=0.3162;EUR_AF=0.327;SAS_AF=0.1646;AA=G|||;VT=SNP
9	101277681	rs2779562	T	C	100	PASS	AC=2701;AF=0.539337;AN=5008;NS=2504;DP=19627;EAS_AF=0.7599;AMR_AF=0.6585;AFR_AF=0.3464;EUR_AF=0.5129;SAS_AF=0.5153;AA=C|||;VT=SNP
9	101277816	rs2779563	T	C	100	PASS	AC=4772;AF=0.952875;AN=5008;NS=2504;DP=17983;EAS_AF=0.9365;AMR_AF=0.902;AFR_AF=0.997;EUR_AF=0.9563;SAS_AF=0.9427;AA=C|||;VT=SNP
9	101277893	rs2808566	G	T	100	PASS	AC=2703;AF=0.539736;AN=5008;NS=2504;DP=16563;EAS_AF=0.7599;AMR_AF=0.6585;AFR_AF=0.348;EUR_AF=0.5129;SAS_AF=0.5153;AA=G|||;VT=SNP
9	101278077	rs2779564	A	C	100	PASS	AC=371;AF=0.0740815;AN=5008;NS=2504;DP=19737;EAS_AF=0.1101;AMR_AF=0.1066;AFR_AF=0.003;EUR_AF=0.0497;SAS_AF=0.135;AA=A|||;VT=SNP
9	101278541	rs1930409	C	T	100	PASS	AC=365;AF=0.0728834;AN=5008;NS=2504;DP=18931;EAS_AF=0.1091;AMR_AF=0.1066;AFR_AF=0.003;EUR_AF=0.0497;SAS_AF=0.1299;AA=C|||;VT=SNP
9	101278848	rs868234	C	G	100	PASS	AC=2326;AF=0.464457;AN=5008;NS=2504;DP=18740;EAS_AF=0.6468;AMR_AF=0.5519;AFR_AF=0.3396;EUR_AF=0.4632;SAS_AF=0.3845;AA=G|||;VT=SNP
9	101279131	rs2779565	A	G	100	PASS	AC=4229;AF=0.844449;AN=5008;NS=2504;DP=19197;EAS_AF=0.9365;AMR_AF=0.8473;AFR_AF=0.6861;EUR_AF=0.8678;SAS_AF=0.9376;AA=G|||;VT=SNP
9	101279240	rs944762	G	A	100	PASS	AC=363;AF=0.072484;AN=5008;NS=2504;DP=20515;EAS_AF=0.1131;AMR_AF=0.1052;AFR_AF=0.003;EUR_AF=0.0487;SAS_AF=0.1258;AA=G|||;VT=SNP
9	101279351	rs944761	C	T	100	PASS	AC=1296;AF=0.258786;AN=5008;NS=2504;DP=20083;EAS_AF=0.1706;AMR_AF=0.3112;AFR_AF=0.3162;EUR_AF=0.327;SAS_AF=0.1646;AA=c|||;VT=SNP
9	101279603	rs2779567	C	T	100	PASS	AC=2690;AF=0.537141;AN=5008;NS=2504;DP=20226;EAS_AF=0.7599;AMR_AF=0.6571;AFR_AF=0.3434;EUR_AF=0.5119;SAS_AF=0.5102;AA=c|||;VT=SNP
9	101280146	rs7024986	A	G	100	PASS	AC=4230;AF=0.844649;AN=5008;NS=2504;DP=14551;EAS_AF=0.9365;AMR_AF=0.8487;AFR_AF=0.6861;EUR_AF=0.8678;SAS_AF=0.9376;AA=G|||;VT=SNP
9	101280360	rs2808567	A	C	100	PASS	AC=4766;AF=0.951677;AN=5008;NS=2504;DP=16733;EAS_AF=0.9365;AMR_AF=0.902;AFR_AF=0.9917;EUR_AF=0.9563;SAS_AF=0.9438;AA=C|||;VT=SNP
9	101280384	rs2779569	T	C	100	PASS	AC=369;AF=0.0736821;AN=5008;NS=2504;DP=15670;EAS_AF=0.1141;AMR_AF=0.1052;AFR_AF=0.003;EUR_AF=0.0487;SAS_AF=0.1309;AA=T|||;VT=SNP
9	101280508	rs2779570	T	C	100	PASS	AC=360;AF=0.071885;AN=5008;NS=2504;DP=15244;EAS_AF=0.1131;AMR_AF=0.1052;AFR_AF=0.003;EUR_AF=0.0487;SAS_AF=0.1227;AA=T|||;VT=SNP
9	101280526	rs11789322	C	G	100	PASS	AC=1035;AF=0.206669;AN=5008;NS=2504;DP=16036;EAS_AF=0.4762;AMR_AF=0.2421;AFR_AF=0.0234;EUR_AF=0.1362;SAS_AF=0.2239;AA=C|||;VT=SNP
9	101280728	rs72761519	G	A	100	PASS	AC=551;AF=0.110024;AN=5008;NS=2504;DP=20318;EAS_AF=0.1022;AMR_AF=0.0764;AFR_AF=0.0416;EUR_AF=0.173;SAS_AF=0.1697;AA=G|||;VT=SNP
9	101280731	rs2779571	T	C	100	PASS	AC=4231;AF=0.844848;AN=5008;NS=2504;DP=20194;EAS_AF=0.9365;AMR_AF=0.8487;AFR_AF=0.6861;EUR_AF=0.8678;SAS_AF=0.9387;AA=C|||;VT=SNP
9	101280846	rs2808568	G	C	100	PASS	AC=366;AF=0.0730831;AN=5008;NS=2504;DP=19174;EAS_AF=0.1131;AMR_AF=0.1066;AFR_AF=0.003;EUR_AF=0.0497;SAS_AF=0.1268;AA=G|||;VT=SNP
9	101281175	rs16916777	G	A	100	PASS	AC=297;AF=0.0593051;AN=5008;NS=2504;DP=18934;EAS_AF=0.1131;AMR_AF=0.0865;AFR_AF=0.0008;EUR_AF=0.0209;SAS_AF=0.1033;AA=G|||;VT=SNP
9	101281539	rs7044793	C	A	100	PASS	AC=1536;AF=0.306709;AN=5008;NS=2504;DP=19174;EAS_AF=0.1766;AMR_AF=0.1916;AFR_AF=0.3427;EUR_AF=0.3519;SAS_AF=0.4274;AA=C|||;VT=SNP
9	101281710	rs2779572	T	G	100	PASS	AC=2687;AF=0.536542;AN=5008;NS=2504;DP=19523;EAS_AF=0.7569;AMR_AF=0.6571;AFR_AF=0.3434;EUR_AF=0.5119;SAS_AF=0.5102;AA=G|||;VT=SNP
9	101281811	rs7048239	C	T	100	PASS	AC=1536;AF=0.306709;AN=5008;NS=2504;DP=18667;EAS_AF=0.1766;AMR_AF=0.1916;AFR_AF=0.3427;EUR_AF=0.3519;SAS_AF=0.4274;AA=C|||;VT=SNP
9	101281934	rs2779573	C	T	100	PASS	AC=2691;AF=0.53734;AN=5008;NS=2504;DP=16440;EAS_AF=0.7599;AMR_AF=0.6571;AFR_AF=0.3404;EUR_AF=0.5119;SAS_AF=0.5153;AA=T|||;VT=SNP
9	101282313	rs7861460	A	G	100	PASS	AC=1533;AF=0.30611;AN=5008;NS=2504;DP=18224;EAS_AF=0.1786;AMR_AF=0.1902;AFR_AF=0.3427;EUR_AF=0.3519;SAS_AF=0.4233;AA=A|||;VT=SNP
9	101282425	rs72603695	C	T	100	PASS	AC=1031;AF=0.205871;AN=5008;NS=2504;DP=21190;EAS_AF=0.4742;AMR_AF=0.2421;AFR_AF=0.0219;EUR_AF=0.1362;SAS_AF=0.2239;AA=c|||;VT=SNP
9	101282528	rs72603696	G	A	100	PASS	AC=1032;AF=0.20607;AN=5008;NS=2504;DP=20834;EAS_AF=0.4772;AMR_AF=0.2392;AFR_AF=0.0219;EUR_AF=0.1362;SAS_AF=0.2239;AA=G|||;VT=SNP
9	101283636	rs2779574	A	G	100	PASS	AC=2712;AF=0.541534;AN=5008;NS=2504;DP=18614;EAS_AF=0.7579;AMR_AF=0.6585;AFR_AF=0.3449;EUR_AF=0.5139;SAS_AF=0.5297;AA=G|||;VT=SNP
9	101283741	rs944760	G	T	100	PASS	AC=368;AF=0.0734824;AN=5008;NS=2504;DP=20155;EAS_AF=0.1131;AMR_AF=0.1052;AFR_AF=0.003;EUR_AF=0.0487;SAS_AF=0.1309;AA=G|||;VT=SNP
9	101283827	rs870083	G	C	100	PASS	AC=1311;AF=0.261781;AN=5008;NS=2504;DP=19979;EAS_AF=0.1706;AMR_AF=0.3098;AFR_AF=0.3147;EUR_AF=0.329;SAS_AF=0.181;AA=G|||;VT=SNP
9	101284111	rs2095121	A	G	100	PASS	AC=4222;AF=0.843051;AN=5008;NS=2504;DP=18270;EAS_AF=0.9365;AMR_AF=0.8487;AFR_AF=0.6831;EUR_AF=0.8638;SAS_AF=0.9376;AA=G|||;VT=SNP
9	101284178	rs2779575	T	G	100	PASS	AC=4766;AF=0.951677;AN=5008;NS=2504;DP=18341;EAS_AF=0.9365;AMR_AF=0.902;AFR_AF=0.9917;EUR_AF=0.9563;SAS_AF=0.9438;AA=G|||;VT=SNP
9	101284552	rs2779576	A	T	100	PASS	AC=361;AF=0.0720847;AN=5008;NS=2504;DP=14389;EAS_AF=0.1141;AMR_AF=0.1052;AFR_AF=0.003;EUR_AF=0.0487;SAS_AF=0.1227;AA=A|||;VT=SNP
9	101285414	rs2779577	C	A	100	PASS	AC=4770;AF=0.952476;AN=5008;NS=2504;DP=18698;EAS_AF=0.9365;AMR_AF=0.902;AFR_AF=0.9947;EUR_AF=0.9563;SAS_AF=0.9438;AA=A|||;VT=SNP
9	101285552	rs10733671	T	C	100	PASS	AC=3865;AF=0.771765;AN=5008;NS=2504;DP=16973;EAS_AF=0.8224;AMR_AF=0.7435;AFR_AF=0.6831;EUR_AF=0.8151;SAS_AF=0.8149;AA=T|||;VT=SNP
9	101285730	rs72603697	G	A	100	PASS	AC=1029;AF=0.205471;AN=5008;NS=2504;DP=19584;EAS_AF=0.4732;AMR_AF=0.2406;AFR_AF=0.0219;EUR_AF=0.1362;SAS_AF=0.2239;AA=G|||;VT=SNP
9	101285738	rs72603698	C	T	100	PASS	AC=1029;AF=0.205471;AN=5008;NS=2504;DP=19788;EAS_AF=0.4732;AMR_AF=0.2406;AFR_AF=0.0219;EUR_AF=0.1362;SAS_AF=0.2239;AA=C|||;VT=SNP
9	101285867	rs2779578	C	T	100	PASS	AC=360;AF=0.071885;AN=5008;NS=2504;DP=18799;EAS_AF=0.1131;AMR_AF=0.1052;AFR_AF=0.003;EUR_AF=0.0487;SAS_AF=0.1227;AA=T|||;VT=SNP
9	101285964	rs2779579	G	C	100	PASS	AC=4766;AF=0.951677;AN=5008;NS=2504;DP=13275;EAS_AF=0.9365;AMR_AF=0.902;AFR_AF=0.9917;EUR_AF=0.9563;SAS_AF=0.9438;AA=C|||;VT=SNP
9	101286363	rs2779580	T	C	100	PASS	AC=4766;AF=0.951677;AN=5008;NS=2504;DP=17149;EAS_AF=0.9365;AMR_AF=0.902;AFR_AF=0.9917;EUR_AF=0.9563;SAS_AF=0.9438;AA=C|||;VT=SNP
9	101286985	rs2779581	T	C	100	PASS	AC=376;AF=0.0750799;AN=5008;NS=2504;DP=18828;EAS_AF=0.1151;AMR_AF=0.1052;AFR_AF=0.003;EUR_AF=0.0487;SAS_AF=0.137;AA=T|||;VT=SNP
9	101287117	rs2779582	C	T	100	PASS	AC=361;AF=0.0720847;AN=5008;NS=2504;DP=17998;EAS_AF=0.1141;AMR_AF=0.1052;AFR_AF=0.003;EUR_AF=0.0487;SAS_AF=0.1227;AA=C|||;VT=SNP
9	101287450	rs2779583	T	C	100	PASS	AC=4766;AF=0.951677;AN=5008;NS=2504;DP=17569;EAS_AF=0.9365;AMR_AF=0.902;AFR_AF=0.9917;EUR_AF=0.9563;SAS_AF=0.9438;AA=C|||;VT=SNP
9	101287938	rs12348695	C	A	100	PASS	AC=1474;AF=0.294329;AN=5008;NS=2504;DP=19672;EAS_AF=0.1766;AMR_AF=0.1844;AFR_AF=0.3245;EUR_AF=0.3489;SAS_AF=0.3967;AA=C|||;VT=SNP
9	101287952	rs2095120	A	G	100	PASS	AC=376;AF=0.0750799;AN=5008;NS=2504;DP=19861;EAS_AF=0.1141;AMR_AF=0.1066;AFR_AF=0.003;EUR_AF=0.0497;SAS_AF=0.136;AA=A|||;VT=SNP
9	101289991	rs10760389	C	T	100	PASS	AC=3786;AF=0.75599;AN=5008;NS=2504;DP=17873;EAS_AF=0.8234;AMR_AF=0.7363;AFR_AF=0.6301;EUR_AF=0.8141;SAS_AF=0.8108;AA=c|||;VT=SNP
9	101291063	rs1930424	T	G	100	PASS	AC=375;AF=0.0748802;AN=5008;NS=2504;DP=18324;EAS_AF=0.1131;AMR_AF=0.1066;AFR_AF=0.003;EUR_AF=0.0497;SAS_AF=0.136;AA=T|||;VT=SNP
9	101291088	rs4534235	G	C	100	PASS	AC=4775;AF=0.953474;AN=5008;NS=2504;DP=17621;EAS_AF=0.9365;AMR_AF=0.902;AFR_AF=0.9985;EUR_AF=0.9563;SAS_AF=0.9438;AA=C|||;VT=SNP
9	101291151	rs1930425	T	C	100	PASS	AC=1521;AF=0.303714;AN=5008;NS=2504;DP=17967;EAS_AF=0.1766;AMR_AF=0.1902;AFR_AF=0.3359;EUR_AF=0.3519;SAS_AF=0.4223;AA=T|||;VT=SNP
9	101291405	rs1930426	C	T	100	PASS	AC=360;AF=0.071885;AN=5008;NS=2504;DP=17581;EAS_AF=0.1131;AMR_AF=0.1052;AFR_AF=0.003;EUR_AF=0.0487;SAS_AF=0.1227;AA=C|||;VT=SNP
9	101291643	rs2779585	G	A	100	PASS	AC=360;AF=0.071885;AN=5008;NS=2504;DP=17921;EAS_AF=0.1131;AMR_AF=0.1052;AFR_AF=0.003;EUR_AF=0.0487;SAS_AF=0.1227;AA=G|||;VT=SNP
9	101291688	rs2779586	T	C	100	PASS	AC=4760;AF=0.950479;AN=5008;NS=2504;DP=18029;EAS_AF=0.9365;AMR_AF=0.902;AFR_AF=0.9871;EUR_AF=0.9563;SAS_AF=0.9438;AA=C|||;VT=SNP
9	101292166	rs2779587	T	G	100	PASS	AC=376;AF=0.0750799;AN=5008;NS=2504;DP=18266;EAS_AF=0.1131;AMR_AF=0.1066;AFR_AF=0.003;EUR_AF=0.0507;SAS_AF=0.136;AA=T|||;VT=SNP
9	101292693	rs2779588	T	C	100	PASS	AC=376;AF=0.0750799;AN=5008;NS=2504;DP=14170;EAS_AF=0.1151;AMR_AF=0.1052;AFR_AF=0.003;EUR_AF=0.0487;SAS_AF=0.137;AA=T|||;VT=SNP
9	101292779	rs2779589	A	G	100	PASS	AC=4765;AF=0.951478;AN=5008;NS=2504;DP=15481;EAS_AF=0.9355;AMR_AF=0.902;AFR_AF=0.9917;EUR_AF=0.9563;SAS_AF=0.9438;AA=G|||;VT=SNP
9	101292894	rs2779590	G	A	100	PASS	AC=4775;AF=0.953474;AN=5008;NS=2504;DP=17229;EAS_AF=0.9365;AMR_AF=0.902;AFR_AF=0.9985;EUR_AF=0.9563;SAS_AF=0.9438;AA=A|||;VT=SNP
9	101292941	rs4355908	C	T	100	PASS	AC=1513;AF=0.302117;AN=5008;NS=2504;DP=18750;EAS_AF=0.1766;AMR_AF=0.1873;AFR_AF=0.3343;EUR_AF=0.3489;SAS_AF=0.4213;AA=C|||;VT=SNP
9	101293038	rs4596749	T	C	100	PASS	AC=1519;AF=0.303315;AN=5008;NS=2504;DP=16123;EAS_AF=0.1766;AMR_AF=0.1888;AFR_AF=0.3359;EUR_AF=0.3509;SAS_AF=0.4223;AA=T|||;VT=SNP
9	101293382	rs10986577	C	T	100	PASS	AC=1031;AF=0.205871;AN=5008;NS=2504;DP=22591;EAS_AF=0.4752;AMR_AF=0.2406;AFR_AF=0.0219;EUR_AF=0.1362;SAS_AF=0.2239;AA=C|||;VT=SNP
9	101294298	rs10986579	C	T	100	PASS	AC=3766;AF=0.751997;AN=5008;NS=2504;DP=19343;EAS_AF=0.8214;AMR_AF=0.7349;AFR_AF=0.6301;EUR_AF=0.8111;SAS_AF=0.7965;AA=C|||;VT=SNP
9	101294336	rs11788298	T	A	100	PASS	AC=1238;AF=0.247204;AN=5008;NS=2504;DP=20565;EAS_AF=0.1677;AMR_AF=0.3055;AFR_AF=0.2738;EUR_AF=0.327;SAS_AF=0.1697;AA=T|||;VT=SNP
9	101295001	rs2779591	A	G	100	PASS	AC=4767;AF=0.951877;AN=5008;NS=2504;DP=20035;EAS_AF=0.9365;AMR_AF=0.902;AFR_AF=0.9924;EUR_AF=0.9563;SAS_AF=0.9438;AA=G|||;VT=SNP
9	101295352	rs10521035	G	T	100	PASS	AC=355;AF=0.0708866;AN=5008;NS=2504;DP=20473;EAS_AF=0.1597;AMR_AF=0.1167;AFR_AF=0.0333;EUR_AF=0.0388;SAS_AF=0.0307;AA=G|||;VT=SNP
9	101295417	rs12351127	C	T	100	PASS	AC=1493;AF=0.298123;AN=5008;NS=2504;DP=20369;EAS_AF=0.1756;AMR_AF=0.1873;AFR_AF=0.3359;EUR_AF=0.3469;SAS_AF=0.4018;AA=C|||;VT=SNP
9	101295502	rs2779593	T	C	100	PASS	AC=4775;AF=0.953474;AN=5008;NS=2504;DP=20099;EAS_AF=0.9365;AMR_AF=0.902;AFR_AF=0.9985;EUR_AF=0.9563;SAS_AF=0.9438;AA=C|||;VT=SNP
9	101295920	rs10986584	T	C	100	PASS	AC=1038;AF=0.207268;AN=5008;NS=2504;DP=22989;EAS_AF=0.4841;AMR_AF=0.2406;AFR_AF=0.0212;EUR_AF=0.1342;SAS_AF=0.2249;AA=T|||;VT=SNP
9	101296574	rs7032419	G	A	100	PASS	AC=2841;AF=0.567292;AN=5008;NS=2504;DP=18648;EAS_AF=0.6042;AMR_AF=0.4899;AFR_AF=0.503;EUR_AF=0.6133;SAS_AF=0.6237;AA=G|||;VT=SNP
9	101296737	rs80056900	T	A	100	PASS	AC=522;AF=0.104233;AN=5008;NS=2504;DP=18826;EAS_AF=0.1448;AMR_AF=0.1614;AFR_AF=0.0053;EUR_AF=0.0905;SAS_AF=0.1697;AA=A|||;VT=SNP
9	101296800	rs2104906	G	C	100	PASS	AC=1850;AF=0.369409;AN=5008;NS=2504;DP=21066;EAS_AF=0.5962;AMR_AF=0.4524;AFR_AF=0.1619;EUR_AF=0.325;SAS_AF=0.4029;AA=C|||;VT=SNP
9	101297144	rs4237192	A	G	100	PASS	AC=527;AF=0.105232;AN=5008;NS=2504;DP=20196;EAS_AF=0.1448;AMR_AF=0.1599;AFR_AF=0.0053;EUR_AF=0.0915;SAS_AF=0.1748;AA=A|||;VT=SNP
9	101297515	rs2001993	A	G	100	PASS	AC=3252;AF=0.649361;AN=5008;NS=2504;DP=14879;EAS_AF=0.7837;AMR_AF=0.6945;AFR_AF=0.6422;EUR_AF=0.5944;SAS_AF=0.545;AA=G|||;VT=SNP
9	101297645	rs2001992	A	C	100	PASS	AC=531;AF=0.10603;AN=5008;NS=2504;DP=15616;EAS_AF=0.1448;AMR_AF=0.1614;AFR_AF=0.0053;EUR_AF=0.0905;SAS_AF=0.1789;AA=A|||;VT=SNP
9	101298004	rs2779599	T	C	100	PASS	AC=744;AF=0.148562;AN=5008;NS=2504;DP=18887;EAS_AF=0.3313;AMR_AF=0.1744;AFR_AF=0.0318;EUR_AF=0.1481;SAS_AF=0.1002;AA=T|||;VT=SNP
9	101298370	rs1999502	G	A	100	PASS	AC=548;AF=0.109425;AN=5008;NS=2504;DP=19555;EAS_AF=0.1419;AMR_AF=0.1628;AFR_AF=0.0197;EUR_AF=0.0905;SAS_AF=0.1789;AA=G|||;VT=SNP
9	101298800	rs1999503	T	C	100	PASS	AC=527;AF=0.105232;AN=5008;NS=2504;DP=19568;EAS_AF=0.1409;AMR_AF=0.1614;AFR_AF=0.0053;EUR_AF=0.0905;SAS_AF=0.1789;AA=T|||;VT=SNP
9	101298863	rs16916909	A	G	100	PASS	AC=528;AF=0.105431;AN=5008;NS=2504;DP=20310;EAS_AF=0.1419;AMR_AF=0.1614;AFR_AF=0.0053;EUR_AF=0.0905;SAS_AF=0.1789;AA=A|||;VT=SNP
9	101299023	rs78107422	A	T	100	PASS	AC=600;AF=0.119808;AN=5008;NS=2504;DP=19672;EAS_AF=0.1419;AMR_AF=0.1643;AFR_AF=0.059;EUR_AF=0.0895;SAS_AF=0.1789;AA=A|||;VT=SNP
9	101299219	rs12349351	C	A	100	PASS	AC=1533;AF=0.30611;AN=5008;NS=2504;DP=19660;EAS_AF=0.1488;AMR_AF=0.2075;AFR_AF=0.3555;EUR_AF=0.3688;SAS_AF=0.407;AA=C|||;VT=SNP
9	101299559	rs2808569	A	C	100	PASS	AC=1258;AF=0.251198;AN=5008;NS=2504;DP=20119;EAS_AF=0.4931;AMR_AF=0.3012;AFR_AF=0.062;EUR_AF=0.2535;SAS_AF=0.2198;AA=A|||;VT=SNP
9	101299910	rs10986631	G	A	100	PASS	AC=540;AF=0.107827;AN=5008;NS=2504;DP=14513;EAS_AF=0.1419;AMR_AF=0.1614;AFR_AF=0.0182;EUR_AF=0.0895;SAS_AF=0.1748;AA=G|||;VT=SNP
9	101300786	rs2779600	A	G	100	PASS	AC=2810;AF=0.561102;AN=5008;NS=2504;DP=18471;EAS_AF=0.6488;AMR_AF=0.549;AFR_AF=0.6241;EUR_AF=0.5318;SAS_AF=0.4243;AA=G|||;VT=SNP
9	101300967	rs2779601	C	T	100	PASS	AC=2060;AF=0.411342;AN=5008;NS=2504;DP=19045;EAS_AF=0.6419;AMR_AF=0.5;AFR_AF=0.1785;EUR_AF=0.4761;SAS_AF=0.3589;AA=C|||;VT=SNP
9	101300999	rs10986638	T	G	100	PASS	AC=527;AF=0.105232;AN=5008;NS=2504;DP=20437;EAS_AF=0.1419;AMR_AF=0.1614;AFR_AF=0.0053;EUR_AF=0.0895;SAS_AF=0.1789;AA=T|||;VT=SNP
9	101301655	rs2808570	C	G	100	PASS	AC=2060;AF=0.411342;AN=5008;NS=2504;DP=20070;EAS_AF=0.6419;AMR_AF=0.5;AFR_AF=0.1785;EUR_AF=0.4761;SAS_AF=0.3589;AA=C|||;VT=SNP
9	101302930	rs77897477	G	A	100	PASS	AC=336;AF=0.0670927;AN=5008;NS=2504;DP=17539;EAS_AF=0.1429;AMR_AF=0.1182;AFR_AF=0.034;EUR_AF=0.0388;SAS_AF=0.0266;AA=g|||;VT=SNP
9	101303077	rs2779602	G	A	100	PASS	AC=3251;AF=0.649161;AN=5008;NS=2504;DP=20495;EAS_AF=0.7877;AMR_AF=0.7061;AFR_AF=0.6392;EUR_AF=0.5924;SAS_AF=0.5378;AA=A|||;VT=SNP
9	101303770	rs2808521	C	T	100	PASS	AC=1232;AF=0.246006;AN=5008;NS=2504;DP=18852;EAS_AF=0.4931;AMR_AF=0.2954;AFR_AF=0.0477;EUR_AF=0.2525;SAS_AF=0.2178;AA=C|||;VT=SNP
9	101304348	rs2184026	C	T	100	PASS	AC=1234;AF=0.246406;AN=5008;NS=2504;DP=20728;EAS_AF=0.4921;AMR_AF=0.2954;AFR_AF=0.0469;EUR_AF=0.2525;SAS_AF=0.2219;AA=C|||;VT=SNP;EX_TARGET
9	101304712	rs12338626	C	T	100	PASS	AC=1545;AF=0.308506;AN=5008;NS=2504;DP=17947;EAS_AF=0.1528;AMR_AF=0.2046;AFR_AF=0.3563;EUR_AF=0.3698;SAS_AF=0.4151;AA=C|||;VT=SNP
9	101305257	rs73488500	G	A	100	PASS	AC=819;AF=0.163538;AN=5008;NS=2504;DP=14673;EAS_AF=0.1468;AMR_AF=0.2075;AFR_AF=0.1309;EUR_AF=0.2217;SAS_AF=0.1339;AA=G|||;VT=SNP
9	101306446	rs2808522	C	A	100	PASS	AC=2032;AF=0.405751;AN=5008;NS=2504;DP=16043;EAS_AF=0.629;AMR_AF=0.4914;AFR_AF=0.1785;EUR_AF=0.4742;SAS_AF=0.3517;AA=C|||;VT=SNP
9	101306621	rs2808523	C	T	100	PASS	AC=2112;AF=0.421725;AN=5008;NS=2504;DP=18278;EAS_AF=0.6349;AMR_AF=0.5072;AFR_AF=0.2224;EUR_AF=0.4761;SAS_AF=0.3548;AA=C|||;VT=SNP
9	101308111	rs1999498	A	G	100	PASS	AC=1565;AF=0.3125;AN=5008;NS=2504;DP=15930;EAS_AF=0.1528;AMR_AF=0.2046;AFR_AF=0.3661;EUR_AF=0.3698;SAS_AF=0.4223;AA=A|||;VT=SNP
9	101313371	rs16917019	C	T	100	PASS	AC=1374;AF=0.274361;AN=5008;NS=2504;DP=18923;EAS_AF=0.1478;AMR_AF=0.2464;AFR_AF=0.5303;EUR_AF=0.2366;SAS_AF=0.1176;AA=T|||;VT=SNP
9	101313856	rs4743234	T	A	100	PASS	AC=518;AF=0.103435;AN=5008;NS=2504;DP=18021;EAS_AF=0.1458;AMR_AF=0.1628;AFR_AF=0.0053;EUR_AF=0.0895;SAS_AF=0.1646;AA=T|||;VT=SNP
9	101314056	rs10986708	G	C	100	PASS	AC=1412;AF=0.281949;AN=5008;NS=2504;DP=20172;EAS_AF=0.1448;AMR_AF=0.1902;AFR_AF=0.2368;EUR_AF=0.3817;SAS_AF=0.4468;AA=G|||;VT=SNP
9	101315593	rs2808524	C	T	100	PASS	AC=1322;AF=0.263978;AN=5008;NS=2504;DP=15770;EAS_AF=0.4752;AMR_AF=0.3429;AFR_AF=0.0477;EUR_AF=0.3111;SAS_AF=0.2342;AA=C|||;VT=SNP
9	101315603	rs117262666	C	T	100	PASS	AC=395;AF=0.0788738;AN=5008;NS=2504;DP=15554;EAS_AF=0.1458;AMR_AF=0.1009;AFR_AF=0.0015;EUR_AF=0.0308;SAS_AF=0.1483;AA=C|||;VT=SNP
9	101315858	rs13290406	A	G	100	PASS	AC=631;AF=0.125998;AN=5008;NS=2504;DP=20375;EAS_AF=0.0714;AMR_AF=0.1052;AFR_AF=0.0151;EUR_AF=0.2187;SAS_AF=0.2515;AA=A|||;VT=SNP
9	101317401	rs2259639	C	T	100	PASS	AC=1325;AF=0.264577;AN=5008;NS=2504;DP=20541;EAS_AF=0.4772;AMR_AF=0.3429;AFR_AF=0.0477;EUR_AF=0.3111;SAS_AF=0.2352;AA=C|||;VT=SNP
9	101317621	rs944686	C	T	100	PASS	AC=1329;AF=0.265375;AN=5008;NS=2504;DP=18045;EAS_AF=0.4802;AMR_AF=0.3429;AFR_AF=0.0477;EUR_AF=0.3121;SAS_AF=0.2352;AA=C|||;VT=SNP
9	101317921	rs2900512	C	T	100	PASS	AC=1014;AF=0.202476;AN=5008;NS=2504;DP=19121;EAS_AF=0.1468;AMR_AF=0.1859;AFR_AF=0.2829;EUR_AF=0.1879;SAS_AF=0.1779;AA=T|||;VT=SNP
9	101318075	rs884886	T	G	100	PASS	AC=3605;AF=0.719848;AN=5008;NS=2504;DP=19948;EAS_AF=0.7877;AMR_AF=0.7003;AFR_AF=0.6021;EUR_AF=0.7724;SAS_AF=0.7689;AA=T|||;VT=SNP
9	101318121	rs884887	C	T	100	PASS	AC=2168;AF=0.432907;AN=5008;NS=2504;DP=20832;EAS_AF=0.63;AMR_AF=0.5101;AFR_AF=0.3548;EUR_AF=0.3907;SAS_AF=0.3241;AA=C|||;VT=SNP
9	101318129	rs944687	C	A	100	PASS	AC=1328;AF=0.265176;AN=5008;NS=2504;DP=20990;EAS_AF=0.4821;AMR_AF=0.3429;AFR_AF=0.0469;EUR_AF=0.3111;SAS_AF=0.2342;AA=C|||;VT=SNP
9	101318797	rs884888	C	T	100	PASS	AC=3204;AF=0.639776;AN=5008;NS=2504;DP=18417;EAS_AF=0.7778;AMR_AF=0.6988;AFR_AF=0.652;EUR_AF=0.5785;SAS_AF=0.502;AA=T|||;VT=SNP
9	101320224	rs11791441	C	T	100	PASS	AC=488;AF=0.0974441;AN=5008;NS=2504;DP=18991;EAS_AF=0.1448;AMR_AF=0.1182;AFR_AF=0.0946;EUR_AF=0.0527;SAS_AF=0.0838;AA=C|||;VT=SNP
9	101320250	rs2808525	C	T	100	PASS	AC=1420;AF=0.283546;AN=5008;NS=2504;DP=18580;EAS_AF=0.4911;AMR_AF=0.3602;AFR_AF=0.0522;EUR_AF=0.3628;SAS_AF=0.2464;AA=C|||;VT=SNP
9	101320582	rs10986740	G	A	100	PASS	AC=1587;AF=0.316893;AN=5008;NS=2504;DP=19288;EAS_AF=0.2937;AMR_AF=0.2651;AFR_AF=0.2443;EUR_AF=0.3459;SAS_AF=0.4458;AA=G|||;VT=SNP
9	101321226	rs2779605	A	G	100	PASS	AC=1418;AF=0.283147;AN=5008;NS=2504;DP=17817;EAS_AF=0.4871;AMR_AF=0.3617;AFR_AF=0.0522;EUR_AF=0.3638;SAS_AF=0.2464;AA=A|||;VT=SNP
9	101322370	rs1930137	A	G	100	PASS	AC=1416;AF=0.282748;AN=5008;NS=2504;DP=17644;EAS_AF=0.4871;AMR_AF=0.3617;AFR_AF=0.0514;EUR_AF=0.3628;SAS_AF=0.2464;AA=A|||;VT=SNP
9	101322666	rs2778901	C	T	100	PASS	AC=1443;AF=0.288139;AN=5008;NS=2504;DP=13821;EAS_AF=0.4831;AMR_AF=0.3631;AFR_AF=0.0749;EUR_AF=0.3628;SAS_AF=0.2454;AA=C|||;VT=SNP
9	101322880	rs4743237	T	C	100	PASS	AC=613;AF=0.122404;AN=5008;NS=2504;DP=12332;EAS_AF=0.1458;AMR_AF=0.1585;AFR_AF=0.0053;EUR_AF=0.164;SAS_AF=0.1881;AA=T|||;VT=SNP
9	101322900	rs2779518	T	C	100	PASS	AC=3291;AF=0.657149;AN=5008;NS=2504;DP=11324;EAS_AF=0.7808;AMR_AF=0.7118;AFR_AF=0.6536;EUR_AF=0.6292;SAS_AF=0.5245;AA=C|||;VT=SNP
9	101323921	rs2779519	C	T	100	PASS	AC=4633;AF=0.92512;AN=5008;NS=2504;DP=19150;EAS_AF=0.9345;AMR_AF=0.8876;AFR_AF=0.8926;EUR_AF=0.9622;SAS_AF=0.9479;AA=c|||;VT=SNP
9	101323931	rs62576023	G	A	100	PASS	AC=611;AF=0.122005;AN=5008;NS=2504;DP=19016;EAS_AF=0.1458;AMR_AF=0.1585;AFR_AF=0.0061;EUR_AF=0.164;SAS_AF=0.1851;AA=G|||;VT=SNP
9	101325860	rs2779521	C	T	100	PASS	AC=1454;AF=0.290335;AN=5008;NS=2504;DP=20759;EAS_AF=0.495;AMR_AF=0.3631;AFR_AF=0.0734;EUR_AF=0.3638;SAS_AF=0.2454;AA=C|||;VT=SNP
9	101325891	rs16917159	T	C	100	PASS	AC=482;AF=0.096246;AN=5008;NS=2504;DP=21855;EAS_AF=0.1419;AMR_AF=0.0994;AFR_AF=0.1573;EUR_AF=0.0358;SAS_AF=0.0266;AA=T|||;VT=SNP
9	101326013	rs62576024	T	C	100	PASS	AC=606;AF=0.121006;AN=5008;NS=2504;DP=20925;EAS_AF=0.1498;AMR_AF=0.1571;AFR_AF=0.0053;EUR_AF=0.164;SAS_AF=0.1779;AA=T|||;VT=SNP
9	101326687	rs2808526	T	C	100	PASS	AC=1793;AF=0.358027;AN=5008;NS=2504;DP=22606;EAS_AF=0.5863;AMR_AF=0.4784;AFR_AF=0.1717;EUR_AF=0.3917;SAS_AF=0.2546;AA=T|||;VT=SNP
9	101327469	rs2808527	G	A	100	PASS	AC=1403;AF=0.280152;AN=5008;NS=2504;DP=20249;EAS_AF=0.4712;AMR_AF=0.4006;AFR_AF=0.0424;EUR_AF=0.3539;SAS_AF=0.2434;AA=G|||;VT=SNP
9	101327887	rs1167765	C	G	100	PASS	AC=1826;AF=0.364617;AN=5008;NS=2504;DP=21735;EAS_AF=0.62;AMR_AF=0.5072;AFR_AF=0.1884;EUR_AF=0.3419;SAS_AF=0.2618;AA=G|||;VT=SNP
9	101327990	rs1167766	C	A	100	PASS	AC=1825;AF=0.364417;AN=5008;NS=2504;DP=20070;EAS_AF=0.621;AMR_AF=0.5058;AFR_AF=0.1884;EUR_AF=0.3419;SAS_AF=0.2607;AA=C|||;VT=SNP
9	101328200	rs1167767	T	G	100	PASS	AC=1903;AF=0.379992;AN=5008;NS=2504;DP=22052;EAS_AF=0.621;AMR_AF=0.5202;AFR_AF=0.1929;EUR_AF=0.3917;SAS_AF=0.273;AA=G|||;VT=SNP
9	101328913	rs1186363	T	C	100	PASS	AC=1912;AF=0.381789;AN=5008;NS=2504;DP=15384;EAS_AF=0.621;AMR_AF=0.5216;AFR_AF=0.1974;EUR_AF=0.3926;SAS_AF=0.274;AA=C|||;VT=SNP
9	101329227	rs1759308	C	T	100	PASS	AC=4616;AF=0.921725;AN=5008;NS=2504;DP=16245;EAS_AF=0.9296;AMR_AF=0.8919;AFR_AF=0.882;EUR_AF=0.9612;SAS_AF=0.9479;AA=T|||;VT=SNP
9	101329467	rs1183825	C	T	100	PASS	AC=1812;AF=0.361821;AN=5008;NS=2504;DP=17726;EAS_AF=0.619;AMR_AF=0.5072;AFR_AF=0.1861;EUR_AF=0.333;SAS_AF=0.2607;AA=C|||;VT=SNP
9	101329629	rs1184859	A	G	100	PASS	AC=4404;AF=0.879393;AN=5008;NS=2504;DP=17167;EAS_AF=0.9296;AMR_AF=0.8761;AFR_AF=0.7345;EUR_AF=0.9573;SAS_AF=0.9458;AA=G|||;VT=SNP
9	101329894	rs6478761	A	C	100	PASS	AC=1592;AF=0.317891;AN=5008;NS=2504;DP=18867;EAS_AF=0.2004;AMR_AF=0.245;AFR_AF=0.2421;EUR_AF=0.4056;SAS_AF=0.5031;AA=A|||;VT=SNP
9	101330318	rs871002	G	A	100	PASS	AC=502;AF=0.10024;AN=5008;NS=2504;DP=21558;EAS_AF=0.1002;AMR_AF=0.0807;AFR_AF=0.0061;EUR_AF=0.16;SAS_AF=0.18;AA=G|||;VT=SNP
9	101330385	rs914669	C	G	100	PASS	AC=503;AF=0.100439;AN=5008;NS=2504;DP=19162;EAS_AF=0.1012;AMR_AF=0.0807;AFR_AF=0.0053;EUR_AF=0.16;SAS_AF=0.181;AA=C|||;VT=SNP
9	101331252	rs17778184	A	G	100	PASS	AC=503;AF=0.100439;AN=5008;NS=2504;DP=18338;EAS_AF=0.1012;AMR_AF=0.0807;AFR_AF=0.0053;EUR_AF=0.16;SAS_AF=0.181;AA=A|||;VT=SNP
9	101331392	rs1167768	G	A	100	PASS	AC=1759;AF=0.351238;AN=5008;NS=2504;DP=19075;EAS_AF=0.62;AMR_AF=0.4827;AFR_AF=0.1626;EUR_AF=0.33;SAS_AF=0.2577;AA=G|||;VT=SNP
9	101332459	rs2778902	C	T	100	PASS	AC=1765;AF=0.352436;AN=5008;NS=2504;DP=16130;EAS_AF=0.626;AMR_AF=0.4784;AFR_AF=0.1611;EUR_AF=0.336;SAS_AF=0.2566;AA=C|||;VT=SNP
9	101332719	rs1622942	T	C	100	PASS	AC=3182;AF=0.635383;AN=5008;NS=2504;DP=20567;EAS_AF=0.7292;AMR_AF=0.696;AFR_AF=0.6581;EUR_AF=0.6352;SAS_AF=0.4652;AA=C|||;VT=SNP
9	101333453	rs928425	A	G	100	PASS	AC=2359;AF=0.471046;AN=5008;NS=2504;DP=19890;EAS_AF=0.6429;AMR_AF=0.5677;AFR_AF=0.1316;EUR_AF=0.6083;SAS_AF=0.5429;AA=A|||;VT=SNP
9	101333510	rs928426	G	A	100	PASS	AC=491;AF=0.0980431;AN=5008;NS=2504;DP=20108;EAS_AF=0.0933;AMR_AF=0.0893;AFR_AF=0.0068;EUR_AF=0.1561;SAS_AF=0.1728;AA=G|||;VT=SNP
9	101334556	rs1167769	A	G	100	PASS	AC=2131;AF=0.425519;AN=5008;NS=2504;DP=20291;EAS_AF=0.3224;AMR_AF=0.3487;AFR_AF=0.5219;EUR_AF=0.4463;SAS_AF=0.4346;AA=A|||;VT=SNP
9	101334945	rs2779523	G	T	100	PASS	AC=2399;AF=0.479034;AN=5008;NS=2504;DP=17328;EAS_AF=0.2589;AMR_AF=0.3026;AFR_AF=0.8434;EUR_AF=0.4036;SAS_AF=0.4162;AA=T|||;VT=SNP
9	101335218	rs13298759	A	G	100	PASS	AC=395;AF=0.0788738;AN=5008;NS=2504;DP=18919;EAS_AF=0.0714;AMR_AF=0.1398;AFR_AF=0.0083;EUR_AF=0.1282;SAS_AF=0.0879;AA=A|||;VT=SNP
9	101335298	rs7861531	A	G	100	PASS	AC=2093;AF=0.417931;AN=5008;NS=2504;DP=16967;EAS_AF=0.4762;AMR_AF=0.5317;AFR_AF=0.3729;EUR_AF=0.4205;SAS_AF=0.3354;AA=A|||;VT=SNP
9	101335358	rs115385822	G	A	100	PASS	AC=417;AF=0.0832668;AN=5008;NS=2504;DP=16500;EAS_AF=0.0744;AMR_AF=0.0288;AFR_AF=0.1021;EUR_AF=0.0507;SAS_AF=0.1391;AA=G|||;VT=SNP
9	101335664	rs10986792	G	T	100	PASS	AC=1799;AF=0.359225;AN=5008;NS=2504;DP=15921;EAS_AF=0.5208;AMR_AF=0.3934;AFR_AF=0.3109;EUR_AF=0.33;SAS_AF=0.2638;AA=G|||;VT=SNP
9	101336041	rs1179740	T	G	100	PASS	AC=2367;AF=0.472644;AN=5008;NS=2504;DP=15758;EAS_AF=0.3115;AMR_AF=0.4006;AFR_AF=0.615;EUR_AF=0.4473;SAS_AF=0.5235;AA=T|||;VT=SNP
9	101336282	rs75220261	G	C	100	PASS	AC=625;AF=0.1248;AN=5008;NS=2504;DP=17612;EAS_AF=0.0337;AMR_AF=0.0533;AFR_AF=0.2648;EUR_AF=0.0765;SAS_AF=0.1299;AA=G|||;VT=SNP
9	101336292	rs2018973	G	A	100	PASS	AC=541;AF=0.108027;AN=5008;NS=2504;DP=17478;EAS_AF=0.0764;AMR_AF=0.0764;AFR_AF=0.0908;EUR_AF=0.1252;SAS_AF=0.1687;AA=G|||;VT=SNP
9	101336512	rs1318613	C	T	100	PASS	AC=1235;AF=0.246605;AN=5008;NS=2504;DP=20772;EAS_AF=0.4851;AMR_AF=0.2392;AFR_AF=0.1059;EUR_AF=0.2654;SAS_AF=0.1769;AA=C|||;VT=SNP
9	101336742	rs2778903	C	A	100	PASS	AC=934;AF=0.186502;AN=5008;NS=2504;DP=16286;EAS_AF=0.1508;AMR_AF=0.1023;AFR_AF=0.3162;EUR_AF=0.1909;SAS_AF=0.1033;AA=C|||;VT=SNP
9	101336779	rs73494466	G	A	100	PASS	AC=535;AF=0.106829;AN=5008;NS=2504;DP=17656;EAS_AF=0.0298;AMR_AF=0.0504;AFR_AF=0.2337;EUR_AF=0.0636;SAS_AF=0.0992;AA=G|||;VT=SNP
9	101336923	rs55656513	C	T	100	PASS	AC=1125;AF=0.224641;AN=5008;NS=2504;DP=23023;EAS_AF=0.496;AMR_AF=0.2291;AFR_AF=0.0174;EUR_AF=0.2674;SAS_AF=0.1779;AA=C|||;VT=SNP
9	101337135	rs56042101	C	T	100	PASS	AC=1141;AF=0.227835;AN=5008;NS=2504;DP=17800;EAS_AF=0.496;AMR_AF=0.2291;AFR_AF=0.0295;EUR_AF=0.2674;SAS_AF=0.1779;AA=T|||;VT=SNP
9	101337197	rs10986801	G	C	100	PASS	AC=910;AF=0.181709;AN=5008;NS=2504;DP=19365;EAS_AF=0.1508;AMR_AF=0.0965;AFR_AF=0.3139;EUR_AF=0.1789;SAS_AF=0.0982;AA=g|||;VT=SNP
9	101337425	rs7042909	A	T	100	PASS	AC=254;AF=0.0507188;AN=5008;NS=2504;DP=17907;EAS_AF=0.0446;AMR_AF=0.0432;AFR_AF=0.0439;EUR_AF=0.0755;SAS_AF=0.046;AA=A|||;VT=SNP
9	101337839	rs10986803	T	C	100	PASS	AC=1128;AF=0.22524;AN=5008;NS=2504;DP=24471;EAS_AF=0.497;AMR_AF=0.2291;AFR_AF=0.0182;EUR_AF=0.2674;SAS_AF=0.1789;AA=C|||;VT=SNP
9	101337999	rs10986806	G	A	100	PASS	AC=978;AF=0.195288;AN=5008;NS=2504;DP=21459;EAS_AF=0.0823;AMR_AF=0.1715;AFR_AF=0.1483;EUR_AF=0.2664;SAS_AF=0.319;AA=G|||;VT=SNP
9	101338323	rs10986810	G	T	100	PASS	AC=1070;AF=0.213658;AN=5008;NS=2504;DP=15366;EAS_AF=0.4911;AMR_AF=0.2277;AFR_AF=0.0174;EUR_AF=0.2644;SAS_AF=0.1309;AA=g|||;VT=SNP
9	101338331	rs2778904	C	T	100	PASS	AC=643;AF=0.128395;AN=5008;NS=2504;DP=15108;EAS_AF=0.0853;AMR_AF=0.2997;AFR_AF=0.0068;EUR_AF=0.1282;SAS_AF=0.2157;AA=c|||;VT=SNP
9	101338332	rs80322096	G	A	100	PASS	AC=543;AF=0.108427;AN=5008;NS=2504;DP=14921;EAS_AF=0.0298;AMR_AF=0.0504;AFR_AF=0.236;EUR_AF=0.0676;SAS_AF=0.1002;AA=g|||;VT=SNP
9	101338613	rs2778905	C	G	100	PASS	AC=643;AF=0.128395;AN=5008;NS=2504;DP=21290;EAS_AF=0.0853;AMR_AF=0.3012;AFR_AF=0.0068;EUR_AF=0.1272;SAS_AF=0.2157;AA=c|||;VT=SNP
9	101338855	rs2779524	C	T	100	PASS	AC=642;AF=0.128195;AN=5008;NS=2504;DP=19783;EAS_AF=0.0853;AMR_AF=0.2997;AFR_AF=0.0068;EUR_AF=0.1272;SAS_AF=0.2157;AA=t|||;VT=SNP
9	101338946	rs2808529	T	C	100	PASS	AC=4517;AF=0.901957;AN=5008;NS=2504;DP=20589;EAS_AF=0.8849;AMR_AF=0.8948;AFR_AF=0.8169;EUR_AF=0.9801;SAS_AF=0.9591;AA=t|||;VT=SNP
9	101338983	rs11789308	C	T	100	PASS	AC=914;AF=0.182508;AN=5008;NS=2504;DP=20819;EAS_AF=0.1478;AMR_AF=0.098;AFR_AF=0.3185;EUR_AF=0.1789;SAS_AF=0.0982;AA=c|||;VT=SNP
9	101339105	rs2808530	A	C	100	PASS	AC=644;AF=0.128594;AN=5008;NS=2504;DP=23927;EAS_AF=0.0853;AMR_AF=0.3026;AFR_AF=0.0068;EUR_AF=0.1272;SAS_AF=0.2157;AA=a|||;VT=SNP
9	101339126	rs62576028	A	G	100	PASS	AC=1145;AF=0.228634;AN=5008;NS=2504;DP=24930;EAS_AF=0.5;AMR_AF=0.255;AFR_AF=0.0174;EUR_AF=0.2654;SAS_AF=0.1779;AA=a|||;VT=SNP
9	101339177	rs2808531	A	T	100	PASS	AC=642;AF=0.128195;AN=5008;NS=2504;DP=23035;EAS_AF=0.0853;AMR_AF=0.2997;AFR_AF=0.0068;EUR_AF=0.1272;SAS_AF=0.2157;AA=t|||;VT=SNP
9	101339629	rs2808532	G	A	100	PASS	AC=641;AF=0.127995;AN=5008;NS=2504;DP=24049;EAS_AF=0.0863;AMR_AF=0.2997;AFR_AF=0.0068;EUR_AF=0.1262;SAS_AF=0.2147;AA=a|||;VT=SNP
9	101339690	rs1758799	T	C	100	PASS	AC=3655;AF=0.729832;AN=5008;NS=2504;DP=24396;EAS_AF=0.3938;AMR_AF=0.683;AFR_AF=0.9811;EUR_AF=0.7157;SAS_AF=0.7843;AA=c|||;VT=SNP
9	101339702	rs67703533	C	A	100	PASS	AC=925;AF=0.184704;AN=5008;NS=2504;DP=24091;EAS_AF=0.1508;AMR_AF=0.0994;AFR_AF=0.32;EUR_AF=0.1829;SAS_AF=0.0992;AA=c|||;VT=SNP
9	101339812	rs13286375	C	G	100	PASS	AC=2756;AF=0.550319;AN=5008;NS=2504;DP=21084;EAS_AF=0.3085;AMR_AF=0.3674;AFR_AF=0.7844;EUR_AF=0.5934;SAS_AF=0.5685;AA=c|||;VT=SNP
9	101339857	rs2808533	T	C	100	PASS	AC=3661;AF=0.73103;AN=5008;NS=2504;DP=20352;EAS_AF=0.3948;AMR_AF=0.683;AFR_AF=0.9803;EUR_AF=0.7217;SAS_AF=0.7843;AA=t|||;VT=SNP
9	101339947	rs2808534	G	A	100	PASS	AC=2832;AF=0.565495;AN=5008;NS=2504;DP=20730;EAS_AF=0.2669;AMR_AF=0.5706;AFR_AF=0.7935;EUR_AF=0.5726;SAS_AF=0.5542;AA=a|||;VT=SNP
9	101340004	rs2778906	T	C	100	PASS	AC=3527;AF=0.704273;AN=5008;NS=2504;DP=20029;EAS_AF=0.3948;AMR_AF=0.6643;AFR_AF=0.9168;EUR_AF=0.7038;SAS_AF=0.7648;AA=c|||;VT=SNP
9	101340070	rs2808535	T	A	100	PASS	AC=724;AF=0.144569;AN=5008;NS=2504;DP=21282;EAS_AF=0.0863;AMR_AF=0.3012;AFR_AF=0.0681;EUR_AF=0.1262;SAS_AF=0.2157;AA=t|||;VT=SNP
9	101340301	rs2808536	A	C	100	PASS	AC=3661;AF=0.73103;AN=5008;NS=2504;DP=21172;EAS_AF=0.3948;AMR_AF=0.6816;AFR_AF=0.9811;EUR_AF=0.7217;SAS_AF=0.7843;AA=c|||;VT=SNP;EX_TARGET
9	101340316	rs3750344	T	C	100	PASS	AC=807;AF=0.161142;AN=5008;NS=2504;DP=21374;EAS_AF=0.1508;AMR_AF=0.0908;AFR_AF=0.236;EUR_AF=0.1799;SAS_AF=0.1012;AA=t|||;VT=SNP;EX_TARGET
9	101340425	rs3750343	A	G	100	PASS	AC=2759;AF=0.550919;AN=5008;NS=2504;DP=20132;EAS_AF=0.3085;AMR_AF=0.3703;AFR_AF=0.7837;EUR_AF=0.5944;SAS_AF=0.5695;AA=a|||;VT=SNP
9	101340440	rs2808537	A	G	100	PASS	AC=3482;AF=0.695288;AN=5008;NS=2504;DP=19776;EAS_AF=0.3938;AMR_AF=0.6729;AFR_AF=0.8502;EUR_AF=0.7227;SAS_AF=0.7843;AA=a|||;VT=SNP
9	101340856	rs10986814	G	A	100	PASS	AC=928;AF=0.185304;AN=5008;NS=2504;DP=21206;EAS_AF=0.1528;AMR_AF=0.1009;AFR_AF=0.3207;EUR_AF=0.1819;SAS_AF=0.0992;AA=g|||;VT=SNP
9	101340965	rs1182894	T	C	100	PASS	AC=3493;AF=0.697484;AN=5008;NS=2504;DP=23280;EAS_AF=0.3958;AMR_AF=0.6671;AFR_AF=0.8623;EUR_AF=0.7207;SAS_AF=0.7832;AA=c|||;VT=SNP
9	101341534	rs10986816	T	C	100	PASS	AC=934;AF=0.186502;AN=5008;NS=2504;DP=19088;EAS_AF=0.1528;AMR_AF=0.098;AFR_AF=0.3268;EUR_AF=0.1819;SAS_AF=0.0992;AA=T|||;VT=SNP
9	101341851	rs73494486	C	T	100	PASS	AC=1162;AF=0.232029;AN=5008;NS=2504;DP=21060;EAS_AF=0.1528;AMR_AF=0.1527;AFR_AF=0.298;EUR_AF=0.2008;SAS_AF=0.3129;AA=C|||;VT=SNP
9	101341893	rs1177531	A	G	100	PASS	AC=3656;AF=0.730032;AN=5008;NS=2504;DP=20963;EAS_AF=0.3948;AMR_AF=0.683;AFR_AF=0.9811;EUR_AF=0.7167;SAS_AF=0.7832;AA=G|||;VT=SNP
9	101342282	rs1182895	C	T	100	PASS	AC=3658;AF=0.730431;AN=5008;NS=2504;DP=18811;EAS_AF=0.3978;AMR_AF=0.6816;AFR_AF=0.9811;EUR_AF=0.7167;SAS_AF=0.7832;AA=T|||;VT=SNP
9	101343051	rs10986822	C	G	100	PASS	AC=916;AF=0.182907;AN=5008;NS=2504;DP=17441;EAS_AF=0.1558;AMR_AF=0.0908;AFR_AF=0.326;EUR_AF=0.17;SAS_AF=0.0961;AA=C|||;VT=SNP
9	101343069	rs57456685	C	G	100	PASS	AC=542;AF=0.108227;AN=5008;NS=2504;DP=17763;EAS_AF=0.0268;AMR_AF=0.0504;AFR_AF=0.2383;EUR_AF=0.0636;SAS_AF=0.1033;AA=C|||;VT=SNP
9	101343110	rs1186364	C	T	100	PASS	AC=2083;AF=0.415935;AN=5008;NS=2504;DP=18233;EAS_AF=0.2351;AMR_AF=0.4654;AFR_AF=0.5166;EUR_AF=0.327;SAS_AF=0.5225;AA=T|||;VT=SNP
9	101343357	rs16917365	G	T	100	PASS	AC=2111;AF=0.421526;AN=5008;NS=2504;DP=16125;EAS_AF=0.3056;AMR_AF=0.2478;AFR_AF=0.6513;EUR_AF=0.3708;SAS_AF=0.4059;AA=G|||;VT=SNP
9	101343420	rs2779526	T	C	100	PASS	AC=3662;AF=0.73123;AN=5008;NS=2504;DP=14104;EAS_AF=0.3948;AMR_AF=0.6816;AFR_AF=0.9811;EUR_AF=0.7227;SAS_AF=0.7843;AA=C|||;VT=SNP
9	101344340	rs2779527	G	A	100	PASS	AC=2026;AF=0.404553;AN=5008;NS=2504;DP=17617;EAS_AF=0.6151;AMR_AF=0.5375;AFR_AF=0.1952;EUR_AF=0.3857;SAS_AF=0.3957;AA=A|||;VT=SNP
9	101344650	rs10819060	C	T	100	PASS	AC=1155;AF=0.230631;AN=5008;NS=2504;DP=19766;EAS_AF=0.5317;AMR_AF=0.2277;AFR_AF=0.0182;EUR_AF=0.2594;SAS_AF=0.18;AA=C|||;VT=SNP
9	101344709	rs2808538	C	T	100	PASS	AC=634;AF=0.126597;AN=5008;NS=2504;DP=18413;EAS_AF=0.0873;AMR_AF=0.2968;AFR_AF=0.0076;EUR_AF=0.1252;SAS_AF=0.2086;AA=C|||;VT=SNP
9	101344983	rs7851347	A	G	100	PASS	AC=337;AF=0.0672923;AN=5008;NS=2504;DP=20853;EAS_AF=0.0268;AMR_AF=0.0375;AFR_AF=0.0893;EUR_AF=0.0636;SAS_AF=0.1043;AA=A|||;VT=SNP
9	101345501	rs1167762	T	A	100	PASS	AC=632;AF=0.126198;AN=5008;NS=2504;DP=21255;EAS_AF=0.0873;AMR_AF=0.2954;AFR_AF=0.0068;EUR_AF=0.1252;SAS_AF=0.2086;AA=T|||;VT=SNP
9	101345778	rs2778908	A	G	100	PASS	AC=632;AF=0.126198;AN=5008;NS=2504;DP=20029;EAS_AF=0.0873;AMR_AF=0.2954;AFR_AF=0.0068;EUR_AF=0.1252;SAS_AF=0.2086;AA=A|||;VT=SNP
9	101346168	rs1167763	T	C	100	PASS	AC=4226;AF=0.84385;AN=5008;NS=2504;DP=21184;EAS_AF=0.8581;AMR_AF=0.8602;AFR_AF=0.7572;EUR_AF=0.9175;SAS_AF=0.8589;AA=C|||;VT=SNP
9	101346548	rs10123407	C	A	100	PASS	AC=560;AF=0.111821;AN=5008;NS=2504;DP=19966;EAS_AF=0.122;AMR_AF=0.0951;AFR_AF=0.0333;EUR_AF=0.1342;SAS_AF=0.1963;AA=C|||;VT=SNP
9	101346661	rs2779528	T	A	100	PASS	AC=637;AF=0.127196;AN=5008;NS=2504;DP=16774;EAS_AF=0.0883;AMR_AF=0.2954;AFR_AF=0.0068;EUR_AF=0.1243;SAS_AF=0.2137;AA=T|||;VT=SNP
9	101346757	rs1186021	A	G	100	PASS	AC=635;AF=0.126797;AN=5008;NS=2504;DP=17261;EAS_AF=0.0883;AMR_AF=0.2954;AFR_AF=0.0068;EUR_AF=0.1243;SAS_AF=0.2117;AA=A|||;VT=SNP
9	101347208	rs73494498	G	C	100	PASS	AC=332;AF=0.0662939;AN=5008;NS=2504;DP=17205;EAS_AF=0.0258;AMR_AF=0.0403;AFR_AF=0.0908;EUR_AF=0.0626;SAS_AF=0.0971;AA=G|||;VT=SNP
9	101347398	rs17778857	T	G	100	PASS	AC=658;AF=0.13139;AN=5008;NS=2504;DP=19240;EAS_AF=0.0883;AMR_AF=0.3012;AFR_AF=0.0076;EUR_AF=0.1352;SAS_AF=0.2188;AA=T|||;VT=SNP
9	101348368	rs74608357	G	A	100	PASS	AC=271;AF=0.0541134;AN=5008;NS=2504;DP=13198;EAS_AF=0.0218;AMR_AF=0.0648;AFR_AF=0.0431;EUR_AF=0.0427;SAS_AF=0.1063;AA=A|||;VT=SNP
9	101348753	rs10120605	C	T	100	PASS	AC=288;AF=0.057508;AN=5008;NS=2504;DP=16615;EAS_AF=0.0188;AMR_AF=0.0072;AFR_AF=0.0847;EUR_AF=0.0308;SAS_AF=0.1237;AA=t|||;VT=SNP
9	101348871	rs12378482	C	T	100	PASS	AC=114;AF=0.0227636;AN=5008;NS=2504;DP=18998;EAS_AF=0.0337;AMR_AF=0.0101;AFR_AF=0;EUR_AF=0.0457;SAS_AF=0.0276;AA=C|||;VT=SNP
9	101349187	rs79670705	G	A	100	PASS	AC=89;AF=0.0177716;AN=5008;NS=2504;DP=20357;EAS_AF=0.0437;AMR_AF=0.0043;AFR_AF=0;EUR_AF=0.0159;SAS_AF=0.0266;AA=G|||;VT=SNP
9	101349321	rs2778909	A	C	100	PASS	AC=3220;AF=0.642971;AN=5008;NS=2504;DP=21983;EAS_AF=0.7351;AMR_AF=0.6772;AFR_AF=0.5779;EUR_AF=0.6213;SAS_AF=0.6339;AA=C|||;VT=SNP
9	101349656	rs78316820	A	G	100	PASS	AC=127;AF=0.0253594;AN=5008;NS=2504;DP=18991;EAS_AF=0.0446;AMR_AF=0.013;AFR_AF=0;EUR_AF=0.0427;SAS_AF=0.0307;AA=A|||;VT=SNP
9	101349676	rs76651577	A	G	100	PASS	AC=127;AF=0.0253594;AN=5008;NS=2504;DP=18895;EAS_AF=0.0446;AMR_AF=0.013;AFR_AF=0;EUR_AF=0.0427;SAS_AF=0.0307;AA=A|||;VT=SNP
9	101349918	rs2778910	A	G	100	PASS	AC=3572;AF=0.713259;AN=5008;NS=2504;DP=17732;EAS_AF=0.7788;AMR_AF=0.7118;AFR_AF=0.7035;EUR_AF=0.6839;SAS_AF=0.6902;AA=G|||;VT=SNP
9	101350077	rs2779529	A	C	100	PASS	AC=2345;AF=0.468251;AN=5008;NS=2504;DP=16097;EAS_AF=0.6647;AMR_AF=0.513;AFR_AF=0.4947;EUR_AF=0.3628;SAS_AF=0.3067;AA=A|||;VT=SNP
9	101351305	rs10986850	G	A	100	PASS	AC=207;AF=0.0413339;AN=5008;NS=2504;DP=18841;EAS_AF=0.0446;AMR_AF=0.0187;AFR_AF=0.056;EUR_AF=0.0447;SAS_AF=0.0307;AA=G|||;VT=SNP
9	101351818	rs10986852	C	T	100	PASS	AC=973;AF=0.194289;AN=5008;NS=2504;DP=18533;EAS_AF=0.1438;AMR_AF=0.2608;AFR_AF=0.1354;EUR_AF=0.2853;SAS_AF=0.1851;AA=C|||;VT=SNP
9	101352979	rs1999501	G	A	100	PASS	AC=848;AF=0.169329;AN=5008;NS=2504;DP=18922;EAS_AF=0.4782;AMR_AF=0.2032;AFR_AF=0.0726;EUR_AF=0.0408;SAS_AF=0.09;AA=G|||;VT=SNP
9	101353067	rs17779010	G	A	100	PASS	AC=971;AF=0.19389;AN=5008;NS=2504;DP=20622;EAS_AF=0.1429;AMR_AF=0.2622;AFR_AF=0.1362;EUR_AF=0.2843;SAS_AF=0.183;AA=G|||;VT=SNP
9	101353471	rs10986861	A	G	100	PASS	AC=168;AF=0.0335463;AN=5008;NS=2504;DP=22265;EAS_AF=0.0456;AMR_AF=0.0159;AFR_AF=0.0129;EUR_AF=0.0437;SAS_AF=0.0511;AA=A|||;VT=SNP
9	101354809	rs56123608	T	C	100	PASS	AC=1012;AF=0.202077;AN=5008;NS=2504;DP=20496;EAS_AF=0.1429;AMR_AF=0.2608;AFR_AF=0.18;EUR_AF=0.2833;SAS_AF=0.1677;AA=T|||;VT=SNP
9	101354861	rs74756749	C	T	100	PASS	AC=146;AF=0.0291534;AN=5008;NS=2504;DP=20031;EAS_AF=0.0427;AMR_AF=0.013;AFR_AF=0;EUR_AF=0.0477;SAS_AF=0.047;AA=C|||;VT=SNP
9	101355381	rs13301129	G	A	100	PASS	AC=1039;AF=0.207468;AN=5008;NS=2504;DP=16207;EAS_AF=0.1091;AMR_AF=0.196;AFR_AF=0.1188;EUR_AF=0.2883;SAS_AF=0.3538;AA=G|||;VT=SNP
9	101355624	rs2808539	C	T	100	PASS	AC=2497;AF=0.498602;AN=5008;NS=2504;DP=18037;EAS_AF=0.6706;AMR_AF=0.5101;AFR_AF=0.5688;EUR_AF=0.4036;SAS_AF=0.316;AA=C|||;VT=SNP
9	101355949	rs10986878	T	C	100	PASS	AC=1636;AF=0.326677;AN=5008;NS=2504;DP=19009;EAS_AF=0.1865;AMR_AF=0.304;AFR_AF=0.4962;EUR_AF=0.3618;SAS_AF=0.2219;AA=T|||;VT=SNP
9	101355996	rs2808540	C	T	100	PASS	AC=888;AF=0.177316;AN=5008;NS=2504;DP=18988;EAS_AF=0.4891;AMR_AF=0.2104;AFR_AF=0.087;EUR_AF=0.0417;SAS_AF=0.0941;AA=C|||;VT=SNP
9	101356005	rs11787957	C	A	100	PASS	AC=967;AF=0.193091;AN=5008;NS=2504;DP=18999;EAS_AF=0.1429;AMR_AF=0.2608;AFR_AF=0.1415;EUR_AF=0.2893;SAS_AF=0.1677;AA=C|||;VT=SNP
9	101356054	rs34181928	C	T	100	PASS	AC=1039;AF=0.207468;AN=5008;NS=2504;DP=19095;EAS_AF=0.1091;AMR_AF=0.196;AFR_AF=0.1188;EUR_AF=0.2883;SAS_AF=0.3538;AA=C|||;VT=SNP
9	101356061	rs35835340	G	A	100	PASS	AC=428;AF=0.0854633;AN=5008;NS=2504;DP=19027;EAS_AF=0.0288;AMR_AF=0.1037;AFR_AF=0.0129;EUR_AF=0.1859;SAS_AF=0.1258;AA=G|||;VT=SNP
9	101356091	rs10819066	C	G	100	PASS	AC=1637;AF=0.326877;AN=5008;NS=2504;DP=19451;EAS_AF=0.1865;AMR_AF=0.304;AFR_AF=0.497;EUR_AF=0.3618;SAS_AF=0.2219;AA=C|||;VT=SNP
9	101356515	rs1999500	C	T	100	PASS	AC=3584;AF=0.715655;AN=5008;NS=2504;DP=17244;EAS_AF=0.7857;AMR_AF=0.7104;AFR_AF=0.702;EUR_AF=0.6918;SAS_AF=0.6902;AA=T|||;VT=SNP
9	101356553	rs1999499	T	A	100	PASS	AC=3564;AF=0.711661;AN=5008;NS=2504;DP=16461;EAS_AF=0.7857;AMR_AF=0.7104;AFR_AF=0.702;EUR_AF=0.6918;SAS_AF=0.6697;AA=A|||;VT=SNP
9	101356663	rs7035372	G	A	100	PASS	AC=1039;AF=0.207468;AN=5008;NS=2504;DP=17257;EAS_AF=0.1091;AMR_AF=0.196;AFR_AF=0.1188;EUR_AF=0.2883;SAS_AF=0.3538;AA=G|||;VT=SNP
9	101356791	rs1758805	T	C	100	PASS	AC=2525;AF=0.504193;AN=5008;NS=2504;DP=15257;EAS_AF=0.6766;AMR_AF=0.5144;AFR_AF=0.5832;EUR_AF=0.4036;SAS_AF=0.316;AA=C|||;VT=SNP
9	101356844	rs1537738	T	C	100	PASS	AC=895;AF=0.178714;AN=5008;NS=2504;DP=14595;EAS_AF=0.4901;AMR_AF=0.2118;AFR_AF=0.0908;EUR_AF=0.0417;SAS_AF=0.0941;AA=T|||;VT=SNP
9	101357089	rs1537737	C	G	100	PASS	AC=2523;AF=0.503794;AN=5008;NS=2504;DP=18915;EAS_AF=0.6756;AMR_AF=0.5144;AFR_AF=0.5832;EUR_AF=0.4026;SAS_AF=0.316;AA=G|||;VT=SNP
9	101357141	rs12378806	G	T	100	PASS	AC=145;AF=0.0289537;AN=5008;NS=2504;DP=19378;EAS_AF=0.0427;AMR_AF=0.013;AFR_AF=0;EUR_AF=0.0477;SAS_AF=0.046;AA=G|||;VT=SNP
9	101357407	rs2808541	C	T	100	PASS	AC=865;AF=0.172724;AN=5008;NS=2504;DP=20110;EAS_AF=0.4891;AMR_AF=0.2075;AFR_AF=0.0726;EUR_AF=0.0408;SAS_AF=0.093;AA=C|||;VT=SNP
9	101357641	rs117279565	T	C	100	PASS	AC=145;AF=0.0289537;AN=5008;NS=2504;DP=20801;EAS_AF=0.0427;AMR_AF=0.013;AFR_AF=0;EUR_AF=0.0477;SAS_AF=0.046;AA=T|||;VT=SNP
9	101357711	rs77680548	G	T	100	PASS	AC=122;AF=0.024361;AN=5008;NS=2504;DP=19191;EAS_AF=0.0427;AMR_AF=0.0202;AFR_AF=0.003;EUR_AF=0.0577;SAS_AF=0.0031;AA=G|||;VT=SNP
9	101358131	rs1167764	C	T	100	PASS	AC=776;AF=0.154952;AN=5008;NS=2504;DP=16948;EAS_AF=0.4891;AMR_AF=0.2061;AFR_AF=0.0053;EUR_AF=0.0417;SAS_AF=0.093;AA=C|||;VT=SNP
9	101358348	rs1034160	A	C	100	PASS	AC=3590;AF=0.716853;AN=5008;NS=2504;DP=19928;EAS_AF=0.7857;AMR_AF=0.7104;AFR_AF=0.7035;EUR_AF=0.6928;SAS_AF=0.6933;AA=C|||;VT=SNP
9	101358568	rs2151075	C	T	100	PASS	AC=885;AF=0.176717;AN=5008;NS=2504;DP=20119;EAS_AF=0.4891;AMR_AF=0.2104;AFR_AF=0.0855;EUR_AF=0.0417;SAS_AF=0.093;AA=C|||;VT=SNP
9	101359083	rs55946876	A	T	100	PASS	AC=939;AF=0.1875;AN=5008;NS=2504;DP=18268;EAS_AF=0.1419;AMR_AF=0.2565;AFR_AF=0.1271;EUR_AF=0.2833;SAS_AF=0.1687;AA=A|||;VT=SNP
9	101359220	rs10986912	G	A	100	PASS	AC=1084;AF=0.216454;AN=5008;NS=2504;DP=18011;EAS_AF=0.1845;AMR_AF=0.2723;AFR_AF=0.1271;EUR_AF=0.333;SAS_AF=0.2106;AA=g|||;VT=SNP
9	101359237	rs2184025	T	C	100	PASS	AC=3592;AF=0.717252;AN=5008;NS=2504;DP=17927;EAS_AF=0.7887;AMR_AF=0.7133;AFR_AF=0.7035;EUR_AF=0.6938;SAS_AF=0.6892;AA=C|||;VT=SNP
9	101359392	rs2151216	T	C	100	PASS	AC=874;AF=0.174521;AN=5008;NS=2504;DP=19933;EAS_AF=0.496;AMR_AF=0.2089;AFR_AF=0.0726;EUR_AF=0.0417;SAS_AF=0.093;AA=T|||;VT=SNP
9	101359573	rs2151215	T	C	100	PASS	AC=2530;AF=0.505192;AN=5008;NS=2504;DP=21342;EAS_AF=0.6825;AMR_AF=0.5159;AFR_AF=0.584;EUR_AF=0.3996;SAS_AF=0.317;AA=C|||;VT=SNP
9	101361028	rs4743238	A	T	100	PASS	AC=1097;AF=0.21905;AN=5008;NS=2504;DP=13045;EAS_AF=0.1895;AMR_AF=0.2709;AFR_AF=0.1309;EUR_AF=0.334;SAS_AF=0.2137;AA=A|||;VT=SNP
9	101361253	rs13284800	G	T	100	PASS	AC=1603;AF=0.320088;AN=5008;NS=2504;DP=18118;EAS_AF=0.1111;AMR_AF=0.2334;AFR_AF=0.4818;EUR_AF=0.3171;SAS_AF=0.3814;AA=T|||;VT=SNP
9	101361447	rs10819071	C	T	100	PASS	AC=2706;AF=0.540335;AN=5008;NS=2504;DP=17498;EAS_AF=0.2966;AMR_AF=0.5029;AFR_AF=0.6195;EUR_AF=0.6521;SAS_AF=0.5961;AA=T|||;VT=SNP
9	101361577	rs10986939	T	C	100	PASS	AC=142;AF=0.0283546;AN=5008;NS=2504;DP=18710;EAS_AF=0.0437;AMR_AF=0.013;AFR_AF=0;EUR_AF=0.0487;SAS_AF=0.0409;AA=T|||;VT=SNP
9	101361584	rs10819072	C	A	100	PASS	AC=2777;AF=0.554513;AN=5008;NS=2504;DP=18580;EAS_AF=0.3631;AMR_AF=0.5086;AFR_AF=0.6203;EUR_AF=0.6511;SAS_AF=0.5961;AA=A|||;VT=SNP
9	101361710	rs10819073	G	A	100	PASS	AC=2784;AF=0.555911;AN=5008;NS=2504;DP=18191;EAS_AF=0.3631;AMR_AF=0.5086;AFR_AF=0.6248;EUR_AF=0.6521;SAS_AF=0.5961;AA=A|||;VT=SNP
9	101361788	rs10819074	G	T	100	PASS	AC=2326;AF=0.464457;AN=5008;NS=2504;DP=20468;EAS_AF=0.3611;AMR_AF=0.4784;AFR_AF=0.3169;EUR_AF=0.6302;SAS_AF=0.59;AA=T|||;VT=SNP
9	101362018	rs10986946	A	C	100	PASS	AC=2794;AF=0.557907;AN=5008;NS=2504;DP=19236;EAS_AF=0.3631;AMR_AF=0.5101;AFR_AF=0.6301;EUR_AF=0.6521;SAS_AF=0.5982;AA=A|||;VT=SNP
9	101362101	rs10986948	T	A	100	PASS	AC=2786;AF=0.55631;AN=5008;NS=2504;DP=18556;EAS_AF=0.3631;AMR_AF=0.5086;AFR_AF=0.6248;EUR_AF=0.6521;SAS_AF=0.5982;AA=T|||;VT=SNP
9	101362263	rs17779442	G	A	100	PASS	AC=1134;AF=0.226438;AN=5008;NS=2504;DP=17868;EAS_AF=0.1756;AMR_AF=0.2032;AFR_AF=0.1293;EUR_AF=0.2952;SAS_AF=0.3558;AA=G|||;VT=SNP
9	101362833	rs12684622	T	C	100	PASS	AC=758;AF=0.151358;AN=5008;NS=2504;DP=21264;EAS_AF=0.1409;AMR_AF=0.245;AFR_AF=0.0166;EUR_AF=0.2604;SAS_AF=0.1656;AA=T|||;VT=SNP
9	101362861	rs10986955	C	A	100	PASS	AC=1010;AF=0.201677;AN=5008;NS=2504;DP=22071;EAS_AF=0.1855;AMR_AF=0.268;AFR_AF=0.0719;EUR_AF=0.333;SAS_AF=0.2117;AA=C|||;VT=SNP
9	101362948	rs914665	G	A	100	PASS	AC=1655;AF=0.330471;AN=5008;NS=2504;DP=20601;EAS_AF=0.1865;AMR_AF=0.3069;AFR_AF=0.5;EUR_AF=0.3569;SAS_AF=0.2393;AA=G|||;VT=SNP
9	101363041	rs914664	C	T	100	PASS	AC=1656;AF=0.330671;AN=5008;NS=2504;DP=19535;EAS_AF=0.1865;AMR_AF=0.3069;AFR_AF=0.5008;EUR_AF=0.3569;SAS_AF=0.2393;AA=T|||;VT=SNP
9	101363042	rs2258938	G	A	100	PASS	AC=802;AF=0.160144;AN=5008;NS=2504;DP=19465;EAS_AF=0.4286;AMR_AF=0.2032;AFR_AF=0.0734;EUR_AF=0.0417;SAS_AF=0.092;AA=G|||;VT=SNP
9	101363055	rs914663	A	G	100	PASS	AC=1629;AF=0.32528;AN=5008;NS=2504;DP=19219;EAS_AF=0.1865;AMR_AF=0.2939;AFR_AF=0.5015;EUR_AF=0.335;SAS_AF=0.2423;AA=a|||;VT=SNP
9	101363329	rs914662	C	T	100	PASS	AC=1075;AF=0.214657;AN=5008;NS=2504;DP=20285;EAS_AF=0.1845;AMR_AF=0.2767;AFR_AF=0.1165;EUR_AF=0.335;SAS_AF=0.2106;AA=C|||;VT=SNP
9	101363628	rs2418084	A	G	100	PASS	AC=1671;AF=0.333666;AN=5008;NS=2504;DP=16179;EAS_AF=0.1875;AMR_AF=0.3127;AFR_AF=0.5038;EUR_AF=0.3579;SAS_AF=0.2444;AA=G|||;VT=SNP
9	101363827	rs1320497	A	C	100	PASS	AC=1663;AF=0.332069;AN=5008;NS=2504;DP=19696;EAS_AF=0.1865;AMR_AF=0.3127;AFR_AF=0.5023;EUR_AF=0.3579;SAS_AF=0.2393;AA=A|||;VT=SNP
9	101363894	rs2418085	G	A	100	PASS	AC=868;AF=0.173323;AN=5008;NS=2504;DP=21928;EAS_AF=0.1419;AMR_AF=0.2608;AFR_AF=0.0681;EUR_AF=0.2853;SAS_AF=0.1708;AA=G|||;VT=SNP
9	101363960	rs944688	C	T	100	PASS	AC=1592;AF=0.317891;AN=5008;NS=2504;DP=18268;EAS_AF=0.1865;AMR_AF=0.2939;AFR_AF=0.4977;EUR_AF=0.3091;SAS_AF=0.2362;AA=T|||;VT=SNP
9	101364493	rs62561779	C	T	100	PASS	AC=1587;AF=0.316893;AN=5008;NS=2504;DP=12999;EAS_AF=0.1855;AMR_AF=0.2925;AFR_AF=0.4955;EUR_AF=0.3091;SAS_AF=0.2362;AA=C|||;VT=SNP
9	101364499	rs62561780	T	C	100	PASS	AC=1010;AF=0.201677;AN=5008;NS=2504;DP=13344;EAS_AF=0.1845;AMR_AF=0.2565;AFR_AF=0.1165;EUR_AF=0.2863;SAS_AF=0.2086;AA=T|||;VT=SNP
9	101364522	rs62561781	G	A	100	PASS	AC=793;AF=0.158347;AN=5008;NS=2504;DP=14529;EAS_AF=0.1409;AMR_AF=0.2406;AFR_AF=0.062;EUR_AF=0.2366;SAS_AF=0.1677;AA=G|||;VT=SNP
9	101364669	rs141649144	G	A	100	PASS	AC=141;AF=0.028155;AN=5008;NS=2504;DP=14223;EAS_AF=0.0437;AMR_AF=0.013;AFR_AF=0;EUR_AF=0.0477;SAS_AF=0.0409;AA=G|||;VT=SNP
9	101365866	rs13293545	C	T	100	PASS	AC=559;AF=0.111621;AN=5008;NS=2504;DP=20155;EAS_AF=0.0288;AMR_AF=0.1239;AFR_AF=0.0666;EUR_AF=0.2296;SAS_AF=0.1278;AA=C|||;VT=SNP
9	101365961	rs870047	A	T	100	PASS	AC=3429;AF=0.684704;AN=5008;NS=2504;DP=19949;EAS_AF=0.7937;AMR_AF=0.6902;AFR_AF=0.6384;EUR_AF=0.6471;SAS_AF=0.6697;AA=T|||;VT=SNP
9	101366538	rs944689	T	C	100	PASS	AC=958;AF=0.191294;AN=5008;NS=2504;DP=20364;EAS_AF=0.4325;AMR_AF=0.2522;AFR_AF=0.0847;EUR_AF=0.0775;SAS_AF=0.1605;AA=T|||;VT=SNP
9	101367279	rs10986995	G	T	100	PASS	AC=335;AF=0.066893;AN=5008;NS=2504;DP=22700;EAS_AF=0.0446;AMR_AF=0.036;AFR_AF=0.0998;EUR_AF=0.0845;SAS_AF=0.0491;AA=G|||;VT=SNP
9	101367308	rs7026754	C	T	100	PASS	AC=1816;AF=0.36262;AN=5008;NS=2504;DP=22930;EAS_AF=0.1687;AMR_AF=0.3847;AFR_AF=0.4743;EUR_AF=0.4642;SAS_AF=0.2914;AA=C|||;VT=SNP
9	101367426	rs2779534	A	G	100	PASS	AC=4326;AF=0.863818;AN=5008;NS=2504;DP=23635;EAS_AF=0.8313;AMR_AF=0.8905;AFR_AF=0.8888;EUR_AF=0.8897;SAS_AF=0.818;AA=G|||;VT=SNP
9	101368008	rs10986999	A	G	100	PASS	AC=161;AF=0.0321486;AN=5008;NS=2504;DP=22293;EAS_AF=0.0437;AMR_AF=0.0231;AFR_AF=0;EUR_AF=0.0586;SAS_AF=0.0429;AA=A|||;VT=SNP
9	101368212	rs59652555	C	A	100	PASS	AC=327;AF=0.0652955;AN=5008;NS=2504;DP=18453;EAS_AF=0.0446;AMR_AF=0.0346;AFR_AF=0.0998;EUR_AF=0.0775;SAS_AF=0.0491;AA=C|||;VT=SNP
9	101368925	rs10987004	G	A	100	PASS	AC=327;AF=0.0652955;AN=5008;NS=2504;DP=14609;EAS_AF=0.0446;AMR_AF=0.0346;AFR_AF=0.0998;EUR_AF=0.0775;SAS_AF=0.0491;AA=G|||;VT=SNP
9	101369165	rs10987005	G	A	100	PASS	AC=330;AF=0.0658946;AN=5008;NS=2504;DP=19240;EAS_AF=0.0446;AMR_AF=0.036;AFR_AF=0.1014;EUR_AF=0.0765;SAS_AF=0.0501;AA=G|||;VT=SNP
9	101369176	rs118114093	G	C	100	PASS	AC=118;AF=0.0235623;AN=5008;NS=2504;DP=18724;EAS_AF=0.0317;AMR_AF=0.0029;AFR_AF=0;EUR_AF=0.0159;SAS_AF=0.0695;AA=G|||;VT=SNP
9	101369568	rs77545309	G	A	100	PASS	AC=152;AF=0.0303514;AN=5008;NS=2504;DP=20007;EAS_AF=0.0437;AMR_AF=0.0216;AFR_AF=0;EUR_AF=0.0507;SAS_AF=0.0429;AA=G|||;VT=SNP
9	101369858	rs74498704	A	G	100	PASS	AC=124;AF=0.0247604;AN=5008;NS=2504;DP=19348;EAS_AF=0.0317;AMR_AF=0.0202;AFR_AF=0.0129;EUR_AF=0.0577;SAS_AF=0.0031;AA=A|||;VT=SNP
9	101370349	rs12377101	C	T	100	PASS	AC=253;AF=0.0505192;AN=5008;NS=2504;DP=22212;EAS_AF=0.0446;AMR_AF=0.0317;AFR_AF=0.0507;EUR_AF=0.0755;SAS_AF=0.044;AA=C|||;VT=SNP
9	101371017	rs4743239	A	C	100	PASS	AC=1853;AF=0.370008;AN=5008;NS=2504;DP=17205;EAS_AF=0.1806;AMR_AF=0.3876;AFR_AF=0.4818;EUR_AF=0.4682;SAS_AF=0.3006;AA=A|||;VT=SNP
9	101371269	rs2779536	A	T	100	PASS	AC=933;AF=0.186302;AN=5008;NS=2504;DP=17336;EAS_AF=0.4405;AMR_AF=0.255;AFR_AF=0.0779;EUR_AF=0.0686;SAS_AF=0.1431;AA=A|||;VT=SNP
9	101371965	rs1930141	G	A	100	PASS	AC=941;AF=0.187899;AN=5008;NS=2504;DP=18203;EAS_AF=0.4603;AMR_AF=0.219;AFR_AF=0.0726;EUR_AF=0.0686;SAS_AF=0.1636;AA=G|||;VT=SNP
9	101372405	rs1023209	C	T	100	PASS	AC=656;AF=0.13099;AN=5008;NS=2504;DP=19667;EAS_AF=0.4692;AMR_AF=0.1066;AFR_AF=0.0023;EUR_AF=0.0229;SAS_AF=0.0849;AA=C|||;VT=SNP
9	101372414	rs7874603	G	A	100	PASS	AC=411;AF=0.0820687;AN=5008;NS=2504;DP=19918;EAS_AF=0.0655;AMR_AF=0.0418;AFR_AF=0.1513;EUR_AF=0.0557;SAS_AF=0.0613;AA=A|||;VT=SNP
9	101373039	rs7848993	G	A	100	PASS	AC=851;AF=0.169928;AN=5008;NS=2504;DP=17023;EAS_AF=0.1677;AMR_AF=0.1268;AFR_AF=0.0893;EUR_AF=0.2097;SAS_AF=0.271;AA=G|||;VT=SNP
9	101373283	rs13302776	G	A	100	PASS	AC=1052;AF=0.210064;AN=5008;NS=2504;DP=20544;EAS_AF=0.2133;AMR_AF=0.134;AFR_AF=0.1679;EUR_AF=0.2147;SAS_AF=0.3129;AA=A|||;VT=SNP
9	101373527	rs2778911	C	T	100	PASS	AC=874;AF=0.174521;AN=5008;NS=2504;DP=20656;EAS_AF=0.4841;AMR_AF=0.2363;AFR_AF=0.0083;EUR_AF=0.0537;SAS_AF=0.1605;AA=C|||;VT=SNP
9	101373869	rs11788000	G	A	100	PASS	AC=2696;AF=0.538339;AN=5008;NS=2504;DP=21499;EAS_AF=0.3254;AMR_AF=0.5231;AFR_AF=0.5484;EUR_AF=0.7197;SAS_AF=0.5685;AA=G|||;VT=SNP
9	101374730	rs2151076	G	C	100	PASS	AC=4128;AF=0.824281;AN=5008;NS=2504;DP=18179;EAS_AF=0.8591;AMR_AF=0.8228;AFR_AF=0.7595;EUR_AF=0.8728;SAS_AF=0.8272;AA=C|||;VT=SNP
9	101374953	rs1889059	A	T	100	PASS	AC=964;AF=0.192492;AN=5008;NS=2504;DP=21291;EAS_AF=0.4841;AMR_AF=0.2363;AFR_AF=0.0779;EUR_AF=0.0527;SAS_AF=0.1595;AA=A|||;VT=SNP
9	101375656	rs1930422	C	A	100	PASS	AC=962;AF=0.192093;AN=5008;NS=2504;DP=19162;EAS_AF=0.4831;AMR_AF=0.2363;AFR_AF=0.0772;EUR_AF=0.0527;SAS_AF=0.1595;AA=C|||;VT=SNP
9	101375671	rs1984055	G	A	100	PASS	AC=4118;AF=0.822284;AN=5008;NS=2504;DP=17677;EAS_AF=0.8591;AMR_AF=0.8228;AFR_AF=0.7511;EUR_AF=0.8728;SAS_AF=0.8282;AA=A|||;VT=SNP
9	101375948	rs1930421	G	A	100	PASS	AC=872;AF=0.174121;AN=5008;NS=2504;DP=20364;EAS_AF=0.4841;AMR_AF=0.2349;AFR_AF=0.0091;EUR_AF=0.0527;SAS_AF=0.1595;AA=G|||;VT=SNP
9	101376533	rs34692225	C	T	100	PASS	AC=873;AF=0.174321;AN=5008;NS=2504;DP=16705;EAS_AF=0.1617;AMR_AF=0.1311;AFR_AF=0.0968;EUR_AF=0.2207;SAS_AF=0.2751;AA=C|||;VT=SNP
9	101377032	rs4327958	G	T	100	PASS	AC=3021;AF=0.603235;AN=5008;NS=2504;DP=12826;EAS_AF=0.374;AMR_AF=0.5706;AFR_AF=0.6203;EUR_AF=0.7962;SAS_AF=0.6411;AA=T|||;VT=SNP
9	101378168	rs2779539	G	A	100	PASS	AC=791;AF=0.157947;AN=5008;NS=2504;DP=21260;EAS_AF=0.4792;AMR_AF=0.2176;AFR_AF=0.0083;EUR_AF=0.0298;SAS_AF=0.1186;AA=G|||;VT=SNP
9	101378448	rs2778912	C	T	100	PASS	AC=797;AF=0.159145;AN=5008;NS=2504;DP=19912;EAS_AF=0.4792;AMR_AF=0.2176;AFR_AF=0.0068;EUR_AF=0.0298;SAS_AF=0.1268;AA=C|||;VT=SNP
9	101379252	rs10987082	T	C	100	PASS	AC=443;AF=0.0884585;AN=5008;NS=2504;DP=19499;EAS_AF=0.0397;AMR_AF=0.049;AFR_AF=0.2247;EUR_AF=0.0626;SAS_AF=0.0092;AA=T|||;VT=SNP
9	101379278	rs10987083	T	C	100	PASS	AC=436;AF=0.0870607;AN=5008;NS=2504;DP=18793;EAS_AF=0.0407;AMR_AF=0.0476;AFR_AF=0.2216;EUR_AF=0.0626;SAS_AF=0.0061;AA=T|||;VT=SNP
9	101379373	rs1167773	G	A	100	PASS	AC=4537;AF=0.90595;AN=5008;NS=2504;DP=19370;EAS_AF=0.8889;AMR_AF=0.8674;AFR_AF=0.9735;EUR_AF=0.9344;SAS_AF=0.8303;AA=A|||;VT=SNP
9	101379780	rs2778913	T	C	100	PASS	AC=3996;AF=0.797923;AN=5008;NS=2504;DP=21335;EAS_AF=0.8492;AMR_AF=0.817;AFR_AF=0.6725;EUR_AF=0.8718;SAS_AF=0.8252;AA=C|||;VT=SNP
9	101380565	rs2778914	A	T	100	PASS	AC=4538;AF=0.90615;AN=5008;NS=2504;DP=19569;EAS_AF=0.8899;AMR_AF=0.866;AFR_AF=0.9735;EUR_AF=0.9344;SAS_AF=0.8313;AA=T|||;VT=SNP
9	101381581	rs7872682	G	A	100	PASS	AC=439;AF=0.0876597;AN=5008;NS=2504;DP=13632;EAS_AF=0.0397;AMR_AF=0.049;AFR_AF=0.2239;EUR_AF=0.0626;SAS_AF=0.0061;AA=G|||;VT=SNP
9	101382838	rs1167774	G	T	100	PASS	AC=3891;AF=0.776957;AN=5008;NS=2504;DP=15751;EAS_AF=0.8016;AMR_AF=0.8141;AFR_AF=0.6687;EUR_AF=0.8668;SAS_AF=0.7791;AA=G|||;VT=SNP
9	101384719	rs6478785	G	T	100	PASS	AC=3725;AF=0.74381;AN=5008;NS=2504;DP=19643;EAS_AF=0.4097;AMR_AF=0.6542;AFR_AF=0.9622;EUR_AF=0.9036;SAS_AF=0.6922;AA=T|||;VT=SNP
9	101385524	rs2778915	C	T	100	PASS	AC=1629;AF=0.32528;AN=5008;NS=2504;DP=13418;EAS_AF=0.5218;AMR_AF=0.3127;AFR_AF=0.4024;EUR_AF=0.165;SAS_AF=0.1922;AA=T|||;VT=SNP
9	101385586	rs7853961	A	G	100	PASS	AC=442;AF=0.0882588;AN=5008;NS=2504;DP=12363;EAS_AF=0.0387;AMR_AF=0.049;AFR_AF=0.2262;EUR_AF=0.0636;SAS_AF=0.0061;AA=A|||;VT=SNP
9	101385839	rs1930130	T	C	100	PASS	AC=795;AF=0.158746;AN=5008;NS=2504;DP=16420;EAS_AF=0.4782;AMR_AF=0.2104;AFR_AF=0.0083;EUR_AF=0.0308;SAS_AF=0.1278;AA=T|||;VT=SNP
9	101386241	rs10120452	G	A	100	PASS	AC=706;AF=0.140974;AN=5008;NS=2504;DP=19818;EAS_AF=0.0417;AMR_AF=0.0994;AFR_AF=0.3101;EUR_AF=0.1332;SAS_AF=0.0521;AA=G|||;VT=SNP
9	101386657	rs7033796	T	C	100	PASS	AC=2928;AF=0.584665;AN=5008;NS=2504;DP=21472;EAS_AF=0.3829;AMR_AF=0.5562;AFR_AF=0.5673;EUR_AF=0.7714;SAS_AF=0.6442;AA=T|||;VT=SNP
9	101387560	rs10987128	G	A	100	PASS	AC=2919;AF=0.582867;AN=5008;NS=2504;DP=20823;EAS_AF=0.3829;AMR_AF=0.5562;AFR_AF=0.5681;EUR_AF=0.7714;SAS_AF=0.6339;AA=G|||;VT=SNP
9	101387983	rs12379166	G	A	100	PASS	AC=2839;AF=0.566893;AN=5008;NS=2504;DP=23179;EAS_AF=0.3363;AMR_AF=0.5548;AFR_AF=0.5681;EUR_AF=0.7674;SAS_AF=0.6053;AA=G|||;VT=SNP
9	101388897	rs10081774	C	A	100	PASS	AC=429;AF=0.0856629;AN=5008;NS=2504;DP=19520;EAS_AF=0.0397;AMR_AF=0.0476;AFR_AF=0.2201;EUR_AF=0.0586;SAS_AF=0.0061;AA=C|||;VT=SNP
9	101389269	rs2778916	C	T	100	PASS	AC=792;AF=0.158147;AN=5008;NS=2504;DP=23174;EAS_AF=0.4772;AMR_AF=0.2104;AFR_AF=0.0091;EUR_AF=0.0308;SAS_AF=0.1247;AA=C|||;VT=SNP
9	101389408	rs1930131	C	T	100	PASS	AC=3477;AF=0.694289;AN=5008;NS=2504;DP=20458;EAS_AF=0.4216;AMR_AF=0.6066;AFR_AF=0.8729;EUR_AF=0.836;SAS_AF=0.6503;AA=T|||;VT=SNP
9	101389839	rs2779541	T	C	100	PASS	AC=4552;AF=0.908946;AN=5008;NS=2504;DP=20476;EAS_AF=0.9008;AMR_AF=0.8703;AFR_AF=0.9781;EUR_AF=0.9364;SAS_AF=0.8231;AA=C|||;VT=SNP
9	101390273	rs2778917	C	T	100	PASS	AC=4540;AF=0.90655;AN=5008;NS=2504;DP=19435;EAS_AF=0.8998;AMR_AF=0.8689;AFR_AF=0.9713;EUR_AF=0.9354;SAS_AF=0.8231;AA=T|||;VT=SNP
9	101392480	rs1167771	G	C	100	PASS	AC=795;AF=0.158746;AN=5008;NS=2504;DP=18969;EAS_AF=0.4782;AMR_AF=0.2104;AFR_AF=0.0091;EUR_AF=0.0308;SAS_AF=0.1268;AA=G|||;VT=SNP
9	101392755	rs1547272	C	T	100	PASS	AC=2924;AF=0.583866;AN=5008;NS=2504;DP=20282;EAS_AF=0.3819;AMR_AF=0.5562;AFR_AF=0.5741;EUR_AF=0.7694;SAS_AF=0.6339;AA=C|||;VT=SNP
9	101393964	rs2779542	C	T	100	PASS	AC=1064;AF=0.21246;AN=5008;NS=2504;DP=19066;EAS_AF=0.4792;AMR_AF=0.2608;AFR_AF=0.0983;EUR_AF=0.1004;SAS_AF=0.1728;AA=C|||;VT=SNP
9	101394765	rs1930410	A	G	100	PASS	AC=2923;AF=0.583666;AN=5008;NS=2504;DP=20965;EAS_AF=0.3819;AMR_AF=0.5576;AFR_AF=0.5726;EUR_AF=0.7694;SAS_AF=0.6339;AA=A|||;VT=SNP
9	101395746	rs2065452	G	A	100	PASS	AC=2962;AF=0.591454;AN=5008;NS=2504;DP=15478;EAS_AF=0.3353;AMR_AF=0.5548;AFR_AF=0.6551;EUR_AF=0.7664;SAS_AF=0.6155;AA=A|||;VT=SNP
9	101395836	rs139363326	G	A	100	PASS	AC=131;AF=0.0261581;AN=5008;NS=2504;DP=16416;EAS_AF=0.0288;AMR_AF=0.0173;AFR_AF=0.0015;EUR_AF=0.0328;SAS_AF=0.0562;AA=G|||;VT=SNP
9	101395837	rs7019309	T	C	100	PASS	AC=360;AF=0.071885;AN=5008;NS=2504;DP=16367;EAS_AF=0.0486;AMR_AF=0.0533;AFR_AF=0.0885;EUR_AF=0.0736;SAS_AF=0.0849;AA=T|||;VT=SNP
9	101396175	rs6478789	C	T	100	PASS	AC=3126;AF=0.624201;AN=5008;NS=2504;DP=19404;EAS_AF=0.3403;AMR_AF=0.6081;AFR_AF=0.6619;EUR_AF=0.835;SAS_AF=0.6605;AA=C|||;VT=SNP
9	101396614	rs2779543	C	T	100	PASS	AC=1689;AF=0.33726;AN=5008;NS=2504;DP=21001;EAS_AF=0.5595;AMR_AF=0.3098;AFR_AF=0.3986;EUR_AF=0.17;SAS_AF=0.2168;AA=T|||;VT=SNP
9	101397155	rs4743241	C	T	100	PASS	AC=2849;AF=0.56889;AN=5008;NS=2504;DP=18777;EAS_AF=0.3393;AMR_AF=0.5562;AFR_AF=0.5741;EUR_AF=0.7654;SAS_AF=0.6053;AA=C|||;VT=SNP
9	101398163	rs2151217	T	C	100	PASS	AC=779;AF=0.155551;AN=5008;NS=2504;DP=19099;EAS_AF=0.4712;AMR_AF=0.2075;AFR_AF=0.0091;EUR_AF=0.0249;SAS_AF=0.1258;AA=T|||;VT=SNP
9	101398220	rs2065451	A	G	100	PASS	AC=4734;AF=0.945288;AN=5008;NS=2504;DP=17725;EAS_AF=0.9286;AMR_AF=0.8862;AFR_AF=0.9955;EUR_AF=0.9811;SAS_AF=0.8998;AA=G|||;VT=SNP
9	101399554	rs79824961	C	T	100	PASS	AC=435;AF=0.086861;AN=5008;NS=2504;DP=18364;EAS_AF=0.0397;AMR_AF=0.049;AFR_AF=0.2194;EUR_AF=0.0646;SAS_AF=0.0061;AA=C|||;VT=SNP
9	101399556	rs1167772	G	T	100	PASS	AC=1680;AF=0.335463;AN=5008;NS=2504;DP=18377;EAS_AF=0.5595;AMR_AF=0.3098;AFR_AF=0.3971;EUR_AF=0.164;SAS_AF=0.2157;AA=T|||;VT=SNP
9	101399710	rs1758793	A	G	100	PASS	AC=4530;AF=0.904553;AN=5008;NS=2504;DP=19964;EAS_AF=0.8998;AMR_AF=0.8674;AFR_AF=0.9705;EUR_AF=0.9294;SAS_AF=0.8211;AA=G|||;VT=SNP
9	101400056	rs62563760	C	T	100	PASS	AC=304;AF=0.0607029;AN=5008;NS=2504;DP=18562;EAS_AF=0.002;AMR_AF=0.1138;AFR_AF=0.0106;EUR_AF=0.1759;SAS_AF=0.0327;AA=C|||;VT=SNP
9	101400222	rs4743242	T	C	100	PASS	AC=2685;AF=0.536142;AN=5008;NS=2504;DP=20695;EAS_AF=0.3383;AMR_AF=0.5403;AFR_AF=0.4818;EUR_AF=0.7416;SAS_AF=0.5992;AA=T|||;VT=SNP
9	101400560	rs7048344	G	A	100	PASS	AC=2955;AF=0.590056;AN=5008;NS=2504;DP=20033;EAS_AF=0.3393;AMR_AF=0.5591;AFR_AF=0.6513;EUR_AF=0.7664;SAS_AF=0.6063;AA=G|||;VT=SNP
9	101400759	rs10987193	G	T	100	PASS	AC=427;AF=0.0852636;AN=5008;NS=2504;DP=15781;EAS_AF=0.0397;AMR_AF=0.049;AFR_AF=0.2133;EUR_AF=0.0646;SAS_AF=0.0061;AA=G|||;VT=SNP
9	101401191	rs7038285	A	C	100	PASS	AC=434;AF=0.0866613;AN=5008;NS=2504;DP=19144;EAS_AF=0.0397;AMR_AF=0.049;AFR_AF=0.2186;EUR_AF=0.0646;SAS_AF=0.0061;AA=A|||;VT=SNP
9	101401787	rs7026218	C	T	100	PASS	AC=434;AF=0.0866613;AN=5008;NS=2504;DP=19909;EAS_AF=0.0397;AMR_AF=0.049;AFR_AF=0.2186;EUR_AF=0.0646;SAS_AF=0.0061;AA=C|||;VT=SNP
9	101404349	rs7869482	G	A	100	PASS	AC=425;AF=0.0848642;AN=5008;NS=2504;DP=18650;EAS_AF=0.0397;AMR_AF=0.049;AFR_AF=0.2118;EUR_AF=0.0646;SAS_AF=0.0061;AA=G|||;VT=SNP
9	101405098	rs4742734	A	G	100	PASS	AC=2725;AF=0.544129;AN=5008;NS=2504;DP=22343;EAS_AF=0.3393;AMR_AF=0.5418;AFR_AF=0.5106;EUR_AF=0.7416;SAS_AF=0.5992;AA=A|||;VT=SNP
9	101405426	rs59673494	C	A	100	PASS	AC=362;AF=0.0722843;AN=5008;NS=2504;DP=19883;EAS_AF=0.0496;AMR_AF=0.0533;AFR_AF=0.0893;EUR_AF=0.0736;SAS_AF=0.0849;AA=C|||;VT=SNP
9	101405529	rs967932	C	T	100	PASS	AC=787;AF=0.157149;AN=5008;NS=2504;DP=20472;EAS_AF=0.4712;AMR_AF=0.2161;AFR_AF=0.0106;EUR_AF=0.0249;SAS_AF=0.1258;AA=C|||;VT=SNP
9	101405561	rs967931	A	G	100	PASS	AC=1688;AF=0.337061;AN=5008;NS=2504;DP=20477;EAS_AF=0.5605;AMR_AF=0.3199;AFR_AF=0.3964;EUR_AF=0.164;SAS_AF=0.2168;AA=A|||;VT=SNP
9	101405964	rs61259291	A	G	100	PASS	AC=897;AF=0.179113;AN=5008;NS=2504;DP=19966;EAS_AF=0.0893;AMR_AF=0.1037;AFR_AF=0.3843;EUR_AF=0.1392;SAS_AF=0.089;AA=G|||;VT=SNP
9	101405966	rs57503540	C	T	100	PASS	AC=897;AF=0.179113;AN=5008;NS=2504;DP=20143;EAS_AF=0.0893;AMR_AF=0.1037;AFR_AF=0.3843;EUR_AF=0.1392;SAS_AF=0.089;AA=C|||;VT=SNP
9	101405986	rs61502094	C	T	100	PASS	AC=897;AF=0.179113;AN=5008;NS=2504;DP=20628;EAS_AF=0.0893;AMR_AF=0.1037;AFR_AF=0.3843;EUR_AF=0.1392;SAS_AF=0.089;AA=T|||;VT=SNP
9	101406038	rs7864144	A	G	100	PASS	AC=900;AF=0.179712;AN=5008;NS=2504;DP=21310;EAS_AF=0.0893;AMR_AF=0.1052;AFR_AF=0.3858;EUR_AF=0.1392;SAS_AF=0.089;AA=A|||;VT=SNP
9	101406431	rs7849599	C	T	100	PASS	AC=897;AF=0.179113;AN=5008;NS=2504;DP=20964;EAS_AF=0.0893;AMR_AF=0.1037;AFR_AF=0.3843;EUR_AF=0.1392;SAS_AF=0.089;AA=T|||;VT=SNP
9	101406442	rs7020492	G	A	100	PASS	AC=2851;AF=0.569289;AN=5008;NS=2504;DP=20749;EAS_AF=0.3393;AMR_AF=0.5548;AFR_AF=0.5779;EUR_AF=0.7654;SAS_AF=0.6033;AA=G|||;VT=SNP
9	101406812	rs7852947	C	T	100	PASS	AC=425;AF=0.0848642;AN=5008;NS=2504;DP=18835;EAS_AF=0.0397;AMR_AF=0.049;AFR_AF=0.2118;EUR_AF=0.0646;SAS_AF=0.0061;AA=C|||;VT=SNP
9	101407173	rs1930423	T	A	100	PASS	AC=1225;AF=0.244609;AN=5008;NS=2504;DP=21834;EAS_AF=0.5109;AMR_AF=0.268;AFR_AF=0.2239;EUR_AF=0.0895;SAS_AF=0.1411;AA=A|||;VT=SNP
9	101407601	rs7856813	C	T	100	PASS	AC=425;AF=0.0848642;AN=5008;NS=2504;DP=21498;EAS_AF=0.0397;AMR_AF=0.049;AFR_AF=0.2118;EUR_AF=0.0646;SAS_AF=0.0061;AA=c|||;VT=SNP
9	101408299	rs10987230	C	T	100	PASS	AC=786;AF=0.156949;AN=5008;NS=2504;DP=20263;EAS_AF=0.4712;AMR_AF=0.2176;AFR_AF=0.0083;EUR_AF=0.0249;SAS_AF=0.1268;AA=C|||;VT=SNP
9	101408718	rs13286855	C	T	100	PASS	AC=889;AF=0.177516;AN=5008;NS=2504;DP=19210;EAS_AF=0.1706;AMR_AF=0.1412;AFR_AF=0.0991;EUR_AF=0.2187;SAS_AF=0.274;AA=C|||;VT=SNP
9	101409772	rs10987234	G	A	100	PASS	AC=788;AF=0.157348;AN=5008;NS=2504;DP=20228;EAS_AF=0.4712;AMR_AF=0.2176;AFR_AF=0.0106;EUR_AF=0.0249;SAS_AF=0.1258;AA=G|||;VT=SNP
9	101410444	rs10125405	T	C	100	PASS	AC=1739;AF=0.347244;AN=5008;NS=2504;DP=13257;EAS_AF=0.5605;AMR_AF=0.3228;AFR_AF=0.4327;EUR_AF=0.164;SAS_AF=0.2178;AA=C|||;VT=SNP
9	101411132	rs1930135	T	C	100	PASS	AC=2711;AF=0.541334;AN=5008;NS=2504;DP=19152;EAS_AF=0.3383;AMR_AF=0.5389;AFR_AF=0.5023;EUR_AF=0.7416;SAS_AF=0.5992;AA=T|||;VT=SNP
9	101412432	rs4743244	G	T	100	PASS	AC=2804;AF=0.559904;AN=5008;NS=2504;DP=18710;EAS_AF=0.3403;AMR_AF=0.5519;AFR_AF=0.5431;EUR_AF=0.7654;SAS_AF=0.6033;AA=G|||;VT=SNP
9	101413860	rs59647504	A	T	100	PASS	AC=435;AF=0.086861;AN=5008;NS=2504;DP=16367;EAS_AF=0.0397;AMR_AF=0.049;AFR_AF=0.2194;EUR_AF=0.0646;SAS_AF=0.0061;AA=A|||;VT=SNP
9	101413905	rs10987249	G	C	100	PASS	AC=787;AF=0.157149;AN=5008;NS=2504;DP=15260;EAS_AF=0.4702;AMR_AF=0.2176;AFR_AF=0.0106;EUR_AF=0.0249;SAS_AF=0.1258;AA=G|||;VT=SNP
9	101414213	rs56693766	C	T	100	PASS	AC=434;AF=0.0866613;AN=5008;NS=2504;DP=17036;EAS_AF=0.0397;AMR_AF=0.049;AFR_AF=0.2186;EUR_AF=0.0646;SAS_AF=0.0061;AA=T|||;VT=SNP
9	101414220	rs57190410	A	G	100	PASS	AC=131;AF=0.0261581;AN=5008;NS=2504;DP=17074;EAS_AF=0.0397;AMR_AF=0.0231;AFR_AF=0.0053;EUR_AF=0.0616;SAS_AF=0.0061;AA=A|||;VT=SNP
9	101415173	rs10119544	G	A	100	PASS	AC=431;AF=0.0860623;AN=5008;NS=2504;DP=18695;EAS_AF=0.0397;AMR_AF=0.049;AFR_AF=0.2163;EUR_AF=0.0646;SAS_AF=0.0061;AA=G|||;VT=SNP
9	101415421	rs10119594	G	T	100	PASS	AC=484;AF=0.0966454;AN=5008;NS=2504;DP=19841;EAS_AF=0.0397;AMR_AF=0.049;AFR_AF=0.2557;EUR_AF=0.0646;SAS_AF=0.0072;AA=G|||;VT=SNP
9	101416208	rs6478797	A	G	100	PASS	AC=4542;AF=0.906949;AN=5008;NS=2504;DP=22838;EAS_AF=0.9008;AMR_AF=0.8746;AFR_AF=0.975;EUR_AF=0.9294;SAS_AF=0.8211;AA=G|||;VT=SNP
9	101417240	rs10987258	G	A	100	PASS	AC=788;AF=0.157348;AN=5008;NS=2504;DP=20428;EAS_AF=0.4702;AMR_AF=0.219;AFR_AF=0.0106;EUR_AF=0.0249;SAS_AF=0.1258;AA=G|||;VT=SNP
9	101417250	rs10987259	G	A	100	PASS	AC=788;AF=0.157348;AN=5008;NS=2504;DP=20697;EAS_AF=0.4702;AMR_AF=0.219;AFR_AF=0.0106;EUR_AF=0.0249;SAS_AF=0.1258;AA=G|||;VT=SNP
9	101417785	rs1967890	A	C	100	PASS	AC=1188;AF=0.23722;AN=5008;NS=2504;DP=20144;EAS_AF=0.502;AMR_AF=0.2248;AFR_AF=0.2322;EUR_AF=0.0895;SAS_AF=0.1319;AA=A|||;VT=SNP
9	101418154	rs7035420	A	T	100	PASS	AC=2780;AF=0.555112;AN=5008;NS=2504;DP=18157;EAS_AF=0.3542;AMR_AF=0.5937;AFR_AF=0.5061;EUR_AF=0.7455;SAS_AF=0.6053;AA=A|||;VT=SNP
9	101419386	rs4743246	A	C	100	PASS	AC=4537;AF=0.90595;AN=5008;NS=2504;DP=18268;EAS_AF=0.8968;AMR_AF=0.8732;AFR_AF=0.9834;EUR_AF=0.9304;SAS_AF=0.8088;AA=c|||;VT=SNP
9	101419494	rs1571931	G	A	100	PASS	AC=4536;AF=0.905751;AN=5008;NS=2504;DP=18579;EAS_AF=0.8968;AMR_AF=0.8732;AFR_AF=0.9826;EUR_AF=0.9304;SAS_AF=0.8088;AA=a|||;VT=SNP
9	101419700	rs72760668	C	T	100	PASS	AC=420;AF=0.0838658;AN=5008;NS=2504;DP=19348;EAS_AF=0.0387;AMR_AF=0.0591;AFR_AF=0.1362;EUR_AF=0.0905;SAS_AF=0.0706;AA=c|||;VT=SNP
9	101419832	rs1571930	G	A	100	PASS	AC=4049;AF=0.808506;AN=5008;NS=2504;DP=19354;EAS_AF=0.8581;AMR_AF=0.8141;AFR_AF=0.8064;EUR_AF=0.84;SAS_AF=0.7239;AA=g|||;VT=SNP
9	101419966	rs4743247	G	A	100	PASS	AC=4537;AF=0.90595;AN=5008;NS=2504;DP=20814;EAS_AF=0.8968;AMR_AF=0.8732;AFR_AF=0.9834;EUR_AF=0.9304;SAS_AF=0.8088;AA=a|||;VT=SNP
9	101420725	rs1571929	T	C	100	PASS	AC=4052;AF=0.809105;AN=5008;NS=2504;DP=19343;EAS_AF=0.8581;AMR_AF=0.817;AFR_AF=0.8071;EUR_AF=0.84;SAS_AF=0.7239;AA=T|||;VT=SNP
9	101420788	rs1571928	T	G	100	PASS	AC=4537;AF=0.90595;AN=5008;NS=2504;DP=20009;EAS_AF=0.8968;AMR_AF=0.8732;AFR_AF=0.9834;EUR_AF=0.9304;SAS_AF=0.8088;AA=G|||;VT=SNP
9	101420838	rs35209831	C	T	100	PASS	AC=438;AF=0.0874601;AN=5008;NS=2504;DP=19323;EAS_AF=0.0397;AMR_AF=0.0519;AFR_AF=0.2262;EUR_AF=0.0567;SAS_AF=0.0061;AA=C|||;VT=SNP
9	101421087	rs2225558	T	A	100	PASS	AC=3506;AF=0.70008;AN=5008;NS=2504;DP=19140;EAS_AF=0.8175;AMR_AF=0.7622;AFR_AF=0.5023;EUR_AF=0.7823;SAS_AF=0.7178;AA=T|||;VT=SNP
9	101421437	rs4743248	G	C	100	PASS	AC=3505;AF=0.69988;AN=5008;NS=2504;DP=18259;EAS_AF=0.8175;AMR_AF=0.7622;AFR_AF=0.5015;EUR_AF=0.7823;SAS_AF=0.7178;AA=G|||;VT=SNP
9	101421604	rs72760671	A	T	100	PASS	AC=420;AF=0.0838658;AN=5008;NS=2504;DP=16232;EAS_AF=0.0387;AMR_AF=0.0576;AFR_AF=0.1369;EUR_AF=0.0905;SAS_AF=0.0706;AA=A|||;VT=SNP
9	101421904	rs7388933	A	G	100	PASS	AC=4537;AF=0.90595;AN=5008;NS=2504;DP=14744;EAS_AF=0.8968;AMR_AF=0.8732;AFR_AF=0.9834;EUR_AF=0.9304;SAS_AF=0.8088;AA=G|||;VT=SNP
9	101422440	rs1930134	G	A	100	PASS	AC=4052;AF=0.809105;AN=5008;NS=2504;DP=17626;EAS_AF=0.8581;AMR_AF=0.8156;AFR_AF=0.8079;EUR_AF=0.84;SAS_AF=0.7239;AA=G|||;VT=SNP
9	101422996	rs2418209	C	T	100	PASS	AC=4537;AF=0.90595;AN=5008;NS=2504;DP=16359;EAS_AF=0.8968;AMR_AF=0.8732;AFR_AF=0.9834;EUR_AF=0.9304;SAS_AF=0.8088;AA=C|||;VT=SNP
9	101423029	rs4743251	C	G	100	PASS	AC=4537;AF=0.90595;AN=5008;NS=2504;DP=16777;EAS_AF=0.8968;AMR_AF=0.8732;AFR_AF=0.9834;EUR_AF=0.9304;SAS_AF=0.8088;AA=G|||;VT=SNP
9	101423312	rs2151074	G	T	100	PASS	AC=4537;AF=0.90595;AN=5008;NS=2504;DP=19929;EAS_AF=0.8968;AMR_AF=0.8732;AFR_AF=0.9834;EUR_AF=0.9304;SAS_AF=0.8088;AA=T|||;VT=SNP
9	101423383	rs2151073	G	C	100	PASS	AC=4537;AF=0.90595;AN=5008;NS=2504;DP=18897;EAS_AF=0.8968;AMR_AF=0.8732;AFR_AF=0.9834;EUR_AF=0.9304;SAS_AF=0.8088;AA=G|||;VT=SNP
9	101423490	rs2183972	G	A	100	PASS	AC=4537;AF=0.90595;AN=5008;NS=2504;DP=19076;EAS_AF=0.8968;AMR_AF=0.8732;AFR_AF=0.9834;EUR_AF=0.9304;SAS_AF=0.8088;AA=G|||;VT=SNP
9	101423522	rs4606175	C	T	100	PASS	AC=420;AF=0.0838658;AN=5008;NS=2504;DP=19686;EAS_AF=0.0387;AMR_AF=0.0576;AFR_AF=0.1369;EUR_AF=0.0905;SAS_AF=0.0706;AA=C|||;VT=SNP
9	101423606	rs1571927	T	C	100	PASS	AC=3504;AF=0.699681;AN=5008;NS=2504;DP=21520;EAS_AF=0.8175;AMR_AF=0.7622;AFR_AF=0.5008;EUR_AF=0.7823;SAS_AF=0.7178;AA=T|||;VT=SNP
9	101423627	rs1571926	G	T	100	PASS	AC=4538;AF=0.90615;AN=5008;NS=2504;DP=20512;EAS_AF=0.8968;AMR_AF=0.8732;AFR_AF=0.9834;EUR_AF=0.9304;SAS_AF=0.8098;AA=T|||;VT=SNP
9	101423764	rs1977581	A	C	100	PASS	AC=4537;AF=0.90595;AN=5008;NS=2504;DP=17665;EAS_AF=0.8968;AMR_AF=0.8732;AFR_AF=0.9834;EUR_AF=0.9304;SAS_AF=0.8088;AA=C|||;VT=SNP
9	101423832	rs1977580	A	G	100	PASS	AC=4537;AF=0.90595;AN=5008;NS=2504;DP=18375;EAS_AF=0.8968;AMR_AF=0.8732;AFR_AF=0.9834;EUR_AF=0.9304;SAS_AF=0.8088;AA=G|||;VT=SNP
9	101424139	rs72760678	G	A	100	PASS	AC=420;AF=0.0838658;AN=5008;NS=2504;DP=17586;EAS_AF=0.0387;AMR_AF=0.0576;AFR_AF=0.1369;EUR_AF=0.0905;SAS_AF=0.0706;AA=G|||;VT=SNP
9	101424273	rs2900546	A	G	100	PASS	AC=4537;AF=0.90595;AN=5008;NS=2504;DP=19558;EAS_AF=0.8968;AMR_AF=0.8732;AFR_AF=0.9834;EUR_AF=0.9304;SAS_AF=0.8088;AA=G|||;VT=SNP
9	101424605	rs2900547	A	G	100	PASS	AC=4051;AF=0.808906;AN=5008;NS=2504;DP=19261;EAS_AF=0.8581;AMR_AF=0.8156;AFR_AF=0.8071;EUR_AF=0.84;SAS_AF=0.7239;AA=A|||;VT=SNP
9	101424702	rs72760679	G	A	100	PASS	AC=420;AF=0.0838658;AN=5008;NS=2504;DP=20938;EAS_AF=0.0387;AMR_AF=0.0576;AFR_AF=0.1369;EUR_AF=0.0905;SAS_AF=0.0706;AA=G|||;VT=SNP
9	101424773	rs72760681	A	G	100	PASS	AC=486;AF=0.0970447;AN=5008;NS=2504;DP=20328;EAS_AF=0.0387;AMR_AF=0.0576;AFR_AF=0.1762;EUR_AF=0.0905;SAS_AF=0.0849;AA=A|||;VT=SNP
9	101425151	rs72760683	A	C	100	PASS	AC=421;AF=0.0840655;AN=5008;NS=2504;DP=20588;EAS_AF=0.0387;AMR_AF=0.0576;AFR_AF=0.1377;EUR_AF=0.0905;SAS_AF=0.0706;AA=A|||;VT=SNP
9	101425316	rs72760684	G	A	100	PASS	AC=421;AF=0.0840655;AN=5008;NS=2504;DP=19488;EAS_AF=0.0387;AMR_AF=0.0576;AFR_AF=0.1377;EUR_AF=0.0905;SAS_AF=0.0706;AA=G|||;VT=SNP
9	101425337	rs12345853	A	G	100	PASS	AC=437;AF=0.0872604;AN=5008;NS=2504;DP=19384;EAS_AF=0.0407;AMR_AF=0.0504;AFR_AF=0.2254;EUR_AF=0.0567;SAS_AF=0.0061;AA=A|||;VT=SNP
9	101425511	rs35248075	G	T	100	PASS	AC=456;AF=0.0910543;AN=5008;NS=2504;DP=12825;EAS_AF=0.0278;AMR_AF=0.1023;AFR_AF=0.0113;EUR_AF=0.1968;SAS_AF=0.1472;AA=G|||;VT=SNP
9	101425522	rs35095054	G	A	100	PASS	AC=551;AF=0.110024;AN=5008;NS=2504;DP=12039;EAS_AF=0.0595;AMR_AF=0.111;AFR_AF=0.059;EUR_AF=0.1769;SAS_AF=0.1616;AA=G|||;VT=SNP
9	101425866	rs914661	G	T	100	PASS	AC=4536;AF=0.905751;AN=5008;NS=2504;DP=13537;EAS_AF=0.8968;AMR_AF=0.8732;AFR_AF=0.9818;EUR_AF=0.9304;SAS_AF=0.8098;AA=T|||;VT=SNP
9	101426136	rs2151072	T	C	100	PASS	AC=4535;AF=0.905551;AN=5008;NS=2504;DP=17657;EAS_AF=0.8968;AMR_AF=0.8732;AFR_AF=0.9818;EUR_AF=0.9304;SAS_AF=0.8088;AA=C|||;VT=SNP
9	101426351	rs72760685	G	A	100	PASS	AC=484;AF=0.0966454;AN=5008;NS=2504;DP=18982;EAS_AF=0.0387;AMR_AF=0.0576;AFR_AF=0.1747;EUR_AF=0.0905;SAS_AF=0.0849;AA=G|||;VT=SNP
9	101426996	rs4743253	T	C	100	PASS	AC=4535;AF=0.905551;AN=5008;NS=2504;DP=20017;EAS_AF=0.8968;AMR_AF=0.8718;AFR_AF=0.9826;EUR_AF=0.9304;SAS_AF=0.8088;AA=t|||;VT=SNP
9	101427083	rs4743254	A	G	100	PASS	AC=4054;AF=0.809505;AN=5008;NS=2504;DP=18647;EAS_AF=0.8581;AMR_AF=0.8156;AFR_AF=0.8064;EUR_AF=0.84;SAS_AF=0.728;AA=A|||;VT=SNP
9	101427210	rs4743255	C	T	100	PASS	AC=4055;AF=0.809704;AN=5008;NS=2504;DP=20132;EAS_AF=0.8581;AMR_AF=0.8156;AFR_AF=0.8071;EUR_AF=0.84;SAS_AF=0.728;AA=C|||;VT=SNP
9	101427333	rs4743256	C	G	100	PASS	AC=4535;AF=0.905551;AN=5008;NS=2504;DP=20704;EAS_AF=0.8968;AMR_AF=0.8732;AFR_AF=0.9818;EUR_AF=0.9304;SAS_AF=0.8088;AA=G|||;VT=SNP
9	101427468	rs7863368	C	T	100	PASS	AC=4533;AF=0.905152;AN=5008;NS=2504;DP=18729;EAS_AF=0.8968;AMR_AF=0.8732;AFR_AF=0.9818;EUR_AF=0.9304;SAS_AF=0.8067;AA=T|||;VT=SNP
9	101427545	rs7852418	T	G	100	PASS	AC=4534;AF=0.905351;AN=5008;NS=2504;DP=25917;EAS_AF=0.8958;AMR_AF=0.8732;AFR_AF=0.9818;EUR_AF=0.9304;SAS_AF=0.8088;AA=T|||;VT=SNP
9	101427584	rs10987292	C	A	100	PASS	AC=4056;AF=0.809904;AN=5008;NS=2504;DP=17378;EAS_AF=0.8581;AMR_AF=0.8156;AFR_AF=0.8079;EUR_AF=0.84;SAS_AF=0.728;AA=c|||;VT=SNP
9	101427640	rs10987293	C	T	100	PASS	AC=781;AF=0.15595;AN=5008;NS=2504;DP=21706;EAS_AF=0.4712;AMR_AF=0.2118;AFR_AF=0.0076;EUR_AF=0.0288;SAS_AF=0.1227;AA=C|||;VT=SNP
9	101427651	rs12002737	C	A	100	PASS	AC=885;AF=0.176717;AN=5008;NS=2504;DP=22213;EAS_AF=0.1855;AMR_AF=0.1369;AFR_AF=0.0885;EUR_AF=0.2207;SAS_AF=0.2699;AA=C|||;VT=SNP
9	101427796	rs7865785	G	A	100	PASS	AC=484;AF=0.0966454;AN=5008;NS=2504;DP=20835;EAS_AF=0.0387;AMR_AF=0.0576;AFR_AF=0.1755;EUR_AF=0.0915;SAS_AF=0.0828;AA=g|||;VT=SNP
9	101427868	rs10739676	T	C	100	PASS	AC=4057;AF=0.810104;AN=5008;NS=2504;DP=21074;EAS_AF=0.8581;AMR_AF=0.8156;AFR_AF=0.8079;EUR_AF=0.84;SAS_AF=0.729;AA=T|||;VT=SNP
9	101428344	rs58711145	G	A	100	PASS	AC=476;AF=0.0950479;AN=5008;NS=2504;DP=23813;EAS_AF=0.0387;AMR_AF=0.0576;AFR_AF=0.174;EUR_AF=0.0905;SAS_AF=0.0777;AA=G|||;VT=SNP
9	101428536	rs1953058	T	C	100	PASS	AC=4538;AF=0.90615;AN=5008;NS=2504;DP=22368;EAS_AF=0.8968;AMR_AF=0.8732;AFR_AF=0.9826;EUR_AF=0.9304;SAS_AF=0.8108;AA=C|||;VT=SNP
9	101428768	rs3983397	T	C	100	PASS	AC=4536;AF=0.905751;AN=5008;NS=2504;DP=23551;EAS_AF=0.8968;AMR_AF=0.8732;AFR_AF=0.9818;EUR_AF=0.9304;SAS_AF=0.8098;AA=T|||;VT=SNP
9	101428852	rs4743259	C	T	100	PASS	AC=4537;AF=0.90595;AN=5008;NS=2504;DP=19648;EAS_AF=0.8968;AMR_AF=0.8732;AFR_AF=0.9818;EUR_AF=0.9304;SAS_AF=0.8108;AA=T|||;VT=SNP
9	101428918	rs4743260	T	C	100	PASS	AC=4537;AF=0.90595;AN=5008;NS=2504;DP=20480;EAS_AF=0.8968;AMR_AF=0.8732;AFR_AF=0.9818;EUR_AF=0.9304;SAS_AF=0.8108;AA=T|||;VT=SNP
9	101428931	rs7870104	G	A	100	PASS	AC=4537;AF=0.90595;AN=5008;NS=2504;DP=19822;EAS_AF=0.8968;AMR_AF=0.8732;AFR_AF=0.9818;EUR_AF=0.9304;SAS_AF=0.8108;AA=A|||;VT=SNP
9	101429053	rs7856945	A	G	100	PASS	AC=4521;AF=0.902756;AN=5008;NS=2504;DP=19847;EAS_AF=0.8968;AMR_AF=0.8732;AFR_AF=0.9697;EUR_AF=0.9304;SAS_AF=0.8108;AA=A|||;VT=SNP
9	101429071	rs7870263	G	A	100	PASS	AC=4537;AF=0.90595;AN=5008;NS=2504;DP=19370;EAS_AF=0.8968;AMR_AF=0.8732;AFR_AF=0.9818;EUR_AF=0.9304;SAS_AF=0.8108;AA=A|||;VT=SNP
9	101429588	rs1930139	C	T	100	PASS	AC=3508;AF=0.700479;AN=5008;NS=2504;DP=18991;EAS_AF=0.8175;AMR_AF=0.7622;AFR_AF=0.4962;EUR_AF=0.7833;SAS_AF=0.727;AA=C|||;VT=SNP
9	101429694	rs1930138	A	C	100	PASS	AC=4534;AF=0.905351;AN=5008;NS=2504;DP=17968;EAS_AF=0.8968;AMR_AF=0.8732;AFR_AF=0.9796;EUR_AF=0.9304;SAS_AF=0.8108;AA=C|||;VT=SNP
9	101429799	rs10435898	T	C	100	PASS	AC=4534;AF=0.905351;AN=5008;NS=2504;DP=18866;EAS_AF=0.8968;AMR_AF=0.8732;AFR_AF=0.9796;EUR_AF=0.9304;SAS_AF=0.8108;AA=C|||;VT=SNP
9	101429817	rs10435850	G	C	100	PASS	AC=4531;AF=0.904752;AN=5008;NS=2504;DP=19147;EAS_AF=0.8968;AMR_AF=0.8732;AFR_AF=0.9788;EUR_AF=0.9304;SAS_AF=0.8088;AA=G|||;VT=SNP
9	101430157	rs4743261	C	T	100	PASS	AC=4534;AF=0.905351;AN=5008;NS=2504;DP=19218;EAS_AF=0.8968;AMR_AF=0.8732;AFR_AF=0.9796;EUR_AF=0.9304;SAS_AF=0.8108;AA=C|||;VT=SNP
9	101430489	rs72760700	C	T	100	PASS	AC=477;AF=0.0952476;AN=5008;NS=2504;DP=19004;EAS_AF=0.0387;AMR_AF=0.0576;AFR_AF=0.1747;EUR_AF=0.0905;SAS_AF=0.0777;AA=C|||;VT=SNP
9	101430593	rs9299312	G	T	100	PASS	AC=4535;AF=0.905551;AN=5008;NS=2504;DP=16534;EAS_AF=0.8968;AMR_AF=0.8732;AFR_AF=0.9796;EUR_AF=0.9304;SAS_AF=0.8119;AA=T|||;VT=SNP
9	101430643	rs72760701	A	G	100	PASS	AC=483;AF=0.0964457;AN=5008;NS=2504;DP=15149;EAS_AF=0.0446;AMR_AF=0.0576;AFR_AF=0.1732;EUR_AF=0.0905;SAS_AF=0.0798;AA=A|||;VT=SNP
9	101430698	rs9299313	A	G	100	PASS	AC=4535;AF=0.905551;AN=5008;NS=2504;DP=17940;EAS_AF=0.8968;AMR_AF=0.8732;AFR_AF=0.9796;EUR_AF=0.9304;SAS_AF=0.8119;AA=A|||;VT=SNP
9	101431595	rs7868757	A	C	100	PASS	AC=484;AF=0.0966454;AN=5008;NS=2504;DP=17768;EAS_AF=0.0387;AMR_AF=0.0605;AFR_AF=0.1747;EUR_AF=0.0915;SAS_AF=0.0818;AA=C|||;VT=SNP
9	101431629	rs10739678	C	T	100	PASS	AC=4051;AF=0.808906;AN=5008;NS=2504;DP=17363;EAS_AF=0.8581;AMR_AF=0.8127;AFR_AF=0.8048;EUR_AF=0.839;SAS_AF=0.7301;AA=C|||;VT=SNP
9	101431776	rs10760441	A	G	100	PASS	AC=4051;AF=0.808906;AN=5008;NS=2504;DP=15099;EAS_AF=0.8581;AMR_AF=0.8127;AFR_AF=0.8048;EUR_AF=0.839;SAS_AF=0.7301;AA=A|||;VT=SNP
9	101431938	rs10125034	G	T	100	PASS	AC=4051;AF=0.808906;AN=5008;NS=2504;DP=17275;EAS_AF=0.8581;AMR_AF=0.8127;AFR_AF=0.8048;EUR_AF=0.839;SAS_AF=0.7301;AA=G|||;VT=SNP
9	101432033	rs10122306	A	G	100	PASS	AC=4535;AF=0.905551;AN=5008;NS=2504;DP=17371;EAS_AF=0.8968;AMR_AF=0.8732;AFR_AF=0.9796;EUR_AF=0.9304;SAS_AF=0.8119;AA=G|||;VT=SNP
9	101432335	rs7853807	G	C	100	PASS	AC=4057;AF=0.810104;AN=5008;NS=2504;DP=18149;EAS_AF=0.8581;AMR_AF=0.8127;AFR_AF=0.8056;EUR_AF=0.839;SAS_AF=0.7352;AA=G|||;VT=SNP
9	101432365	rs7853820	G	A	100	PASS	AC=4049;AF=0.808506;AN=5008;NS=2504;DP=18600;EAS_AF=0.8581;AMR_AF=0.8112;AFR_AF=0.8041;EUR_AF=0.839;SAS_AF=0.7301;AA=G|||;VT=SNP
9	101432487	rs7869909	A	G	100	PASS	AC=4537;AF=0.90595;AN=5008;NS=2504;DP=20124;EAS_AF=0.8988;AMR_AF=0.8746;AFR_AF=0.9796;EUR_AF=0.9304;SAS_AF=0.8108;AA=G|||;VT=SNP
9	101432493	rs7873214	T	C	100	PASS	AC=4542;AF=0.906949;AN=5008;NS=2504;DP=19989;EAS_AF=0.8988;AMR_AF=0.8761;AFR_AF=0.9796;EUR_AF=0.9304;SAS_AF=0.8149;AA=T|||;VT=SNP
9	101432497	rs7869915	A	G	100	PASS	AC=4059;AF=0.810503;AN=5008;NS=2504;DP=19684;EAS_AF=0.8601;AMR_AF=0.8156;AFR_AF=0.8056;EUR_AF=0.839;SAS_AF=0.7331;AA=A|||;VT=SNP
9	101432984	rs76780416	G	A	100	PASS	AC=488;AF=0.0974441;AN=5008;NS=2504;DP=22552;EAS_AF=0.0437;AMR_AF=0.0605;AFR_AF=0.1732;EUR_AF=0.0915;SAS_AF=0.0828;AA=A|||;VT=SNP
9	101432985	rs72762603	T	C	100	PASS	AC=482;AF=0.096246;AN=5008;NS=2504;DP=22602;EAS_AF=0.0387;AMR_AF=0.0605;AFR_AF=0.1732;EUR_AF=0.0915;SAS_AF=0.0818;AA=T|||;VT=SNP
9	101433023	rs77823173	C	T	100	PASS	AC=482;AF=0.096246;AN=5008;NS=2504;DP=21556;EAS_AF=0.0387;AMR_AF=0.0605;AFR_AF=0.1732;EUR_AF=0.0915;SAS_AF=0.0818;AA=T|||;VT=SNP
9	101433268	rs1930136	T	C	100	PASS	AC=4112;AF=0.821086;AN=5008;NS=2504;DP=21550;EAS_AF=0.8948;AMR_AF=0.8141;AFR_AF=0.8064;EUR_AF=0.839;SAS_AF=0.7515;AA=T|||;VT=SNP
9	101433335	rs10987328	A	T	100	PASS	AC=457;AF=0.091254;AN=5008;NS=2504;DP=20981;EAS_AF=0.0278;AMR_AF=0.1023;AFR_AF=0.0113;EUR_AF=0.1968;SAS_AF=0.1483;AA=A|||;VT=SNP
9	101435275	rs10512258	G	C	100	PASS	AC=3579;AF=0.714657;AN=5008;NS=2504;DP=19305;EAS_AF=0.8542;AMR_AF=0.7622;AFR_AF=0.5023;EUR_AF=0.7823;SAS_AF=0.7546;AA=G|||;VT=SNP
9	101435504	rs12338804	G	A	100	PASS	AC=475;AF=0.0948482;AN=5008;NS=2504;DP=19621;EAS_AF=0.0357;AMR_AF=0.049;AFR_AF=0.2595;EUR_AF=0.0567;SAS_AF=0.0051;AA=G|||;VT=SNP
9	101435600	rs10512259	G	A	100	PASS	AC=475;AF=0.0948482;AN=5008;NS=2504;DP=18326;EAS_AF=0.0357;AMR_AF=0.049;AFR_AF=0.2595;EUR_AF=0.0567;SAS_AF=0.0051;AA=G|||;VT=SNP
9	101435715	rs7020368	C	T	100	PASS	AC=1020;AF=0.203674;AN=5008;NS=2504;DP=18051;EAS_AF=0.0744;AMR_AF=0.111;AFR_AF=0.4796;EUR_AF=0.1471;SAS_AF=0.0879;AA=T|||;VT=SNP
9	101435770	rs7036325	A	C	100	PASS	AC=955;AF=0.190695;AN=5008;NS=2504;DP=18166;EAS_AF=0.0377;AMR_AF=0.1095;AFR_AF=0.4796;EUR_AF=0.1471;SAS_AF=0.0603;AA=A|||;VT=SNP
9	101435855	rs10116189	G	A	100	PASS	AC=473;AF=0.0944489;AN=5008;NS=2504;DP=17493;EAS_AF=0.0357;AMR_AF=0.0476;AFR_AF=0.2595;EUR_AF=0.0557;SAS_AF=0.0051;AA=G|||;VT=SNP
9	101436021	rs10116255	G	A	100	PASS	AC=473;AF=0.0944489;AN=5008;NS=2504;DP=19123;EAS_AF=0.0357;AMR_AF=0.0476;AFR_AF=0.2595;EUR_AF=0.0557;SAS_AF=0.0051;AA=G|||;VT=SNP
9	101436031	rs6478810	A	G	100	PASS	AC=4536;AF=0.905751;AN=5008;NS=2504;DP=18908;EAS_AF=0.8919;AMR_AF=0.8732;AFR_AF=0.9826;EUR_AF=0.9304;SAS_AF=0.8139;AA=G|||;VT=SNP
9	101436131	rs6478811	C	T	100	PASS	AC=3515;AF=0.701877;AN=5008;NS=2504;DP=19417;EAS_AF=0.8175;AMR_AF=0.7622;AFR_AF=0.5023;EUR_AF=0.7833;SAS_AF=0.726;AA=C|||;VT=SNP
9	101436177	rs914668	G	C	100	PASS	AC=4471;AF=0.892772;AN=5008;NS=2504;DP=19539;EAS_AF=0.8562;AMR_AF=0.8718;AFR_AF=0.9818;EUR_AF=0.9304;SAS_AF=0.7863;AA=G|||;VT=SNP
9	101436463	rs914667	C	T	100	PASS	AC=4471;AF=0.892772;AN=5008;NS=2504;DP=18821;EAS_AF=0.8552;AMR_AF=0.8718;AFR_AF=0.9818;EUR_AF=0.9304;SAS_AF=0.7873;AA=C|||;VT=SNP
9	101436478	rs914666	C	T	100	PASS	AC=4471;AF=0.892772;AN=5008;NS=2504;DP=19024;EAS_AF=0.8552;AMR_AF=0.8718;AFR_AF=0.9818;EUR_AF=0.9304;SAS_AF=0.7873;AA=C|||;VT=SNP
9	101436539	rs28418488	A	C	100	PASS	AC=477;AF=0.0952476;AN=5008;NS=2504;DP=19355;EAS_AF=0.0357;AMR_AF=0.0476;AFR_AF=0.2625;EUR_AF=0.0557;SAS_AF=0.0051;AA=A|||;VT=SNP
9	101436894	rs1105931	C	T	100	PASS	AC=3890;AF=0.776757;AN=5008;NS=2504;DP=19068;EAS_AF=0.7927;AMR_AF=0.8199;AFR_AF=0.7648;EUR_AF=0.8519;SAS_AF=0.6687;AA=C|||;VT=SNP
9	101437009	rs1547271	T	C	100	PASS	AC=4378;AF=0.874201;AN=5008;NS=2504;DP=18735;EAS_AF=0.8323;AMR_AF=0.8746;AFR_AF=0.9871;EUR_AF=0.9294;SAS_AF=0.7076;AA=t|||;VT=SNP
9	101437082	rs10987362	C	T	100	PASS	AC=444;AF=0.0886581;AN=5008;NS=2504;DP=19972;EAS_AF=0.0357;AMR_AF=0.0389;AFR_AF=0.2625;EUR_AF=0.0318;SAS_AF=0.002;AA=c|||;VT=SNP
9	101437551	rs4237193	A	G	100	PASS	AC=4373;AF=0.873203;AN=5008;NS=2504;DP=20524;EAS_AF=0.8323;AMR_AF=0.8746;AFR_AF=0.9871;EUR_AF=0.9294;SAS_AF=0.7025;AA=A|||;VT=SNP
9	101438057	rs12341571	G	C	100	PASS	AC=509;AF=0.101637;AN=5008;NS=2504;DP=20327;EAS_AF=0.0724;AMR_AF=0.0403;AFR_AF=0.2617;EUR_AF=0.0318;SAS_AF=0.0307;AA=C|||;VT=SNP
9	101438331	rs4743263	T	C	100	PASS	AC=4441;AF=0.886781;AN=5008;NS=2504;DP=20164;EAS_AF=0.869;AMR_AF=0.8761;AFR_AF=0.9887;EUR_AF=0.9294;SAS_AF=0.7311;AA=C|||;VT=SNP
9	101438444	rs10987365	C	T	100	PASS	AC=444;AF=0.0886581;AN=5008;NS=2504;DP=19546;EAS_AF=0.0357;AMR_AF=0.0389;AFR_AF=0.2625;EUR_AF=0.0318;SAS_AF=0.002;AA=C|||;VT=SNP
9	101439960	rs867260	T	C	100	PASS	AC=286;AF=0.0571086;AN=5008;NS=2504;DP=18351;EAS_AF=0.119;AMR_AF=0.0216;AFR_AF=0.0015;EUR_AF=0.0417;SAS_AF=0.1094;AA=T|||;VT=SNP
9	101440316	rs4743264	C	T	100	PASS	AC=690;AF=0.13778;AN=5008;NS=2504;DP=20551;EAS_AF=0.003;AMR_AF=0.1571;AFR_AF=0.18;EUR_AF=0.2644;SAS_AF=0.0757;AA=C|||;VT=SNP
9	101442307	rs117838221	A	G	100	PASS	AC=197;AF=0.0393371;AN=5008;NS=2504;DP=15210;EAS_AF=0.0367;AMR_AF=0.0187;AFR_AF=0.003;EUR_AF=0.0507;SAS_AF=0.0941;AA=A|||;VT=SNP
9	101442402	rs4743265	G	A	100	PASS	AC=4501;AF=0.898762;AN=5008;NS=2504;DP=14381;EAS_AF=0.869;AMR_AF=0.8746;AFR_AF=0.9841;EUR_AF=0.9294;SAS_AF=0.7996;AA=A|||;VT=SNP
9	101442792	rs4743266	C	A	100	PASS	AC=3898;AF=0.778355;AN=5008;NS=2504;DP=13393;EAS_AF=0.7966;AMR_AF=0.8314;AFR_AF=0.6543;EUR_AF=0.8966;SAS_AF=0.7679;AA=C|||;VT=SNP
9	101443883	rs438886	G	A	100	PASS	AC=3928;AF=0.784345;AN=5008;NS=2504;DP=10984;EAS_AF=0.7966;AMR_AF=0.8343;AFR_AF=0.6755;EUR_AF=0.8966;SAS_AF=0.7679;AA=g|||;VT=SNP
9	101444133	rs516930	C	T	100	PASS	AC=4440;AF=0.886581;AN=5008;NS=2504;DP=15874;EAS_AF=0.8323;AMR_AF=0.8746;AFR_AF=0.9871;EUR_AF=0.9294;SAS_AF=0.771;AA=T|||;VT=SNP
9	101444337	rs10739681	T	C	100	PASS	AC=4505;AF=0.899561;AN=5008;NS=2504;DP=14048;EAS_AF=0.869;AMR_AF=0.8761;AFR_AF=0.9871;EUR_AF=0.9294;SAS_AF=0.7986;AA=C|||;VT=SNP
9	101444867	rs112011793	A	T	100	PASS	AC=498;AF=0.0994409;AN=5008;NS=2504;DP=14256;EAS_AF=0.0357;AMR_AF=0.0403;AFR_AF=0.3003;EUR_AF=0.0328;SAS_AF=0.0041;AA=A|||;VT=SNP
9	101446067	rs2095078	A	G	100	PASS	AC=4505;AF=0.899561;AN=5008;NS=2504;DP=13532;EAS_AF=0.869;AMR_AF=0.8761;AFR_AF=0.9871;EUR_AF=0.9294;SAS_AF=0.7986;AA=G|||;VT=SNP
9	101446146	rs2095079	C	T	100	PASS	AC=3936;AF=0.785942;AN=5008;NS=2504;DP=11357;EAS_AF=0.7966;AMR_AF=0.8329;AFR_AF=0.6831;EUR_AF=0.8966;SAS_AF=0.7669;AA=C|||;VT=SNP
9	101446151	rs2095080	G	A	100	PASS	AC=4434;AF=0.885383;AN=5008;NS=2504;DP=11060;EAS_AF=0.8323;AMR_AF=0.8732;AFR_AF=0.9834;EUR_AF=0.9294;SAS_AF=0.771;AA=G|||;VT=SNP
9	101447341	rs337525	T	C	100	PASS	AC=4440;AF=0.886581;AN=5008;NS=2504;DP=21382;EAS_AF=0.8323;AMR_AF=0.8732;AFR_AF=0.9871;EUR_AF=0.9294;SAS_AF=0.772;AA=C|||;VT=SNP
9	101447963	rs337527	T	C	100	PASS	AC=598;AF=0.119409;AN=5008;NS=2504;DP=18342;EAS_AF=0.3145;AMR_AF=0.1931;AFR_AF=0.0068;EUR_AF=0.0249;SAS_AF=0.1155;AA=T|||;VT=SNP
9	101448078	rs337528	G	C	100	PASS	AC=3503;AF=0.699481;AN=5008;NS=2504;DP=18246;EAS_AF=0.7946;AMR_AF=0.7738;AFR_AF=0.4955;EUR_AF=0.7952;SAS_AF=0.726;AA=G|||;VT=SNP
9	101448331	rs7847809	C	A	100	PASS	AC=885;AF=0.176717;AN=5008;NS=2504;DP=20333;EAS_AF=0.1865;AMR_AF=0.1369;AFR_AF=0.0772;EUR_AF=0.2207;SAS_AF=0.2843;AA=C|||;VT=SNP
9	101449433	rs337529	C	T	100	PASS	AC=4446;AF=0.88778;AN=5008;NS=2504;DP=21192;EAS_AF=0.8681;AMR_AF=0.8746;AFR_AF=0.9448;EUR_AF=0.9284;SAS_AF=0.7986;AA=T|||;VT=SNP
9	101449516	rs337530	G	T	100	PASS	AC=4381;AF=0.8748;AN=5008;NS=2504;DP=20116;EAS_AF=0.8313;AMR_AF=0.8732;AFR_AF=0.9448;EUR_AF=0.9284;SAS_AF=0.771;AA=G|||;VT=SNP
9	101449977	rs337531	T	C	100	PASS	AC=4387;AF=0.875998;AN=5008;NS=2504;DP=18377;EAS_AF=0.8313;AMR_AF=0.8746;AFR_AF=0.9486;EUR_AF=0.9284;SAS_AF=0.771;AA=C|||;VT=SNP
9	101450409	rs337532	T	C	100	PASS	AC=4451;AF=0.888778;AN=5008;NS=2504;DP=17017;EAS_AF=0.8681;AMR_AF=0.8761;AFR_AF=0.9486;EUR_AF=0.9284;SAS_AF=0.7975;AA=C|||;VT=SNP
9	101451505	rs337533	G	T	100	PASS	AC=3417;AF=0.682308;AN=5008;NS=2504;DP=20470;EAS_AF=0.7937;AMR_AF=0.7738;AFR_AF=0.4554;EUR_AF=0.7952;SAS_AF=0.6933;AA=G|||;VT=SNP
9	101452455	rs337534	T	C	100	PASS	AC=3436;AF=0.686102;AN=5008;NS=2504;DP=19891;EAS_AF=0.7937;AMR_AF=0.7709;AFR_AF=0.4478;EUR_AF=0.7952;SAS_AF=0.7249;AA=T|||;VT=SNP
9	101452631	rs337535	G	A	100	PASS	AC=4350;AF=0.86861;AN=5008;NS=2504;DP=19711;EAS_AF=0.8313;AMR_AF=0.8718;AFR_AF=0.9448;EUR_AF=0.9284;SAS_AF=0.7403;AA=G|||;VT=SNP
9	101452898	rs61170647	G	T	100	PASS	AC=942;AF=0.188099;AN=5008;NS=2504;DP=19193;EAS_AF=0.0377;AMR_AF=0.1009;AFR_AF=0.4962;EUR_AF=0.1332;SAS_AF=0.045;AA=G|||;VT=SNP
9	101453948	rs337536	C	T	100	PASS	AC=4350;AF=0.86861;AN=5008;NS=2504;DP=22435;EAS_AF=0.8313;AMR_AF=0.8718;AFR_AF=0.9448;EUR_AF=0.9284;SAS_AF=0.7403;AA=C|||;VT=SNP
9	101454321	rs4517239	G	A	100	PASS	AC=3761;AF=0.750998;AN=5008;NS=2504;DP=24171;EAS_AF=0.7976;AMR_AF=0.8228;AFR_AF=0.5802;EUR_AF=0.8946;SAS_AF=0.7352;AA=A|||;VT=SNP
9	101456213	rs337554	A	C	100	PASS	AC=4714;AF=0.941294;AN=5008;NS=2504;DP=16830;EAS_AF=0.9077;AMR_AF=0.8934;AFR_AF=0.997;EUR_AF=0.9811;SAS_AF=0.8937;AA=C|||;VT=SNP
9	101457452	rs337553	G	T	100	PASS	AC=3470;AF=0.692891;AN=5008;NS=2504;DP=22911;EAS_AF=0.8313;AMR_AF=0.7709;AFR_AF=0.4478;EUR_AF=0.7932;SAS_AF=0.7229;AA=T|||;VT=SNP
9	101457971	rs337552	T	C	100	PASS	AC=3438;AF=0.686502;AN=5008;NS=2504;DP=22227;EAS_AF=0.7966;AMR_AF=0.7695;AFR_AF=0.4478;EUR_AF=0.7932;SAS_AF=0.727;AA=T|||;VT=SNP
9	101459001	rs337551	C	T	100	PASS	AC=3434;AF=0.685703;AN=5008;NS=2504;DP=20355;EAS_AF=0.7966;AMR_AF=0.7695;AFR_AF=0.4463;EUR_AF=0.7942;SAS_AF=0.7239;AA=C|||;VT=SNP
9	101459668	rs337550	A	G	100	PASS	AC=3504;AF=0.699681;AN=5008;NS=2504;DP=15154;EAS_AF=0.8343;AMR_AF=0.7709;AFR_AF=0.4486;EUR_AF=0.7932;SAS_AF=0.7536;AA=G|||;VT=SNP
9	101459797	rs337549	T	C	100	PASS	AC=4122;AF=0.823083;AN=5008;NS=2504;DP=16506;EAS_AF=0.871;AMR_AF=0.7666;AFR_AF=0.9395;EUR_AF=0.7386;SAS_AF=0.7434;AA=C|||;VT=SNP
9	101460180	rs337548	G	A	100	PASS	AC=3400;AF=0.678914;AN=5008;NS=2504;DP=18256;EAS_AF=0.7877;AMR_AF=0.7695;AFR_AF=0.4486;EUR_AF=0.7932;SAS_AF=0.6963;AA=G|||;VT=SNP
9	101460267	rs337547	G	A	100	PASS	AC=3442;AF=0.6873;AN=5008;NS=2504;DP=21243;EAS_AF=0.7986;AMR_AF=0.7695;AFR_AF=0.4501;EUR_AF=0.7932;SAS_AF=0.726;AA=G|||;VT=SNP
9	101460283	rs10987486	T	C	100	PASS	AC=372;AF=0.0742812;AN=5008;NS=2504;DP=22145;EAS_AF=0.0337;AMR_AF=0.0418;AFR_AF=0.2057;EUR_AF=0.0308;SAS_AF=0.0061;AA=T|||;VT=SNP
9	101460956	rs337546	A	G	100	PASS	AC=3441;AF=0.687101;AN=5008;NS=2504;DP=18016;EAS_AF=0.7986;AMR_AF=0.7695;AFR_AF=0.4493;EUR_AF=0.7922;SAS_AF=0.727;AA=A|||;VT=SNP
9	101461090	rs337545	A	G	100	PASS	AC=3443;AF=0.6875;AN=5008;NS=2504;DP=20019;EAS_AF=0.7986;AMR_AF=0.7695;AFR_AF=0.4501;EUR_AF=0.7932;SAS_AF=0.727;AA=A|||;VT=SNP
9	101461191	rs186808	T	C	100	PASS	AC=3443;AF=0.6875;AN=5008;NS=2504;DP=20932;EAS_AF=0.7986;AMR_AF=0.7695;AFR_AF=0.4501;EUR_AF=0.7932;SAS_AF=0.727;AA=T|||;VT=SNP
9	101461542	rs337544	T	C	100	PASS	AC=3445;AF=0.687899;AN=5008;NS=2504;DP=20189;EAS_AF=0.7986;AMR_AF=0.7752;AFR_AF=0.4486;EUR_AF=0.7932;SAS_AF=0.727;AA=T|||;VT=SNP
9	101461661	rs337543	A	G	100	PASS	AC=4456;AF=0.889776;AN=5008;NS=2504;DP=18130;EAS_AF=0.87;AMR_AF=0.8804;AFR_AF=0.9493;EUR_AF=0.9274;SAS_AF=0.7975;AA=a|||;VT=SNP
9	101461720	rs10114778	C	G	100	PASS	AC=479;AF=0.095647;AN=5008;NS=2504;DP=19427;EAS_AF=0.0337;AMR_AF=0.0432;AFR_AF=0.2859;EUR_AF=0.0328;SAS_AF=0.0041;AA=C|||;VT=SNP
9	101462190	rs337542	T	C	100	PASS	AC=4463;AF=0.891174;AN=5008;NS=2504;DP=23097;EAS_AF=0.87;AMR_AF=0.8818;AFR_AF=0.9501;EUR_AF=0.9274;SAS_AF=0.8027;AA=C|||;VT=SNP
9	101462262	rs7869446	A	G	100	PASS	AC=371;AF=0.0740815;AN=5008;NS=2504;DP=21755;EAS_AF=0.0337;AMR_AF=0.0418;AFR_AF=0.2065;EUR_AF=0.0308;SAS_AF=0.0041;AA=A|||;VT=SNP
9	101462382	rs337541	A	G	100	PASS	AC=3901;AF=0.778954;AN=5008;NS=2504;DP=18832;EAS_AF=0.8353;AMR_AF=0.8343;AFR_AF=0.6051;EUR_AF=0.8936;SAS_AF=0.7986;AA=G|||;VT=SNP
9	101462746	rs337540	A	C	100	PASS	AC=4514;AF=0.901358;AN=5008;NS=2504;DP=19518;EAS_AF=0.87;AMR_AF=0.8818;AFR_AF=0.9879;EUR_AF=0.9284;SAS_AF=0.8027;AA=C|||;VT=SNP
9	101462834	rs337539	T	C	100	PASS	AC=3968;AF=0.792332;AN=5008;NS=2504;DP=22348;EAS_AF=0.8363;AMR_AF=0.8357;AFR_AF=0.649;EUR_AF=0.9006;SAS_AF=0.7986;AA=C|||;VT=SNP
9	101463175	rs337538	G	A	100	PASS	AC=3438;AF=0.686502;AN=5008;NS=2504;DP=20058;EAS_AF=0.7986;AMR_AF=0.7738;AFR_AF=0.444;EUR_AF=0.7932;SAS_AF=0.727;AA=g|||;VT=SNP
9	101463287	rs337537	G	A	100	PASS	AC=3503;AF=0.699481;AN=5008;NS=2504;DP=22485;EAS_AF=0.8343;AMR_AF=0.7752;AFR_AF=0.4455;EUR_AF=0.7922;SAS_AF=0.7546;AA=A|||;VT=SNP
9	101463567	rs76194778	C	G	100	PASS	AC=84;AF=0.0167732;AN=5008;NS=2504;DP=20097;EAS_AF=0.0337;AMR_AF=0.0144;AFR_AF=0.0053;EUR_AF=0.0288;SAS_AF=0.0041;AA=C|||;VT=SNP
9	101463941	rs67229546	G	A	100	PASS	AC=913;AF=0.182308;AN=5008;NS=2504;DP=19966;EAS_AF=0.1964;AMR_AF=0.1354;AFR_AF=0.0862;EUR_AF=0.2227;SAS_AF=0.2894;AA=G|||;VT=SNP
9	101464643	rs337561	T	C	100	PASS	AC=4431;AF=0.884784;AN=5008;NS=2504;DP=19127;EAS_AF=0.87;AMR_AF=0.8818;AFR_AF=0.9516;EUR_AF=0.9274;SAS_AF=0.7679;AA=C|||;VT=SNP
9	101464832	rs337560	C	G	100	PASS	AC=4485;AF=0.895567;AN=5008;NS=2504;DP=19124;EAS_AF=0.871;AMR_AF=0.8818;AFR_AF=0.9879;EUR_AF=0.9284;SAS_AF=0.772;AA=G|||;VT=SNP
9	101465080	rs337559	G	T	100	PASS	AC=3486;AF=0.696086;AN=5008;NS=2504;DP=21143;EAS_AF=0.8353;AMR_AF=0.7781;AFR_AF=0.4516;EUR_AF=0.7932;SAS_AF=0.7249;AA=G|||;VT=SNP
9	101465639	rs12003878	T	C	100	PASS	AC=310;AF=0.061901;AN=5008;NS=2504;DP=17685;EAS_AF=0.0337;AMR_AF=0.0346;AFR_AF=0.1641;EUR_AF=0.0308;SAS_AF=0.0041;AA=T|||;VT=SNP
9	101466231	rs191411	A	T	100	PASS	AC=3441;AF=0.687101;AN=5008;NS=2504;DP=9646;EAS_AF=0.7014;AMR_AF=0.7752;AFR_AF=0.5204;EUR_AF=0.8519;SAS_AF=0.6656;AA=T|||;VT=SNP
9	101466540	rs337558	G	C	100	PASS	AC=3413;AF=0.68151;AN=5008;NS=2504;DP=17757;EAS_AF=0.7966;AMR_AF=0.7738;AFR_AF=0.447;EUR_AF=0.7932;SAS_AF=0.6994;AA=G|||;VT=SNP
9	101466572	rs337557	A	C	100	PASS	AC=4119;AF=0.822484;AN=5008;NS=2504;DP=19506;EAS_AF=0.8343;AMR_AF=0.8444;AFR_AF=0.7844;EUR_AF=0.8966;SAS_AF=0.7699;AA=C|||;VT=SNP
9	101466698	rs337556	T	C	100	PASS	AC=3633;AF=0.725439;AN=5008;NS=2504;DP=18644;EAS_AF=0.8323;AMR_AF=0.7767;AFR_AF=0.562;EUR_AF=0.7952;SAS_AF=0.728;AA=T|||;VT=SNP
9	101466830	rs337555	C	T	100	PASS	AC=603;AF=0.120407;AN=5008;NS=2504;DP=17820;EAS_AF=0.3165;AMR_AF=0.1844;AFR_AF=0.0076;EUR_AF=0.0258;SAS_AF=0.1227;AA=C|||;VT=SNP
9	101467937	rs570138	A	G	100	PASS	AC=3416;AF=0.682109;AN=5008;NS=2504;DP=22905;EAS_AF=0.7966;AMR_AF=0.7738;AFR_AF=0.4493;EUR_AF=0.7932;SAS_AF=0.6994;AA=A|||;VT=SNP
9	101469448	rs394488	T	C	100	PASS	AC=3413;AF=0.68151;AN=5008;NS=2504;DP=17963;EAS_AF=0.7966;AMR_AF=0.7738;AFR_AF=0.447;EUR_AF=0.7932;SAS_AF=0.6994;AA=T|||;VT=SNP
9	101469821	rs415902	C	T	100	PASS	AC=3478;AF=0.694489;AN=5008;NS=2504;DP=14157;EAS_AF=0.8323;AMR_AF=0.7752;AFR_AF=0.4478;EUR_AF=0.7932;SAS_AF=0.727;AA=C|||;VT=SNP
9	101469934	rs509747	C	G	100	PASS	AC=3479;AF=0.694688;AN=5008;NS=2504;DP=14983;EAS_AF=0.8323;AMR_AF=0.7752;AFR_AF=0.4478;EUR_AF=0.7932;SAS_AF=0.728;AA=C|||;VT=SNP
9	101470127	rs507876	T	C	100	PASS	AC=4117;AF=0.822085;AN=5008;NS=2504;DP=12181;EAS_AF=0.8343;AMR_AF=0.8444;AFR_AF=0.7844;EUR_AF=0.8966;SAS_AF=0.7679;AA=C|||;VT=SNP
9	101472177	rs3808896	T	C	100	PASS	AC=3480;AF=0.694888;AN=5008;NS=2504;DP=16374;EAS_AF=0.8323;AMR_AF=0.7752;AFR_AF=0.4486;EUR_AF=0.7932;SAS_AF=0.728;AA=T|||;VT=SNP
9	101472916	rs529278	C	A	100	PASS	AC=3291;AF=0.657149;AN=5008;NS=2504;DP=19812;EAS_AF=0.7966;AMR_AF=0.7392;AFR_AF=0.4009;EUR_AF=0.7684;SAS_AF=0.6871;AA=C|||;VT=SNP
9	101472921	rs529269	A	G	100	PASS	AC=3862;AF=0.771166;AN=5008;NS=2504;DP=19638;EAS_AF=0.8343;AMR_AF=0.7997;AFR_AF=0.6452;EUR_AF=0.8708;SAS_AF=0.7536;AA=G|||;VT=SNP
9	101473190	rs526590	G	T	100	PASS	AC=3645;AF=0.727835;AN=5008;NS=2504;DP=21629;EAS_AF=0.8343;AMR_AF=0.7911;AFR_AF=0.4879;EUR_AF=0.8688;SAS_AF=0.7526;AA=T|||;VT=SNP
9	101473404	rs405430	G	T	100	PASS	AC=3356;AF=0.670128;AN=5008;NS=2504;DP=18699;EAS_AF=0.8323;AMR_AF=0.7406;AFR_AF=0.4024;EUR_AF=0.7694;SAS_AF=0.7127;AA=G|||;VT=SNP
9	101475633	rs379630	G	A	100	PASS	AC=2578;AF=0.514776;AN=5008;NS=2504;DP=18817;EAS_AF=0.6498;AMR_AF=0.6628;AFR_AF=0.2685;EUR_AF=0.5954;SAS_AF=0.5204;AA=G|||;VT=SNP
9	101475980	rs151070060	C	T	100	PASS	AC=74;AF=0.0147764;AN=5008;NS=2504;DP=14267;EAS_AF=0.0238;AMR_AF=0.0086;AFR_AF=0.0008;EUR_AF=0.0159;SAS_AF=0.0276;AA=C|||;VT=SNP
9	101476225	rs512278	C	T	100	PASS	AC=3467;AF=0.692292;AN=5008;NS=2504;DP=12672;EAS_AF=0.6607;AMR_AF=0.7291;AFR_AF=0.6422;EUR_AF=0.7525;SAS_AF=0.7045;AA=C|||;VT=SNP
9	101477500	rs420158	C	T	100	PASS	AC=3213;AF=0.641573;AN=5008;NS=2504;DP=19522;EAS_AF=0.6329;AMR_AF=0.745;AFR_AF=0.4342;EUR_AF=0.7614;SAS_AF=0.7342;AA=c|||;VT=SNP
9	101478666	rs404680	A	G	100	PASS	AC=3494;AF=0.697684;AN=5008;NS=2504;DP=21188;EAS_AF=0.6171;AMR_AF=0.7565;AFR_AF=0.674;EUR_AF=0.7624;SAS_AF=0.7045;AA=A|||;VT=SNP
9	101479109	rs532824	T	C	100	PASS	AC=3546;AF=0.708067;AN=5008;NS=2504;DP=18969;EAS_AF=0.6171;AMR_AF=0.7608;AFR_AF=0.7118;EUR_AF=0.7624;SAS_AF=0.7035;AA=T|||;VT=SNP
9	101480921	rs397776	G	A	100	PASS	AC=3546;AF=0.708067;AN=5008;NS=2504;DP=20220;EAS_AF=0.6171;AMR_AF=0.7608;AFR_AF=0.7118;EUR_AF=0.7624;SAS_AF=0.7035;AA=G|||;VT=SNP
9	101481205	rs450231	G	A	100	PASS	AC=3596;AF=0.718051;AN=5008;NS=2504;DP=22127;EAS_AF=0.6329;AMR_AF=0.7622;AFR_AF=0.7148;EUR_AF=0.7624;SAS_AF=0.7331;AA=A|||;VT=SNP
9	101481507	rs3889747	G	A	100	PASS	AC=3546;AF=0.708067;AN=5008;NS=2504;DP=19382;EAS_AF=0.6171;AMR_AF=0.7608;AFR_AF=0.7118;EUR_AF=0.7624;SAS_AF=0.7035;AA=G|||;VT=SNP
9	101481636	rs10987541	T	A	100	PASS	AC=345;AF=0.0688898;AN=5008;NS=2504;DP=20513;EAS_AF=0.1339;AMR_AF=0.0216;AFR_AF=0.0023;EUR_AF=0.0497;SAS_AF=0.1452;AA=T|||;VT=SNP
9	101481866	rs173066	C	T	100	PASS	AC=3548;AF=0.708466;AN=5008;NS=2504;DP=15827;EAS_AF=0.6171;AMR_AF=0.7622;AFR_AF=0.7126;EUR_AF=0.7624;SAS_AF=0.7035;AA=T|||;VT=SNP
9	101482032	rs186809	G	C	100	PASS	AC=3934;AF=0.785543;AN=5008;NS=2504;DP=14407;EAS_AF=0.6329;AMR_AF=0.7867;AFR_AF=0.9576;EUR_AF=0.7624;SAS_AF=0.7331;AA=C|||;VT=SNP
9	101483405	rs337578	A	T	100	PASS	AC=3894;AF=0.777556;AN=5008;NS=2504;DP=15434;EAS_AF=0.6171;AMR_AF=0.7839;AFR_AF=0.9561;EUR_AF=0.7694;SAS_AF=0.7055;AA=A|||;VT=SNP
9	101483855	rs48418	G	C	100	PASS	AC=497;AF=0.0992412;AN=5008;NS=2504;DP=17337;EAS_AF=0.244;AMR_AF=0.1585;AFR_AF=0.0038;EUR_AF=0.0189;SAS_AF=0.1196;AA=G|||;VT=SNP
9	101485208	rs337576	G	A	100	PASS	AC=496;AF=0.0990415;AN=5008;NS=2504;DP=19309;EAS_AF=0.244;AMR_AF=0.1571;AFR_AF=0.0038;EUR_AF=0.0189;SAS_AF=0.1196;AA=g|||;VT=SNP
9	101485311	rs337575	A	G	100	PASS	AC=496;AF=0.0990415;AN=5008;NS=2504;DP=20482;EAS_AF=0.244;AMR_AF=0.1571;AFR_AF=0.0038;EUR_AF=0.0189;SAS_AF=0.1196;AA=A|||;VT=SNP
9	101485451	rs337574	C	G	100	PASS	AC=496;AF=0.0990415;AN=5008;NS=2504;DP=21050;EAS_AF=0.244;AMR_AF=0.1571;AFR_AF=0.0038;EUR_AF=0.0189;SAS_AF=0.1196;AA=G|||;VT=SNP
9	101485914	rs337573	T	C	100	PASS	AC=498;AF=0.0994409;AN=5008;NS=2504;DP=20061;EAS_AF=0.245;AMR_AF=0.1585;AFR_AF=0.0038;EUR_AF=0.0189;SAS_AF=0.1196;AA=T|||;VT=SNP
9	101486073	rs4078676	C	A	100	PASS	AC=2699;AF=0.538938;AN=5008;NS=2504;DP=20661;EAS_AF=0.373;AMR_AF=0.5836;AFR_AF=0.4516;EUR_AF=0.7485;SAS_AF=0.5808;AA=C|||;VT=SNP
9	101486645	rs337572	G	A	100	PASS	AC=3583;AF=0.715455;AN=5008;NS=2504;DP=19805;EAS_AF=0.6171;AMR_AF=0.7608;AFR_AF=0.7368;EUR_AF=0.7684;SAS_AF=0.7014;AA=G|||;VT=SNP
9	101487442	rs337571	G	A	100	PASS	AC=513;AF=0.102436;AN=5008;NS=2504;DP=20309;EAS_AF=0.244;AMR_AF=0.1571;AFR_AF=0.0166;EUR_AF=0.0189;SAS_AF=0.1196;AA=G|||;VT=SNP
9	101488618	rs6478839	C	T	100	PASS	AC=2699;AF=0.538938;AN=5008;NS=2504;DP=20574;EAS_AF=0.373;AMR_AF=0.5836;AFR_AF=0.4516;EUR_AF=0.7485;SAS_AF=0.5808;AA=C|||;VT=SNP
9	101489665	rs10760475	C	A	100	PASS	AC=2695;AF=0.538139;AN=5008;NS=2504;DP=25445;EAS_AF=0.373;AMR_AF=0.5807;AFR_AF=0.4508;EUR_AF=0.7485;SAS_AF=0.5798;AA=C|||;VT=SNP
9	101489937	rs10819266	C	T	100	PASS	AC=3055;AF=0.610024;AN=5008;NS=2504;DP=20638;EAS_AF=0.375;AMR_AF=0.5994;AFR_AF=0.7118;EUR_AF=0.7495;SAS_AF=0.5787;AA=C|||;VT=SNP
9	101490087	rs337570	C	T	100	PASS	AC=523;AF=0.104433;AN=5008;NS=2504;DP=19910;EAS_AF=0.245;AMR_AF=0.1945;AFR_AF=0.0038;EUR_AF=0.0189;SAS_AF=0.1196;AA=C|||;VT=SNP
9	101490439	rs337569	C	T	100	PASS	AC=3939;AF=0.786542;AN=5008;NS=2504;DP=20429;EAS_AF=0.6329;AMR_AF=0.7839;AFR_AF=0.9576;EUR_AF=0.7684;SAS_AF=0.7342;AA=c|||;VT=SNP
9	101490628	rs337568	C	A	100	PASS	AC=496;AF=0.0990415;AN=5008;NS=2504;DP=22875;EAS_AF=0.244;AMR_AF=0.1571;AFR_AF=0.0038;EUR_AF=0.0189;SAS_AF=0.1196;AA=C|||;VT=SNP
9	101491063	rs928424	T	G	100	PASS	AC=4379;AF=0.874401;AN=5008;NS=2504;DP=20525;EAS_AF=0.7649;AMR_AF=0.83;AFR_AF=0.9758;EUR_AF=0.8837;SAS_AF=0.8722;AA=G|||;VT=SNP
9	101491066	rs380857	C	A	100	PASS	AC=4379;AF=0.874401;AN=5008;NS=2504;DP=20501;EAS_AF=0.7649;AMR_AF=0.83;AFR_AF=0.9758;EUR_AF=0.8837;SAS_AF=0.8722;AA=A|||;VT=SNP
9	101491260	rs337567	C	T	100	PASS	AC=514;AF=0.102636;AN=5008;NS=2504;DP=17146;EAS_AF=0.244;AMR_AF=0.1585;AFR_AF=0.0166;EUR_AF=0.0189;SAS_AF=0.1196;AA=C|||;VT=SNP
9	101491308	rs337566	C	T	100	PASS	AC=499;AF=0.0996406;AN=5008;NS=2504;DP=16933;EAS_AF=0.245;AMR_AF=0.1599;AFR_AF=0.0038;EUR_AF=0.0189;SAS_AF=0.1196;AA=C|||;VT=SNP
9	101491882	rs9409306	T	C	100	PASS	AC=497;AF=0.0992412;AN=5008;NS=2504;DP=21050;EAS_AF=0.244;AMR_AF=0.1585;AFR_AF=0.0038;EUR_AF=0.0189;SAS_AF=0.1196;AA=T|||;VT=SNP
9	101492043	rs7862858	C	A	100	PASS	AC=3939;AF=0.786542;AN=5008;NS=2504;DP=18691;EAS_AF=0.6329;AMR_AF=0.7839;AFR_AF=0.9576;EUR_AF=0.7684;SAS_AF=0.7342;AA=A|||;VT=SNP
9	101492159	rs77659268	G	C	100	PASS	AC=77;AF=0.0153754;AN=5008;NS=2504;DP=18432;EAS_AF=0.0298;AMR_AF=0.0173;AFR_AF=0.0008;EUR_AF=0.0318;SAS_AF=0.002;AA=G|||;VT=SNP
9	101494079	rs337591	G	A	100	PASS	AC=3801;AF=0.758986;AN=5008;NS=2504;DP=20860;EAS_AF=0.6359;AMR_AF=0.7752;AFR_AF=0.8578;EUR_AF=0.7664;SAS_AF=0.7331;AA=G|||;VT=SNP
9	101495811	rs337590	A	G	100	PASS	AC=515;AF=0.102835;AN=5008;NS=2504;DP=18892;EAS_AF=0.244;AMR_AF=0.1585;AFR_AF=0.0174;EUR_AF=0.0189;SAS_AF=0.1196;AA=A|||;VT=SNP
9	101496342	rs453409	T	C	100	PASS	AC=496;AF=0.0990415;AN=5008;NS=2504;DP=18199;EAS_AF=0.244;AMR_AF=0.1571;AFR_AF=0.0038;EUR_AF=0.0189;SAS_AF=0.1196;AA=T|||;VT=SNP
9	101496346	rs439347	G	A	100	PASS	AC=497;AF=0.0992412;AN=5008;NS=2504;DP=18162;EAS_AF=0.244;AMR_AF=0.1571;AFR_AF=0.0038;EUR_AF=0.0199;SAS_AF=0.1196;AA=G|||;VT=SNP
9	101496508	rs337589	G	A	100	PASS	AC=814;AF=0.16254;AN=5008;NS=2504;DP=18429;EAS_AF=0.2609;AMR_AF=0.1801;AFR_AF=0.1884;EUR_AF=0.0258;SAS_AF=0.1544;AA=A|||;VT=SNP
9	101497501	rs337588	C	T	100	PASS	AC=497;AF=0.0992412;AN=5008;NS=2504;DP=20397;EAS_AF=0.244;AMR_AF=0.1585;AFR_AF=0.0038;EUR_AF=0.0189;SAS_AF=0.1196;AA=C|||;VT=SNP
9	101497796	rs337587	T	C	100	PASS	AC=497;AF=0.0992412;AN=5008;NS=2504;DP=20582;EAS_AF=0.244;AMR_AF=0.1585;AFR_AF=0.0038;EUR_AF=0.0189;SAS_AF=0.1196;AA=t|||;VT=SNP
9	101498021	rs337586	C	T	100	PASS	AC=497;AF=0.0992412;AN=5008;NS=2504;DP=20745;EAS_AF=0.244;AMR_AF=0.1585;AFR_AF=0.0038;EUR_AF=0.0189;SAS_AF=0.1196;AA=C|||;VT=SNP
9	101498539	rs337585	T	A	100	PASS	AC=497;AF=0.0992412;AN=5008;NS=2504;DP=20329;EAS_AF=0.244;AMR_AF=0.1585;AFR_AF=0.0038;EUR_AF=0.0189;SAS_AF=0.1196;AA=T|||;VT=SNP
9	101498564	rs10760479	C	G	100	PASS	AC=2729;AF=0.544928;AN=5008;NS=2504;DP=20912;EAS_AF=0.372;AMR_AF=0.5807;AFR_AF=0.4826;EUR_AF=0.7406;SAS_AF=0.5808;AA=C|||;VT=SNP
9	101499777	rs6478845	A	C	100	PASS	AC=2729;AF=0.544928;AN=5008;NS=2504;DP=18336;EAS_AF=0.373;AMR_AF=0.5793;AFR_AF=0.4834;EUR_AF=0.7406;SAS_AF=0.5798;AA=T|||;VT=SNP
9	101500689	rs337583	C	A	100	PASS	AC=496;AF=0.0990415;AN=5008;NS=2504;DP=18581;EAS_AF=0.244;AMR_AF=0.1571;AFR_AF=0.0038;EUR_AF=0.0189;SAS_AF=0.1196;AA=C|||;VT=SNP
9	101501667	rs337581	C	T	100	PASS	AC=3566;AF=0.712061;AN=5008;NS=2504;DP=18892;EAS_AF=0.6171;AMR_AF=0.7565;AFR_AF=0.7345;EUR_AF=0.7594;SAS_AF=0.6994;AA=C|||;VT=SNP
9	101502889	rs337580	T	G	100	PASS	AC=880;AF=0.175719;AN=5008;NS=2504;DP=17622;EAS_AF=0.2619;AMR_AF=0.1859;AFR_AF=0.2345;EUR_AF=0.0258;SAS_AF=0.1544;AA=G|||;VT=SNP
9	101505510	rs12376360	G	C	100	PASS	AC=3885;AF=0.775759;AN=5008;NS=2504;DP=13253;EAS_AF=0.6339;AMR_AF=0.7795;AFR_AF=0.9206;EUR_AF=0.7664;SAS_AF=0.7331;AA=C|||;VT=SNP
9	101505512	rs12380570	A	G	100	PASS	AC=3922;AF=0.783147;AN=5008;NS=2504;DP=13345;EAS_AF=0.6339;AMR_AF=0.7824;AFR_AF=0.947;EUR_AF=0.7664;SAS_AF=0.7331;AA=G|||;VT=SNP
9	101505746	rs7035107	A	G	100	PASS	AC=3923;AF=0.783347;AN=5008;NS=2504;DP=18629;EAS_AF=0.6339;AMR_AF=0.7824;AFR_AF=0.947;EUR_AF=0.7664;SAS_AF=0.7342;AA=G|||;VT=SNP
9	101506291	rs4742737	C	T	100	PASS	AC=3049;AF=0.608826;AN=5008;NS=2504;DP=18254;EAS_AF=0.372;AMR_AF=0.5965;AFR_AF=0.7171;EUR_AF=0.7406;SAS_AF=0.5798;AA=C|||;VT=SNP
9	101506317	rs371521	C	T	100	PASS	AC=498;AF=0.0994409;AN=5008;NS=2504;DP=18696;EAS_AF=0.245;AMR_AF=0.1585;AFR_AF=0.0038;EUR_AF=0.0189;SAS_AF=0.1196;AA=C|||;VT=SNP
9	101507149	rs16917884	A	G	100	PASS	AC=440;AF=0.0878594;AN=5008;NS=2504;DP=16772;EAS_AF=0.131;AMR_AF=0.0461;AFR_AF=0.0182;EUR_AF=0.1163;SAS_AF=0.138;AA=A|||;VT=SNP
9	101507244	rs554730	G	T	100	PASS	AC=3938;AF=0.786342;AN=5008;NS=2504;DP=18828;EAS_AF=0.6339;AMR_AF=0.7839;AFR_AF=0.9576;EUR_AF=0.7664;SAS_AF=0.7342;AA=T|||;VT=SNP
9	101507294	rs507318	T	C	100	PASS	AC=498;AF=0.0994409;AN=5008;NS=2504;DP=17838;EAS_AF=0.245;AMR_AF=0.1585;AFR_AF=0.0038;EUR_AF=0.0189;SAS_AF=0.1196;AA=T|||;VT=SNP
9	101509000	rs77053509	C	T	100	PASS	AC=497;AF=0.0992412;AN=5008;NS=2504;DP=17352;EAS_AF=0.244;AMR_AF=0.1585;AFR_AF=0.0038;EUR_AF=0.0189;SAS_AF=0.1196;AA=T|||;VT=SNP
9	101510074	rs10739690	T	C	100	PASS	AC=2930;AF=0.585064;AN=5008;NS=2504;DP=20076;EAS_AF=0.372;AMR_AF=0.5893;AFR_AF=0.6309;EUR_AF=0.7406;SAS_AF=0.5798;AA=T|||;VT=SNP
9	101510849	rs34575145	G	T	100	PASS	AC=753;AF=0.150359;AN=5008;NS=2504;DP=18020;EAS_AF=0.0268;AMR_AF=0.0908;AFR_AF=0.2466;EUR_AF=0.175;SAS_AF=0.1646;AA=G|||;VT=SNP
9	101511940	rs337565	A	G	100	PASS	AC=497;AF=0.0992412;AN=5008;NS=2504;DP=23053;EAS_AF=0.245;AMR_AF=0.1571;AFR_AF=0.0038;EUR_AF=0.0189;SAS_AF=0.1196;AA=A|||;VT=SNP
9	101512017	rs337564	G	A	100	PASS	AC=497;AF=0.0992412;AN=5008;NS=2504;DP=21932;EAS_AF=0.245;AMR_AF=0.1571;AFR_AF=0.0038;EUR_AF=0.0189;SAS_AF=0.1196;AA=G|||;VT=SNP
9	101512140	rs4742738	G	A	100	PASS	AC=2727;AF=0.544529;AN=5008;NS=2504;DP=19998;EAS_AF=0.372;AMR_AF=0.5821;AFR_AF=0.4818;EUR_AF=0.7396;SAS_AF=0.5798;AA=G|||;VT=SNP
9	101513064	rs180039	G	C	100	PASS	AC=887;AF=0.177117;AN=5008;NS=2504;DP=18657;EAS_AF=0.2609;AMR_AF=0.183;AFR_AF=0.2421;EUR_AF=0.0258;SAS_AF=0.1544;AA=C|||;VT=SNP
9	101514416	rs180038	G	C	100	PASS	AC=527;AF=0.105232;AN=5008;NS=2504;DP=24376;EAS_AF=0.245;AMR_AF=0.1571;AFR_AF=0.0265;EUR_AF=0.0189;SAS_AF=0.1196;AA=G|||;VT=SNP
9	101515008	rs10987602	G	A	100	PASS	AC=813;AF=0.16234;AN=5008;NS=2504;DP=23568;EAS_AF=0.2063;AMR_AF=0.2622;AFR_AF=0.0144;EUR_AF=0.2435;SAS_AF=0.1626;AA=G|||;VT=SNP
9	101516176	rs168083	G	T	100	PASS	AC=3936;AF=0.785942;AN=5008;NS=2504;DP=20901;EAS_AF=0.6339;AMR_AF=0.781;AFR_AF=0.9576;EUR_AF=0.7664;SAS_AF=0.7342;AA=T|||;VT=SNP
9	101518442	rs580809	C	T	100	PASS	AC=3763;AF=0.751398;AN=5008;NS=2504;DP=22046;EAS_AF=0.5605;AMR_AF=0.7406;AFR_AF=0.9062;EUR_AF=0.7674;SAS_AF=0.7301;AA=T|||;VT=SNP
9	101518677	rs692824	G	T	100	PASS	AC=499;AF=0.0996406;AN=5008;NS=2504;DP=19946;EAS_AF=0.244;AMR_AF=0.1628;AFR_AF=0.0038;EUR_AF=0.0189;SAS_AF=0.1186;AA=G|||;VT=SNP;EX_TARGET
9	101519554	rs422531	T	C	100	PASS	AC=3875;AF=0.773762;AN=5008;NS=2504;DP=18089;EAS_AF=0.6409;AMR_AF=0.781;AFR_AF=0.9062;EUR_AF=0.7674;SAS_AF=0.7331;AA=t|||;VT=SNP
9	101524395	rs60698775	T	C	100	PASS	AC=1136;AF=0.226837;AN=5008;NS=2504;DP=15282;EAS_AF=0.3591;AMR_AF=0.219;AFR_AF=0.0938;EUR_AF=0.2326;SAS_AF=0.2699;AA=T|||;VT=SNP
9	101524553	rs4742740	C	T	100	PASS	AC=4500;AF=0.898562;AN=5008;NS=2504;DP=17718;EAS_AF=0.7569;AMR_AF=0.8357;AFR_AF=0.9962;EUR_AF=0.9811;SAS_AF=0.8722;AA=T|||;VT=SNP
9	101525489	rs72735324	A	G	100	PASS	AC=1254;AF=0.250399;AN=5008;NS=2504;DP=15940;EAS_AF=0.3591;AMR_AF=0.2277;AFR_AF=0.1785;EUR_AF=0.2326;SAS_AF=0.2699;AA=A|||;VT=SNP
9	101525926	rs7048734	T	G	100	PASS	AC=4513;AF=0.901158;AN=5008;NS=2504;DP=14950;EAS_AF=0.7569;AMR_AF=0.8372;AFR_AF=0.997;EUR_AF=0.9821;SAS_AF=0.8824;AA=G|||;VT=SNP
9	101525945	rs7029599	C	T	100	PASS	AC=4513;AF=0.901158;AN=5008;NS=2504;DP=15013;EAS_AF=0.7569;AMR_AF=0.8372;AFR_AF=0.997;EUR_AF=0.9821;SAS_AF=0.8824;AA=T|||;VT=SNP
9	101527774	rs4133240	T	C	100	PASS	AC=4511;AF=0.900759;AN=5008;NS=2504;DP=21169;EAS_AF=0.7569;AMR_AF=0.8372;AFR_AF=0.9962;EUR_AF=0.9811;SAS_AF=0.8824;AA=C|||;VT=SNP
9	101527875	rs4743273	G	A	100	PASS	AC=268;AF=0.0535144;AN=5008;NS=2504;DP=21297;EAS_AF=0.004;AMR_AF=0.0519;AFR_AF=0.003;EUR_AF=0.1103;SAS_AF=0.1155;AA=G|||;VT=SNP
9	101528013	rs7469116	C	T	100	PASS	AC=2722;AF=0.54353;AN=5008;NS=2504;DP=21109;EAS_AF=0.3829;AMR_AF=0.5793;AFR_AF=0.4705;EUR_AF=0.7416;SAS_AF=0.5787;AA=C|||;VT=SNP
9	101528440	rs9919074	G	A	100	PASS	AC=1136;AF=0.226837;AN=5008;NS=2504;DP=16618;EAS_AF=0.3591;AMR_AF=0.219;AFR_AF=0.0938;EUR_AF=0.2326;SAS_AF=0.2699;AA=G|||;VT=SNP
9	101530974	rs77478190	C	G	100	PASS	AC=400;AF=0.0798722;AN=5008;NS=2504;DP=17921;EAS_AF=0.1984;AMR_AF=0.1052;AFR_AF=0.0038;EUR_AF=0.0278;SAS_AF=0.0961;AA=C|||;VT=SNP
9	101531356	rs7867317	T	C	100	PASS	AC=4511;AF=0.900759;AN=5008;NS=2504;DP=13379;EAS_AF=0.7569;AMR_AF=0.8372;AFR_AF=0.9962;EUR_AF=0.9811;SAS_AF=0.8824;AA=t|||;VT=SNP
9	101533220	rs6415847	C	T	100	PASS	AC=4383;AF=0.8752;AN=5008;NS=2504;DP=17315;EAS_AF=0.7421;AMR_AF=0.8314;AFR_AF=0.9448;EUR_AF=0.9742;SAS_AF=0.8476;AA=C|||;VT=SNP;EX_TARGET
9	101533543	rs72735326	T	C	100	PASS	AC=1135;AF=0.226637;AN=5008;NS=2504;DP=20315;EAS_AF=0.3571;AMR_AF=0.2205;AFR_AF=0.0938;EUR_AF=0.2326;SAS_AF=0.2699;AA=T|||;VT=SNP
9	101533973	rs10819300	C	T	100	PASS	AC=692;AF=0.138179;AN=5008;NS=2504;DP=17979;EAS_AF=0.1349;AMR_AF=0.1311;AFR_AF=0.0666;EUR_AF=0.1899;SAS_AF=0.1902;AA=C|||;VT=SNP
9	101534307	rs12057064	A	G	100	PASS	AC=1135;AF=0.226637;AN=5008;NS=2504;DP=19572;EAS_AF=0.3571;AMR_AF=0.219;AFR_AF=0.0938;EUR_AF=0.2326;SAS_AF=0.271;AA=A|||;VT=SNP
9	101534397	rs12686258	T	C	100	PASS	AC=831;AF=0.165935;AN=5008;NS=2504;DP=21589;EAS_AF=0.2202;AMR_AF=0.2594;AFR_AF=0.0174;EUR_AF=0.2445;SAS_AF=0.1636;AA=T|||;VT=SNP
9	101534558	rs4743274	T	C	100	PASS	AC=4511;AF=0.900759;AN=5008;NS=2504;DP=19490;EAS_AF=0.7569;AMR_AF=0.8372;AFR_AF=0.9962;EUR_AF=0.9811;SAS_AF=0.8824;AA=C|||;VT=SNP
9	101537460	rs7867234	A	C	100	PASS	AC=4512;AF=0.900958;AN=5008;NS=2504;DP=21717;EAS_AF=0.7569;AMR_AF=0.8372;AFR_AF=0.9962;EUR_AF=0.9811;SAS_AF=0.8834;AA=C|||;VT=SNP
9	101538521	rs7028766	C	A	100	PASS	AC=1132;AF=0.226038;AN=5008;NS=2504;DP=17264;EAS_AF=0.3562;AMR_AF=0.219;AFR_AF=0.0938;EUR_AF=0.2326;SAS_AF=0.2689;AA=C|||;VT=SNP
9	101539601	rs4742741	G	A	100	PASS	AC=3119;AF=0.622804;AN=5008;NS=2504;DP=21358;EAS_AF=0.3849;AMR_AF=0.6023;AFR_AF=0.7579;EUR_AF=0.7416;SAS_AF=0.5777;AA=G|||;VT=SNP
9	101539865	rs7035722	G	C	100	PASS	AC=1172;AF=0.234026;AN=5008;NS=2504;DP=19061;EAS_AF=0.3571;AMR_AF=0.2219;AFR_AF=0.121;EUR_AF=0.2326;SAS_AF=0.2699;AA=G|||;VT=SNP
9	101542880	rs7865233	T	C	100	PASS	AC=3130;AF=0.625;AN=5008;NS=2504;DP=17173;EAS_AF=0.3849;AMR_AF=0.6023;AFR_AF=0.7663;EUR_AF=0.7416;SAS_AF=0.5777;AA=T|||;VT=SNP
9	101544358	rs9886821	C	T	100	PASS	AC=2917;AF=0.582468;AN=5008;NS=2504;DP=20626;EAS_AF=0.381;AMR_AF=0.5317;AFR_AF=0.7549;EUR_AF=0.6551;SAS_AF=0.5184;AA=C|||;VT=SNP
9	101544627	rs7020056	A	G	100	PASS	AC=2926;AF=0.584265;AN=5008;NS=2504;DP=19582;EAS_AF=0.381;AMR_AF=0.5303;AFR_AF=0.761;EUR_AF=0.6561;SAS_AF=0.5194;AA=A|||;VT=SNP
9	101546578	rs12056975	G	C	100	PASS	AC=1380;AF=0.275559;AN=5008;NS=2504;DP=19384;EAS_AF=0.3611;AMR_AF=0.2939;AFR_AF=0.1263;EUR_AF=0.3191;SAS_AF=0.3313;AA=G|||;VT=SNP
9	101548105	rs7047722	G	A	100	PASS	AC=2517;AF=0.502596;AN=5008;NS=2504;DP=15701;EAS_AF=0.381;AMR_AF=0.5072;AFR_AF=0.4652;EUR_AF=0.6551;SAS_AF=0.5184;AA=G|||;VT=SNP
9	101549609	rs4078675	G	C	100	PASS	AC=4516;AF=0.901757;AN=5008;NS=2504;DP=14759;EAS_AF=0.7579;AMR_AF=0.8386;AFR_AF=0.9962;EUR_AF=0.9811;SAS_AF=0.8855;AA=C|||;VT=SNP
9	101549610	rs4075448	A	C	100	PASS	AC=4516;AF=0.901757;AN=5008;NS=2504;DP=14963;EAS_AF=0.7579;AMR_AF=0.8386;AFR_AF=0.9962;EUR_AF=0.9811;SAS_AF=0.8855;AA=C|||;VT=SNP
9	101550367	rs7853904	G	A	100	PASS	AC=3109;AF=0.620807;AN=5008;NS=2504;DP=21325;EAS_AF=0.3958;AMR_AF=0.5447;AFR_AF=0.857;EUR_AF=0.662;SAS_AF=0.545;AA=A|||;VT=SNP
9	101552096	rs3933477	G	A	100	PASS	AC=2966;AF=0.592252;AN=5008;NS=2504;DP=20358;EAS_AF=0.3958;AMR_AF=0.5331;AFR_AF=0.7549;EUR_AF=0.662;SAS_AF=0.545;AA=A|||;VT=SNP
9	101552955	rs7027771	T	C	100	PASS	AC=2520;AF=0.503195;AN=5008;NS=2504;DP=21984;EAS_AF=0.381;AMR_AF=0.5086;AFR_AF=0.4667;EUR_AF=0.6561;SAS_AF=0.5174;AA=T|||;VT=SNP
9	101553014	rs7038640	G	T	100	PASS	AC=2968;AF=0.592652;AN=5008;NS=2504;DP=20561;EAS_AF=0.3968;AMR_AF=0.5331;AFR_AF=0.7549;EUR_AF=0.663;SAS_AF=0.545;AA=G|||;VT=SNP
9	101553661	rs10760494	C	T	100	PASS	AC=2967;AF=0.592452;AN=5008;NS=2504;DP=17314;EAS_AF=0.3958;AMR_AF=0.5331;AFR_AF=0.7549;EUR_AF=0.663;SAS_AF=0.545;AA=T|||;VT=SNP
9	101554218	rs6415849	T	C	100	PASS	AC=4513;AF=0.901158;AN=5008;NS=2504;DP=18352;EAS_AF=0.7569;AMR_AF=0.8372;AFR_AF=0.9962;EUR_AF=0.9811;SAS_AF=0.8845;AA=C|||;VT=SNP
9	101554869	rs10125255	C	G	100	PASS	AC=4512;AF=0.900958;AN=5008;NS=2504;DP=21043;EAS_AF=0.7569;AMR_AF=0.8357;AFR_AF=0.9962;EUR_AF=0.9811;SAS_AF=0.8845;AA=G|||;VT=SNP
9	101556336	rs62561321	A	G	100	PASS	AC=4513;AF=0.901158;AN=5008;NS=2504;DP=12439;EAS_AF=0.7569;AMR_AF=0.8372;AFR_AF=0.9962;EUR_AF=0.9811;SAS_AF=0.8845;AA=a|||;VT=SNP
9	101556467	rs11791440	G	T	100	PASS	AC=2966;AF=0.592252;AN=5008;NS=2504;DP=13684;EAS_AF=0.3948;AMR_AF=0.5331;AFR_AF=0.7549;EUR_AF=0.663;SAS_AF=0.545;AA=a|||;VT=SNP
9	101557017	rs4742742	G	C	100	PASS	AC=4513;AF=0.901158;AN=5008;NS=2504;DP=18488;EAS_AF=0.7569;AMR_AF=0.8372;AFR_AF=0.9962;EUR_AF=0.9811;SAS_AF=0.8845;AA=C|||;VT=SNP
9	101557529	rs4743277	T	C	100	PASS	AC=4513;AF=0.901158;AN=5008;NS=2504;DP=22224;EAS_AF=0.7569;AMR_AF=0.8372;AFR_AF=0.9962;EUR_AF=0.9811;SAS_AF=0.8845;AA=C|||;VT=SNP
9	101558024	rs4743278	G	A	100	PASS	AC=2916;AF=0.582268;AN=5008;NS=2504;DP=17504;EAS_AF=0.381;AMR_AF=0.5303;AFR_AF=0.7542;EUR_AF=0.6551;SAS_AF=0.5194;AA=G|||;VT=SNP
9	101558444	rs76903503	G	A	100	PASS	AC=620;AF=0.123802;AN=5008;NS=2504;DP=7372;EAS_AF=0.2262;AMR_AF=0.1657;AFR_AF=0.0234;EUR_AF=0.1193;SAS_AF=0.1288;AA=G|||;VT=SNP
9	101560103	rs35034946	A	G	100	PASS	AC=648;AF=0.129393;AN=5008;NS=2504;DP=15733;EAS_AF=0.1329;AMR_AF=0.1196;AFR_AF=0.0234;EUR_AF=0.2018;SAS_AF=0.2014;AA=A|||;VT=SNP
9	101560358	rs4743279	A	C	100	PASS	AC=4375;AF=0.873602;AN=5008;NS=2504;DP=19512;EAS_AF=0.7421;AMR_AF=0.83;AFR_AF=0.9387;EUR_AF=0.9732;SAS_AF=0.8497;AA=A|||;VT=SNP
9	101560558	rs4743280	G	T	100	PASS	AC=4511;AF=0.900759;AN=5008;NS=2504;DP=20040;EAS_AF=0.7569;AMR_AF=0.8372;AFR_AF=0.9947;EUR_AF=0.9811;SAS_AF=0.8845;AA=-|||;VT=SNP
9	101561046	rs13300882	G	A	100	PASS	AC=647;AF=0.129193;AN=5008;NS=2504;DP=18035;EAS_AF=0.1319;AMR_AF=0.1196;AFR_AF=0.0234;EUR_AF=0.2018;SAS_AF=0.2014;AA=G|||;VT=SNP
9	101561590	rs79593135	G	C	100	PASS	AC=693;AF=0.138379;AN=5008;NS=2504;DP=18060;EAS_AF=0.2272;AMR_AF=0.1715;AFR_AF=0.0756;EUR_AF=0.1173;SAS_AF=0.1299;AA=G|||;VT=SNP
9	101562152	rs10819308	A	G	100	PASS	AC=2961;AF=0.591254;AN=5008;NS=2504;DP=19380;EAS_AF=0.381;AMR_AF=0.5331;AFR_AF=0.7852;EUR_AF=0.6561;SAS_AF=0.5204;AA=A|||;VT=SNP
9	101562859	rs10987747	T	C	100	PASS	AC=1423;AF=0.284145;AN=5008;NS=2504;DP=19179;EAS_AF=0.3611;AMR_AF=0.2954;AFR_AF=0.1566;EUR_AF=0.3231;SAS_AF=0.3292;AA=T|||;VT=SNP
9	101562914	rs4743281	C	T	100	PASS	AC=2524;AF=0.503994;AN=5008;NS=2504;DP=15940;EAS_AF=0.381;AMR_AF=0.5101;AFR_AF=0.4607;EUR_AF=0.6511;SAS_AF=0.5337;AA=C|||;VT=SNP
9	101562953	rs10987748	C	G	100	PASS	AC=822;AF=0.164137;AN=5008;NS=2504;DP=14704;EAS_AF=0.2163;AMR_AF=0.2622;AFR_AF=0.0174;EUR_AF=0.2366;SAS_AF=0.1646;AA=C|||;VT=SNP
9	101563029	rs10119228	T	C	100	PASS	AC=4513;AF=0.901158;AN=5008;NS=2504;DP=13218;EAS_AF=0.7569;AMR_AF=0.8372;AFR_AF=0.9955;EUR_AF=0.9811;SAS_AF=0.8855;AA=T|||;VT=SNP
9	101563233	rs10987749	A	C	100	PASS	AC=3016;AF=0.602236;AN=5008;NS=2504;DP=15424;EAS_AF=0.3958;AMR_AF=0.5375;AFR_AF=0.7852;EUR_AF=0.6581;SAS_AF=0.5562;AA=T|||;VT=SNP
9	101564722	rs7861186	T	C	100	PASS	AC=2957;AF=0.590455;AN=5008;NS=2504;DP=19200;EAS_AF=0.3819;AMR_AF=0.5346;AFR_AF=0.7829;EUR_AF=0.6511;SAS_AF=0.5225;AA=T|||;VT=SNP
9	101565645	rs1555519	C	T	100	PASS	AC=2508;AF=0.500799;AN=5008;NS=2504;DP=17747;EAS_AF=0.381;AMR_AF=0.5086;AFR_AF=0.4592;EUR_AF=0.6501;SAS_AF=0.5215;AA=C|||;VT=SNP
9	101565796	rs1555520	G	A	100	PASS	AC=4514;AF=0.901358;AN=5008;NS=2504;DP=19677;EAS_AF=0.7569;AMR_AF=0.8372;AFR_AF=0.9962;EUR_AF=0.9811;SAS_AF=0.8855;AA=A|||;VT=SNP
9	101566105	rs33998698	A	G	100	PASS	AC=1343;AF=0.268171;AN=5008;NS=2504;DP=17370;EAS_AF=0.3601;AMR_AF=0.2896;AFR_AF=0.0991;EUR_AF=0.3241;SAS_AF=0.3292;AA=A|||;VT=SNP
9	101566470	rs7018907	G	A	100	PASS	AC=2954;AF=0.589856;AN=5008;NS=2504;DP=16762;EAS_AF=0.381;AMR_AF=0.5346;AFR_AF=0.7837;EUR_AF=0.6491;SAS_AF=0.5215;AA=G|||;VT=SNP
9	101566770	rs7039118	A	T	100	PASS	AC=4513;AF=0.901158;AN=5008;NS=2504;DP=17519;EAS_AF=0.7569;AMR_AF=0.8357;AFR_AF=0.9962;EUR_AF=0.9811;SAS_AF=0.8855;AA=t|||;VT=SNP
9	101567115	rs2146255	A	C	100	PASS	AC=1344;AF=0.268371;AN=5008;NS=2504;DP=16163;EAS_AF=0.3611;AMR_AF=0.2896;AFR_AF=0.0991;EUR_AF=0.3241;SAS_AF=0.3292;AA=A|||;VT=SNP
9	101567178	rs1543506	G	A	100	PASS	AC=1344;AF=0.268371;AN=5008;NS=2504;DP=16752;EAS_AF=0.3601;AMR_AF=0.2896;AFR_AF=0.0991;EUR_AF=0.3241;SAS_AF=0.3303;AA=G|||;VT=SNP
9	101568098	rs1555522	T	C	100	PASS	AC=4513;AF=0.901158;AN=5008;NS=2504;DP=23485;EAS_AF=0.7569;AMR_AF=0.8372;AFR_AF=0.9962;EUR_AF=0.9811;SAS_AF=0.8845;AA=G|||;VT=SNP
9	101568345	rs7027405	G	A	100	PASS	AC=2945;AF=0.588059;AN=5008;NS=2504;DP=18327;EAS_AF=0.371;AMR_AF=0.536;AFR_AF=0.7829;EUR_AF=0.6501;SAS_AF=0.5215;AA=G|||;VT=SNP
9	101571153	rs754222	A	G	100	PASS	AC=4515;AF=0.901558;AN=5008;NS=2504;DP=17741;EAS_AF=0.7579;AMR_AF=0.8386;AFR_AF=0.9962;EUR_AF=0.9811;SAS_AF=0.8845;AA=G|||;VT=SNP
```
