## Supplementary material for "Characterization of shared and ancestry-specific signals driving complex traits using multi-ancestry fine-mapping": mesusieoutput

```
                 eur          afr      eur_afr
   [1,] 0.0003785967 0.0003785967 0.0001261989
   [2,] 0.0003785967 0.0003785967 0.0001261989
   [3,] 0.0003785967 0.0003785967 0.0001261989
   [4,] 0.0003785967 0.0003785967 0.0001261989
   [5,] 0.0003785967 0.0003785967 0.0001261989
   [6,] 0.0003785967 0.0003785967 0.0001261989
   [7,] 0.0003785967 0.0003785967 0.0001261989
   [8,] 0.0003785967 0.0003785967 0.0001261989
   [9,] 0.0003785967 0.0003785967 0.0001261989
  [10,] 0.0003785967 0.0003785967 0.0001261989
  [11,] 0.0003785967 0.0003785967 0.0001261989
  [12,] 0.0003785967 0.0003785967 0.0001261989
  [13,] 0.0003785967 0.0003785967 0.0001261989
  [14,] 0.0003785967 0.0003785967 0.0001261989
  [15,] 0.0003785967 0.0003785967 0.0001261989
  [16,] 0.0003785967 0.0003785967 0.0001261989
  [17,] 0.0003785967 0.0003785967 0.0001261989
  [18,] 0.0003785967 0.0003785967 0.0001261989
  [19,] 0.0003785967 0.0003785967 0.0001261989
  [20,] 0.0003785967 0.0003785967 0.0001261989
  [21,] 0.0003785967 0.0003785967 0.0001261989
  [22,] 0.0003785967 0.0003785967 0.0001261989
  [23,] 0.0003785967 0.0003785967 0.0001261989
  [24,] 0.0003785967 0.0003785967 0.0001261989
  [25,] 0.0003785967 0.0003785967 0.0001261989
  [26,] 0.0003785967 0.0003785967 0.0001261989
  [27,] 0.0003785967 0.0003785967 0.0001261989
  [28,] 0.0003785967 0.0003785967 0.0001261989
  [29,] 0.0003785967 0.0003785967 0.0001261989
  [30,] 0.0003785967 0.0003785967 0.0001261989
  [31,] 0.0003785967 0.0003785967 0.0001261989
  [32,] 0.0003785967 0.0003785967 0.0001261989
  [33,] 0.0003785967 0.0003785967 0.0001261989
  [34,] 0.0003785967 0.0003785967 0.0001261989
  [35,] 0.0003785967 0.0003785967 0.0001261989
  [36,] 0.0003785967 0.0003785967 0.0001261989
  [37,] 0.0003785967 0.0003785967 0.0001261989
  [38,] 0.0003785967 0.0003785967 0.0001261989
  [39,] 0.0003785967 0.0003785967 0.0001261989
  [40,] 0.0003785967 0.0003785967 0.0001261989
  [41,] 0.0003785967 0.0003785967 0.0001261989
  [42,] 0.0003785967 0.0003785967 0.0001261989
  [43,] 0.0003785967 0.0003785967 0.0001261989
  [44,] 0.0003785967 0.0003785967 0.0001261989
  [45,] 0.0003785967 0.0003785967 0.0001261989
  [46,] 0.0003785967 0.0003785967 0.0001261989
  [47,] 0.0003785967 0.0003785967 0.0001261989
  [48,] 0.0003785967 0.0003785967 0.0001261989
  [49,] 0.0003785967 0.0003785967 0.0001261989
  [50,] 0.0003785967 0.0003785967 0.0001261989
  [51,] 0.0003785967 0.0003785967 0.0001261989
  [52,] 0.0003785967 0.0003785967 0.0001261989
  [53,] 0.0003785967 0.0003785967 0.0001261989
  [54,] 0.0003785967 0.0003785967 0.0001261989
  [55,] 0.0003785967 0.0003785967 0.0001261989
  [56,] 0.0003785967 0.0003785967 0.0001261989
  [57,] 0.0003785967 0.0003785967 0.0001261989
  [58,] 0.0003785967 0.0003785967 0.0001261989
  [59,] 0.0003785967 0.0003785967 0.0001261989
  [60,] 0.0003785967 0.0003785967 0.0001261989
  [61,] 0.0003785967 0.0003785967 0.0001261989
  [62,] 0.0003785967 0.0003785967 0.0001261989
  [63,] 0.0003785967 0.0003785967 0.0001261989
  [64,] 0.0003785967 0.0003785967 0.0001261989
  [65,] 0.0003785967 0.0003785967 0.0001261989
  [66,] 0.0003785967 0.0003785967 0.0001261989
  [67,] 0.0003785967 0.0003785967 0.0001261989
  [68,] 0.0003785967 0.0003785967 0.0001261989
  [69,] 0.0003785967 0.0003785967 0.0001261989
  [70,] 0.0003785967 0.0003785967 0.0001261989
  [71,] 0.0003785967 0.0003785967 0.0001261989
  [72,] 0.0003785967 0.0003785967 0.0001261989
  [73,] 0.0003785967 0.0003785967 0.0001261989
  [74,] 0.0003785967 0.0003785967 0.0001261989
  [75,] 0.0003785967 0.0003785967 0.0001261989
  [76,] 0.0003785967 0.0003785967 0.0001261989
  [77,] 0.0003785967 0.0003785967 0.0001261989
  [78,] 0.0003785967 0.0003785967 0.0001261989
  [79,] 0.0003785967 0.0003785967 0.0001261989
  [80,] 0.0003785967 0.0003785967 0.0001261989
  [81,] 0.0003785967 0.0003785967 0.0001261989
  [82,] 0.0003785967 0.0003785967 0.0001261989
  [83,] 0.0003785967 0.0003785967 0.0001261989
  [84,] 0.0003785967 0.0003785967 0.0001261989
  [85,] 0.0003785967 0.0003785967 0.0001261989
  [86,] 0.0003785967 0.0003785967 0.0001261989
  [87,] 0.0003785967 0.0003785967 0.0001261989
  [88,] 0.0003785967 0.0003785967 0.0001261989
  [89,] 0.0003785967 0.0003785967 0.0001261989
  [90,] 0.0003785967 0.0003785967 0.0001261989
  [91,] 0.0003785967 0.0003785967 0.0001261989
  [92,] 0.0003785967 0.0003785967 0.0001261989
  [93,] 0.0003785967 0.0003785967 0.0001261989
  [94,] 0.0003785967 0.0003785967 0.0001261989
  [95,] 0.0003785967 0.0003785967 0.0001261989
  [96,] 0.0003785967 0.0003785967 0.0001261989
  [97,] 0.0003785967 0.0003785967 0.0001261989
  [98,] 0.0003785967 0.0003785967 0.0001261989
  [99,] 0.0003785967 0.0003785967 0.0001261989
 [100,] 0.0003785967 0.0003785967 0.0001261989
 [101,] 0.0003785967 0.0003785967 0.0001261989
 [102,] 0.0003785967 0.0003785967 0.0001261989
 [103,] 0.0003785967 0.0003785967 0.0001261989
 [104,] 0.0003785967 0.0003785967 0.0001261989
 [105,] 0.0003785967 0.0003785967 0.0001261989
 [106,] 0.0003785967 0.0003785967 0.0001261989
 [107,] 0.0003785967 0.0003785967 0.0001261989
 [108,] 0.0003785967 0.0003785967 0.0001261989
 [109,] 0.0003785967 0.0003785967 0.0001261989
 [110,] 0.0003785967 0.0003785967 0.0001261989
 [111,] 0.0003785967 0.0003785967 0.0001261989
 [112,] 0.0003785967 0.0003785967 0.0001261989
 [113,] 0.0003785967 0.0003785967 0.0001261989
 [114,] 0.0003785967 0.0003785967 0.0001261989
 [115,] 0.0003785967 0.0003785967 0.0001261989
 [116,] 0.0003785967 0.0003785967 0.0001261989
 [117,] 0.0003785967 0.0003785967 0.0001261989
 [118,] 0.0003785967 0.0003785967 0.0001261989
 [119,] 0.0003785967 0.0003785967 0.0001261989
 [120,] 0.0003785967 0.0003785967 0.0001261989
 [121,] 0.0003785967 0.0003785967 0.0001261989
 [122,] 0.0003785967 0.0003785967 0.0001261989
 [123,] 0.0003785967 0.0003785967 0.0001261989
 [124,] 0.0003785967 0.0003785967 0.0001261989
 [125,] 0.0003785967 0.0003785967 0.0001261989
 [126,] 0.0003785967 0.0003785967 0.0001261989
 [127,] 0.0003785967 0.0003785967 0.0001261989
 [128,] 0.0003785967 0.0003785967 0.0001261989
 [129,] 0.0003785967 0.0003785967 0.0001261989
 [130,] 0.0003785967 0.0003785967 0.0001261989
 [131,] 0.0003785967 0.0003785967 0.0001261989
 [132,] 0.0003785967 0.0003785967 0.0001261989
 [133,] 0.0003785967 0.0003785967 0.0001261989
 [134,] 0.0003785967 0.0003785967 0.0001261989
 [135,] 0.0003785967 0.0003785967 0.0001261989
 [136,] 0.0003785967 0.0003785967 0.0001261989
 [137,] 0.0003785967 0.0003785967 0.0001261989
 [138,] 0.0003785967 0.0003785967 0.0001261989
 [139,] 0.0003785967 0.0003785967 0.0001261989
 [140,] 0.0003785967 0.0003785967 0.0001261989
 [141,] 0.0003785967 0.0003785967 0.0001261989
 [142,] 0.0003785967 0.0003785967 0.0001261989
 [143,] 0.0003785967 0.0003785967 0.0001261989
 [144,] 0.0003785967 0.0003785967 0.0001261989
 [145,] 0.0003785967 0.0003785967 0.0001261989
 [146,] 0.0003785967 0.0003785967 0.0001261989
 [147,] 0.0003785967 0.0003785967 0.0001261989
 [148,] 0.0003785967 0.0003785967 0.0001261989
 [149,] 0.0003785967 0.0003785967 0.0001261989
 [150,] 0.0003785967 0.0003785967 0.0001261989
 [151,] 0.0003785967 0.0003785967 0.0001261989
 [152,] 0.0003785967 0.0003785967 0.0001261989
 [153,] 0.0003785967 0.0003785967 0.0001261989
 [154,] 0.0003785967 0.0003785967 0.0001261989
 [155,] 0.0003785967 0.0003785967 0.0001261989
 [156,] 0.0003785967 0.0003785967 0.0001261989
 [157,] 0.0003785967 0.0003785967 0.0001261989
 [158,] 0.0003785967 0.0003785967 0.0001261989
 [159,] 0.0003785967 0.0003785967 0.0001261989
 [160,] 0.0003785967 0.0003785967 0.0001261989
 [161,] 0.0003785967 0.0003785967 0.0001261989
 [162,] 0.0003785967 0.0003785967 0.0001261989
 [163,] 0.0003785967 0.0003785967 0.0001261989
 [164,] 0.0003785967 0.0003785967 0.0001261989
 [165,] 0.0003785967 0.0003785967 0.0001261989
 [166,] 0.0003785967 0.0003785967 0.0001261989
 [167,] 0.0003785967 0.0003785967 0.0001261989
 [168,] 0.0003785967 0.0003785967 0.0001261989
 [169,] 0.0003785967 0.0003785967 0.0001261989
 [170,] 0.0003785967 0.0003785967 0.0001261989
 [171,] 0.0003785967 0.0003785967 0.0001261989
 [172,] 0.0003785967 0.0003785967 0.0001261989
 [173,] 0.0003785967 0.0003785967 0.0001261989
 [174,] 0.0003785967 0.0003785967 0.0001261989
 [175,] 0.0003785967 0.0003785967 0.0001261989
 [176,] 0.0003785967 0.0003785967 0.0001261989
 [177,] 0.0003785967 0.0003785967 0.0001261989
 [178,] 0.0003785967 0.0003785967 0.0001261989
 [179,] 0.0003785967 0.0003785967 0.0001261989
 [180,] 0.0003785967 0.0003785967 0.0001261989
 [181,] 0.0003785967 0.0003785967 0.0001261989
 [182,] 0.0003785967 0.0003785967 0.0001261989
 [183,] 0.0003785967 0.0003785967 0.0001261989
 [184,] 0.0003785967 0.0003785967 0.0001261989
 [185,] 0.0003785967 0.0003785967 0.0001261989
 [186,] 0.0003785967 0.0003785967 0.0001261989
 [187,] 0.0003785967 0.0003785967 0.0001261989
 [188,] 0.0003785967 0.0003785967 0.0001261989
 [189,] 0.0003785967 0.0003785967 0.0001261989
 [190,] 0.0003785967 0.0003785967 0.0001261989
 [191,] 0.0003785967 0.0003785967 0.0001261989
 [192,] 0.0003785967 0.0003785967 0.0001261989
 [193,] 0.0003785967 0.0003785967 0.0001261989
 [194,] 0.0003785967 0.0003785967 0.0001261989
 [195,] 0.0003785967 0.0003785967 0.0001261989
 [196,] 0.0003785967 0.0003785967 0.0001261989
 [197,] 0.0003785967 0.0003785967 0.0001261989
 [198,] 0.0003785967 0.0003785967 0.0001261989
 [199,] 0.0003785967 0.0003785967 0.0001261989
 [200,] 0.0003785967 0.0003785967 0.0001261989
 [201,] 0.0003785967 0.0003785967 0.0001261989
 [202,] 0.0003785967 0.0003785967 0.0001261989
 [203,] 0.0003785967 0.0003785967 0.0001261989
 [204,] 0.0003785967 0.0003785967 0.0001261989
 [205,] 0.0003785967 0.0003785967 0.0001261989
 [206,] 0.0003785967 0.0003785967 0.0001261989
 [207,] 0.0003785967 0.0003785967 0.0001261989
 [208,] 0.0003785967 0.0003785967 0.0001261989
 [209,] 0.0003785967 0.0003785967 0.0001261989
 [210,] 0.0003785967 0.0003785967 0.0001261989
 [211,] 0.0003785967 0.0003785967 0.0001261989
 [212,] 0.0003785967 0.0003785967 0.0001261989
 [213,] 0.0003785967 0.0003785967 0.0001261989
 [214,] 0.0003785967 0.0003785967 0.0001261989
 [215,] 0.0003785967 0.0003785967 0.0001261989
 [216,] 0.0003785967 0.0003785967 0.0001261989
 [217,] 0.0003785967 0.0003785967 0.0001261989
 [218,] 0.0003785967 0.0003785967 0.0001261989
 [219,] 0.0003785967 0.0003785967 0.0001261989
 [220,] 0.0003785967 0.0003785967 0.0001261989
 [221,] 0.0003785967 0.0003785967 0.0001261989
 [222,] 0.0003785967 0.0003785967 0.0001261989
 [223,] 0.0003785967 0.0003785967 0.0001261989
 [224,] 0.0003785967 0.0003785967 0.0001261989
 [225,] 0.0003785967 0.0003785967 0.0001261989
 [226,] 0.0003785967 0.0003785967 0.0001261989
 [227,] 0.0003785967 0.0003785967 0.0001261989
 [228,] 0.0003785967 0.0003785967 0.0001261989
 [229,] 0.0003785967 0.0003785967 0.0001261989
 [230,] 0.0003785967 0.0003785967 0.0001261989
 [231,] 0.0003785967 0.0003785967 0.0001261989
 [232,] 0.0003785967 0.0003785967 0.0001261989
 [233,] 0.0003785967 0.0003785967 0.0001261989
 [234,] 0.0003785967 0.0003785967 0.0001261989
 [235,] 0.0003785967 0.0003785967 0.0001261989
 [236,] 0.0003785967 0.0003785967 0.0001261989
 [237,] 0.0003785967 0.0003785967 0.0001261989
 [238,] 0.0003785967 0.0003785967 0.0001261989
 [239,] 0.0003785967 0.0003785967 0.0001261989
 [240,] 0.0003785967 0.0003785967 0.0001261989
 [241,] 0.0003785967 0.0003785967 0.0001261989
 [242,] 0.0003785967 0.0003785967 0.0001261989
 [243,] 0.0003785967 0.0003785967 0.0001261989
 [244,] 0.0003785967 0.0003785967 0.0001261989
 [245,] 0.0003785967 0.0003785967 0.0001261989
 [246,] 0.0003785967 0.0003785967 0.0001261989
 [247,] 0.0003785967 0.0003785967 0.0001261989
 [248,] 0.0003785967 0.0003785967 0.0001261989
 [249,] 0.0003785967 0.0003785967 0.0001261989
 [250,] 0.0003785967 0.0003785967 0.0001261989
 [251,] 0.0003785967 0.0003785967 0.0001261989
 [252,] 0.0003785967 0.0003785967 0.0001261989
 [253,] 0.0003785967 0.0003785967 0.0001261989
 [254,] 0.0003785967 0.0003785967 0.0001261989
 [255,] 0.0003785967 0.0003785967 0.0001261989
 [256,] 0.0003785967 0.0003785967 0.0001261989
 [257,] 0.0003785967 0.0003785967 0.0001261989
 [258,] 0.0003785967 0.0003785967 0.0001261989
 [259,] 0.0003785967 0.0003785967 0.0001261989
 [260,] 0.0003785967 0.0003785967 0.0001261989
 [261,] 0.0003785967 0.0003785967 0.0001261989
 [262,] 0.0003785967 0.0003785967 0.0001261989
 [263,] 0.0003785967 0.0003785967 0.0001261989
 [264,] 0.0003785967 0.0003785967 0.0001261989
 [265,] 0.0003785967 0.0003785967 0.0001261989
 [266,] 0.0003785967 0.0003785967 0.0001261989
 [267,] 0.0003785967 0.0003785967 0.0001261989
 [268,] 0.0003785967 0.0003785967 0.0001261989
 [269,] 0.0003785967 0.0003785967 0.0001261989
 [270,] 0.0003785967 0.0003785967 0.0001261989
 [271,] 0.0003785967 0.0003785967 0.0001261989
 [272,] 0.0003785967 0.0003785967 0.0001261989
 [273,] 0.0003785967 0.0003785967 0.0001261989
 [274,] 0.0003785967 0.0003785967 0.0001261989
 [275,] 0.0003785967 0.0003785967 0.0001261989
 [276,] 0.0003785967 0.0003785967 0.0001261989
 [277,] 0.0003785967 0.0003785967 0.0001261989
 [278,] 0.0003785967 0.0003785967 0.0001261989
 [279,] 0.0003785967 0.0003785967 0.0001261989
 [280,] 0.0003785967 0.0003785967 0.0001261989
 [281,] 0.0003785967 0.0003785967 0.0001261989
 [282,] 0.0003785967 0.0003785967 0.0001261989
 [283,] 0.0003785967 0.0003785967 0.0001261989
 [284,] 0.0003785967 0.0003785967 0.0001261989
 [285,] 0.0003785967 0.0003785967 0.0001261989
 [286,] 0.0003785967 0.0003785967 0.0001261989
 [287,] 0.0003785967 0.0003785967 0.0001261989
 [288,] 0.0003785967 0.0003785967 0.0001261989
 [289,] 0.0003785967 0.0003785967 0.0001261989
 [290,] 0.0003785967 0.0003785967 0.0001261989
 [291,] 0.0003785967 0.0003785967 0.0001261989
 [292,] 0.0003785967 0.0003785967 0.0001261989
 [293,] 0.0003785967 0.0003785967 0.0001261989
 [294,] 0.0003785967 0.0003785967 0.0001261989
 [295,] 0.0003785967 0.0003785967 0.0001261989
 [296,] 0.0003785967 0.0003785967 0.0001261989
 [297,] 0.0003785967 0.0003785967 0.0001261989
 [298,] 0.0003785967 0.0003785967 0.0001261989
 [299,] 0.0003785967 0.0003785967 0.0001261989
 [300,] 0.0003785967 0.0003785967 0.0001261989
 [301,] 0.0003785967 0.0003785967 0.0001261989
 [302,] 0.0003785967 0.0003785967 0.0001261989
 [303,] 0.0003785967 0.0003785967 0.0001261989
 [304,] 0.0003785967 0.0003785967 0.0001261989
 [305,] 0.0003785967 0.0003785967 0.0001261989
 [306,] 0.0003785967 0.0003785967 0.0001261989
 [307,] 0.0003785967 0.0003785967 0.0001261989
 [308,] 0.0003785967 0.0003785967 0.0001261989
 [309,] 0.0003785967 0.0003785967 0.0001261989
 [310,] 0.0003785967 0.0003785967 0.0001261989
 [311,] 0.0003785967 0.0003785967 0.0001261989
 [312,] 0.0003785967 0.0003785967 0.0001261989
 [313,] 0.0003785967 0.0003785967 0.0001261989
 [314,] 0.0003785967 0.0003785967 0.0001261989
 [315,] 0.0003785967 0.0003785967 0.0001261989
 [316,] 0.0003785967 0.0003785967 0.0001261989
 [317,] 0.0003785967 0.0003785967 0.0001261989
 [318,] 0.0003785967 0.0003785967 0.0001261989
 [319,] 0.0003785967 0.0003785967 0.0001261989
 [320,] 0.0003785967 0.0003785967 0.0001261989
 [321,] 0.0003785967 0.0003785967 0.0001261989
 [322,] 0.0003785967 0.0003785967 0.0001261989
 [323,] 0.0003785967 0.0003785967 0.0001261989
 [324,] 0.0003785967 0.0003785967 0.0001261989
 [325,] 0.0003785967 0.0003785967 0.0001261989
 [326,] 0.0003785967 0.0003785967 0.0001261989
 [327,] 0.0003785967 0.0003785967 0.0001261989
 [328,] 0.0003785967 0.0003785967 0.0001261989
 [329,] 0.0003785967 0.0003785967 0.0001261989
 [330,] 0.0003785967 0.0003785967 0.0001261989
 [331,] 0.0003785967 0.0003785967 0.0001261989
 [332,] 0.0003785967 0.0003785967 0.0001261989
 [333,] 0.0003785967 0.0003785967 0.0001261989
 [334,] 0.0003785967 0.0003785967 0.0001261989
 [335,] 0.0003785967 0.0003785967 0.0001261989
 [336,] 0.0003785967 0.0003785967 0.0001261989
 [337,] 0.0003785967 0.0003785967 0.0001261989
 [338,] 0.0003785967 0.0003785967 0.0001261989
 [339,] 0.0003785967 0.0003785967 0.0001261989
 [340,] 0.0003785967 0.0003785967 0.0001261989
 [341,] 0.0003785967 0.0003785967 0.0001261989
 [342,] 0.0003785967 0.0003785967 0.0001261989
 [343,] 0.0003785967 0.0003785967 0.0001261989
 [344,] 0.0003785967 0.0003785967 0.0001261989
 [345,] 0.0003785967 0.0003785967 0.0001261989
 [346,] 0.0003785967 0.0003785967 0.0004019249
 [347,] 0.0003785967 0.0003785967 0.0003733585
 [348,] 0.0003785967 0.0003785967 0.0001261989
 [349,] 0.0003785967 0.0003785967 0.0001261989
 [350,] 0.0003785967 0.0003785967 0.0001261989
 [351,] 0.0003785967 0.0003785967 0.0001261989
 [352,] 0.0003785967 0.0003785967 0.0001261989
 [353,] 0.0003785967 0.0003785967 0.0001261989
 [354,] 0.0003785967 0.0003785967 0.0001261989
 [355,] 0.0003785967 0.0003785967 0.0001261989
 [356,] 0.0003785967 0.0003785967 0.0001261989
 [357,] 0.0003785967 0.0003785967 0.0001261989
 [358,] 0.0003785967 0.0003785967 0.0001261989
 [359,] 0.0003785967 0.0003785967 0.0001261989
 [360,] 0.0003785967 0.0003785967 0.0001261989
 [361,] 0.0003785967 0.0003785967 0.0001261989
 [362,] 0.0003785967 0.0003785967 0.0001261989
 [363,] 0.0003785967 0.0003785967 0.0001261989
 [364,] 0.0003785967 0.0003785967 0.0001261989
 [365,] 0.0003785967 0.0003785967 0.0001925700
 [366,] 0.0003785967 0.0003785967 0.0001261989
 [367,] 0.0003785967 0.0003785967 0.0001261989
 [368,] 0.0003785967 0.0003785967 0.0001261989
 [369,] 0.0003785967 0.0003785967 0.0001261989
 [370,] 0.0003785967 0.0003785967 0.0002036941
 [371,] 0.0003785967 0.0003785967 0.0001261989
 [372,] 0.0003785967 0.0003785967 0.0004176898
 [373,] 0.0003785967 0.0003785967 0.0001562476
 [374,] 0.0003785967 0.0003785967 0.0001261989
 [375,] 0.0003785967 0.0003785967 0.0001261989
 [376,] 0.0003785967 0.0003785967 0.0001593224
 [377,] 0.0004407749 0.0003785967 0.0002040092
 [378,] 0.0003785967 0.0003785967 0.0001845776
 [379,] 0.0003785967 0.0003785967 0.0001983769
 [380,] 0.0003785967 0.0003785967 0.0001794748
 [381,] 0.0003785967 0.0003785967 0.0001382631
 [382,] 0.0003785967 0.0003785967 0.0001781892
 [383,] 0.0003785967 0.0003785967 0.0001814612
 [384,] 0.0003785967 0.0003785967 0.0001857802
 [385,] 0.0003785967 0.0003785967 0.0001977847
 [386,] 0.0003785967 0.0003785967 0.0002100222
 [387,] 0.0003936459 0.0003785967 0.0001887416
 [388,] 0.0003785967 0.0003785967 0.0001898726
 [389,] 0.0003785967 0.0003785967 0.0001730298
 [390,] 0.0003785967 0.0003785967 0.0001719613
 [391,] 0.0003785967 0.0003785967 0.0001261989
 [392,] 0.0003785967 0.0003785967 0.0001770674
 [393,] 0.0003785967 0.0003785967 0.0001707748
 [394,] 0.0005223681 0.0003785967 0.0002081811
 [395,] 0.0005090986 0.0003785967 0.0002064282
 [396,] 0.0003785967 0.0003785967 0.0001896319
 [397,] 0.0003785967 0.0003785967 0.0001845235
 [398,] 0.0003785967 0.0003785967 0.0001901959
 [399,] 0.0003785967 0.0003785967 0.0001654045
 [400,] 0.0004880363 0.0003785967 0.0001992511
 [401,] 0.0003785967 0.0003785967 0.0001684352
 [402,] 0.0003785967 0.0003785967 0.0001261989
 [403,] 0.0003785967 0.0003785967 0.0002108275
 [404,] 0.0011165409 0.0003785967 0.0004074887
 [405,] 0.0003785967 0.0003785967 0.0001689850
 [406,] 0.0003785967 0.0003785967 0.0001792851
 [407,] 0.0003785967 0.0003785967 0.0001758035
 [408,] 0.0003785967 0.0003785967 0.0006910298
 [409,] 0.0003785967 0.0003785967 0.0001410534
 [410,] 0.0003785967 0.0003785967 0.0001586978
 [411,] 0.0003785967 0.0003785967 0.0001536167
 [412,] 0.0007002880 0.0003785967 0.0002499515
 [413,] 0.0003785967 0.0003785967 0.0001832206
 [414,] 0.0006915162 0.0003785967 0.0002526751
 [415,] 0.0003785967 0.0003785967 0.0001730642
 [416,] 0.0003785967 0.0003785967 0.0001261989
 [417,] 0.0003785967 0.0003785967 0.0001261989
 [418,] 0.0003785967 0.0003785967 0.0001261989
 [419,] 0.0003785967 0.0003785967 0.0001261989
 [420,] 0.0003785967 0.0003785967 0.0001564657
 [421,] 0.0003785967 0.0003785967 0.0001301787
 [422,] 0.0003785967 0.0003785967 0.0001628909
 [423,] 0.0003785967 0.0003785967 0.0001261989
 [424,] 0.0003785967 0.0003785967 0.0001261989
 [425,] 0.0004712200 0.0003785967 0.0002120755
 [426,] 0.0005974416 0.0003785967 0.0002349792
 [427,] 0.0003785967 0.0003785967 0.0001708178
 [428,] 0.0003785967 0.0003785967 0.0001284743
 [429,] 0.0003785967 0.0003785967 0.0001261989
 [430,] 0.0003785967 0.0003785967 0.0007128384
 [431,] 0.0003785967 0.0003785967 0.0001307689
 [432,] 0.0003785967 0.0003785967 0.0001594002
 [433,] 0.0003785967 0.0003785967 0.0001261989
 [434,] 0.0003785967 0.0003785967 0.0001261989
 [435,] 0.0003785967 0.0003785967 0.0007359527
 [436,] 0.0003785967 0.0003785967 0.0001369821
 [437,] 0.0005820713 0.0003785967 0.0002239875
 [438,] 0.0003785967 0.0003785967 0.0001261989
 [439,] 0.0003785967 0.0003785967 0.0001261989
 [440,] 0.0004178078 0.0003785967 0.0001957872
 [441,] 0.0003785967 0.0003785967 0.0001261989
 [442,] 0.0003785967 0.0003785967 0.0001261989
 [443,] 0.0003785967 0.0003785967 0.0001261989
 [444,] 0.0004446617 0.0003785967 0.0002047478
 [445,] 0.0003785967 0.0003785967 0.0001261989
 [446,] 0.0004453836 0.0003785967 0.0001654216
 [447,] 0.0004150581 0.0003785967 0.0001536973
 [448,] 0.0004345282 0.0003785967 0.0001977335
 [449,] 0.0003785967 0.0003785967 0.0001261989
 [450,] 0.0003785967 0.0003785967 0.0001261989
 [451,] 0.0003785967 0.0003785967 0.0001261989
 [452,] 0.0005411881 0.0003785967 0.0002224020
 [453,] 0.0004557892 0.0003785967 0.0001476001
 [454,] 0.0003785967 0.0003785967 0.0007300026
 [455,] 0.0003785967 0.0003785967 0.0001261989
 [456,] 0.0003785967 0.0003785967 0.0001261989
 [457,] 0.0003785967 0.0003785967 0.0001261989
 [458,] 0.0006787586 0.0003785967 0.0001355795
 [459,] 0.0005067144 0.0003785967 0.0001747907
 [460,] 0.0003785967 0.0003785967 0.0001261989
 [461,] 0.0003785967 0.0003785967 0.0001261989
 [462,] 0.0003785967 0.0003785967 0.0001261989
 [463,] 0.0003792339 0.0003785967 0.0001687879
 [464,] 0.0003785967 0.0003785967 0.0005863420
 [465,] 0.0004593679 0.0003785967 0.0001560253
 [466,] 0.0003785967 0.0003785967 0.0001261989
 [467,] 0.0004420537 0.0003785967 0.0001261989
 [468,] 0.0004873245 0.0003785967 0.0002007126
 [469,] 0.0003785967 0.0003785967 0.0001261989
 [470,] 0.0003785967 0.0003785967 0.0006281799
 [471,] 0.0003785967 0.0003785967 0.0001261989
 [472,] 0.0003785967 0.0003785967 0.0001261989
 [473,] 0.0003785967 0.0003785967 0.0004064510
 [474,] 0.0003785967 0.0003785967 0.0004769669
 [475,] 0.0005759623 0.0003785967 0.0001929435
 [476,] 0.0007228948 0.0003785967 0.0018500226
 [477,] 0.0012422589 0.0003785967 0.0003867400
 [478,] 0.0018620851 0.0003785967 0.0044942632
 [479,] 0.0003785967 0.0003785967 0.0001261989
 [480,] 0.0007309187 0.0003785967 0.0008082044
 [481,] 0.0003785967 0.0003785967 0.0001261989
 [482,] 0.0003785967 0.0003785967 0.0001261989
 [483,] 0.0003785967 0.0003785967 0.0001261989
 [484,] 0.0014359359 0.0003785967 0.0004305506
 [485,] 0.0013504933 0.0003785967 0.0004209544
 [486,] 0.0003797328 0.0003785967 0.0001712148
 [487,] 0.0003785967 0.0003785967 0.0001261989
 [488,] 0.0003785967 0.0003785967 0.0011804906
 [489,] 0.0003785967 0.0003785967 0.0007227513
 [490,] 0.0006091588 0.0003785967 0.0020966913
 [491,] 0.0003785967 0.0003785967 0.0001261989
 [492,] 0.0004236612 0.0003785967 0.0012755346
 [493,] 0.0007887555 0.0003785967 0.0023490230
 [494,] 0.0005720227 0.0003785967 0.0013044919
 [495,] 0.0004070830 0.0003785967 0.0009886091
 [496,] 0.0006012252 0.0003785967 0.0002876752
 [497,] 0.0008611214 0.0003785967 0.0022474513
 [498,] 0.0003785967 0.0003785967 0.0001261989
 [499,] 0.0003785967 0.0003785967 0.0001261989
 [500,] 0.0003785967 0.0003785967 0.0001261989
 [501,] 0.0003785967 0.0003785967 0.0010063020
 [502,] 0.0023201250 0.0003785967 0.0078868750
 [503,] 0.0003785967 0.0003785967 0.0001261989
 [504,] 0.0009179953 0.0003785967 0.0028273858
 [505,] 0.0046334490 0.0003785967 0.0118151983
 [506,] 0.0038149341 0.0003785967 0.0114726394
 [507,] 0.0003785967 0.0003785967 0.0001261989
 [508,] 0.0003785967 0.0003785967 0.0001261989
 [509,] 0.0003785967 0.0003785967 0.0001261989
 [510,] 0.0003785967 0.0003785967 0.0001261989
 [511,] 0.0007531042 0.0003785967 0.0005026363
 [512,] 0.0010129470 0.0003785967 0.0006824628
 [513,] 0.0006822279 0.0003785967 0.0005337674
 [514,] 0.0009121208 0.0003785967 0.0005947523
 [515,] 0.0003785967 0.0003785967 0.0002728594
 [516,] 0.0006735028 0.0003785967 0.0004265777
 [517,] 0.0005100609 0.0003785967 0.0003834655
 [518,] 0.0003785967 0.0003785967 0.0001261989
 [519,] 0.0003785967 0.0003785967 0.0001261989
 [520,] 0.0003785967 0.0003785967 0.0001261989
 [521,] 0.0003785967 0.0003785967 0.0001261989
 [522,] 0.0003785967 0.0003785967 0.0001261989
 [523,] 0.0003785967 0.0003785967 0.0001261989
 [524,] 0.0003785967 0.0003785967 0.0001261989
 [525,] 0.0003785967 0.0003785967 0.0001261989
 [526,] 0.0003785967 0.0003785967 0.0001261989
 [527,] 0.0003785967 0.0003785967 0.0001261989
 [528,] 0.0003785967 0.0003785967 0.0001261989
 [529,] 0.0019075303 0.0003785967 0.0008836110
 [530,] 0.0004392352 0.0003785967 0.0001261989
 [531,] 0.0003785967 0.0003785967 0.0001261989
 [532,] 0.0070241368 0.0003785967 0.0007018123
 [533,] 0.0718330791 0.0003785967 0.1097216912
 [534,] 0.0841520496 0.0003785967 0.1108658292
 [535,] 0.0705557010 0.0003785967 0.0978699160
 [536,] 0.0004850303 0.0003785967 0.0002199807
 [537,] 0.0166252699 0.0003785967 0.0187403043
 [538,] 0.0003785967 0.0003785967 0.0001261989
 [539,] 0.0492265696 0.0003785967 0.0394450570
 [540,] 0.0032968568 0.0003785967 0.0018367715
 [541,] 0.0003785967 0.0003785967 0.0001261989
 [542,] 0.0003785967 0.0003785967 0.0001261989
 [543,] 0.0216355510 0.0003785967 0.0258214874
 [544,] 0.0011769687 0.0003785967 0.0004887795
 [545,] 0.0482536740 0.0003785967 0.0156548931
 [546,] 0.0469283242 0.0003785967 0.0149525935
 [547,] 0.0003785967 0.0003785967 0.0001261989
 [548,] 0.0003785967 0.0003785967 0.0001261989
 [549,] 0.0003785967 0.0003785967 0.0001261989
 [550,] 0.0003785967 0.0003785967 0.0001261989
 [551,] 0.0003785967 0.0003785967 0.0001261989
 [552,] 0.0003785967 0.0003785967 0.0001261989
 [553,] 0.0003785967 0.0003785967 0.0001261989
 [554,] 0.0003785967 0.0003785967 0.0001261989
 [555,] 0.0003785967 0.0003785967 0.0001261989
 [556,] 0.0003785967 0.0003785967 0.0001261989
 [557,] 0.0003785967 0.0003785967 0.0001261989
 [558,] 0.0003785967 0.0003785967 0.0001261989
 [559,] 0.0003785967 0.0003785967 0.0001261989
 [560,] 0.0003785967 0.0003785967 0.0001261989
 [561,] 0.0003785967 0.0003785967 0.0001261989
 [562,] 0.0003785967 0.0003785967 0.0001261989
 [563,] 0.0003785967 0.0003785967 0.0001261989
 [564,] 0.0003785967 0.0003785967 0.0001261989
 [565,] 0.0003785967 0.0003785967 0.0001261989
 [566,] 0.0003785967 0.0003785967 0.0001261989
 [567,] 0.0003785967 0.0003785967 0.0001261989
 [568,] 0.0003785967 0.0003785967 0.0001261989
 [569,] 0.0003785967 0.0003785967 0.0001261989
 [570,] 0.0003785967 0.0003785967 0.0001261989
 [571,] 0.0003785967 0.0003785967 0.0001261989
 [572,] 0.0003785967 0.0003785967 0.0001261989
 [573,] 0.0003785967 0.0003785967 0.0001261989
 [574,] 0.0003785967 0.0003785967 0.0001261989
 [575,] 0.0003785967 0.0003785967 0.0001261989
 [576,] 0.0003785967 0.0003785967 0.0001261989
 [577,] 0.0003785967 0.0003785967 0.0001261989
 [578,] 0.0003785967 0.0003785967 0.0001261989
 [579,] 0.0003785967 0.0003785967 0.0001261989
 [580,] 0.0003785967 0.0003785967 0.0001261989
 [581,] 0.0003785967 0.0003785967 0.0001261989
 [582,] 0.0003785967 0.0003785967 0.0001261989
 [583,] 0.0003785967 0.0003785967 0.0001261989
 [584,] 0.0003785967 0.0003785967 0.0001261989
 [585,] 0.0003785967 0.0003785967 0.0001261989
 [586,] 0.0003785967 0.0003785967 0.0001261989
 [587,] 0.0003785967 0.0003785967 0.0001261989
 [588,] 0.0003785967 0.0003785967 0.0001261989
 [589,] 0.0003785967 0.0003785967 0.0001261989
 [590,] 0.0003785967 0.0003785967 0.0001261989
 [591,] 0.0003785967 0.0003785967 0.0001261989
 [592,] 0.0003785967 0.0003785967 0.0001261989
 [593,] 0.0003785967 0.0003785967 0.0001261989
 [594,] 0.0003785967 0.0003785967 0.0001261989
 [595,] 0.0003785967 0.0003785967 0.0001261989
 [596,] 0.0003785967 0.0003785967 0.0001261989
 [597,] 0.0003785967 0.0003785967 0.0001261989
 [598,] 0.0003785967 0.0003785967 0.0001261989
 [599,] 0.0003785967 0.0003785967 0.0001261989
 [600,] 0.0003785967 0.0003785967 0.0001261989
 [601,] 0.0003785967 0.0003785967 0.0001261989
 [602,] 0.0003785967 0.0003785967 0.0001261989
 [603,] 0.0003785967 0.0003785967 0.0001261989
 [604,] 0.0003785967 0.0003785967 0.0001261989
 [605,] 0.0003785967 0.0003785967 0.0001261989
 [606,] 0.0003785967 0.0003785967 0.0001261989
 [607,] 0.0003785967 0.0003785967 0.0001261989
 [608,] 0.0003785967 0.0003785967 0.0001261989
 [609,] 0.0003785967 0.0003785967 0.0001261989
 [610,] 0.0003785967 0.0003785967 0.0001261989
 [611,] 0.0003785967 0.0003785967 0.0001261989
 [612,] 0.0003785967 0.0003785967 0.0001261989
 [613,] 0.0003785967 0.0003785967 0.0001261989
 [614,] 0.0003785967 0.0003785967 0.0001261989
 [615,] 0.0003785967 0.0003785967 0.0001261989
 [616,] 0.0003785967 0.0003785967 0.0001261989
 [617,] 0.0003785967 0.0003785967 0.0001261989
 [618,] 0.0003785967 0.0003785967 0.0001261989
 [619,] 0.0003785967 0.0003785967 0.0001261989
 [620,] 0.0003785967 0.0003785967 0.0001261989
 [621,] 0.0003785967 0.0003785967 0.0001261989
 [622,] 0.0003785967 0.0003785967 0.0001261989
 [623,] 0.0003785967 0.0003785967 0.0001261989
 [624,] 0.0003785967 0.0003785967 0.0001261989
 [625,] 0.0003785967 0.0003785967 0.0001261989
 [626,] 0.0003785967 0.0003785967 0.0001261989
 [627,] 0.0003785967 0.0003785967 0.0001261989
 [628,] 0.0003785967 0.0003785967 0.0001261989
 [629,] 0.0003785967 0.0003785967 0.0001261989
 [630,] 0.0003785967 0.0003785967 0.0001261989
 [631,] 0.0003785967 0.0003785967 0.0001261989
 [632,] 0.0003785967 0.0003785967 0.0001261989
 [633,] 0.0003785967 0.0003785967 0.0001261989
 [634,] 0.0003785967 0.0003785967 0.0001261989
 [635,] 0.0003785967 0.0003785967 0.0001261989
 [636,] 0.0003785967 0.0003785967 0.0001261989
 [637,] 0.0003785967 0.0003785967 0.0001261989
 [638,] 0.0003785967 0.0003785967 0.0001261989
 [639,] 0.0003785967 0.0003785967 0.0001261989
 [640,] 0.0003785967 0.0003785967 0.0001261989
 [641,] 0.0003785967 0.0003785967 0.0001261989
 [642,] 0.0003785967 0.0003785967 0.0001261989
 [643,] 0.0003785967 0.0003785967 0.0001261989
 [644,] 0.0003785967 0.0003785967 0.0001261989
 [645,] 0.0003785967 0.0003785967 0.0001261989
 [646,] 0.0003785967 0.0003785967 0.0001261989
 [647,] 0.0003785967 0.0003785967 0.0001261989
 [648,] 0.0003785967 0.0003785967 0.0001261989
 [649,] 0.0003785967 0.0003785967 0.0001261989
 [650,] 0.0003785967 0.0003785967 0.0001261989
 [651,] 0.0003785967 0.0003785967 0.0001261989
 [652,] 0.0003785967 0.0003785967 0.0001261989
 [653,] 0.0003785967 0.0003785967 0.0001261989
 [654,] 0.0003785967 0.0003785967 0.0001261989
 [655,] 0.0003785967 0.0003785967 0.0001261989
 [656,] 0.0003785967 0.0003785967 0.0001261989
 [657,] 0.0003785967 0.0003785967 0.0001261989
 [658,] 0.0003785967 0.0003785967 0.0001261989
 [659,] 0.0003785967 0.0003785967 0.0001261989
 [660,] 0.0003785967 0.0003785967 0.0001261989
 [661,] 0.0003785967 0.0003785967 0.0001261989
 [662,] 0.0003785967 0.0003785967 0.0001261989
 [663,] 0.0003785967 0.0003785967 0.0001261989
 [664,] 0.0003785967 0.0003785967 0.0001261989
 [665,] 0.0003785967 0.0003785967 0.0001261989
 [666,] 0.0003785967 0.0003785967 0.0001261989
 [667,] 0.0003785967 0.0003785967 0.0001261989
 [668,] 0.0003785967 0.0003785967 0.0001261989
 [669,] 0.0003785967 0.0003785967 0.0001261989
 [670,] 0.0003785967 0.0003785967 0.0001261989
 [671,] 0.0003785967 0.0003785967 0.0001261989
 [672,] 0.0003785967 0.0003785967 0.0001261989
 [673,] 0.0003785967 0.0003785967 0.0001261989
 [674,] 0.0003785967 0.0003785967 0.0001261989
 [675,] 0.0003785967 0.0003785967 0.0001261989
 [676,] 0.0003785967 0.0003785967 0.0001261989
 [677,] 0.0003785967 0.0003785967 0.0001261989
 [678,] 0.0003785967 0.0003785967 0.0001261989
 [679,] 0.0003785967 0.0003785967 0.0001261989
 [680,] 0.0003785967 0.0003785967 0.0001261989
 [681,] 0.0003785967 0.0003785967 0.0001261989
 [682,] 0.0003785967 0.0003785967 0.0001261989
 [683,] 0.0003785967 0.0003785967 0.0001261989
 [684,] 0.0003785967 0.0003785967 0.0001261989
 [685,] 0.0003785967 0.0003785967 0.0001261989
 [686,] 0.0003785967 0.0003785967 0.0001261989
 [687,] 0.0003785967 0.0003785967 0.0001261989
 [688,] 0.0003785967 0.0003785967 0.0001261989
 [689,] 0.0003785967 0.0003785967 0.0001261989
 [690,] 0.0003785967 0.0003785967 0.0001261989
 [691,] 0.0003785967 0.0003785967 0.0001261989
 [692,] 0.0003785967 0.0003785967 0.0001261989
 [693,] 0.0003785967 0.0003785967 0.0001261989
 [694,] 0.0003785967 0.0003785967 0.0001261989
 [695,] 0.0003785967 0.0003785967 0.0001261989
 [696,] 0.0003785967 0.0003785967 0.0001261989
 [697,] 0.0003785967 0.0003785967 0.0001261989
 [698,] 0.0003785967 0.0003785967 0.0001261989
 [699,] 0.0003785967 0.0003785967 0.0001261989
 [700,] 0.0003785967 0.0003785967 0.0001261989
 [701,] 0.0003785967 0.0003785967 0.0001261989
 [702,] 0.0003785967 0.0003785967 0.0001261989
 [703,] 0.0003785967 0.0003785967 0.0001261989
 [704,] 0.0003785967 0.0003785967 0.0001261989
 [705,] 0.0003785967 0.0003785967 0.0001261989
 [706,] 0.0003785967 0.0003785967 0.0001261989
 [707,] 0.0003785967 0.0003785967 0.0001261989
 [708,] 0.0003785967 0.0003785967 0.0001261989
 [709,] 0.0003785967 0.0003785967 0.0001261989
 [710,] 0.0003785967 0.0003785967 0.0001261989
 [711,] 0.0003785967 0.0003785967 0.0001261989
 [712,] 0.0003785967 0.0003785967 0.0001261989
 [713,] 0.0003785967 0.0003785967 0.0001261989
 [714,] 0.0003785967 0.0003785967 0.0001261989
 [715,] 0.0003785967 0.0003785967 0.0001261989
 [716,] 0.0003785967 0.0003785967 0.0001261989
 [717,] 0.0003785967 0.0003785967 0.0001261989
 [718,] 0.0003785967 0.0003785967 0.0001261989
 [719,] 0.0003785967 0.0003785967 0.0001261989
 [720,] 0.0003785967 0.0003785967 0.0001261989
 [721,] 0.0003785967 0.0003785967 0.0001261989
 [722,] 0.0003785967 0.0003785967 0.0001261989
 [723,] 0.0003785967 0.0003785967 0.0001261989
 [724,] 0.0003785967 0.0003785967 0.0001261989
 [725,] 0.0003785967 0.0003785967 0.0001261989
 [726,] 0.0003785967 0.0003785967 0.0001261989
 [727,] 0.0003785967 0.0003785967 0.0001261989
 [728,] 0.0003785967 0.0003785967 0.0001261989
 [729,] 0.0003785967 0.0003785967 0.0001261989
 [730,] 0.0003785967 0.0003785967 0.0001261989
 [731,] 0.0003785967 0.0003785967 0.0001261989
 [732,] 0.0003785967 0.0003785967 0.0001261989
 [733,] 0.0003785967 0.0003785967 0.0001261989
 [734,] 0.0003785967 0.0003785967 0.0001261989
 [735,] 0.0003785967 0.0003785967 0.0001261989
 [736,] 0.0003785967 0.0003785967 0.0001261989
 [737,] 0.0003785967 0.0003785967 0.0001261989
 [738,] 0.0003785967 0.0003785967 0.0001261989
 [739,] 0.0003785967 0.0003785967 0.0001261989
 [740,] 0.0003785967 0.0003785967 0.0001261989
 [741,] 0.0003785967 0.0003785967 0.0001261989
 [742,] 0.0003785967 0.0003785967 0.0001261989
 [743,] 0.0003785967 0.0003785967 0.0001261989
 [744,] 0.0003785967 0.0003785967 0.0001261989
 [745,] 0.0003785967 0.0003785967 0.0001261989
 [746,] 0.0003785967 0.0003785967 0.0001261989
 [747,] 0.0003785967 0.0003785967 0.0001261989
 [748,] 0.0003785967 0.0003785967 0.0001261989
 [749,] 0.0003785967 0.0003785967 0.0001261989
 [750,] 0.0003785967 0.0003785967 0.0001261989
 [751,] 0.0003785967 0.0003785967 0.0001261989
 [752,] 0.0003785967 0.0003785967 0.0001261989
 [753,] 0.0003785967 0.0003785967 0.0001261989
 [754,] 0.0003785967 0.0003785967 0.0001261989
 [755,] 0.0003785967 0.0003785967 0.0001261989
 [756,] 0.0003785967 0.0003785967 0.0001261989
 [757,] 0.0003785967 0.0003785967 0.0001261989
 [758,] 0.0003785967 0.0003785967 0.0001261989
 [759,] 0.0003785967 0.0003785967 0.0001261989
 [760,] 0.0003785967 0.0003785967 0.0001261989
 [761,] 0.0003785967 0.0003785967 0.0001261989
 [762,] 0.0003785967 0.0003785967 0.0001261989
 [763,] 0.0003785967 0.0003785967 0.0001261989
 [764,] 0.0003785967 0.0003785967 0.0001261989
 [765,] 0.0003785967 0.0003785967 0.0001261989
 [766,] 0.0003785967 0.0003785967 0.0001261989
 [767,] 0.0003785967 0.0003785967 0.0001261989
 [768,] 0.0003785967 0.0003785967 0.0001261989
 [769,] 0.0003785967 0.0003785967 0.0001261989
 [770,] 0.0003785967 0.0003785967 0.0001261989
 [771,] 0.0003785967 0.0003785967 0.0001261989
 [772,] 0.0003785967 0.0003785967 0.0001261989
 [773,] 0.0003785967 0.0003785967 0.0001261989
 [774,] 0.0003785967 0.0003785967 0.0001261989
 [775,] 0.0003785967 0.0003785967 0.0001261989
 [776,] 0.0003785967 0.0003785967 0.0001261989
 [777,] 0.0003785967 0.0003785967 0.0001261989
 [778,] 0.0003785967 0.0003785967 0.0001261989
 [779,] 0.0003785967 0.0003785967 0.0001261989
 [780,] 0.0003785967 0.0003785967 0.0001261989
 [781,] 0.0003785967 0.0003785967 0.0001261989
 [782,] 0.0003785967 0.0003785967 0.0001261989
 [783,] 0.0003785967 0.0003785967 0.0001261989
 [784,] 0.0003785967 0.0003785967 0.0001261989
 [785,] 0.0003785967 0.0003785967 0.0001261989
 [786,] 0.0003785967 0.0003785967 0.0001261989
 [787,] 0.0003785967 0.0003785967 0.0001261989
 [788,] 0.0003785967 0.0003785967 0.0001261989
 [789,] 0.0003785967 0.0003785967 0.0001261989
 [790,] 0.0003785967 0.0003785967 0.0001261989
 [791,] 0.0003785967 0.0003785967 0.0001261989
 [792,] 0.0003785967 0.0003785967 0.0001261989
 [793,] 0.0003785967 0.0003785967 0.0001261989
 [794,] 0.0003785967 0.0003785967 0.0001261989
 [795,] 0.0003785967 0.0003785967 0.0001261989
 [796,] 0.0003785967 0.0003785967 0.0001261989
 [797,] 0.0003785967 0.0003785967 0.0001261989
 [798,] 0.0003785967 0.0003785967 0.0001261989
 [799,] 0.0003785967 0.0003785967 0.0001261989
 [800,] 0.0003785967 0.0003785967 0.0001261989
 [801,] 0.0003785967 0.0003785967 0.0001261989
 [802,] 0.0003785967 0.0003785967 0.0001261989
 [803,] 0.0003785967 0.0003785967 0.0001357195
 [804,] 0.0003785967 0.0003785967 0.0001261989
 [805,] 0.0003785967 0.0003785967 0.0001261989
 [806,] 0.0003785967 0.0003785967 0.0001261989
 [807,] 0.0003785967 0.0003785967 0.0001261989
 [808,] 0.0003785967 0.0003785967 0.0001261989
 [809,] 0.0003785967 0.0003785967 0.0001261989
 [810,] 0.0003785967 0.0003785967 0.0001261989
 [811,] 0.0003785967 0.0003785967 0.0001261989
 [812,] 0.0003785967 0.0003785967 0.0001261989
 [813,] 0.0003785967 0.0003785967 0.0001261989
 [814,] 0.0003785967 0.0003785967 0.0001261989
 [815,] 0.0003785967 0.0003785967 0.0001261989
 [816,] 0.0003785967 0.0003785967 0.0001261989
 [817,] 0.0003785967 0.0003785967 0.0001261989
 [818,] 0.0003785967 0.0003785967 0.0001261989
 [819,] 0.0003785967 0.0003785967 0.0001261989
 [820,] 0.0003785967 0.0003785967 0.0001261989
 [821,] 0.0003785967 0.0003785967 0.0001261989
 [822,] 0.0003785967 0.0003785967 0.0001261989
 [823,] 0.0003785967 0.0003785967 0.0001261989
 [824,] 0.0003785967 0.0003785967 0.0001261989
 [825,] 0.0003785967 0.0003785967 0.0001261989
 [826,] 0.0003785967 0.0003785967 0.0001261989
 [827,] 0.0003785967 0.0003785967 0.0001261989
 [828,] 0.0003785967 0.0003785967 0.0001261989
 [829,] 0.0003785967 0.0003785967 0.0001261989
 [830,] 0.0003785967 0.0003785967 0.0001261989
 [831,] 0.0003785967 0.0003785967 0.0001261989
 [832,] 0.0003785967 0.0003785967 0.0001261989
 [833,] 0.0003785967 0.0003785967 0.0001261989
 [834,] 0.0003785967 0.0003785967 0.0001261989
 [835,] 0.0003785967 0.0003785967 0.0001261989
 [836,] 0.0003785967 0.0003785967 0.0001261989
 [837,] 0.0003785967 0.0003785967 0.0001261989
 [838,] 0.0003785967 0.0003785967 0.0001261989
 [839,] 0.0003785967 0.0003785967 0.0001261989
 [840,] 0.0003785967 0.0003785967 0.0001261989
 [841,] 0.0003785967 0.0003785967 0.0001261989
 [842,] 0.0003785967 0.0003785967 0.0001261989
 [843,] 0.0003785967 0.0003785967 0.0001261989
 [844,] 0.0003785967 0.0003785967 0.0001261989
 [845,] 0.0003785967 0.0003785967 0.0001261989
 [846,] 0.0003785967 0.0003785967 0.0001261989
 [847,] 0.0003785967 0.0003785967 0.0001261989
 [848,] 0.0003785967 0.0003785967 0.0001261989
 [849,] 0.0003785967 0.0003785967 0.0001261989
 [850,] 0.0003785967 0.0003785967 0.0001261989
 [851,] 0.0003785967 0.0003785967 0.0001261989
 [852,] 0.0003785967 0.0003785967 0.0001261989
 [853,] 0.0003785967 0.0003785967 0.0001261989
 [854,] 0.0003785967 0.0003785967 0.0001261989
 [855,] 0.0003785967 0.0003785967 0.0001261989
 [856,] 0.0003785967 0.0003785967 0.0001261989
 [857,] 0.0003785967 0.0003785967 0.0001261989
 [858,] 0.0003785967 0.0003785967 0.0001261989
 [859,] 0.0003785967 0.0003785967 0.0001261989
 [860,] 0.0003785967 0.0003785967 0.0001261989
 [861,] 0.0003785967 0.0003785967 0.0001261989
 [862,] 0.0003785967 0.0003785967 0.0001261989
 [863,] 0.0003785967 0.0003785967 0.0001261989
 [864,] 0.0003785967 0.0003785967 0.0001261989
 [865,] 0.0003785967 0.0003785967 0.0001261989
 [866,] 0.0003785967 0.0003785967 0.0001261989
 [867,] 0.0003785967 0.0003785967 0.0001261989
 [868,] 0.0003785967 0.0003785967 0.0001261989
 [869,] 0.0003785967 0.0003785967 0.0001261989
 [870,] 0.0003785967 0.0003785967 0.0001261989
 [871,] 0.0003785967 0.0003785967 0.0001261989
 [872,] 0.0003785967 0.0003785967 0.0001261989
 [873,] 0.0003785967 0.0003785967 0.0001261989
 [874,] 0.0003785967 0.0003785967 0.0001261989
 [875,] 0.0003785967 0.0003785967 0.0001261989
 [876,] 0.0003785967 0.0003785967 0.0001261989
 [877,] 0.0003785967 0.0003785967 0.0001261989
 [878,] 0.0003785967 0.0003785967 0.0001261989
 [879,] 0.0003785967 0.0003785967 0.0001261989
 [880,] 0.0003785967 0.0003785967 0.0001261989
 [881,] 0.0003785967 0.0003785967 0.0001261989
 [882,] 0.0003785967 0.0003785967 0.0001261989
 [883,] 0.0003785967 0.0003785967 0.0001261989
 [884,] 0.0003785967 0.0003785967 0.0001261989
 [885,] 0.0003785967 0.0003785967 0.0001261989
 [886,] 0.0003785967 0.0003785967 0.0001261989
 [887,] 0.0003785967 0.0003785967 0.0001261989
 [888,] 0.0003785967 0.0003785967 0.0001261989
 [889,] 0.0003785967 0.0003785967 0.0001261989
 [890,] 0.0003785967 0.0003785967 0.0001261989
 [891,] 0.0003785967 0.0003785967 0.0001261989
 [892,] 0.0003785967 0.0003785967 0.0001261989
 [893,] 0.0003785967 0.0003785967 0.0001261989
 [894,] 0.0003785967 0.0003785967 0.0001261989
 [895,] 0.0003785967 0.0003785967 0.0001261989
 [896,] 0.0003785967 0.0003785967 0.0001261989
 [897,] 0.0003785967 0.0003785967 0.0001261989
 [898,] 0.0003785967 0.0003785967 0.0001261989
 [899,] 0.0003785967 0.0003785967 0.0001261989
 [900,] 0.0003785967 0.0003785967 0.0001261989
 [901,] 0.0003785967 0.0003785967 0.0001261989
 [902,] 0.0003785967 0.0003785967 0.0001261989
 [903,] 0.0003785967 0.0003785967 0.0001261989
 [904,] 0.0003785967 0.0003785967 0.0001261989
 [905,] 0.0003785967 0.0003785967 0.0001261989
 [906,] 0.0003785967 0.0003785967 0.0001261989
 [907,] 0.0003785967 0.0003785967 0.0001261989
 [908,] 0.0003785967 0.0003785967 0.0001261989
 [909,] 0.0003785967 0.0003785967 0.0001261989
 [910,] 0.0003785967 0.0003785967 0.0001261989
 [911,] 0.0003785967 0.0003785967 0.0001261989
 [912,] 0.0003785967 0.0003785967 0.0001261989
 [913,] 0.0003785967 0.0003785967 0.0001261989
 [914,] 0.0003785967 0.0003785967 0.0001261989
 [915,] 0.0003785967 0.0003785967 0.0001261989
 [916,] 0.0003785967 0.0003785967 0.0001261989
 [917,] 0.0003785967 0.0003785967 0.0001261989
 [918,] 0.0003785967 0.0003785967 0.0001261989
 [919,] 0.0003785967 0.0003785967 0.0001261989
 [920,] 0.0003785967 0.0003785967 0.0001261989
 [921,] 0.0003785967 0.0003785967 0.0001261989
 [922,] 0.0003785967 0.0003785967 0.0001261989
 [923,] 0.0003785967 0.0003785967 0.0001261989
 [924,] 0.0003785967 0.0003785967 0.0001261989
 [925,] 0.0003785967 0.0003785967 0.0001261989
 [926,] 0.0003785967 0.0003785967 0.0001261989
 [927,] 0.0003785967 0.0003785967 0.0001261989
 [928,] 0.0003785967 0.0003785967 0.0001261989
 [929,] 0.0003785967 0.0003785967 0.0001261989
 [930,] 0.0003785967 0.0003785967 0.0001261989
 [931,] 0.0003785967 0.0003785967 0.0001261989
 [932,] 0.0003785967 0.0003785967 0.0001261989
 [933,] 0.0003785967 0.0003785967 0.0001261989
 [934,] 0.0003785967 0.0003785967 0.0001261989
 [935,] 0.0003785967 0.0003785967 0.0001261989
 [936,] 0.0003785967 0.0003785967 0.0001261989
 [937,] 0.0003785967 0.0003785967 0.0001261989
 [938,] 0.0003785967 0.0003785967 0.0001261989
 [939,] 0.0003785967 0.0003785967 0.0001261989
 [940,] 0.0003785967 0.0003785967 0.0001261989
 [941,] 0.0003785967 0.0003785967 0.0001261989
 [942,] 0.0003785967 0.0003785967 0.0001261989
 [943,] 0.0003785967 0.0003785967 0.0001261989
 [944,] 0.0003785967 0.0003785967 0.0001261989
 [945,] 0.0003785967 0.0003785967 0.0001261989
 [946,] 0.0003785967 0.0003785967 0.0001261989
 [947,] 0.0003785967 0.0003785967 0.0001261989
 [948,] 0.0003785967 0.0003785967 0.0001261989
 [949,] 0.0003785967 0.0003785967 0.0001261989
 [950,] 0.0003785967 0.0003785967 0.0001261989
 [951,] 0.0003785967 0.0003785967 0.0001261989
 [952,] 0.0003785967 0.0003785967 0.0001261989
 [953,] 0.0003785967 0.0003785967 0.0001261989
 [954,] 0.0003785967 0.0003785967 0.0001261989
 [955,] 0.0003785967 0.0003785967 0.0001261989
 [956,] 0.0003785967 0.0003785967 0.0001261989
 [957,] 0.0003785967 0.0003785967 0.0001261989
 [958,] 0.0003785967 0.0003785967 0.0001261989
 [959,] 0.0003785967 0.0003785967 0.0001261989
 [960,] 0.0003785967 0.0003785967 0.0001261989
 [961,] 0.0003785967 0.0003785967 0.0001261989
 [962,] 0.0003785967 0.0003785967 0.0001261989
 [963,] 0.0003785967 0.0003785967 0.0001261989
 [964,] 0.0003785967 0.0003785967 0.0001261989
 [965,] 0.0003785967 0.0003785967 0.0001261989
 [966,] 0.0003785967 0.0003785967 0.0001261989
 [967,] 0.0003785967 0.0003785967 0.0001261989
 [968,] 0.0003785967 0.0003785967 0.0001261989
 [969,] 0.0003785967 0.0003785967 0.0001261989
 [970,] 0.0003785967 0.0003785967 0.0001261989
 [971,] 0.0003785967 0.0003785967 0.0001261989
 [972,] 0.0003785967 0.0003785967 0.0001261989
 [973,] 0.0003785967 0.0003785967 0.0001261989
 [974,] 0.0003785967 0.0003785967 0.0001261989
 [975,] 0.0003785967 0.0003785967 0.0001261989
 [976,] 0.0003785967 0.0003785967 0.0001261989
 [977,] 0.0003785967 0.0003785967 0.0001261989
 [978,] 0.0003785967 0.0003785967 0.0001261989
 [979,] 0.0003785967 0.0003785967 0.0001261989
 [980,] 0.0003785967 0.0003785967 0.0001261989
 [981,] 0.0003785967 0.0003785967 0.0001261989
 [982,] 0.0003785967 0.0003785967 0.0001261989
 [983,] 0.0003785967 0.0003785967 0.0001261989
 [984,] 0.0003785967 0.0003785967 0.0001261989
 [985,] 0.0003785967 0.0003785967 0.0001261989
 [986,] 0.0003785967 0.0003785967 0.0001261989
 [987,] 0.0003785967 0.0003785967 0.0001261989
 [988,] 0.0003785967 0.0003785967 0.0001261989
 [989,] 0.0003785967 0.0003785967 0.0001261989
 [990,] 0.0003785967 0.0003785967 0.0001261989
 [991,] 0.0003785967 0.0003785967 0.0001261989
 [992,] 0.0003785967 0.0003785967 0.0001261989
 [993,] 0.0003785967 0.0003785967 0.0001261989
 [994,] 0.0003785967 0.0003785967 0.0001261989
 [995,] 0.0003785967 0.0003785967 0.0001261989
 [996,] 0.0003785967 0.0003785967 0.0001261989
 [997,] 0.0003785967 0.0003785967 0.0001261989
 [998,] 0.0003785967 0.0003785967 0.0001261989
 [999,] 0.0003785967 0.0003785967 0.0001261989
[1000,] 0.0003785967 0.0003785967 0.0001261989
[1001,] 0.0003785967 0.0003785967 0.0001261989
[1002,] 0.0003785967 0.0003785967 0.0001261989
[1003,] 0.0003785967 0.0003785967 0.0001261989
[1004,] 0.0003785967 0.0003785967 0.0001261989
[1005,] 0.0003785967 0.0003785967 0.0001261989
[1006,] 0.0003785967 0.0003785967 0.0001261989
[1007,] 0.0003785967 0.0003785967 0.0001261989
[1008,] 0.0003785967 0.0003785967 0.0001261989
[1009,] 0.0003785967 0.0003785967 0.0001261989
[1010,] 0.0003785967 0.0003785967 0.0001261989
[1011,] 0.0003785967 0.0003785967 0.0001261989
[1012,] 0.0003785967 0.0003785967 0.0001261989
[1013,] 0.0003785967 0.0003785967 0.0001261989
[1014,] 0.0003785967 0.0003785967 0.0001261989
[1015,] 0.0003785967 0.0003785967 0.0001261989
[1016,] 0.0003785967 0.0003785967 0.0001261989
[1017,] 0.0003785967 0.0003785967 0.0001261989
[1018,] 0.0003785967 0.0003785967 0.0001261989
[1019,] 0.0003785967 0.0003785967 0.0001261989
[1020,] 0.0003785967 0.0003785967 0.0001261989
[1021,] 0.0003785967 0.0003785967 0.0001261989
[1022,] 0.0003785967 0.0003785967 0.0001261989
[1023,] 0.0003785967 0.0003785967 0.0001261989
[1024,] 0.0003785967 0.0003785967 0.0001261989
[1025,] 0.0003785967 0.0003785967 0.0001261989
[1026,] 0.0003785967 0.0003785967 0.0001261989
[1027,] 0.0003785967 0.0003785967 0.0001261989
[1028,] 0.0003785967 0.0003785967 0.0001261989
[1029,] 0.0003785967 0.0003785967 0.0001261989
[1030,] 0.0003785967 0.0003785967 0.0001261989
[1031,] 0.0003785967 0.0003785967 0.0001261989
[1032,] 0.0003785967 0.0003785967 0.0001261989
[1033,] 0.0003785967 0.0003785967 0.0001261989
[1034,] 0.0003785967 0.0003785967 0.0001261989
[1035,] 0.0003785967 0.0003785967 0.0001261989
[1036,] 0.0003785967 0.0003785967 0.0001261989
[1037,] 0.0003785967 0.0003785967 0.0001261989
[1038,] 0.0003785967 0.0003785967 0.0001261989
[1039,] 0.0003785967 0.0003785967 0.0001261989
[1040,] 0.0003785967 0.0003785967 0.0001261989
[1041,] 0.0003785967 0.0003785967 0.0001261989
[1042,] 0.0003785967 0.0003785967 0.0001261989
[1043,] 0.0003785967 0.0003785967 0.0001261989
[1044,] 0.0003785967 0.0003785967 0.0001261989
[1045,] 0.0003785967 0.0003785967 0.0001261989
[1046,] 0.0003785967 0.0003785967 0.0001261989
[1047,] 0.0003785967 0.0003785967 0.0001261989
[1048,] 0.0003785967 0.0003785967 0.0001261989
[1049,] 0.0003785967 0.0003785967 0.0001261989
[1050,] 0.0003785967 0.0003785967 0.0001261989
[1051,] 0.0003785967 0.0003785967 0.0001261989
[1052,] 0.0003785967 0.0003785967 0.0001261989
[1053,] 0.0003785967 0.0003785967 0.0001261989
[1054,] 0.0003785967 0.0003785967 0.0001261989
[1055,] 0.0003785967 0.0003785967 0.0001261989
[1056,] 0.0003785967 0.0003785967 0.0001261989
[1057,] 0.0003785967 0.0003785967 0.0001261989
[1058,] 0.0003785967 0.0003785967 0.0001261989
[1059,] 0.0003785967 0.0003785967 0.0001261989
[1060,] 0.0003785967 0.0003785967 0.0001261989
[1061,] 0.0003785967 0.0003785967 0.0001261989
[1062,] 0.0003785967 0.0003785967 0.0001261989
[1063,] 0.0003785967 0.0003785967 0.0001261989
[1064,] 0.0003785967 0.0003785967 0.0001261989
[1065,] 0.0003785967 0.0003785967 0.0001261989
[1066,] 0.0003785967 0.0003785967 0.0001261989
[1067,] 0.0003785967 0.0003785967 0.0001261989
[1068,] 0.0003785967 0.0003785967 0.0001261989
[1069,] 0.0003785967 0.0003785967 0.0001261989
[1070,] 0.0003785967 0.0003785967 0.0001261989
[1071,] 0.0003785967 0.0003785967 0.0001261989
[1072,] 0.0003785967 0.0003785967 0.0001261989
[1073,] 0.0003785967 0.0003785967 0.0001261989
[1074,] 0.0003785967 0.0003785967 0.0001261989
[1075,] 0.0003785967 0.0003785967 0.0001261989
[1076,] 0.0003785967 0.0003785967 0.0001261989
[1077,] 0.0003785967 0.0003785967 0.0001261989
[1078,] 0.0003785967 0.0003785967 0.0001261989
[1079,] 0.0003785967 0.0003785967 0.0001261989
[1080,] 0.0003785967 0.0003785967 0.0001261989
[1081,] 0.0003785967 0.0003785967 0.0001261989
[1082,] 0.0003785967 0.0003785967 0.0001261989
[1083,] 0.0003785967 0.0003785967 0.0001261989
[1084,] 0.0003785967 0.0003785967 0.0001261989
[1085,] 0.0003785967 0.0003785967 0.0001261989
[1086,] 0.0003785967 0.0003785967 0.0001261989
[1087,] 0.0003785967 0.0003785967 0.0001261989
[1088,] 0.0003785967 0.0003785967 0.0001261989
[1089,] 0.0003785967 0.0003785967 0.0001261989
[1090,] 0.0003785967 0.0003785967 0.0001261989
[1091,] 0.0003785967 0.0003785967 0.0001261989
[1092,] 0.0003785967 0.0003785967 0.0001261989
[1093,] 0.0003785967 0.0003785967 0.0001261989
[1094,] 0.0003785967 0.0003785967 0.0001261989
[1095,] 0.0003785967 0.0003785967 0.0001261989
[1096,] 0.0003785967 0.0003785967 0.0001261989
[1097,] 0.0003785967 0.0003785967 0.0001261989
[1098,] 0.0003785967 0.0003785967 0.0001261989
[1099,] 0.0003785967 0.0003785967 0.0001261989
[1100,] 0.0003785967 0.0003785967 0.0001261989
[1101,] 0.0003785967 0.0003785967 0.0001261989
[1102,] 0.0003785967 0.0003785967 0.0001261989
[1103,] 0.0003785967 0.0003785967 0.0001261989
[1104,] 0.0003785967 0.0003785967 0.0001261989
[1105,] 0.0003785967 0.0003785967 0.0001261989
[1106,] 0.0003785967 0.0003785967 0.0001261989
[1107,] 0.0003785967 0.0003785967 0.0001261989
[1108,] 0.0003785967 0.0003785967 0.0001261989
[1109,] 0.0003785967 0.0003785967 0.0001261989
[1110,] 0.0003785967 0.0003785967 0.0001261989
[1111,] 0.0003785967 0.0003785967 0.0001261989
[1112,] 0.0003785967 0.0003785967 0.0001261989
[1113,] 0.0003785967 0.0003785967 0.0001261989
[1114,] 0.0003785967 0.0003785967 0.0001261989
[1115,] 0.0003785967 0.0003785967 0.0001261989
[1116,] 0.0003785967 0.0003785967 0.0001261989
[1117,] 0.0003785967 0.0003785967 0.0001261989
[1118,] 0.0003785967 0.0003785967 0.0001261989
[1119,] 0.0003785967 0.0003785967 0.0001261989
[1120,] 0.0003785967 0.0003785967 0.0001261989
[1121,] 0.0003785967 0.0003785967 0.0001261989
[1122,] 0.0003785967 0.0003785967 0.0001261989
[1123,] 0.0003785967 0.0003785967 0.0001261989
[1124,] 0.0003785967 0.0003785967 0.0001261989
[1125,] 0.0003785967 0.0003785967 0.0001261989
[1126,] 0.0003785967 0.0003785967 0.0001261989
[1127,] 0.0003785967 0.0003785967 0.0001261989
[1128,] 0.0003785967 0.0003785967 0.0001261989
[1129,] 0.0003785967 0.0003785967 0.0001261989
[1130,] 0.0003785967 0.0003785967 0.0001261989
[1131,] 0.0003785967 0.0003785967 0.0001261989
[1132,] 0.0003785967 0.0003785967 0.0001261989
```
