## Supplementary material for "Characterization of shared and ancestry-specific signals driving complex traits using multi-ancestry fine-mapping": s1_data.bim

```
9	chr9:127025822:G:A	0	127025822	A	G
9	chr9:127026046:A:G	0	127026046	G	A
9	chr9:127026154:C:T	0	127026154	T	C
9	chr9:127026451:CCAT:C	0	127026451	C	CCAT
9	chr9:127026833:T:G	0	127026833	G	T
9	chr9:127026955:G:A	0	127026955	A	G
9	chr9:127027336:A:C	0	127027336	C	A
9	chr9:127028461:T:C	0	127028461	C	T
9	chr9:127028760:A:G	0	127028760	G	A
9	chr9:127029262:C:T	0	127029262	T	C
9	chr9:127029632:A:G	0	127029632	G	A
9	chr9:127029862:C:T	0	127029862	T	C
9	chr9:127030029:A:T	0	127030029	T	A
9	chr9:127030353:C:A	0	127030353	A	C
9	chr9:127030457:T:C	0	127030457	C	T
9	chr9:127030553:A:T	0	127030553	T	A
9	chr9:127031072:G:A	0	127031072	A	G
9	chr9:127031223:T:C	0	127031223	C	T
9	chr9:127036230:G:A	0	127036230	A	G
9	chr9:127037158:A:G	0	127037158	G	A
9	chr9:127037400:A:G	0	127037400	G	A
9	chr9:127038742:T:C	0	127038742	C	T
9	chr9:127040387:G:A	0	127040387	A	G
9	chr9:127042634:G:A	0	127042634	A	G
9	chr9:127043229:A:G	0	127043229	G	A
9	chr9:127044417:T:C	0	127044417	C	T
9	chr9:127044504:C:G	0	127044504	G	C
9	chr9:127044992:A:G	0	127044992	G	A
9	chr9:127045280:T:C	0	127045280	C	T
9	chr9:127045494:A:G	0	127045494	G	A
9	chr9:127046932:C:G	0	127046932	G	C
9	chr9:127047620:T:A	0	127047620	A	T
9	chr9:127047969:G:C	0	127047969	C	G
9	chr9:127048467:T:C	0	127048467	C	T
9	chr9:127048588:A:G	0	127048588	G	A
9	chr9:127048665:C:T	0	127048665	T	C
9	chr9:127049122:G:T	0	127049122	T	G
9	chr9:127049139:G:T	0	127049139	T	G
9	chr9:127050533:A:G	0	127050533	G	A
9	chr9:127051786:C:T	0	127051786	T	C
9	chr9:127055113:A:T	0	127055113	T	A
9	chr9:127058462:A:G	0	127058462	G	A
9	chr9:127060257:G:A	0	127060257	A	G
9	chr9:127060331:T:G	0	127060331	G	T
9	chr9:127063185:A:G	0	127063185	G	A
9	chr9:127063982:G:A	0	127063982	A	G
9	chr9:127064205:T:C	0	127064205	C	T
9	chr9:127069856:A:G	0	127069856	G	A
9	chr9:127070750:G:A	0	127070750	A	G
9	chr9:127070932:A:G	0	127070932	G	A
9	chr9:127072835:G:A	0	127072835	A	G
9	chr9:127073802:G:A	0	127073802	A	G
9	chr9:127074332:A:C	0	127074332	C	A
9	chr9:127074385:A:G	0	127074385	G	A
9	chr9:127075285:T:C	0	127075285	C	T
9	chr9:127082262:G:A	0	127082262	A	G
9	chr9:127082545:C:T	0	127082545	T	C
9	chr9:127082647:A:G	0	127082647	G	A
9	chr9:127084024:C:T	0	127084024	T	C
9	chr9:127084429:C:T	0	127084429	T	C
9	chr9:127085857:G:A	0	127085857	A	G
9	chr9:127087411:A:T	0	127087411	T	A
9	chr9:127091920:G:A	0	127091920	A	G
9	chr9:127092494:C:T	0	127092494	T	C
9	chr9:127092826:T:G	0	127092826	G	T
9	chr9:127096239:T:C	0	127096239	C	T
9	chr9:127097395:C:T	0	127097395	T	C
9	chr9:127097792:C:T	0	127097792	T	C
9	chr9:127100384:G:A	0	127100384	A	G
9	chr9:127100581:C:T	0	127100581	T	C
9	chr9:127100717:A:G	0	127100717	G	A
9	chr9:127100889:G:A	0	127100889	A	G
9	chr9:127101235:T:C	0	127101235	C	T
9	chr9:127101266:T:C	0	127101266	C	T
9	chr9:127103572:A:G	0	127103572	G	A
9	chr9:127104641:A:G	0	127104641	G	A
9	chr9:127106256:G:T	0	127106256	T	G
9	chr9:127106258:CA:C	0	127106258	C	CA
9	chr9:127110445:T:G	0	127110445	G	T
9	chr9:127111302:A:C	0	127111302	C	A
9	chr9:127118568:C:A	0	127118568	A	C
9	chr9:127120146:C:T	0	127120146	T	C
9	chr9:127121527:A:G	0	127121527	G	A
9	chr9:127124759:A:G	0	127124759	G	A
9	chr9:127127837:G:C	0	127127837	C	G
9	chr9:127128583:G:A	0	127128583	A	G
9	chr9:127129470:G:A	0	127129470	A	G
9	chr9:127133477:T:C	0	127133477	C	T
9	chr9:127136440:A:G	0	127136440	G	A
9	chr9:127136793:C:T	0	127136793	T	C
9	chr9:127137231:T:C	0	127137231	C	T
9	chr9:127138791:A:G	0	127138791	G	A
9	chr9:127140023:A:C	0	127140023	C	A
9	chr9:127140903:C:T	0	127140903	T	C
9	chr9:127142880:A:G	0	127142880	G	A
9	chr9:127144615:G:A	0	127144615	A	G
9	chr9:127145955:T:C	0	127145955	C	T
9	chr9:127147471:T:G	0	127147471	G	T
9	chr9:127147991:T:C	0	127147991	C	T
9	chr9:127150015:A:G	0	127150015	G	A
9	chr9:127150227:C:T	0	127150227	T	C
9	chr9:127151040:T:C	0	127151040	C	T
9	chr9:127151049:T:G	0	127151049	G	T
9	chr9:127151279:A:G	0	127151279	G	A
9	chr9:127151318:C:A	0	127151318	A	C
9	chr9:127151984:C:T	0	127151984	T	C
9	chr9:127152904:C:T	0	127152904	T	C
9	chr9:127154241:GGCT:G	0	127154241	G	GGCT
9	chr9:127155545:G:A	0	127155545	A	G
9	chr9:127155751:A:G	0	127155751	G	A
9	chr9:127157782:G:A	0	127157782	A	G
9	chr9:127158184:G:A	0	127158184	A	G
9	chr9:127159003:G:A	0	127159003	A	G
9	chr9:127159704:G:A	0	127159704	A	G
9	chr9:127161856:CACAG:C	0	127161856	C	CACAG
9	chr9:127163055:G:C	0	127163055	C	G
9	chr9:127165383:G:A	0	127165383	A	G
9	chr9:127165549:A:G	0	127165549	G	A
9	chr9:127166841:A:G	0	127166841	G	A
9	chr9:127167262:C:T	0	127167262	T	C
9	chr9:127167565:A:T	0	127167565	T	A
9	chr9:127168613:A:G	0	127168613	G	A
9	chr9:127169695:G:A	0	127169695	A	G
9	chr9:127171045:G:A	0	127171045	A	G
9	chr9:127171270:A:T	0	127171270	T	A
9	chr9:127171588:G:A	0	127171588	A	G
9	chr9:127172759:C:T	0	127172759	T	C
9	chr9:127174082:G:A	0	127174082	A	G
9	chr9:127175989:A:G	0	127175989	G	A
9	chr9:127177627:C:T	0	127177627	T	C
9	chr9:127178100:T:C	0	127178100	C	T
9	chr9:127178137:T:G	0	127178137	G	T
9	chr9:127178784:G:A	0	127178784	A	G
9	chr9:127182091:A:G	0	127182091	G	A
9	chr9:127183171:AG:A	0	127183171	A	AG
9	chr9:127184321:G:A	0	127184321	A	G
9	chr9:127184463:T:C	0	127184463	C	T
9	chr9:127184894:G:A	0	127184894	A	G
9	chr9:127186492:C:T	0	127186492	T	C
9	chr9:127189770:A:G	0	127189770	G	A
9	chr9:127189862:G:A	0	127189862	A	G
9	chr9:127191737:A:G	0	127191737	G	A
9	chr9:127191944:G:A	0	127191944	A	G
9	chr9:127192055:T:C	0	127192055	C	T
9	chr9:127193868:A:G	0	127193868	G	A
9	chr9:127197832:G:A	0	127197832	A	G
9	chr9:127197930:G:A	0	127197930	A	G
9	chr9:127198722:G:A	0	127198722	A	G
9	chr9:127199108:C:T	0	127199108	T	C
9	chr9:127201421:G:A	0	127201421	A	G
9	chr9:127201858:C:T	0	127201858	T	C
9	chr9:127205859:G:A	0	127205859	A	G
9	chr9:127211299:G:A	0	127211299	A	G
9	chr9:127213326:G:A	0	127213326	A	G
9	chr9:127213988:A:G	0	127213988	G	A
9	chr9:127217479:G:A	0	127217479	A	G
9	chr9:127218506:A:T	0	127218506	T	A
9	chr9:127220600:A:G	0	127220600	G	A
9	chr9:127222829:G:A	0	127222829	A	G
9	chr9:127223434:A:C	0	127223434	C	A
9	chr9:127224200:A:T	0	127224200	T	A
9	chr9:127226197:G:A	0	127226197	A	G
9	chr9:127226655:C:T	0	127226655	T	C
9	chr9:127228144:C:A	0	127228144	A	C
9	chr9:127229511:T:G	0	127229511	G	T
9	chr9:127234084:C:T	0	127234084	T	C
9	chr9:127234990:T:G	0	127234990	G	T
9	chr9:127235163:T:A	0	127235163	A	T
9	chr9:127236538:C:T	0	127236538	T	C
9	chr9:127238059:A:T	0	127238059	T	A
9	chr9:127238268:C:T	0	127238268	T	C
9	chr9:127238687:C:G	0	127238687	G	C
9	chr9:127238769:GA:G	0	127238769	G	GA
9	chr9:127239335:G:A	0	127239335	A	G
9	chr9:127239347:A:C	0	127239347	C	A
9	chr9:127239940:G:A	0	127239940	A	G
9	chr9:127241798:T:C	0	127241798	C	T
9	chr9:127242195:T:G	0	127242195	G	T
9	chr9:127245402:C:T	0	127245402	T	C
9	chr9:127248059:C:T	0	127248059	T	C
9	chr9:127248422:T:C	0	127248422	C	T
9	chr9:127249773:C:T	0	127249773	T	C
9	chr9:127251022:T:G	0	127251022	G	T
9	chr9:127251512:T:C	0	127251512	C	T
9	chr9:127254535:G:A	0	127254535	A	G
9	chr9:127255219:G:A	0	127255219	A	G
9	chr9:127258285:T:C	0	127258285	C	T
9	chr9:127259108:G:A	0	127259108	A	G
9	chr9:127260261:T:C	0	127260261	C	T
9	chr9:127262600:A:G	0	127262600	G	A
9	chr9:127266128:C:T	0	127266128	T	C
9	chr9:127272768:A:C	0	127272768	C	A
9	chr9:127273883:C:T	0	127273883	T	C
9	chr9:127277049:A:G	0	127277049	G	A
9	chr9:127277127:T:C	0	127277127	C	T
9	chr9:127284100:C:T	0	127284100	T	C
9	chr9:127285400:G:A	0	127285400	A	G
9	chr9:127285631:T:C	0	127285631	C	T
9	chr9:127286017:CT:C	0	127286017	C	CT
9	chr9:127286531:G:A	0	127286531	A	G
9	chr9:127288192:G:A	0	127288192	A	G
9	chr9:127288916:T:C	0	127288916	C	T
9	chr9:127290944:GT:G	0	127290944	G	GT
9	chr9:127292667:C:T	0	127292667	T	C
9	chr9:127293506:G:T	0	127293506	T	G
9	chr9:127294564:C:T	0	127294564	T	C
9	chr9:127295587:A:G	0	127295587	G	A
9	chr9:127295716:A:C	0	127295716	C	A
9	chr9:127296300:G:T	0	127296300	T	G
9	chr9:127297045:C:A	0	127297045	A	C
9	chr9:127297160:G:A	0	127297160	A	G
9	chr9:127297261:T:C	0	127297261	C	T
9	chr9:127297675:A:T	0	127297675	T	A
9	chr9:127298047:C:T	0	127298047	T	C
9	chr9:127298187:G:T	0	127298187	T	G
9	chr9:127298423:T:C	0	127298423	C	T
9	chr9:127298496:A:G	0	127298496	G	A
9	chr9:127298597:T:C	0	127298597	C	T
9	chr9:127298616:T:G	0	127298616	G	T
9	chr9:127298775:A:G	0	127298775	G	A
9	chr9:127300100:A:G	0	127300100	G	A
9	chr9:127300318:G:C	0	127300318	C	G
9	chr9:127301603:A:T	0	127301603	T	A
9	chr9:127302141:C:A	0	127302141	A	C
9	chr9:127302189:G:A	0	127302189	A	G
9	chr9:127302693:G:T	0	127302693	T	G
9	chr9:127304925:A:G	0	127304925	G	A
9	chr9:127306196:C:CA	0	127306196	CA	C
9	chr9:127306227:A:G	0	127306227	G	A
9	chr9:127307407:G:A	0	127307407	A	G
9	chr9:127308293:T:C	0	127308293	C	T
9	chr9:127309467:C:T	0	127309467	T	C
9	chr9:127309965:C:T	0	127309965	T	C
9	chr9:127310173:G:A	0	127310173	A	G
9	chr9:127311467:C:T	0	127311467	T	C
9	chr9:127313393:C:T	0	127313393	T	C
9	chr9:127313880:T:C	0	127313880	C	T
9	chr9:127314733:C:G	0	127314733	G	C
9	chr9:127317463:G:A	0	127317463	A	G
9	chr9:127318282:C:T	0	127318282	T	C
9	chr9:127319175:C:T	0	127319175	T	C
9	chr9:127319223:G:A	0	127319223	A	G
9	chr9:127320451:T:G	0	127320451	G	T
9	chr9:127321197:G:A	0	127321197	A	G
9	chr9:127322668:G:C	0	127322668	C	G
9	chr9:127323456:G:A	0	127323456	A	G
9	chr9:127323598:T:C	0	127323598	C	T
9	chr9:127323635:A:G	0	127323635	G	A
9	chr9:127324407:T:C	0	127324407	C	T
9	chr9:127324491:A:T	0	127324491	T	A
9	chr9:127327368:G:A	0	127327368	A	G
9	chr9:127327504:C:T	0	127327504	T	C
9	chr9:127328770:A:G	0	127328770	G	A
9	chr9:127328807:T:C	0	127328807	C	T
9	chr9:127329042:C:T	0	127329042	T	C
9	chr9:127329459:A:G	0	127329459	G	A
9	chr9:127330730:GAAA:G	0	127330730	G	GAAA
9	chr9:127331206:T:C	0	127331206	C	T
9	chr9:127331269:G:C	0	127331269	C	G
9	chr9:127332247:T:G	0	127332247	G	T
9	chr9:127333969:A:G	0	127333969	G	A
9	chr9:127333974:C:T	0	127333974	T	C
9	chr9:127334065:T:A	0	127334065	A	T
9	chr9:127337002:G:T	0	127337002	T	G
9	chr9:127339124:C:T	0	127339124	T	C
9	chr9:127339144:A:G	0	127339144	G	A
9	chr9:127340660:T:G	0	127340660	G	T
9	chr9:127342843:G:A	0	127342843	A	G
9	chr9:127342897:T:C	0	127342897	C	T
9	chr9:127343339:G:A	0	127343339	A	G
9	chr9:127343787:A:G	0	127343787	G	A
9	chr9:127345894:A:G	0	127345894	G	A
9	chr9:127346159:A:G	0	127346159	G	A
9	chr9:127347467:T:C	0	127347467	C	T
9	chr9:127348132:C:T	0	127348132	T	C
9	chr9:127348293:C:G	0	127348293	G	C
9	chr9:127349418:A:T	0	127349418	T	A
9	chr9:127349952:T:C	0	127349952	C	T
9	chr9:127351329:G:A	0	127351329	A	G
9	chr9:127354079:A:G	0	127354079	G	A
9	chr9:127354547:G:A	0	127354547	A	G
9	chr9:127355582:C:A	0	127355582	A	C
9	chr9:127356032:A:G	0	127356032	G	A
9	chr9:127357047:C:T	0	127357047	T	C
9	chr9:127357946:T:C	0	127357946	C	T
9	chr9:127358010:G:C	0	127358010	C	G
9	chr9:127358011:G:A	0	127358011	A	G
9	chr9:127360419:C:T	0	127360419	T	C
9	chr9:127360438:G:A	0	127360438	A	G
9	chr9:127360444:G:C	0	127360444	C	G
9	chr9:127361146:A:G	0	127361146	G	A
9	chr9:127361465:A:C	0	127361465	C	A
9	chr9:127362672:T:C	0	127362672	C	T
9	chr9:127362905:G:A	0	127362905	A	G
9	chr9:127363366:T:G	0	127363366	G	T
9	chr9:127363684:T:C	0	127363684	C	T
9	chr9:127363967:G:T	0	127363967	T	G
9	chr9:127366023:T:C	0	127366023	C	T
9	chr9:127366945:C:CT	0	127366945	CT	C
9	chr9:127367164:C:T	0	127367164	T	C
9	chr9:127367322:T:C	0	127367322	C	T
9	chr9:127367398:C:T	0	127367398	T	C
9	chr9:127367477:T:A	0	127367477	A	T
9	chr9:127367528:A:T	0	127367528	T	A
9	chr9:127367728:C:T	0	127367728	T	C
9	chr9:127368910:G:T	0	127368910	T	G
9	chr9:127369338:G:A	0	127369338	A	G
9	chr9:127370113:A:G	0	127370113	G	A
9	chr9:127370267:A:G	0	127370267	G	A
9	chr9:127370591:C:A	0	127370591	A	C
9	chr9:127371018:C:T	0	127371018	T	C
9	chr9:127371044:G:A	0	127371044	A	G
9	chr9:127372772:C:A	0	127372772	A	C
9	chr9:127373856:A:G	0	127373856	G	A
9	chr9:127374233:G:A	0	127374233	A	G
9	chr9:127374476:T:C	0	127374476	C	T
9	chr9:127375625:C:T	0	127375625	T	C
9	chr9:127376479:G:A	0	127376479	A	G
9	chr9:127376784:C:T	0	127376784	T	C
9	chr9:127378113:T:C	0	127378113	C	T
9	chr9:127379074:G:A	0	127379074	A	G
9	chr9:127381903:C:A	0	127381903	A	C
9	chr9:127383345:G:A	0	127383345	A	G
9	chr9:127385327:G:A	0	127385327	A	G
9	chr9:127385419:G:A	0	127385419	A	G
9	chr9:127385700:A:G	0	127385700	G	A
9	chr9:127386335:C:T	0	127386335	T	C
9	chr9:127386461:G:A	0	127386461	A	G
9	chr9:127387124:G:A	0	127387124	A	G
9	chr9:127389305:T:C	0	127389305	C	T
9	chr9:127390147:A:T	0	127390147	T	A
9	chr9:127390243:T:C	0	127390243	C	T
9	chr9:127392978:T:G	0	127392978	G	T
9	chr9:127393052:A:G	0	127393052	G	A
9	chr9:127393824:A:T	0	127393824	T	A
9	chr9:127395498:G:C	0	127395498	C	G
9	chr9:127395655:A:G	0	127395655	G	A
9	chr9:127396536:G:A	0	127396536	A	G
9	chr9:127396780:C:G	0	127396780	G	C
9	chr9:127398490:G:A	0	127398490	A	G
9	chr9:127399371:G:A	0	127399371	A	G
9	chr9:127401674:A:T	0	127401674	T	A
9	chr9:127402539:T:C	0	127402539	C	T
9	chr9:127402714:C:T	0	127402714	T	C
9	chr9:127403716:C:T	0	127403716	T	C
9	chr9:127404578:T:C	0	127404578	C	T
9	chr9:127404678:T:C	0	127404678	C	T
9	chr9:127405111:C:T	0	127405111	T	C
9	chr9:127406588:G:A	0	127406588	A	G
9	chr9:127406594:C:T	0	127406594	T	C
9	chr9:127407595:A:G	0	127407595	G	A
9	chr9:127407721:A:T	0	127407721	T	A
9	chr9:127408032:T:G	0	127408032	G	T
9	chr9:127408527:G:A	0	127408527	A	G
9	chr9:127408552:G:A	0	127408552	A	G
9	chr9:127408671:T:C	0	127408671	C	T
9	chr9:127408741:A:G	0	127408741	G	A
9	chr9:127409776:T:C	0	127409776	C	T
9	chr9:127410040:A:T	0	127410040	T	A
9	chr9:127410126:TA:T	0	127410126	T	TA
9	chr9:127410206:G:A	0	127410206	A	G
9	chr9:127410707:T:A	0	127410707	A	T
9	chr9:127410945:T:C	0	127410945	C	T
9	chr9:127411041:T:C	0	127411041	C	T
9	chr9:127411083:A:G	0	127411083	G	A
9	chr9:127411172:G:A	0	127411172	A	G
9	chr9:127412165:G:C	0	127412165	C	G
9	chr9:127412817:G:A	0	127412817	A	G
9	chr9:127412984:G:A	0	127412984	A	G
9	chr9:127413191:G:A	0	127413191	A	G
9	chr9:127413654:C:T	0	127413654	T	C
9	chr9:127416633:T:C	0	127416633	C	T
9	chr9:127418125:A:G	0	127418125	G	A
9	chr9:127418944:C:G	0	127418944	G	C
9	chr9:127425194:G:C	0	127425194	C	G
9	chr9:127426397:G:A	0	127426397	A	G
9	chr9:127426517:G:A	0	127426517	A	G
9	chr9:127428531:T:A	0	127428531	A	T
9	chr9:127428907:C:T	0	127428907	T	C
9	chr9:127430486:A:G	0	127430486	G	A
9	chr9:127432208:C:T	0	127432208	T	C
9	chr9:127432257:G:C	0	127432257	C	G
9	chr9:127433954:G:T	0	127433954	T	G
9	chr9:127434258:C:T	0	127434258	T	C
9	chr9:127434528:G:A	0	127434528	A	G
9	chr9:127434906:T:C	0	127434906	C	T
9	chr9:127434946:G:A	0	127434946	A	G
9	chr9:127435135:A:G	0	127435135	G	A
9	chr9:127435821:A:G	0	127435821	G	A
9	chr9:127436063:G:A	0	127436063	A	G
9	chr9:127436587:C:T	0	127436587	T	C
9	chr9:127438154:C:A	0	127438154	A	C
9	chr9:127438298:C:T	0	127438298	T	C
9	chr9:127438828:T:C	0	127438828	C	T
9	chr9:127438927:C:T	0	127438927	T	C
9	chr9:127438986:T:C	0	127438986	C	T
9	chr9:127439246:G:A	0	127439246	A	G
9	chr9:127439662:C:T	0	127439662	T	C
9	chr9:127439810:G:A	0	127439810	A	G
9	chr9:127440023:C:T	0	127440023	T	C
9	chr9:127440628:G:A	0	127440628	A	G
9	chr9:127440696:C:T	0	127440696	T	C
9	chr9:127441561:G:C	0	127441561	C	G
9	chr9:127442115:A:G	0	127442115	G	A
9	chr9:127444483:C:T	0	127444483	T	C
9	chr9:127447358:T:C	0	127447358	C	T
9	chr9:127447421:A:C	0	127447421	C	A
9	chr9:127447832:T:C	0	127447832	C	T
9	chr9:127448667:A:G	0	127448667	G	A
9	chr9:127450597:T:A	0	127450597	A	T
9	chr9:127451229:A:G	0	127451229	G	A
9	chr9:127452970:C:T	0	127452970	T	C
9	chr9:127453000:G:A	0	127453000	A	G
9	chr9:127454771:C:G	0	127454771	G	C
9	chr9:127456412:T:TTAG	0	127456412	TTAG	T
9	chr9:127457464:T:C	0	127457464	C	T
9	chr9:127457932:A:G	0	127457932	G	A
9	chr9:127458394:C:A	0	127458394	A	C
9	chr9:127458439:G:A	0	127458439	A	G
9	chr9:127459109:T:C	0	127459109	C	T
9	chr9:127464630:T:C	0	127464630	C	T
9	chr9:127466216:A:G	0	127466216	G	A
9	chr9:127466232:T:C	0	127466232	C	T
9	chr9:127466290:C:G	0	127466290	G	C
9	chr9:127466983:A:G	0	127466983	G	A
9	chr9:127467285:C:A	0	127467285	A	C
9	chr9:127468235:A:G	0	127468235	G	A
9	chr9:127469138:A:G	0	127469138	G	A
9	chr9:127469593:C:T	0	127469593	T	C
9	chr9:127471875:G:C	0	127471875	C	G
9	chr9:127472317:G:A	0	127472317	A	G
9	chr9:127472355:A:G	0	127472355	G	A
9	chr9:127472774:G:A	0	127472774	A	G
9	chr9:127475073:T:TA	0	127475073	TA	T
9	chr9:127475745:T:A	0	127475745	A	T
9	chr9:127475843:T:C	0	127475843	C	T
9	chr9:127475881:C:T	0	127475881	T	C
9	chr9:127475912:G:A	0	127475912	A	G
9	chr9:127476425:G:A	0	127476425	A	G
9	chr9:127477621:G:A	0	127477621	A	G
9	chr9:127477906:G:A	0	127477906	A	G
9	chr9:127478040:A:G	0	127478040	G	A
9	chr9:127478701:A:G	0	127478701	G	A
9	chr9:127479830:C:T	0	127479830	T	C
9	chr9:127479887:A:G	0	127479887	G	A
9	chr9:127481567:G:A	0	127481567	A	G
9	chr9:127483266:G:C	0	127483266	C	G
9	chr9:127483508:G:T	0	127483508	T	G
9	chr9:127484222:C:T	0	127484222	T	C
9	chr9:127484381:T:C	0	127484381	C	T
9	chr9:127484808:T:TC	0	127484808	TC	T
9	chr9:127485076:G:T	0	127485076	T	G
9	chr9:127486087:T:A	0	127486087	A	T
9	chr9:127486865:C:T	0	127486865	T	C
9	chr9:127488758:T:G	0	127488758	G	T
9	chr9:127489336:C:A	0	127489336	A	C
9	chr9:127489410:G:A	0	127489410	A	G
9	chr9:127490028:T:A	0	127490028	A	T
9	chr9:127491652:A:G	0	127491652	G	A
9	chr9:127493227:A:G	0	127493227	G	A
9	chr9:127493289:C:T	0	127493289	T	C
9	chr9:127493948:G:A	0	127493948	A	G
9	chr9:127494912:G:A	0	127494912	A	G
9	chr9:127494926:G:A	0	127494926	A	G
9	chr9:127495881:A:T	0	127495881	T	A
9	chr9:127497551:C:A	0	127497551	A	C
9	chr9:127498509:C:T	0	127498509	T	C
9	chr9:127498806:C:T	0	127498806	T	C
9	chr9:127498834:G:A	0	127498834	A	G
9	chr9:127499797:A:G	0	127499797	G	A
9	chr9:127500150:CA:C	0	127500150	C	CA
9	chr9:127500155:G:T	0	127500155	T	G
9	chr9:127500318:G:A	0	127500318	A	G
9	chr9:127500351:A:ACT	0	127500351	ACT	A
9	chr9:127504120:G:A	0	127504120	A	G
9	chr9:127504287:A:G	0	127504287	G	A
9	chr9:127505284:T:C	0	127505284	C	T
9	chr9:127507507:A:G	0	127507507	G	A
9	chr9:127508772:G:A	0	127508772	A	G
9	chr9:127509387:A:G	0	127509387	G	A
9	chr9:127509727:T:G	0	127509727	G	T
9	chr9:127510138:G:A	0	127510138	A	G
9	chr9:127511179:G:A	0	127511179	A	G
9	chr9:127511932:A:G	0	127511932	G	A
9	chr9:127511934:A:C	0	127511934	C	A
9	chr9:127512011:T:G	0	127512011	G	T
9	chr9:127513503:T:C	0	127513503	C	T
9	chr9:127515286:C:T	0	127515286	T	C
9	chr9:127515484:G:A	0	127515484	A	G
9	chr9:127515543:AC:A	0	127515543	A	AC
9	chr9:127516260:G:A	0	127516260	A	G
9	chr9:127516355:G:A	0	127516355	A	G
9	chr9:127516388:C:T	0	127516388	T	C
9	chr9:127518310:G:A	0	127518310	A	G
9	chr9:127518911:T:C	0	127518911	C	T
9	chr9:127519818:G:A	0	127519818	A	G
9	chr9:127520031:A:G	0	127520031	G	A
9	chr9:127520560:T:G	0	127520560	G	T
9	chr9:127520845:C:T	0	127520845	T	C
9	chr9:127520861:G:C	0	127520861	C	G
9	chr9:127522373:C:G	0	127522373	G	C
9	chr9:127523871:A:G	0	127523871	G	A
9	chr9:127525008:C:A	0	127525008	A	C
9	chr9:127526438:C:A	0	127526438	A	C
9	chr9:127526885:C:T	0	127526885	T	C
9	chr9:127526952:GT:G	0	127526952	G	GT
9	chr9:127527672:G:A	0	127527672	A	G
9	chr9:127529706:CATT:C	0	127529706	C	CATT
9	chr9:127530888:T:C	0	127530888	C	T
9	chr9:127531144:C:T	0	127531144	T	C
9	chr9:127531190:T:A	0	127531190	A	T
9	chr9:127531312:A:G	0	127531312	G	A
9	chr9:127532886:C:T	0	127532886	T	C
9	chr9:127533260:C:T	0	127533260	T	C
9	chr9:127534205:T:G	0	127534205	G	T
9	chr9:127534967:C:T	0	127534967	T	C
9	chr9:127535130:C:T	0	127535130	T	C
9	chr9:127535686:T:C	0	127535686	C	T
9	chr9:127535817:G:A	0	127535817	A	G
9	chr9:127535937:C:A	0	127535937	A	C
9	chr9:127536007:G:A	0	127536007	A	G
9	chr9:127536966:G:A	0	127536966	A	G
9	chr9:127537818:CTG:C	0	127537818	C	CTG
9	chr9:127538128:C:T	0	127538128	T	C
9	chr9:127538498:G:A	0	127538498	A	G
9	chr9:127538711:G:A	0	127538711	A	G
9	chr9:127538761:A:G	0	127538761	G	A
9	chr9:127539352:G:T	0	127539352	T	G
9	chr9:127540961:A:G	0	127540961	G	A
9	chr9:127541361:A:G	0	127541361	G	A
9	chr9:127541388:C:A	0	127541388	A	C
9	chr9:127541471:G:C	0	127541471	C	G
9	chr9:127546077:A:G	0	127546077	G	A
9	chr9:127546160:T:C	0	127546160	C	T
9	chr9:127546178:T:A	0	127546178	A	T
9	chr9:127546564:T:C	0	127546564	C	T
9	chr9:127546745:T:C	0	127546745	C	T
9	chr9:127546749:T:C	0	127546749	C	T
9	chr9:127546917:G:A	0	127546917	A	G
9	chr9:127547560:G:A	0	127547560	A	G
9	chr9:127547564:A:G	0	127547564	G	A
9	chr9:127547654:A:G	0	127547654	G	A
9	chr9:127547795:C:A	0	127547795	A	C
9	chr9:127547894:A:G	0	127547894	G	A
9	chr9:127548053:C:T	0	127548053	T	C
9	chr9:127548056:C:T	0	127548056	T	C
9	chr9:127548555:A:G	0	127548555	G	A
9	chr9:127549449:G:A	0	127549449	A	G
9	chr9:127551544:T:A	0	127551544	A	T
9	chr9:127554750:G:A	0	127554750	A	G
9	chr9:127555839:G:A	0	127555839	A	G
9	chr9:127556305:T:A	0	127556305	A	T
9	chr9:127557281:G:A	0	127557281	A	G
9	chr9:127557840:T:C	0	127557840	C	T
9	chr9:127558004:T:C	0	127558004	C	T
9	chr9:127558278:C:T	0	127558278	T	C
9	chr9:127558838:T:C	0	127558838	C	T
9	chr9:127558843:C:T	0	127558843	T	C
9	chr9:127559883:G:A	0	127559883	A	G
9	chr9:127559896:C:T	0	127559896	T	C
9	chr9:127560439:GC:G	0	127560439	G	GC
9	chr9:127560513:T:G	0	127560513	G	T
9	chr9:127561206:G:T	0	127561206	T	G
9	chr9:127561875:A:G	0	127561875	G	A
9	chr9:127562251:C:A	0	127562251	A	C
9	chr9:127562985:T:C	0	127562985	C	T
9	chr9:127563055:C:G	0	127563055	G	C
9	chr9:127563134:G:T	0	127563134	T	G
9	chr9:127564242:G:A	0	127564242	A	G
9	chr9:127564278:A:G	0	127564278	G	A
9	chr9:127564608:C:T	0	127564608	T	C
9	chr9:127564758:A:G	0	127564758	G	A
9	chr9:127565005:T:C	0	127565005	C	T
9	chr9:127565074:A:C	0	127565074	C	A
9	chr9:127565121:C:T	0	127565121	T	C
9	chr9:127565852:G:A	0	127565852	A	G
9	chr9:127566220:T:C	0	127566220	C	T
9	chr9:127566327:A:G	0	127566327	G	A
9	chr9:127566376:A:C	0	127566376	C	A
9	chr9:127566796:A:C	0	127566796	C	A
9	chr9:127567376:T:C	0	127567376	C	T
9	chr9:127567507:T:C	0	127567507	C	T
9	chr9:127567757:A:G	0	127567757	G	A
9	chr9:127567852:C:T	0	127567852	T	C
9	chr9:127567949:G:T	0	127567949	T	G
9	chr9:127568269:G:A	0	127568269	A	G
9	chr9:127569605:A:T	0	127569605	T	A
9	chr9:127569755:G:A	0	127569755	A	G
9	chr9:127569944:G:A	0	127569944	A	G
9	chr9:127570481:A:G	0	127570481	G	A
9	chr9:127571041:T:C	0	127571041	C	T
9	chr9:127571497:A:G	0	127571497	G	A
9	chr9:127571899:C:T	0	127571899	T	C
9	chr9:127572787:A:G	0	127572787	G	A
9	chr9:127572801:C:T	0	127572801	T	C
9	chr9:127572831:G:A	0	127572831	A	G
9	chr9:127572892:A:T	0	127572892	T	A
9	chr9:127573085:T:C	0	127573085	C	T
9	chr9:127573232:G:T	0	127573232	T	G
9	chr9:127573313:T:G	0	127573313	G	T
9	chr9:127574042:T:C	0	127574042	C	T
9	chr9:127574208:A:G	0	127574208	G	A
9	chr9:127574592:C:T	0	127574592	T	C
9	chr9:127574805:G:A	0	127574805	A	G
9	chr9:127575311:C:A	0	127575311	A	C
9	chr9:127575314:A:G	0	127575314	G	A
9	chr9:127575699:C:T	0	127575699	T	C
9	chr9:127575790:C:A	0	127575790	A	C
9	chr9:127575998:A:G	0	127575998	G	A
9	chr9:127576316:A:C	0	127576316	C	A
9	chr9:127576926:T:C	0	127576926	C	T
9	chr9:127578341:T:C	0	127578341	C	T
9	chr9:127578634:G:C	0	127578634	C	G
9	chr9:127578974:A:G	0	127578974	G	A
9	chr9:127579080:A:G	0	127579080	G	A
9	chr9:127579231:C:T	0	127579231	T	C
9	chr9:127580711:G:A	0	127580711	A	G
9	chr9:127582444:C:T	0	127582444	T	C
9	chr9:127582460:C:T	0	127582460	T	C
9	chr9:127584239:T:C	0	127584239	C	T
9	chr9:127584839:C:T	0	127584839	T	C
9	chr9:127586591:G:A	0	127586591	A	G
9	chr9:127586735:A:G	0	127586735	G	A
9	chr9:127586790:C:T	0	127586790	T	C
9	chr9:127595957:C:A	0	127595957	A	C
9	chr9:127596494:A:G	0	127596494	G	A
9	chr9:127598667:C:T	0	127598667	T	C
9	chr9:127598882:T:A	0	127598882	A	T
9	chr9:127598921:G:GC	0	127598921	GC	G
9	chr9:127599612:ATG:A	0	127599612	A	ATG
9	chr9:127600066:G:A	0	127600066	A	G
9	chr9:127600305:C:T	0	127600305	T	C
9	chr9:127600522:T:C	0	127600522	C	T
9	chr9:127600904:G:A	0	127600904	A	G
9	chr9:127600950:A:T	0	127600950	T	A
9	chr9:127601340:T:A	0	127601340	A	T
9	chr9:127602303:T:A	0	127602303	A	T
9	chr9:127603647:T:A	0	127603647	A	T
9	chr9:127607125:C:T	0	127607125	T	C
9	chr9:127608774:C:T	0	127608774	T	C
9	chr9:127610208:T:C	0	127610208	C	T
9	chr9:127611317:T:C	0	127611317	C	T
9	chr9:127613364:G:C	0	127613364	C	G
9	chr9:127613969:G:A	0	127613969	A	G
9	chr9:127614973:A:G	0	127614973	G	A
9	chr9:127617520:T:C	0	127617520	C	T
9	chr9:127617822:A:G	0	127617822	G	A
9	chr9:127622424:A:C	0	127622424	C	A
9	chr9:127628439:G:A	0	127628439	A	G
9	chr9:127630384:G:T	0	127630384	T	G
9	chr9:127630675:G:A	0	127630675	A	G
9	chr9:127632436:A:G	0	127632436	G	A
9	chr9:127633930:C:G	0	127633930	G	C
9	chr9:127637160:C:T	0	127637160	T	C
9	chr9:127639901:C:T	0	127639901	T	C
9	chr9:127640087:G:A	0	127640087	A	G
9	chr9:127640962:T:G	0	127640962	G	T
9	chr9:127641343:C:T	0	127641343	T	C
9	chr9:127642656:T:C	0	127642656	C	T
9	chr9:127644885:T:C	0	127644885	C	T
9	chr9:127646802:C:T	0	127646802	T	C
9	chr9:127647426:T:TCTC	0	127647426	TCTC	T
9	chr9:127649272:C:T	0	127649272	T	C
9	chr9:127655091:C:T	0	127655091	T	C
9	chr9:127660797:A:G	0	127660797	G	A
9	chr9:127661637:G:A	0	127661637	A	G
9	chr9:127664732:G:A	0	127664732	A	G
9	chr9:127667837:A:G	0	127667837	G	A
9	chr9:127670292:T:G	0	127670292	G	T
9	chr9:127671554:T:A	0	127671554	A	T
9	chr9:127676164:G:A	0	127676164	A	G
9	chr9:127677263:C:A	0	127677263	A	C
9	chr9:127680714:C:T	0	127680714	T	C
9	chr9:127681974:A:G	0	127681974	G	A
9	chr9:127682863:A:G	0	127682863	G	A
9	chr9:127685941:G:A	0	127685941	A	G
9	chr9:127687741:G:A	0	127687741	A	G
9	chr9:127688381:T:C	0	127688381	C	T
9	chr9:127689613:G:C	0	127689613	C	G
9	chr9:127689676:C:A	0	127689676	A	C
9	chr9:127690513:G:A	0	127690513	A	G
9	chr9:127693222:C:T	0	127693222	T	C
9	chr9:127693412:C:T	0	127693412	T	C
9	chr9:127706294:T:C	0	127706294	C	T
9	chr9:127706779:T:G	0	127706779	G	T
9	chr9:127714881:G:A	0	127714881	A	G
9	chr9:127715489:G:A	0	127715489	A	G
9	chr9:127718043:A:C	0	127718043	C	A
9	chr9:127719083:T:C	0	127719083	C	T
9	chr9:127720687:C:G	0	127720687	G	C
9	chr9:127723339:G:A	0	127723339	A	G
9	chr9:127724105:C:T	0	127724105	T	C
9	chr9:127726215:C:T	0	127726215	T	C
9	chr9:127726652:G:A	0	127726652	A	G
9	chr9:127726910:C:T	0	127726910	T	C
9	chr9:127727464:A:G	0	127727464	G	A
9	chr9:127727797:CA:C	0	127727797	C	CA
9	chr9:127729204:G:A	0	127729204	A	G
9	chr9:127729354:T:C	0	127729354	C	T
9	chr9:127729447:T:C	0	127729447	C	T
9	chr9:127729719:A:G	0	127729719	G	A
9	chr9:127729760:G:A	0	127729760	A	G
9	chr9:127731234:A:G	0	127731234	G	A
9	chr9:127732388:G:A	0	127732388	A	G
9	chr9:127732512:C:T	0	127732512	T	C
9	chr9:127732532:T:C	0	127732532	C	T
9	chr9:127733611:A:C	0	127733611	C	A
9	chr9:127733797:A:G	0	127733797	G	A
9	chr9:127734136:G:A	0	127734136	A	G
9	chr9:127734901:A:G	0	127734901	G	A
9	chr9:127735312:C:T	0	127735312	T	C
9	chr9:127735841:T:G	0	127735841	G	T
9	chr9:127736824:A:C	0	127736824	C	A
9	chr9:127739438:A:G	0	127739438	G	A
9	chr9:127739959:T:C	0	127739959	C	T
9	chr9:127740831:T:C	0	127740831	C	T
9	chr9:127741333:C:G	0	127741333	G	C
9	chr9:127741479:C:T	0	127741479	T	C
9	chr9:127741529:A:G	0	127741529	G	A
9	chr9:127741791:G:A	0	127741791	A	G
9	chr9:127742048:G:A	0	127742048	A	G
9	chr9:127743183:T:C	0	127743183	C	T
9	chr9:127743858:A:C	0	127743858	C	A
9	chr9:127743899:A:G	0	127743899	G	A
9	chr9:127745903:C:T	0	127745903	T	C
9	chr9:127746305:T:A	0	127746305	A	T
9	chr9:127747160:A:G	0	127747160	G	A
9	chr9:127747830:A:G	0	127747830	G	A
9	chr9:127748293:A:G	0	127748293	G	A
9	chr9:127748296:TTTA:T	0	127748296	T	TTTA
9	chr9:127748301:T:A	0	127748301	A	T
9	chr9:127748305:T:A	0	127748305	A	T
9	chr9:127748393:C:T	0	127748393	T	C
9	chr9:127748394:A:G	0	127748394	G	A
9	chr9:127748994:G:A	0	127748994	A	G
9	chr9:127749018:C:T	0	127749018	T	C
9	chr9:127749702:C:T	0	127749702	T	C
9	chr9:127749792:A:G	0	127749792	G	A
9	chr9:127750741:T:G	0	127750741	G	T
9	chr9:127751190:A:G	0	127751190	G	A
9	chr9:127751498:A:T	0	127751498	T	A
9	chr9:127751597:C:T	0	127751597	T	C
9	chr9:127751689:C:A	0	127751689	A	C
9	chr9:127752637:T:C	0	127752637	C	T
9	chr9:127753092:G:A	0	127753092	A	G
9	chr9:127753275:T:C	0	127753275	C	T
9	chr9:127753549:T:C	0	127753549	C	T
9	chr9:127753684:G:C	0	127753684	C	G
9	chr9:127755694:A:G	0	127755694	G	A
9	chr9:127756437:G:T	0	127756437	T	G
9	chr9:127756730:C:T	0	127756730	T	C
9	chr9:127756776:G:A	0	127756776	A	G
9	chr9:127759285:C:A	0	127759285	A	C
9	chr9:127760024:C:T	0	127760024	T	C
9	chr9:127761625:T:C	0	127761625	C	T
9	chr9:127763015:G:A	0	127763015	A	G
9	chr9:127763765:G:A	0	127763765	A	G
9	chr9:127764264:A:G	0	127764264	G	A
9	chr9:127764326:A:G	0	127764326	G	A
9	chr9:127765398:A:G	0	127765398	G	A
9	chr9:127765507:C:A	0	127765507	A	C
9	chr9:127767876:G:A	0	127767876	A	G
9	chr9:127769320:A:G	0	127769320	G	A
9	chr9:127770072:G:A	0	127770072	A	G
9	chr9:127770157:A:G	0	127770157	G	A
9	chr9:127770320:G:C	0	127770320	C	G
9	chr9:127770665:TGGA:T	0	127770665	T	TGGA
9	chr9:127771082:T:C	0	127771082	C	T
9	chr9:127772175:A:G	0	127772175	G	A
9	chr9:127774438:G:A	0	127774438	A	G
9	chr9:127776305:G:T	0	127776305	T	G
9	chr9:127776395:T:C	0	127776395	C	T
9	chr9:127777591:A:G	0	127777591	G	A
9	chr9:127779834:T:C	0	127779834	C	T
9	chr9:127782082:CAG:C	0	127782082	C	CAG
9	chr9:127783671:G:A	0	127783671	A	G
9	chr9:127787292:G:A	0	127787292	A	G
9	chr9:127787765:C:T	0	127787765	T	C
9	chr9:127787855:C:T	0	127787855	T	C
9	chr9:127790636:A:G	0	127790636	G	A
9	chr9:127790829:T:C	0	127790829	C	T
9	chr9:127791157:C:T	0	127791157	T	C
9	chr9:127792032:T:A	0	127792032	A	T
9	chr9:127793005:A:G	0	127793005	G	A
9	chr9:127793446:C:T	0	127793446	T	C
9	chr9:127793618:T:C	0	127793618	C	T
9	chr9:127794947:G:A	0	127794947	A	G
9	chr9:127794995:G:A	0	127794995	A	G
9	chr9:127795399:A:C	0	127795399	C	A
9	chr9:127795459:G:A	0	127795459	A	G
9	chr9:127795609:A:G	0	127795609	G	A
9	chr9:127796396:C:T	0	127796396	T	C
9	chr9:127797006:C:T	0	127797006	T	C
9	chr9:127798788:C:T	0	127798788	T	C
9	chr9:127798837:A:G	0	127798837	G	A
9	chr9:127799409:T:C	0	127799409	C	T
9	chr9:127800185:G:A	0	127800185	A	G
9	chr9:127800357:C:T	0	127800357	T	C
9	chr9:127800446:C:T	0	127800446	T	C
9	chr9:127801040:C:T	0	127801040	T	C
9	chr9:127803598:C:T	0	127803598	T	C
9	chr9:127803906:G:A	0	127803906	A	G
9	chr9:127804260:A:G	0	127804260	G	A
9	chr9:127811617:C:T	0	127811617	T	C
9	chr9:127813796:T:C	0	127813796	C	T
9	chr9:127814497:A:G	0	127814497	G	A
9	chr9:127817320:C:T	0	127817320	T	C
9	chr9:127817814:T:C	0	127817814	C	T
9	chr9:127819444:A:G	0	127819444	G	A
9	chr9:127820506:T:G	0	127820506	G	T
9	chr9:127820739:A:G	0	127820739	G	A
9	chr9:127820895:A:G	0	127820895	G	A
9	chr9:127822640:T:C	0	127822640	C	T
9	chr9:127822752:T:C	0	127822752	C	T
9	chr9:127824378:G:A	0	127824378	A	G
9	chr9:127824409:G:A	0	127824409	A	G
9	chr9:127827574:C:T	0	127827574	T	C
9	chr9:127828553:G:A	0	127828553	A	G
9	chr9:127830437:G:T	0	127830437	T	G
9	chr9:127831432:A:G	0	127831432	G	A
9	chr9:127831489:T:G	0	127831489	G	T
9	chr9:127831718:G:T	0	127831718	T	G
9	chr9:127831785:G:A	0	127831785	A	G
9	chr9:127832583:C:G	0	127832583	G	C
9	chr9:127832837:A:G	0	127832837	G	A
9	chr9:127832972:G:T	0	127832972	T	G
9	chr9:127834173:A:G	0	127834173	G	A
9	chr9:127834387:G:A	0	127834387	A	G
9	chr9:127834944:T:C	0	127834944	C	T
9	chr9:127836645:G:A	0	127836645	A	G
9	chr9:127837679:C:T	0	127837679	T	C
9	chr9:127838998:C:T	0	127838998	T	C
9	chr9:127839297:C:T	0	127839297	T	C
9	chr9:127839951:G:A	0	127839951	A	G
9	chr9:127840129:G:A	0	127840129	A	G
9	chr9:127843069:C:A	0	127843069	A	C
9	chr9:127843106:C:T	0	127843106	T	C
9	chr9:127843460:A:G	0	127843460	G	A
9	chr9:127844718:C:T	0	127844718	T	C
9	chr9:127845080:G:A	0	127845080	A	G
9	chr9:127845239:T:G	0	127845239	G	T
9	chr9:127845433:T:C	0	127845433	C	T
9	chr9:127845853:T:G	0	127845853	G	T
9	chr9:127846017:T:G	0	127846017	G	T
9	chr9:127846667:G:A	0	127846667	A	G
9	chr9:127847469:C:T	0	127847469	T	C
9	chr9:127847736:C:T	0	127847736	T	C
9	chr9:127848446:C:G	0	127848446	G	C
9	chr9:127849626:G:A	0	127849626	A	G
9	chr9:127850104:C:A	0	127850104	A	C
9	chr9:127850180:A:G	0	127850180	G	A
9	chr9:127850386:A:C	0	127850386	C	A
9	chr9:127851105:T:C	0	127851105	C	T
9	chr9:127852077:G:A	0	127852077	A	G
9	chr9:127852626:T:C	0	127852626	C	T
9	chr9:127852633:G:A	0	127852633	A	G
9	chr9:127853472:G:A	0	127853472	A	G
9	chr9:127853820:G:A	0	127853820	A	G
9	chr9:127853860:A:G	0	127853860	G	A
9	chr9:127854342:G:A	0	127854342	A	G
9	chr9:127855306:C:G	0	127855306	G	C
9	chr9:127855439:T:C	0	127855439	C	T
9	chr9:127855828:T:G	0	127855828	G	T
9	chr9:127856098:T:C	0	127856098	C	T
9	chr9:127857314:G:A	0	127857314	A	G
9	chr9:127858394:T:C	0	127858394	C	T
9	chr9:127858623:G:A	0	127858623	A	G
9	chr9:127858745:A:C	0	127858745	C	A
9	chr9:127860026:G:C	0	127860026	C	G
9	chr9:127860261:G:A	0	127860261	A	G
9	chr9:127860667:T:C	0	127860667	C	T
9	chr9:127860923:A:G	0	127860923	G	A
9	chr9:127862444:G:A	0	127862444	A	G
9	chr9:127862843:G:A	0	127862843	A	G
9	chr9:127862940:C:T	0	127862940	T	C
9	chr9:127863872:C:T	0	127863872	T	C
9	chr9:127864099:C:T	0	127864099	T	C
9	chr9:127865454:A:G	0	127865454	G	A
9	chr9:127865823:T:C	0	127865823	C	T
9	chr9:127866221:C:T	0	127866221	T	C
9	chr9:127866222:G:A	0	127866222	A	G
9	chr9:127866225:C:T	0	127866225	T	C
9	chr9:127866251:T:A	0	127866251	A	T
9	chr9:127866386:T:C	0	127866386	C	T
9	chr9:127866452:A:C	0	127866452	C	A
9	chr9:127867086:T:C	0	127867086	C	T
9	chr9:127867414:A:G	0	127867414	G	A
9	chr9:127868919:C:T	0	127868919	T	C
9	chr9:127868935:C:T	0	127868935	T	C
9	chr9:127869240:T:C	0	127869240	C	T
9	chr9:127869611:T:C	0	127869611	C	T
9	chr9:127870263:G:A	0	127870263	A	G
9	chr9:127870548:G:A	0	127870548	A	G
9	chr9:127870897:C:T	0	127870897	T	C
9	chr9:127871154:C:T	0	127871154	T	C
9	chr9:127872665:T:C	0	127872665	C	T
9	chr9:127873658:C:T	0	127873658	T	C
9	chr9:127874134:C:T	0	127874134	T	C
9	chr9:127874951:AC:A	0	127874951	A	AC
9	chr9:127875022:A:G	0	127875022	G	A
9	chr9:127876188:C:T	0	127876188	T	C
9	chr9:127879423:G:A	0	127879423	A	G
9	chr9:127879827:C:A	0	127879827	A	C
9	chr9:127880017:A:G	0	127880017	G	A
9	chr9:127880034:G:A	0	127880034	A	G
9	chr9:127880427:T:C	0	127880427	C	T
9	chr9:127880476:G:A	0	127880476	A	G
9	chr9:127882983:C:T	0	127882983	T	C
9	chr9:127883545:C:T	0	127883545	T	C
9	chr9:127886255:T:C	0	127886255	C	T
9	chr9:127887082:AC:A	0	127887082	A	AC
9	chr9:127889131:C:T	0	127889131	T	C
9	chr9:127889217:G:A	0	127889217	A	G
9	chr9:127890146:G:A	0	127890146	A	G
9	chr9:127891375:G:A	0	127891375	A	G
9	chr9:127892386:T:C	0	127892386	C	T
9	chr9:127892667:T:C	0	127892667	C	T
9	chr9:127892681:G:T	0	127892681	T	G
9	chr9:127893081:C:T	0	127893081	T	C
9	chr9:127895389:G:A	0	127895389	A	G
9	chr9:127895554:G:A	0	127895554	A	G
9	chr9:127896526:G:A	0	127896526	A	G
9	chr9:127896569:C:T	0	127896569	T	C
9	chr9:127897127:G:A	0	127897127	A	G
9	chr9:127898531:A:G	0	127898531	G	A
9	chr9:127898670:G:A	0	127898670	A	G
9	chr9:127899077:G:A	0	127899077	A	G
9	chr9:127899749:G:A	0	127899749	A	G
9	chr9:127899765:C:T	0	127899765	T	C
9	chr9:127900508:C:T	0	127900508	T	C
9	chr9:127901278:A:C	0	127901278	C	A
9	chr9:127902228:G:A	0	127902228	A	G
9	chr9:127902798:G:T	0	127902798	T	G
9	chr9:127903172:C:T	0	127903172	T	C
9	chr9:127904259:A:C	0	127904259	C	A
9	chr9:127905303:C:T	0	127905303	T	C
9	chr9:127905999:T:A	0	127905999	A	T
9	chr9:127906678:A:G	0	127906678	G	A
9	chr9:127907283:CCT:C	0	127907283	C	CCT
9	chr9:127908253:C:T	0	127908253	T	C
9	chr9:127908833:A:T	0	127908833	T	A
9	chr9:127909298:A:G	0	127909298	G	A
9	chr9:127909827:A:G	0	127909827	G	A
9	chr9:127909913:TC:T	0	127909913	T	TC
9	chr9:127911140:C:T	0	127911140	T	C
9	chr9:127911882:CA:C	0	127911882	C	CA
9	chr9:127912188:G:GC	0	127912188	GC	G
9	chr9:127914351:C:T	0	127914351	T	C
9	chr9:127915259:G:A	0	127915259	A	G
9	chr9:127916788:AGAG:A	0	127916788	A	AGAG
9	chr9:127917521:G:T	0	127917521	T	G
9	chr9:127919613:T:C	0	127919613	C	T
9	chr9:127922472:T:C	0	127922472	C	T
9	chr9:127923996:AG:A	0	127923996	A	AG
9	chr9:127924270:A:G	0	127924270	G	A
9	chr9:127926751:G:A	0	127926751	A	G
9	chr9:127928644:T:G	0	127928644	G	T
9	chr9:127929210:T:G	0	127929210	G	T
9	chr9:127930793:G:A	0	127930793	A	G
9	chr9:127931764:A:AG	0	127931764	AG	A
9	chr9:127931965:A:G	0	127931965	G	A
9	chr9:127933501:G:T	0	127933501	T	G
9	chr9:127933644:G:A	0	127933644	A	G
9	chr9:127933937:C:G	0	127933937	G	C
9	chr9:127934109:A:G	0	127934109	G	A
9	chr9:127934431:A:G	0	127934431	G	A
9	chr9:127934576:G:C	0	127934576	C	G
9	chr9:127935764:A:G	0	127935764	G	A
9	chr9:127937638:G:A	0	127937638	A	G
9	chr9:127937972:T:C	0	127937972	C	T
9	chr9:127938448:T:C	0	127938448	C	T
9	chr9:127939274:G:C	0	127939274	C	G
9	chr9:127939607:A:G	0	127939607	G	A
9	chr9:127940198:A:G	0	127940198	G	A
9	chr9:127940260:G:A	0	127940260	A	G
9	chr9:127940363:C:T	0	127940363	T	C
9	chr9:127941286:A:G	0	127941286	G	A
9	chr9:127941440:T:G	0	127941440	G	T
9	chr9:127942696:T:C	0	127942696	C	T
9	chr9:127942841:C:T	0	127942841	T	C
9	chr9:127943849:A:G	0	127943849	G	A
9	chr9:127944802:A:G	0	127944802	G	A
9	chr9:127944974:T:C	0	127944974	C	T
9	chr9:127945992:G:A	0	127945992	A	G
9	chr9:127946981:C:A	0	127946981	A	C
9	chr9:127948447:A:G	0	127948447	G	A
9	chr9:127948512:T:C	0	127948512	C	T
9	chr9:127948694:C:T	0	127948694	T	C
9	chr9:127950212:T:C	0	127950212	C	T
9	chr9:127951337:T:C	0	127951337	C	T
9	chr9:127951430:T:G	0	127951430	G	T
9	chr9:127952045:T:C	0	127952045	C	T
9	chr9:127952314:G:A	0	127952314	A	G
9	chr9:127952339:G:A	0	127952339	A	G
9	chr9:127952643:A:G	0	127952643	G	A
9	chr9:127952651:T:C	0	127952651	C	T
9	chr9:127953046:T:C	0	127953046	C	T
9	chr9:127953643:A:G	0	127953643	G	A
9	chr9:127954482:A:G	0	127954482	G	A
9	chr9:127955682:G:A	0	127955682	A	G
9	chr9:127955841:G:A	0	127955841	A	G
9	chr9:127956054:C:T	0	127956054	T	C
9	chr9:127956218:T:C	0	127956218	C	T
9	chr9:127956251:C:T	0	127956251	T	C
9	chr9:127956848:G:A	0	127956848	A	G
9	chr9:127959933:T:C	0	127959933	C	T
9	chr9:127960408:A:G	0	127960408	G	A
9	chr9:127960622:G:A	0	127960622	A	G
9	chr9:127961140:C:G	0	127961140	G	C
9	chr9:127961292:T:A	0	127961292	A	T
9	chr9:127961293:GGGGCATGA:G	0	127961293	G	GGGGCATGA
9	chr9:127962527:C:G	0	127962527	G	C
9	chr9:127962549:C:T	0	127962549	T	C
9	chr9:127963162:G:A	0	127963162	A	G
9	chr9:127964467:G:A	0	127964467	A	G
9	chr9:127965065:C:T	0	127965065	T	C
9	chr9:127965358:C:T	0	127965358	T	C
9	chr9:127965398:C:T	0	127965398	T	C
9	chr9:127965830:G:A	0	127965830	A	G
9	chr9:127967813:G:A	0	127967813	A	G
9	chr9:127968278:C:T	0	127968278	T	C
9	chr9:127968880:C:G	0	127968880	G	C
9	chr9:127969007:A:G	0	127969007	G	A
9	chr9:127969232:C:T	0	127969232	T	C
9	chr9:127969963:A:T	0	127969963	T	A
9	chr9:127970309:G:A	0	127970309	A	G
9	chr9:127970411:G:A	0	127970411	A	G
9	chr9:127971483:G:A	0	127971483	A	G
9	chr9:127973469:C:T	0	127973469	T	C
9	chr9:127974345:G:A	0	127974345	A	G
9	chr9:127974971:T:C	0	127974971	C	T
9	chr9:127976451:C:T	0	127976451	T	C
9	chr9:127979614:G:A	0	127979614	A	G
9	chr9:127981339:C:T	0	127981339	T	C
9	chr9:127982145:C:G	0	127982145	G	C
9	chr9:127982210:T:A	0	127982210	A	T
9	chr9:127983686:A:G	0	127983686	G	A
9	chr9:127983748:A:G	0	127983748	G	A
9	chr9:127983931:C:T	0	127983931	T	C
9	chr9:127984070:G:A	0	127984070	A	G
9	chr9:127985764:A:G	0	127985764	G	A
9	chr9:127986621:G:A	0	127986621	A	G
9	chr9:127986986:G:A	0	127986986	A	G
9	chr9:127987153:T:C	0	127987153	C	T
9	chr9:127987912:T:C	0	127987912	C	T
9	chr9:127988570:C:G	0	127988570	G	C
9	chr9:127988610:G:T	0	127988610	T	G
9	chr9:127988775:T:G	0	127988775	G	T
9	chr9:127989317:G:A	0	127989317	A	G
9	chr9:127989836:C:T	0	127989836	T	C
9	chr9:127989918:C:T	0	127989918	T	C
9	chr9:127990124:G:A	0	127990124	A	G
9	chr9:127990293:T:C	0	127990293	C	T
9	chr9:127990497:C:T	0	127990497	T	C
9	chr9:127990752:T:C	0	127990752	C	T
9	chr9:127990886:T:C	0	127990886	C	T
9	chr9:127991000:G:A	0	127991000	A	G
9	chr9:127991436:C:T	0	127991436	T	C
9	chr9:127991654:A:G	0	127991654	G	A
9	chr9:127992016:G:A	0	127992016	A	G
9	chr9:127992227:TTTA:T	0	127992227	T	TTTA
9	chr9:127993414:G:A	0	127993414	A	G
9	chr9:127993705:G:C	0	127993705	C	G
9	chr9:127993943:G:A	0	127993943	A	G
9	chr9:127994386:T:G	0	127994386	G	T
9	chr9:127994715:T:C	0	127994715	C	T
9	chr9:127995034:G:A	0	127995034	A	G
9	chr9:127996125:G:A	0	127996125	A	G
9	chr9:127996456:C:T	0	127996456	T	C
9	chr9:127996629:A:G	0	127996629	G	A
9	chr9:127996867:TACATA:T	0	127996867	T	TACATA
9	chr9:127997050:T:C	0	127997050	C	T
9	chr9:127997414:T:C	0	127997414	C	T
9	chr9:127998039:C:T	0	127998039	T	C
9	chr9:127999058:C:T	0	127999058	T	C
9	chr9:128000399:C:G	0	128000399	G	C
9	chr9:128002676:A:G	0	128002676	G	A
9	chr9:128004131:G:A	0	128004131	A	G
9	chr9:128004526:G:A	0	128004526	A	G
9	chr9:128004554:G:A	0	128004554	A	G
9	chr9:128005202:G:A	0	128005202	A	G
9	chr9:128006131:C:T	0	128006131	T	C
9	chr9:128006225:G:C	0	128006225	C	G
9	chr9:128006475:G:C	0	128006475	C	G
9	chr9:128006547:G:A	0	128006547	A	G
9	chr9:128007379:A:AT	0	128007379	AT	A
9	chr9:128007752:G:A	0	128007752	A	G
9	chr9:128007997:G:T	0	128007997	T	G
9	chr9:128008205:A:C	0	128008205	C	A
9	chr9:128008375:T:G	0	128008375	G	T
9	chr9:128008406:A:G	0	128008406	G	A
9	chr9:128008765:T:G	0	128008765	G	T
9	chr9:128009032:G:A	0	128009032	A	G
9	chr9:128010052:A:C	0	128010052	C	A
9	chr9:128010147:A:G	0	128010147	G	A
9	chr9:128010610:G:A	0	128010610	A	G
9	chr9:128011512:A:G	0	128011512	G	A
9	chr9:128011657:T:A	0	128011657	A	T
9	chr9:128012473:T:C	0	128012473	C	T
9	chr9:128012728:G:C	0	128012728	C	G
9	chr9:128013111:G:A	0	128013111	A	G
9	chr9:128013121:A:G	0	128013121	G	A
9	chr9:128013400:A:G	0	128013400	G	A
9	chr9:128013536:C:T	0	128013536	T	C
9	chr9:128013537:G:A	0	128013537	A	G
9	chr9:128013840:A:G	0	128013840	G	A
9	chr9:128014128:C:T	0	128014128	T	C
9	chr9:128014464:A:G	0	128014464	G	A
9	chr9:128014618:T:C	0	128014618	C	T
9	chr9:128014838:T:C	0	128014838	C	T
9	chr9:128015189:A:G	0	128015189	G	A
9	chr9:128015614:T:G	0	128015614	G	T
9	chr9:128015621:G:A	0	128015621	A	G
9	chr9:128015671:A:T	0	128015671	T	A
9	chr9:128015870:A:G	0	128015870	G	A
9	chr9:128016235:T:C	0	128016235	C	T
9	chr9:128016698:C:T	0	128016698	T	C
9	chr9:128017843:A:G	0	128017843	G	A
9	chr9:128018525:T:C	0	128018525	C	T
9	chr9:128018683:T:C	0	128018683	C	T
9	chr9:128019060:T:C	0	128019060	C	T
9	chr9:128019161:A:G	0	128019161	G	A
9	chr9:128019277:G:A	0	128019277	A	G
9	chr9:128019617:A:T	0	128019617	T	A
9	chr9:128019752:G:A	0	128019752	A	G
9	chr9:128019976:TTGTTGC:T	0	128019976	T	TTGTTGC
9	chr9:128020134:G:A	0	128020134	A	G
9	chr9:128020146:G:A	0	128020146	A	G
9	chr9:128021061:C:T	0	128021061	T	C
9	chr9:128021434:C:T	0	128021434	T	C
9	chr9:128021854:C:A	0	128021854	A	C
9	chr9:128022018:T:C	0	128022018	C	T
```
