## Supplementary material for "Characterization of shared and ancestry-specific signals driving complex traits using multi-ancestry fine-mapping": mesusieoutput

```
                 eur          afr      eur_afr
   [1,] 5.698214e-05 4.589416e-05 1.779506e-05
   [2,] 4.256357e-05 2.681953e-05 7.724426e-06
   [3,] 6.178163e-05 3.691033e-05 1.395349e-05
   [4,] 3.979444e-05 2.467728e-05 7.521879e-06
   [5,] 4.397780e-05 2.679216e-05 7.824337e-06
   [6,] 4.158855e-05 2.464411e-05 7.551809e-06
   [7,] 3.870582e-05 2.669763e-05 8.009227e-06
   [8,] 5.533097e-05 3.858220e-05 1.280843e-05
   [9,] 6.320948e-05 3.718744e-05 1.474348e-05
  [10,] 3.001763e-05 3.347297e-05 7.859378e-06
  [11,] 3.906137e-05 2.575026e-05 7.575839e-06
  [12,] 5.682439e-05 2.994410e-05 9.122560e-06
  [13,] 5.465798e-05 3.004965e-05 9.082578e-06
  [14,] 5.456887e-05 3.839367e-05 1.252793e-05
  [15,] 5.486769e-05 3.882235e-05 1.294290e-05
  [16,] 4.048891e-05 3.125764e-05 7.321853e-06
  [17,] 5.571600e-05 2.931343e-05 9.101229e-06
  [18,] 5.621093e-05 2.930687e-05 9.114506e-06
  [19,] 6.984622e-05 3.749838e-05 1.572370e-05
  [20,] 3.912496e-05 2.581693e-05 7.454470e-06
  [21,] 4.013228e-05 2.574349e-05 7.692826e-06
  [22,] 5.636128e-05 2.899935e-05 9.351153e-06
  [23,] 3.865259e-05 2.589460e-05 7.584966e-06
  [24,] 5.845912e-05 2.904711e-05 9.769829e-06
  [25,] 3.024385e-05 3.369413e-05 7.871245e-06
  [26,] 5.230661e-05 3.032360e-05 9.872470e-06
  [27,] 4.501250e-05 3.353685e-05 8.467966e-06
  [28,] 3.868939e-05 2.586179e-05 7.709915e-06
  [29,] 4.668846e-05 2.898704e-05 8.568959e-06
  [30,] 7.819210e-05 4.999309e-05 1.728843e-05
  [31,] 4.514100e-05 2.592825e-05 7.442774e-06
  [32,] 5.647567e-05 2.680792e-05 1.103293e-05
  [33,] 3.792800e-05 2.717997e-05 7.978842e-06
  [34,] 5.294503e-05 3.665034e-05 1.142639e-05
  [35,] 4.152437e-05 3.702268e-05 8.844960e-06
  [36,] 5.296384e-05 3.985114e-05 1.080833e-05
  [37,] 3.176539e-05 3.033197e-05 7.596926e-06
  [38,] 4.381253e-05 3.241003e-05 9.264804e-06
  [39,] 4.844903e-05 3.634080e-05 1.131468e-05
  [40,] 5.178777e-05 4.034380e-05 1.075470e-05
  [41,] 3.917046e-05 3.255903e-05 1.005103e-05
  [42,] 4.958877e-05 5.207618e-05 1.470316e-05
  [43,] 4.366575e-05 3.614330e-05 9.887350e-06
  [44,] 4.361995e-05 3.401010e-05 9.539723e-06
  [45,] 4.324118e-05 4.241604e-05 9.479217e-06
  [46,] 4.291861e-05 4.174492e-05 9.462842e-06
  [47,] 3.744706e-05 2.487751e-05 6.960744e-06
  [48,] 5.180697e-05 2.852074e-05 9.941054e-06
  [49,] 4.071068e-05 4.068683e-05 1.567829e-05
  [50,] 4.119930e-05 4.322974e-05 1.695016e-05
  [51,] 4.159063e-05 4.663574e-05 1.849188e-05
  [52,] 3.556617e-05 3.294860e-05 1.075777e-05
  [53,] 6.009686e-05 1.160637e-04 4.360726e-05
  [54,] 5.224537e-05 2.814906e-05 1.012230e-05
  [55,] 4.925781e-05 5.501615e-05 1.487117e-05
  [56,] 5.853046e-05 4.762435e-05 1.557353e-05
  [57,] 4.725389e-05 3.407802e-05 1.226219e-05
  [58,] 4.286402e-05 3.103227e-05 9.130707e-06
  [59,] 5.373140e-05 4.542016e-05 1.580519e-05
  [60,] 3.702542e-05 3.855719e-05 1.332316e-05
  [61,] 4.321367e-05 3.162945e-05 9.446328e-06
  [62,] 3.605661e-05 3.194215e-05 1.061403e-05
  [63,] 5.834426e-05 4.812915e-05 1.562573e-05
  [64,] 3.982267e-05 4.375785e-05 1.656640e-05
  [65,] 4.093977e-05 2.600485e-05 7.790542e-06
  [66,] 4.383692e-05 5.314547e-05 1.282650e-05
  [67,] 3.378542e-05 4.874690e-05 1.108780e-05
  [68,] 4.588726e-05 7.371779e-05 1.901492e-05
  [69,] 2.979079e-05 3.556300e-05 8.128021e-06
  [70,] 3.962833e-05 3.275058e-05 1.093103e-05
  [71,] 4.624953e-05 7.324841e-05 1.957405e-05
  [72,] 4.636345e-05 4.433314e-05 1.721150e-05
  [73,] 3.010582e-05 3.092192e-05 7.378157e-06
  [74,] 4.450252e-05 3.178522e-05 1.024778e-05
  [75,] 4.571939e-05 3.786325e-05 9.483075e-06
  [76,] 2.976424e-05 2.936673e-05 7.357938e-06
  [77,] 5.243875e-05 3.932189e-05 1.434493e-05
  [78,] 3.970847e-05 2.749067e-05 8.743149e-06
  [79,] 3.600631e-05 2.756512e-05 8.819625e-06
  [80,] 4.173299e-05 4.014402e-05 1.084185e-05
  [81,] 3.380512e-05 2.576676e-05 7.071021e-06
  [82,] 3.101215e-05 4.103188e-05 1.030686e-05
  [83,] 3.158749e-05 2.924485e-05 8.218804e-06
  [84,] 5.402514e-05 2.878969e-05 1.015602e-05
  [85,] 4.522033e-05 4.969460e-05 1.313900e-05
  [86,] 3.082394e-05 3.120301e-05 8.305129e-06
  [87,] 3.072598e-05 3.131898e-05 8.244718e-06
  [88,] 3.091483e-05 3.325113e-05 8.800934e-06
  [89,] 3.108041e-05 3.472752e-05 8.641438e-06
  [90,] 3.092676e-05 3.304220e-05 8.766689e-06
  [91,] 3.086998e-05 3.274395e-05 8.658238e-06
  [92,] 4.225979e-05 2.852848e-05 8.893105e-06
  [93,] 3.099152e-05 3.260146e-05 8.726914e-06
  [94,] 5.481275e-05 3.293538e-05 1.239874e-05
  [95,] 3.097128e-05 3.226260e-05 8.639616e-06
  [96,] 3.243220e-05 3.346157e-05 9.804480e-06
  [97,] 3.376614e-05 3.395314e-05 1.054220e-05
  [98,] 3.213283e-05 4.028616e-05 1.137628e-05
  [99,] 3.349427e-05 4.878320e-05 1.445183e-05
 [100,] 3.239923e-05 5.010248e-05 1.188900e-05
 [101,] 5.405333e-05 4.780616e-05 1.610633e-05
 [102,] 5.160859e-05 4.835844e-05 1.566132e-05
 [103,] 4.925881e-05 5.074211e-05 1.370432e-05
 [104,] 5.150869e-05 5.238794e-05 1.705957e-05
 [105,] 5.222511e-05 5.028595e-05 1.628107e-05
 [106,] 5.222912e-05 5.064415e-05 1.641970e-05
 [107,] 3.526183e-05 7.535044e-05 1.478376e-05
 [108,] 5.025811e-05 5.769912e-05 1.786026e-05
 [109,] 5.328814e-05 5.717287e-05 2.114020e-05
 [110,] 3.510926e-05 5.716351e-05 1.735005e-05
 [111,] 4.901760e-05 4.544630e-05 1.524921e-05
 [112,] 5.149317e-05 7.788351e-05 2.688800e-05
 [113,] 5.254534e-05 9.628337e-05 1.636711e-05
 [114,] 3.051287e-05 2.595826e-05 7.103909e-06
 [115,] 3.158852e-05 3.393674e-05 9.385928e-06
 [116,] 5.707611e-05 6.544979e-05 2.174987e-05
 [117,] 3.401882e-05 3.004806e-05 9.223178e-06
 [118,] 3.193691e-05 3.400233e-05 8.588982e-06
 [119,] 4.791655e-05 6.647739e-05 1.518522e-05
 [120,] 3.096112e-05 2.792383e-05 7.742117e-06
 [121,] 5.965060e-05 5.879088e-05 2.101770e-05
 [122,] 3.206684e-05 5.137433e-05 1.279477e-05
 [123,] 3.189949e-05 5.318010e-05 1.358760e-05
 [124,] 5.181211e-05 3.896660e-05 1.210340e-05
 [125,] 5.175908e-05 3.809944e-05 1.157770e-05
 [126,] 5.231446e-05 3.328638e-05 1.136968e-05
 [127,] 5.175163e-05 3.562330e-05 1.093893e-05
 [128,] 3.190016e-05 2.673287e-05 7.478479e-06
 [129,] 5.183155e-05 3.583663e-05 1.098372e-05
 [130,] 3.164805e-05 4.214554e-05 9.172671e-06
 [131,] 5.763878e-05 4.466954e-05 2.051709e-05
 [132,] 3.139323e-05 3.259138e-05 9.109248e-06
 [133,] 6.100016e-05 4.367328e-05 1.515924e-05
 [134,] 3.194841e-05 1.618813e-04 2.345408e-05
 [135,] 5.754116e-05 7.333764e-05 2.508347e-05
 [136,] 6.107099e-05 4.593384e-05 1.624597e-05
 [137,] 5.797711e-05 8.654137e-05 3.048433e-05
 [138,] 4.981756e-05 3.973842e-05 1.008436e-05
 [139,] 3.292809e-05 3.756925e-05 9.173084e-06
 [140,] 5.788017e-05 7.743113e-05 2.626775e-05
 [141,] 4.474466e-05 5.381879e-05 1.278686e-05
 [142,] 5.791121e-05 9.060886e-05 3.174480e-05
 [143,] 7.216785e-05 4.838442e-05 1.224313e-05
 [144,] 5.105199e-05 6.811898e-05 2.033220e-05
 [145,] 5.300836e-05 6.357022e-05 1.986653e-05
 [146,] 5.281436e-05 4.941873e-05 1.430402e-05
 [147,] 5.128768e-05 6.594672e-05 1.980696e-05
 [148,] 4.629425e-05 4.674137e-05 1.445371e-05
 [149,] 3.176151e-05 6.174643e-05 1.532705e-05
 [150,] 4.814344e-05 1.050360e-04 9.335981e-06
 [151,] 6.296988e-05 8.230488e-05 3.579939e-05
 [152,] 6.138576e-05 7.558478e-05 3.056852e-05
 [153,] 6.090698e-05 8.021967e-05 3.219939e-05
 [154,] 6.140483e-05 8.342661e-05 3.435080e-05
 [155,] 3.105764e-05 2.620233e-05 7.288952e-06
 [156,] 4.133330e-05 4.337329e-05 1.196635e-05
 [157,] 4.015973e-05 4.407713e-05 1.218324e-05
 [158,] 6.435584e-05 6.310247e-05 1.450662e-05
 [159,] 1.046801e-04 2.486615e-05 1.097537e-05
 [160,] 4.431353e-05 4.322466e-05 1.249780e-05
 [161,] 6.150453e-05 9.278396e-05 3.884941e-05
 [162,] 7.195180e-05 6.739973e-05 1.390369e-05
 [163,] 5.074862e-05 5.551586e-05 1.661366e-05
 [164,] 3.060235e-05 2.568607e-05 7.005381e-06
 [165,] 4.642989e-05 5.581875e-05 1.424509e-05
 [166,] 3.471289e-05 2.857541e-05 8.515767e-06
 [167,] 3.890435e-05 4.480056e-05 1.235343e-05
 [168,] 4.989254e-05 5.835647e-05 1.710467e-05
 [169,] 5.834487e-05 3.032165e-05 1.072206e-05
 [170,] 6.566560e-05 2.545330e-05 7.761533e-06
 [171,] 3.024527e-05 2.496241e-05 6.706874e-06
 [172,] 3.024129e-05 2.480267e-05 6.684445e-06
 [173,] 3.028181e-05 2.810200e-05 7.283646e-06
 [174,] 9.746849e-05 7.742971e-05 6.649385e-05
 [175,] 6.249751e-05 4.707141e-05 2.092857e-05
 [176,] 4.900827e-05 5.780316e-05 1.652573e-05
 [177,] 8.469679e-05 5.834971e-05 3.825810e-05
 [178,] 1.030391e-04 8.005048e-05 8.236882e-06
 [179,] 9.094772e-05 7.544711e-05 8.468903e-06
 [180,] 8.372787e-05 3.209389e-05 1.719527e-05
 [181,] 5.958519e-05 5.893945e-05 1.987521e-05
 [182,] 8.714565e-05 4.077474e-05 2.266686e-05
 [183,] 1.025529e-04 3.261546e-05 1.076746e-05
 [184,] 1.119722e-04 3.686764e-05 1.225459e-05
 [185,] 5.621085e-05 2.826843e-05 9.132195e-06
 [186,] 8.206636e-05 3.705683e-05 7.827621e-06
 [187,] 9.850443e-05 3.644252e-05 1.308107e-05
 [188,] 5.622347e-05 2.914940e-05 9.364419e-06
 [189,] 4.955344e-05 4.157054e-05 1.017802e-05
 [190,] 3.094638e-05 2.629891e-05 7.012482e-06
 [191,] 6.378238e-05 2.630430e-05 9.250282e-06
 [192,] 9.089753e-05 4.368769e-05 9.608848e-06
 [193,] 4.717044e-05 4.593614e-05 7.503879e-06
 [194,] 9.969445e-05 3.668280e-05 1.098105e-05
 [195,] 4.276844e-05 3.309662e-05 9.480870e-06
 [196,] 3.494869e-05 3.238862e-05 9.410648e-06
 [197,] 4.221987e-05 6.394677e-05 2.538160e-05
 [198,] 3.618116e-05 7.259635e-05 1.036780e-05
 [199,] 3.398892e-05 9.963827e-05 1.467113e-05
 [200,] 4.131651e-05 2.878585e-04 3.075053e-05
 [201,] 4.033717e-05 9.887622e-05 1.110811e-05
 [202,] 5.774460e-05 2.961370e-05 1.376817e-05
 [203,] 4.730731e-05 5.384543e-05 1.013996e-05
 [204,] 4.325967e-05 6.038126e-05 1.170445e-05
 [205,] 4.150089e-05 7.625199e-05 9.395622e-06
 [206,] 5.024464e-05 4.867097e-05 1.189026e-05
 [207,] 8.971822e-05 4.720108e-05 2.439904e-05
 [208,] 4.691932e-05 5.204071e-05 1.001775e-05
 [209,] 4.356162e-05 2.324867e-04 2.543101e-05
 [210,] 4.489951e-05 2.643095e-04 2.725106e-05
 [211,] 8.217671e-05 3.728535e-05 2.583120e-05
 [212,] 9.954363e-05 3.408868e-05 2.526909e-05
 [213,] 3.541346e-05 2.888474e-04 6.414372e-05
 [214,] 3.540079e-05 8.354885e-05 2.108181e-05
 [215,] 9.065019e-05 5.076003e-05 2.346263e-05
 [216,] 5.057072e-05 5.061403e-05 1.207351e-05
 [217,] 3.649675e-05 5.945318e-05 1.714196e-05
 [218,] 9.165485e-05 4.713462e-05 2.483831e-05
 [219,] 4.668863e-05 5.364429e-05 1.022277e-05
 [220,] 5.809189e-05 7.026758e-05 4.053960e-05
 [221,] 4.362390e-05 7.975957e-05 9.349022e-06
 [222,] 3.483247e-05 6.511820e-05 1.706606e-05
 [223,] 8.499327e-05 5.193608e-05 3.165260e-05
 [224,] 8.600121e-05 4.685482e-05 2.252258e-05
 [225,] 5.046347e-05 6.157334e-05 9.133800e-06
 [226,] 4.337024e-05 8.256040e-05 9.389105e-06
 [227,] 4.360402e-05 8.282399e-05 9.379203e-06
 [228,] 8.741117e-05 1.152804e-04 1.077563e-04
 [229,] 3.462790e-05 3.075485e-05 7.706822e-06
 [230,] 4.982747e-05 4.935766e-05 1.209148e-05
 [231,] 6.965595e-05 3.390636e-05 1.943245e-05
 [232,] 4.931261e-05 4.893422e-05 1.219934e-05
 [233,] 8.651305e-05 3.141156e-05 8.691325e-06
 [234,] 6.184998e-05 3.150530e-05 1.572910e-05
 [235,] 4.137527e-05 1.098369e-04 1.487951e-05
 [236,] 3.701696e-05 6.758625e-05 2.182079e-05
 [237,] 3.764976e-05 8.116464e-05 2.619400e-05
 [238,] 4.239640e-05 7.593495e-05 1.352211e-05
 [239,] 5.579616e-05 4.600373e-05 1.420253e-05
 [240,] 4.858805e-05 4.944054e-05 1.294800e-05
 [241,] 6.693640e-05 3.581818e-05 2.041971e-05
 [242,] 3.403853e-05 1.002222e-04 1.220099e-05
 [243,] 3.375063e-05 6.129121e-05 1.047740e-05
 [244,] 4.524946e-05 5.884806e-05 1.554340e-05
 [245,] 7.697304e-05 3.865548e-05 2.575127e-05
 [246,] 5.554574e-05 4.591849e-05 1.506715e-05
 [247,] 5.552476e-05 4.586592e-05 1.502035e-05
 [248,] 5.014203e-05 4.959976e-05 1.378708e-05
 [249,] 5.605795e-05 4.585971e-05 1.503420e-05
 [250,] 4.215684e-05 7.951728e-05 1.385116e-05
 [251,] 5.441065e-05 4.503883e-05 1.344866e-05
 [252,] 7.404459e-05 3.940402e-05 2.564218e-05
 [253,] 5.649547e-05 4.585588e-05 1.510565e-05
 [254,] 4.243724e-05 8.053754e-05 1.375487e-05
 [255,] 4.826422e-05 4.699640e-05 1.287685e-05
 [256,] 4.349479e-05 5.339289e-05 1.336437e-05
 [257,] 8.099920e-05 2.684605e-05 1.169384e-05
 [258,] 4.854594e-05 4.020307e-05 1.128804e-05
 [259,] 4.856614e-05 4.120253e-05 1.142509e-05
 [260,] 8.087605e-05 2.756179e-05 1.346593e-05
 [261,] 3.327915e-05 5.793501e-05 1.067351e-05
 [262,] 5.512063e-05 4.588949e-05 1.460791e-05
 [263,] 4.842211e-05 4.008723e-05 1.132739e-05
 [264,] 5.641435e-05 4.598641e-05 1.450287e-05
 [265,] 3.393452e-05 9.943620e-05 1.335468e-05
 [266,] 6.808698e-05 4.136076e-05 2.559710e-05
 [267,] 6.990206e-05 4.072216e-05 2.563478e-05
 [268,] 3.386987e-05 9.230810e-05 1.294567e-05
 [269,] 3.371633e-05 1.038455e-04 1.397316e-05
 [270,] 4.488334e-05 5.829195e-05 1.520268e-05
 [271,] 3.319717e-05 1.087282e-04 1.437210e-05
 [272,] 4.230038e-05 8.564548e-05 1.424782e-05
 [273,] 4.375231e-05 5.344024e-05 1.362967e-05
 [274,] 5.512664e-05 7.023622e-05 4.002628e-05
 [275,] 6.824452e-05 4.561608e-05 1.576420e-05
 [276,] 4.870442e-05 4.022469e-05 1.124078e-05
 [277,] 4.834793e-05 4.023616e-05 1.139509e-05
 [278,] 1.022000e-04 3.105312e-05 2.121298e-05
 [279,] 3.339772e-05 3.756056e-04 3.120097e-05
 [280,] 4.922309e-05 6.976330e-05 1.340004e-05
 [281,] 4.836063e-05 4.113395e-05 1.155942e-05
 [282,] 4.836924e-05 4.138242e-05 1.160454e-05
 [283,] 1.085151e-04 7.632916e-05 8.725870e-05
 [284,] 4.770201e-05 1.005707e-04 2.350951e-05
 [285,] 4.842830e-05 5.881095e-05 1.522973e-05
 [286,] 4.328923e-05 4.393009e-05 1.026020e-05
 [287,] 4.972746e-05 7.330410e-05 1.344029e-05
 [288,] 3.316450e-05 4.791875e-04 4.168430e-05
 [289,] 8.477787e-05 8.275585e-05 7.414998e-05
 [290,] 5.128350e-05 2.689214e-05 7.868011e-06
 [291,] 4.912345e-05 2.701005e-05 7.971837e-06
 [292,] 6.135584e-05 4.652277e-05 1.371218e-05
 [293,] 6.178225e-05 4.647310e-05 1.380891e-05
 [294,] 7.785256e-05 2.727319e-05 8.004285e-06
 [295,] 7.734170e-05 2.729976e-05 7.979215e-06
 [296,] 7.716321e-05 2.702185e-05 8.072205e-06
 [297,] 5.171728e-05 5.695696e-05 1.600688e-05
 [298,] 7.515205e-05 2.727731e-05 7.919509e-06
 [299,] 5.327242e-05 4.391058e-05 1.299434e-05
 [300,] 7.385329e-05 2.712815e-05 7.925414e-06
 [301,] 5.297357e-05 3.318936e-05 9.851194e-06
 [302,] 5.204327e-05 3.297688e-05 9.937019e-06
 [303,] 1.210395e-04 2.831555e-05 1.886368e-05
 [304,] 4.467615e-05 4.587812e-05 1.074698e-05
 [305,] 9.200346e-05 2.612677e-05 9.201861e-06
 [306,] 8.713808e-05 2.590565e-05 9.226231e-06
 [307,] 4.786464e-05 2.503539e-05 7.614299e-06
 [308,] 5.752132e-05 4.962461e-05 1.435279e-05
 [309,] 4.437772e-05 5.978057e-05 1.126941e-05
 [310,] 7.118119e-05 2.763500e-05 7.697199e-06
 [311,] 4.710281e-05 5.263514e-05 1.363279e-05
 [312,] 4.455237e-05 2.923311e-05 1.124957e-05
 [313,] 7.366640e-05 2.710870e-05 7.931638e-06
 [314,] 5.744408e-05 5.865414e-05 2.154345e-05
 [315,] 7.327873e-05 2.693402e-05 7.983400e-06
 [316,] 9.168893e-05 7.080892e-05 6.729306e-05
 [317,] 7.093102e-05 2.737872e-05 7.764919e-06
 [318,] 4.460250e-05 9.582848e-05 1.203725e-05
 [319,] 7.721946e-05 2.764999e-05 7.866453e-06
 [320,] 7.722379e-05 2.784517e-05 7.818305e-06
 [321,] 7.649314e-05 2.730578e-05 8.017483e-06
 [322,] 7.577622e-05 2.677507e-05 8.132557e-06
 [323,] 7.611782e-05 2.689962e-05 8.085859e-06
 [324,] 4.460571e-05 4.414676e-05 1.053390e-05
 [325,] 4.403229e-05 3.826985e-05 1.078164e-05
 [326,] 4.299682e-05 9.538550e-05 1.243515e-05
 [327,] 7.611628e-05 2.716929e-05 7.989773e-06
 [328,] 4.333582e-05 6.260724e-05 1.157500e-05
 [329,] 7.201888e-05 2.693951e-05 7.942250e-06
 [330,] 4.464225e-05 4.554468e-05 1.081131e-05
 [331,] 4.401949e-05 1.035071e-04 1.252881e-05
 [332,] 5.089015e-05 3.212657e-05 8.654863e-06
 [333,] 7.277668e-05 2.707546e-05 7.921117e-06
 [334,] 7.565639e-05 2.674761e-05 8.137110e-06
 [335,] 4.667196e-05 5.250315e-05 1.362705e-05
 [336,] 7.442103e-05 2.745519e-05 7.846778e-06
 [337,] 7.385236e-05 2.770553e-05 7.757056e-06
 [338,] 7.250080e-05 2.757513e-05 7.753656e-06
 [339,] 4.274797e-05 5.769596e-05 1.138593e-05
 [340,] 7.294617e-05 2.755185e-05 7.772647e-06
 [341,] 7.305320e-05 2.684846e-05 8.007415e-06
 [342,] 7.203392e-05 2.820991e-05 7.593189e-06
 [343,] 4.359153e-05 6.336422e-05 1.157303e-05
 [344,] 5.145973e-05 3.348659e-05 8.815146e-06
 [345,] 7.352323e-05 3.004355e-05 7.386929e-06
 [346,] 4.386823e-05 1.004802e-04 1.243540e-05
 [347,] 4.601300e-05 4.727357e-05 1.125098e-05
 [348,] 7.016390e-05 3.977350e-05 6.672117e-06
 [349,] 7.755542e-05 2.858602e-05 7.747698e-06
 [350,] 5.314088e-05 3.415332e-05 8.763465e-06
 [351,] 7.770814e-05 2.887395e-05 7.688846e-06
 [352,] 1.109160e-04 3.132698e-05 2.294606e-05
 [353,] 4.401909e-05 7.981291e-05 1.238271e-05
 [354,] 8.840775e-05 2.808461e-05 8.252739e-06
 [355,] 8.449363e-05 2.923531e-05 7.772678e-06
 [356,] 8.179884e-05 2.843676e-05 7.882404e-06
 [357,] 1.101954e-04 2.751256e-05 1.521293e-05
 [358,] 8.244961e-05 2.935971e-05 7.704553e-06
 [359,] 8.472267e-05 2.899667e-05 7.833098e-06
 [360,] 7.964873e-05 2.986208e-05 7.552015e-06
 [361,] 5.011859e-05 2.702404e-05 1.012966e-05
 [362,] 8.596122e-05 2.881438e-05 7.896394e-06
 [363,] 5.741317e-05 4.229746e-05 1.388461e-05
 [364,] 8.347726e-05 3.047536e-05 7.547763e-06
 [365,] 8.440675e-05 3.051837e-05 7.559572e-06
 [366,] 8.396116e-05 3.023827e-05 7.595637e-06
 [367,] 1.074624e-04 3.464209e-05 2.772417e-05
 [368,] 8.089352e-05 2.963723e-05 7.636759e-06
 [369,] 3.912365e-05 4.597237e-05 1.118299e-05
 [370,] 4.469843e-05 5.152250e-05 1.335505e-05
 [371,] 4.356804e-05 8.351656e-05 1.463042e-05
 [372,] 4.697538e-05 6.083243e-05 1.296957e-05
 [373,] 5.057326e-05 2.975341e-05 1.088212e-05
 [374,] 6.807805e-05 2.753129e-05 1.368738e-05
 [375,] 4.227325e-05 4.224820e-05 1.134169e-05
 [376,] 4.237393e-05 4.058200e-05 1.121211e-05
 [377,] 4.414004e-05 3.919269e-05 1.082775e-05
 [378,] 4.165006e-05 5.174504e-05 2.036349e-05
 [379,] 4.392426e-05 3.909759e-05 1.094924e-05
 [380,] 3.718292e-05 3.990664e-05 1.402691e-05
 [381,] 3.934198e-05 3.914670e-05 1.469912e-05
 [382,] 3.552866e-05 2.893524e-05 8.340450e-06
 [383,] 3.600531e-05 5.967969e-05 1.529096e-05
 [384,] 3.530465e-05 2.699708e-05 7.415879e-06
 [385,] 3.523678e-05 2.691200e-05 7.457372e-06
 [386,] 3.518584e-05 2.604705e-05 7.226608e-06
 [387,] 3.642216e-05 4.993505e-05 1.101672e-05
 [388,] 3.572480e-05 2.785494e-05 7.436657e-06
 [389,] 3.611421e-05 3.045449e-05 7.853959e-06
 [390,] 3.764059e-05 4.547023e-05 1.084679e-05
 [391,] 3.809804e-05 2.953348e-05 8.440052e-06
 [392,] 3.727776e-05 2.975922e-05 8.396119e-06
 [393,] 2.506330e-04 3.609993e-05 5.569909e-05
 [394,] 3.576098e-05 3.718719e-05 9.847240e-06
 [395,] 8.570021e-05 2.961056e-05 1.562371e-05
 [396,] 5.586455e-05 5.050068e-05 1.507317e-05
 [397,] 6.852263e-05 5.093234e-05 1.417617e-05
 [398,] 6.487157e-05 4.688513e-05 1.824014e-05
 [399,] 3.475548e-05 3.134542e-05 9.451629e-06
 [400,] 3.403994e-05 2.696829e-05 8.031970e-06
 [401,] 3.522405e-05 2.676523e-05 8.187495e-06
 [402,] 3.378240e-05 2.525470e-05 7.271735e-06
 [403,] 5.142980e-05 5.756035e-05 1.577008e-05
 [404,] 5.269055e-05 2.757810e-05 8.869705e-06
 [405,] 4.785836e-05 3.215949e-05 7.590440e-06
 [406,] 3.399437e-05 2.585458e-05 7.195207e-06
 [407,] 5.590986e-05 3.431215e-05 1.045471e-05
 [408,] 5.966866e-05 5.566521e-05 1.697952e-05
 [409,] 4.002409e-05 2.565492e-05 6.801168e-06
 [410,] 3.949496e-05 3.104384e-05 1.029837e-05
 [411,] 3.923634e-05 3.136997e-05 1.034983e-05
 [412,] 3.921015e-05 5.197784e-05 9.723665e-06
 [413,] 3.925281e-05 3.216514e-05 1.064029e-05
 [414,] 3.878453e-05 3.423995e-05 1.119858e-05
 [415,] 3.825914e-05 2.985273e-05 9.517847e-06
 [416,] 3.904971e-05 2.986432e-05 9.742125e-06
 [417,] 4.467374e-05 7.007797e-05 2.390450e-05
 [418,] 4.302476e-05 3.345800e-05 9.319552e-06
 [419,] 3.792534e-05 2.474987e-05 7.207999e-06
 [420,] 4.354650e-05 3.327082e-05 8.875805e-06
 [421,] 3.824249e-05 2.472380e-05 7.251190e-06
 [422,] 4.435249e-05 3.303692e-05 8.980575e-06
 [423,] 4.264885e-05 3.335430e-05 8.807325e-06
 [424,] 5.893638e-05 3.914150e-05 1.230415e-05
 [425,] 5.906275e-05 4.006786e-05 1.245601e-05
 [426,] 6.516413e-05 6.444329e-05 3.440818e-05
 [427,] 4.208847e-05 2.526380e-05 8.582934e-06
 [428,] 3.816212e-05 3.173739e-05 1.135042e-05
 [429,] 3.032338e-05 2.516506e-05 6.876978e-06
 [430,] 4.237049e-05 1.194004e-04 1.093352e-05
 [431,] 4.091605e-05 1.286801e-04 1.151135e-05
 [432,] 4.518697e-05 3.474268e-05 1.486481e-05
 [433,] 3.378342e-05 5.345672e-05 8.998683e-06
 [434,] 4.322646e-05 1.082078e-04 1.046566e-05
 [435,] 5.015877e-05 5.795983e-05 1.571626e-05
 [436,] 4.818539e-05 3.498071e-05 1.308669e-05
 [437,] 5.795727e-05 5.688112e-05 1.495912e-05
 [438,] 5.181605e-05 2.729766e-05 1.071365e-05
 [439,] 9.790255e-05 6.286293e-05 1.418391e-05
 [440,] 5.740624e-05 5.585234e-05 1.843348e-05
 [441,] 7.124209e-05 2.520285e-05 8.284563e-06
 [442,] 3.104256e-05 8.781197e-05 1.928040e-05
 [443,] 1.056358e-04 4.416974e-05 3.401018e-05
 [444,] 3.038657e-05 3.150674e-05 7.739440e-06
 [445,] 3.062577e-05 3.191813e-05 7.804739e-06
 [446,] 3.075820e-05 5.635127e-05 1.336436e-05
 [447,] 3.168416e-05 8.397178e-05 1.830880e-05
 [448,] 3.060628e-05 3.740518e-05 8.577924e-06
 [449,] 5.326728e-05 5.455074e-05 1.538261e-05
 [450,] 3.149295e-05 1.377705e-04 2.927558e-05
 [451,] 3.794598e-05 3.168064e-05 7.490113e-06
 [452,] 5.825365e-05 5.542900e-05 1.794881e-05
 [453,] 1.695651e-04 3.212465e-05 1.288133e-05
 [454,] 2.933715e-04 3.278547e-05 1.056795e-05
 [455,] 3.707635e-05 3.001331e-05 8.143620e-06
 [456,] 2.160482e-04 2.567495e-05 1.041105e-05
 [457,] 1.149508e-04 2.647403e-05 1.222999e-05
 [458,] 1.038093e-04 3.222077e-05 1.971720e-05
 [459,] 2.882210e-04 2.779916e-05 1.011935e-05
 [460,] 2.835046e-04 2.567351e-05 1.105851e-05
 [461,] 2.903256e-04 2.870322e-05 1.045120e-05
 [462,] 5.290193e-04 4.418463e-05 9.888602e-06
 [463,] 2.138722e-04 5.271170e-05 7.110197e-06
 [464,] 6.150015e-05 4.093298e-05 1.880987e-05
 [465,] 5.529325e-04 4.038711e-05 1.059598e-05
 [466,] 2.190962e-04 5.730606e-05 7.098953e-06
 [467,] 4.452277e-04 2.464001e-05 1.613191e-05
 [468,] 3.478256e-04 2.766264e-05 1.065869e-05
 [469,] 4.858005e-05 6.153062e-05 1.908267e-05
 [470,] 6.052314e-05 2.569843e-05 8.698640e-06
 [471,] 1.797214e-04 4.200417e-05 1.301897e-05
 [472,] 3.947893e-05 3.049507e-05 8.163836e-06
 [473,] 6.209395e-05 3.259009e-05 8.348079e-06
 [474,] 4.090238e-05 3.675658e-05 1.267274e-05
 [475,] 1.870356e-04 3.873190e-05 1.269452e-05
 [476,] 1.310520e-04 7.831940e-05 7.610549e-06
 [477,] 6.121660e-05 2.444191e-05 8.540251e-06
 [478,] 1.405039e-04 5.022555e-05 7.233351e-06
 [479,] 1.453195e-04 4.887649e-05 7.234673e-06
 [480,] 3.885980e-05 2.905527e-05 8.464253e-06
 [481,] 5.855068e-05 2.571001e-05 7.570012e-06
 [482,] 7.572784e-05 2.460420e-05 9.951606e-06
 [483,] 6.224798e-05 2.883963e-05 7.092471e-06
 [484,] 1.363541e-04 2.904881e-05 9.607547e-06
 [485,] 1.385672e-04 2.722811e-05 1.025705e-05
 [486,] 2.620482e-04 3.581933e-05 2.927479e-05
 [487,] 1.352506e-04 2.719456e-05 1.023718e-05
 [488,] 1.494756e-04 2.765016e-05 2.270432e-05
 [489,] 4.899590e-05 5.716299e-05 1.820876e-05
 [490,] 1.029483e-04 3.925855e-05 8.103535e-06
 [491,] 5.919217e-05 3.687386e-05 7.479309e-06
 [492,] 2.116644e-04 3.598161e-05 2.280665e-05
 [493,] 1.365504e-04 1.173152e-04 7.095962e-06
 [494,] 3.871103e-05 2.994905e-05 8.525641e-06
 [495,] 6.043153e-05 4.867342e-05 1.523547e-05
 [496,] 6.155211e-05 2.961990e-05 1.041011e-05
 [497,] 5.638388e-05 3.010525e-05 1.117871e-05
 [498,] 1.888952e-04 3.673638e-05 1.725368e-05
 [499,] 8.814362e-05 2.888329e-05 1.118402e-05
 [500,] 1.557176e-04 3.533737e-05 1.835524e-05
 [501,] 5.130206e-05 7.024301e-04 1.386936e-04
 [502,] 7.540786e-05 1.415196e-04 7.964451e-05
 [503,] 4.063378e-05 4.786503e-05 1.503788e-05
 [504,] 4.890344e-05 1.177692e-04 5.139650e-05
 [505,] 5.296337e-05 1.739411e-04 8.456691e-05
 [506,] 5.313069e-05 1.941875e-04 9.422774e-05
 [507,] 4.484134e-05 4.763252e-05 1.173999e-05
 [508,] 5.262939e-05 2.077267e-04 9.941813e-05
 [509,] 4.223490e-05 8.395133e-05 1.404447e-05
 [510,] 1.172415e-04 6.670012e-05 7.920946e-05
 [511,] 4.209134e-05 7.091546e-05 1.206680e-05
 [512,] 4.999919e-05 3.220063e-05 8.822104e-06
 [513,] 8.842461e-05 2.859377e-05 1.704009e-05
 [514,] 7.080823e-05 3.227533e-05 1.773259e-05
 [515,] 1.725609e-04 3.930470e-05 4.030837e-05
 [516,] 7.832385e-05 3.199255e-05 1.873983e-05
 [517,] 7.057093e-05 3.233508e-05 1.774903e-05
 [518,] 1.582900e-04 3.936797e-05 3.784339e-05
 [519,] 7.010350e-05 3.240110e-05 1.772801e-05
 [520,] 7.324157e-05 3.236044e-05 1.825474e-05
 [521,] 7.271556e-05 3.288502e-05 1.868324e-05
 [522,] 7.255418e-05 3.251737e-05 1.828771e-05
 [523,] 7.576146e-05 3.263546e-05 1.898985e-05
 [524,] 6.934859e-05 3.300712e-05 1.816294e-05
 [525,] 4.498696e-05 3.986374e-05 1.074835e-05
 [526,] 7.150972e-05 3.063895e-05 1.620857e-05
 [527,] 7.126310e-05 3.354349e-05 1.905056e-05
 [528,] 7.226598e-05 3.188430e-05 1.759729e-05
 [529,] 7.146175e-05 3.254573e-05 1.811869e-05
 [530,] 7.288849e-05 3.243125e-05 1.826187e-05
 [531,] 7.132963e-05 3.225996e-05 1.781089e-05
 [532,] 6.962244e-05 3.235101e-05 1.759034e-05
 [533,] 7.017170e-05 3.212748e-05 1.747448e-05
 [534,] 7.642625e-05 5.463213e-05 3.760218e-05
 [535,] 7.411511e-05 3.174826e-05 1.776882e-05
 [536,] 7.047852e-05 3.093817e-05 1.631796e-05
 [537,] 7.237290e-05 3.240092e-05 1.813591e-05
 [538,] 7.228304e-05 3.255181e-05 1.827193e-05
 [539,] 4.562357e-05 4.007458e-05 1.069718e-05
 [540,] 7.220867e-05 3.285367e-05 1.855389e-05
 [541,] 7.347821e-05 3.292064e-05 1.885636e-05
 [542,] 7.232271e-05 3.257697e-05 1.829937e-05
 [543,] 7.302618e-05 3.262465e-05 1.847810e-05
 [544,] 7.302392e-05 3.257282e-05 1.842697e-05
 [545,] 7.155976e-05 3.226739e-05 1.785705e-05
 [546,] 7.367009e-05 3.222843e-05 1.819230e-05
 [547,] 7.281176e-05 3.279409e-05 1.860836e-05
 [548,] 7.296066e-05 3.235851e-05 1.819945e-05
 [549,] 1.477170e-04 3.940047e-05 3.590221e-05
 [550,] 4.511455e-05 4.001844e-05 1.074947e-05
 [551,] 7.256875e-05 4.883535e-05 3.085869e-05
 [552,] 7.181765e-05 3.391948e-05 1.951205e-05
 [553,] 7.667766e-05 8.475882e-05 6.438685e-05
 [554,] 4.451812e-05 4.085557e-05 1.123408e-05
 [555,] 7.492184e-05 8.377765e-05 6.187727e-05
 [556,] 7.464254e-05 8.519128e-05 6.280903e-05
 [557,] 7.350240e-05 8.255679e-05 5.954088e-05
 [558,] 7.694925e-05 8.362325e-05 6.364171e-05
 [559,] 7.380866e-05 8.311421e-05 6.028185e-05
 [560,] 7.310807e-05 8.306408e-05 5.958787e-05
 [561,] 7.302535e-05 8.006778e-05 5.706334e-05
 [562,] 7.378158e-05 8.102873e-05 5.853761e-05
 [563,] 7.331411e-05 8.373774e-05 6.033669e-05
 [564,] 3.531173e-05 2.721599e-05 8.056078e-06
 [565,] 5.741238e-05 7.317728e-05 4.455225e-05
 [566,] 7.106368e-05 8.199999e-05 5.683512e-05
 [567,] 7.976702e-05 5.850190e-05 3.276253e-05
 [568,] 3.424189e-05 2.644578e-05 7.490470e-06
 [569,] 9.755139e-05 4.638968e-03 3.635224e-03
 [570,] 4.444876e-05 4.890800e-05 1.302780e-05
 [571,] 1.312479e-04 3.875308e-05 3.070093e-05
 [572,] 7.986307e-05 7.978126e-05 6.277597e-05
 [573,] 3.833601e-05 2.597336e-05 8.293722e-06
 [574,] 4.447196e-05 6.050039e-05 1.705913e-05
 [575,] 4.460440e-05 6.167439e-05 1.754516e-05
 [576,] 6.377246e-05 4.862936e-05 1.563871e-05
 [577,] 1.503412e-04 3.922879e-05 3.593043e-05
 [578,] 6.238788e-05 5.821486e-05 2.103136e-05
 [579,] 3.554919e-05 2.758375e-05 8.238426e-06
 [580,] 5.659532e-05 6.032253e-05 2.114375e-05
 [581,] 7.741333e-05 7.258991e-05 5.425373e-05
 [582,] 4.703649e-05 3.920220e-05 1.063696e-05
 [583,] 1.539635e-04 3.876022e-05 3.477597e-05
 [584,] 1.568612e-04 3.876572e-05 3.530975e-05
 [585,] 6.021959e-05 5.459107e-05 1.876996e-05
 [586,] 3.825979e-05 2.551661e-05 8.049314e-06
 [587,] 7.925631e-05 6.851771e-05 5.187549e-05
 [588,] 4.520160e-05 3.992572e-05 1.072897e-05
 [589,] 7.592984e-05 6.922979e-05 5.020128e-05
 [590,] 7.548017e-05 1.009612e-04 7.756995e-05
 [591,] 9.652599e-05 1.131824e-03 1.077614e-03
 [592,] 7.771240e-05 6.695221e-05 4.937934e-05
 [593,] 5.323875e-05 5.822140e-05 1.570754e-05
 [594,] 6.333829e-05 3.391078e-05 7.684644e-06
 [595,] 3.733163e-05 2.484767e-05 7.524605e-06
 [596,] 6.478382e-05 6.600812e-05 3.972988e-05
 [597,] 4.461880e-05 6.448518e-05 1.829475e-05
 [598,] 7.638802e-05 7.249440e-05 5.336331e-05
 [599,] 4.464867e-05 6.593869e-05 1.869899e-05
 [600,] 3.599883e-05 2.486377e-05 7.438295e-06
 [601,] 7.761492e-05 7.221290e-05 5.402530e-05
 [602,] 4.458746e-05 6.240550e-05 1.776126e-05
 [603,] 4.478710e-05 6.564569e-05 1.887022e-05
 [604,] 5.509055e-05 5.010830e-03 3.070200e-04
 [605,] 3.958708e-05 4.702173e-05 7.527886e-06
 [606,] 3.939848e-05 4.562916e-05 7.482882e-06
 [607,] 4.002235e-05 4.549116e-05 7.441374e-06
 [608,] 3.421923e-05 2.815700e-05 7.948424e-06
 [609,] 1.874722e-04 6.908480e-05 1.125794e-04
 [610,] 4.435352e-05 6.339052e-05 2.300687e-05
 [611,] 4.544682e-05 6.851973e-05 2.061686e-05
 [612,] 4.020642e-05 4.445939e-05 7.393525e-06
 [613,] 7.472433e-05 7.938788e-05 5.765920e-05
 [614,] 3.476729e-05 2.644092e-05 7.666057e-06
 [615,] 1.331937e-04 3.842175e-05 2.984481e-05
 [616,] 1.238532e-04 3.875913e-05 2.637615e-05
 [617,] 3.449282e-05 2.707966e-05 7.806808e-06
 [618,] 3.478689e-05 5.082537e-05 1.528685e-05
 [619,] 4.339132e-05 5.154641e-05 1.057877e-05
 [620,] 4.362147e-05 4.006630e-05 1.086939e-05
 [621,] 1.558532e-04 3.882848e-05 3.552375e-05
 [622,] 4.470481e-05 7.060628e-05 1.990358e-05
 [623,] 3.435884e-05 3.192760e-05 8.910156e-06
 [624,] 5.900446e-05 3.855350e-05 1.842090e-05
 [625,] 1.446727e-04 3.932018e-05 3.456998e-05
 [626,] 7.071805e-05 6.672743e-05 4.467930e-05
 [627,] 7.647654e-05 3.303072e-05 8.355866e-06
 [628,] 4.556513e-05 3.952762e-05 1.065881e-05
 [629,] 5.651253e-05 5.028874e-03 2.743643e-04
 [630,] 1.421535e-04 3.884335e-05 3.291255e-05
 [631,] 3.402209e-05 3.119620e-05 8.517817e-06
 [632,] 1.223079e-04 3.875125e-05 2.612718e-05
 [633,] 7.192192e-05 7.189725e-05 4.919388e-05
 [634,] 3.377369e-05 2.595590e-05 7.232894e-06
 [635,] 5.646340e-05 3.715592e-05 7.749526e-06
 [636,] 8.270235e-05 1.291906e-04 1.625455e-05
 [637,] 7.031136e-05 3.349555e-05 8.476601e-06
 [638,] 7.039539e-05 3.314339e-05 8.446684e-06
 [639,] 9.470952e-05 6.905598e-05 6.284916e-05
 [640,] 7.728681e-05 1.353464e-04 1.750674e-05
 [641,] 7.074763e-05 3.481094e-05 8.581281e-06
 [642,] 6.848113e-05 3.319618e-05 8.485407e-06
 [643,] 1.176277e-04 3.866758e-05 2.789541e-05
 [644,] 7.354264e-05 3.340134e-05 8.410572e-06
 [645,] 3.176773e-05 2.531628e-05 6.829351e-06
 [646,] 7.947468e-05 1.427833e-04 1.777501e-05
 [647,] 7.385692e-05 3.357812e-05 8.418864e-06
 [648,] 7.204521e-05 3.407631e-05 8.492953e-06
 [649,] 1.096745e-04 3.845252e-05 2.571532e-05
 [650,] 7.598093e-05 1.142850e-03 7.230101e-05
 [651,] 6.449965e-05 6.836202e-05 1.379779e-05
 [652,] 5.588586e-05 1.621768e-04 8.135007e-05
 [653,] 6.143256e-05 6.347064e-05 3.664901e-05
 [654,] 7.257039e-05 3.256852e-05 8.365276e-06
 [655,] 1.211494e-04 3.883507e-05 2.911464e-05
 [656,] 3.418167e-05 2.856727e-05 8.010793e-06
 [657,] 6.727081e-05 5.946594e-05 3.672427e-05
 [658,] 7.191304e-05 3.148233e-05 8.308121e-06
 [659,] 6.546598e-05 3.372531e-05 8.603453e-06
 [660,] 1.053956e-04 3.908620e-05 2.663390e-05
 [661,] 6.373719e-05 5.118826e-05 2.880023e-05
 [662,] 7.343114e-05 2.000053e-04 1.687342e-04
 [663,] 4.763534e-05 5.865258e-05 1.473579e-05
 [664,] 5.287520e-05 2.777810e-05 8.764758e-06
 [665,] 7.706465e-05 4.936705e-05 3.265259e-05
 [666,] 6.769432e-05 1.564098e-04 1.185373e-04
 [667,] 1.106888e-04 3.475347e-05 1.551492e-05
 [668,] 4.967225e-05 2.893819e-05 8.660577e-06
 [669,] 3.488337e-05 6.940162e-05 2.006483e-05
 [670,] 5.306486e-05 3.224637e-05 1.226878e-05
 [671,] 1.034807e-04 6.756100e-05 6.980196e-05
 [672,] 4.916360e-05 2.476992e-05 8.560583e-06
 [673,] 7.202966e-05 4.646459e-05 3.270987e-05
 [674,] 1.492043e-04 7.039089e-05 9.252091e-05
 [675,] 4.215915e-05 3.384419e-05 1.135323e-05
 [676,] 4.326080e-05 4.157983e-05 1.331468e-05
 [677,] 4.228193e-04 6.633817e-05 2.751349e-04
 [678,] 3.921678e-05 3.182485e-05 1.060896e-05
 [679,] 4.170022e-05 2.789246e-05 9.023862e-06
 [680,] 4.154544e-05 2.970772e-05 9.704856e-06
 [681,] 2.402902e-04 1.176513e-04 3.162729e-04
 [682,] 4.124947e-05 3.020172e-05 9.811619e-06
 [683,] 4.363018e-04 6.860224e-05 2.989821e-04
 [684,] 4.121701e-05 3.053926e-05 9.924640e-06
 [685,] 4.745908e-05 5.611899e-05 1.862016e-05
 [686,] 4.137007e-05 2.961131e-05 9.626431e-06
 [687,] 4.200463e-05 2.890158e-05 9.506589e-06
 [688,] 4.687267e-05 5.894454e-05 1.904600e-05
 [689,] 4.747733e-05 5.694719e-05 1.469615e-05
 [690,] 4.171993e-05 2.893391e-05 9.447059e-06
 [691,] 3.907951e-05 2.918578e-05 8.495287e-06
 [692,] 3.968347e-05 2.949988e-05 8.736791e-06
 [693,] 3.970278e-05 2.875539e-05 8.393249e-06
 [694,] 3.963796e-05 2.939357e-05 8.687430e-06
 [695,] 3.949635e-05 2.873782e-05 8.346437e-06
 [696,] 4.831934e-05 5.906951e-05 2.025875e-05
 [697,] 3.959241e-05 2.919317e-05 8.601723e-06
 [698,] 3.879779e-05 2.931806e-05 8.455851e-06
 [699,] 4.780291e-05 5.678067e-05 1.909490e-05
 [700,] 3.902035e-05 2.932546e-05 8.526026e-06
 [701,] 3.892496e-05 2.871072e-05 8.255629e-06
 [702,] 3.885475e-05 2.917074e-05 8.433147e-06
 [703,] 3.900207e-05 2.923941e-05 8.493323e-06
 [704,] 4.736563e-05 5.567187e-05 1.839424e-05
 [705,] 3.928317e-05 2.930253e-05 8.389026e-06
 [706,] 4.695890e-05 5.759948e-05 1.868486e-05
 [707,] 3.929001e-05 2.877388e-05 8.284447e-06
 [708,] 2.188959e-04 4.010692e-05 6.418860e-05
 [709,] 3.475043e-04 4.421277e-05 1.017218e-04
 [710,] 2.181974e-04 7.138914e-05 1.500901e-04
 [711,] 3.948008e-05 3.261846e-05 8.553928e-06
 [712,] 4.948591e-05 6.254597e-05 1.636710e-05
 [713,] 3.991998e-05 3.083217e-05 8.408669e-06
 [714,] 3.941676e-05 3.262576e-05 8.568781e-06
 [715,] 4.798624e-05 6.136535e-05 2.069770e-05
 [716,] 5.551603e-05 5.914432e-05 2.514575e-05
 [717,] 5.420502e-04 6.829281e-05 3.652417e-04
 [718,] 5.193149e-05 6.956162e-05 2.711194e-05
 [719,] 5.867365e-05 4.738896e-05 2.665841e-05
 [720,] 4.131858e-04 3.795748e-05 9.118275e-05
 [721,] 1.018175e-04 4.404774e-05 3.762620e-05
 [722,] 5.263949e-05 6.811094e-05 2.688857e-05
 [723,] 9.052576e-05 4.803850e-05 3.850105e-05
 [724,] 1.376845e-04 6.522938e-05 8.465199e-05
 [725,] 9.370712e-04 8.014787e-05 7.981823e-04
 [726,] 9.383289e-04 8.206815e-05 8.304837e-04
 [727,] 1.399062e-04 6.684897e-05 8.880971e-05
 [728,] 1.355001e-04 7.271494e-05 9.636422e-05
 [729,] 1.343564e-04 7.200204e-05 9.437111e-05
 [730,] 1.327069e-04 6.087387e-05 7.370409e-05
 [731,] 9.608826e-05 9.115623e-05 9.106087e-05
 [732,] 1.354215e-04 7.009133e-05 9.167353e-05
 [733,] 1.429028e-04 7.362360e-05 1.028373e-04
 [734,] 1.328129e-04 7.075837e-05 9.123245e-05
 [735,] 1.313862e-04 7.071033e-05 9.025793e-05
 [736,] 1.339256e-04 7.073884e-05 9.189151e-05
 [737,] 1.402774e-04 5.270659e-05 6.311522e-05
 [738,] 4.838767e-05 4.311913e-05 1.150048e-05
 [739,] 4.904228e-05 5.135218e-05 1.178704e-05
 [740,] 6.157625e-05 5.536827e-05 1.594819e-05
 [741,] 4.978274e-05 5.613723e-05 1.522564e-05
 [742,] 8.285791e-05 1.799713e-04 1.718234e-04
 [743,] 1.107465e-04 1.390556e-04 1.803935e-04
 [744,] 1.039142e-04 2.776164e-05 1.126205e-05
 [745,] 7.746160e-05 2.472623e-05 1.098568e-05
 [746,] 6.450593e-05 7.073714e-05 4.044515e-05
 [747,] 4.805977e-05 9.811199e-05 1.594215e-05
 [748,] 4.774233e-05 1.653775e-04 2.240880e-05
 [749,] 3.710783e-05 8.866935e-05 8.936321e-06
 [750,] 3.814319e-05 9.416473e-05 1.499739e-05
 [751,] 4.685652e-05 1.069303e-04 1.742388e-05
 [752,] 3.815941e-05 8.047990e-05 1.372425e-05
 [753,] 3.801764e-05 8.055280e-05 1.396959e-05
 [754,] 3.093380e-05 7.061543e-05 1.658213e-05
 [755,] 3.305783e-05 3.333524e-05 8.274598e-06
 [756,] 8.143034e-05 4.689708e-05 2.457370e-05
 [757,] 1.514699e-04 4.992008e-05 5.800353e-05
 [758,] 8.963539e-05 8.782431e-05 6.822120e-05
 [759,] 8.155636e-05 4.645171e-05 2.375238e-05
 [760,] 2.846166e-04 1.039646e-04 3.328195e-04
 [761,] 3.506330e-05 3.914224e-05 9.161469e-06
 [762,] 1.370122e-04 1.048192e-04 1.694410e-04
 [763,] 4.752523e-05 3.841869e-05 1.100987e-05
 [764,] 3.541802e-05 4.380679e-05 9.577704e-06
 [765,] 3.671439e-05 4.709720e-05 1.205149e-05
 [766,] 4.289582e-05 3.093768e-05 1.006271e-05
 [767,] 3.868700e-05 1.069212e-04 1.846690e-05
 [768,] 1.036898e-04 3.069634e-05 1.372928e-05
 [769,] 9.345791e-05 6.453052e-05 4.670519e-05
 [770,] 4.364406e-05 5.592965e-05 1.241019e-05
 [771,] 8.943101e-05 6.598560e-05 4.610235e-05
 [772,] 2.567850e-04 8.407112e-05 2.141914e-04
 [773,] 2.472395e-04 8.076842e-05 1.930152e-04
 [774,] 6.359633e-04 4.444918e-05 1.312190e-04
 [775,] 2.426570e-04 8.377134e-05 2.011919e-04
 [776,] 3.972643e-05 2.847350e-05 9.891066e-06
 [777,] 9.949706e-05 2.991495e-05 1.362237e-05
 [778,] 7.552862e-05 4.488700e-05 1.807850e-05
 [779,] 3.427245e-05 5.285705e-05 9.966898e-06
 [780,] 3.748657e-05 6.444529e-05 1.615830e-05
 [781,] 9.459465e-05 5.282958e-05 1.536749e-05
 [782,] 6.186297e-05 5.766103e-05 1.252371e-05
 [783,] 1.395922e-04 3.563997e-05 1.248785e-05
 [784,] 3.141060e-04 4.130125e-05 5.345269e-05
 [785,] 3.213467e-05 1.160074e-04 1.627797e-05
 [786,] 6.065859e-05 5.692262e-05 1.252613e-05
 [787,] 3.710524e-05 3.911272e-05 9.822844e-06
 [788,] 7.927543e-05 5.570306e-05 2.308131e-05
 [789,] 3.578749e-05 4.794566e-05 1.552830e-05
 [790,] 3.725201e-05 3.663797e-05 1.291391e-05
 [791,] 3.716357e-05 2.594354e-05 7.356374e-06
 [792,] 6.227048e-05 4.134584e-05 8.733050e-06
 [793,] 8.010093e-05 2.973418e-05 1.030143e-05
 [794,] 2.327722e-04 3.396890e-05 1.816062e-05
 [795,] 4.458747e-05 9.013507e-05 1.581389e-05
 [796,] 5.698714e-05 1.172635e-04 1.489129e-05
 [797,] 1.585664e-04 4.955500e-05 3.254723e-05
 [798,] 1.788103e-04 8.026407e-05 1.523560e-04
 [799,] 5.399006e-05 6.070276e-05 1.145221e-05
 [800,] 4.364927e-05 3.365919e-05 1.045126e-05
 [801,] 3.265940e-05 2.969119e-05 7.857401e-06
 [802,] 1.119117e-04 6.279536e-05 5.510972e-05
 [803,] 7.747528e-05 6.952890e-05 1.081587e-05
 [804,] 3.477887e-05 4.998493e-05 1.298890e-05
 [805,] 3.351674e-05 3.485576e-05 8.627465e-06
 [806,] 1.558536e-04 3.911518e-05 2.004977e-05
 [807,] 3.317636e-05 3.429529e-05 8.596046e-06
 [808,] 4.782942e-05 2.650732e-05 9.829292e-06
 [809,] 3.430322e-05 1.049669e-04 1.345400e-05
 [810,] 3.039255e-05 8.176944e-05 1.370416e-05
 [811,] 7.314798e-05 7.554302e-05 3.675443e-05
 [812,] 3.054810e-05 2.170119e-04 2.145733e-05
 [813,] 1.508690e-04 2.954313e-05 1.094549e-05
 [814,] 3.032397e-05 8.266590e-05 1.238812e-05
 [815,] 3.027537e-05 7.507500e-05 1.220834e-05
 [816,] 1.537906e-04 2.603878e-05 1.322562e-05
 [817,] 4.208398e-05 2.953059e-05 7.912959e-06
 [818,] 3.674830e-05 6.235308e-05 1.862970e-05
 [819,] 1.986117e-04 2.757200e-05 9.790232e-06
 [820,] 2.733656e-04 3.986838e-05 3.804861e-05
 [821,] 6.793189e-05 1.270992e-04 6.360793e-05
 [822,] 5.072935e-05 3.391212e-05 1.041054e-05
 [823,] 3.745689e-05 1.918485e-04 3.178994e-05
 [824,] 1.205885e-04 2.618038e-05 1.273861e-05
 [825,] 1.936109e-04 2.534985e-05 1.862280e-05
 [826,] 3.198793e-05 9.487432e-05 1.605219e-05
 [827,] 3.948584e-05 5.722994e-05 1.256308e-05
 [828,] 1.399960e-04 1.035764e-04 8.591174e-06
 [829,] 3.108029e-05 3.941676e-04 4.830663e-05
 [830,] 3.125693e-05 1.308257e-04 2.353634e-05
 [831,] 3.082467e-05 1.701404e-04 2.560712e-05
 [832,] 3.757513e-05 3.761384e-05 7.958115e-06
 [833,] 2.258507e-04 4.018365e-05 3.030888e-05
 [834,] 2.777987e-04 3.996183e-05 4.042213e-05
 [835,] 6.711043e-05 1.435643e-04 7.111148e-05
 [836,] 3.111546e-05 1.498346e-04 2.444273e-05
 [837,] 2.450136e-04 6.732468e-05 1.629691e-04
 [838,] 5.895543e-04 1.336767e-04 8.794851e-04
 [839,] 4.299584e-04 2.135843e-04 1.296161e-03
 [840,] 4.029043e-04 1.015762e-04 4.818315e-04
 [841,] 3.774885e-04 1.183014e-04 5.541522e-04
 [842,] 4.175070e-04 1.099390e-04 5.562503e-04
 [843,] 5.044800e-05 3.610058e-05 1.064187e-05
 [844,] 4.149502e-04 9.426611e-05 4.471457e-04
 [845,] 6.437737e-04 3.864443e-05 9.202553e-06
 [846,] 4.231498e-04 1.099745e-04 5.633794e-04
 [847,] 5.000329e-05 4.176746e-05 1.080884e-05
 [848,] 5.635261e-04 4.322651e-05 8.518157e-06
 [849,] 4.496071e-04 1.051424e-04 5.632696e-04
 [850,] 6.069412e-05 5.739895e-05 1.894480e-05
 [851,] 6.362219e-05 1.389653e-04 6.104793e-05
 [852,] 9.463323e-05 2.775114e-05 9.085320e-06
 [853,] 5.594955e-05 7.228925e-05 3.864421e-05
 [854,] 8.991511e-05 4.707596e-05 2.095119e-05
 [855,] 5.213745e-05 2.497853e-05 7.939195e-06
 [856,] 1.055575e-04 3.329073e-05 7.976221e-06
 [857,] 4.242984e-05 5.436906e-05 1.287212e-05
 [858,] 5.040886e-05 4.079161e-05 1.668284e-05
 [859,] 5.639392e-05 6.862654e-05 2.389206e-05
 [860,] 4.579029e-05 5.017699e-05 1.091604e-05
 [861,] 5.104119e-05 4.134267e-05 1.717553e-05
 [862,] 4.604014e-05 4.953586e-05 1.091301e-05
 [863,] 3.738325e-05 4.583301e-05 9.414785e-06
 [864,] 4.152798e-05 5.165776e-05 1.282233e-05
 [865,] 1.036772e-04 2.135775e-04 2.635791e-04
 [866,] 5.398818e-05 3.656464e-05 6.815172e-06
 [867,] 5.498223e-05 3.490184e-05 6.856562e-06
 [868,] 4.986800e-05 4.158919e-05 1.690744e-05
 [869,] 8.682048e-05 5.256514e-05 3.827086e-05
 [870,] 1.041701e-04 1.962417e-04 2.378732e-04
 [871,] 4.991117e-05 5.055303e-05 2.159652e-05
 [872,] 4.639548e-05 5.292824e-05 1.581384e-05
 [873,] 6.324752e-05 3.334866e-05 7.020785e-06
 [874,] 4.680970e-05 6.059259e-05 1.874320e-05
 [875,] 3.398724e-05 1.359341e-04 1.514554e-05
 [876,] 3.534325e-05 1.309804e-04 1.383941e-05
 [877,] 4.608650e-05 5.328440e-05 1.599600e-05
 [878,] 3.459014e-05 1.283120e-04 1.439066e-05
 [879,] 3.380086e-05 1.498001e-04 1.643539e-05
 [880,] 3.463476e-05 1.517272e-04 1.572832e-05
 [881,] 4.213034e-05 5.046371e-05 1.266732e-05
 [882,] 4.832139e-05 5.572279e-05 1.797575e-05
 [883,] 3.455367e-05 1.445068e-04 1.517452e-05
 [884,] 3.476990e-05 1.606094e-04 1.613630e-05
 [885,] 3.484026e-05 1.417599e-04 1.503108e-05
 [886,] 1.059199e-04 2.418949e-04 3.167060e-04
 [887,] 6.170215e-05 3.171307e-05 7.102074e-06
 [888,] 3.416424e-05 1.625916e-04 1.681523e-05
 [889,] 3.312143e-05 2.588546e-04 2.406500e-05
 [890,] 3.407193e-05 1.653425e-04 1.708517e-05
 [891,] 1.019903e-04 1.957725e-04 2.300349e-04
 [892,] 6.146099e-05 3.151678e-05 7.112941e-06
 [893,] 3.387371e-05 1.488948e-04 1.629474e-05
 [894,] 4.177423e-05 5.103597e-05 1.279045e-05
 [895,] 4.169830e-05 5.081446e-05 1.268074e-05
 [896,] 5.012746e-05 5.611955e-05 1.904695e-05
 [897,] 3.440031e-05 1.487100e-04 1.576107e-05
 [898,] 3.440263e-05 1.489564e-04 1.577309e-05
 [899,] 6.281712e-05 3.770703e-05 6.851658e-06
 [900,] 3.435718e-05 1.439135e-04 1.550815e-05
 [901,] 5.119264e-05 5.950240e-05 2.118817e-05
 [902,] 5.186614e-05 5.789022e-05 2.086212e-05
 [903,] 5.687575e-05 6.712495e-05 2.362367e-05
 [904,] 6.779300e-05 6.901449e-05 4.534547e-05
 [905,] 6.092409e-05 1.498350e-04 8.399354e-05
 [906,] 6.078904e-05 1.529470e-04 8.537463e-05
 [907,] 1.037575e-04 2.124470e-04 2.612654e-04
 [908,] 6.420468e-05 9.303237e-05 5.962222e-05
 [909,] 1.120251e-04 2.186511e-04 3.027505e-04
 [910,] 3.792660e-05 4.464526e-05 1.097742e-05
 [911,] 3.454559e-05 8.390130e-05 2.133166e-05
 [912,] 3.356734e-05 3.654442e-05 7.382809e-06
 [913,] 4.163423e-05 5.123444e-05 1.267586e-05
 [914,] 1.066091e-04 2.258320e-04 2.933577e-04
 [915,] 5.073012e-05 2.516037e-05 7.422441e-06
 [916,] 6.102272e-05 8.527066e-05 3.844225e-05
 [917,] 1.042184e-04 2.394313e-04 3.050921e-04
 [918,] 5.822530e-05 5.518723e-05 1.434289e-05
 [919,] 4.960274e-05 7.021321e-05 1.479052e-05
 [920,] 3.641204e-05 3.143444e-05 8.573631e-06
 [921,] 5.168058e-05 6.837248e-05 1.432072e-05
 [922,] 3.316274e-05 3.767317e-05 7.977130e-06
 [923,] 3.390547e-05 4.015498e-05 8.288091e-06
 [924,] 5.971847e-05 5.846294e-05 1.575635e-05
 [925,] 6.170196e-05 6.216035e-05 2.178734e-05
 [926,] 3.298507e-05 3.909467e-05 8.259697e-06
 [927,] 3.815099e-05 5.155350e-05 1.797818e-05
 [928,] 3.324606e-05 2.703870e-05 8.178493e-06
 [929,] 6.435775e-05 4.073233e-05 1.564196e-05
 [930,] 3.193944e-05 4.627526e-05 1.079321e-05
 [931,] 3.260655e-05 3.026994e-05 8.784440e-06
 [932,] 3.155608e-05 3.315762e-05 8.970909e-06
 [933,] 3.145270e-05 3.395509e-05 9.090687e-06
 [934,] 6.015482e-05 4.950820e-05 1.469832e-05
 [935,] 5.962069e-05 4.998842e-05 1.458954e-05
 [936,] 3.382766e-05 5.138638e-05 1.243997e-05
 [937,] 3.190335e-05 3.033222e-05 8.513629e-06
 [938,] 3.293886e-05 3.149703e-05 9.274212e-06
 [939,] 3.532578e-05 4.950101e-05 1.386047e-05
 [940,] 3.307789e-05 5.114751e-05 1.180466e-05
 [941,] 6.178037e-05 5.140682e-05 1.921526e-05
 [942,] 5.346041e-05 2.603382e-05 8.318419e-06
 [943,] 6.184270e-05 5.392961e-05 2.073037e-05
 [944,] 5.526133e-05 3.591643e-05 1.051105e-05
 [945,] 6.493307e-05 5.140789e-05 2.034945e-05
 [946,] 3.029658e-05 2.677860e-05 7.277378e-06
 [947,] 6.739077e-05 5.090678e-05 2.077530e-05
 [948,] 5.566689e-05 3.715432e-05 1.065518e-05
 [949,] 3.071493e-05 2.463045e-05 6.730994e-06
 [950,] 3.216439e-05 2.487901e-05 6.932151e-06
 [951,] 3.309435e-05 4.486492e-05 1.091762e-05
 [952,] 3.169803e-05 3.200861e-05 7.884858e-06
 [953,] 5.478246e-05 2.649421e-05 8.486941e-06
 [954,] 3.262462e-05 4.444168e-05 1.056223e-05
 [955,] 6.277034e-05 5.116600e-05 1.570166e-05
 [956,] 6.261505e-05 5.148666e-05 1.681686e-05
 [957,] 6.211012e-05 5.148666e-05 1.672141e-05
 [958,] 8.280245e-05 5.835296e-05 1.636518e-05
 [959,] 3.107038e-05 2.453078e-05 6.713390e-06
 [960,] 6.213376e-05 5.144574e-05 1.546470e-05
 [961,] 6.194241e-05 5.116178e-05 1.560741e-05
 [962,] 6.124398e-05 5.119115e-05 1.551429e-05
 [963,] 3.254341e-05 4.468623e-05 1.054250e-05
 [964,] 6.133265e-05 5.106543e-05 1.556454e-05
 [965,] 6.130645e-05 5.109547e-05 1.553203e-05
 [966,] 5.359685e-05 2.617394e-05 8.486430e-06
 [967,] 5.421291e-05 2.734845e-05 8.420555e-06
 [968,] 5.387793e-05 2.616923e-05 8.438465e-06
 [969,] 5.412473e-05 3.262636e-05 9.560515e-06
 [970,] 5.643188e-05 2.887134e-05 8.609703e-06
 [971,] 6.110892e-05 4.770074e-05 1.695097e-05
 [972,] 1.166961e-04 5.422920e-05 2.338723e-05
 [973,] 3.295993e-05 3.235507e-05 8.462670e-06
 [974,] 6.440579e-05 4.764298e-05 1.777712e-05
 [975,] 3.356213e-05 2.574467e-05 6.943858e-06
 [976,] 5.919765e-05 5.783782e-05 1.669471e-05
 [977,] 3.567686e-05 2.794780e-05 6.839838e-06
 [978,] 3.314035e-05 3.030223e-05 8.528910e-06
 [979,] 5.552496e-05 5.651151e-05 1.649192e-05
 [980,] 1.456065e-04 6.719130e-05 7.797371e-05
 [981,] 3.129458e-05 2.720906e-05 7.017632e-06
 [982,] 3.240890e-05 2.464374e-05 6.729250e-06
 [983,] 3.233243e-05 4.407214e-05 8.814658e-06
 [984,] 3.023584e-05 3.062600e-05 7.638605e-06
 [985,] 3.221081e-05 3.543164e-05 9.916864e-06
 [986,] 3.003606e-05 3.997218e-05 8.538334e-06
 [987,] 3.025648e-05 3.469236e-05 8.172715e-06
 [988,] 3.115656e-05 4.493014e-05 1.093770e-05
 [989,] 9.126257e-05 4.585346e-05 1.482390e-05
 [990,] 2.997944e-05 3.765019e-05 8.428401e-06
 [991,] 3.461546e-05 3.682306e-05 8.972270e-06
 [992,] 3.051452e-05 4.514375e-05 9.402712e-06
 [993,] 1.649368e-04 2.235309e-04 1.170719e-05
 [994,] 2.465617e-04 5.652549e-05 1.435439e-05
 [995,] 3.007949e-05 3.646644e-05 8.227604e-06
 [996,] 3.008606e-05 3.562795e-05 8.262062e-06
 [997,] 3.724842e-05 3.268811e-05 8.411198e-06
 [998,] 3.645830e-05 3.220194e-05 8.651355e-06
 [999,] 2.995104e-05 3.417992e-05 8.005126e-06
[1000,] 2.995859e-05 3.442347e-05 8.047464e-06
[1001,] 6.189735e-05 3.932634e-05 6.953933e-06
[1002,] 5.388114e-05 5.016595e-05 1.556597e-05
[1003,] 3.760753e-05 3.042403e-05 8.376164e-06
[1004,] 3.191124e-05 2.833310e-05 6.909358e-06
[1005,] 3.137658e-05 4.097159e-05 9.803484e-06
[1006,] 3.121293e-05 3.942304e-05 9.407618e-06
[1007,] 3.141922e-05 4.137007e-05 9.905185e-06
[1008,] 3.146640e-05 4.150770e-05 9.968374e-06
[1009,] 3.172403e-05 3.717515e-05 9.510281e-06
[1010,] 4.680601e-05 4.741703e-05 9.198931e-06
[1011,] 3.551333e-05 2.555374e-05 6.974587e-06
[1012,] 4.230223e-05 4.523943e-05 9.419801e-06
[1013,] 4.487156e-05 3.068866e-05 8.992367e-06
[1014,] 3.957804e-05 3.039240e-05 6.970449e-06
[1015,] 3.259061e-05 3.482732e-05 9.342088e-06
[1016,] 4.498964e-05 3.059891e-05 9.161829e-06
[1017,] 3.976695e-05 2.504662e-05 8.260161e-06
[1018,] 3.268737e-05 3.711314e-05 9.743491e-06
[1019,] 3.259756e-05 3.489905e-05 9.371395e-06
[1020,] 4.357501e-05 3.068102e-05 9.167236e-06
[1021,] 5.983740e-05 2.720202e-05 9.064015e-06
[1022,] 4.411716e-05 3.419277e-05 9.146783e-06
[1023,] 1.174534e-04 2.530351e-05 1.029246e-05
[1024,] 5.373789e-05 3.231496e-05 1.089694e-05
[1025,] 4.650563e-05 3.273320e-05 1.060228e-05
[1026,] 2.052428e-04 2.835444e-05 1.238197e-05
[1027,] 1.704398e-04 3.036963e-05 2.303063e-05
[1028,] 2.224478e-04 5.791243e-05 1.004792e-04
[1029,] 4.085818e-05 3.904561e-05 1.365728e-05
[1030,] 3.477729e-05 3.591892e-04 4.876323e-05
[1031,] 3.201420e-05 8.764391e-05 1.433694e-05
[1032,] 3.208939e-05 8.146260e-05 1.397657e-05
[1033,] 3.200696e-05 7.142414e-05 1.266372e-05
[1034,] 2.988641e-05 2.647369e-05 6.861810e-06
[1035,] 5.979971e-05 2.674981e-05 8.759963e-06
[1036,] 4.357213e-05 4.565425e-05 7.999856e-06
[1037,] 3.369431e-05 2.861741e-05 7.677198e-06
[1038,] 3.001665e-05 3.581135e-05 7.996326e-06
[1039,] 3.181872e-05 4.903723e-05 9.983120e-06
[1040,] 3.187198e-05 5.150084e-05 1.059338e-05
[1041,] 3.239933e-05 4.995421e-05 9.350002e-06
[1042,] 3.196757e-05 4.696145e-05 9.408463e-06
[1043,] 3.183424e-05 4.727790e-05 9.648983e-06
[1044,] 3.280061e-05 4.659133e-05 8.899590e-06
[1045,] 3.217169e-05 2.955359e-05 7.785469e-06
[1046,] 5.955496e-05 3.357104e-05 7.005033e-06
[1047,] 6.080509e-05 3.864022e-05 1.221718e-05
[1048,] 5.202988e-05 2.476645e-05 8.919199e-06
[1049,] 3.878029e-05 3.276051e-05 1.044160e-05
[1050,] 3.457205e-05 2.963288e-05 9.474199e-06
[1051,] 3.234097e-05 2.674438e-05 6.973106e-06
[1052,] 3.190224e-05 8.371865e-05 1.365072e-05
[1053,] 5.987348e-05 1.012099e-04 4.693571e-05
[1054,] 5.013180e-05 6.415086e-05 2.730493e-05
[1055,] 5.308104e-05 2.674529e-05 1.125377e-05
[1056,] 3.241685e-05 3.475621e-05 8.741187e-06
[1057,] 3.258688e-05 3.550142e-05 8.979366e-06
[1058,] 5.250902e-05 6.024153e-05 2.980434e-05
[1059,] 3.211227e-05 3.763465e-05 8.904305e-06
[1060,] 5.945798e-05 6.688672e-04 3.812182e-04
[1061,] 4.971447e-05 5.342457e-05 2.434650e-05
[1062,] 4.779559e-05 3.721156e-05 1.691633e-05
[1063,] 6.054879e-05 6.204580e-04 3.688129e-04
[1064,] 6.670964e-05 5.157456e-05 3.250176e-05
[1065,] 6.074606e-05 6.128452e-05 3.866439e-05
[1066,] 6.357515e-05 2.060278e-04 1.401979e-04
[1067,] 5.557583e-05 5.297853e-05 2.770784e-05
[1068,] 4.839875e-05 6.083832e-04 2.452121e-04
[1069,] 4.913850e-05 7.084899e-04 2.878954e-04
[1070,] 4.290735e-05 6.014423e-05 2.548303e-05
[1071,] 3.852682e-05 6.376094e-05 2.320858e-05
[1072,] 4.739907e-05 8.933873e-05 3.867393e-05
[1073,] 4.242621e-05 6.009406e-05 2.508728e-05
[1074,] 3.330900e-05 4.966982e-05 1.137599e-05
[1075,] 4.406727e-05 2.906209e-04 1.087312e-04
[1076,] 4.671055e-05 5.524666e-05 2.375558e-05
[1077,] 4.911567e-05 8.550350e-05 3.174819e-05
[1078,] 3.377265e-05 5.165669e-05 1.212498e-05
[1079,] 5.838082e-05 3.854074e-05 1.477532e-05
[1080,] 4.439828e-05 5.153008e-05 2.142859e-05
[1081,] 6.618457e-05 6.919700e-05 1.566575e-05
[1082,] 4.279316e-05 5.728239e-05 2.411298e-05
[1083,] 4.514166e-05 5.706905e-05 2.567119e-05
[1084,] 4.494786e-05 9.590716e-04 3.190309e-04
[1085,] 4.617011e-05 4.222227e-05 1.651399e-05
[1086,] 4.852923e-05 5.489706e-05 2.370547e-05
[1087,] 4.597875e-05 4.613548e-05 1.839287e-05
[1088,] 3.647213e-05 2.619771e-05 7.366608e-06
[1089,] 3.790833e-05 2.693059e-05 6.998818e-06
[1090,] 3.480347e-05 2.557407e-05 7.144027e-06
[1091,] 3.321405e-05 4.879611e-05 1.036637e-05
[1092,] 4.121558e-05 3.692400e-05 1.364526e-05
[1093,] 3.503977e-05 3.327738e-05 6.954507e-06
[1094,] 3.507485e-05 2.556532e-05 6.931535e-06
[1095,] 3.591386e-05 2.602997e-05 6.881113e-06
[1096,] 3.399667e-05 3.472865e-05 1.091477e-05
[1097,] 3.262147e-05 2.555762e-05 6.775963e-06
[1098,] 6.909615e-05 1.600329e-04 7.907076e-05
[1099,] 3.308208e-05 2.669680e-05 6.789650e-06
[1100,] 3.040432e-05 2.565624e-05 6.764186e-06
[1101,] 3.030474e-05 2.603441e-05 6.866834e-06
[1102,] 4.495160e-05 4.644098e-05 1.133270e-05
[1103,] 3.290782e-05 2.489041e-05 7.165514e-06
[1104,] 4.473102e-05 3.956559e-05 1.020018e-05
[1105,] 4.620813e-05 3.732790e-05 9.390832e-06
[1106,] 4.415294e-05 2.856153e-05 8.327986e-06
[1107,] 6.943011e-04 5.418357e-05 1.597420e-04
[1108,] 4.636364e-05 4.159708e-05 1.005382e-05
[1109,] 4.220855e-05 2.570071e-05 7.953927e-06
[1110,] 4.769966e-05 5.459307e-05 1.392707e-05
[1111,] 6.528122e-05 6.107989e-05 1.140275e-05
[1112,] 4.362222e-05 4.184018e-05 7.125834e-06
[1113,] 5.577907e-05 3.943250e-05 7.166159e-06
[1114,] 5.648785e-05 3.155537e-05 1.074604e-05
[1115,] 5.776507e-05 6.124727e-05 9.820908e-06
[1116,] 7.179845e-05 3.415793e-05 1.640172e-05
[1117,] 3.224587e-05 2.556660e-05 7.031292e-06
[1118,] 7.921186e-05 3.634841e-05 1.956919e-05
[1119,] 3.725435e-05 3.011426e-05 8.771892e-06
[1120,] 4.768380e-05 3.639978e-05 1.502988e-05
[1121,] 3.848849e-05 3.030165e-05 9.074492e-06
[1122,] 4.472176e-05 3.172186e-05 1.112315e-05
[1123,] 4.960830e-05 2.899417e-05 7.533733e-06
[1124,] 4.201408e-05 2.852167e-05 8.498324e-06
[1125,] 4.879347e-05 2.741563e-05 9.527128e-06
[1126,] 4.561479e-05 7.904860e-05 1.921351e-05
[1127,] 9.604640e-05 3.888651e-05 1.361569e-05
[1128,] 6.443427e-05 7.460774e-05 1.068538e-05
[1129,] 5.253762e-05 3.111092e-05 1.286530e-05
[1130,] 5.102466e-05 4.218787e-05 1.315456e-05
[1131,] 6.225891e-05 2.044631e-04 8.146538e-05
[1132,] 9.984570e-05 3.174656e-05 2.429989e-05
[1133,] 5.976843e-05 6.311805e-05 1.953230e-05
[1134,] 5.991724e-05 3.735175e-05 1.191355e-05
[1135,] 4.915343e-05 2.121281e-04 9.796628e-05
[1136,] 4.871366e-05 6.626439e-05 2.021959e-05
[1137,] 1.078857e-04 6.568525e-04 8.625961e-04
[1138,] 6.084703e-05 4.793863e-05 2.528287e-05
[1139,] 3.340190e-05 3.266511e-05 9.763377e-06
[1140,] 3.340335e-05 3.192734e-05 9.563101e-06
[1141,] 3.314640e-05 3.247369e-05 9.616640e-06
[1142,] 3.320501e-05 3.184631e-05 9.462096e-06
[1143,] 9.209793e-05 9.114452e-05 8.954883e-05
[1144,] 1.131515e-04 7.350800e-05 8.561921e-05
[1145,] 3.580120e-05 3.182644e-05 8.905046e-06
[1146,] 4.027399e-05 2.587263e-05 7.572110e-06
[1147,] 3.972535e-05 3.183600e-05 8.850132e-06
[1148,] 4.217468e-05 3.508482e-05 1.129152e-05
[1149,] 1.246598e-04 3.258657e-05 2.899579e-05
[1150,] 1.399133e-04 1.051410e-04 1.654795e-04
[1151,] 1.472556e-04 6.951404e-05 1.020598e-04
[1152,] 3.406861e-05 5.880843e-05 1.183847e-05
[1153,] 1.115587e-04 3.262808e-05 2.089800e-05
[1154,] 7.683241e-05 3.303376e-05 1.271522e-05
[1155,] 1.681619e-04 7.120241e-05 1.191634e-04
[1156,] 7.659765e-05 3.314066e-05 1.278850e-05
[1157,] 4.138212e-05 5.004595e-05 1.348329e-05
[1158,] 7.932542e-05 3.305154e-05 1.650712e-05
[1159,] 2.041705e-04 1.261231e-04 3.063861e-04
[1160,] 2.082185e-04 1.228422e-04 3.024613e-04
[1161,] 2.168896e-04 1.150706e-04 2.902436e-04
[1162,] 1.980397e-04 1.611189e-04 3.987045e-04
[1163,] 2.206732e-04 1.232226e-04 3.220298e-04
[1164,] 2.061697e-04 1.133320e-04 2.706483e-04
[1165,] 4.074856e-05 3.101279e-05 9.263134e-06
[1166,] 6.068789e-05 2.658632e-05 7.956838e-06
[1167,] 1.791463e-04 1.209042e-04 2.541799e-04
[1168,] 9.558223e-05 5.722651e-05 5.572307e-05
[1169,] 3.950464e-05 4.169516e-05 9.867685e-06
[1170,] 2.439639e-04 1.178372e-04 3.349212e-04
[1171,] 7.370730e-05 7.266194e-05 4.098122e-05
[1172,] 3.489447e-05 3.120802e-05 8.208822e-06
[1173,] 2.306968e-04 1.320747e-04 3.674491e-04
[1174,] 4.059586e-05 4.136491e-05 1.103335e-05
[1175,] 1.455633e-04 3.402123e-05 1.748546e-05
[1176,] 1.829982e-04 2.448431e-05 1.493352e-05
[1177,] 3.524653e-05 3.109063e-05 8.475270e-06
[1178,] 3.496660e-05 3.258527e-05 8.868824e-06
[1179,] 1.846320e-04 3.360314e-05 2.507679e-05
[1180,] 6.173109e-05 6.356889e-05 2.451080e-05
[1181,] 3.898669e-05 3.217991e-05 8.309634e-06
[1182,] 7.608197e-05 5.849795e-05 2.935326e-05
[1183,] 1.065016e-04 6.169876e-05 4.550888e-05
[1184,] 1.060847e-04 6.180701e-05 4.547462e-05
[1185,] 1.130906e-04 6.142664e-05 4.760657e-05
[1186,] 1.123569e-04 6.136292e-05 4.727213e-05
[1187,] 4.089294e-05 4.163074e-05 1.126368e-05
[1188,] 1.068738e-04 6.131546e-05 4.523460e-05
[1189,] 1.059455e-04 6.153516e-05 4.513708e-05
[1190,] 1.042032e-04 6.357453e-05 4.668047e-05
[1191,] 1.044929e-04 6.229508e-05 4.540921e-05
[1192,] 1.057452e-04 6.123375e-05 4.473308e-05
[1193,] 1.077344e-04 6.229508e-05 4.663826e-05
[1194,] 1.064027e-04 6.207504e-05 4.589726e-05
[1195,] 1.065845e-04 6.377165e-05 4.784167e-05
[1196,] 1.056625e-04 6.371874e-05 4.741384e-05
[1197,] 1.046628e-04 6.480046e-05 4.834786e-05
[1198,] 9.480980e-05 4.377688e-05 2.411818e-05
[1199,] 1.468345e-04 6.321595e-05 8.991853e-05
[1200,] 1.528155e-04 6.365217e-05 9.425389e-05
[1201,] 1.026012e-04 3.834813e-05 1.861597e-05
[1202,] 6.872732e-05 3.945307e-05 1.642278e-05
[1203,] 9.614137e-05 4.906098e-05 4.417672e-05
[1204,] 4.812842e-05 5.789066e-05 1.545897e-05
[1205,] 7.502418e-05 1.176994e-04 7.534140e-06
[1206,] 4.609099e-05 5.659171e-05 1.419316e-05
[1207,] 6.612696e-05 4.002058e-05 1.647233e-05
[1208,] 7.056370e-05 3.250860e-05 7.265583e-06
[1209,] 6.046668e-05 3.879172e-05 1.440691e-05
[1210,] 6.360637e-05 4.509151e-05 1.898053e-05
[1211,] 6.340199e-05 3.916740e-05 1.540799e-05
[1212,] 6.128012e-05 4.285117e-05 1.522621e-05
[1213,] 6.989914e-05 5.346471e-05 2.579053e-05
[1214,] 4.388933e-04 4.413129e-05 1.243546e-04
[1215,] 7.243587e-05 3.335365e-05 1.144876e-05
[1216,] 5.659132e-05 4.937202e-05 1.793715e-05
[1217,] 5.622705e-05 4.948466e-05 1.780840e-05
[1218,] 5.549551e-05 4.926850e-05 1.737458e-05
[1219,] 1.081076e-04 2.568915e-05 1.567562e-05
[1220,] 5.557143e-05 4.934897e-05 1.744908e-05
[1221,] 1.129930e-04 6.386388e-05 7.346527e-05
[1222,] 5.523053e-05 4.940887e-05 1.729442e-05
[1223,] 5.998070e-04 4.332231e-05 1.508938e-04
[1224,] 1.788054e-04 4.662022e-05 7.046615e-05
[1225,] 5.602303e-05 4.592480e-05 1.619254e-05
[1226,] 5.617646e-05 4.599011e-05 1.629429e-05
[1227,] 5.508757e-05 4.618629e-05 1.591842e-05
[1228,] 6.444070e-05 4.839063e-05 1.853430e-05
[1229,] 3.338182e-04 3.332772e-05 5.556766e-05
[1230,] 6.887823e-05 4.971098e-05 1.268587e-05
[1231,] 1.458592e-04 4.077199e-05 4.856130e-05
[1232,] 1.463079e-04 4.405548e-05 5.506156e-05
[1233,] 5.520062e-05 4.491677e-05 1.560412e-05
[1234,] 4.229414e-04 4.038435e-05 9.946463e-05
[1235,] 1.605517e-04 4.991255e-05 7.185285e-05
[1236,] 5.530531e-05 4.454593e-05 1.548946e-05
[1237,] 6.342045e-05 4.490711e-05 1.376484e-05
[1238,] 5.543447e-05 4.503686e-05 1.575059e-05
[1239,] 5.511673e-05 4.492695e-05 1.557324e-05
[1240,] 3.677027e-05 3.456997e-05 9.806065e-06
[1241,] 7.222986e-05 4.154304e-05 1.433454e-05
[1242,] 3.494915e-05 2.603884e-05 7.086165e-06
[1243,] 1.160341e-04 4.080691e-05 3.964352e-05
[1244,] 1.495117e-04 3.771343e-05 4.269318e-05
[1245,] 7.133688e-05 6.151937e-05 3.669388e-05
[1246,] 1.007222e-04 5.633282e-05 5.561509e-05
[1247,] 7.395422e-05 2.884354e-05 9.955112e-06
[1248,] 7.058448e-05 3.371504e-05 1.176747e-05
[1249,] 3.711678e-05 3.474302e-05 9.129281e-06
[1250,] 5.578609e-05 3.851089e-05 1.160585e-05
[1251,] 1.296051e-04 1.517516e-04 2.388435e-04
[1252,] 7.051850e-05 7.306394e-05 4.320962e-05
[1253,] 4.400333e-05 3.713103e-05 1.121777e-05
[1254,] 4.902869e-05 3.968455e-05 1.787857e-05
[1255,] 4.900576e-05 5.507073e-05 1.739140e-05
[1256,] 4.877303e-05 4.102911e-05 1.848692e-05
[1257,] 4.196178e-05 3.726284e-05 1.094465e-05
[1258,] 4.779347e-05 4.058764e-05 1.788639e-05
[1259,] 4.847890e-05 3.868066e-05 1.714981e-05
[1260,] 5.193725e-05 3.530486e-05 1.086730e-05
[1261,] 5.889150e-05 3.561396e-05 1.150333e-05
[1262,] 6.968898e-05 3.480005e-05 1.262299e-05
[1263,] 4.826306e-05 3.855965e-05 1.700116e-05
[1264,] 6.010193e-05 4.254892e-05 1.320294e-05
[1265,] 6.484600e-04 9.926336e-05 6.570154e-04
[1266,] 3.622564e-05 3.774633e-05 1.002349e-05
[1267,] 4.235617e-05 3.727148e-05 1.102687e-05
[1268,] 4.152912e-05 3.761670e-05 1.110301e-05
[1269,] 4.266430e-05 3.736190e-05 1.116792e-05
[1270,] 4.167425e-05 3.761613e-05 1.113821e-05
[1271,] 4.205821e-05 3.755267e-05 1.117913e-05
[1272,] 4.158088e-05 3.754160e-05 1.106554e-05
[1273,] 3.689235e-05 3.122556e-05 9.890266e-06
[1274,] 5.984286e-05 4.575726e-05 1.396945e-05
[1275,] 3.616059e-05 3.085449e-05 8.548799e-06
[1276,] 7.017275e-05 2.975361e-05 1.002983e-05
[1277,] 5.215808e-05 4.114560e-05 1.225698e-05
[1278,] 5.979207e-05 4.841851e-05 1.471439e-05
[1279,] 7.222675e-05 3.014961e-05 9.892158e-06
[1280,] 5.221150e-05 4.072632e-05 1.210083e-05
[1281,] 5.218245e-05 4.091723e-05 1.217789e-05
[1282,] 3.463263e-05 2.912314e-05 7.825046e-06
[1283,] 3.405783e-05 6.867671e-05 1.555660e-05
[1284,] 3.414071e-05 2.676310e-05 7.348647e-06
[1285,] 5.266400e-05 2.512819e-05 8.314694e-06
[1286,] 6.036145e-05 2.659525e-04 6.136311e-05
[1287,] 5.763533e-05 3.845073e-05 1.282703e-05
[1288,] 3.660215e-05 3.822400e-05 9.671544e-06
[1289,] 5.674803e-05 1.052305e-04 3.054601e-05
[1290,] 3.647819e-05 7.836928e-05 1.804430e-05
[1291,] 3.659618e-05 3.826236e-05 9.673978e-06
[1292,] 3.661313e-05 3.826236e-05 9.679513e-06
[1293,] 3.738588e-05 1.323440e-04 3.516202e-05
[1294,] 3.681792e-05 4.468950e-05 1.301588e-05
[1295,] 6.862185e-05 3.392619e-05 1.140548e-05
[1296,] 5.515220e-05 6.400785e-05 2.529765e-05
[1297,] 3.649747e-05 4.720769e-05 1.421692e-05
[1298,] 3.679197e-05 3.541674e-05 9.307957e-06
[1299,] 5.131252e-05 4.106047e-05 1.452678e-05
[1300,] 3.460360e-05 3.526521e-05 8.936919e-06
[1301,] 3.664265e-05 3.859775e-05 9.719633e-06
[1302,] 5.735067e-05 5.649976e-05 1.701846e-05
[1303,] 4.714872e-05 5.812279e-05 1.701648e-05
[1304,] 6.000048e-05 4.223816e-05 1.418703e-05
[1305,] 5.992421e-05 4.269096e-05 1.430315e-05
[1306,] 5.971972e-05 5.450821e-05 1.796778e-05
[1307,] 5.977799e-05 5.358318e-05 1.752117e-05
[1308,] 6.060609e-05 6.200754e-05 1.628082e-05
[1309,] 5.977325e-05 5.538006e-05 1.808198e-05
[1310,] 4.747807e-05 5.902873e-05 1.754016e-05
[1311,] 3.723292e-05 3.692278e-05 9.224700e-06
[1312,] 5.977029e-05 5.360053e-05 1.750159e-05
[1313,] 5.971851e-05 5.011849e-05 1.625076e-05
[1314,] 5.968396e-05 5.381052e-05 1.731071e-05
[1315,] 5.969615e-05 5.304256e-05 1.710975e-05
[1316,] 4.997768e-05 8.028437e-05 1.577338e-05
[1317,] 6.071203e-05 9.367409e-05 3.305649e-05
[1318,] 5.997362e-05 4.314969e-05 1.461836e-05
[1319,] 5.527101e-05 4.418360e-05 1.322231e-05
[1320,] 6.045453e-05 7.975025e-05 2.740599e-05
[1321,] 3.625989e-05 3.314349e-05 8.802827e-06
[1322,] 5.108076e-05 7.660495e-05 1.396008e-05
[1323,] 6.061495e-05 7.314716e-05 2.513365e-05
[1324,] 3.768509e-05 6.734210e-05 2.091057e-05
[1325,] 6.083239e-05 7.505668e-05 2.620697e-05
[1326,] 6.355191e-05 3.884009e-05 1.396504e-05
[1327,] 6.352202e-05 3.974190e-05 1.437696e-05
[1328,] 6.184432e-05 2.221314e-04 1.008668e-04
[1329,] 5.797712e-05 1.037790e-04 2.956765e-05
[1330,] 4.283575e-05 3.033023e-05 9.120466e-06
[1331,] 4.102258e-05 1.032585e-04 2.623688e-05
[1332,] 4.047095e-05 6.712970e-05 1.746631e-05
[1333,] 5.994270e-05 5.595678e-05 1.794750e-05
[1334,] 4.907938e-05 8.988037e-05 2.717437e-05
[1335,] 3.981124e-05 1.505712e-03 2.731702e-04
[1336,] 4.508962e-05 1.364679e-04 2.351262e-05
[1337,] 4.528957e-05 5.929953e-05 1.348273e-05
[1338,] 7.718944e-05 2.169901e-04 1.579919e-05
[1339,] 5.081387e-05 1.357106e-04 4.270322e-05
[1340,] 4.822111e-05 9.335288e-05 1.529306e-05
[1341,] 4.942227e-05 1.025153e-04 1.578023e-05
[1342,] 4.996736e-05 1.155572e-04 1.641727e-05
[1343,] 5.386156e-05 9.884550e-05 1.392257e-05
[1344,] 5.737645e-05 1.932699e-04 6.291289e-05
[1345,] 5.865183e-05 2.012595e-04 1.845830e-05
[1346,] 7.103367e-05 4.507238e-05 1.209771e-05
[1347,] 5.127084e-05 5.302135e-05 1.010631e-05
[1348,] 6.464376e-05 4.518464e-05 8.600918e-06
[1349,] 1.339107e-04 5.180690e-05 3.263258e-05
[1350,] 6.943609e-05 5.985885e-05 2.710822e-05
[1351,] 5.422713e-05 2.143614e-04 1.584340e-05
[1352,] 7.517152e-05 3.184642e-05 9.338573e-06
[1353,] 5.592401e-05 1.056484e-04 3.279132e-05
[1354,] 6.232009e-05 6.144798e-05 9.812104e-06
[1355,] 5.549979e-05 1.242294e-04 3.621837e-05
[1356,] 4.508925e-05 1.916073e-04 5.629196e-05
[1357,] 7.579363e-05 3.248510e-05 9.104368e-06
[1358,] 4.478419e-05 2.043738e-04 1.843130e-05
[1359,] 5.187049e-05 1.998018e-03 6.008571e-05
[1360,] 4.687352e-05 1.480472e-03 5.858472e-05
[1361,] 4.630202e-05 1.133140e-03 5.047312e-05
[1362,] 4.580984e-05 1.942307e-03 7.207617e-05
[1363,] 4.534804e-05 1.937292e-03 7.331535e-05
[1364,] 4.561058e-05 2.009894e-03 7.421331e-05
[1365,] 4.519787e-05 2.002396e-03 7.535626e-05
[1366,] 6.453543e-05 5.459673e-05 2.063737e-05
[1367,] 6.245234e-05 6.586255e-05 2.623898e-05
[1368,] 4.455745e-05 6.432956e-04 3.698611e-05
[1369,] 4.559942e-05 1.901601e-03 7.172036e-05
[1370,] 6.310505e-05 3.804855e-05 1.387637e-05
[1371,] 6.173039e-05 3.820878e-05 1.377468e-05
[1372,] 6.283031e-05 6.666633e-05 2.695527e-05
[1373,] 4.861351e-05 1.432057e-03 5.884119e-05
[1374,] 6.276021e-05 3.539543e-04 2.062449e-05
[1375,] 4.542752e-05 1.661710e-03 6.661380e-05
[1376,] 8.271285e-05 1.334297e-04 1.073972e-05
[1377,] 4.579024e-05 2.081163e-04 1.827535e-05
[1378,] 5.059150e-05 2.714757e-03 8.238711e-05
[1379,] 6.259554e-05 7.153980e-05 2.908157e-05
[1380,] 4.161644e-05 4.233766e-04 3.024534e-05
[1381,] 1.796397e-04 7.531182e-05 2.365482e-05
[1382,] 4.156126e-05 3.270162e-04 2.646611e-05
[1383,] 4.849995e-05 4.916373e-05 9.955600e-06
[1384,] 1.313457e-04 3.134323e-04 1.735660e-05
[1385,] 1.347400e-04 3.110792e-04 1.709220e-05
[1386,] 6.379209e-05 5.490545e-05 2.055414e-05
[1387,] 9.624772e-05 1.052941e-04 1.173773e-05
[1388,] 9.413855e-05 1.094528e-04 1.205664e-05
[1389,] 4.332541e-05 2.422130e-04 2.098432e-05
[1390,] 9.442764e-05 1.089873e-04 1.202056e-05
[1391,] 9.492816e-05 1.095360e-04 1.202405e-05
[1392,] 8.654929e-05 1.436743e-04 1.483473e-05
[1393,] 9.959679e-05 5.279436e-05 9.063102e-06
[1394,] 1.499013e-04 4.104064e-05 4.597992e-05
[1395,] 1.150996e-04 3.392969e-05 1.092890e-05
[1396,] 5.891879e-05 1.670516e-04 4.328901e-05
[1397,] 4.025458e-05 5.388552e-05 2.113125e-05
[1398,] 6.036707e-05 3.264857e-05 1.073018e-05
[1399,] 3.093042e-05 4.968739e-05 9.955799e-06
[1400,] 3.176405e-05 8.131460e-05 1.130106e-05
[1401,] 3.101230e-05 2.451023e-05 6.643208e-06
[1402,] 4.095173e-05 3.588697e-05 7.241518e-06
[1403,] 7.021856e-03 3.744722e-05 1.513867e-03
[1404,] 3.100818e-05 2.447397e-05 6.640409e-06
[1405,] 3.274159e-05 2.725340e-05 7.461064e-06
[1406,] 3.272384e-05 5.418777e-05 1.162757e-05
[1407,] 3.270997e-05 2.701318e-05 7.385578e-06
[1408,] 3.107753e-05 2.441605e-05 6.641538e-06
[1409,] 4.745584e-05 1.087717e-04 2.113161e-05
[1410,] 5.769855e-03 3.293600e-05 1.761985e-03
[1411,] 3.279199e-05 2.760089e-05 7.569717e-06
[1412,] 3.276355e-05 2.735785e-05 7.498801e-06
[1413,] 3.277097e-05 2.721603e-05 7.470679e-06
[1414,] 7.340494e-03 3.202148e-05 2.561410e-03
[1415,] 4.818137e-03 3.143962e-05 1.534866e-03
[1416,] 5.356605e-03 3.266736e-05 2.037379e-03
[1417,] 5.447493e-03 3.206004e-05 1.921724e-03
[1418,] 3.313528e-05 7.552794e-05 1.206073e-05
[1419,] 5.761466e-03 3.171391e-05 1.929783e-03
[1420,] 3.282490e-05 3.892873e-05 8.933776e-06
[1421,] 3.269335e-05 2.688920e-05 7.371145e-06
[1422,] 3.145740e-05 2.424753e-05 6.762125e-06
[1423,] 1.430422e-01 3.270482e-05 5.620091e-02
[1424,] 3.110688e-05 2.426336e-05 6.724811e-06
[1425,] 3.432421e-05 1.289160e-04 1.508937e-05
[1426,] 3.283184e-05 3.817144e-05 8.788649e-06
[1427,] 3.131000e-05 2.424195e-05 6.738460e-06
[1428,] 1.309875e-01 3.351848e-05 5.577977e-02
[1429,] 1.426580e-01 3.315206e-05 5.864330e-02
[1430,] 3.271889e-05 2.869129e-05 7.622154e-06
[1431,] 3.270608e-05 3.626612e-05 8.712332e-06
[1432,] 1.574051e-01 5.750919e-05 1.491314e-01
[1433,] 3.158732e-05 2.629695e-05 7.498322e-06
[1434,] 1.484074e-04 7.573473e-05 8.222919e-05
[1435,] 3.266912e-05 6.019216e-05 1.228913e-05
[1436,] 3.266286e-05 5.822501e-05 1.224296e-05
[1437,] 3.273663e-05 5.621890e-05 1.137381e-05
[1438,] 5.836011e-05 5.409644e-05 1.785019e-05
[1439,] 4.182072e-05 4.483731e-05 7.983413e-06
[1440,] 3.251454e-05 3.058055e-05 7.536315e-06
[1441,] 3.273636e-05 3.042641e-05 7.446170e-06
[1442,] 3.261255e-05 2.963279e-05 7.381982e-06
[1443,] 3.278521e-05 6.813217e-05 1.274476e-05
[1444,] 3.267453e-05 3.117758e-05 7.941748e-06
[1445,] 3.266188e-05 3.124888e-05 7.973886e-06
[1446,] 3.286226e-05 7.492055e-05 1.341781e-05
[1447,] 4.396837e-05 1.562753e-04 1.802535e-05
[1448,] 3.265446e-05 3.099608e-05 7.938898e-06
[1449,] 3.277254e-05 2.546815e-04 2.888136e-05
[1450,] 3.285104e-05 7.270864e-05 1.319011e-05
[1451,] 3.290551e-05 7.387429e-05 1.318769e-05
[1452,] 3.292020e-05 7.596020e-05 1.338697e-05
[1453,] 1.457314e-04 4.388561e-05 2.878056e-05
[1454,] 3.288688e-05 7.582067e-05 1.345378e-05
[1455,] 3.269925e-05 3.116055e-05 7.908208e-06
[1456,] 4.296991e-05 2.902392e-05 8.297176e-06
[1457,] 3.289048e-05 7.707429e-05 1.358503e-05
[1458,] 3.275540e-05 2.973129e-04 3.192947e-05
[1459,] 3.282906e-05 8.022942e-05 1.412374e-05
[1460,] 7.097412e-05 4.873742e-05 1.653753e-05
[1461,] 5.503467e-05 2.778483e-05 6.995930e-06
[1462,] 5.463234e-05 2.592336e-05 7.348096e-06
[1463,] 4.696415e-05 3.086432e-05 1.223685e-05
[1464,] 4.701516e-05 3.080005e-05 1.220385e-05
[1465,] 3.751418e-05 7.628358e-05 1.253789e-05
[1466,] 2.488291e-03 6.389592e-05 2.207248e-03
[1467,] 5.779589e-05 4.925963e-05 1.543635e-05
[1468,] 3.254647e-05 6.281762e-05 1.139332e-05
[1469,] 4.525020e-05 2.884301e-05 8.722454e-06
[1470,] 4.947455e-05 3.012673e-05 1.193111e-05
[1471,] 4.509496e-05 2.915445e-05 9.520360e-06
[1472,] 3.276429e-05 1.285912e-04 1.955460e-05
[1473,] 5.120756e-05 3.012188e-05 1.213188e-05
[1474,] 3.257097e-05 2.854136e-05 7.247134e-06
[1475,] 3.274308e-05 1.537003e-04 2.324591e-05
[1476,] 6.211293e-05 2.527748e-04 1.336871e-05
[1477,] 3.703599e-05 3.777905e-05 9.225206e-06
[1478,] 2.354065e-03 5.676238e-05 1.839705e-03
[1479,] 4.905733e-05 7.972859e-05 8.336264e-06
[1480,] 1.598976e-02 4.874941e-05 8.318713e-03
[1481,] 4.985473e-05 7.529791e-05 7.959858e-06
[1482,] 4.887768e-05 7.639209e-05 8.065610e-06
[1483,] 4.946722e-05 8.055521e-05 8.166594e-06
[1484,] 4.917463e-05 8.193216e-05 8.232547e-06
[1485,] 5.444767e-05 7.458681e-05 7.788194e-06
[1486,] 5.262865e-05 7.136664e-05 7.774800e-06
[1487,] 4.989069e-05 2.927018e-05 1.164527e-05
[1488,] 3.287654e-05 9.071727e-05 1.805578e-05
[1489,] 5.452917e-05 7.430119e-05 7.775639e-06
[1490,] 5.420846e-05 7.505422e-05 7.813936e-06
[1491,] 5.614745e-05 7.540889e-05 7.735812e-06
[1492,] 5.532006e-05 7.698420e-05 7.820286e-06
[1493,] 4.344171e-03 5.081243e-05 2.394877e-03
[1494,] 3.267735e-05 1.007866e-04 1.832439e-05
[1495,] 5.057724e-05 2.793748e-05 9.262621e-06
[1496,] 5.527882e-05 7.374241e-05 7.723356e-06
[1497,] 5.579343e-05 7.864230e-05 7.850646e-06
[1498,] 5.080265e-05 8.186372e-05 8.119879e-06
[1499,] 5.941057e-05 4.113020e-05 6.751197e-06
[1500,] 5.482940e-05 6.638990e-05 7.531721e-06
[1501,] 4.762207e-05 8.034994e-05 8.520623e-06
[1502,] 5.654827e-05 8.176312e-05 7.906910e-06
[1503,] 5.545362e-05 7.315816e-05 7.698830e-06
[1504,] 5.427989e-05 7.334468e-05 7.758305e-06
[1505,] 5.223030e-05 7.410072e-05 7.886357e-06
[1506,] 5.566937e-05 7.223871e-05 7.662472e-06
[1507,] 6.551491e-03 5.443807e-05 3.975531e-03
[1508,] 5.052459e-05 6.691651e-05 7.900488e-06
[1509,] 9.309369e-05 3.267542e-05 1.113316e-05
[1510,] 3.270436e-05 1.230733e-04 2.106789e-05
[1511,] 3.216340e-05 1.143220e-04 1.804709e-05
[1512,] 5.237347e-05 2.765286e-05 1.006002e-05
[1513,] 5.273967e-05 3.874351e-05 6.785396e-06
[1514,] 4.993286e-05 2.932235e-05 9.288016e-06
[1515,] 2.998990e-05 1.412129e-04 2.247931e-05
[1516,] 3.003137e-05 1.468550e-04 2.350193e-05
[1517,] 3.046779e-05 1.538243e-04 2.676946e-05
[1518,] 3.014251e-05 4.196978e-05 1.008113e-05
[1519,] 2.998303e-05 1.418532e-04 2.246917e-05
[1520,] 6.198636e-05 4.274217e-05 6.900609e-06
[1521,] 3.745146e-05 3.766103e-05 9.195977e-06
[1522,] 6.454272e-05 1.311415e-04 8.736269e-06
[1523,] 6.816687e-05 6.315896e-05 6.818046e-06
[1524,] 3.744446e-05 5.397077e-05 1.255986e-05
[1525,] 6.632412e-05 6.177961e-05 6.819804e-06
[1526,] 3.744249e-05 3.842951e-05 9.203738e-06
[1527,] 3.356685e-05 8.454817e-05 1.353802e-05
[1528,] 6.676743e-05 3.902538e-05 6.600671e-06
[1529,] 7.156286e-05 5.822567e-05 2.483126e-05
[1530,] 3.303006e-05 8.786983e-05 1.790038e-05
[1531,] 3.613165e-05 3.729033e-05 8.751709e-06
[1532,] 3.571067e-05 3.621578e-05 9.050155e-06
[1533,] 3.606163e-05 4.241641e-05 9.662942e-06
[1534,] 8.422076e-05 4.655835e-05 7.862230e-06
[1535,] 3.258069e-05 8.303125e-05 1.569959e-05
[1536,] 3.260057e-05 9.528288e-05 1.737656e-05
[1537,] 9.395000e-05 3.775244e-05 1.876635e-05
[1538,] 3.610294e-05 3.796189e-05 8.802834e-06
[1539,] 4.482664e-05 5.722231e-05 1.580198e-05
[1540,] 3.606199e-05 3.792923e-05 8.806480e-06
[1541,] 1.789067e-04 4.871927e-05 2.081598e-05
[1542,] 3.618286e-05 3.600992e-05 8.680261e-06
[1543,] 3.827165e-05 3.966144e-05 9.204294e-06
[1544,] 9.073461e-05 3.954105e-05 2.345364e-05
[1545,] 1.848119e-04 4.879740e-05 2.106133e-05
[1546,] 3.258485e-05 9.315887e-05 1.736483e-05
[1547,] 3.200830e-05 9.507766e-05 2.017694e-05
[1548,] 2.995032e-05 1.373387e-04 1.899286e-05
[1549,] 3.558673e-05 4.433837e-05 1.047945e-05
[1550,] 3.559642e-05 4.263936e-05 1.016192e-05
[1551,] 3.308804e-05 8.654196e-05 1.284423e-05
[1552,] 3.736537e-05 3.345419e-05 1.093302e-05
[1553,] 7.331467e-05 6.424995e-05 3.380438e-05
[1554,] 5.747736e-05 6.278381e-05 2.309226e-05
[1555,] 7.515810e-05 5.928100e-05 3.095581e-05
[1556,] 7.547674e-05 4.845393e-05 2.268327e-05
[1557,] 3.749456e-05 2.745752e-05 6.688226e-06
[1558,] 3.078520e-05 2.487885e-05 6.742673e-06
[1559,] 8.442563e-05 4.671180e-05 2.343295e-05
[1560,] 8.437526e-05 4.669005e-05 2.339822e-05
[1561,] 5.652683e-05 3.254732e-05 1.240193e-05
[1562,] 7.358731e-05 2.862935e-05 1.143250e-05
[1563,] 7.423129e-05 2.863897e-05 1.124518e-05
[1564,] 7.419103e-05 2.864052e-05 1.128098e-05
[1565,] 1.590239e-04 4.434231e-05 3.222643e-05
[1566,] 7.202139e-05 2.876507e-05 1.099269e-05
[1567,] 7.248644e-05 2.876477e-05 1.107478e-05
[1568,] 7.216064e-05 2.875971e-05 1.108752e-05
[1569,] 7.316377e-05 2.874491e-05 1.136432e-05
[1570,] 7.714380e-05 2.875023e-05 1.162383e-05
[1571,] 7.215113e-05 2.877823e-05 1.097168e-05
[1572,] 7.106830e-05 2.874731e-05 1.114153e-05
[1573,] 7.222148e-05 2.877092e-05 1.101193e-05
[1574,] 7.216233e-05 2.875215e-05 1.118312e-05
[1575,] 7.145504e-05 2.875018e-05 1.120828e-05
[1576,] 7.088912e-05 2.764419e-05 8.845546e-06
[1577,] 7.133727e-05 2.875125e-05 1.110539e-05
[1578,] 3.575008e-05 3.658409e-05 8.496285e-06
[1579,] 3.645269e-05 2.454073e-05 7.130257e-06
[1580,] 7.449565e-05 2.877093e-05 1.121369e-05
[1581,] 4.444201e-05 3.504820e-05 8.468837e-06
[1582,] 3.893974e-05 2.853993e-05 7.300074e-06
[1583,] 3.800522e-05 2.862837e-05 7.253603e-06
[1584,] 3.300982e-05 2.796655e-05 7.557438e-06
[1585,] 3.289985e-05 2.794353e-05 7.529299e-06
[1586,] 7.234264e-05 2.876292e-05 1.112798e-05
[1587,] 5.346471e-05 5.260805e-05 1.642754e-05
[1588,] 7.246549e-05 2.875438e-05 1.131145e-05
[1589,] 3.704379e-05 2.453670e-05 7.203305e-06
[1590,] 3.724809e-05 2.454265e-05 7.182328e-06
[1591,] 1.491486e-04 4.442188e-05 3.092558e-05
[1592,] 7.115805e-05 6.030662e-05 2.825557e-05
[1593,] 1.384369e-04 6.645313e-05 2.360087e-05
[1594,] 6.228172e-05 3.297451e-05 8.808142e-06
[1595,] 6.387495e-05 3.201372e-05 9.162488e-06
[1596,] 5.623613e-05 2.816907e-05 9.332053e-06
[1597,] 4.002884e-05 2.788770e-05 7.474829e-06
[1598,] 7.441487e-05 3.267118e-05 9.287701e-06
[1599,] 6.021187e-05 6.025141e-05 2.298069e-05
[1600,] 3.299838e-05 2.539674e-05 7.193068e-06
[1601,] 5.789543e-05 5.737102e-05 1.962780e-05
[1602,] 8.978076e-05 4.244917e-05 8.437739e-06
[1603,] 9.278966e-05 3.042689e-05 1.933071e-05
[1604,] 9.444893e-05 3.049634e-05 1.964492e-05
[1605,] 9.692519e-05 3.050267e-05 1.998408e-05
[1606,] 9.712948e-05 3.056616e-05 2.010151e-05
[1607,] 8.056106e-05 2.898783e-05 1.742391e-05
[1608,] 1.043598e-04 3.080334e-05 2.137694e-05
[1609,] 9.173393e-05 3.006631e-05 1.871247e-05
[1610,] 7.946935e-05 2.934770e-05 1.769844e-05
[1611,] 9.369472e-05 2.912863e-05 1.766327e-05
[1612,] 3.213096e-05 3.502805e-05 8.316405e-06
[1613,] 9.339075e-05 2.975447e-05 1.850775e-05
[1614,] 1.027047e-04 2.889587e-05 1.831312e-05
[1615,] 1.017887e-04 2.912641e-05 1.857653e-05
[1616,] 9.812614e-05 2.910275e-05 1.813377e-05
[1617,] 8.239183e-05 3.050630e-05 1.766713e-05
[1618,] 9.957449e-05 2.920549e-05 1.843164e-05
[1619,] 6.066251e-05 3.274580e-05 1.581652e-05
[1620,] 2.661608e-04 3.372130e-05 1.407121e-05
[1621,] 3.277980e-05 5.252412e-05 1.039397e-05
[1622,] 7.003316e-05 2.855973e-05 1.540075e-05
[1623,] 3.266594e-05 2.803575e-05 7.493117e-06
[1624,] 4.887278e-05 4.410281e-05 6.868874e-06
[1625,] 6.132494e-05 6.235880e-05 2.496096e-05
[1626,] 4.102452e-05 2.455522e-05 7.141841e-06
[1627,] 3.967073e-05 6.181195e-05 1.296857e-05
[1628,] 8.921393e-05 4.346387e-05 8.289844e-06
[1629,] 3.006418e-05 3.853649e-05 9.536219e-06
[1630,] 4.409273e-05 6.082910e-05 1.573211e-05
[1631,] 3.985691e-05 3.534253e-05 1.336622e-05
[1632,] 3.334861e-05 3.292385e-05 8.251639e-06
[1633,] 6.371730e-05 2.570057e-05 7.536760e-06
[1634,] 4.230318e-05 2.707580e-05 8.631295e-06
[1635,] 8.542111e-05 5.254779e-05 2.609121e-05
[1636,] 4.942847e-05 2.657304e-05 7.154956e-06
[1637,] 4.396138e-05 5.701899e-05 1.467833e-05
[1638,] 4.330580e-05 2.762013e-05 8.632044e-06
[1639,] 4.390531e-05 5.724028e-05 1.470697e-05
[1640,] 3.268908e-05 3.041861e-05 7.856980e-06
[1641,] 4.380872e-05 5.707643e-05 1.461412e-05
[1642,] 4.160633e-05 1.192194e-04 1.821142e-05
[1643,] 3.065616e-05 3.158833e-05 8.013748e-06
[1644,] 4.378628e-05 5.702751e-05 1.459438e-05
[1645,] 4.370407e-05 5.707788e-05 1.455630e-05
[1646,] 4.383448e-05 5.707643e-05 1.462670e-05
[1647,] 4.396472e-05 5.682713e-05 1.463393e-05
[1648,] 3.509208e-05 2.865840e-05 6.735507e-06
[1649,] 4.377589e-05 5.678221e-05 1.455719e-05
[1650,] 3.098789e-05 3.822503e-05 9.796423e-06
[1651,] 6.229281e-05 1.996344e-04 2.466313e-05
[1652,] 4.256961e-05 5.754248e-05 1.329652e-05
[1653,] 3.899207e-05 2.926835e-05 6.878195e-06
[1654,] 3.455605e-05 3.263181e-05 8.620802e-06
[1655,] 6.419149e-05 1.917772e-04 2.320221e-05
[1656,] 4.847320e-05 2.498818e-05 7.344226e-06
[1657,] 5.433881e-05 5.233611e-05 1.477288e-05
[1658,] 3.279489e-05 2.974315e-05 7.754449e-06
[1659,] 6.317073e-05 9.574488e-05 1.544576e-05
[1660,] 3.322662e-05 2.949366e-05 7.926366e-06
[1661,] 4.094485e-05 8.773504e-05 1.593252e-05
[1662,] 3.757416e-05 2.788748e-05 7.658237e-06
[1663,] 4.095308e-05 9.107549e-05 1.633114e-05
[1664,] 4.102878e-05 6.512372e-05 1.405572e-05
[1665,] 8.306588e-05 3.110694e-04 2.585451e-05
[1666,] 4.254561e-05 3.865734e-05 1.102244e-05
[1667,] 4.071354e-05 5.037242e-05 1.178696e-05
[1668,] 3.635991e-05 2.768837e-05 8.723505e-06
[1669,] 3.597478e-05 2.768723e-05 8.651858e-06
[1670,] 4.274411e-05 4.270661e-05 1.381984e-05
[1671,] 4.255464e-05 8.232932e-05 1.346915e-05
[1672,] 3.336311e-05 3.141396e-05 9.161232e-06
[1673,] 3.293349e-05 2.895723e-05 7.227499e-06
[1674,] 4.368393e-05 5.998314e-05 1.441683e-05
[1675,] 4.163139e-05 4.038239e-05 1.223925e-05
[1676,] 3.720031e-05 2.600421e-05 8.018128e-06
[1677,] 4.387842e-05 9.416488e-05 2.016328e-05
[1678,] 5.346532e-05 4.182580e-05 1.236763e-05
[1679,] 4.554339e-05 5.849304e-05 1.522152e-05
[1680,] 4.373754e-05 8.891133e-05 1.922497e-05
[1681,] 3.524645e-05 7.198350e-05 1.959418e-05
[1682,] 3.534517e-05 7.841796e-05 1.163938e-05
[1683,] 4.650819e-05 6.298069e-05 1.497233e-05
[1684,] 3.481991e-05 2.120559e-04 2.351634e-05
[1685,] 3.301521e-05 4.087685e-05 8.300676e-06
[1686,] 3.229245e-05 2.583811e-04 2.195744e-05
[1687,] 4.480756e-05 5.943957e-05 1.512047e-05
[1688,] 4.497056e-05 4.861598e-05 1.369745e-05
[1689,] 4.526813e-05 6.290384e-05 1.453055e-05
[1690,] 3.309559e-05 8.502199e-05 1.132060e-05
[1691,] 4.529384e-05 5.811444e-05 1.476720e-05
[1692,] 3.341158e-05 4.131001e-05 8.059013e-06
[1693,] 3.428519e-05 1.259140e-03 2.006856e-04
[1694,] 2.152704e-04 5.051612e-05 5.703554e-05
[1695,] 3.320486e-05 1.792799e-04 1.235683e-05
[1696,] 3.402870e-05 4.253607e-05 8.061990e-06
[1697,] 4.345052e-05 5.942148e-05 1.411133e-05
[1698,] 3.339314e-05 1.156633e-04 3.012320e-05
[1699,] 4.361225e-05 5.886672e-05 1.424348e-05
[1700,] 4.349157e-05 5.960752e-05 1.418089e-05
[1701,] 4.340977e-05 5.834936e-05 1.383365e-05
[1702,] 3.422366e-05 2.248203e-04 1.257554e-05
[1703,] 3.396508e-05 2.197785e-04 1.264180e-05
[1704,] 3.560788e-05 2.269226e-03 3.517132e-04
[1705,] 3.351919e-05 4.079842e-05 8.006208e-06
[1706,] 9.178640e-05 4.008847e-05 2.280574e-05
[1707,] 4.370710e-05 6.354871e-05 1.408952e-05
[1708,] 4.367114e-05 6.196449e-05 1.405364e-05
[1709,] 1.098513e-04 3.959052e-05 2.497648e-05
[1710,] 3.043508e-05 1.535916e-03 1.356145e-04
[1711,] 6.429591e-05 9.201281e-05 3.821142e-05
[1712,] 4.386323e-05 6.141371e-05 1.386674e-05
[1713,] 5.017965e-05 5.922235e-05 1.720232e-05
[1714,] 8.923826e-05 4.087742e-05 1.682679e-05
[1715,] 4.609408e-05 4.282918e-05 1.193043e-05
[1716,] 6.003968e-05 2.862735e-05 9.113315e-06
[1717,] 3.047833e-05 8.880288e-05 1.268516e-05
[1718,] 4.548738e-05 5.616890e-05 1.402372e-05
[1719,] 3.085526e-05 4.797613e-04 2.972260e-05
[1720,] 4.748487e-05 5.813139e-05 1.482584e-05
[1721,] 4.479703e-05 7.026169e-05 1.309331e-05
[1722,] 4.570547e-05 5.635584e-05 1.412769e-05
[1723,] 4.443672e-05 2.915291e-05 8.494298e-06
[1724,] 4.575232e-05 5.599842e-05 1.406643e-05
[1725,] 4.562961e-05 5.345751e-05 1.332879e-05
[1726,] 4.553123e-05 5.599976e-05 1.402608e-05
[1727,] 5.949846e-05 2.933916e-05 9.440312e-06
[1728,] 4.585221e-05 5.601836e-05 1.405006e-05
[1729,] 3.034117e-05 7.959574e-04 8.417292e-05
[1730,] 3.066249e-05 6.732732e-04 8.034910e-05
[1731,] 4.437528e-05 3.006566e-05 8.569962e-06
[1732,] 4.576556e-05 5.600314e-05 1.407850e-05
[1733,] 5.977338e-05 2.921458e-05 9.363248e-06
[1734,] 4.574191e-05 5.601637e-05 1.404924e-05
[1735,] 4.569761e-05 5.599019e-05 1.406181e-05
[1736,] 4.560736e-05 5.597214e-05 1.404666e-05
[1737,] 4.579953e-05 5.599920e-05 1.409102e-05
[1738,] 4.297143e-05 6.140742e-05 1.407159e-05
[1739,] 3.158918e-05 2.040177e-04 1.419485e-05
[1740,] 4.750044e-05 5.796230e-05 1.481826e-05
[1741,] 4.586282e-05 5.598003e-05 1.409818e-05
[1742,] 3.111335e-05 2.203314e-04 1.559445e-05
[1743,] 4.587845e-05 5.598080e-05 1.410108e-05
[1744,] 4.446348e-05 2.817294e-05 8.249143e-06
[1745,] 4.587696e-05 5.598237e-05 1.409902e-05
[1746,] 3.191254e-05 2.163040e-04 1.403583e-05
[1747,] 4.585421e-05 5.589933e-05 1.411313e-05
[1748,] 4.609811e-05 5.250686e-05 1.311755e-05
[1749,] 4.590828e-05 5.609251e-05 1.404904e-05
[1750,] 4.604224e-05 5.598303e-05 1.417440e-05
[1751,] 3.185805e-05 2.134305e-04 1.402769e-05
[1752,] 4.581614e-05 5.156658e-05 1.273709e-05
[1753,] 7.026738e-05 6.183779e-05 3.196125e-05
[1754,] 4.604748e-05 5.299303e-05 1.382183e-05
[1755,] 4.165490e-05 3.742571e-05 1.040704e-05
[1756,] 4.753540e-05 5.833859e-05 1.482867e-05
[1757,] 4.577268e-05 5.598080e-05 1.407646e-05
[1758,] 2.996551e-05 5.345965e-04 5.777866e-05
[1759,] 3.888553e-05 4.658871e-05 1.056894e-05
[1760,] 4.742973e-05 5.781240e-05 1.447444e-05
[1761,] 2.975546e-05 5.964520e-05 1.185403e-05
[1762,] 3.001995e-05 7.816320e-04 7.587343e-05
[1763,] 4.566074e-05 5.598407e-05 1.406107e-05
[1764,] 2.983793e-05 4.415519e-04 3.913605e-05
[1765,] 4.497026e-05 5.612317e-05 1.385741e-05
[1766,] 4.386962e-05 2.769262e-05 8.366647e-06
[1767,] 4.799150e-05 8.212787e-05 1.294790e-05
[1768,] 4.428904e-05 2.831274e-05 8.579218e-06
[1769,] 6.808660e-05 4.938546e-05 2.249461e-05
[1770,] 2.978013e-05 2.173112e-04 2.596374e-05
[1771,] 5.980073e-05 4.947850e-05 1.991702e-05
[1772,] 4.475353e-05 5.633083e-05 1.400942e-05
[1773,] 4.608800e-05 5.603400e-05 1.427041e-05
[1774,] 4.643633e-05 1.009910e-04 2.501087e-05
[1775,] 4.387313e-05 2.909856e-05 8.686749e-06
[1776,] 4.389296e-05 2.916979e-05 8.695517e-06
[1777,] 4.389273e-05 2.916183e-05 8.689178e-06
[1778,] 4.388523e-05 2.903449e-05 8.715054e-06
[1779,] 5.303943e-05 3.212022e-05 1.154475e-05
[1780,] 4.475378e-05 5.169069e-05 1.354561e-05
[1781,] 4.463313e-05 5.637293e-05 1.390012e-05
[1782,] 4.397764e-05 2.944419e-05 8.718186e-06
[1783,] 5.546841e-05 7.262481e-05 2.658273e-05
[1784,] 4.393952e-05 2.929004e-05 8.699852e-06
[1785,] 4.386307e-05 2.928090e-05 8.758075e-06
[1786,] 4.393384e-05 2.928211e-05 8.693988e-06
[1787,] 4.394730e-05 3.027916e-05 8.921846e-06
[1788,] 4.743441e-05 5.778209e-05 1.482235e-05
[1789,] 4.389599e-05 2.904205e-05 8.660459e-06
[1790,] 4.392638e-05 2.901588e-05 8.644834e-06
[1791,] 4.413726e-05 2.956523e-05 8.682100e-06
[1792,] 4.384792e-05 2.906301e-05 8.707382e-06
[1793,] 4.740868e-05 5.768895e-05 1.477414e-05
[1794,] 4.391108e-05 2.890699e-05 8.625427e-06
[1795,] 4.390405e-05 2.910851e-05 8.668738e-06
[1796,] 2.977255e-05 1.748679e-04 2.446166e-05
[1797,] 4.392680e-05 2.908640e-05 8.653704e-06
[1798,] 4.393887e-05 2.903129e-05 8.638619e-06
[1799,] 4.839593e-05 5.652138e-05 1.522422e-05
[1800,] 3.169844e-05 1.421301e-04 1.475906e-05
[1801,] 4.392944e-05 2.920568e-05 8.677758e-06
[1802,] 4.392638e-05 2.931595e-05 8.704198e-06
[1803,] 4.392146e-05 2.900711e-05 8.640315e-06
[1804,] 4.393056e-05 2.910055e-05 8.655613e-06
[1805,] 4.395664e-05 2.916698e-05 8.660773e-06
[1806,] 4.413477e-05 2.900461e-05 8.597566e-06
[1807,] 3.465478e-05 2.004384e-04 1.425998e-05
[1808,] 4.701570e-05 5.841163e-05 1.521091e-05
[1809,] 3.902409e-05 3.000079e-05 8.855927e-06
[1810,] 4.545900e-05 5.608155e-05 1.404370e-05
[1811,] 4.449385e-05 3.189515e-05 9.391202e-06
[1812,] 4.451333e-05 3.067844e-05 9.092905e-06
[1813,] 4.449835e-05 3.056807e-05 9.073064e-06
[1814,] 4.454182e-05 3.062474e-05 9.069424e-06
[1815,] 4.454497e-05 3.067409e-05 9.078212e-06
[1816,] 4.551780e-05 6.740095e-05 1.343121e-05
[1817,] 4.456686e-05 3.053265e-05 9.043394e-06
[1818,] 3.155091e-05 4.549881e-05 1.225860e-05
[1819,] 4.451414e-05 3.064508e-05 9.083995e-06
[1820,] 4.449677e-05 3.071642e-05 9.105912e-06
[1821,] 7.437364e-05 5.460623e-05 2.851454e-05
[1822,] 4.452128e-05 3.067819e-05 9.086271e-06
[1823,] 4.449165e-05 3.063003e-05 9.090046e-06
[1824,] 4.455326e-05 3.070038e-05 9.079598e-06
[1825,] 4.461183e-05 3.067996e-05 9.041992e-06
[1826,] 3.106581e-05 5.869943e-04 7.701687e-05
[1827,] 4.450685e-05 3.027871e-05 9.001501e-06
[1828,] 4.460346e-05 3.063406e-05 9.052898e-06
[1829,] 4.467355e-05 3.037836e-05 8.976241e-06
[1830,] 4.454167e-05 3.073153e-05 9.091051e-06
[1831,] 4.464401e-05 3.107360e-05 9.124708e-06
[1832,] 4.455759e-05 3.087904e-05 9.112640e-06
[1833,] 4.454668e-05 3.072730e-05 9.088315e-06
[1834,] 4.542112e-05 5.607859e-05 1.403647e-05
[1835,] 4.462875e-05 3.090371e-05 9.078597e-06
[1836,] 3.110140e-05 1.921888e-04 1.897961e-05
[1837,] 8.256171e-05 4.846549e-05 2.730544e-05
[1838,] 4.453865e-05 3.078680e-05 9.101683e-06
[1839,] 4.447159e-05 3.272219e-05 9.546215e-06
[1840,] 4.452156e-05 3.135517e-05 9.225739e-06
[1841,] 4.455142e-05 3.087741e-05 9.116623e-06
[1842,] 3.111406e-05 1.945645e-04 1.906841e-05
[1843,] 4.547869e-05 6.442608e-05 1.562666e-05
[1844,] 4.549285e-05 6.450467e-05 1.566626e-05
[1845,] 4.447749e-05 3.151864e-05 9.263486e-06
[1846,] 3.854000e-05 6.270281e-05 1.367855e-05
[1847,] 4.554880e-05 6.442870e-05 1.576974e-05
[1848,] 4.550614e-05 6.442608e-05 1.567755e-05
[1849,] 3.093876e-05 1.360605e-04 1.596092e-05
[1850,] 4.553476e-05 6.442608e-05 1.574838e-05
[1851,] 4.554219e-05 5.579809e-05 1.404799e-05
[1852,] 4.172181e-05 3.436952e-05 1.004290e-05
[1853,] 4.542628e-05 5.608155e-05 1.404262e-05
[1854,] 4.476878e-05 3.137598e-05 9.132905e-06
[1855,] 4.557768e-05 5.614000e-05 1.415558e-05
[1856,] 6.172461e-05 3.038488e-05 1.034847e-05
[1857,] 4.572716e-05 5.733408e-05 1.447104e-05
[1858,] 5.043427e-05 4.426835e-05 1.631763e-05
[1859,] 3.225245e-05 1.285626e-03 1.628825e-04
[1860,] 3.157325e-05 8.919553e-04 1.127353e-04
[1861,] 6.216472e-05 2.967954e-05 1.004291e-05
[1862,] 6.208403e-05 3.104252e-05 1.068952e-05
[1863,] 4.566890e-05 5.638955e-05 1.415843e-05
[1864,] 4.209449e-05 7.477805e-05 1.754489e-05
[1865,] 4.568061e-05 5.657294e-05 1.421315e-05
[1866,] 7.445268e-05 4.703389e-05 2.298156e-05
[1867,] 4.287985e-05 3.482320e-05 9.998154e-06
[1868,] 3.163954e-05 2.123880e-03 2.174426e-04
[1869,] 4.565936e-05 5.638955e-05 1.415403e-05
[1870,] 4.564030e-05 5.638851e-05 1.414323e-05
[1871,] 4.565684e-05 5.638955e-05 1.415323e-05
[1872,] 3.119693e-05 1.375364e-04 1.540799e-05
[1873,] 4.577816e-05 5.634436e-05 1.417939e-05
[1874,] 4.561984e-05 3.859616e-05 1.084909e-05
[1875,] 3.880918e-05 2.246465e-04 4.428405e-05
[1876,] 4.565917e-05 5.642458e-05 1.415019e-05
[1877,] 4.747467e-05 5.759649e-05 1.480596e-05
[1878,] 6.074011e-05 4.133716e-05 1.346440e-05
[1879,] 4.751890e-05 5.640537e-05 1.465641e-05
[1880,] 8.203802e-05 3.161444e-05 6.990335e-06
[1881,] 4.713290e-05 5.641600e-05 1.471035e-05
[1882,] 4.263342e-05 1.043858e-04 3.214054e-05
[1883,] 3.918468e-05 1.115031e-04 2.782743e-05
[1884,] 4.652413e-05 3.287303e-05 1.001941e-05
[1885,] 8.610950e-05 2.704254e-05 8.275495e-06
[1886,] 4.720909e-05 5.641427e-05 1.473374e-05
[1887,] 3.912225e-05 4.527648e-05 7.763502e-06
[1888,] 9.601570e-05 4.658833e-05 2.018722e-05
[1889,] 7.706593e-05 4.821313e-05 2.244120e-05
[1890,] 3.952551e-05 1.137782e-04 2.872206e-05
[1891,] 6.708022e-05 3.900368e-05 1.790448e-05
[1892,] 4.735638e-05 5.370384e-05 1.430014e-05
[1893,] 4.689301e-05 5.636790e-05 1.456482e-05
[1894,] 4.869508e-05 1.123397e-04 4.223971e-05
[1895,] 4.653308e-05 3.293551e-05 1.006722e-05
[1896,] 4.523351e-05 1.179409e-04 3.759416e-05
[1897,] 4.615212e-05 1.173985e-04 3.874815e-05
[1898,] 4.603068e-05 1.129722e-04 3.747135e-05
[1899,] 5.026561e-05 5.638862e-05 1.621834e-05
[1900,] 7.519984e-05 4.320223e-05 2.037339e-05
[1901,] 4.770512e-05 5.647258e-05 1.496295e-05
[1902,] 4.891789e-05 1.113026e-04 4.083215e-05
[1903,] 4.715472e-05 5.636475e-05 1.466496e-05
[1904,] 5.041584e-05 1.109467e-04 4.412168e-05
[1905,] 4.644271e-05 3.308879e-05 1.014429e-05
[1906,] 8.909440e-05 4.672737e-05 2.041635e-05
[1907,] 4.931027e-05 9.525776e-05 3.790185e-05
[1908,] 5.077576e-05 1.110505e-04 4.464225e-05
[1909,] 4.977561e-05 9.188934e-05 3.725599e-05
[1910,] 5.220996e-05 4.844412e-05 1.273641e-05
[1911,] 4.140271e-05 1.175928e-04 3.208825e-05
[1912,] 4.656148e-05 3.305520e-05 1.013848e-05
[1913,] 2.078343e-04 2.826010e-05 2.901217e-05
[1914,] 4.407033e-05 1.112996e-04 3.449580e-05
[1915,] 4.614532e-05 3.341988e-05 1.029996e-05
[1916,] 2.115228e-04 2.620490e-05 2.218964e-05
[1917,] 4.660681e-05 5.600019e-05 1.445442e-05
[1918,] 4.631236e-05 3.299471e-05 1.006992e-05
[1919,] 4.652039e-05 3.304168e-05 1.012870e-05
[1920,] 9.354138e-05 3.449623e-05 2.613123e-05
[1921,] 8.691667e-05 5.190915e-05 2.087760e-05
[1922,] 4.504680e-05 4.550193e-05 1.213572e-05
[1923,] 1.269239e-04 3.840832e-05 3.788778e-05
[1924,] 5.161311e-05 5.126779e-05 1.470701e-05
[1925,] 3.815538e-05 2.334765e-04 4.540258e-05
[1926,] 7.452772e-05 1.858180e-04 1.569744e-04
[1927,] 4.498551e-05 1.152254e-04 3.106686e-05
[1928,] 5.082246e-05 6.622608e-05 1.615539e-05
[1929,] 1.093181e-04 6.683098e-05 5.544901e-05
[1930,] 4.051598e-05 2.212092e-04 4.731835e-05
[1931,] 4.072591e-05 3.582103e-05 1.028655e-05
[1932,] 6.425087e-05 3.907392e-05 1.396475e-05
[1933,] 1.074429e-04 6.424989e-05 4.896395e-05
[1934,] 4.561916e-05 5.906307e-05 1.358792e-05
[1935,] 3.973931e-05 2.921055e-05 7.728090e-06
[1936,] 4.464024e-05 3.866875e-05 1.148463e-05
[1937,] 4.366109e-05 3.984817e-05 1.137318e-05
[1938,] 3.701840e-05 6.091196e-04 1.328008e-04
[1939,] 4.345100e-05 5.002948e-05 1.719735e-05
[1940,] 4.881331e-05 6.281247e-05 1.385935e-05
[1941,] 4.185867e-05 3.314625e-05 7.926943e-06
[1942,] 5.395452e-05 5.973820e-05 1.594318e-05
[1943,] 1.066161e-04 1.279969e-04 1.582240e-04
[1944,] 4.124754e-05 3.433274e-05 8.098103e-06
[1945,] 4.389429e-05 3.823445e-05 1.111113e-05
[1946,] 7.508946e-05 6.592339e-05 3.382566e-05
[1947,] 4.901753e-05 5.958652e-05 1.393522e-05
[1948,] 3.355597e-05 4.832230e-04 4.449723e-05
[1949,] 3.550619e-05 2.319721e-04 4.258568e-05
[1950,] 5.147984e-05 6.160183e-05 1.561742e-05
[1951,] 2.089897e-04 1.057957e-04 2.431352e-04
[1952,] 5.185013e-05 5.488713e-05 1.463530e-05
[1953,] 3.183986e-05 5.050833e-04 3.561315e-05
[1954,] 4.472343e-05 4.314064e-05 1.300238e-05
[1955,] 6.934312e-05 6.592140e-05 3.237089e-05
[1956,] 5.513972e-05 5.403519e-05 1.511276e-05
[1957,] 4.537390e-05 4.197876e-05 1.294980e-05
[1958,] 4.626930e-05 4.244526e-05 8.400473e-06
[1959,] 8.431295e-05 6.274813e-05 3.450467e-05
[1960,] 4.056065e-05 3.885728e-05 1.164279e-05
[1961,] 3.996621e-05 9.348781e-05 1.645242e-05
[1962,] 5.167913e-05 6.997922e-05 2.149909e-05
[1963,] 4.671090e-05 3.660473e-05 7.934456e-06
[1964,] 1.763555e-04 1.196713e-04 2.428725e-04
[1965,] 7.318500e-05 5.421273e-05 3.291020e-05
[1966,] 5.622765e-05 5.373885e-05 1.570833e-05
[1967,] 6.210021e-05 5.632156e-05 2.970953e-05
[1968,] 6.150604e-05 1.136524e-04 6.431303e-05
[1969,] 1.341051e-04 2.617236e-05 1.247995e-05
[1970,] 1.089228e-04 6.270788e-05 4.945644e-05
[1971,] 4.964041e-05 9.555216e-05 2.412799e-05
[1972,] 4.431909e-04 5.767495e-05 1.195136e-04
[1973,] 4.598780e-05 1.069952e-04 3.725865e-05
[1974,] 4.254113e-05 1.336180e-04 2.457049e-05
[1975,] 4.227487e-05 4.132575e-05 1.107372e-05
[1976,] 4.343811e-05 7.486337e-05 2.437534e-05
[1977,] 4.095022e-05 6.531015e-05 1.473001e-05
[1978,] 1.284560e-04 3.308175e-05 1.709625e-05
[1979,] 3.433549e-05 3.135117e-05 8.371877e-06
[1980,] 3.125217e-05 3.380794e-05 9.083520e-06
[1981,] 4.060680e-05 4.890656e-05 1.465900e-05
[1982,] 3.162854e-05 3.205959e-05 8.866268e-06
[1983,] 8.717380e-05 5.816742e-05 3.122330e-05
[1984,] 9.271583e-05 6.169984e-05 3.791021e-05
[1985,] 8.546336e-05 5.864672e-05 3.127439e-05
[1986,] 4.234628e-05 1.068837e-04 2.594685e-05
[1987,] 3.592787e-05 1.064273e-03 1.679456e-04
[1988,] 4.119297e-05 3.957933e-05 1.141393e-05
[1989,] 3.789355e-05 6.954179e-05 1.506674e-05
[1990,] 3.798913e-05 7.140651e-05 1.556744e-05
[1991,] 4.099558e-05 3.549465e-05 1.014312e-05
[1992,] 4.063523e-05 3.585194e-05 1.006375e-05
[1993,] 5.087980e-05 8.812633e-05 1.435592e-05
[1994,] 4.340260e-05 8.609084e-05 2.756313e-05
[1995,] 4.296311e-05 4.791746e-05 1.383371e-05
[1996,] 1.249066e-04 2.873757e-05 8.159405e-06
[1997,] 4.280108e-05 4.482461e-05 1.111477e-05
[1998,] 4.278962e-05 3.285707e-05 9.446956e-06
[1999,] 6.351549e-04 3.459552e-05 9.277140e-05
[2000,] 7.843635e-05 3.832479e-05 1.161459e-05
[2001,] 4.304609e-04 4.597017e-05 8.626842e-06
[2002,] 7.746195e-05 3.852785e-05 1.147596e-05
[2003,] 3.009166e-05 6.480584e-05 1.265866e-05
[2004,] 3.032533e-05 2.574563e-05 6.846034e-06
[2005,] 3.438000e-05 5.223372e-05 1.179644e-05
[2006,] 4.232825e-05 3.208621e-05 9.247599e-06
[2007,] 4.224621e-05 3.227457e-05 9.371847e-06
[2008,] 4.126573e-05 9.769888e-05 1.537033e-05
[2009,] 3.997943e-05 7.514283e-05 1.683128e-05
[2010,] 5.067448e-05 8.136288e-05 1.412278e-05
[2011,] 1.612066e-04 4.860882e-05 7.826723e-06
[2012,] 3.104350e-05 2.464834e-05 6.781187e-06
[2013,] 1.966935e-04 5.148741e-05 2.163929e-05
[2014,] 4.553967e-05 7.749380e-05 1.272423e-05
[2015,] 3.838008e-05 3.597526e-05 9.457436e-06
[2016,] 4.281544e-05 8.080300e-05 8.613576e-06
[2017,] 4.136985e-05 9.944953e-05 9.516189e-06
[2018,] 5.225414e-05 4.016315e-04 1.810622e-05
[2019,] 4.066574e-05 8.161276e-05 2.327112e-05
[2020,] 4.742929e-05 8.240397e-05 8.248068e-06
[2021,] 5.526054e-05 1.606441e-04 9.116290e-06
[2022,] 3.388087e-05 4.200982e-05 8.411087e-06
[2023,] 6.678540e-05 3.590746e-05 1.111762e-05
[2024,] 7.207797e-05 3.562951e-05 1.168277e-05
[2025,] 6.745322e-05 3.510139e-05 1.182951e-05
[2026,] 6.176812e-05 2.869272e-05 8.213566e-06
[2027,] 5.928133e-05 6.269589e-05 7.254764e-06
[2028,] 4.041745e-05 3.644115e-05 1.146191e-05
[2029,] 5.534505e-05 5.563238e-05 1.690827e-05
[2030,] 4.439567e-05 5.549430e-05 1.453807e-05
[2031,] 3.776453e-05 4.624794e-05 1.094629e-05
[2032,] 5.694854e-05 6.181115e-05 1.585494e-05
[2033,] 7.049143e-05 4.117064e-05 9.434647e-06
[2034,] 5.216476e-05 5.578102e-05 1.755958e-05
[2035,] 3.853061e-05 3.570409e-05 9.143560e-06
[2036,] 3.794218e-05 4.690892e-05 1.121224e-05
[2037,] 5.140086e-05 8.791108e-05 2.012328e-05
[2038,] 3.388205e-05 3.871250e-05 7.598532e-06
[2039,] 5.611935e-05 3.417718e-05 8.538090e-06
[2040,] 1.896168e-04 6.315508e-05 8.680080e-05
[2041,] 3.807933e-05 4.941264e-05 1.163127e-05
[2042,] 5.604000e-05 3.204585e-05 9.288514e-06
[2043,] 5.094420e-05 1.274137e-04 9.072220e-06
[2044,] 3.208981e-05 4.462161e-05 8.479215e-06
[2045,] 4.510703e-05 6.812700e-05 8.168031e-06
[2046,] 3.689836e-05 2.634023e-05 6.666479e-06
[2047,] 3.924774e-05 2.705665e-05 6.667073e-06
[2048,] 3.893531e-05 3.302441e-05 8.874049e-06
[2049,] 3.851590e-05 6.879084e-05 1.302857e-05
[2050,] 5.077104e-05 3.388882e-05 1.041005e-05
[2051,] 3.113781e-05 9.122912e-05 1.420998e-05
[2052,] 5.382564e-05 5.539520e-05 1.622505e-05
[2053,] 9.872662e-05 3.053923e-05 8.760511e-06
[2054,] 4.885302e-05 3.030609e-05 6.833345e-06
[2055,] 7.954792e-05 2.826170e-05 8.690737e-06
[2056,] 3.485295e-05 2.745713e-05 8.253740e-06
[2057,] 3.583407e-05 5.785415e-05 9.545833e-06
[2058,] 4.552614e-05 4.665000e-05 1.192696e-05
[2059,] 6.979975e-05 3.529457e-05 1.296388e-05
[2060,] 3.789612e-05 3.393760e-05 1.091578e-05
[2061,] 3.761945e-05 3.278660e-05 1.009040e-05
[2062,] 3.309100e-05 3.790229e-05 9.171633e-06
[2063,] 3.482572e-05 4.546438e-05 1.221780e-05
[2064,] 5.026852e-05 3.131841e-05 8.384260e-06
[2065,] 5.294062e-05 8.348876e-05 2.319899e-05
[2066,] 4.216707e-05 3.315913e-05 6.817292e-06
[2067,] 5.441306e-05 3.400864e-05 1.049161e-05
[2068,] 5.069293e-05 1.149511e-04 1.744554e-05
[2069,] 4.114801e-05 2.476266e-05 7.763502e-06
[2070,] 7.966509e-05 6.423414e-05 7.757466e-06
[2071,] 4.755886e-05 3.898473e-05 1.249725e-05
[2072,] 6.037110e-05 3.008489e-05 9.892241e-06
[2073,] 4.670251e-05 3.376547e-05 1.026258e-05
[2074,] 4.597257e-05 2.914184e-05 8.958699e-06
[2075,] 6.451213e-05 4.497996e-05 9.169673e-06
[2076,] 6.776403e-05 4.400103e-05 9.448342e-06
[2077,] 4.686487e-05 3.027757e-05 9.609355e-06
[2078,] 4.643638e-05 2.970747e-05 9.290117e-06
[2079,] 4.034382e-05 5.708076e-05 1.131100e-05
[2080,] 4.697019e-05 5.828067e-05 1.427368e-05
[2081,] 4.405972e-05 4.722879e-05 7.784514e-06
[2082,] 4.651951e-05 4.054460e-05 1.166814e-05
[2083,] 5.790939e-05 7.989851e-05 9.306446e-06
[2084,] 5.537441e-05 3.537574e-05 1.050354e-05
[2085,] 5.053298e-05 8.195337e-05 8.269024e-06
[2086,] 5.378177e-05 6.955438e-05 8.889075e-06
[2087,] 5.038890e-05 8.259269e-05 8.296894e-06
[2088,] 5.456814e-05 5.476990e-05 7.947013e-06
[2089,] 3.384878e-05 2.493694e-05 7.304207e-06
[2090,] 3.841735e-05 4.619648e-04 5.555392e-05
[2091,] 4.649977e-05 2.397290e-04 7.541420e-05
[2092,] 4.888809e-05 1.852480e-04 1.088483e-05
[2093,] 4.859583e-05 1.936985e-04 1.104996e-05
[2094,] 7.944186e-05 2.583322e-05 1.271661e-05
[2095,] 3.705968e-05 7.863814e-05 2.215439e-05
[2096,] 4.596017e-05 5.123350e-05 1.340743e-05
[2097,] 5.639532e-05 9.975719e-05 5.097124e-05
[2098,] 4.681037e-05 5.075939e-05 1.243665e-05
[2099,] 3.929940e-05 5.281681e-05 1.333694e-05
[2100,] 8.859937e-05 2.538970e-05 1.173340e-05
[2101,] 6.534074e-05 4.561542e-05 1.148813e-05
[2102,] 3.822476e-05 6.771935e-05 1.253500e-05
[2103,] 4.096366e-05 5.313407e-05 1.236161e-05
[2104,] 3.675900e-05 2.561328e-05 7.546991e-06
[2105,] 3.619402e-05 2.588800e-05 7.737183e-06
[2106,] 5.465689e-05 3.669068e-05 1.544320e-05
[2107,] 4.978567e-05 3.701895e-05 1.450763e-05
[2108,] 3.657423e-05 2.563214e-05 7.622865e-06
[2109,] 4.141378e-05 5.262023e-05 1.288143e-05
[2110,] 3.632540e-05 2.546558e-05 7.301538e-06
[2111,] 4.275507e-05 5.520871e-05 1.293775e-05
[2112,] 3.524085e-05 2.556560e-05 7.198428e-06
[2113,] 9.406550e-05 3.465743e-05 9.659444e-06
[2114,] 4.996835e-05 3.884193e-05 1.232114e-05
[2115,] 3.307020e-05 4.210236e-05 1.206540e-05
[2116,] 3.970487e-05 2.454182e-05 7.685571e-06
[2117,] 3.305937e-05 2.857636e-05 8.135816e-06
[2118,] 5.282301e-05 3.024255e-05 8.650305e-06
[2119,] 3.061947e-05 3.228635e-05 8.235179e-06
[2120,] 3.475756e-05 2.517476e-05 7.696559e-06
[2121,] 4.564387e-05 5.999469e-05 1.594709e-05
[2122,] 3.761923e-05 2.525852e-05 8.166542e-06
[2123,] 3.492635e-05 2.530893e-05 7.809398e-06
[2124,] 6.915430e-05 5.941827e-05 1.518931e-05
[2125,] 4.351316e-05 5.508002e-05 1.297821e-05
[2126,] 4.195196e-05 3.833526e-05 1.323407e-05
[2127,] 3.596432e-05 2.644530e-05 8.569649e-06
[2128,] 4.067749e-05 6.050701e-05 1.198311e-05
[2129,] 4.023204e-05 5.944671e-05 1.202789e-05
[2130,] 4.918519e-05 3.567115e-05 1.078448e-05
[2131,] 4.359835e-05 5.462852e-05 1.306626e-05
[2132,] 4.008844e-05 5.997552e-05 1.209590e-05
[2133,] 3.386088e-05 3.234640e-05 8.357933e-06
[2134,] 3.095336e-05 2.874044e-05 8.101118e-06
[2135,] 7.072735e-05 4.103116e-05 1.656944e-05
[2136,] 3.262047e-05 2.688861e-05 8.053658e-06
[2137,] 4.685092e-05 2.854799e-05 9.769406e-06
[2138,] 5.282606e-05 4.330737e-05 8.960779e-06
[2139,] 4.668693e-05 2.866131e-05 9.897946e-06
[2140,] 3.946877e-05 6.005914e-05 1.248981e-05
[2141,] 5.251419e-05 2.612699e-05 9.650231e-06
[2142,] 5.677553e-05 3.782922e-05 1.175459e-05
[2143,] 5.370641e-05 4.860095e-05 1.072284e-05
[2144,] 3.794404e-05 3.322456e-05 9.371500e-06
[2145,] 3.548949e-05 2.831054e-05 7.203540e-06
[2146,] 4.520944e-05 3.537969e-05 1.190372e-05
[2147,] 7.883191e-05 3.261872e-05 1.256369e-05
[2148,] 6.967643e-05 5.590550e-05 2.308966e-05
[2149,] 7.363900e-05 6.122802e-05 3.291786e-05
[2150,] 9.229339e-05 3.406780e-05 1.313071e-05
[2151,] 6.709700e-05 5.912821e-05 2.204380e-05
[2152,] 5.879761e-05 8.243936e-05 1.359422e-05
[2153,] 4.119224e-05 2.610680e-05 7.122053e-06
[2154,] 3.386058e-05 2.678148e-05 7.891294e-06
[2155,] 4.489635e-05 5.517331e-05 1.365870e-05
[2156,] 4.268997e-05 2.731271e-05 8.635043e-06
[2157,] 4.348447e-05 5.417195e-05 1.323780e-05
[2158,] 6.318337e-05 4.825698e-05 1.341697e-05
[2159,] 6.590025e-05 3.621926e-05 2.179733e-05
[2160,] 4.151891e-05 2.771140e-05 8.742535e-06
[2161,] 4.142118e-05 2.748234e-05 8.590547e-06
[2162,] 2.448246e-04 4.567676e-05 7.135993e-05
[2163,] 4.519559e-05 5.422728e-05 1.358696e-05
[2164,] 3.887926e-05 4.941209e-05 1.151219e-05
[2165,] 3.511611e-04 3.498960e-05 6.298366e-05
[2166,] 4.422062e-05 2.834090e-05 9.503298e-06
[2167,] 4.861217e-05 5.434961e-05 1.410830e-05
[2168,] 4.878539e-05 5.435602e-05 1.413934e-05
[2169,] 7.222791e-05 5.869838e-05 1.370711e-05
[2170,] 5.470382e-05 6.254701e-05 1.952830e-05
[2171,] 4.537636e-05 2.915241e-05 1.126065e-05
[2172,] 5.395042e-05 4.802369e-05 1.488085e-05
[2173,] 5.663174e-05 4.579381e-05 1.458423e-05
[2174,] 5.715591e-05 8.010035e-05 2.849375e-05
[2175,] 1.795187e-04 3.386399e-05 1.353889e-05
[2176,] 5.728292e-05 3.099534e-05 1.407934e-05
[2177,] 8.985554e-05 5.481235e-05 2.977664e-05
[2178,] 4.627368e-05 5.462606e-05 1.349479e-05
[2179,] 4.972296e-05 4.934685e-05 1.149422e-05
[2180,] 3.950832e-05 2.844695e-05 8.949150e-06
[2181,] 4.593560e-05 5.602930e-05 1.371534e-05
[2182,] 5.848629e-05 6.763072e-05 2.466182e-05
[2183,] 1.199027e-04 3.938608e-05 1.215182e-05
[2184,] 8.823611e-05 5.278242e-05 2.599142e-05
[2185,] 3.793581e-05 2.866777e-05 9.052052e-06
[2186,] 1.696889e-04 2.591651e-05 1.863846e-05
[2187,] 2.102943e-04 3.835048e-05 2.432281e-05
[2188,] 6.352536e-05 6.018373e-05 1.699635e-05
[2189,] 4.017765e-05 6.173552e-05 1.176680e-05
[2190,] 3.718953e-05 2.490289e-05 7.522277e-06
[2191,] 3.122739e-05 2.727465e-05 7.109447e-06
[2192,] 4.813536e-05 5.612513e-05 1.415065e-05
[2193,] 3.241149e-05 3.613749e-05 8.407433e-06
[2194,] 4.627145e-05 5.427273e-05 1.446893e-05
[2195,] 7.591962e-05 9.725653e-05 1.378071e-05
[2196,] 6.291614e-05 4.311363e-05 2.365407e-05
[2197,] 4.567886e-05 3.819303e-05 1.181917e-05
[2198,] 4.751200e-05 3.343757e-05 1.277892e-05
[2199,] 4.311820e-05 5.775881e-05 1.390087e-05
[2200,] 3.932489e-05 1.621199e-04 3.680779e-05
[2201,] 4.303246e-05 3.703908e-05 1.375594e-05
[2202,] 7.995130e-05 6.197405e-05 1.686767e-05
[2203,] 1.034330e-04 4.687837e-05 3.332868e-05
[2204,] 4.351824e-05 3.690926e-05 1.384928e-05
[2205,] 4.858413e-05 3.522781e-05 1.443436e-05
[2206,] 3.342405e-05 3.778227e-05 1.044273e-05
[2207,] 4.261308e-05 3.937621e-05 1.464865e-05
[2208,] 4.361084e-05 3.656307e-05 1.372183e-05
[2209,] 3.815208e-05 2.523055e-05 8.245337e-06
[2210,] 7.333311e-05 2.759022e-05 8.452407e-06
[2211,] 4.404799e-05 3.779229e-05 1.443561e-05
[2212,] 4.779691e-05 2.789896e-05 8.527743e-06
[2213,] 7.263529e-05 5.780477e-05 2.027982e-05
[2214,] 1.517829e-04 3.298201e-05 1.495844e-05
[2215,] 6.301588e-05 6.727376e-05 2.514720e-05
[2216,] 4.796394e-05 3.541352e-05 1.358421e-05
[2217,] 3.941271e-05 2.775148e-05 8.115837e-06
[2218,] 4.096034e-05 4.107265e-05 1.604922e-05
[2219,] 3.252098e-05 1.730038e-04 2.022005e-05
[2220,] 5.283076e-05 3.131040e-05 1.158382e-05
[2221,] 5.014686e-05 3.141743e-05 1.128848e-05
[2222,] 4.213922e-05 2.787146e-05 8.422873e-06
[2223,] 5.134998e-05 3.930410e-05 9.685757e-06
[2224,] 6.551595e-05 5.933421e-05 2.237920e-05
[2225,] 4.641254e-05 4.478784e-05 1.862842e-05
[2226,] 4.350144e-05 6.034215e-05 1.363354e-05
[2227,] 4.765209e-05 9.567195e-05 1.673513e-05
[2228,] 6.013380e-05 3.916043e-05 1.269748e-05
[2229,] 7.495535e-05 3.016670e-05 1.264373e-05
[2230,] 6.307189e-05 3.113437e-05 1.145626e-05
[2231,] 5.810923e-05 6.945522e-05 3.875321e-05
[2232,] 3.292995e-05 1.108273e-04 1.398527e-05
[2233,] 4.364493e-05 5.667455e-05 1.332055e-05
[2234,] 3.307106e-05 1.088783e-04 1.328741e-05
[2235,] 4.716311e-05 5.937983e-05 1.306853e-05
[2236,] 5.089247e-05 3.092987e-05 1.396863e-05
[2237,] 3.299579e-05 1.095962e-04 1.357778e-05
[2238,] 4.956163e-05 3.104140e-05 1.375074e-05
[2239,] 5.000515e-05 3.110521e-05 1.389139e-05
[2240,] 5.101999e-05 3.142777e-05 1.433276e-05
[2241,] 5.232049e-05 3.143359e-05 1.462724e-05
[2242,] 3.298980e-05 1.050898e-04 1.337564e-05
[2243,] 3.598195e-05 4.757754e-05 1.500500e-05
[2244,] 5.094391e-05 3.194562e-05 1.464892e-05
[2245,] 5.010738e-05 2.857200e-05 1.214569e-05
[2246,] 5.010605e-05 6.765051e-05 1.090039e-05
[2247,] 5.244779e-05 4.277395e-05 1.931548e-05
[2248,] 1.058399e-04 9.037486e-05 9.302023e-05
[2249,] 6.393508e-05 3.307650e-05 1.338996e-05
[2250,] 5.961552e-05 2.970409e-05 1.096886e-05
[2251,] 3.602529e-05 5.315528e-05 9.047839e-06
[2252,] 6.671340e-05 4.157324e-05 1.483994e-05
[2253,] 5.451007e-05 2.826598e-05 9.611785e-06
[2254,] 1.954096e-04 1.142037e-04 2.299809e-04
[2255,] 9.455290e-05 4.122103e-05 2.992040e-05
[2256,] 1.103323e-04 2.532338e-05 1.327879e-05
[2257,] 5.328017e-05 2.939537e-05 9.011459e-06
[2258,] 1.635700e-04 2.849774e-05 2.521953e-05
[2259,] 3.867653e-05 2.705960e-05 8.905455e-06
[2260,] 3.912167e-05 2.704665e-05 8.967969e-06
[2261,] 3.978441e-05 2.633109e-05 8.467899e-06
[2262,] 6.875470e-05 4.194702e-05 1.613107e-05
[2263,] 3.874252e-05 2.699824e-05 8.876981e-06
[2264,] 2.091311e-04 2.226648e-04 5.455273e-04
[2265,] 3.940056e-05 2.684826e-05 8.877849e-06
[2266,] 3.705843e-05 1.504923e-04 1.167994e-05
[2267,] 3.832671e-05 2.699934e-05 8.812301e-06
[2268,] 7.358878e-05 4.068647e-05 1.555960e-05
[2269,] 3.856502e-05 2.761340e-05 9.225386e-06
[2270,] 3.739695e-05 1.569447e-04 1.168163e-05
[2271,] 4.505217e-05 5.803022e-05 1.457744e-05
[2272,] 4.304767e-05 5.813151e-05 1.346156e-05
[2273,] 3.929757e-05 2.667974e-05 8.766723e-06
[2274,] 4.017629e-05 2.654165e-05 8.784523e-06
[2275,] 8.223809e-05 2.632101e-05 1.208911e-05
[2276,] 8.745132e-05 2.661414e-05 1.295224e-05
[2277,] 4.544468e-05 5.759950e-05 1.473373e-05
[2278,] 6.846890e-05 4.179922e-05 1.578142e-05
[2279,] 5.067555e-05 3.060850e-04 1.380253e-04
[2280,] 3.257503e-05 4.665159e-04 5.469149e-05
[2281,] 3.320524e-05 5.891363e-04 6.805231e-05
[2282,] 5.139631e-05 2.385145e-04 1.135369e-04
[2283,] 3.784822e-05 3.081563e-04 1.461042e-05
[2284,] 2.270546e-04 9.670502e-05 2.007992e-04
[2285,] 3.305436e-05 5.444149e-04 6.356971e-05
[2286,] 3.735325e-05 2.703710e-04 1.428058e-05
[2287,] 4.474345e-05 5.779779e-05 1.331682e-05
[2288,] 3.812468e-05 1.377752e-04 1.105527e-05
[2289,] 3.906375e-05 1.532456e-04 1.111053e-05
[2290,] 8.181974e-05 2.623608e-05 9.416688e-06
[2291,] 3.136252e-05 2.339351e-04 2.857204e-05
[2292,] 8.149809e-05 2.592213e-05 9.852484e-06
[2293,] 3.178401e-05 1.829507e-04 2.690040e-05
[2294,] 6.350833e-05 4.682937e-05 2.070250e-05
[2295,] 3.186151e-05 5.139055e-04 5.153459e-05
[2296,] 3.313611e-05 4.241362e-04 4.322548e-05
[2297,] 3.311048e-05 6.841683e-04 6.217152e-05
[2298,] 5.986821e-05 4.464894e-05 1.657180e-05
[2299,] 6.494302e-05 4.846176e-05 1.347533e-05
[2300,] 2.833052e-04 4.212581e-05 6.103077e-05
[2301,] 1.295144e-04 5.837841e-05 5.217554e-05
[2302,] 3.069288e-05 2.816196e-05 7.294440e-06
[2303,] 5.877828e-05 4.921190e-05 1.029777e-05
[2304,] 5.816065e-05 4.223785e-05 1.438176e-05
[2305,] 4.349116e-05 5.834414e-05 1.355130e-05
[2306,] 4.801236e-05 3.169625e-05 9.842756e-06
[2307,] 1.149231e-04 3.049102e-05 7.933351e-06
[2308,] 6.169769e-05 3.390078e-05 8.498749e-06
[2309,] 8.002742e-05 4.760723e-05 1.560674e-05
[2310,] 4.328109e-05 5.146927e-05 1.357644e-05
[2311,] 5.611166e-05 4.551897e-05 1.691372e-05
[2312,] 9.865600e-05 1.386002e-04 8.707810e-06
[2313,] 4.869161e-05 5.124379e-05 1.410800e-05
[2314,] 9.360952e-05 7.419002e-05 6.323617e-05
[2315,] 5.462285e-05 6.549617e-05 1.197982e-05
[2316,] 9.308541e-05 7.993744e-05 6.928257e-05
[2317,] 1.033344e-04 1.078866e-04 9.046529e-06
[2318,] 3.529437e-05 3.724133e-05 8.971091e-06
[2319,] 4.890119e-05 1.675785e-04 2.910846e-05
[2320,] 1.149578e-04 1.964518e-04 2.757719e-04
[2321,] 1.094876e-04 1.114390e-04 9.129079e-06
[2322,] 1.177290e-04 7.985094e-05 8.674985e-05
[2323,] 5.825900e-05 5.436866e-05 1.679374e-05
[2324,] 4.309248e-05 5.718005e-05 1.376740e-05
[2325,] 4.310621e-05 5.671937e-05 1.369876e-05
[2326,] 1.036319e-04 2.135517e-04 2.627918e-04
[2327,] 5.826434e-05 5.449507e-05 1.685418e-05
[2328,] 1.443565e-04 3.694543e-05 2.311540e-05
[2329,] 1.479126e-04 3.125255e-05 8.530942e-06
[2330,] 1.191252e-04 1.070120e-04 1.117572e-04
[2331,] 1.207791e-04 1.090749e-04 1.161718e-04
[2332,] 1.542194e-04 3.191322e-05 8.486616e-06
[2333,] 1.490365e-04 3.162866e-05 8.469989e-06
[2334,] 9.825255e-05 1.593196e-04 1.705659e-04
[2335,] 1.300517e-04 5.849028e-05 5.297193e-05
[2336,] 5.821933e-05 5.431959e-05 1.672693e-05
[2337,] 4.907592e-05 5.085612e-05 1.435009e-05
[2338,] 4.290665e-05 5.616361e-05 1.342423e-05
[2339,] 4.299346e-05 5.569959e-05 1.350426e-05
[2340,] 7.842933e-05 4.420785e-05 6.677016e-06
[2341,] 3.332370e-05 3.130459e-05 7.063780e-06
[2342,] 4.815210e-05 6.509613e-05 1.678692e-05
[2343,] 3.306391e-05 3.188414e-05 7.142237e-06
[2344,] 4.867103e-05 5.098066e-05 1.415015e-05
[2345,] 3.364051e-05 3.217098e-05 7.099980e-06
[2346,] 4.988190e-05 5.374561e-05 1.477215e-05
[2347,] 3.286215e-05 3.248329e-05 7.222602e-06
[2348,] 5.336793e-05 6.056163e-05 1.942714e-05
[2349,] 4.899061e-05 5.098066e-05 1.435269e-05
[2350,] 1.351856e-04 8.251899e-05 1.112526e-04
[2351,] 3.336819e-05 3.253946e-05 7.158628e-06
[2352,] 4.284253e-05 5.545698e-05 1.334406e-05
[2353,] 4.876208e-05 5.074604e-05 1.415236e-05
[2354,] 1.309562e-04 3.293246e-05 2.464545e-05
[2355,] 3.353653e-05 4.063051e-05 7.826121e-06
[2356,] 1.177828e-04 2.637995e-05 9.390241e-06
[2357,] 3.591212e-05 3.341046e-05 7.028389e-06
[2358,] 3.629373e-05 3.190222e-05 6.892481e-06
[2359,] 4.893105e-05 5.202538e-05 1.408283e-05
[2360,] 4.283589e-05 5.549432e-05 1.334619e-05
[2361,] 3.956550e-05 1.250900e-04 3.896115e-05
[2362,] 5.064713e-05 4.344798e-05 1.710658e-05
[2363,] 6.295526e-05 4.560636e-05 1.583392e-05
[2364,] 9.630223e-05 1.305039e-04 1.332289e-04
[2365,] 3.052256e-05 8.719941e-05 1.296538e-05
[2366,] 3.712373e-05 3.484268e-05 1.040339e-05
[2367,] 3.304647e-05 3.955566e-05 9.134203e-06
[2368,] 5.391069e-05 6.727399e-05 2.573834e-05
[2369,] 5.677740e-05 4.620046e-05 1.818345e-05
[2370,] 3.744201e-05 5.892416e-05 1.222753e-05
[2371,] 3.748004e-05 6.244601e-05 1.288014e-05
[2372,] 3.327242e-05 4.499525e-05 1.003978e-05
[2373,] 5.953386e-05 8.208645e-05 3.728366e-05
[2374,] 3.745505e-05 6.426640e-05 1.430418e-05
[2375,] 7.200763e-05 5.669731e-05 1.736724e-05
[2376,] 3.417615e-05 5.090997e-05 9.492447e-06
[2377,] 3.105760e-05 3.340811e-05 9.320249e-06
[2378,] 6.205067e-05 5.694714e-05 1.152871e-05
[2379,] 3.219958e-05 2.462088e-05 6.876729e-06
[2380,] 6.035086e-05 3.967689e-05 1.599548e-05
[2381,] 4.291628e-04 3.313460e-05 5.266074e-05
[2382,] 6.768120e-05 1.686915e-04 1.280437e-04
[2383,] 5.903472e-05 7.108137e-05 2.301874e-05
[2384,] 3.656289e-05 4.109166e-05 1.148590e-05
[2385,] 6.633995e-05 4.955080e-05 3.135578e-05
[2386,] 5.750024e-05 4.954208e-05 1.588151e-05
[2387,] 4.794564e-05 3.780583e-05 1.409590e-05
[2388,] 3.647949e-05 3.377593e-05 9.262608e-06
[2389,] 6.660671e-05 5.690110e-05 3.445392e-05
[2390,] 6.572288e-05 5.294227e-05 3.118228e-05
[2391,] 6.364308e-05 6.505176e-05 3.851857e-05
[2392,] 6.568053e-05 8.194843e-05 5.176616e-05
[2393,] 6.150443e-05 6.022858e-05 2.198032e-05
[2394,] 7.045278e-05 3.532452e-05 2.235162e-05
[2395,] 4.279228e-05 5.007604e-05 2.112484e-05
[2396,] 6.381550e-05 3.196643e-05 1.782309e-05
[2397,] 6.558265e-05 2.994019e-05 1.635137e-05
[2398,] 5.631580e-05 5.711129e-05 1.712168e-05
[2399,] 7.579805e-05 5.150009e-05 3.903900e-05
[2400,] 3.645740e-05 2.983706e-05 7.353623e-06
[2401,] 3.692144e-05 2.957115e-05 7.360487e-06
[2402,] 3.647744e-05 2.965616e-05 7.415313e-06
[2403,] 4.855858e-05 5.764837e-05 1.541327e-05
[2404,] 8.529540e-05 3.365478e-05 2.341732e-05
[2405,] 4.856966e-05 5.740222e-05 1.536405e-05
[2406,] 7.229654e-05 4.851598e-05 1.780661e-05
[2407,] 5.455490e-05 1.124742e-04 6.000672e-05
[2408,] 7.000687e-05 3.665677e-05 1.583796e-05
[2409,] 3.691229e-05 4.898071e-05 1.293270e-05
[2410,] 6.729491e-05 4.514181e-05 1.571633e-05
[2411,] 7.086300e-05 5.088210e-05 2.039864e-05
[2412,] 7.248379e-05 3.892938e-05 1.840361e-05
[2413,] 7.118102e-05 4.987083e-05 1.953158e-05
[2414,] 7.613388e-05 4.740462e-05 3.524816e-05
[2415,] 6.910764e-05 8.115581e-05 4.076535e-05
[2416,] 6.607550e-05 4.630824e-05 1.896015e-05
[2417,] 7.847056e-05 3.817756e-05 2.701263e-05
[2418,] 5.138791e-05 5.396775e-05 1.171774e-05
[2419,] 6.643092e-05 5.763205e-05 2.074321e-05
[2420,] 7.330909e-05 1.185005e-04 7.196102e-05
[2421,] 6.072704e-05 2.852854e-05 7.450879e-06
[2422,] 4.873410e-05 5.584143e-05 1.500776e-05
[2423,] 7.454514e-05 4.437148e-05 3.171139e-05
[2424,] 6.912728e-05 4.585942e-05 1.930322e-05
[2425,] 6.186553e-05 2.846358e-05 7.556389e-06
[2426,] 8.606549e-05 3.695916e-05 2.775627e-05
[2427,] 4.765222e-05 4.634581e-05 1.147411e-05
[2428,] 7.109951e-05 5.814857e-05 2.339366e-05
[2429,] 7.652051e-05 3.133210e-05 1.019775e-05
[2430,] 5.909305e-05 5.826486e-05 1.914848e-05
[2431,] 5.084295e-05 1.026417e-04 3.529424e-05
[2432,] 1.084083e-04 2.942945e-05 2.179821e-05
[2433,] 6.733953e-05 1.187732e-04 6.101114e-05
[2434,] 6.994489e-05 2.257380e-04 1.683638e-04
[2435,] 6.114797e-05 4.165409e-05 2.409425e-05
[2436,] 3.263244e-05 4.523907e-05 1.004279e-05
[2437,] 5.701714e-05 2.975198e-05 9.246305e-06
[2438,] 6.455279e-05 3.054334e-05 9.952770e-06
[2439,] 5.621316e-05 3.168450e-05 9.564692e-06
[2440,] 5.394626e-05 2.940719e-05 9.205623e-06
[2441,] 5.340881e-05 2.826029e-05 8.853049e-06
[2442,] 3.101805e-05 6.544262e-05 1.517029e-05
[2443,] 4.472357e-05 3.115733e-05 8.677993e-06
[2444,] 6.713214e-05 2.865615e-05 1.058238e-05
[2445,] 5.915804e-05 2.713565e-05 9.143965e-06
[2446,] 6.748964e-05 2.833480e-05 1.034877e-05
[2447,] 3.726507e-05 4.445519e-05 1.493556e-05
[2448,] 4.522104e-05 3.814060e-05 1.001822e-05
[2449,] 9.605809e-05 5.007946e-05 3.075002e-05
[2450,] 9.629189e-05 5.051358e-05 3.118658e-05
[2451,] 9.632923e-05 5.093788e-05 3.156760e-05
[2452,] 9.669207e-05 5.058189e-05 3.134347e-05
[2453,] 4.048757e-05 4.299495e-05 1.689811e-05
[2454,] 4.081592e-05 7.115047e-05 1.038459e-05
[2455,] 3.109079e-05 2.531264e-05 6.625136e-06
[2456,] 3.021407e-05 2.453439e-05 6.663606e-06
[2457,] 3.478326e-05 2.887316e-05 9.189157e-06
[2458,] 3.501300e-05 3.040697e-05 9.814240e-06
[2459,] 5.044808e-05 6.700496e-05 1.827735e-05
[2460,] 3.653208e-05 2.546954e-05 8.032843e-06
[2461,] 6.622463e-05 3.780804e-05 9.583059e-06
[2462,] 2.932105e-04 6.469512e-05 3.971877e-05
[2463,] 5.837679e-05 4.046060e-05 1.355876e-05
[2464,] 3.993359e-05 4.040958e-05 7.427431e-06
[2465,] 6.460570e-05 4.260133e-05 1.609649e-05
[2466,] 4.203518e-05 4.265594e-05 8.310187e-06
[2467,] 6.342970e-05 5.210199e-05 1.351093e-05
[2468,] 8.744300e-05 5.440195e-05 2.566322e-05
[2469,] 7.214964e-05 6.850845e-05 1.080373e-05
[2470,] 5.666319e-05 3.033538e-05 8.863848e-06
[2471,] 5.909574e-05 5.200314e-05 1.701473e-05
[2472,] 4.031865e-05 7.259987e-05 1.042362e-05
[2473,] 5.829002e-05 4.842479e-05 1.481746e-05
[2474,] 3.151537e-05 2.974230e-05 7.005158e-06
[2475,] 5.820118e-05 4.822962e-05 1.482865e-05
[2476,] 5.617639e-05 4.809796e-05 1.492906e-05
[2477,] 7.758014e-05 9.467494e-05 8.756765e-06
[2478,] 5.403808e-05 4.861576e-05 7.770887e-06
[2479,] 5.590960e-05 5.043455e-05 1.529492e-05
[2480,] 5.595425e-05 4.714667e-05 1.447604e-05
[2481,] 5.939087e-05 5.588800e-05 7.852299e-06
[2482,] 3.109290e-05 2.564393e-05 6.877329e-06
[2483,] 4.495238e-05 4.940864e-05 1.010465e-05
[2484,] 5.596460e-05 4.746100e-05 1.465237e-05
[2485,] 5.586634e-05 4.735501e-05 1.457083e-05
[2486,] 1.014604e-04 7.731468e-05 9.266581e-06
[2487,] 8.192998e-05 8.884933e-05 8.813675e-06
[2488,] 5.074025e-05 5.726730e-05 1.583854e-05
[2489,] 4.865215e-05 3.823638e-05 7.064988e-06
[2490,] 7.999146e-05 3.630048e-05 7.784321e-06
[2491,] 6.169215e-05 8.774089e-05 7.992994e-06
[2492,] 6.548937e-05 6.189078e-05 7.940221e-06
[2493,] 6.387439e-05 7.488210e-05 7.674070e-06
[2494,] 6.359078e-05 6.585963e-05 8.105246e-06
[2495,] 3.183451e-05 2.605524e-05 7.043967e-06
[2496,] 5.530822e-05 3.891535e-05 1.223243e-05
[2497,] 5.747036e-05 4.393021e-05 1.390274e-05
[2498,] 3.611017e-04 3.952114e-04 9.227069e-06
[2499,] 5.792168e-05 5.759960e-05 1.804725e-05
[2500,] 3.037938e-05 2.856161e-05 7.114733e-06
[2501,] 3.007451e-05 2.547660e-05 6.763939e-06
[2502,] 1.175398e-04 5.748855e-05 2.463342e-05
[2503,] 2.993451e-05 2.732698e-05 7.198763e-06
[2504,] 3.026357e-05 2.728043e-05 7.266300e-06
[2505,] 3.023700e-05 2.732214e-05 7.267968e-06
[2506,] 3.007938e-05 3.165575e-05 8.204015e-06
[2507,] 8.883298e-05 5.058794e-05 7.413198e-06
[2508,] 2.988144e-05 2.599833e-05 6.872350e-06
[2509,] 2.994896e-05 2.588484e-05 6.797639e-06
[2510,] 2.997573e-05 2.687353e-05 6.914391e-06
[2511,] 2.993121e-05 2.590827e-05 6.806224e-06
[2512,] 5.146520e-05 8.264281e-05 2.407217e-05
[2513,] 3.360707e-05 2.679458e-05 7.093225e-06
[2514,] 2.995254e-05 2.932621e-05 7.293835e-06
[2515,] 2.998179e-05 2.689523e-05 7.082555e-06
[2516,] 3.028250e-05 2.702990e-05 6.920659e-06
[2517,] 2.990664e-05 2.662637e-05 6.968615e-06
[2518,] 8.966483e-05 3.411790e-05 8.379435e-06
[2519,] 3.006378e-05 2.694123e-05 6.954013e-06
[2520,] 5.894651e-05 5.440070e-05 1.639675e-05
[2521,] 6.384640e-05 9.924754e-05 5.514201e-05
[2522,] 5.476731e-05 4.251024e-05 1.290766e-05
[2523,] 5.358424e-05 5.748313e-05 2.016535e-05
[2524,] 3.057044e-05 4.239218e-05 9.688841e-06
[2525,] 3.051040e-05 2.865178e-05 7.309031e-06
[2526,] 3.102508e-05 2.896859e-05 7.234336e-06
[2527,] 5.031297e-05 5.070760e-05 1.849182e-05
[2528,] 6.161415e-05 3.304817e-05 1.144745e-05
[2529,] 3.099765e-05 2.942517e-05 7.274448e-06
[2530,] 5.255459e-05 2.853150e-05 9.293919e-06
[2531,] 3.088566e-05 2.968057e-05 7.314279e-06
[2532,] 3.098619e-05 2.997379e-05 7.320867e-06
[2533,] 3.127241e-05 2.956970e-05 7.255085e-06
[2534,] 3.120481e-05 3.005388e-05 7.295529e-06
[2535,] 3.139864e-05 3.012802e-05 7.279491e-06
[2536,] 3.693110e-05 8.337950e-05 9.614930e-06
[2537,] 3.120894e-05 3.095265e-05 7.366075e-06
[2538,] 3.138593e-05 3.040494e-05 7.300317e-06
[2539,] 3.153169e-05 3.048742e-05 7.289608e-06
[2540,] 3.222537e-05 2.976216e-05 7.240023e-06
[2541,] 3.224602e-05 2.650838e-05 7.488941e-06
[2542,] 3.267105e-05 2.988713e-05 7.225155e-06
[2543,] 3.277049e-05 3.056190e-05 8.775575e-06
[2544,] 3.694480e-05 3.298609e-05 7.160123e-06
[2545,] 4.961702e-05 5.850963e-05 1.646048e-05
[2546,] 3.210401e-05 2.656100e-05 7.500011e-06
[2547,] 3.723233e-05 3.255796e-05 7.149235e-06
[2548,] 5.358941e-05 5.922715e-05 1.768461e-05
[2549,] 3.284443e-05 2.867607e-05 7.449863e-06
[2550,] 3.332632e-05 2.871531e-05 7.475146e-06
[2551,] 7.074248e-05 6.280753e-05 1.413701e-05
[2552,] 7.460453e-05 2.979667e-05 9.412914e-06
[2553,] 7.819720e-05 3.122593e-05 9.369546e-06
[2554,] 3.733838e-05 7.164607e-05 8.812544e-06
[2555,] 3.190357e-05 2.876309e-05 7.235063e-06
[2556,] 3.147771e-05 2.633160e-05 7.285497e-06
[2557,] 3.357816e-05 2.670950e-05 7.195515e-06
[2558,] 3.277639e-05 3.607711e-05 8.633206e-06
[2559,] 3.254714e-05 2.588587e-05 7.454957e-06
[2560,] 3.244293e-05 2.580632e-05 7.387482e-06
[2561,] 6.057941e-05 4.309407e-05 1.460683e-05
[2562,] 3.749231e-05 3.606140e-05 1.107395e-05
[2563,] 3.070514e-05 2.908244e-05 7.345501e-06
[2564,] 3.163017e-05 3.320236e-05 7.358699e-06
[2565,] 3.120925e-05 3.242987e-05 7.302702e-06
[2566,] 5.941557e-05 3.298580e-05 1.037000e-05
[2567,] 3.111822e-05 2.941097e-05 7.089747e-06
[2568,] 3.047888e-05 2.595910e-05 6.903446e-06
[2569,] 3.557065e-05 3.301037e-05 9.295626e-06
[2570,] 3.047235e-05 3.000803e-05 7.344614e-06
[2571,] 3.137435e-05 2.754128e-05 6.859247e-06
[2572,] 3.139690e-05 2.512511e-05 7.056214e-06
[2573,] 5.943656e-05 3.075735e-05 1.009447e-05
[2574,] 6.054606e-05 6.961880e-05 2.213298e-05
[2575,] 3.493553e-05 2.796590e-05 8.290628e-06
[2576,] 6.192224e-05 4.407121e-05 1.570031e-05
[2577,] 3.165870e-05 3.921548e-05 8.724694e-06
[2578,] 7.358639e-05 2.743958e-05 9.820917e-06
[2579,] 6.598585e-05 2.569423e-05 8.363909e-06
[2580,] 2.984978e-05 2.489416e-05 6.670180e-06
[2581,] 3.007401e-05 2.580735e-05 6.776752e-06
[2582,] 5.990680e-05 4.416033e-05 1.439258e-05
[2583,] 3.642708e-05 3.939937e-05 8.557524e-06
[2584,] 8.050588e-05 2.946781e-05 1.534546e-05
[2585,] 3.012795e-05 2.497372e-05 6.762827e-06
[2586,] 3.779216e-05 3.650888e-05 8.616857e-06
[2587,] 5.769418e-05 6.896836e-05 2.465283e-05
[2588,] 5.729090e-05 6.679356e-05 2.334979e-05
[2589,] 3.029320e-05 2.493938e-05 6.697655e-06
[2590,] 8.011378e-05 2.924541e-05 1.325151e-05
[2591,] 1.013260e-04 2.607268e-05 1.009766e-05
[2592,] 5.799569e-05 3.854010e-05 1.472704e-05
[2593,] 5.543549e-05 3.061885e-05 1.178125e-05
[2594,] 6.309023e-05 3.745556e-05 1.686830e-05
[2595,] 5.566927e-05 3.114410e-05 1.198324e-05
[2596,] 5.134072e-05 4.919215e-05 1.407816e-05
[2597,] 3.108351e-05 3.225852e-05 8.750590e-06
[2598,] 3.037464e-05 2.691901e-05 6.985040e-06
[2599,] 5.611743e-05 6.588666e-05 1.994292e-05
[2600,] 3.098173e-05 3.173430e-05 8.567450e-06
[2601,] 3.265966e-05 2.833917e-05 8.308289e-06
[2602,] 3.017774e-05 4.382280e-05 1.060753e-05
[2603,] 4.273866e-05 3.291725e-05 1.124428e-05
[2604,] 4.287976e-05 3.290062e-05 1.126656e-05
[2605,] 1.683620e-04 5.471262e-05 7.948052e-05
[2606,] 1.241798e-04 5.891297e-05 6.401371e-05
[2607,] 4.910444e-05 2.754698e-05 1.048827e-05
[2608,] 3.855279e-05 2.683410e-05 6.635453e-06
[2609,] 4.351550e-05 2.578582e-05 6.964675e-06
[2610,] 6.326885e-05 2.584958e-05 9.208996e-06
[2611,] 3.927342e-05 2.442322e-05 7.458456e-06
[2612,] 5.245050e-05 4.038335e-05 1.257401e-05
[2613,] 5.200380e-05 4.047253e-05 1.235061e-05
[2614,] 4.464718e-05 2.636375e-05 6.896346e-06
[2615,] 5.157003e-05 3.215174e-05 1.078054e-05
[2616,] 4.805357e-05 4.883906e-05 1.911031e-05
[2617,] 1.161251e-04 3.812409e-05 2.157523e-05
[2618,] 1.080726e-04 3.820271e-05 1.931817e-05
[2619,] 6.408823e-05 7.603613e-05 3.565823e-05
[2620,] 5.985402e-05 9.302787e-05 1.943088e-05
[2621,] 5.197444e-05 3.944230e-05 1.195629e-05
[2622,] 5.234157e-05 4.335114e-05 1.317479e-05
[2623,] 4.800163e-05 4.653723e-05 1.301470e-05
[2624,] 1.143045e-04 3.866595e-05 2.128510e-05
[2625,] 4.171026e-05 2.499307e-05 7.968062e-06
[2626,] 3.750447e-05 3.555301e-05 7.323325e-06
[2627,] 4.964335e-05 2.967533e-05 1.068524e-05
[2628,] 5.876771e-05 3.683543e-05 1.087642e-05
[2629,] 7.247721e-05 3.332559e-05 1.373192e-05
[2630,] 5.853964e-05 2.783576e-05 1.058621e-05
[2631,] 5.772229e-05 2.791522e-05 1.074117e-05
[2632,] 5.906120e-05 3.149967e-05 7.382335e-06
[2633,] 4.997621e-05 2.886529e-05 1.067305e-05
[2634,] 5.751326e-05 2.864752e-05 1.128051e-05
[2635,] 8.488560e-05 3.970524e-05 3.051869e-05
[2636,] 4.593749e-05 3.052257e-05 9.963112e-06
[2637,] 5.122205e-05 2.871682e-05 1.053138e-05
[2638,] 3.232741e-05 3.013239e-05 7.741464e-06
[2639,] 8.012716e-05 3.116073e-05 1.277358e-05
[2640,] 5.340478e-05 3.011832e-05 1.038441e-05
[2641,] 5.745835e-05 3.291530e-05 1.278036e-05
[2642,] 3.130039e-05 3.461922e-05 8.078728e-06
[2643,] 4.142372e-05 3.327918e-05 9.337190e-06
[2644,] 3.114883e-05 3.615150e-05 8.656825e-06
[2645,] 6.462480e-05 5.314349e-05 1.271551e-05
[2646,] 1.006458e-04 3.404446e-05 1.611513e-05
[2647,] 3.381653e-05 3.706777e-05 1.089362e-05
[2648,] 3.352767e-05 3.803901e-05 1.101524e-05
[2649,] 4.228220e-05 4.153204e-05 1.150337e-05
[2650,] 5.114429e-05 3.056900e-05 1.118698e-05
[2651,] 5.243461e-05 3.042621e-05 1.121257e-05
[2652,] 8.388302e-05 3.679324e-05 2.262518e-05
[2653,] 4.236768e-05 4.612008e-05 1.275760e-05
[2654,] 4.174779e-05 2.554562e-05 7.737154e-06
[2655,] 5.725727e-05 3.281193e-05 1.462616e-05
[2656,] 3.143793e-05 3.552042e-05 8.399238e-06
[2657,] 4.279000e-05 3.833746e-05 1.189102e-05
[2658,] 3.107272e-05 4.072578e-05 9.286575e-06
[2659,] 3.133165e-05 3.737056e-05 8.795067e-06
[2660,] 6.540355e-05 3.582078e-05 1.512624e-05
[2661,] 5.888543e-05 5.848307e-05 1.829116e-05
[2662,] 8.102856e-05 3.111882e-05 1.168629e-05
[2663,] 5.974461e-05 5.628640e-05 1.743520e-05
[2664,] 5.341785e-05 4.651794e-05 8.453485e-06
[2665,] 6.951154e-05 3.442276e-05 1.080992e-05
[2666,] 3.542646e-05 3.482441e-05 8.556004e-06
[2667,] 5.256853e-05 3.185887e-05 1.126340e-05
[2668,] 5.867105e-05 3.594064e-05 7.866795e-06
[2669,] 1.033623e-04 2.616826e-05 1.603628e-05
[2670,] 7.845240e-05 2.534008e-05 1.128465e-05
[2671,] 3.744422e-05 3.070431e-05 8.198086e-06
[2672,] 6.448535e-05 2.941760e-05 1.112142e-05
[2673,] 6.016200e-05 9.625742e-05 4.484290e-05
[2674,] 8.157653e-05 3.202762e-05 1.232628e-05
[2675,] 8.858251e-05 3.278660e-05 1.152221e-05
[2676,] 8.382007e-05 3.376118e-05 1.162962e-05
[2677,] 6.424664e-05 5.853057e-05 2.234150e-05
[2678,] 1.164640e-04 3.423020e-05 1.982639e-05
[2679,] 5.981385e-05 4.953390e-05 1.576268e-05
[2680,] 9.950258e-05 3.127827e-05 1.872828e-05
[2681,] 8.062959e-05 2.853911e-05 1.179863e-05
[2682,] 6.661540e-05 3.432914e-05 1.147719e-05
[2683,] 5.821180e-05 3.829250e-05 1.219069e-05
[2684,] 6.658021e-05 4.581799e-05 7.503095e-06
[2685,] 3.326516e-05 3.046291e-05 7.857624e-06
[2686,] 3.432994e-05 2.516731e-05 6.811274e-06
[2687,] 5.945228e-05 3.839057e-05 1.319875e-05
[2688,] 3.451117e-05 2.709772e-05 7.017194e-06
[2689,] 5.054064e-05 6.483354e-05 1.939994e-05
[2690,] 4.582628e-05 5.750773e-05 1.425853e-05
[2691,] 5.034770e-05 6.416670e-05 1.906402e-05
[2692,] 5.956238e-05 5.632496e-05 1.806054e-05
[2693,] 5.952604e-05 3.823685e-05 1.207688e-05
[2694,] 5.957271e-05 3.807485e-05 1.198189e-05
[2695,] 5.256645e-05 4.015925e-05 1.078860e-05
[2696,] 2.602663e-04 6.036111e-05 1.477961e-04
[2697,] 3.047199e-04 3.595250e-05 6.408228e-05
[2698,] 5.056138e-04 3.760705e-05 1.022582e-04
[2699,] 2.468815e-04 4.194354e-05 7.600016e-05
[2700,] 2.539235e-04 4.065695e-05 7.313831e-05
[2701,] 2.085009e-04 4.935876e-05 8.817882e-05
[2702,] 2.314423e-04 4.096206e-05 6.915216e-05
[2703,] 2.176735e-04 3.661912e-05 5.302488e-05
[2704,] 2.001981e-04 3.994815e-05 5.918056e-05
[2705,] 4.582158e-05 3.190865e-05 9.236552e-06
[2706,] 2.187046e-04 3.434698e-05 4.618312e-05
[2707,] 2.085770e-04 3.357996e-05 4.235623e-05
[2708,] 2.045765e-04 3.537425e-05 4.707783e-05
[2709,] 2.331376e-04 3.429030e-05 4.803802e-05
[2710,] 2.521186e-04 3.326387e-05 4.708807e-05
[2711,] 2.395096e-04 3.301927e-05 4.463119e-05
[2712,] 2.376960e-04 3.259219e-05 4.291147e-05
[2713,] 1.941102e-04 3.656149e-05 4.840049e-05
[2714,] 1.915888e-04 3.449530e-05 4.245893e-05
[2715,] 7.821127e-05 4.273580e-05 1.016536e-05
[2716,] 1.183759e-04 4.314168e-05 4.432886e-05
[2717,] 3.407695e-04 2.984259e-05 4.454787e-05
[2718,] 3.792037e-04 2.923764e-05 4.474950e-05
[2719,] 2.447574e-04 2.905680e-05 3.412094e-05
[2720,] 9.424432e-05 3.700671e-05 9.988056e-06
[2721,] 4.121637e-05 2.794676e-05 8.121390e-06
[2722,] 5.199397e-05 3.644304e-05 1.064641e-05
[2723,] 5.178353e-05 3.650905e-05 1.060360e-05
[2724,] 6.725552e-05 5.925285e-05 3.101049e-05
[2725,] 5.730907e-05 4.391980e-05 8.416897e-06
[2726,] 6.643268e-05 5.020879e-05 2.441536e-05
[2727,] 6.419116e-05 4.999512e-05 2.342727e-05
[2728,] 4.841384e-05 5.645228e-05 1.481348e-05
[2729,] 4.721292e-05 4.584249e-05 1.230520e-05
[2730,] 6.500002e-05 4.754300e-05 2.218136e-05
[2731,] 4.860846e-05 5.291863e-05 1.366319e-05
[2732,] 3.898853e-04 6.158316e-05 1.980206e-04
[2733,] 2.714193e-04 6.416820e-05 1.602972e-04
[2734,] 4.691157e-04 6.600030e-05 2.564568e-04
[2735,] 4.730575e-05 4.441592e-05 1.819708e-05
[2736,] 5.053578e-04 7.500404e-05 3.298464e-04
[2737,] 4.472811e-04 6.480792e-05 2.388925e-04
[2738,] 4.297692e-05 4.737930e-05 1.837341e-05
[2739,] 4.530298e-05 4.603852e-05 1.892568e-05
[2740,] 2.242662e-04 1.584940e-04 4.428193e-04
[2741,] 6.148627e-05 2.564245e-05 8.390954e-06
[2742,] 5.358716e-05 2.718433e-05 8.797848e-06
[2743,] 6.982835e-05 4.065026e-05 1.647874e-05
[2744,] 5.933162e-04 1.199040e-04 7.428465e-04
[2745,] 1.333864e-03 1.283486e-04 1.618909e-03
[2746,] 2.921671e-04 1.505222e-04 5.314242e-04
[2747,] 3.417138e-04 1.224710e-04 4.721475e-04
[2748,] 5.573147e-05 5.227769e-05 2.758530e-05
[2749,] 7.751675e-05 2.519900e-05 8.431382e-06
[2750,] 7.181948e-05 2.647008e-05 1.017287e-05
[2751,] 7.910685e-05 2.530576e-05 8.363296e-06
[2752,] 2.479931e-04 1.901844e-04 6.136788e-04
[2753,] 4.396069e-05 2.678819e-05 8.676150e-06
[2754,] 5.276763e-05 2.597821e-05 9.173134e-06
[2755,] 4.807339e-05 7.418089e-05 1.358580e-05
[2756,] 5.957836e-05 4.525801e-05 1.600304e-05
[2757,] 6.995726e-05 4.852127e-05 1.596909e-05
[2758,] 7.271580e-05 4.050148e-05 1.819001e-05
[2759,] 3.797152e-05 1.179116e-04 3.778885e-05
[2760,] 5.618240e-05 3.342380e-05 1.160546e-05
[2761,] 3.052050e-05 3.802634e-05 9.271954e-06
[2762,] 6.299038e-05 1.028733e-04 4.776837e-05
[2763,] 6.491732e-05 6.541121e-05 2.978099e-05
[2764,] 1.052531e-04 5.020474e-05 1.032156e-05
[2765,] 3.098225e-05 1.857291e-04 2.105526e-05
[2766,] 6.024921e-05 3.814961e-05 1.313190e-05
[2767,] 6.364087e-05 8.355446e-05 3.855959e-05
[2768,] 2.585006e-04 4.549799e-05 3.362280e-05
[2769,] 3.349181e-04 4.218198e-05 6.119154e-05
[2770,] 4.298095e-05 5.799084e-05 1.868078e-05
[2771,] 6.073694e-05 7.436881e-05 2.766680e-05
[2772,] 6.093618e-05 7.456116e-05 2.802017e-05
[2773,] 6.078751e-05 1.048556e-04 4.053149e-05
[2774,] 1.605334e-04 4.196045e-05 3.496267e-05
[2775,] 6.174016e-05 4.535634e-05 1.736110e-05
[2776,] 6.087746e-05 7.409981e-05 2.775923e-05
[2777,] 6.071357e-05 1.046493e-04 4.029306e-05
[2778,] 1.615236e-04 4.251510e-05 3.662863e-05
[2779,] 6.953138e-05 3.083635e-05 1.044788e-05
[2780,] 6.720917e-05 1.274441e-04 6.857435e-05
[2781,] 5.703943e-05 7.061029e-05 1.749815e-05
[2782,] 6.764113e-05 4.059301e-05 1.168433e-05
[2783,] 1.079940e-04 6.208710e-05 7.721630e-06
[2784,] 9.981561e-05 4.626184e-05 2.637160e-05
[2785,] 5.093646e-05 4.677289e-05 1.327538e-05
[2786,] 3.602847e-05 6.127093e-05 1.207686e-05
[2787,] 4.203788e-05 5.826986e-05 2.416905e-05
[2788,] 5.063217e-05 4.803421e-05 1.471049e-05
[2789,] 5.065982e-05 4.720794e-05 1.449404e-05
[2790,] 4.900923e-05 6.997755e-05 3.519576e-05
[2791,] 5.156380e-05 7.320452e-05 3.917882e-05
[2792,] 5.179882e-05 8.110267e-05 1.204929e-05
[2793,] 4.477083e-05 5.273654e-05 1.988639e-05
[2794,] 3.075711e-05 3.477913e-05 8.945590e-06
[2795,] 8.416222e-05 3.540958e-05 1.688314e-05
[2796,] 3.718025e-05 2.803408e-05 9.573831e-06
[2797,] 5.108700e-05 5.640494e-05 1.531432e-05
[2798,] 3.705224e-05 2.724549e-05 9.186053e-06
[2799,] 3.772897e-05 2.735006e-05 9.368455e-06
[2800,] 3.801258e-05 2.757106e-05 9.536434e-06
[2801,] 2.968374e-05 2.468559e-05 6.643263e-06
[2802,] 4.301734e-05 2.891331e-05 1.119382e-05
[2803,] 6.413161e-05 4.664013e-05 1.977327e-05
[2804,] 8.911392e-05 4.265837e-05 2.340015e-05
[2805,] 3.296271e-05 2.748785e-05 8.318106e-06
[2806,] 3.147845e-05 5.845003e-05 9.614199e-06
[2807,] 7.378752e-05 5.723901e-05 1.953649e-05
[2808,] 3.057301e-05 3.688002e-05 9.731126e-06
[2809,] 6.128774e-05 4.114038e-05 1.579439e-05
[2810,] 7.237150e-05 6.667896e-05 1.728995e-05
[2811,] 7.282099e-05 5.701774e-05 1.931300e-05
[2812,] 6.336098e-05 3.776070e-05 1.386979e-05
[2813,] 6.730667e-05 5.744582e-05 2.077596e-05
[2814,] 3.501669e-05 2.588677e-05 6.603973e-06
[2815,] 3.533238e-05 2.566197e-05 6.630578e-06
[2816,] 3.356834e-05 2.901665e-05 6.640428e-06
[2817,] 2.991272e-05 2.954599e-05 7.742266e-06
[2818,] 3.200673e-05 2.563772e-05 6.618475e-06
[2819,] 3.026005e-05 2.900348e-05 6.916918e-06
[2820,] 3.067548e-05 2.776582e-05 7.701564e-06
[2821,] 1.055748e-04 1.576959e-04 1.792942e-04
[2822,] 2.966755e-05 3.809316e-05 9.060328e-06
[2823,] 5.689017e-05 8.513576e-05 2.106278e-05
[2824,] 6.042694e-05 7.961769e-05 1.793766e-05
[2825,] 3.051707e-05 2.536471e-05 6.799586e-06
[2826,] 3.098970e-05 2.534952e-05 6.850783e-06
[2827,] 3.068327e-05 2.534675e-05 6.825105e-06
[2828,] 3.062168e-05 2.535359e-05 6.807869e-06
[2829,] 3.064766e-05 2.534679e-05 6.825960e-06
[2830,] 3.059613e-05 2.535397e-05 6.804210e-06
[2831,] 6.144605e-05 6.807629e-05 1.572360e-05
[2832,] 2.988627e-05 2.535294e-05 6.741186e-06
[2833,] 7.146693e-05 6.643261e-05 3.537477e-05
[2834,] 3.072828e-05 2.534855e-05 6.831071e-06
[2835,] 3.098707e-05 2.535140e-05 6.867061e-06
[2836,] 3.088224e-05 2.535154e-05 6.844026e-06
[2837,] 7.078661e-05 6.500864e-05 3.390623e-05
[2838,] 3.094815e-05 2.536471e-05 6.870898e-06
[2839,] 6.709725e-05 5.565372e-05 2.535584e-05
[2840,] 6.236340e-05 6.337489e-05 2.499447e-05
[2841,] 3.270811e-05 2.798659e-05 6.970688e-06
[2842,] 5.950207e-05 5.223357e-05 1.721363e-05
[2843,] 8.824489e-05 3.032585e-05 1.490004e-05
[2844,] 9.214772e-05 2.488941e-05 8.772538e-06
[2845,] 7.030763e-05 5.817847e-05 2.871198e-05
[2846,] 4.962036e-05 3.246646e-05 7.048265e-06
[2847,] 6.060334e-05 3.193414e-04 1.607738e-04
[2848,] 9.012834e-05 2.806666e-05 1.608858e-05
[2849,] 6.071630e-05 6.143939e-05 2.286510e-05
[2850,] 6.189802e-05 5.219008e-05 2.097908e-05
[2851,] 6.794698e-05 6.840726e-05 3.313233e-05
[2852,] 8.141482e-05 2.781061e-05 1.489996e-05
[2853,] 7.752734e-05 4.901729e-05 3.224998e-05
[2854,] 3.995017e-05 1.133339e-04 2.966664e-05
[2855,] 1.027581e-04 3.095611e-04 3.771189e-04
[2856,] 6.274697e-05 5.065670e-05 2.063622e-05
[2857,] 7.155006e-05 5.862565e-05 2.964810e-05
[2858,] 7.239075e-05 6.342265e-05 1.826387e-05
[2859,] 5.112338e-05 2.478028e-05 7.935745e-06
[2860,] 5.965094e-05 5.256206e-05 2.015217e-05
[2861,] 6.378241e-05 3.698880e-05 1.053759e-05
[2862,] 6.221275e-05 5.213150e-05 1.790326e-05
[2863,] 6.013254e-05 4.906184e-05 1.543021e-05
[2864,] 1.532692e-04 9.731140e-05 1.611579e-04
[2865,] 5.035983e-05 6.638169e-05 1.860863e-05
[2866,] 6.066825e-05 5.166865e-05 1.699989e-05
[2867,] 6.328075e-05 5.516372e-05 1.694862e-05
[2868,] 5.538187e-05 5.117757e-05 1.034440e-05
[2869,] 6.657834e-05 4.113243e-05 1.211552e-05
[2870,] 5.985791e-05 6.112930e-05 1.494412e-05
[2871,] 7.141928e-05 4.878038e-05 2.082903e-05
[2872,] 5.288886e-05 5.466644e-05 7.171850e-06
[2873,] 6.599202e-05 5.383700e-05 1.837492e-05
[2874,] 6.061082e-05 6.016647e-05 1.431470e-05
[2875,] 6.616036e-05 4.379705e-05 6.745822e-06
[2876,] 6.729871e-05 3.943595e-05 7.130127e-06
[2877,] 6.152423e-05 3.853467e-05 1.105284e-05
[2878,] 6.387806e-05 4.351772e-05 1.231697e-05
[2879,] 1.451291e-04 7.789996e-05 1.102982e-04
[2880,] 6.365908e-05 6.509592e-05 1.554850e-05
[2881,] 6.453015e-05 4.399951e-05 1.230620e-05
[2882,] 6.108585e-05 3.891776e-05 1.112874e-05
[2883,] 2.568363e-04 2.518633e-05 1.176421e-05
[2884,] 2.367455e-04 2.616128e-05 1.043737e-05
[2885,] 6.522339e-05 4.429515e-05 1.225028e-05
[2886,] 2.441873e-04 2.463533e-05 1.650731e-05
[2887,] 6.215264e-05 4.077401e-05 1.126692e-05
[2888,] 6.309978e-05 5.802119e-05 1.596824e-05
[2889,] 6.101028e-05 4.018628e-05 1.126970e-05
[2890,] 1.438492e-04 2.662798e-05 1.730163e-05
[2891,] 1.472269e-04 2.656587e-05 1.737176e-05
[2892,] 3.044547e-04 3.515085e-05 4.758304e-05
[2893,] 2.903185e-04 3.463702e-05 4.501407e-05
[2894,] 4.681692e-04 1.533648e-04 7.327025e-04
[2895,] 1.509236e-04 2.692639e-05 1.830755e-05
[2896,] 4.999760e-04 1.561472e-04 7.944215e-04
[2897,] 5.023595e-04 2.136757e-04 1.229278e-03
[2898,] 6.119355e-05 7.284089e-05 2.850979e-05
[2899,] 6.131812e-05 7.290910e-05 2.867033e-05
[2900,] 4.567204e-04 1.576923e-04 7.465758e-04
[2901,] 2.151000e-04 7.187120e-05 1.339622e-04
[2902,] 4.506482e-04 1.500966e-04 6.893163e-04
[2903,] 4.266000e-04 1.506151e-04 6.608255e-04
[2904,] 4.332826e-04 1.546938e-04 6.948069e-04
[2905,] 4.615155e-04 1.702432e-04 8.367933e-04
[2906,] 4.754723e-04 1.580165e-04 7.748118e-04
[2907,] 4.507424e-04 1.417357e-04 6.365696e-04
[2908,] 4.530123e-04 1.405709e-04 6.317640e-04
[2909,] 5.127838e-04 1.175211e-04 5.383438e-04
[2910,] 6.062250e-05 7.380222e-05 2.836280e-05
[2911,] 5.447182e-04 9.199447e-05 3.738525e-04
[2912,] 6.041044e-05 5.570478e-05 1.973429e-05
[2913,] 4.326161e-05 4.135743e-05 7.139935e-06
[2914,] 3.073267e-05 2.756878e-05 6.878320e-06
[2915,] 5.816558e-05 3.050714e-05 1.075882e-05
[2916,] 9.267370e-05 3.011963e-05 1.736981e-05
[2917,] 1.613326e-04 2.477989e-05 1.101539e-05
[2918,] 1.180402e-04 2.720350e-05 1.591514e-05
[2919,] 1.206234e-04 2.729741e-05 1.621623e-05
[2920,] 1.068303e-04 3.072600e-05 1.958356e-05
[2921,] 9.855191e-05 3.077182e-05 1.873960e-05
[2922,] 1.425389e-04 2.478810e-05 1.061598e-05
[2923,] 7.954243e-05 2.958404e-05 1.511220e-05
[2924,] 9.934044e-05 3.014837e-05 1.809275e-05
[2925,] 4.114782e-05 4.107103e-05 1.435878e-05
[2926,] 9.811131e-05 3.108036e-05 1.908257e-05
[2927,] 1.246126e-04 2.471292e-05 1.159806e-05
[2928,] 9.022160e-05 3.242890e-05 1.961629e-05
[2929,] 6.594542e-05 5.035823e-05 1.371768e-05
[2930,] 6.480837e-05 5.095013e-05 1.401842e-05
[2931,] 9.734802e-05 3.161382e-05 1.962928e-05
[2932,] 9.203874e-05 3.214134e-05 1.955015e-05
[2933,] 6.535407e-05 5.072728e-05 1.390177e-05
[2934,] 9.575454e-05 3.239634e-05 2.032285e-05
[2935,] 9.240145e-05 3.248897e-05 1.998039e-05
[2936,] 8.587004e-05 3.207447e-05 1.864910e-05
[2937,] 1.161196e-04 2.465768e-05 1.158222e-05
[2938,] 7.048381e-05 3.346815e-05 1.734395e-05
[2939,] 9.486228e-05 3.795737e-05 2.638082e-05
[2940,] 1.185169e-04 3.503035e-05 2.704156e-05
[2941,] 1.143517e-04 3.001384e-05 1.989502e-05
[2942,] 9.153860e-05 3.432475e-05 2.188471e-05
[2943,] 1.137060e-04 2.556262e-05 1.356433e-05
[2944,] 9.570433e-05 2.949608e-05 7.766528e-06
[2945,] 8.208556e-05 2.932323e-05 8.229256e-06
[2946,] 6.208087e-05 5.658676e-05 1.911337e-05
[2947,] 5.468775e-05 4.431807e-05 8.504762e-06
[2948,] 6.927502e-05 3.334515e-05 7.859359e-06
[2949,] 5.198858e-05 4.626562e-05 8.775254e-06
[2950,] 6.143222e-05 5.687103e-05 1.903842e-05
[2951,] 6.135301e-05 5.695449e-05 1.903956e-05
[2952,] 6.688193e-05 4.270636e-05 7.999654e-06
[2953,] 7.085771e-05 3.296713e-05 7.884538e-06
[2954,] 7.241543e-05 3.347914e-05 7.886385e-06
[2955,] 6.362539e-05 5.627422e-05 2.303513e-05
[2956,] 6.961667e-05 6.838470e-05 3.718129e-05
[2957,] 6.817856e-05 5.503289e-05 2.344349e-05
[2958,] 6.098352e-05 3.862502e-05 1.164383e-05
[2959,] 4.138864e-05 3.337036e-05 1.256522e-05
[2960,] 9.830632e-05 2.726208e-05 1.079168e-05
[2961,] 8.830042e-05 2.563931e-05 1.034947e-05
[2962,] 6.492674e-05 6.877509e-05 2.917010e-05
[2963,] 6.207962e-05 5.163916e-05 1.726035e-05
[2964,] 6.045898e-05 2.988158e-05 9.887519e-06
[2965,] 6.165684e-05 5.404077e-05 1.814445e-05
[2966,] 5.595298e-05 2.680653e-05 8.812541e-06
[2967,] 5.559410e-05 6.249445e-05 1.765489e-05
[2968,] 6.542998e-05 4.218091e-05 1.220984e-05
[2969,] 4.009982e-05 6.945045e-05 1.225722e-05
[2970,] 6.109279e-05 5.842489e-05 1.737601e-05
[2971,] 7.228948e-05 4.624963e-05 1.678287e-05
[2972,] 4.666312e-05 2.544673e-05 8.674171e-06
[2973,] 4.808731e-05 7.030424e-05 1.795814e-05
[2974,] 6.128286e-05 5.233016e-05 1.745050e-05
[2975,] 5.710555e-05 3.097981e-05 1.092216e-05
[2976,] 4.594428e-05 3.634680e-05 1.149745e-05
[2977,] 5.988782e-05 4.565971e-05 1.397853e-05
[2978,] 4.422620e-05 3.740020e-05 1.071598e-05
[2979,] 4.157511e-05 3.127899e-05 8.771755e-06
[2980,] 4.336857e-05 3.077097e-05 9.525243e-06
[2981,] 7.465931e-05 3.154849e-05 1.680993e-05
[2982,] 4.499078e-05 7.355715e-05 2.337776e-05
[2983,] 8.119752e-05 2.452229e-05 1.002478e-05
[2984,] 4.479849e-05 7.530960e-05 2.366417e-05
[2985,] 1.234719e-04 2.662734e-05 9.670330e-06
[2986,] 8.694320e-05 4.333140e-05 2.060116e-05
[2987,] 1.178741e-04 2.670791e-05 9.470898e-06
[2988,] 5.883973e-05 5.706945e-05 1.839833e-05
[2989,] 4.125757e-05 2.781845e-05 7.385828e-06
[2990,] 5.920881e-05 4.822187e-05 1.366841e-05
[2991,] 3.934507e-05 5.920832e-05 1.336921e-05
[2992,] 5.694285e-05 2.592444e-05 7.820049e-06
[2993,] 4.197592e-05 5.414682e-05 1.381317e-05
[2994,] 4.202612e-05 5.453297e-05 1.393105e-05
[2995,] 6.627265e-05 2.499613e-05 7.830452e-06
[2996,] 5.868200e-05 2.597667e-05 7.855589e-06
[2997,] 7.378452e-05 2.735684e-05 1.282018e-05
[2998,] 1.259333e-04 2.560222e-05 9.850243e-06
[2999,] 1.256110e-04 2.747223e-05 1.074937e-05
[3000,] 1.090535e-04 2.657493e-05 9.867885e-06
[3001,] 1.129966e-04 2.676885e-05 9.433704e-06
[3002,] 7.703554e-05 2.526576e-05 7.996930e-06
[3003,] 4.255313e-05 5.966331e-05 1.666390e-05
[3004,] 1.417421e-04 2.750579e-05 8.164225e-06
[3005,] 4.121560e-05 9.594896e-05 2.234222e-05
[3006,] 4.131153e-05 6.500859e-05 1.506916e-05
[3007,] 6.382323e-05 2.890314e-05 7.364865e-06
[3008,] 3.811676e-05 5.299302e-05 1.290177e-05
[3009,] 3.703610e-05 3.108329e-05 8.486286e-06
[3010,] 3.706371e-05 3.118113e-05 8.491659e-06
[3011,] 4.005439e-05 2.648065e-05 7.627333e-06
[3012,] 6.916431e-05 4.687852e-05 1.674821e-05
[3013,] 3.827154e-05 5.059157e-05 1.258938e-05
[3014,] 4.374090e-05 2.920821e-05 9.817347e-06
[3015,] 7.392053e-05 2.773994e-05 7.299200e-06
[3016,] 4.061084e-05 3.659162e-05 7.823624e-06
[3017,] 3.687751e-05 3.062728e-05 8.429546e-06
[3018,] 3.926436e-05 2.866274e-05 8.573447e-06
[3019,] 4.132690e-05 5.789709e-05 1.394432e-05
[3020,] 7.069214e-05 6.990935e-05 1.446688e-05
[3021,] 4.464068e-05 6.697533e-05 1.091148e-05
[3022,] 6.110164e-05 3.917539e-05 1.345060e-05
[3023,] 7.800356e-05 3.055026e-05 8.683681e-06
[3024,] 4.225933e-05 4.895028e-05 1.612829e-05
[3025,] 7.221264e-05 6.962168e-05 1.459521e-05
[3026,] 3.952549e-05 2.960717e-05 7.027004e-06
[3027,] 4.055938e-05 8.016762e-05 1.418937e-05
[3028,] 6.000048e-05 5.821151e-05 1.645195e-05
[3029,] 6.017438e-05 5.928111e-05 1.658180e-05
[3030,] 5.776380e-05 5.771255e-05 1.650195e-05
[3031,] 6.701527e-05 4.953425e-05 1.853738e-05
[3032,] 4.045477e-05 9.840547e-05 1.637791e-05
[3033,] 3.989395e-05 6.240601e-05 1.707845e-05
[3034,] 5.958069e-05 6.234271e-05 1.776294e-05
[3035,] 5.988564e-05 5.804201e-05 1.649306e-05
[3036,] 4.174285e-05 3.519917e-05 1.086387e-05
[3037,] 3.986924e-05 6.736481e-05 1.815374e-05
[3038,] 4.195984e-05 3.504377e-05 1.092369e-05
[3039,] 4.203099e-05 3.579283e-05 1.119362e-05
[3040,] 4.207879e-05 3.606355e-05 1.130058e-05
[3041,] 5.975604e-05 5.718648e-05 1.638889e-05
[3042,] 6.514159e-05 5.736477e-05 2.081550e-05
[3043,] 6.063792e-05 6.070251e-05 1.640590e-05
[3044,] 5.621466e-05 3.099868e-05 1.113678e-05
[3045,] 4.230150e-05 3.593166e-05 1.134761e-05
[3046,] 4.228038e-05 3.667839e-05 1.156461e-05
[3047,] 4.216092e-05 3.672146e-05 1.151289e-05
[3048,] 3.999094e-05 7.257121e-05 1.955462e-05
[3049,] 4.184237e-05 3.707086e-05 1.146919e-05
[3050,] 4.230965e-05 3.681479e-05 1.162259e-05
[3051,] 4.353458e-05 2.980183e-05 9.602117e-06
[3052,] 4.068543e-05 4.490520e-05 1.357887e-05
[3053,] 4.173903e-05 3.555483e-05 1.095082e-05
[3054,] 6.054891e-05 7.591025e-05 1.994236e-05
[3055,] 5.541885e-05 2.891737e-05 1.140095e-05
[3056,] 1.590572e-04 2.733263e-05 9.905580e-06
[3057,] 6.738968e-05 4.009662e-05 1.383705e-05
[3058,] 4.323910e-05 4.832009e-05 1.116297e-05
[3059,] 6.571644e-05 5.026519e-05 1.707251e-05
[3060,] 6.525847e-05 5.043963e-05 1.721298e-05
[3061,] 6.304580e-05 2.781335e-05 1.222952e-05
[3062,] 4.488753e-05 4.708366e-05 1.096803e-05
[3063,] 6.281890e-05 5.641224e-05 2.002119e-05
[3064,] 9.350650e-05 3.517216e-05 9.918286e-06
[3065,] 4.277907e-05 1.017430e-04 1.516470e-05
[3066,] 1.122813e-04 2.584614e-05 9.719052e-06
[3067,] 5.480034e-05 4.104816e-05 1.316669e-05
[3068,] 4.401698e-05 2.982288e-05 1.050099e-05
[3069,] 1.271325e-04 3.256989e-05 1.774639e-05
[3070,] 9.382706e-05 4.228345e-05 1.606000e-05
[3071,] 4.371131e-05 8.984368e-05 1.392108e-05
[3072,] 4.350988e-05 9.048019e-05 1.405484e-05
[3073,] 2.366376e-04 3.161059e-05 1.618327e-05
[3074,] 4.814803e-05 2.626752e-05 7.321824e-06
[3075,] 1.770522e-04 3.898508e-05 2.728460e-05
[3076,] 7.173829e-05 5.064390e-05 2.150277e-05
[3077,] 4.758419e-05 2.594556e-05 8.690982e-06
[3078,] 4.070159e-05 3.132272e-05 8.882310e-06
[3079,] 7.808680e-05 4.486188e-05 1.845404e-05
[3080,] 3.952658e-05 3.493455e-05 9.420139e-06
[3081,] 5.955187e-05 4.557129e-05 1.422279e-05
[3082,] 4.122517e-05 4.520997e-05 9.818766e-06
[3083,] 3.827460e-05 3.073135e-05 8.850781e-06
[3084,] 7.336748e-05 3.907473e-05 1.154331e-05
[3085,] 4.102385e-05 7.107414e-05 1.242201e-05
[3086,] 8.685135e-05 5.193911e-05 2.645144e-05
[3087,] 3.395511e-05 5.801598e-05 1.289970e-05
[3088,] 6.185147e-05 2.670161e-05 7.614950e-06
[3089,] 4.951483e-05 5.121563e-05 1.334823e-05
[3090,] 5.355442e-05 4.615229e-05 1.317237e-05
[3091,] 4.660140e-05 5.046933e-05 1.321031e-05
[3092,] 7.071239e-05 5.959620e-05 8.242679e-06
[3093,] 6.978705e-05 5.375500e-05 7.997182e-06
[3094,] 6.750854e-05 4.999595e-05 7.878523e-06
[3095,] 7.031088e-05 3.998129e-05 1.977994e-05
[3096,] 7.303941e-05 5.385937e-05 7.745260e-06
[3097,] 5.297539e-05 4.948592e-05 1.429916e-05
[3098,] 8.044188e-05 4.489927e-05 2.382154e-05
[3099,] 9.852810e-05 6.655151e-05 7.882176e-06
[3100,] 4.556859e-05 5.295576e-05 1.319861e-05
[3101,] 1.002981e-04 5.960788e-05 7.651736e-06
[3102,] 9.937842e-05 5.818952e-05 7.627022e-06
[3103,] 1.009830e-04 6.077689e-05 7.677930e-06
[3104,] 5.680046e-05 1.173107e-04 2.367319e-05
[3105,] 5.650871e-05 3.726768e-05 7.062426e-06
[3106,] 4.332261e-05 6.171476e-05 1.893976e-05
[3107,] 5.249299e-05 1.505112e-04 1.160859e-05
[3108,] 5.104202e-05 3.906917e-05 7.147145e-06
[3109,] 7.900565e-05 1.070388e-04 2.007316e-05
[3110,] 7.513044e-05 1.765923e-04 1.234305e-05
[3111,] 4.515273e-05 1.290912e-04 1.209544e-05
[3112,] 3.773561e-05 8.288856e-05 1.139549e-05
[3113,] 4.082025e-05 4.631874e-05 1.584215e-05
[3114,] 4.423580e-05 7.975876e-05 1.931714e-05
[3115,] 5.946861e-05 5.286779e-05 1.974932e-05
[3116,] 5.938501e-05 5.343481e-05 1.992300e-05
[3117,] 5.080637e-05 7.344466e-05 1.487317e-05
[3118,] 6.028124e-05 4.862968e-05 1.844866e-05
[3119,] 6.087684e-05 3.409680e-05 1.227958e-05
[3120,] 6.001577e-05 4.363821e-05 1.620784e-05
[3121,] 5.878842e-05 4.874487e-05 1.567061e-05
[3122,] 5.927891e-05 3.727390e-05 1.312770e-05
[3123,] 4.137136e-05 4.835731e-05 1.194695e-05
[3124,] 3.796332e-05 1.316182e-04 1.577548e-05
[3125,] 3.643540e-05 4.432434e-05 1.071840e-05
[3126,] 6.819181e-05 8.453900e-05 1.514704e-05
[3127,] 3.647140e-05 4.317969e-05 1.061138e-05
[3128,] 3.746009e-05 1.185213e-04 1.505090e-05
[3129,] 3.643015e-05 4.581675e-05 1.093358e-05
[3130,] 3.786162e-05 1.188593e-04 1.474668e-05
[3131,] 3.639891e-05 4.434326e-05 1.052606e-05
[3132,] 3.638659e-05 4.428969e-05 1.056350e-05
[3133,] 5.068867e-05 7.480877e-05 1.497299e-05
[3134,] 3.632545e-05 4.090768e-05 1.008013e-05
[3135,] 3.638581e-05 4.415998e-05 1.063924e-05
[3136,] 6.653415e-05 8.211010e-05 1.512947e-05
[3137,] 3.641185e-05 4.440414e-05 1.072721e-05
[3138,] 6.045504e-05 4.873660e-05 1.648221e-05
[3139,] 3.809296e-05 2.685333e-05 6.974965e-06
[3140,] 6.541801e-05 7.956233e-05 1.501397e-05
[3141,] 4.274651e-05 5.521836e-05 1.159968e-05
[3142,] 7.305337e-05 8.708028e-05 1.477300e-05
[3143,] 5.128876e-05 8.290532e-05 1.382206e-05
[3144,] 6.430619e-05 5.737577e-05 1.219419e-05
[3145,] 3.438686e-05 7.622158e-05 1.317961e-05
[3146,] 6.086114e-05 3.406694e-05 1.164848e-05
[3147,] 3.452530e-05 3.025286e-05 8.294818e-06
[3148,] 3.471621e-05 3.055818e-05 7.369639e-06
[3149,] 4.311888e-05 4.829226e-05 1.141529e-05
[3150,] 6.288396e-05 5.293516e-05 1.198200e-05
[3151,] 6.019056e-05 3.546946e-05 1.283272e-05
[3152,] 3.627911e-05 3.050850e-05 7.214620e-06
[3153,] 4.326595e-05 3.345660e-05 7.699812e-06
[3154,] 4.334892e-05 3.346878e-05 7.717532e-06
[3155,] 6.407214e-05 3.831167e-05 1.005485e-05
[3156,] 3.533812e-05 8.551197e-05 1.465414e-05
[3157,] 4.159248e-05 2.601390e-05 9.192695e-06
[3158,] 5.378501e-05 7.652834e-04 7.322096e-05
[3159,] 3.704796e-05 3.312790e-05 1.010552e-05
[3160,] 5.029451e-05 5.081524e-05 1.868298e-05
[3161,] 3.722330e-05 5.264772e-05 1.804472e-05
[3162,] 3.271663e-05 5.935107e-05 9.092147e-06
[3163,] 4.757493e-05 2.731553e-05 9.404388e-06
[3164,] 3.089873e-05 4.069513e-05 9.774254e-06
[3165,] 3.063008e-05 4.341137e-05 9.682527e-06
[3166,] 5.591565e-05 2.449180e-05 9.072797e-06
[3167,] 4.511550e-05 3.622011e-05 9.240654e-06
[3168,] 1.090397e-04 4.358314e-05 2.641099e-05
[3169,] 9.391569e-05 3.000788e-05 1.979328e-05
[3170,] 1.232626e-04 4.901720e-05 1.158170e-05
[3171,] 5.770735e-05 6.267704e-05 2.089193e-05
[3172,] 3.505506e-05 4.924372e-05 8.958281e-06
[3173,] 5.882619e-05 2.785467e-04 1.143909e-04
[3174,] 6.534299e-05 3.267802e-04 6.611796e-05
[3175,] 6.469228e-05 3.371744e-04 6.969123e-05
[3176,] 6.473656e-05 3.242927e-04 6.721435e-05
[3177,] 1.424845e-04 3.827881e-05 2.676995e-05
[3178,] 5.278925e-05 5.961169e-05 1.783761e-05
[3179,] 5.758516e-05 5.332977e-05 1.653762e-05
[3180,] 5.800751e-05 5.575867e-05 1.672538e-05
[3181,] 1.104235e-04 4.693925e-05 1.061833e-05
[3182,] 1.077086e-04 4.677502e-05 1.062876e-05
[3183,] 5.127467e-05 2.753026e-05 1.082243e-05
[3184,] 5.124876e-05 2.740395e-05 1.073358e-05
[3185,] 3.677902e-05 3.619764e-05 1.023388e-05
[3186,] 3.632363e-05 5.548842e-05 1.375062e-05
[3187,] 4.412089e-05 3.807840e-05 1.259798e-05
[3188,] 4.963336e-05 2.776296e-05 1.075184e-05
[3189,] 5.079783e-05 2.964221e-05 1.209085e-05
[3190,] 1.313995e-04 3.754983e-05 1.244288e-05
[3191,] 4.109863e-05 3.577729e-05 9.740556e-06
[3192,] 1.215234e-04 3.200684e-05 1.386347e-05
[3193,] 5.752897e-05 5.678708e-05 1.840765e-05
[3194,] 5.676507e-05 4.561034e-05 1.387414e-05
[3195,] 1.550394e-04 3.911654e-05 1.180134e-05
[3196,] 6.563222e-05 5.500736e-05 2.112785e-05
[3197,] 3.143206e-05 7.618570e-05 1.720352e-05
[3198,] 3.159051e-05 3.146859e-05 8.804148e-06
[3199,] 3.233719e-05 5.115281e-05 1.323571e-05
[3200,] 3.536077e-05 4.073962e-05 7.814818e-06
[3201,] 8.087569e-05 4.040707e-05 1.197759e-05
[3202,] 1.171554e-04 3.912859e-05 1.248302e-05
[3203,] 4.553784e-05 2.506084e-05 8.705239e-06
[3204,] 5.835903e-05 4.131694e-05 1.310533e-05
[3205,] 3.724386e-05 2.301021e-04 5.634034e-05
[3206,] 6.582719e-05 5.282777e-05 2.342296e-05
[3207,] 5.662366e-05 4.473827e-05 1.173910e-05
[3208,] 6.697461e-05 9.892925e-05 1.693745e-05
[3209,] 5.672525e-05 4.325115e-05 1.146409e-05
[3210,] 3.647942e-05 3.443932e-05 9.110071e-06
[3211,] 8.462823e-05 4.210658e-05 2.154209e-05
[3212,] 6.012433e-05 5.002379e-05 1.602401e-05
[3213,] 5.866286e-05 5.666021e-05 1.422515e-05
[3214,] 6.142651e-05 4.710952e-05 1.550148e-05
[3215,] 6.013262e-05 5.016589e-05 1.607800e-05
[3216,] 6.013477e-05 4.698306e-05 1.515566e-05
[3217,] 6.609555e-05 3.336971e-05 7.279920e-06
[3218,] 6.552192e-05 3.294331e-04 4.538826e-05
[3219,] 3.593302e-05 3.122835e-05 1.010208e-05
[3220,] 6.060036e-05 4.625781e-05 1.198999e-05
[3221,] 9.275618e-05 3.855232e-05 1.254760e-05
[3222,] 6.050977e-05 4.002707e-05 1.257880e-05
[3223,] 6.202758e-05 4.035604e-05 1.091767e-05
[3224,] 3.486245e-05 4.073064e-05 7.821218e-06
[3225,] 8.431221e-05 3.215056e-05 8.446316e-06
[3226,] 8.472271e-05 3.231673e-05 8.439831e-06
[3227,] 8.315076e-05 3.233896e-05 8.433529e-06
[3228,] 8.480166e-05 3.230434e-05 8.440596e-06
[3229,] 3.359286e-05 3.888770e-05 1.152677e-05
[3230,] 5.989741e-05 1.321432e-04 2.590275e-05
[3231,] 3.052982e-05 5.021009e-05 9.341059e-06
[3232,] 6.344425e-05 3.919270e-05 1.057826e-05
[3233,] 3.273294e-05 1.596122e-04 2.938060e-05
[3234,] 3.838292e-05 4.060604e-05 8.826758e-06
[3235,] 4.891504e-05 7.536294e-05 3.032272e-05
[3236,] 3.502469e-05 2.592552e-05 7.561636e-06
[3237,] 5.539351e-05 6.341699e-04 2.827353e-04
[3238,] 5.129581e-05 3.047067e-04 1.144496e-04
[3239,] 4.851838e-05 1.587814e-03 4.442640e-04
[3240,] 4.783052e-05 1.070455e-03 2.689080e-04
[3241,] 5.994396e-05 5.812088e-05 1.248747e-05
[3242,] 3.057278e-05 3.170692e-05 8.222541e-06
[3243,] 2.980171e-05 5.277611e-05 1.044006e-05
[3244,] 4.540654e-05 9.994625e-04 1.811408e-04
[3245,] 4.555116e-05 3.451148e-04 8.288688e-05
[3246,] 4.558854e-05 2.965207e-04 7.458890e-05
[3247,] 5.526040e-05 4.962877e-05 1.331022e-05
[3248,] 4.817842e-05 2.765424e-04 8.758549e-05
[3249,] 5.363247e-05 5.129988e-05 1.289643e-05
[3250,] 4.785122e-05 2.881044e-04 8.874522e-05
[3251,] 3.119300e-05 3.650564e-05 9.603036e-06
[3252,] 4.766114e-05 3.164662e-04 9.617888e-05
[3253,] 5.035617e-05 1.018738e-04 3.918992e-05
[3254,] 2.991154e-05 4.781236e-05 9.169445e-06
[3255,] 1.048931e-04 1.296035e-04 1.187895e-04
[3256,] 4.920212e-05 3.115490e-04 1.047186e-04
[3257,] 4.881574e-05 3.287956e-04 1.072838e-04
[3258,] 4.856464e-05 3.215059e-04 1.031724e-04
[3259,] 4.879456e-05 2.992664e-04 9.809570e-05
[3260,] 4.879476e-05 2.601045e-04 8.604800e-05
[3261,] 4.991696e-05 5.591676e-05 2.069790e-05
[3262,] 3.579247e-05 3.907598e-05 1.259811e-05
[3263,] 6.379937e-05 5.427088e-05 1.137738e-05
[3264,] 4.448111e-05 1.138174e-04 3.828958e-05
[3265,] 8.314513e-05 6.212349e-05 3.466942e-05
[3266,] 4.288557e-05 4.079508e-05 1.336575e-05
[3267,] 5.303420e-05 5.255907e-05 1.318423e-05
[3268,] 4.654117e-05 1.314093e-04 3.766957e-05
[3269,] 3.730762e-05 3.916443e-05 1.328084e-05
[3270,] 4.336498e-05 5.440684e-05 1.801697e-05
[3271,] 4.332955e-05 5.468054e-05 1.807290e-05
[3272,] 5.378939e-05 1.212034e-04 4.933867e-05
[3273,] 4.771944e-05 5.622328e-05 2.165600e-05
[3274,] 4.378585e-05 5.884792e-05 1.979584e-05
[3275,] 4.443656e-05 5.019278e-05 1.743526e-05
[3276,] 4.354233e-05 5.451412e-05 1.819722e-05
[3277,] 4.373348e-05 4.876484e-05 1.647626e-05
[3278,] 4.373556e-05 6.343309e-05 2.131867e-05
[3279,] 5.258766e-05 5.096099e-05 1.308435e-05
[3280,] 4.617128e-05 1.885664e-04 5.142053e-05
[3281,] 3.099898e-05 1.451799e-03 1.503849e-04
[3282,] 4.271315e-05 4.932438e-05 1.288404e-05
[3283,] 3.042239e-05 2.226503e-04 3.637154e-05
[3284,] 3.121320e-05 3.433491e-04 5.596640e-05
[3285,] 3.635319e-05 2.603172e-05 8.133532e-06
[3286,] 3.329713e-05 3.229048e-05 8.723524e-06
[3287,] 3.447286e-05 8.747189e-05 2.242592e-05
[3288,] 4.950829e-05 4.959340e-05 1.167824e-05
[3289,] 4.808597e-05 3.415806e-05 9.319642e-06
[3290,] 5.016938e-05 4.774500e-05 1.121619e-05
[3291,] 5.264280e-05 3.503874e-05 8.962792e-06
[3292,] 5.412221e-05 3.519065e-05 8.936405e-06
[3293,] 5.427842e-05 3.534779e-05 8.946059e-06
[3294,] 5.182901e-05 4.256904e-05 1.018004e-05
[3295,] 8.298890e-05 3.462307e-05 2.283738e-05
[3296,] 1.145542e-04 5.326597e-05 5.650029e-05
[3297,] 1.080335e-04 5.648003e-05 5.813562e-05
[3298,] 1.106668e-04 3.224062e-05 2.412903e-05
[3299,] 1.207535e-04 5.955852e-05 6.871527e-05
[3300,] 8.603438e-05 2.884293e-05 1.193742e-05
[3301,] 5.698961e-05 7.011509e-05 2.164372e-05
[3302,] 6.455764e-05 3.396288e-05 1.793320e-05
[3303,] 6.863386e-05 2.569685e-04 1.810185e-04
[3304,] 3.233138e-05 4.259538e-05 1.051594e-05
[3305,] 1.091709e-04 5.235995e-05 5.302736e-05
[3306,] 1.117951e-04 5.458120e-05 5.724263e-05
[3307,] 1.036599e-04 3.036528e-04 3.885614e-04
[3308,] 1.093216e-04 5.486995e-05 5.658147e-05
[3309,] 1.095100e-04 5.612563e-05 5.840997e-05
[3310,] 7.101563e-05 1.606494e-04 1.164254e-04
[3311,] 8.280349e-05 2.984224e-05 1.492709e-05
[3312,] 9.947171e-05 2.898108e-05 1.248340e-05
[3313,] 1.097648e-04 7.720694e-05 8.804319e-05
[3314,] 1.117256e-04 7.720694e-05 8.951730e-05
[3315,] 8.485460e-05 2.884205e-05 1.116223e-05
[3316,] 6.953100e-05 2.916830e-05 9.972622e-06
[3317,] 5.225218e-05 3.240937e-05 1.539904e-05
[3318,] 5.196894e-05 3.303605e-05 1.574787e-05
[3319,] 4.886660e-05 4.641284e-05 2.259118e-05
[3320,] 5.793446e-05 6.309225e-05 3.797784e-05
[3321,] 3.922912e-05 2.291835e-04 5.947340e-05
[3322,] 4.131020e-05 1.770674e-04 5.554913e-05
[3323,] 4.747882e-05 4.733111e-05 2.237158e-05
[3324,] 5.362111e-05 2.890907e-05 9.478384e-06
[3325,] 4.975934e-05 9.855653e-05 5.020415e-05
[3326,] 3.327522e-05 2.914647e-05 7.763822e-06
[3327,] 4.680705e-05 7.274744e-05 3.443640e-05
[3328,] 2.988581e-05 8.511853e-05 1.211987e-05
[3329,] 4.919241e-05 4.376332e-05 1.726648e-05
[3330,] 3.652063e-05 3.736312e-05 1.239586e-05
[3331,] 3.424863e-05 4.343085e-05 1.340709e-05
[3332,] 3.503868e-05 4.043109e-05 1.295531e-05
[3333,] 3.315457e-05 3.621180e-05 8.975618e-06
[3334,] 3.466674e-05 3.853203e-05 1.219967e-05
[3335,] 5.698076e-05 6.666981e-05 1.642448e-05
[3336,] 3.433398e-05 3.763519e-05 1.177043e-05
[3337,] 3.295720e-05 2.494324e-05 6.971477e-06
[3338,] 3.308269e-05 2.582917e-05 7.223686e-06
[3339,] 3.313128e-05 2.551573e-05 7.150627e-06
[3340,] 3.295681e-05 2.559599e-05 7.107550e-06
[3341,] 3.295066e-05 2.563438e-05 7.100991e-06
[3342,] 3.295416e-05 2.583618e-05 7.152412e-06
[3343,] 3.294323e-05 2.508439e-05 6.981914e-06
[3344,] 3.314119e-05 2.614186e-05 7.319075e-06
[3345,] 5.397652e-05 5.826552e-05 1.676350e-05
[3346,] 3.393812e-05 3.220925e-05 7.941121e-06
[3347,] 1.687136e-04 4.880425e-05 4.630853e-05
[3348,] 3.597864e-05 4.099311e-05 1.344049e-05
[3349,] 4.702474e-05 5.885034e-05 2.539900e-05
[3350,] 3.704699e-05 4.324237e-05 1.472917e-05
[3351,] 4.507909e-05 6.706555e-05 2.718583e-05
[3352,] 4.934413e-05 6.083309e-05 2.788435e-05
[3353,] 3.475618e-05 2.529210e-05 6.853578e-06
[3354,] 4.348521e-05 5.520682e-05 2.159290e-05
[3355,] 4.476305e-05 8.145418e-05 3.199671e-05
[3356,] 4.045927e-05 8.841635e-05 3.294936e-05
[3357,] 3.930678e-05 7.646325e-05 2.755209e-05
[3358,] 7.883683e-05 5.695525e-05 2.237246e-05
[3359,] 3.541637e-05 4.457220e-05 1.417897e-05
[3360,] 3.955501e-05 8.919313e-05 3.199515e-05
[3361,] 4.056704e-05 1.107347e-04 4.053232e-05
[3362,] 4.213091e-05 1.093193e-04 4.265303e-05
[3363,] 3.618860e-05 7.993587e-05 2.480185e-05
[3364,] 4.330948e-05 1.185106e-04 4.800752e-05
[3365,] 3.310620e-05 8.662740e-05 2.167813e-05
[3366,] 3.989328e-05 9.015014e-05 3.278588e-05
[3367,] 3.452281e-05 4.107512e-05 1.174159e-05
[3368,] 5.911093e-05 5.675239e-05 1.551884e-05
[3369,] 6.718685e-05 4.188197e-05 1.149882e-05
[3370,] 3.282113e-05 3.458141e-05 7.938599e-06
[3371,] 3.146310e-05 3.839170e-05 8.801666e-06
[3372,] 3.137251e-05 4.010276e-05 9.373849e-06
[3373,] 3.900033e-05 9.988485e-05 3.438977e-05
[3374,] 3.641444e-05 9.225335e-05 2.332021e-05
[3375,] 3.268839e-05 3.397438e-04 3.276875e-05
[3376,] 3.717422e-05 2.897861e-05 7.609406e-06
[3377,] 3.259244e-05 2.777366e-05 6.626372e-06
[3378,] 6.805630e-05 6.235446e-05 3.754547e-05
[3379,] 3.793033e-05 5.701780e-05 1.719447e-05
[3380,] 5.999722e-05 3.313080e-05 6.917298e-06
[3381,] 6.385681e-05 9.213978e-05 1.738053e-05
[3382,] 6.453413e-05 9.348881e-05 1.735770e-05
[3383,] 6.460653e-05 9.083301e-05 1.713987e-05
[3384,] 6.097901e-05 6.147471e-05 1.580083e-05
[3385,] 3.980962e-05 3.054053e-05 9.599765e-06
[3386,] 5.504902e-05 5.453495e-05 1.775497e-05
[3387,] 6.325386e-05 2.519393e-05 8.079946e-06
[3388,] 3.736234e-05 2.772905e-05 6.731997e-06
[3389,] 3.774786e-05 2.754748e-05 6.732898e-06
[3390,] 4.947314e-05 3.556182e-05 9.091630e-06
[3391,] 4.240708e-05 4.204346e-05 7.830116e-06
[3392,] 3.327892e-05 4.306808e-05 8.658531e-06
[3393,] 5.691116e-05 3.253827e-05 1.227055e-05
[3394,] 3.789791e-05 3.441345e-05 8.598045e-06
[3395,] 4.969638e-05 5.232629e-04 1.398335e-04
[3396,] 5.731038e-05 5.348890e-05 1.606974e-05
[3397,] 3.188051e-05 1.739656e-04 2.415486e-05
[3398,] 6.101455e-05 5.784423e-05 2.275700e-05
[3399,] 3.175464e-05 1.474161e-04 2.101552e-05
[3400,] 3.178445e-05 1.489204e-04 2.145805e-05
[3401,] 7.347851e-05 4.947426e-05 2.439800e-05
[3402,] 3.376380e-05 3.313012e-05 1.041388e-05
[3403,] 8.270248e-05 1.399234e-04 1.135056e-04
[3404,] 8.305122e-05 1.398577e-04 1.141521e-04
[3405,] 4.228070e-05 5.555639e-05 1.502480e-05
[3406,] 9.503234e-05 2.265141e-04 2.368348e-04
[3407,] 4.548018e-05 5.868240e-05 2.122139e-05
[3408,] 4.798518e-05 9.958773e-05 4.152294e-05
[3409,] 4.309153e-05 4.315596e-05 1.420155e-05
[3410,] 4.453153e-05 3.337886e-05 9.049970e-06
[3411,] 4.501093e-05 6.380846e-05 2.343419e-05
[3412,] 6.024046e-05 3.280253e-05 1.061339e-05
[3413,] 4.208524e-05 5.543028e-05 1.766369e-05
[3414,] 4.451391e-05 2.249263e-04 4.118829e-05
[3415,] 3.096760e-05 3.433021e-05 9.345288e-06
[3416,] 5.886545e-05 6.769532e-05 2.306405e-05
[3417,] 3.220093e-05 1.390618e-04 1.518338e-05
[3418,] 3.042015e-05 6.184808e-05 1.098728e-05
[3419,] 3.324424e-05 1.404738e-04 1.406026e-05
[3420,] 5.928953e-05 6.340240e-05 1.933613e-05
[3421,] 3.045292e-05 5.153476e-05 1.207727e-05
[3422,] 3.398138e-05 8.566753e-05 1.074420e-05
[3423,] 5.928259e-05 5.737877e-05 1.775828e-05
[3424,] 5.693119e-05 3.916533e-05 1.298877e-05
[3425,] 5.923970e-05 6.450874e-05 1.977245e-05
[3426,] 3.176709e-05 3.073144e-05 8.615832e-06
[3427,] 3.221143e-05 2.915547e-05 8.397347e-06
[3428,] 4.191230e-05 3.064165e-05 9.163712e-06
[3429,] 4.179757e-05 3.425677e-05 9.782375e-06
[3430,] 4.286182e-05 3.044057e-05 8.737803e-06
[3431,] 5.872298e-05 4.266417e-05 1.352850e-05
[3432,] 3.488440e-05 4.830133e-05 8.848207e-06
[3433,] 4.156659e-05 5.741871e-05 1.377342e-05
[3434,] 5.868725e-05 3.355199e-05 1.083462e-05
[3435,] 3.416515e-05 4.078453e-05 8.861318e-06
[3436,] 3.659005e-05 4.321215e-05 8.847099e-06
[3437,] 4.319262e-05 2.995563e-05 1.020034e-05
[3438,] 3.563278e-05 4.414865e-05 8.819477e-06
[3439,] 4.324299e-05 3.067512e-05 1.051914e-05
[3440,] 4.292090e-05 3.071477e-05 8.763517e-06
[3441,] 4.403172e-05 4.572989e-05 1.138053e-05
[3442,] 3.641466e-05 5.984561e-05 9.249811e-06
[3443,] 5.772306e-05 4.028399e-05 1.254005e-05
[3444,] 5.752300e-05 9.103306e-05 3.487853e-05
[3445,] 5.818155e-05 3.174979e-05 1.030971e-05
[3446,] 6.213005e-05 4.016046e-05 1.625666e-05
[3447,] 5.954465e-05 3.480303e-05 1.146116e-05
[3448,] 3.379315e-05 9.009129e-05 1.045677e-05
[3449,] 6.422962e-05 3.766187e-05 7.401337e-06
[3450,] 3.942018e-05 3.287649e-05 8.391903e-06
[3451,] 3.061617e-05 2.660939e-05 6.991337e-06
[3452,] 3.217436e-05 3.156350e-05 7.889098e-06
[3453,] 3.206286e-05 4.721759e-05 9.584550e-06
[3454,] 3.026981e-05 4.388723e-05 1.044786e-05
[3455,] 3.044372e-05 2.558608e-05 6.697740e-06
[3456,] 7.249505e-05 5.904422e-05 1.807825e-05
[3457,] 3.004293e-05 3.115772e-05 7.617837e-06
[3458,] 3.855377e-05 5.822129e-05 1.480796e-05
[3459,] 3.175801e-05 2.565854e-05 6.977954e-06
[3460,] 3.240002e-05 4.761854e-05 1.133904e-05
[3461,] 1.190809e-04 3.259281e-05 7.371959e-06
[3462,] 4.771592e-05 3.698614e-05 1.226220e-05
[3463,] 5.313801e-05 4.764795e-05 1.420741e-05
[3464,] 5.189371e-05 4.876930e-05 1.559385e-05
[3465,] 5.871326e-05 2.837343e-05 1.042553e-05
[3466,] 3.063503e-05 2.811730e-05 7.703476e-06
[3467,] 3.077991e-05 3.381349e-05 9.169501e-06
[3468,] 3.859715e-05 4.654504e-05 8.097372e-06
[3469,] 3.175622e-05 3.398334e-05 9.774868e-06
[3470,] 3.743202e-05 4.961734e-05 8.183458e-06
[3471,] 3.205664e-05 3.459208e-05 1.008765e-05
[3472,] 3.216910e-05 3.503162e-05 1.025796e-05
[3473,] 5.236733e-05 3.138258e-05 1.265214e-05
[3474,] 4.971000e-05 3.207649e-05 1.259362e-05
[3475,] 3.597205e-05 4.608509e-05 8.073007e-06
[3476,] 3.365439e-05 2.681516e-05 7.675280e-06
[3477,] 8.077276e-05 4.365039e-05 1.648939e-05
[3478,] 3.098470e-05 4.123270e-05 8.431144e-06
[3479,] 8.999803e-05 5.264845e-05 1.630237e-05
[3480,] 5.442178e-05 5.692868e-05 1.750042e-05
[3481,] 5.269773e-05 5.126810e-05 1.696453e-05
[3482,] 4.503691e-05 4.532072e-05 1.379323e-05
[3483,] 5.051845e-05 4.068143e-05 1.615396e-05
[3484,] 4.624968e-05 4.418276e-05 1.459469e-05
[3485,] 5.075113e-05 3.939335e-05 1.547327e-05
[3486,] 5.344982e-05 4.412800e-05 1.510351e-05
[3487,] 5.414525e-05 5.075837e-05 1.549535e-05
[3488,] 4.974870e-05 5.231340e-05 1.875548e-05
[3489,] 5.447962e-05 4.839638e-05 1.522598e-05
[3490,] 5.457431e-05 4.916621e-05 1.555398e-05
[3491,] 4.909864e-05 4.848183e-05 1.693120e-05
[3492,] 5.226890e-05 4.208282e-05 1.381970e-05
[3493,] 5.231064e-05 4.887970e-05 1.881771e-05
[3494,] 5.403551e-05 5.905367e-05 2.420545e-05
[3495,] 5.204157e-05 4.675288e-05 1.504433e-05
[3496,] 5.381972e-05 5.861875e-05 2.388260e-05
[3497,] 6.183293e-05 3.868838e-05 1.599444e-05
[3498,] 6.995866e-05 8.345682e-05 8.411492e-06
[3499,] 6.068132e-05 5.108674e-05 1.408268e-05
[3500,] 3.215109e-05 4.317259e-05 1.530212e-05
[3501,] 3.599601e-05 2.503107e-05 6.845768e-06
[3502,] 3.259135e-05 1.250724e-03 9.756149e-05
[3503,] 3.254337e-05 1.276221e-03 9.780423e-05
[3504,] 6.301606e-05 4.367056e-05 1.293919e-05
[3505,] 3.687945e-05 2.455710e-05 7.074389e-06
[3506,] 4.964032e-04 3.656448e-05 7.373958e-06
[3507,] 3.289530e-05 3.529256e-04 5.043420e-05
[3508,] 5.396034e-04 3.460368e-05 2.943350e-03
[3509,] 3.048937e-05 2.585266e-05 6.782737e-06
[3510,] 4.981184e-05 2.671114e-05 8.467182e-06
[3511,] 5.538295e-05 3.245289e-05 1.178834e-05
[3512,] 7.870684e-04 4.019299e-05 7.682277e-02
[3513,] 5.627057e-04 4.323718e-05 1.011897e-01
[3514,] 3.066261e-05 2.565695e-05 6.707537e-06
[3515,] 4.525700e-05 2.505334e-05 7.862459e-06
[3516,] 1.705567e-03 3.776706e-05 1.287087e-01
[3517,] 4.502983e-05 4.082613e-05 1.304182e-05
[3518,] 4.816947e-05 3.493436e-05 1.208290e-05
[3519,] 1.105694e-03 3.901500e-05 1.387337e-01
[3520,] 4.445888e-05 3.030381e-05 9.444373e-06
[3521,] 1.090336e-03 3.874189e-05 1.267561e-01
[3522,] 9.727943e-04 2.950161e-05 6.863167e-04
[3523,] 6.659874e-04 3.296381e-05 2.973307e-03
[3524,] 1.267059e-03 3.737732e-05 8.690776e-02
[3525,] 3.734373e-04 3.230221e-05 1.858474e-03
[3526,] 5.153003e-05 5.208243e-05 1.203321e-05
[3527,] 2.941315e-04 3.248367e-05 1.813820e-03
[3528,] 3.036214e-04 3.238404e-05 1.696871e-03
[3529,] 6.220755e-05 3.957362e-05 1.044076e-05
[3530,] 6.370325e-05 5.685276e-05 1.177897e-05
[3531,] 5.390761e-05 3.500196e-04 1.463874e-04
[3532,] 1.371698e-03 2.596433e-05 4.956524e-05
[3533,] 6.219293e-05 3.260425e-05 1.127866e-05
[3534,] 8.830443e-04 3.927477e-05 1.151397e-01
[3535,] 5.264631e-05 3.570951e-05 9.741345e-06
[3536,] 5.072597e-05 1.774659e-03 5.036840e-04
[3537,] 4.696525e-05 2.594601e-03 5.616712e-04
[3538,] 6.345092e-05 3.102890e-05 1.143671e-05
[3539,] 6.342986e-05 3.102059e-05 1.142538e-05
[3540,] 3.030130e-05 7.399809e-05 1.380855e-05
[3541,] 4.572470e-05 4.829662e-05 1.594447e-05
[3542,] 8.565031e-04 3.867363e-05 9.460882e-02
[3543,] 1.197518e-04 5.911930e-05 1.150378e-05
[3544,] 1.358128e-03 3.570217e-05 4.357105e-02
[3545,] 6.643218e-05 3.081268e-05 1.109047e-05
[3546,] 8.407510e-05 5.030158e-05 4.202953e-05
[3547,] 8.732596e-05 6.212442e-05 5.303573e-05
[3548,] 6.164487e-04 3.887456e-05 1.699990e-03
[3549,] 3.057406e-05 6.370116e-05 1.393783e-05
[3550,] 3.034961e-05 5.107169e-05 1.026083e-05
[3551,] 6.381108e-05 3.660147e-05 1.334505e-05
[3552,] 6.718490e-03 3.039447e-05 1.828214e-05
[3553,] 7.432188e-05 5.264165e-05 2.301168e-05
[3554,] 1.202399e-02 3.226659e-05 6.866463e-06
[3555,] 5.314400e-03 3.255661e-05 1.072757e-05
[3556,] 5.657582e-03 3.262107e-05 1.102039e-05
[3557,] 4.287273e-04 4.158424e-05 6.827938e-03
[3558,] 7.975200e-05 4.038536e-05 6.778527e-04
[3559,] 4.244282e-05 4.167015e-05 1.555260e-05
[3560,] 6.413157e-05 5.746229e-05 2.295672e-05
[3561,] 4.464821e-05 6.295867e-05 2.622107e-05
[3562,] 5.881261e-05 7.233435e-05 2.980671e-05
[3563,] 3.392541e-04 4.050194e-05 2.971079e-03
[3564,] 4.715873e-03 3.931695e-05 7.243012e-06
[3565,] 6.269368e-05 5.329495e-05 2.029285e-05
[3566,] 6.206565e-05 5.206382e-05 1.937932e-05
[3567,] 6.313046e-05 5.340284e-05 2.060681e-05
[3568,] 6.295168e-05 5.218339e-05 1.997624e-05
[3569,] 4.813731e-04 4.146189e-05 6.636257e-03
[3570,] 6.278707e-05 5.248442e-05 2.000888e-05
[3571,] 6.277861e-05 5.240808e-05 1.997149e-05
[3572,] 6.278846e-05 5.283000e-05 2.015635e-05
[3573,] 6.277783e-05 5.339267e-05 2.038845e-05
[3574,] 6.593673e-05 8.406206e-05 3.701466e-05
[3575,] 6.611655e-05 8.406206e-05 3.720794e-05
[3576,] 5.951494e-05 8.263017e-04 3.769822e-04
[3577,] 2.180970e-03 2.678442e-05 3.313553e-05
[3578,] 7.014545e-05 4.463521e-05 2.168392e-05
[3579,] 5.004426e-05 5.765204e-05 2.098283e-05
[3580,] 1.564940e-04 4.938416e-05 1.070448e-03
[3581,] 3.440204e-05 4.933926e-05 1.231498e-04
[3582,] 3.448303e-05 8.226464e-05 1.737504e-05
[3583,] 4.564418e-05 3.564114e-05 1.465501e-05
[3584,] 5.932930e-05 9.858350e-05 5.935794e-05
[3585,] 2.821507e-04 3.147864e-04 1.199873e-03
[3586,] 5.891884e-05 6.539641e-05 3.806155e-05
[3587,] 2.713827e-04 3.965104e-04 1.507024e-03
[3588,] 5.890025e-05 6.696338e-05 3.900788e-05
[3589,] 5.084668e-05 4.016799e-05 1.894804e-05
[3590,] 1.829995e-04 3.307411e-04 8.472186e-04
[3591,] 2.735722e-04 3.611101e-04 1.364410e-03
[3592,] 6.245556e-05 6.795739e-05 4.241149e-05
[3593,] 2.913587e-04 3.405032e-04 1.357922e-03
[3594,] 5.875994e-05 6.594267e-05 3.825920e-05
[3595,] 3.104924e-04 2.670285e-04 1.084342e-03
[3596,] 2.810207e-04 3.370649e-04 1.294269e-03
[3597,] 5.657139e-05 4.193408e-05 1.933624e-05
[3598,] 6.259107e-05 5.575793e-05 3.481189e-04
[3599,] 5.089686e-05 4.169507e-05 1.984075e-05
[3600,] 2.902490e-04 3.399033e-04 1.350183e-03
[3601,] 2.798113e-04 3.313350e-04 1.263150e-03
[3602,] 6.091025e-05 6.338770e-05 1.163482e-04
[3603,] 2.976272e-04 3.636330e-04 1.498447e-03
[3604,] 2.656620e-04 5.326303e-04 2.057024e-03
[3605,] 2.831000e-04 4.018046e-04 1.598548e-03
[3606,] 5.815142e-05 5.601523e-05 2.553529e-04
[3607,] 2.757259e-04 5.957974e-04 2.428104e-03
[3608,] 2.838868e-04 5.316935e-04 2.202474e-03
[3609,] 5.422466e-05 4.332522e-05 2.210488e-05
[3610,] 3.080606e-04 3.017291e-04 1.246470e-03
[3611,] 3.933420e-04 3.746321e-04 2.046959e-03
[3612,] 6.421831e-05 5.905091e-05 3.734827e-05
[3613,] 7.221792e-05 5.185217e-05 3.570140e-05
[3614,] 6.278583e-05 4.112043e-05 2.408865e-05
[3615,] 7.949264e-05 5.500104e-05 4.269756e-05
[3616,] 4.961090e-04 3.392319e-04 2.301344e-03
[3617,] 1.199082e-04 5.965273e-05 4.737030e-05
[3618,] 4.625654e-05 4.611295e-05 2.013978e-05
[3619,] 4.840261e-04 3.923378e-04 2.682161e-03
[3620,] 4.648885e-05 4.654611e-05 2.046704e-05
[3621,] 2.642167e-04 3.699601e-04 1.349262e-03
[3622,] 4.575963e-05 4.683269e-05 2.023748e-05
[3623,] 4.733495e-05 4.539387e-05 2.029513e-05
[3624,] 2.783492e-04 4.012540e-04 1.562867e-03
[3625,] 2.713466e-04 3.776762e-04 1.419808e-03
[3626,] 2.948503e-04 3.742487e-04 1.528495e-03
[3627,] 2.841721e-04 3.689514e-04 1.448918e-03
[3628,] 4.242784e-05 8.330574e-05 3.294715e-05
[3629,] 2.833171e-04 3.938364e-04 1.557670e-03
[3630,] 2.858415e-04 4.098426e-04 1.645723e-03
[3631,] 7.614162e-05 5.080375e-05 3.663807e-05
[3632,] 3.087481e-04 3.740342e-04 1.599632e-03
[3633,] 4.972743e-05 4.947312e-05 2.357102e-05
[3634,] 2.854065e-04 3.741884e-04 1.478604e-03
[3635,] 7.192913e-05 5.700283e-05 4.000619e-05
[3636,] 7.556784e-05 5.531227e-05 4.049750e-05
[3637,] 1.359662e-04 2.362288e-04 4.039965e-04
[3638,] 3.090859e-04 5.828155e-04 2.676844e-03
[3639,] 2.580394e-04 8.195632e-05 2.200737e-04
[3640,] 9.019922e-05 4.002491e-04 4.346723e-04
[3641,] 4.919352e-05 4.414623e-05 2.036393e-05
[3642,] 5.013864e-05 4.883291e-05 2.344043e-05
[3643,] 7.179100e-05 4.880926e-05 3.278473e-05
[3644,] 3.175076e-04 3.984612e-04 1.771195e-03
[3645,] 2.895322e-04 4.293106e-04 1.758724e-03
[3646,] 4.657958e-05 4.938770e-05 2.187709e-05
[3647,] 3.077198e-04 3.814880e-04 1.631616e-03
[3648,] 4.821977e-05 4.665756e-05 2.135771e-05
[3649,] 3.328434e-04 3.916133e-04 1.820011e-03
[3650,] 2.180290e-04 4.444528e-04 1.357772e-03
[3651,] 7.376177e-05 4.958046e-05 3.440602e-05
[3652,] 3.088914e-04 3.782134e-04 1.621440e-03
[3653,] 4.349342e-05 8.395392e-05 3.444888e-05
[3654,] 1.003940e-04 2.797710e-04 3.268658e-04
[3655,] 1.111625e-04 3.035551e-04 4.019234e-04
[3656,] 3.051085e-04 4.218254e-04 2.063421e-03
[3657,] 1.115077e-04 3.412122e-04 4.588153e-04
[3658,] 2.986950e-05 3.771205e-05 8.750632e-06
[3659,] 1.110750e-04 2.861940e-04 3.763595e-04
[3660,] 1.225074e-04 3.634470e-04 5.476940e-04
[3661,] 1.289227e-04 6.643143e-05 8.664185e-05
[3662,] 3.161364e-05 3.384809e-05 7.212637e-06
[3663,] 4.682720e-05 7.175453e-05 1.771228e-05
[3664,] 3.099262e-05 7.112750e-05 1.078617e-05
[3665,] 3.104583e-05 3.800537e-05 7.738296e-06
[3666,] 3.192955e-05 3.377549e-05 7.153119e-06
[3667,] 3.136926e-05 3.387511e-05 7.259452e-06
[3668,] 3.262842e-05 3.340510e-05 7.029786e-06
[3669,] 1.332746e-04 5.613865e-05 7.077630e-05
[3670,] 3.382095e-05 3.312719e-05 6.991621e-06
[3671,] 3.594067e-05 4.016925e-05 1.290790e-05
[3672,] 1.208082e-04 5.086877e-05 5.492507e-05
[3673,] 1.417875e-04 5.816519e-05 7.888537e-05
[3674,] 5.511643e-05 7.000837e-05 8.165595e-06
[3675,] 3.178115e-05 1.142640e-04 1.733179e-05
[3676,] 3.219371e-05 3.792052e-05 8.039103e-06
[3677,] 3.217936e-05 4.162931e-05 8.825477e-06
[3678,] 3.876545e-05 2.690247e-05 7.992014e-06
[3679,] 6.124354e-05 7.576114e-05 2.702586e-05
[3680,] 3.233245e-05 4.351986e-05 8.959679e-06
[3681,] 3.258481e-05 4.496640e-05 8.963985e-06
[3682,] 3.152301e-05 1.250234e-04 1.923634e-05
[3683,] 3.415033e-05 1.100715e-04 1.338577e-05
[3684,] 2.468825e-04 5.820554e-04 2.149003e-03
[3685,] 4.107738e-05 7.671320e-05 2.236010e-05
[3686,] 3.738239e-05 5.414787e-05 8.453522e-06
[3687,] 5.777574e-05 3.859307e-05 1.255293e-05
[3688,] 6.126432e-05 5.906904e-05 2.070004e-05
[3689,] 4.105624e-05 5.120944e-05 1.582167e-05
[3690,] 6.239018e-05 5.069633e-05 1.848956e-05
[3691,] 6.396321e-05 4.271423e-05 1.276800e-05
[3692,] 3.625966e-05 3.571915e-05 7.371901e-06
[3693,] 3.965594e-05 3.481636e-05 7.227978e-06
[3694,] 3.691338e-05 3.936911e-05 7.676959e-06
[3695,] 3.541018e-05 3.339168e-05 7.251608e-06
[3696,] 3.530085e-05 3.403908e-05 7.305577e-06
[3697,] 3.562019e-05 3.775893e-05 7.554159e-06
[3698,] 3.542342e-05 3.400054e-05 7.291769e-06
[3699,] 3.350412e-05 5.845195e-05 9.768278e-06
[3700,] 3.514994e-05 3.848440e-05 7.667939e-06
[3701,] 3.516918e-05 3.373702e-05 7.295593e-06
[3702,] 3.665001e-05 2.931898e-05 7.050028e-06
[3703,] 3.639252e-05 3.318101e-05 7.180548e-06
[3704,] 3.609468e-05 3.438780e-05 7.263645e-06
[3705,] 6.523821e-05 4.265098e-05 1.667782e-05
[3706,] 4.001860e-05 6.440860e-05 1.581114e-05
[3707,] 3.719654e-05 3.703028e-05 7.177707e-06
[3708,] 3.366183e-05 5.666891e-05 9.539491e-06
[3709,] 3.373499e-05 5.665159e-05 9.508652e-06
[3710,] 3.551125e-05 3.411373e-05 7.291590e-06
[3711,] 3.492148e-05 5.328976e-05 8.816438e-06
[3712,] 4.000184e-05 6.044174e-05 1.725219e-05
[3713,] 4.194018e-05 3.323540e-05 7.082652e-06
[3714,] 4.067565e-05 3.584033e-05 6.935017e-06
[3715,] 6.152567e-05 4.231905e-05 1.523040e-05
[3716,] 3.327410e-05 3.414439e-05 7.446152e-06
[3717,] 3.718681e-05 3.249074e-05 7.022060e-06
[3718,] 3.772552e-05 3.336010e-05 7.042995e-06
[3719,] 3.834892e-05 2.650746e-05 6.894239e-06
[3720,] 3.748558e-05 3.339226e-05 7.054045e-06
[3721,] 3.704223e-05 3.379453e-05 7.094747e-06
[3722,] 6.193633e-05 4.256019e-05 1.564778e-05
[3723,] 4.089633e-05 3.215467e-05 6.776499e-06
[3724,] 4.255103e-05 3.181743e-05 1.139332e-05
[3725,] 3.685703e-05 3.285712e-05 7.057132e-06
[3726,] 3.722362e-05 2.744890e-05 6.815698e-06
[3727,] 3.561007e-05 2.605906e-05 7.367043e-06
[3728,] 3.718551e-05 3.754595e-05 7.307274e-06
[3729,] 3.619002e-05 3.813142e-05 7.424423e-06
[3730,] 7.110914e-05 5.707802e-05 2.515725e-05
[3731,] 3.703049e-05 3.377024e-05 7.093798e-06
[3732,] 3.716914e-05 3.374171e-05 7.085544e-06
[3733,] 3.717693e-05 3.367758e-05 7.082016e-06
[3734,] 4.100395e-05 2.583058e-05 6.860159e-06
[3735,] 4.513483e-05 3.519057e-05 6.896512e-06
[3736,] 3.654339e-05 3.495006e-05 7.230216e-06
[3737,] 6.601147e-05 4.754256e-05 1.740857e-05
[3738,] 6.495190e-05 3.388140e-05 1.246079e-05
[3739,] 6.242810e-05 5.285979e-05 2.026840e-05
[3740,] 4.125558e-05 1.819141e-04 1.402405e-05
[3741,] 4.551855e-05 8.217261e-05 8.724511e-06
[3742,] 4.282693e-05 5.461782e-05 7.829441e-06
[3743,] 1.016891e-04 4.094187e-05 1.960961e-05
[3744,] 4.623462e-05 5.423596e-05 1.663537e-05
[3745,] 3.715261e-05 3.232831e-05 1.041949e-05
[3746,] 3.699738e-05 3.623571e-05 9.331027e-06
[3747,] 3.619402e-05 3.656332e-05 8.909823e-06
[3748,] 5.098133e-05 5.384797e-05 1.501577e-05
[3749,] 2.263999e-04 2.037168e-04 1.654281e-05
[3750,] 4.786066e-05 4.199273e-05 1.199471e-05
[3751,] 3.007828e-05 2.034028e-04 2.189810e-05
[3752,] 5.871741e-05 3.163605e-05 1.112165e-05
[3753,] 5.595860e-05 2.835092e-05 9.479950e-06
[3754,] 5.852498e-05 3.174729e-05 1.115367e-05
[3755,] 3.260958e-05 2.749607e-05 7.569906e-06
[3756,] 6.244584e-05 4.297244e-05 1.239580e-05
[3757,] 3.281187e-05 2.779988e-05 7.847919e-06
[3758,] 6.041724e-05 5.686671e-05 1.649209e-05
[3759,] 3.416728e-05 2.879063e-05 8.545849e-06
[3760,] 3.378683e-05 2.771917e-05 7.977410e-06
[3761,] 5.782903e-05 2.998767e-05 1.028222e-05
[3762,] 5.634986e-05 4.204490e-05 1.373992e-05
[3763,] 3.652239e-05 3.813049e-05 1.050313e-05
[3764,] 5.856460e-05 2.853820e-05 9.269822e-06
[3765,] 3.823735e-05 3.119406e-05 9.008160e-06
[3766,] 5.629534e-05 3.868831e-05 1.260749e-05
[3767,] 5.930854e-05 3.034757e-05 9.051424e-06
[3768,] 4.233328e-05 2.884946e-05 7.563636e-06
[3769,] 4.479151e-05 3.818580e-05 1.197290e-05
[3770,] 3.550831e-05 2.608909e-05 8.238709e-06
[3771,] 4.698939e-05 3.364353e-05 1.034979e-05
[3772,] 4.331578e-05 5.399303e-05 1.391792e-05
[3773,] 5.019072e-05 3.166268e-05 1.102139e-05
[3774,] 4.261648e-05 3.859663e-05 1.088402e-05
[3775,] 5.318125e-05 4.191268e-05 1.179860e-05
[3776,] 6.171944e-05 4.770994e-05 1.165868e-05
[3777,] 4.785997e-05 3.107443e-05 1.033867e-05
[3778,] 3.757724e-05 4.318243e-05 1.221517e-05
[3779,] 4.010624e-05 3.185747e-05 9.322097e-06
[3780,] 6.011178e-05 3.822193e-05 1.206847e-05
[3781,] 2.976979e-05 2.803517e-05 7.237483e-06
[3782,] 2.975955e-05 2.942308e-05 7.467134e-06
[3783,] 5.839975e-05 4.790850e-05 1.613769e-05
[3784,] 6.047934e-05 5.575777e-05 1.752083e-05
[3785,] 2.968346e-05 2.520118e-05 6.731113e-06
[3786,] 2.985555e-05 2.803377e-05 7.095490e-06
[3787,] 3.959627e-05 4.491999e-05 1.127188e-05
[3788,] 5.881342e-05 3.729293e-05 1.210347e-05
[3789,] 2.962618e-05 2.551001e-05 6.729245e-06
[3790,] 2.962295e-05 2.871049e-05 7.245155e-06
[3791,] 3.388504e-05 6.601197e-05 8.640895e-06
[3792,] 3.080427e-05 4.804237e-05 1.176502e-05
[3793,] 4.224444e-05 3.609413e-05 7.443241e-06
[3794,] 6.163203e-05 4.929297e-05 2.477959e-05
[3795,] 3.060603e-05 3.022664e-05 7.082388e-06
[3796,] 6.027720e-05 5.905309e-05 1.831304e-05
[3797,] 6.030059e-05 3.229167e-05 6.992331e-06
[3798,] 7.299769e-05 3.134159e-05 7.108734e-06
[3799,] 3.161046e-05 2.764935e-05 6.978140e-06
[3800,] 4.665013e-05 3.416361e-05 1.071555e-05
[3801,] 3.328640e-05 3.205034e-05 7.219476e-06
[3802,] 5.122880e-05 3.841288e-05 1.180382e-05
[3803,] 3.562375e-05 3.005777e-05 7.270867e-06
[3804,] 3.566332e-05 2.732173e-05 6.793511e-06
[3805,] 3.405371e-05 3.175973e-05 7.219357e-06
[3806,] 3.249639e-05 3.847940e-05 7.581524e-06
[3807,] 3.273909e-05 4.286222e-05 7.763414e-06
[3808,] 3.363167e-05 2.953328e-05 7.215063e-06
[3809,] 3.405078e-05 5.649803e-05 8.258294e-06
[3810,] 4.294966e-05 2.679303e-05 7.694299e-06
[3811,] 3.448284e-05 5.238170e-05 8.048066e-06
[3812,] 3.360206e-05 2.976539e-05 7.206736e-06
[3813,] 4.808151e-05 3.747238e-05 1.090655e-05
[3814,] 3.330832e-05 8.031186e-05 1.030736e-05
[3815,] 5.167797e-05 4.102186e-05 1.266266e-05
[3816,] 3.402097e-05 5.168698e-05 8.073145e-06
[3817,] 5.824211e-05 5.189459e-05 1.585504e-05
[3818,] 3.650949e-05 2.687839e-05 8.716715e-06
[3819,] 3.252233e-05 3.703667e-05 7.485937e-06
[3820,] 5.166479e-05 5.232600e-05 1.713429e-05
[3821,] 5.574145e-05 5.934517e-05 1.709037e-05
[3822,] 7.397578e-05 3.466563e-05 1.026076e-05
[3823,] 5.506912e-05 4.644017e-05 1.456794e-05
[3824,] 3.389711e-05 3.164804e-05 7.228172e-06
[3825,] 6.762783e-05 7.724271e-05 1.503436e-05
[3826,] 7.642968e-05 3.503201e-05 1.026264e-05
[3827,] 7.569125e-05 3.594421e-05 1.047019e-05
[3828,] 3.530575e-05 5.109484e-05 7.931396e-06
[3829,] 5.359117e-05 3.831965e-05 1.375031e-05
[3830,] 6.806637e-05 7.591958e-05 1.478965e-05
[3831,] 3.327572e-05 2.992245e-05 7.224180e-06
[3832,] 3.522601e-05 5.065055e-05 7.924233e-06
[3833,] 5.800745e-05 5.521520e-05 2.123642e-05
[3834,] 3.599490e-05 5.491293e-05 7.995140e-06
[3835,] 6.677653e-05 9.173645e-05 1.706401e-05
[3836,] 3.655788e-05 5.254913e-05 7.882161e-06
[3837,] 6.824601e-05 7.733028e-05 1.494169e-05
[3838,] 5.886564e-05 3.796545e-05 1.404764e-05
[3839,] 3.721605e-05 4.903317e-05 7.767336e-06
[3840,] 5.902541e-05 1.026485e-04 2.985718e-05
[3841,] 6.953383e-05 7.677396e-05 1.467880e-05
[3842,] 6.742515e-05 7.858048e-05 1.524231e-05
[3843,] 6.701007e-05 7.290546e-05 1.455969e-05
[3844,] 5.908049e-05 1.083514e-04 3.069174e-05
[3845,] 4.964779e-05 5.310215e-05 1.182663e-05
[3846,] 5.902680e-05 1.037723e-04 3.013038e-05
[3847,] 7.376498e-05 3.736740e-05 1.055581e-05
[3848,] 5.175194e-05 3.860560e-05 1.163386e-05
[3849,] 7.375715e-05 3.605011e-05 1.048588e-05
[3850,] 6.740296e-05 8.214043e-05 1.571177e-05
[3851,] 6.128739e-05 3.764015e-05 1.392812e-05
[3852,] 5.067471e-05 5.717616e-05 1.213718e-05
[3853,] 6.741102e-05 7.954841e-05 1.537166e-05
[3854,] 7.195240e-05 3.648404e-05 1.052415e-05
[3855,] 5.890829e-05 4.769147e-05 8.674807e-06
[3856,] 6.754122e-05 7.526917e-05 1.479035e-05
[3857,] 3.202757e-05 2.604236e-05 7.625059e-06
[3858,] 3.232135e-05 2.683543e-05 6.950880e-06
[3859,] 7.374548e-05 3.701411e-05 1.053366e-05
[3860,] 7.369177e-05 3.726075e-05 1.054969e-05
[3861,] 5.173795e-05 4.084727e-05 1.261938e-05
[3862,] 5.901560e-05 1.519524e-04 4.329633e-05
[3863,] 3.039609e-05 3.378506e-05 8.998403e-06
[3864,] 7.466743e-05 3.729542e-05 1.054025e-05
[3865,] 7.391034e-05 3.727940e-05 1.054732e-05
[3866,] 4.833756e-05 5.883133e-05 1.469789e-05
[3867,] 6.761954e-05 7.492118e-05 1.472455e-05
[3868,] 6.708992e-05 7.595060e-05 1.494474e-05
[3869,] 3.249567e-05 2.642801e-05 7.110352e-06
[3870,] 5.675425e-05 4.073039e-05 1.168234e-05
[3871,] 6.793045e-05 7.623157e-05 1.484634e-05
[3872,] 6.152523e-05 5.117878e-05 1.563809e-05
[3873,] 3.927993e-05 4.843207e-05 1.353214e-05
[3874,] 5.904144e-05 9.429933e-05 2.726636e-05
[3875,] 5.157502e-05 4.137330e-05 1.274420e-05
[3876,] 6.792026e-05 6.510958e-05 1.338452e-05
[3877,] 7.307484e-05 3.665936e-05 1.051931e-05
[3878,] 3.031051e-05 2.529393e-05 6.764683e-06
[3879,] 6.727307e-05 7.311504e-05 1.454912e-05
[3880,] 5.538740e-05 5.208919e-05 1.762169e-05
[3881,] 5.774456e-05 3.839023e-05 1.240749e-05
[3882,] 7.627682e-05 3.626598e-05 1.047327e-05
[3883,] 7.327437e-05 3.685581e-05 1.052985e-05
[3884,] 6.752233e-05 7.689893e-05 1.500268e-05
[3885,] 3.724468e-05 4.615159e-05 7.713535e-06
[3886,] 5.672290e-05 5.229478e-05 1.825030e-05
[3887,] 5.910484e-05 9.776024e-05 2.767094e-05
[3888,] 3.526846e-05 5.744644e-05 8.136245e-06
[3889,] 5.907176e-05 9.644776e-05 2.757378e-05
[3890,] 5.904297e-05 9.869846e-05 2.837566e-05
[3891,] 6.673677e-05 6.364132e-05 1.333753e-05
[3892,] 5.924289e-05 9.793742e-05 2.707295e-05
[3893,] 6.839791e-05 6.812341e-05 1.371911e-05
[3894,] 4.737732e-05 3.048325e-05 9.822150e-06
[3895,] 5.119595e-05 3.814307e-05 1.144846e-05
[3896,] 5.902311e-05 1.012303e-04 2.925706e-05
[3897,] 4.987852e-05 3.068127e-05 1.047106e-05
[3898,] 6.440984e-05 9.938516e-05 2.129937e-05
[3899,] 5.276824e-05 3.172014e-05 1.190931e-05
[3900,] 5.902025e-05 1.026097e-04 2.969876e-05
[3901,] 6.345949e-05 8.958129e-05 1.762174e-05
[3902,] 6.862713e-05 3.341421e-04 3.774256e-05
[3903,] 3.384618e-05 2.909807e-05 7.205215e-06
[3904,] 6.731954e-05 3.749460e-05 1.077678e-05
[3905,] 5.909308e-05 1.320733e-04 3.723028e-05
[3906,] 3.373955e-05 3.156299e-05 8.510933e-06
[3907,] 3.670674e-05 5.341741e-05 8.110120e-06
[3908,] 4.340572e-05 3.718658e-05 1.163785e-05
[3909,] 3.193943e-05 5.270879e-05 8.625060e-06
[3910,] 5.931170e-05 8.431971e-05 2.512402e-05
[3911,] 5.939550e-05 8.257313e-05 2.406628e-05
[3912,] 5.936943e-05 8.257313e-05 2.425562e-05
[3913,] 5.935056e-05 8.275631e-05 2.441805e-05
[3914,] 5.939002e-05 8.256376e-05 2.405113e-05
[3915,] 3.283439e-05 4.914073e-05 8.254133e-06
[3916,] 5.940157e-05 8.074843e-05 2.363625e-05
[3917,] 5.937408e-05 8.151599e-05 2.400327e-05
[3918,] 5.941854e-05 8.074843e-05 2.353559e-05
[3919,] 5.940071e-05 8.053436e-05 2.360487e-05
[3920,] 5.941922e-05 8.011072e-05 2.340267e-05
[3921,] 5.942123e-05 8.074843e-05 2.355933e-05
[3922,] 5.941499e-05 8.192583e-05 2.389603e-05
[3923,] 5.937034e-05 8.065735e-05 2.380051e-05
[3924,] 5.940116e-05 8.019520e-05 2.349322e-05
[3925,] 5.941782e-05 8.571228e-05 2.483142e-05
[3926,] 5.940167e-05 8.553294e-05 2.487905e-05
[3927,] 5.940182e-05 8.564702e-05 2.490781e-05
[3928,] 5.905287e-05 7.830794e-05 2.264346e-05
[3929,] 5.918241e-05 6.962880e-05 2.010242e-05
[3930,] 5.944151e-05 7.155633e-05 2.011507e-05
[3931,] 5.916911e-05 7.011420e-05 2.028244e-05
[3932,] 5.900534e-05 6.939649e-05 2.052361e-05
[3933,] 5.461841e-05 5.024051e-05 1.840613e-05
[3934,] 5.923875e-05 6.412518e-05 1.864034e-05
[3935,] 6.131169e-05 5.015563e-05 1.550192e-05
[3936,] 5.997939e-05 7.835359e-05 2.102219e-05
[3937,] 4.902526e-05 5.164496e-05 1.726839e-05
[3938,] 5.031164e-05 5.164199e-05 1.776258e-05
[3939,] 5.923660e-05 6.712990e-05 1.961589e-05
[3940,] 5.932456e-05 6.697667e-05 1.942711e-05
[3941,] 3.038422e-05 2.784073e-05 6.977606e-06
[3942,] 5.932950e-05 6.677305e-05 1.935874e-05
[3943,] 5.048892e-05 3.655425e-05 1.310579e-05
[3944,] 5.927426e-05 6.679810e-05 1.948062e-05
[3945,] 7.045475e-05 2.901213e-05 1.094206e-05
[3946,] 5.925039e-05 7.582759e-05 2.180470e-05
[3947,] 5.939738e-05 7.795943e-05 2.202044e-05
[3948,] 5.889261e-05 7.893280e-05 2.381193e-05
[3949,] 5.606482e-05 5.385128e-05 1.147251e-05
[3950,] 6.066822e-05 2.476795e-04 6.239495e-05
[3951,] 4.091104e-05 3.241787e-05 9.992782e-06
[3952,] 6.206807e-05 6.841454e-05 2.472360e-05
[3953,] 6.613598e-05 6.638581e-05 2.712325e-05
[3954,] 5.709238e-05 4.901994e-05 1.508258e-05
[3955,] 6.243419e-05 4.462446e-05 1.569180e-05
[3956,] 6.263210e-05 4.170719e-05 1.565906e-05
[3957,] 3.081588e-05 4.334128e-05 9.524632e-06
[3958,] 6.230876e-05 6.493673e-05 2.562253e-05
[3959,] 6.344357e-05 3.937896e-05 1.483157e-05
[3960,] 5.266705e-05 2.701338e-05 8.611642e-06
[3961,] 3.028145e-05 2.826551e-05 7.234244e-06
[3962,] 3.067589e-05 3.657458e-05 8.410939e-06
[3963,] 3.060909e-05 3.702078e-05 9.349923e-06
[3964,] 3.030621e-05 2.854479e-05 7.233199e-06
[3965,] 3.084446e-05 3.479015e-05 8.762631e-06
[3966,] 3.138934e-05 6.232243e-05 1.431572e-05
[3967,] 3.119762e-05 2.713987e-05 7.470131e-06
[3968,] 3.036096e-05 4.078520e-05 9.760541e-06
[3969,] 3.372197e-05 4.031068e-05 1.004520e-05
[3970,] 5.107118e-05 2.613369e-05 7.655924e-06
[3971,] 3.746744e-05 4.488579e-05 1.272398e-05
[3972,] 5.900397e-05 2.610303e-05 8.796006e-06
[3973,] 5.479727e-05 2.615929e-05 8.756644e-06
[3974,] 6.975505e-05 4.575494e-05 1.746436e-05
[3975,] 3.848631e-05 5.327231e-05 1.606283e-05
[3976,] 8.756375e-05 5.312602e-05 2.006126e-05
[3977,] 3.300939e-05 4.383125e-05 1.034466e-05
[3978,] 3.255011e-05 3.458536e-05 9.235458e-06
[3979,] 6.085550e-05 3.814917e-05 1.160425e-05
[3980,] 3.382596e-05 4.518265e-05 1.098767e-05
[3981,] 4.082067e-05 3.425895e-05 9.868982e-06
[3982,] 4.372097e-05 2.905390e-05 9.628332e-06
[3983,] 4.575052e-05 7.102422e-05 1.469258e-05
[3984,] 3.419244e-05 2.798423e-05 7.640473e-06
[3985,] 1.181416e-04 6.003466e-05 1.039320e-05
[3986,] 4.207843e-05 2.825062e-05 7.786593e-06
[3987,] 4.243611e-05 4.916655e-05 1.225574e-05
[3988,] 6.871103e-05 3.365114e-05 1.468008e-05
[3989,] 3.742958e-05 3.512777e-05 9.373729e-06
[3990,] 4.801261e-05 2.093296e-04 1.270401e-05
[3991,] 5.534379e-05 2.850442e-04 1.309984e-05
[3992,] 6.473485e-05 5.970588e-05 2.254277e-05
[3993,] 1.080357e-04 5.792420e-05 4.256931e-05
[3994,] 6.410624e-05 3.300227e-05 1.159904e-05
[3995,] 5.637202e-05 1.320483e-04 1.052946e-05
[3996,] 3.814518e-05 6.056708e-05 8.462046e-06
[3997,] 3.860423e-05 5.093776e-05 9.703237e-06
[3998,] 4.250061e-05 2.537970e-05 7.159011e-06
[3999,] 5.248578e-05 2.529725e-05 7.933035e-06
[4000,] 5.417079e-05 3.556607e-04 1.378842e-05
[4001,] 5.183894e-05 2.515009e-05 8.060645e-06
[4002,] 5.191876e-05 2.523565e-05 7.958008e-06
[4003,] 5.342562e-05 2.841790e-04 1.303914e-05
[4004,] 6.819043e-05 5.887916e-05 2.336716e-05
[4005,] 4.207578e-05 3.508631e-05 7.469606e-06
[4006,] 3.169153e-05 2.647173e-05 7.394777e-06
[4007,] 3.035619e-05 2.635227e-05 7.051833e-06
[4008,] 3.809646e-05 3.009901e-05 8.143654e-06
[4009,] 3.769029e-05 3.160265e-05 8.129050e-06
[4010,] 4.279053e-05 4.229387e-05 1.072833e-05
[4011,] 7.881013e-05 6.150711e-05 3.236220e-05
[4012,] 3.645133e-05 3.714211e-05 1.043483e-05
[4013,] 4.789150e-05 5.827282e-05 1.476078e-05
[4014,] 3.341950e-05 3.546964e-05 7.447206e-06
[4015,] 9.131562e-05 6.416047e-05 4.421337e-05
[4016,] 3.237531e-05 2.740940e-05 7.865996e-06
[4017,] 9.906496e-05 6.280467e-05 4.672809e-05
[4018,] 3.670330e-05 3.026857e-05 8.882970e-06
[4019,] 4.125000e-05 3.821985e-05 7.341833e-06
[4020,] 4.024329e-05 3.036609e-05 8.280697e-06
[4021,] 4.662992e-05 4.591185e-05 1.018258e-05
[4022,] 5.464768e-05 6.275623e-05 1.889094e-05
[4023,] 3.356619e-05 2.505865e-05 7.394280e-06
[4024,] 3.620258e-05 4.685638e-05 1.240288e-05
[4025,] 3.676604e-05 3.785405e-05 9.450717e-06
[4026,] 7.086717e-05 7.069407e-05 3.462688e-05
[4027,] 3.614067e-05 4.867213e-05 1.138351e-05
[4028,] 3.601649e-05 3.911800e-05 9.909231e-06
[4029,] 3.525109e-05 5.452706e-05 8.568381e-06
[4030,] 3.833975e-05 2.896959e-05 8.073224e-06
[4031,] 1.285897e-04 6.490742e-05 6.682090e-05
[4032,] 3.732467e-05 2.719509e-05 7.627535e-06
[4033,] 1.169472e-04 7.363767e-05 7.516639e-05
[4034,] 3.713757e-05 3.827703e-05 1.011646e-05
[4035,] 4.035008e-05 2.909226e-05 8.802698e-06
[4036,] 3.932652e-05 3.631616e-05 1.142112e-05
[4037,] 4.186183e-05 2.473934e-05 8.134375e-06
[4038,] 3.639144e-05 1.029739e-04 1.098193e-05
[4039,] 4.213969e-05 2.780601e-05 1.034075e-05
[4040,] 3.937956e-05 5.060722e-05 1.798320e-05
[4041,] 9.216551e-05 5.120116e-05 1.036382e-05
[4042,] 3.875715e-05 8.847347e-05 2.636996e-05
[4043,] 1.163496e-04 8.195671e-05 7.327261e-06
[4044,] 4.713987e-05 3.214047e-05 1.194631e-05
[4045,] 3.837527e-05 3.740044e-05 9.829633e-06
[4046,] 3.704800e-05 3.828671e-05 9.835488e-06
[4047,] 6.370139e-05 7.938387e-05 3.175566e-05
[4048,] 4.191282e-05 6.738004e-05 8.560321e-06
[4049,] 3.423596e-05 3.343160e-05 6.901224e-06
[4050,] 3.903746e-05 2.899627e-05 6.618705e-06
[4051,] 4.929348e-05 8.026414e-05 2.671864e-05
[4052,] 3.224327e-05 2.606492e-05 6.951505e-06
[4053,] 4.336837e-05 4.260261e-05 7.073153e-06
[4054,] 4.499691e-05 9.054442e-05 1.135930e-05
[4055,] 3.679851e-05 3.665944e-05 1.179300e-05
[4056,] 3.995533e-05 4.768076e-05 1.697623e-05
[4057,] 3.969268e-05 3.106060e-05 1.025351e-05
[4058,] 5.501630e-05 7.598348e-05 3.066494e-05
[4059,] 8.403104e-05 2.987456e-05 8.637758e-06
[4060,] 3.116809e-05 3.735703e-05 8.155196e-06
[4061,] 3.141605e-05 3.562423e-05 7.979768e-06
[4062,] 5.434405e-05 6.093392e-05 2.241151e-05
[4063,] 5.459816e-05 6.916645e-05 2.632081e-05
[4064,] 3.064536e-05 2.456411e-05 6.686075e-06
[4065,] 4.700224e-05 7.995692e-05 1.442162e-05
[4066,] 3.246184e-05 2.566142e-05 6.654284e-06
[4067,] 5.812164e-05 7.691257e-05 3.244098e-05
[4068,] 4.925706e-05 3.132678e-05 9.689872e-06
[4069,] 5.856996e-05 3.705842e-05 1.085952e-05
[4070,] 3.165281e-05 1.592567e-04 1.690669e-05
[4071,] 5.933132e-05 3.510942e-05 1.092816e-05
[4072,] 3.581744e-05 9.251562e-05 9.994764e-06
[4073,] 6.210579e-05 3.475758e-05 1.118983e-05
[4074,] 3.968404e-05 2.923273e-05 9.096649e-06
[4075,] 4.756255e-05 3.556516e-04 1.381058e-05
[4076,] 4.659014e-05 6.154181e-05 8.053265e-06
[4077,] 3.790303e-05 2.527866e-05 7.327111e-06
[4078,] 8.074064e-05 6.719597e-05 7.537696e-06
[4079,] 5.190791e-05 4.218614e-05 1.241830e-05
[4080,] 7.921761e-05 3.578216e-05 1.222148e-05
[4081,] 5.167272e-05 4.735698e-05 1.253447e-05
[4082,] 1.141494e-04 2.661740e-05 1.314695e-05
[4083,] 6.374146e-05 2.666684e-05 9.430987e-06
[4084,] 6.047097e-05 8.176695e-05 2.944192e-05
[4085,] 8.706048e-05 1.182952e-04 9.765792e-05
[4086,] 1.703179e-04 5.679096e-05 6.189579e-05
[4087,] 1.705449e-04 5.491398e-05 5.893716e-05
[4088,] 8.370600e-05 8.877176e-05 6.406953e-05
[4089,] 4.962054e-05 5.966694e-05 1.614876e-05
[4090,] 1.274171e-04 5.564301e-05 5.007974e-05
[4091,] 2.994235e-05 3.572732e-05 8.771043e-06
[4092,] 7.307433e-05 1.122375e-04 7.118533e-05
[4093,] 1.669993e-04 3.298228e-05 2.449910e-05
[4094,] 1.759363e-04 3.117186e-05 2.202504e-05
[4095,] 8.669702e-05 9.831927e-05 7.601570e-05
[4096,] 3.803309e-05 6.301462e-05 1.512148e-05
[4097,] 1.347467e-04 3.011521e-05 1.847252e-05
[4098,] 1.374739e-04 2.536003e-05 1.175434e-05
[4099,] 1.422013e-04 2.539876e-05 1.194596e-05
[4100,] 8.085957e-05 4.882459e-05 2.420939e-05
[4101,] 1.502179e-04 2.926671e-05 1.818880e-05
[4102,] 1.429792e-04 2.899195e-05 1.741295e-05
[4103,] 1.541627e-04 3.029163e-05 1.978690e-05
[4104,] 1.336363e-04 3.178868e-05 2.046093e-05
[4105,] 1.506093e-04 3.115820e-05 2.079713e-05
[4106,] 8.231182e-05 4.638457e-05 2.315776e-05
[4107,] 6.523201e-05 1.051635e-04 5.504792e-05
[4108,] 3.285685e-05 6.818909e-05 1.275370e-05
[4109,] 3.314178e-05 4.962949e-05 1.000479e-05
[4110,] 3.324950e-05 4.590865e-05 9.485863e-06
[4111,] 6.956438e-05 4.402479e-05 1.671982e-05
[4112,] 6.253055e-05 3.181444e-05 1.125535e-05
[4113,] 3.855169e-05 6.332388e-05 1.546716e-05
[4114,] 1.092803e-04 7.599357e-05 7.414827e-05
[4115,] 3.719357e-05 9.137986e-05 2.708110e-05
[4116,] 8.154144e-05 5.323891e-05 1.518962e-05
[4117,] 8.632228e-05 4.002509e-05 8.080817e-06
[4118,] 4.162226e-05 4.027871e-05 1.228520e-05
[4119,] 6.882415e-05 6.626763e-05 1.259844e-05
[4120,] 3.446517e-05 3.546012e-05 1.129491e-05
[4121,] 4.138590e-05 2.908976e-05 8.392358e-06
[4122,] 3.056256e-05 3.615143e-05 9.166661e-06
[4123,] 4.201149e-05 2.767936e-05 7.524488e-06
[4124,] 3.133154e-05 1.181879e-04 1.171339e-05
[4125,] 3.084168e-05 2.997849e-05 8.095060e-06
[4126,] 1.207388e-04 2.716790e-05 1.501696e-05
[4127,] 4.048062e-05 2.757628e-05 7.744863e-06
[4128,] 3.816022e-05 2.857814e-05 7.478361e-06
[4129,] 3.067483e-05 3.428076e-05 8.905030e-06
[4130,] 3.047981e-05 3.327244e-05 8.487718e-06
[4131,] 3.112759e-05 3.760233e-05 9.934806e-06
[4132,] 3.118529e-05 3.696184e-05 9.840161e-06
[4133,] 3.130137e-05 3.049136e-05 7.040221e-06
[4134,] 3.082519e-05 3.475249e-05 9.131144e-06
[4135,] 3.060113e-05 3.238075e-05 8.474060e-06
[4136,] 3.859111e-05 4.158020e-05 7.160276e-06
[4137,] 3.098652e-05 3.436412e-05 9.162733e-06
[4138,] 1.121608e-04 2.525841e-05 8.737614e-06
[4139,] 3.092471e-05 3.376124e-05 8.930970e-06
[4140,] 1.248265e-04 2.770672e-05 1.555643e-05
[4141,] 3.058300e-05 6.718570e-05 1.099105e-05
[4142,] 3.280806e-05 2.744208e-05 6.868695e-06
[4143,] 3.495749e-05 4.573375e-05 9.988489e-06
[4144,] 3.504132e-05 4.591734e-05 9.983887e-06
[4145,] 4.523317e-05 3.269147e-05 8.271866e-06
[4146,] 6.071918e-05 7.147953e-05 4.475615e-05
[4147,] 3.609927e-05 4.696036e-05 1.108631e-05
[4148,] 4.059278e-05 8.264105e-05 3.018198e-05
[4149,] 7.181242e-05 3.181152e-05 1.364160e-05
[4150,] 4.655446e-05 2.999836e-05 1.028536e-05
[4151,] 3.361787e-05 2.945932e-05 8.972768e-06
[4152,] 3.480828e-05 3.342149e-05 1.029109e-05
[4153,] 3.141764e-05 4.615162e-05 1.222596e-05
[4154,] 1.257821e-04 6.119522e-05 1.884138e-05
[4155,] 1.041345e-04 3.765920e-05 9.632180e-06
[4156,] 3.416897e-05 3.744409e-04 2.006070e-05
[4157,] 5.366820e-05 5.763372e-05 1.709002e-05
[4158,] 3.935751e-05 7.294513e-05 8.359579e-06
[4159,] 9.636158e-05 5.079042e-05 1.076636e-05
[4160,] 3.694090e-05 3.014903e-05 8.493292e-06
[4161,] 6.759380e-05 3.273350e-05 1.319291e-05
[4162,] 3.364953e-05 3.098370e-05 9.013622e-06
[4163,] 3.284229e-05 3.628889e-05 1.028416e-05
[4164,] 3.298841e-05 3.929620e-05 1.091536e-05
[4165,] 3.206305e-05 3.753206e-05 9.682129e-06
[4166,] 6.384765e-05 3.271264e-05 1.314418e-05
[4167,] 5.390666e-05 3.160403e-05 6.948628e-06
[4168,] 8.148203e-05 2.800257e-05 9.675146e-06
[4169,] 4.133255e-05 3.815295e-05 1.174372e-05
[4170,] 3.617213e-05 5.532514e-05 1.005238e-05
[4171,] 4.754328e-05 2.469225e-05 7.743135e-06
[4172,] 3.652173e-05 1.363987e-04 1.037310e-05
[4173,] 3.741434e-05 5.004995e-05 9.052649e-06
[4174,] 4.206197e-05 5.356955e-05 7.435601e-06
[4175,] 3.716207e-05 2.554181e-05 6.724982e-06
[4176,] 4.269633e-05 4.609568e-05 7.082226e-06
[4177,] 3.709170e-05 2.621533e-05 6.660864e-06
[4178,] 4.139174e-05 4.841319e-05 7.251808e-06
[4179,] 4.052124e-05 3.845665e-05 1.126492e-05
[4180,] 4.035419e-05 5.246300e-05 7.510916e-06
[4181,] 3.156701e-05 4.793904e-05 1.047489e-05
[4182,] 3.042200e-05 1.084361e-04 1.368316e-05
[4183,] 4.436839e-05 4.315296e-05 1.050573e-05
[4184,] 4.438605e-05 4.303300e-05 1.048263e-05
[4185,] 3.070942e-05 5.477539e-05 9.224325e-06
[4186,] 3.789104e-05 3.603557e-05 1.074174e-05
[4187,] 3.288222e-05 3.397175e-04 1.722335e-05
[4188,] 3.031151e-05 4.300450e-05 8.488465e-06
[4189,] 3.772661e-05 3.332153e-05 9.902212e-06
[4190,] 3.832921e-05 3.249882e-05 9.947411e-06
[4191,] 3.016770e-05 5.833977e-05 1.011578e-05
[4192,] 3.160829e-05 6.908168e-04 2.690914e-05
[4193,] 3.198105e-05 7.409050e-04 2.682585e-05
[4194,] 3.363585e-05 3.688157e-05 8.497626e-06
[4195,] 3.488639e-05 3.743691e-05 1.110077e-05
[4196,] 3.070679e-05 2.727519e-05 7.160126e-06
[4197,] 5.674913e-05 1.686193e-03 1.453019e-04
[4198,] 6.812204e-05 5.346555e-05 1.436136e-05
[4199,] 5.203669e-05 3.504458e-05 1.063821e-05
[4200,] 4.942563e-05 9.166764e-05 3.986553e-05
[4201,] 1.102734e-04 6.050035e-05 8.581132e-06
[4202,] 4.845024e-05 5.966449e-05 1.691942e-05
[4203,] 5.798696e-05 4.836061e-05 1.033034e-05
[4204,] 7.712238e-05 1.330601e-04 1.229230e-05
[4205,] 3.674686e-05 2.662864e-05 7.545437e-06
[4206,] 4.026857e-05 2.861324e-05 7.522897e-06
[4207,] 8.022877e-05 3.755351e-05 8.771698e-06
[4208,] 7.050876e-05 2.928817e-05 8.563117e-06
[4209,] 7.370408e-05 3.456409e-05 8.680312e-06
[4210,] 6.787239e-05 3.320472e-05 8.541163e-06
[4211,] 3.715057e-05 2.844837e-05 7.781324e-06
[4212,] 4.971634e-05 4.309262e-05 1.012323e-05
[4213,] 4.007640e-05 2.537555e-05 7.429247e-06
[4214,] 4.657374e-05 3.089446e-05 8.432981e-06
[4215,] 1.084552e-04 8.400487e-05 1.167906e-05
[4216,] 3.956192e-05 3.410493e-05 1.181874e-05
[4217,] 4.363365e-05 5.608575e-05 1.374466e-05
[4218,] 1.066321e-04 1.325466e-04 1.563521e-04
[4219,] 6.954765e-05 2.765623e-04 2.061841e-04
[4220,] 6.318520e-05 5.517396e-05 2.008047e-05
[4221,] 4.559854e-05 4.815702e-05 1.471552e-05
[4222,] 1.634595e-04 4.058488e-05 2.294155e-05
[4223,] 6.600142e-05 4.752319e-05 1.911680e-05
[4224,] 1.506391e-04 3.959048e-05 1.981727e-05
[4225,] 3.188338e-05 3.655675e-05 9.619741e-06
[4226,] 3.158889e-05 4.069147e-05 1.008454e-05
[4227,] 9.235256e-05 3.473137e-05 8.699720e-06
[4228,] 1.530584e-04 4.167607e-05 1.779981e-05
[4229,] 5.637916e-05 2.746525e-05 9.648684e-06
[4230,] 9.503376e-05 4.075099e-05 1.444754e-05
[4231,] 1.174130e-04 4.306784e-05 1.399197e-05
[4232,] 1.290143e-04 4.184410e-05 1.530550e-05
[4233,] 4.511424e-05 4.113827e-05 7.409039e-06
[4234,] 9.809428e-05 3.507277e-05 8.682082e-06
[4235,] 1.151524e-04 4.495877e-05 1.339607e-05
[4236,] 1.163015e-04 4.632193e-05 1.307591e-05
[4237,] 1.179508e-04 4.709280e-05 1.310270e-05
[4238,] 1.158896e-04 4.647249e-05 1.299962e-05
[4239,] 7.818027e-05 4.928775e-05 2.429517e-05
[4240,] 4.770595e-05 9.395096e-05 3.071938e-05
[4241,] 1.262265e-04 3.919495e-05 8.656151e-06
[4242,] 1.265532e-04 4.029429e-05 8.654906e-06
[4243,] 1.213691e-04 4.380941e-05 1.416910e-05
[4244,] 1.135555e-04 4.802795e-05 1.345449e-05
[4245,] 1.080588e-04 5.505357e-05 8.557352e-06
[4246,] 1.371638e-04 7.143915e-05 1.136525e-05
[4247,] 3.630811e-05 2.750877e-05 7.463576e-06
[4248,] 1.667326e-04 6.877317e-05 1.117780e-05
[4249,] 8.365001e-05 4.444623e-05 9.716726e-06
[4250,] 2.720702e-04 7.509324e-05 9.047879e-06
[4251,] 4.539552e-05 1.068250e-04 1.010619e-05
[4252,] 4.254268e-05 4.747831e-05 1.719679e-05
[4253,] 5.497825e-05 3.582930e-05 8.252503e-06
[4254,] 5.976675e-05 4.482067e-05 2.524171e-05
[4255,] 2.615420e-04 5.151259e-05 8.226477e-05
[4256,] 4.734353e-05 6.067498e-05 1.478142e-05
[4257,] 1.466070e-04 4.666426e-05 1.795055e-05
[4258,] 1.363496e-04 4.655507e-05 2.295812e-05
[4259,] 5.927705e-05 3.567592e-05 1.251751e-05
[4260,] 5.283315e-05 5.212415e-05 1.905049e-05
[4261,] 6.271961e-05 5.432068e-05 7.627341e-06
[4262,] 3.985837e-05 5.887122e-05 1.551707e-05
[4263,] 5.708374e-05 1.915240e-04 1.271904e-05
[4264,] 8.615678e-05 3.297824e-05 1.370678e-05
[4265,] 8.804302e-05 3.616201e-05 1.909761e-05
[4266,] 6.357312e-05 3.087971e-05 8.565808e-06
[4267,] 8.452667e-05 3.300601e-05 1.471489e-05
[4268,] 3.333905e-05 4.657791e-05 1.298094e-05
[4269,] 8.738540e-05 4.944797e-05 3.146624e-05
[4270,] 6.585375e-05 4.033640e-04 2.563262e-04
[4271,] 5.045761e-05 1.669478e-04 6.725141e-05
[4272,] 3.466410e-05 4.541600e-05 1.363518e-05
[4273,] 3.423203e-05 4.131674e-05 9.397881e-06
[4274,] 7.370587e-05 1.301707e-04 9.533794e-05
[4275,] 8.593972e-05 5.875111e-05 3.658827e-05
[4276,] 1.391417e-04 3.355685e-05 2.250384e-05
[4277,] 6.042291e-05 3.474183e-05 1.166192e-05
[4278,] 1.509919e-04 3.375280e-05 2.398090e-05
[4279,] 6.374296e-05 3.374315e-05 1.063926e-05
[4280,] 3.265495e-05 4.853884e-05 1.288000e-05
[4281,] 7.484218e-05 3.833453e-05 1.725696e-05
[4282,] 3.250173e-05 5.284901e-05 1.342540e-05
[4283,] 1.049364e-04 3.411615e-05 1.953016e-05
[4284,] 1.107973e-04 3.716246e-05 2.233870e-05
[4285,] 7.176823e-05 9.827085e-05 6.342545e-05
[4286,] 4.558244e-05 3.379753e-05 7.321009e-06
[4287,] 4.375016e-05 3.353487e-05 7.378500e-06
[4288,] 6.932678e-05 6.854984e-05 3.944767e-05
[4289,] 1.105489e-04 4.728251e-05 2.663814e-05
[4290,] 4.502215e-05 8.663579e-05 1.673736e-05
[4291,] 1.086029e-04 3.533547e-05 1.943821e-05
[4292,] 9.814659e-05 9.549030e-05 9.095007e-05
[4293,] 4.810978e-05 4.484644e-05 7.926049e-06
[4294,] 3.317707e-05 8.033952e-05 1.928690e-05
[4295,] 1.147367e-04 3.619146e-05 2.193169e-05
[4296,] 1.213440e-04 1.750883e-04 2.571602e-04
[4297,] 5.824024e-05 4.348465e-05 1.445188e-05
[4298,] 9.128601e-05 3.670534e-05 1.974938e-05
[4299,] 1.016321e-04 4.684827e-05 2.425709e-05
[4300,] 3.554949e-05 2.533753e-05 7.068342e-06
[4301,] 3.255691e-05 9.486711e-05 2.080067e-05
[4302,] 3.547686e-05 2.533992e-05 7.139230e-06
[4303,] 3.485550e-05 5.021429e-05 1.530624e-05
[4304,] 3.526447e-05 5.111669e-05 1.587182e-05
[4305,] 3.560641e-05 5.097959e-05 1.609879e-05
[4306,] 3.528359e-05 5.060004e-05 1.574246e-05
[4307,] 6.686195e-05 5.263434e-05 2.657798e-05
[4308,] 3.553843e-05 5.400616e-05 1.689189e-05
[4309,] 3.604193e-05 4.568377e-05 1.487581e-05
[4310,] 3.612118e-05 5.147969e-05 1.663600e-05
[4311,] 1.214867e-04 1.490663e-04 2.113729e-04
[4312,] 3.321866e-05 9.575766e-05 2.238123e-05
[4313,] 3.573432e-05 4.956519e-05 1.579188e-05
[4314,] 3.627031e-05 4.375932e-05 1.442469e-05
[4315,] 3.604246e-05 5.028936e-05 1.622646e-05
[4316,] 3.558067e-05 5.056837e-05 1.596406e-05
[4317,] 3.556228e-05 5.108310e-05 1.609589e-05
[4318,] 3.586327e-05 6.123156e-05 1.918025e-05
[4319,] 7.037019e-05 4.549981e-05 2.161158e-05
[4320,] 3.357245e-05 7.192525e-05 1.921698e-05
[4321,] 1.053674e-04 3.945976e-05 2.400448e-05
[4322,] 3.687699e-05 3.184514e-05 8.780731e-06
[4323,] 3.578535e-05 7.206523e-05 2.209467e-05
[4324,] 3.741370e-05 5.864465e-05 1.984180e-05
[4325,] 3.538519e-05 7.081116e-05 2.128559e-05
[4326,] 3.540398e-05 7.029942e-05 2.117833e-05
[4327,] 1.103403e-04 1.536501e-04 1.929515e-04
[4328,] 1.055374e-04 3.570598e-05 1.914748e-05
[4329,] 1.066419e-04 3.582832e-05 1.953532e-05
[4330,] 3.557117e-05 7.275590e-05 2.201683e-05
[4331,] 3.572011e-05 7.640845e-05 2.315386e-05
[4332,] 3.691129e-05 2.551481e-05 7.889200e-06
[4333,] 5.767811e-05 5.946673e-05 2.664937e-05
[4334,] 1.050788e-04 3.552910e-05 1.885284e-05
[4335,] 1.091150e-04 3.600846e-05 2.031423e-05
[4336,] 1.063736e-04 1.575428e-04 1.891345e-04
[4337,] 5.733525e-05 1.065149e-04 3.273587e-05
[4338,] 1.065090e-04 2.019843e-04 2.530260e-04
[4339,] 3.998846e-05 2.685702e-05 6.934962e-06
[4340,] 5.132702e-05 8.373056e-05 3.366026e-05
[4341,] 3.547302e-05 4.382503e-05 1.016794e-05
[4342,] 3.672410e-05 2.492317e-05 7.067720e-06
[4343,] 3.663350e-05 5.730362e-05 1.877259e-05
[4344,] 3.697507e-05 2.517057e-05 6.972890e-06
[4345,] 5.798340e-05 5.200278e-05 2.279483e-05
[4346,] 3.539358e-05 4.394326e-05 1.048431e-05
[4347,] 3.651562e-05 2.478659e-05 7.298057e-06
[4348,] 3.656295e-05 2.479518e-05 7.324000e-06
[4349,] 1.037187e-04 3.536247e-05 1.817257e-05
[4350,] 3.684375e-05 2.470348e-05 7.016039e-06
[4351,] 5.834431e-05 4.439600e-05 1.379400e-05
[4352,] 3.420408e-05 1.233830e-04 2.959832e-05
[4353,] 3.712544e-05 2.457172e-05 7.179219e-06
[4354,] 5.830071e-05 4.537774e-05 1.398882e-05
[4355,] 7.234487e-05 4.576370e-05 2.304208e-05
[4356,] 3.460787e-05 2.467289e-05 6.919680e-06
[4357,] 3.545916e-05 4.025135e-05 1.018490e-05
[4358,] 3.494922e-05 2.466132e-05 6.932713e-06
[4359,] 4.993504e-05 5.650626e-05 2.229311e-05
[4360,] 3.500753e-05 2.468010e-05 6.923497e-06
[4361,] 3.546807e-05 2.469294e-05 6.947950e-06
[4362,] 5.845968e-05 6.470156e-05 1.887606e-05
[4363,] 7.549122e-05 4.738926e-05 2.272331e-05
[4364,] 3.524166e-05 2.972468e-05 8.256056e-06
[4365,] 6.113412e-05 3.815431e-05 1.188047e-05
[4366,] 1.384104e-04 4.978128e-05 2.927667e-05
[4367,] 4.967547e-05 7.017411e-05 8.840360e-06
[4368,] 6.605026e-05 5.276616e-05 1.270246e-05
[4369,] 5.204516e-05 8.246753e-05 9.096266e-06
[4370,] 1.333101e-04 1.255029e-04 1.911215e-04
[4371,] 4.474796e-05 2.915362e-05 9.881506e-06
[4372,] 5.687977e-05 3.414041e-04 1.497460e-05
[4373,] 6.113866e-05 2.706109e-03 3.556407e-04
[4374,] 6.236287e-05 4.286529e-04 6.815197e-05
[4375,] 8.312350e-05 1.406759e-03 1.251079e-04
[4376,] 7.884542e-05 1.049186e-03 1.052536e-04
[4377,] 4.948541e-05 3.522570e-05 7.547164e-06
[4378,] 8.039575e-05 1.866424e-04 2.683184e-05
[4379,] 4.483358e-05 4.217662e-05 7.746046e-06
[4380,] 5.698040e-05 5.006309e-05 1.546973e-05
[4381,] 3.759723e-05 1.023428e-04 1.215938e-05
[4382,] 3.848792e-05 8.269664e-05 1.061517e-05
[4383,] 1.126355e-04 6.974015e-05 6.265001e-05
[4384,] 9.450515e-05 6.572281e-05 1.141661e-05
[4385,] 3.485579e-05 1.031866e-03 5.967644e-05
[4386,] 6.243044e-05 2.797662e-05 9.578906e-06
[4387,] 3.588656e-05 7.097645e-05 1.123207e-05
[4388,] 3.695621e-05 8.291245e-05 1.160704e-05
[4389,] 3.396543e-05 7.462026e-05 1.243266e-05
[4390,] 3.678550e-05 6.810434e-05 1.059370e-05
[4391,] 3.391968e-05 7.179057e-05 1.219308e-05
[4392,] 3.368706e-05 6.793177e-05 1.202952e-05
[4393,] 6.386439e-05 5.032287e-05 1.680483e-05
[4394,] 3.320305e-05 6.276527e-05 1.213108e-05
[4395,] 3.494425e-05 9.951167e-04 5.740200e-05
[4396,] 3.609547e-05 9.977302e-05 1.284589e-05
[4397,] 6.257357e-05 4.016248e-05 1.400157e-05
[4398,] 3.364249e-05 7.343705e-05 1.263256e-05
[4399,] 1.005094e-04 7.092253e-05 5.777155e-05
[4400,] 3.620950e-05 3.782805e-04 2.635228e-05
[4401,] 3.610577e-05 3.523073e-05 7.784981e-06
[4402,] 3.785075e-05 3.577777e-05 7.637327e-06
[4403,] 3.764845e-05 3.529972e-05 7.614780e-06
[4404,] 3.812322e-05 4.004999e-04 2.311217e-05
[4405,] 3.729686e-05 3.456951e-05 7.593639e-06
[4406,] 3.685212e-05 3.106507e-05 7.379969e-06
[4407,] 7.713488e-05 4.678065e-05 6.629364e-06
[4408,] 3.531817e-05 2.630806e-04 2.590929e-05
[4409,] 9.039202e-05 1.683514e-04 1.509083e-04
[4410,] 3.358054e-05 1.709165e-04 2.869636e-05
[4411,] 3.387310e-05 3.437203e-04 5.559868e-05
[4412,] 4.131541e-05 2.270898e-04 1.767956e-05
[4413,] 6.713785e-05 2.777624e-04 4.082305e-05
[4414,] 4.290409e-05 3.474458e-03 7.117277e-05
[4415,] 5.556860e-05 1.415314e-04 1.070220e-05
[4416,] 4.221361e-05 1.366756e-02 1.891091e-04
[4417,] 4.209585e-05 4.657604e-03 6.519664e-05
[4418,] 4.546459e-05 1.476102e-02 1.680823e-04
[4419,] 4.281907e-05 5.555963e-03 9.642142e-05
[4420,] 3.586234e-05 4.473969e-03 1.195247e-04
[4421,] 4.234625e-05 7.427983e-05 9.521940e-06
[4422,] 6.792537e-05 3.551467e-05 1.278584e-05
[4423,] 3.316963e-05 1.161084e-03 7.258764e-05
[4424,] 5.634815e-05 4.633113e-05 1.106009e-05
[4425,] 6.864306e-05 5.397728e-05 2.331565e-05
[4426,] 4.695880e-05 3.712403e-04 1.356455e-05
[4427,] 6.238773e-05 3.595798e-04 8.339927e-05
[4428,] 6.096577e-05 8.242384e-04 2.005719e-04
[4429,] 5.397250e-05 5.248403e-05 1.923449e-05
[4430,] 4.439903e-05 3.390782e-05 9.134047e-06
[4431,] 4.819724e-05 4.123302e-05 1.238471e-05
[4432,] 6.259024e-05 7.332667e-04 1.604344e-04
[4433,] 6.162767e-05 1.077611e-03 2.454318e-04
[4434,] 3.903924e-05 8.151177e-04 7.086862e-05
[4435,] 6.250946e-05 1.952445e-03 2.091037e-05
[4436,] 6.189029e-05 9.754939e-04 2.196397e-04
[4437,] 6.172013e-05 1.234029e-04 8.361171e-06
[4438,] 6.189240e-05 9.198845e-04 2.080054e-04
[4439,] 6.151045e-05 1.010479e-03 2.327143e-04
[4440,] 6.171722e-05 1.132648e-03 2.555590e-04
[4441,] 6.075446e-05 7.217348e-03 3.864573e-05
[4442,] 6.141053e-05 4.388699e-05 1.334517e-05
[4443,] 5.026694e-05 5.715915e-05 1.561975e-05
[4444,] 7.577942e-05 4.770833e-05 1.442491e-05
[4445,] 5.209942e-05 5.196178e-05 1.276840e-05
[4446,] 5.907274e-05 1.199542e-03 2.925036e-04
[4447,] 4.951395e-05 6.690130e-04 4.552454e-05
[4448,] 6.888423e-05 2.510761e-03 2.133293e-05
[4449,] 7.006318e-05 2.663756e-03 2.152598e-05
[4450,] 6.701813e-05 2.438885e-03 2.155998e-05
[4451,] 4.820262e-05 4.444992e-05 1.008504e-05
[4452,] 5.887435e-05 1.211913e-03 3.024192e-04
[4453,] 6.025015e-05 1.301703e-03 2.833257e-04
[4454,] 5.927602e-05 1.308189e-03 3.103518e-04
[4455,] 7.638741e-05 4.893955e-05 1.438978e-05
[4456,] 5.932017e-05 1.104432e-03 2.635087e-04
[4457,] 5.936481e-05 5.289466e-05 1.780010e-05
[4458,] 4.276567e-05 6.129917e-05 1.239004e-05
[4459,] 5.914763e-05 1.563830e-03 3.726412e-04
[4460,] 5.894815e-05 1.142643e-03 2.840783e-04
[4461,] 5.234755e-05 5.128155e-05 1.261137e-05
[4462,] 5.906393e-05 1.315046e-03 3.195667e-04
[4463,] 4.948980e-05 1.552993e-03 8.199027e-05
[4464,] 5.015488e-05 8.633587e-05 2.500437e-05
[4465,] 5.885703e-05 9.267662e-04 2.357048e-04
[4466,] 5.923648e-05 9.167289e-04 2.221645e-04
[4467,] 5.976686e-05 1.060508e-03 2.425186e-04
[4468,] 5.915652e-05 3.546150e-04 9.130692e-05
[4469,] 3.795718e-05 3.888185e-05 9.286601e-06
[4470,] 6.096045e-05 3.660884e-03 7.838710e-04
[4471,] 6.146880e-05 5.194108e-04 1.279600e-05
[4472,] 6.029221e-05 2.791209e-03 6.561406e-04
[4473,] 6.040602e-05 2.306150e-03 5.402017e-04
[4474,] 4.881939e-05 4.549215e-04 1.180220e-05
[4475,] 4.904421e-05 3.706616e-05 1.486215e-05
[4476,] 5.777952e-05 4.990733e-05 1.334499e-05
[4477,] 5.818361e-05 9.751536e-05 1.739966e-05
[4478,] 6.254055e-05 5.557724e-05 1.546935e-05
[4479,] 6.136881e-05 4.492103e-05 1.322258e-05
[4480,] 6.151451e-05 5.908975e-05 1.675852e-05
[4481,] 6.238318e-05 3.837231e-05 1.129036e-05
[4482,] 6.457412e-05 3.535683e-05 1.026197e-05
[4483,] 4.803394e-05 4.563314e-05 1.388618e-05
[4484,] 6.330502e-05 3.996426e-05 1.152109e-05
[4485,] 4.902590e-05 6.037714e-05 1.526379e-05
[4486,] 5.834166e-05 4.748539e-04 1.426505e-05
[4487,] 5.748463e-05 3.105651e-04 3.925034e-05
[4488,] 6.301084e-05 3.531948e-05 1.044882e-05
[4489,] 4.542766e-05 4.999446e-05 1.236069e-05
[4490,] 6.942492e-05 1.954503e-04 9.521665e-06
[4491,] 4.932904e-05 3.139737e-05 9.047508e-06
[4492,] 6.964053e-05 2.131380e-04 4.181503e-05
[4493,] 6.139053e-05 6.085298e-04 1.400393e-05
[4494,] 4.899901e-05 5.046762e-05 1.275874e-05
[4495,] 4.673120e-05 3.581788e-05 1.231264e-05
[4496,] 4.945196e-05 5.848937e-05 1.585052e-05
[4497,] 5.737617e-05 3.519447e-04 1.279282e-05
[4498,] 4.116795e-05 3.781232e-05 1.396080e-05
[4499,] 6.317676e-05 5.544869e-05 1.520031e-05
[4500,] 4.645084e-05 1.417738e-04 9.992154e-06
[4501,] 6.305358e-05 5.711687e-05 1.563777e-05
[4502,] 4.798644e-05 4.997674e-05 1.286759e-05
[4503,] 6.328924e-05 5.622510e-05 1.534592e-05
[4504,] 6.470936e-05 3.650307e-04 7.262886e-05
[4505,] 4.446303e-05 1.231035e-04 1.634126e-05
[4506,] 5.571412e-05 1.579159e-04 9.825481e-06
[4507,] 4.245193e-05 3.299067e-05 8.335813e-06
[4508,] 4.150560e-05 3.298378e-05 8.434745e-06
[4509,] 6.287170e-05 5.817202e-05 1.596553e-05
[4510,] 6.337575e-05 4.019604e-05 1.169986e-05
[4511,] 3.547278e-05 3.074029e-05 6.793694e-06
[4512,] 7.543884e-05 7.244338e-05 1.610780e-05
[4513,] 5.104751e-05 5.915104e-05 1.379282e-05
[4514,] 4.921414e-05 5.305833e-05 1.114826e-05
[4515,] 4.846350e-05 5.765605e-05 1.599448e-05
[4516,] 4.530149e-05 5.566740e-05 1.303815e-05
[4517,] 4.557612e-05 5.120803e-05 1.219777e-05
[4518,] 5.559556e-05 5.385838e-05 1.424403e-05
[4519,] 3.935818e-05 8.284462e-04 2.115262e-05
[4520,] 4.780567e-05 6.346706e-05 1.460429e-05
[4521,] 3.621213e-05 3.035688e-05 6.937310e-06
[4522,] 5.794112e-05 5.219360e-05 1.420995e-05
[4523,] 5.719097e-05 6.524408e-05 1.619922e-05
[4524,] 5.453224e-05 4.366171e-05 1.183981e-05
[4525,] 3.354351e-05 4.473410e-05 9.829575e-06
[4526,] 5.162656e-05 3.242440e-05 8.827962e-06
[4527,] 3.333116e-05 4.440875e-05 9.774120e-06
[4528,] 5.641385e-05 4.509134e-05 1.178322e-05
[4529,] 5.610148e-05 6.803247e-05 1.812270e-05
[4530,] 3.344612e-05 4.484385e-05 9.839984e-06
[4531,] 4.364478e-05 8.704661e-05 8.696507e-06
[4532,] 5.544401e-05 5.372440e-05 1.392083e-05
[4533,] 4.988318e-05 2.738366e-05 8.270986e-06
[4534,] 5.330494e-05 4.240136e-05 1.188790e-05
[4535,] 3.893970e-05 8.289917e-04 2.397628e-05
[4536,] 3.816920e-05 1.150826e-04 1.058683e-05
[4537,] 4.228180e-05 8.177959e-05 8.623534e-06
[4538,] 5.558048e-05 6.127317e-05 2.077202e-05
[4539,] 9.927050e-05 5.045440e-04 4.848018e-05
[4540,] 9.719015e-05 6.937862e-04 5.980328e-05
[4541,] 8.157733e-05 6.535553e-05 1.661949e-05
[4542,] 3.346041e-05 2.124232e-04 2.235076e-05
[4543,] 5.886319e-05 2.955986e-05 9.487827e-06
[4544,] 3.504374e-05 2.722477e-05 7.880772e-06
[4545,] 7.315889e-05 5.118698e-05 2.121005e-05
[4546,] 3.570690e-05 9.163556e-05 1.349969e-05
[4547,] 6.066470e-05 2.621300e-05 8.905086e-06
[4548,] 5.386425e-05 5.720673e-05 1.617724e-05
[4549,] 4.185768e-05 3.149641e-05 7.973188e-06
[4550,] 4.498880e-05 4.202286e-05 1.133920e-05
[4551,] 5.782230e-05 5.634225e-05 1.608271e-05
[4552,] 4.733316e-05 7.086154e-05 1.428447e-05
[4553,] 5.801880e-05 5.155435e-05 1.693997e-05
[4554,] 3.142926e-05 3.912604e-05 9.317446e-06
[4555,] 8.698848e-05 5.731259e-05 3.461365e-05
[4556,] 3.031217e-05 3.031759e-05 7.375875e-06
[4557,] 3.081638e-05 2.573020e-05 6.911222e-06
[4558,] 3.197020e-05 2.660912e-05 7.299407e-06
[4559,] 3.108785e-05 2.573591e-05 6.949968e-06
[4560,] 6.045937e-05 5.300735e-05 1.642135e-05
[4561,] 6.047367e-05 5.380247e-05 1.795673e-05
[4562,] 4.105603e-05 3.278070e-05 7.958649e-06
[4563,] 8.107599e-05 4.820473e-05 2.410068e-05
[4564,] 3.072493e-05 2.849849e-05 7.348880e-06
[4565,] 4.677337e-05 3.306045e-05 1.312096e-05
[4566,] 6.063013e-05 4.607063e-05 1.416865e-05
[4567,] 3.161462e-05 4.889283e-05 1.011079e-05
[4568,] 6.016808e-05 4.431909e-05 1.389603e-05
[4569,] 3.615615e-05 3.512738e-05 8.710102e-06
[4570,] 3.417816e-05 3.502114e-05 9.021461e-06
[4571,] 3.210012e-05 3.897217e-05 9.764999e-06
[4572,] 3.187779e-05 4.029231e-05 9.726865e-06
[4573,] 5.362393e-05 5.444412e-05 1.697927e-05
[4574,] 3.596429e-05 2.703323e-05 7.608441e-06
[4575,] 3.864549e-05 4.329297e-05 9.634492e-06
[4576,] 6.016485e-05 4.463796e-05 1.394704e-05
[4577,] 4.470890e-05 2.332700e-04 5.313236e-05
[4578,] 3.665222e-05 2.814735e-05 7.936454e-06
[4579,] 5.024416e-05 4.999411e-05 1.522467e-05
[4580,] 4.862379e-05 2.750379e-05 8.676474e-06
[4581,] 4.471706e-05 1.462365e-04 3.594144e-05
[4582,] 4.480230e-05 1.518445e-04 3.786789e-05
[4583,] 4.485863e-05 1.542134e-04 3.885666e-05
[4584,] 4.884324e-05 4.689413e-05 1.406692e-05
[4585,] 6.009478e-05 7.620680e-05 2.088889e-05
[4586,] 4.466695e-05 5.440166e-05 1.272544e-05
[4587,] 3.479749e-05 2.454774e-05 7.020845e-06
[4588,] 5.355178e-05 5.466511e-05 1.548334e-05
[4589,] 3.528323e-05 3.411209e-05 8.119382e-06
[4590,] 3.322817e-05 2.863984e-05 8.327596e-06
[4591,] 3.530321e-05 3.539473e-05 8.677177e-06
[4592,] 3.743466e-05 3.723807e-05 9.333397e-06
[4593,] 6.169271e-05 4.865320e-05 1.407312e-05
[4594,] 3.608952e-05 3.995808e-05 1.232047e-05
[4595,] 3.381749e-05 3.527106e-05 1.036442e-05
[4596,] 3.248903e-05 4.807080e-05 1.162818e-05
[4597,] 5.275726e-05 2.575465e-05 8.619686e-06
[4598,] 3.695266e-05 2.977098e-05 9.182225e-06
[4599,] 6.300324e-05 6.563527e-05 1.785788e-05
[4600,] 6.426407e-05 7.486364e-05 1.877618e-05
[4601,] 3.833537e-05 2.666496e-05 8.866415e-06
[4602,] 3.563251e-05 2.773878e-05 8.687305e-06
[4603,] 3.384165e-05 4.930233e-05 1.374732e-05
[4604,] 3.407638e-05 3.203017e-05 9.586266e-06
[4605,] 3.368600e-05 5.228488e-05 1.430438e-05
[4606,] 8.347011e-05 5.929112e-05 1.801056e-05
[4607,] 5.720380e-05 6.227873e-05 1.603634e-05
[4608,] 4.711508e-05 3.360926e-05 1.389199e-05
[4609,] 4.656653e-05 7.377792e-05 1.519579e-05
[4610,] 8.608190e-05 4.057603e-05 1.037372e-05
[4611,] 5.858937e-05 5.648324e-05 1.616474e-05
[4612,] 3.194246e-05 3.727518e-05 9.389892e-06
[4613,] 3.186436e-05 2.096219e-04 2.997793e-05
[4614,] 5.770248e-05 2.588200e-05 8.361251e-06
[4615,] 7.348419e-05 4.936508e-05 1.186327e-05
[4616,] 1.223127e-04 2.856777e-05 1.027148e-05
[4617,] 1.358985e-04 2.879228e-05 1.675890e-05
[4618,] 8.153218e-05 3.066198e-05 1.537709e-05
[4619,] 3.460066e-05 2.604965e-05 7.211239e-06
[4620,] 2.623258e-04 5.453176e-05 5.582114e-05
[4621,] 3.427704e-05 2.830325e-05 7.595059e-06
[4622,] 3.496370e-05 2.851941e-05 7.441976e-06
[4623,] 3.441170e-05 2.954819e-05 7.738633e-06
[4624,] 3.543889e-05 3.379026e-05 9.120336e-06
[4625,] 3.418304e-05 2.853645e-05 7.756899e-06
[4626,] 9.707967e-05 3.327009e-05 2.084974e-05
[4627,] 3.536031e-05 2.812104e-05 7.821008e-06
[4628,] 3.708091e-05 4.197133e-05 8.978236e-06
[4629,] 3.598020e-05 3.849217e-05 1.018577e-05
[4630,] 4.412633e-04 5.177858e-05 4.428948e-05
[4631,] 3.451935e-05 3.252709e-05 8.111365e-06
[4632,] 6.719997e-05 4.355555e-05 2.273630e-05
[4633,] 7.472205e-05 3.399759e-05 1.788975e-05
[4634,] 6.437675e-05 2.655577e-05 1.094639e-05
[4635,] 4.354397e-05 2.969226e-05 1.010257e-05
[4636,] 7.580584e-05 3.298928e-05 1.669153e-05
[4637,] 7.085533e-05 3.275493e-05 1.570757e-05
[4638,] 8.535091e-05 2.519778e-05 1.081642e-05
[4639,] 7.509772e-05 2.515666e-05 1.028083e-05
[4640,] 7.656573e-05 2.488121e-05 9.797175e-06
[4641,] 5.682414e-05 3.482115e-05 1.121341e-05
[4642,] 4.452202e-05 2.889813e-05 9.495318e-06
[4643,] 1.068440e-04 2.635128e-05 8.213389e-06
[4644,] 6.785098e-05 2.533660e-05 8.252928e-06
[4645,] 6.127572e-05 5.013817e-05 1.753618e-05
[4646,] 4.771565e-05 2.913436e-05 9.702829e-06
[4647,] 6.732215e-05 2.747115e-05 1.026711e-05
[4648,] 5.415117e-05 7.108152e-05 1.387043e-05
[4649,] 3.577684e-05 2.469404e-05 7.128773e-06
[4650,] 3.563394e-05 3.080071e-05 9.007904e-06
[4651,] 6.597179e-05 3.152064e-05 1.122910e-05
[4652,] 3.596988e-05 3.089375e-05 9.202155e-06
[4653,] 3.460938e-05 3.081585e-05 8.355608e-06
[4654,] 3.868749e-05 5.748147e-05 1.161080e-05
[4655,] 3.800013e-05 5.903467e-05 1.241084e-05
[4656,] 3.869172e-05 3.661617e-05 8.638285e-06
[4657,] 5.052042e-05 2.749050e-05 1.067011e-05
[4658,] 3.718311e-05 6.644303e-05 1.649288e-05
[4659,] 3.699307e-05 2.260664e-04 3.418318e-05
[4660,] 5.460491e-05 7.456740e-04 4.828105e-05
[4661,] 5.325101e-05 3.014626e-05 9.303935e-06
[4662,] 3.200805e-05 3.393654e-05 8.322465e-06
[4663,] 4.810279e-05 6.203885e-05 1.633169e-05
[4664,] 8.009426e-05 1.763978e-04 1.499102e-05
[4665,] 5.433944e-05 3.020497e-05 9.272040e-06
[4666,] 3.909113e-05 2.728276e-04 1.271059e-05
[4667,] 4.956505e-05 3.008860e-05 9.193313e-06
[4668,] 4.355968e-05 9.874174e-05 1.856695e-05
[4669,] 5.500152e-05 6.240585e-04 4.260734e-05
[4670,] 5.242222e-05 3.418410e-05 1.161389e-05
[4671,] 4.349766e-05 2.779248e-05 8.112091e-06
[4672,] 3.234994e-05 3.412360e-05 8.576498e-06
[4673,] 4.828126e-05 3.063001e-05 8.890811e-06
[4674,] 5.127398e-05 8.260113e-05 1.280061e-05
[4675,] 4.207991e-05 2.934613e-05 8.287960e-06
[4676,] 4.623348e-05 3.057850e-05 8.805542e-06
[4677,] 7.064992e-05 4.518266e-05 2.171442e-05
[4678,] 6.962468e-05 5.396550e-05 2.719162e-05
[4679,] 5.662497e-05 1.964892e-04 8.830186e-05
[4680,] 1.316261e-04 2.614291e-04 3.628389e-04
[4681,] 5.210570e-05 2.575773e-05 7.405829e-06
[4682,] 3.954248e-05 2.522412e-05 7.842471e-06
[4683,] 9.573609e-05 5.058300e-05 2.150473e-05
[4684,] 3.102200e-05 3.053081e-05 7.730793e-06
[4685,] 3.817132e-05 3.023649e-05 9.814021e-06
[4686,] 4.341756e-05 7.144627e-05 1.822642e-05
[4687,] 5.137401e-05 6.010153e-05 1.719203e-05
[4688,] 5.596087e-05 1.216980e-04 5.254461e-05
[4689,] 4.470858e-05 3.350215e-05 1.363353e-05
[4690,] 5.718760e-05 6.980101e-05 3.399815e-05
[4691,] 3.694720e-05 3.536536e-05 1.134679e-05
[4692,] 5.537814e-05 9.078488e-05 4.224601e-05
[4693,] 3.259177e-05 2.493222e-05 6.936712e-06
[4694,] 5.107306e-05 3.997410e-05 1.252021e-05
[4695,] 5.205471e-05 6.392780e-05 1.959031e-05
[4696,] 3.269968e-05 2.501475e-05 6.912479e-06
[4697,] 5.697841e-05 5.799020e-05 2.758638e-05
[4698,] 4.216925e-05 3.784923e-05 1.462293e-05
[4699,] 4.419799e-05 4.150183e-05 1.706180e-05
[4700,] 3.287792e-05 2.503568e-05 6.926886e-06
[4701,] 4.783184e-05 3.335944e-05 1.442659e-05
[4702,] 6.528342e-05 8.489980e-05 4.725822e-05
[4703,] 5.146931e-05 8.375373e-05 2.342175e-05
[4704,] 4.412132e-05 3.041349e-05 1.099811e-05
[4705,] 4.282055e-05 2.955261e-05 1.021930e-05
[4706,] 3.938301e-05 2.535432e-05 7.935025e-06
[4707,] 4.289731e-05 3.437527e-05 1.362639e-05
[4708,] 4.939482e-05 6.172475e-05 1.422477e-05
[4709,] 3.249473e-05 2.646603e-05 7.063634e-06
[4710,] 4.671074e-05 3.619568e-05 1.590153e-05
[4711,] 7.089488e-05 7.008475e-05 4.483459e-05
[4712,] 4.646095e-05 3.763337e-05 1.650432e-05
[4713,] 3.272451e-05 2.584305e-05 7.011602e-06
[4714,] 4.709986e-05 3.757829e-05 1.679072e-05
[4715,] 5.141389e-05 8.217705e-05 2.286287e-05
[4716,] 7.105140e-05 5.447136e-05 2.128819e-05
[4717,] 3.229904e-05 2.667612e-05 7.208860e-06
[4718,] 6.925045e-05 5.434909e-05 2.110651e-05
[4719,] 6.958851e-05 5.450309e-05 2.137381e-05
[4720,] 6.811503e-05 1.675074e-04 1.115966e-04
[4721,] 6.939886e-05 4.719726e-05 1.760458e-05
[4722,] 3.239694e-05 2.737745e-05 7.243543e-06
[4723,] 6.840575e-05 4.719726e-05 1.740456e-05
[4724,] 3.239290e-05 2.714509e-05 7.211958e-06
[4725,] 4.930240e-05 9.922052e-05 4.477277e-05
[4726,] 7.033888e-05 4.756745e-05 1.787245e-05
[4727,] 5.066123e-05 7.901700e-05 3.636892e-05
[4728,] 3.299771e-05 2.499383e-05 6.946964e-06
[4729,] 5.149556e-05 7.110152e-05 1.914705e-05
[4730,] 4.680552e-05 4.462899e-05 2.029500e-05
[4731,] 3.203234e-05 4.387564e-05 1.145420e-05
[4732,] 3.148878e-05 2.454969e-05 6.755722e-06
[4733,] 3.174096e-05 4.444856e-05 1.130812e-05
[4734,] 3.247574e-05 3.769451e-05 1.034379e-05
[4735,] 3.186952e-05 4.345372e-05 1.123036e-05
[4736,] 3.136388e-05 4.493601e-05 1.102006e-05
[4737,] 3.140201e-05 2.490834e-05 6.844642e-06
[4738,] 3.144003e-05 4.398262e-05 1.092512e-05
[4739,] 7.985007e-05 5.487535e-05 2.226453e-05
[4740,] 3.137707e-05 5.218547e-05 1.230080e-05
[4741,] 3.147756e-05 2.464953e-05 6.788799e-06
[4742,] 3.143621e-05 5.518241e-05 1.029262e-05
[4743,] 3.153962e-05 2.744731e-05 7.055473e-06
[4744,] 3.301214e-05 2.489624e-05 6.919311e-06
[4745,] 3.148907e-05 2.623908e-05 7.073598e-06
[4746,] 4.030256e-05 5.538130e-05 1.278014e-05
[4747,] 3.153191e-05 2.814794e-05 7.524419e-06
[4748,] 3.148255e-05 2.791987e-05 7.356872e-06
[4749,] 7.488534e-05 3.956452e-05 1.454189e-05
[4750,] 5.128624e-05 4.010606e-05 1.214088e-05
[4751,] 5.169939e-05 2.624443e-05 1.060239e-05
[4752,] 6.329408e-05 3.572291e-05 1.404039e-05
[4753,] 4.877866e-05 2.869245e-05 9.540039e-06
[4754,] 1.273254e-04 1.639004e-04 2.232348e-04
[4755,] 9.397448e-05 6.753717e-05 6.069468e-05
[4756,] 4.129079e-05 3.095540e-05 9.527083e-06
[4757,] 3.630099e-05 2.594000e-05 8.131730e-06
[4758,] 1.288987e-04 3.658899e-05 3.364505e-05
[4759,] 3.289906e-05 2.941425e-05 7.724794e-06
[4760,] 4.389163e-05 3.569467e-05 1.460318e-05
[4761,] 5.156245e-05 8.706528e-05 2.396532e-05
[4762,] 5.180310e-05 7.878931e-05 2.261560e-05
[4763,] 4.703349e-05 2.984462e-05 1.211784e-05
[4764,] 4.785939e-05 2.932992e-05 1.204532e-05
[4765,] 4.603308e-05 2.842124e-05 1.104354e-05
[4766,] 4.657843e-05 2.966262e-05 1.191114e-05
[4767,] 4.750515e-05 2.977358e-05 1.216534e-05
[4768,] 4.319981e-05 3.084157e-05 6.665777e-06
[4769,] 4.564733e-05 2.913737e-05 1.138391e-05
[4770,] 4.715639e-05 2.946990e-05 1.188841e-05
[4771,] 5.099806e-05 2.150704e-04 4.648347e-05
[4772,] 4.736816e-05 3.040573e-05 1.253387e-05
[4773,] 4.606398e-05 3.096042e-05 1.263439e-05
[4774,] 4.702505e-05 3.135640e-05 1.309007e-05
[4775,] 4.542028e-05 2.785356e-05 6.863801e-06
[4776,] 4.736889e-05 4.326008e-05 6.824943e-06
[4777,] 4.621664e-05 2.792833e-05 7.109209e-06
[4778,] 4.685688e-05 2.796858e-05 7.125633e-06
[4779,] 4.835859e-05 2.661928e-05 9.361125e-06
[4780,] 4.763667e-05 3.747798e-05 6.698425e-06
[4781,] 4.882551e-05 2.980419e-05 1.101131e-05
[4782,] 1.331849e-04 1.437961e-04 2.061290e-04
[4783,] 4.570459e-05 2.683173e-05 7.126490e-06
[4784,] 4.573269e-05 2.677778e-05 7.139039e-06
[4785,] 4.555196e-05 2.666322e-05 7.156784e-06
[4786,] 5.019958e-05 2.710811e-05 1.021037e-05
[4787,] 5.473331e-05 5.900522e-05 1.609674e-05
[4788,] 5.120419e-05 6.990314e-05 1.918975e-05
[4789,] 5.083591e-05 2.714150e-05 1.069948e-05
[4790,] 5.113694e-05 7.677440e-05 2.027601e-05
[4791,] 5.111569e-05 7.758716e-05 2.035387e-05
[4792,] 5.116320e-05 8.115420e-05 2.106253e-05
[4793,] 5.090739e-05 5.222546e-05 1.549313e-05
[4794,] 5.092470e-05 8.181633e-05 2.020929e-05
[4795,] 5.113738e-05 8.179777e-05 2.083958e-05
[4796,] 3.019821e-05 2.449117e-05 6.629015e-06
[4797,] 5.112874e-05 7.926479e-05 2.073512e-05
[4798,] 5.117369e-05 7.869621e-05 2.089816e-05
[4799,] 5.115293e-05 7.869621e-05 2.080105e-05
[4800,] 5.114387e-05 8.436510e-05 2.212934e-05
[4801,] 5.115802e-05 8.138440e-05 2.136459e-05
[4802,] 5.101600e-05 8.560301e-05 2.220825e-05
[4803,] 5.867933e-05 2.637210e-05 8.372629e-06
[4804,] 5.831167e-05 2.874556e-05 1.298251e-05
[4805,] 5.122123e-05 8.432993e-05 2.203989e-05
[4806,] 4.796348e-05 6.793524e-05 3.275881e-05
[4807,] 3.865843e-05 3.015808e-05 7.388899e-06
[4808,] 5.052526e-05 3.139797e-05 1.005486e-05
[4809,] 5.117827e-05 8.320384e-05 2.093808e-05
```
