## Supplementary material for "Characterization of shared and ancestry-specific signals driving complex traits using multi-ancestry fine-mapping": s1_data.bim

```
9	chr9:132489057:G:A	0	132489057	A	G
9	chr9:132489748:C:T	0	132489748	T	C
9	chr9:132489766:C:T	0	132489766	T	C
9	chr9:132489831:A:C	0	132489831	C	A
9	chr9:132489833:C:T	0	132489833	T	C
9	chr9:132490203:G:A	0	132490203	A	G
9	chr9:132490886:G:A	0	132490886	A	G
9	chr9:132491071:C:T	0	132491071	T	C
9	chr9:132492274:C:A	0	132492274	A	C
9	chr9:132492521:A:G	0	132492521	G	A
9	chr9:132492670:C:T	0	132492670	T	C
9	chr9:132493452:C:T	0	132493452	T	C
9	chr9:132493670:C:T	0	132493670	T	C
9	chr9:132493792:T:C	0	132493792	C	T
9	chr9:132494192:G:A	0	132494192	A	G
9	chr9:132494624:A:G	0	132494624	G	A
9	chr9:132494662:GCA:G	0	132494662	G	GCA
9	chr9:132494913:T:C	0	132494913	C	T
9	chr9:132495422:G:A	0	132495422	A	G
9	chr9:132495547:C:T	0	132495547	T	C
9	chr9:132495663:A:G	0	132495663	G	A
9	chr9:132495782:T:C	0	132495782	C	T
9	chr9:132496215:C:A	0	132496215	A	C
9	chr9:132497052:T:G	0	132497052	G	T
9	chr9:132497102:A:G	0	132497102	G	A
9	chr9:132497158:A:G	0	132497158	G	A
9	chr9:132497465:T:C	0	132497465	C	T
9	chr9:132497519:C:T	0	132497519	T	C
9	chr9:132497777:T:C	0	132497777	C	T
9	chr9:132497949:T:C	0	132497949	C	T
9	chr9:132498110:G:A	0	132498110	A	G
9	chr9:132498258:A:G	0	132498258	G	A
9	chr9:132499058:G:A	0	132499058	A	G
9	chr9:132499377:G:A	0	132499377	A	G
9	chr9:132499931:G:A	0	132499931	A	G
9	chr9:132500127:G:A	0	132500127	A	G
9	chr9:132500195:C:G	0	132500195	G	C
9	chr9:132500905:C:T	0	132500905	T	C
9	chr9:132500908:C:T	0	132500908	T	C
9	chr9:132501831:G:A	0	132501831	A	G
9	chr9:132502052:C:T	0	132502052	T	C
9	chr9:132502359:A:G	0	132502359	G	A
9	chr9:132502377:T:C	0	132502377	C	T
9	chr9:132502422:G:A	0	132502422	A	G
9	chr9:132502608:T:C	0	132502608	C	T
9	chr9:132503561:G:A	0	132503561	A	G
9	chr9:132504133:A:C	0	132504133	C	A
9	chr9:132504429:G:T	0	132504429	T	G
9	chr9:132504793:TCCAC:T	0	132504793	T	TCCAC
9	chr9:132504927:C:T	0	132504927	T	C
9	chr9:132506097:T:C	0	132506097	C	T
9	chr9:132506347:C:T	0	132506347	T	C
9	chr9:132506695:T:C	0	132506695	C	T
9	chr9:132506811:C:T	0	132506811	T	C
9	chr9:132507697:C:T	0	132507697	T	C
9	chr9:132508561:C:T	0	132508561	T	C
9	chr9:132509090:G:A	0	132509090	A	G
9	chr9:132509396:C:T	0	132509396	T	C
9	chr9:132510131:C:A	0	132510131	A	C
9	chr9:132510188:A:G	0	132510188	G	A
9	chr9:132510261:T:C	0	132510261	C	T
9	chr9:132510285:A:G	0	132510285	G	A
9	chr9:132510289:G:A	0	132510289	A	G
9	chr9:132510699:A:G	0	132510699	G	A
9	chr9:132511128:A:G	0	132511128	G	A
9	chr9:132511618:A:G	0	132511618	G	A
9	chr9:132511634:G:A	0	132511634	A	G
9	chr9:132512147:G:A	0	132512147	A	G
9	chr9:132512731:A:G	0	132512731	G	A
9	chr9:132512851:G:T	0	132512851	T	G
9	chr9:132512938:A:G	0	132512938	G	A
9	chr9:132513028:T:A	0	132513028	A	T
9	chr9:132513412:G:A	0	132513412	A	G
9	chr9:132513874:C:T	0	132513874	T	C
9	chr9:132514173:C:T	0	132514173	T	C
9	chr9:132514816:C:T	0	132514816	T	C
9	chr9:132515266:T:C	0	132515266	C	T
9	chr9:132515867:T:TC	0	132515867	TC	T
9	chr9:132516576:A:G	0	132516576	G	A
9	chr9:132517055:C:A	0	132517055	A	C
9	chr9:132518673:G:A	0	132518673	A	G
9	chr9:132519139:C:T	0	132519139	T	C
9	chr9:132520172:A:G	0	132520172	G	A
9	chr9:132520554:A:G	0	132520554	G	A
9	chr9:132520574:G:C	0	132520574	C	G
9	chr9:132520918:T:C	0	132520918	C	T
9	chr9:132520986:T:C	0	132520986	C	T
9	chr9:132521162:A:C	0	132521162	C	A
9	chr9:132521730:T:C	0	132521730	C	T
9	chr9:132522002:C:T	0	132522002	T	C
9	chr9:132522221:C:G	0	132522221	G	C
9	chr9:132522369:A:AT	0	132522369	AT	A
9	chr9:132522386:T:C	0	132522386	C	T
9	chr9:132522411:A:G	0	132522411	G	A
9	chr9:132522477:T:A	0	132522477	A	T
9	chr9:132522729:T:C	0	132522729	C	T
9	chr9:132523150:T:C	0	132523150	C	T
9	chr9:132523817:T:C	0	132523817	C	T
9	chr9:132523983:T:C	0	132523983	C	T
9	chr9:132524458:C:T	0	132524458	T	C
9	chr9:132524664:A:T	0	132524664	T	A
9	chr9:132524716:T:A	0	132524716	A	T
9	chr9:132524809:C:T	0	132524809	T	C
9	chr9:132525302:G:T	0	132525302	T	G
9	chr9:132525741:C:T	0	132525741	T	C
9	chr9:132526303:C:T	0	132526303	T	C
9	chr9:132529901:A:G	0	132529901	G	A
9	chr9:132530555:G:A	0	132530555	A	G
9	chr9:132530818:G:A	0	132530818	A	G
9	chr9:132530925:A:T	0	132530925	T	A
9	chr9:132531012:A:G	0	132531012	G	A
9	chr9:132531107:C:T	0	132531107	T	C
9	chr9:132532706:C:T	0	132532706	T	C
9	chr9:132533184:T:C	0	132533184	C	T
9	chr9:132533327:T:C	0	132533327	C	T
9	chr9:132533956:C:T	0	132533956	T	C
9	chr9:132534665:G:A	0	132534665	A	G
9	chr9:132536411:G:T	0	132536411	T	G
9	chr9:132537698:A:C	0	132537698	C	A
9	chr9:132538642:A:G	0	132538642	G	A
9	chr9:132538923:T:C	0	132538923	C	T
9	chr9:132539594:A:G	0	132539594	G	A
9	chr9:132539734:T:C	0	132539734	C	T
9	chr9:132542461:G:A	0	132542461	A	G
9	chr9:132543939:G:A	0	132543939	A	G
9	chr9:132544082:A:G	0	132544082	G	A
9	chr9:132544560:A:G	0	132544560	G	A
9	chr9:132544795:T:C	0	132544795	C	T
9	chr9:132544804:G:A	0	132544804	A	G
9	chr9:132545460:C:T	0	132545460	T	C
9	chr9:132546192:C:T	0	132546192	T	C
9	chr9:132546416:G:A	0	132546416	A	G
9	chr9:132546801:G:A	0	132546801	A	G
9	chr9:132547241:C:T	0	132547241	T	C
9	chr9:132547242:G:A	0	132547242	A	G
9	chr9:132547910:C:A	0	132547910	A	C
9	chr9:132549340:C:T	0	132549340	T	C
9	chr9:132549372:C:T	0	132549372	T	C
9	chr9:132549994:G:A	0	132549994	A	G
9	chr9:132550443:C:T	0	132550443	T	C
9	chr9:132551456:C:T	0	132551456	T	C
9	chr9:132551595:C:T	0	132551595	T	C
9	chr9:132552115:T:C	0	132552115	C	T
9	chr9:132553093:G:A	0	132553093	A	G
9	chr9:132554171:T:G	0	132554171	G	T
9	chr9:132554357:T:A	0	132554357	A	T
9	chr9:132554660:C:T	0	132554660	T	C
9	chr9:132555554:C:T	0	132555554	T	C
9	chr9:132555693:G:C	0	132555693	C	G
9	chr9:132555908:G:A	0	132555908	A	G
9	chr9:132556932:T:C	0	132556932	C	T
9	chr9:132557399:G:T	0	132557399	T	G
9	chr9:132558644:G:A	0	132558644	A	G
9	chr9:132558752:T:C	0	132558752	C	T
9	chr9:132558832:GT:G	0	132558832	G	GT
9	chr9:132558912:G:C	0	132558912	C	G
9	chr9:132558996:A:G	0	132558996	G	A
9	chr9:132559504:G:A	0	132559504	A	G
9	chr9:132560355:G:A	0	132560355	A	G
9	chr9:132560421:C:T	0	132560421	T	C
9	chr9:132560817:T:C	0	132560817	C	T
9	chr9:132560907:T:G	0	132560907	G	T
9	chr9:132561639:ACACACACACACACACACACACACC:A	0	132561639	A	ACACACACACACACACACACACACC
9	chr9:132561898:A:G	0	132561898	G	A
9	chr9:132562262:T:G	0	132562262	G	T
9	chr9:132562425:A:T	0	132562425	T	A
9	chr9:132562710:T:A	0	132562710	A	T
9	chr9:132564293:T:C	0	132564293	C	T
9	chr9:132566274:C:T	0	132566274	T	C
9	chr9:132566806:C:T	0	132566806	T	C
9	chr9:132566813:T:C	0	132566813	C	T
9	chr9:132566814:C:T	0	132566814	T	C
9	chr9:132567169:G:A	0	132567169	A	G
9	chr9:132568154:C:T	0	132568154	T	C
9	chr9:132568505:G:A	0	132568505	A	G
9	chr9:132569061:T:C	0	132569061	C	T
9	chr9:132572341:A:G	0	132572341	G	A
9	chr9:132574535:A:G	0	132574535	G	A
9	chr9:132574769:A:G	0	132574769	G	A
9	chr9:132575249:G:A	0	132575249	A	G
9	chr9:132575416:A:G	0	132575416	G	A
9	chr9:132576377:CAGG:C	0	132576377	C	CAGG
9	chr9:132578370:C:T	0	132578370	T	C
9	chr9:132579615:G:C	0	132579615	C	G
9	chr9:132580215:G:A	0	132580215	A	G
9	chr9:132581165:A:G	0	132581165	G	A
9	chr9:132581207:A:C	0	132581207	C	A
9	chr9:132581218:G:A	0	132581218	A	G
9	chr9:132581550:A:G	0	132581550	G	A
9	chr9:132583485:C:T	0	132583485	T	C
9	chr9:132584388:C:T	0	132584388	T	C
9	chr9:132585765:G:A	0	132585765	A	G
9	chr9:132586867:G:C	0	132586867	C	G
9	chr9:132587023:G:A	0	132587023	A	G
9	chr9:132587246:G:A	0	132587246	A	G
9	chr9:132590136:A:G	0	132590136	G	A
9	chr9:132591339:T:C	0	132591339	C	T
9	chr9:132591972:T:C	0	132591972	C	T
9	chr9:132595027:T:C	0	132595027	C	T
9	chr9:132597914:T:C	0	132597914	C	T
9	chr9:132598260:A:C	0	132598260	C	A
9	chr9:132598758:T:C	0	132598758	C	T
9	chr9:132600550:C:T	0	132600550	T	C
9	chr9:132600825:G:A	0	132600825	A	G
9	chr9:132601944:G:A	0	132601944	A	G
9	chr9:132603424:T:C	0	132603424	C	T
9	chr9:132603647:G:A	0	132603647	A	G
9	chr9:132603786:G:C	0	132603786	C	G
9	chr9:132604823:T:C	0	132604823	C	T
9	chr9:132605970:G:A	0	132605970	A	G
9	chr9:132606494:G:A	0	132606494	A	G
9	chr9:132606637:T:G	0	132606637	G	T
9	chr9:132606953:T:A	0	132606953	A	T
9	chr9:132608334:G:T	0	132608334	T	G
9	chr9:132608998:A:C	0	132608998	C	A
9	chr9:132609115:G:A	0	132609115	A	G
9	chr9:132609391:A:G	0	132609391	G	A
9	chr9:132609872:G:A	0	132609872	A	G
9	chr9:132612488:C:T	0	132612488	T	C
9	chr9:132612630:A:G	0	132612630	G	A
9	chr9:132613022:T:C	0	132613022	C	T
9	chr9:132613155:A:T	0	132613155	T	A
9	chr9:132613411:C:T	0	132613411	T	C
9	chr9:132613465:G:A	0	132613465	A	G
9	chr9:132613579:G:A	0	132613579	A	G
9	chr9:132614273:T:C	0	132614273	C	T
9	chr9:132614434:C:T	0	132614434	T	C
9	chr9:132614969:T:C	0	132614969	C	T
9	chr9:132615400:C:T	0	132615400	T	C
9	chr9:132617500:T:C	0	132617500	C	T
9	chr9:132617999:T:C	0	132617999	C	T
9	chr9:132618064:G:C	0	132618064	C	G
9	chr9:132619282:T:C	0	132619282	C	T
9	chr9:132620848:AC:A	0	132620848	A	AC
9	chr9:132623319:A:G	0	132623319	G	A
9	chr9:132623384:C:T	0	132623384	T	C
9	chr9:132624614:C:T	0	132624614	T	C
9	chr9:132625557:A:G	0	132625557	G	A
9	chr9:132626573:A:G	0	132626573	G	A
9	chr9:132626626:T:G	0	132626626	G	T
9	chr9:132626772:A:G	0	132626772	G	A
9	chr9:132627484:T:C	0	132627484	C	T
9	chr9:132628433:A:G	0	132628433	G	A
9	chr9:132629416:G:C	0	132629416	C	G
9	chr9:132629671:T:C	0	132629671	C	T
9	chr9:132631560:C:T	0	132631560	T	C
9	chr9:132632851:A:C	0	132632851	C	A
9	chr9:132632895:C:G	0	132632895	G	C
9	chr9:132633351:C:T	0	132633351	T	C
9	chr9:132635228:G:A	0	132635228	A	G
9	chr9:132635903:C:T	0	132635903	T	C
9	chr9:132636251:C:T	0	132636251	T	C
9	chr9:132636448:C:T	0	132636448	T	C
9	chr9:132637116:C:A	0	132637116	A	C
9	chr9:132638945:A:T	0	132638945	T	A
9	chr9:132639149:A:C	0	132639149	C	A
9	chr9:132640111:T:C	0	132640111	C	T
9	chr9:132642278:C:T	0	132642278	T	C
9	chr9:132643456:T:C	0	132643456	C	T
9	chr9:132644276:A:G	0	132644276	G	A
9	chr9:132644317:A:G	0	132644317	G	A
9	chr9:132644738:G:C	0	132644738	C	G
9	chr9:132645916:C:T	0	132645916	T	C
9	chr9:132646292:C:T	0	132646292	T	C
9	chr9:132646530:C:T	0	132646530	T	C
9	chr9:132647067:AAAGT:A	0	132647067	A	AAAGT
9	chr9:132647186:A:G	0	132647186	G	A
9	chr9:132647539:A:G	0	132647539	G	A
9	chr9:132647620:G:C	0	132647620	C	G
9	chr9:132648728:G:A	0	132648728	A	G
9	chr9:132649377:C:T	0	132649377	T	C
9	chr9:132649408:G:A	0	132649408	A	G
9	chr9:132649692:T:C	0	132649692	C	T
9	chr9:132651314:G:C	0	132651314	C	G
9	chr9:132652629:C:A	0	132652629	A	C
9	chr9:132653896:ATAATT:A	0	132653896	A	ATAATT
9	chr9:132654679:C:T	0	132654679	T	C
9	chr9:132655265:GTACA:G	0	132655265	G	GTACA
9	chr9:132655783:C:G	0	132655783	G	C
9	chr9:132657330:T:C	0	132657330	C	T
9	chr9:132657856:C:T	0	132657856	T	C
9	chr9:132657927:G:A	0	132657927	A	G
9	chr9:132659275:T:C	0	132659275	C	T
9	chr9:132660487:C:T	0	132660487	T	C
9	chr9:132660751:C:T	0	132660751	T	C
9	chr9:132661153:G:A	0	132661153	A	G
9	chr9:132662663:C:T	0	132662663	T	C
9	chr9:132664406:G:A	0	132664406	A	G
9	chr9:132666314:T:C	0	132666314	C	T
9	chr9:132667307:T:C	0	132667307	C	T
9	chr9:132667388:C:T	0	132667388	T	C
9	chr9:132668426:C:T	0	132668426	T	C
9	chr9:132669385:G:A	0	132669385	A	G
9	chr9:132672342:G:A	0	132672342	A	G
9	chr9:132673217:A:G	0	132673217	G	A
9	chr9:132673352:T:C	0	132673352	C	T
9	chr9:132673513:T:TGACC	0	132673513	TGACC	T
9	chr9:132673649:G:A	0	132673649	A	G
9	chr9:132673984:T:C	0	132673984	C	T
9	chr9:132674706:A:G	0	132674706	G	A
9	chr9:132675386:A:G	0	132675386	G	A
9	chr9:132675838:T:G	0	132675838	G	T
9	chr9:132676132:C:T	0	132676132	T	C
9	chr9:132676231:C:G	0	132676231	G	C
9	chr9:132676459:T:C	0	132676459	C	T
9	chr9:132676475:C:T	0	132676475	T	C
9	chr9:132676626:G:T	0	132676626	T	G
9	chr9:132676926:C:T	0	132676926	T	C
9	chr9:132677101:A:G	0	132677101	G	A
9	chr9:132679179:G:A	0	132679179	A	G
9	chr9:132679941:TAATA:T	0	132679941	T	TAATA
9	chr9:132679954:G:A	0	132679954	A	G
9	chr9:132680410:G:A	0	132680410	A	G
9	chr9:132680623:G:A	0	132680623	A	G
9	chr9:132680714:T:C	0	132680714	C	T
9	chr9:132680892:C:T	0	132680892	T	C
9	chr9:132682354:A:G	0	132682354	G	A
9	chr9:132682999:T:C	0	132682999	C	T
9	chr9:132683116:A:C	0	132683116	C	A
9	chr9:132684752:T:C	0	132684752	C	T
9	chr9:132685047:C:T	0	132685047	T	C
9	chr9:132685053:T:C	0	132685053	C	T
9	chr9:132685458:A:C	0	132685458	C	A
9	chr9:132685499:G:A	0	132685499	A	G
9	chr9:132686004:T:C	0	132686004	C	T
9	chr9:132686557:T:C	0	132686557	C	T
9	chr9:132686952:T:C	0	132686952	C	T
9	chr9:132687808:G:A	0	132687808	A	G
9	chr9:132687906:T:C	0	132687906	C	T
9	chr9:132687935:A:G	0	132687935	G	A
9	chr9:132688112:G:A	0	132688112	A	G
9	chr9:132689104:C:T	0	132689104	T	C
9	chr9:132689347:T:C	0	132689347	C	T
9	chr9:132689559:A:G	0	132689559	G	A
9	chr9:132689909:G:A	0	132689909	A	G
9	chr9:132690270:T:C	0	132690270	C	T
9	chr9:132690283:C:A	0	132690283	A	C
9	chr9:132690787:A:G	0	132690787	G	A
9	chr9:132690986:A:G	0	132690986	G	A
9	chr9:132691131:G:A	0	132691131	A	G
9	chr9:132692001:T:G	0	132692001	G	T
9	chr9:132692463:C:G	0	132692463	G	C
9	chr9:132692608:GT:G	0	132692608	G	GT
9	chr9:132693691:A:C	0	132693691	C	A
9	chr9:132694156:C:T	0	132694156	T	C
9	chr9:132694354:A:T	0	132694354	T	A
9	chr9:132694532:A:G	0	132694532	G	A
9	chr9:132695849:T:C	0	132695849	C	T
9	chr9:132696924:T:C	0	132696924	C	T
9	chr9:132697260:T:C	0	132697260	C	T
9	chr9:132697396:T:A	0	132697396	A	T
9	chr9:132697428:C:A	0	132697428	A	C
9	chr9:132698018:G:A	0	132698018	A	G
9	chr9:132699036:C:T	0	132699036	T	C
9	chr9:132700110:A:G	0	132700110	G	A
9	chr9:132700205:A:T	0	132700205	T	A
9	chr9:132700794:G:A	0	132700794	A	G
9	chr9:132701357:C:T	0	132701357	T	C
9	chr9:132701422:C:G	0	132701422	G	C
9	chr9:132701451:A:G	0	132701451	G	A
9	chr9:132701912:T:C	0	132701912	C	T
9	chr9:132702749:G:A	0	132702749	A	G
9	chr9:132702856:A:C	0	132702856	C	A
9	chr9:132704645:G:C	0	132704645	C	G
9	chr9:132704646:C:T	0	132704646	T	C
9	chr9:132705528:T:C	0	132705528	C	T
9	chr9:132705654:A:G	0	132705654	G	A
9	chr9:132705930:A:G	0	132705930	G	A
9	chr9:132706494:G:A	0	132706494	A	G
9	chr9:132707283:T:C	0	132707283	C	T
9	chr9:132707416:G:GA	0	132707416	GA	G
9	chr9:132708303:GGT:G	0	132708303	G	GGT
9	chr9:132709621:A:G	0	132709621	G	A
9	chr9:132710718:C:T	0	132710718	T	C
9	chr9:132711555:C:T	0	132711555	T	C
9	chr9:132711589:A:G	0	132711589	G	A
9	chr9:132712153:T:C	0	132712153	C	T
9	chr9:132712615:G:A	0	132712615	A	G
9	chr9:132712644:C:T	0	132712644	T	C
9	chr9:132712971:T:C	0	132712971	C	T
9	chr9:132712995:G:A	0	132712995	A	G
9	chr9:132715224:T:C	0	132715224	C	T
9	chr9:132715611:A:C	0	132715611	C	A
9	chr9:132717648:C:G	0	132717648	G	C
9	chr9:132718791:T:C	0	132718791	C	T
9	chr9:132718962:T:C	0	132718962	C	T
9	chr9:132719125:T:C	0	132719125	C	T
9	chr9:132719730:T:C	0	132719730	C	T
9	chr9:132720703:T:C	0	132720703	C	T
9	chr9:132721823:G:A	0	132721823	A	G
9	chr9:132721847:C:A	0	132721847	A	C
9	chr9:132721954:G:A	0	132721954	A	G
9	chr9:132722241:G:A	0	132722241	A	G
9	chr9:132722312:C:G	0	132722312	G	C
9	chr9:132723116:C:T	0	132723116	T	C
9	chr9:132723687:G:A	0	132723687	A	G
9	chr9:132724019:GAGCCGCC:G	0	132724019	G	GAGCCGCC
9	chr9:132724298:C:T	0	132724298	T	C
9	chr9:132724510:T:A	0	132724510	A	T
9	chr9:132724673:T:A	0	132724673	A	T
9	chr9:132724799:G:A	0	132724799	A	G
9	chr9:132724933:C:T	0	132724933	T	C
9	chr9:132725029:C:T	0	132725029	T	C
9	chr9:132725300:G:A	0	132725300	A	G
9	chr9:132725967:T:C	0	132725967	C	T
9	chr9:132725980:G:C	0	132725980	C	G
9	chr9:132726245:A:C	0	132726245	C	A
9	chr9:132726831:C:T	0	132726831	T	C
9	chr9:132727069:A:G	0	132727069	G	A
9	chr9:132727340:T:C	0	132727340	C	T
9	chr9:132727721:TCC:T	0	132727721	T	TCC
9	chr9:132728153:T:C	0	132728153	C	T
9	chr9:132729179:G:C	0	132729179	C	G
9	chr9:132729221:G:C	0	132729221	C	G
9	chr9:132729508:A:G	0	132729508	G	A
9	chr9:132729514:T:C	0	132729514	C	T
9	chr9:132730052:C:T	0	132730052	T	C
9	chr9:132730103:G:T	0	132730103	T	G
9	chr9:132730597:C:T	0	132730597	T	C
9	chr9:132730639:C:T	0	132730639	T	C
9	chr9:132730644:G:A	0	132730644	A	G
9	chr9:132730646:G:A	0	132730646	A	G
9	chr9:132730662:A:G	0	132730662	G	A
9	chr9:132730688:T:C	0	132730688	C	T
9	chr9:132730714:A:C	0	132730714	C	A
9	chr9:132731332:C:T	0	132731332	T	C
9	chr9:132732726:T:C	0	132732726	C	T
9	chr9:132733385:C:T	0	132733385	T	C
9	chr9:132733601:C:T	0	132733601	T	C
9	chr9:132733602:G:A	0	132733602	A	G
9	chr9:132735201:CT:C	0	132735201	C	CT
9	chr9:132736123:T:C	0	132736123	C	T
9	chr9:132736602:A:G	0	132736602	G	A
9	chr9:132737342:A:G	0	132737342	G	A
9	chr9:132738007:T:C	0	132738007	C	T
9	chr9:132740148:C:T	0	132740148	T	C
9	chr9:132740155:C:T	0	132740155	T	C
9	chr9:132740859:C:T	0	132740859	T	C
9	chr9:132740991:G:A	0	132740991	A	G
9	chr9:132741258:G:A	0	132741258	A	G
9	chr9:132741313:C:T	0	132741313	T	C
9	chr9:132742723:C:T	0	132742723	T	C
9	chr9:132742812:G:A	0	132742812	A	G
9	chr9:132742896:A:G	0	132742896	G	A
9	chr9:132742938:G:A	0	132742938	A	G
9	chr9:132743073:G:A	0	132743073	A	G
9	chr9:132743910:G:A	0	132743910	A	G
9	chr9:132747651:G:A	0	132747651	A	G
9	chr9:132748415:C:T	0	132748415	T	C
9	chr9:132748810:G:A	0	132748810	A	G
9	chr9:132749516:C:T	0	132749516	T	C
9	chr9:132750221:C:T	0	132750221	T	C
9	chr9:132751009:G:A	0	132751009	A	G
9	chr9:132751264:A:C	0	132751264	C	A
9	chr9:132752151:T:TTTTA	0	132752151	TTTTA	T
9	chr9:132752410:T:C	0	132752410	C	T
9	chr9:132752675:AATGGGCCTGGCTGTCCCTGGCCCAGGAC:A	0	132752675	A	AATGGGCCTGGCTGTCCCTGGCCCAGGAC
9	chr9:132753320:C:T	0	132753320	T	C
9	chr9:132754528:C:T	0	132754528	T	C
9	chr9:132754557:A:G	0	132754557	G	A
9	chr9:132756393:G:A	0	132756393	A	G
9	chr9:132756669:C:T	0	132756669	T	C
9	chr9:132757093:C:T	0	132757093	T	C
9	chr9:132757106:G:A	0	132757106	A	G
9	chr9:132757239:C:T	0	132757239	T	C
9	chr9:132758207:C:G	0	132758207	G	C
9	chr9:132760465:C:T	0	132760465	T	C
9	chr9:132761219:T:A	0	132761219	A	T
9	chr9:132761798:C:T	0	132761798	T	C
9	chr9:132763848:A:G	0	132763848	G	A
9	chr9:132767647:T:C	0	132767647	C	T
9	chr9:132771634:C:A	0	132771634	A	C
9	chr9:132773518:G:A	0	132773518	A	G
9	chr9:132774292:G:C	0	132774292	C	G
9	chr9:132774830:T:C	0	132774830	C	T
9	chr9:132775129:AG:A	0	132775129	A	AG
9	chr9:132775997:G:C	0	132775997	C	G
9	chr9:132776033:A:G	0	132776033	G	A
9	chr9:132776069:T:C	0	132776069	C	T
9	chr9:132776493:T:C	0	132776493	C	T
9	chr9:132777426:C:T	0	132777426	T	C
9	chr9:132777562:T:G	0	132777562	G	T
9	chr9:132777998:G:A	0	132777998	A	G
9	chr9:132779089:A:G	0	132779089	G	A
9	chr9:132779640:C:T	0	132779640	T	C
9	chr9:132780758:G:C	0	132780758	C	G
9	chr9:132780859:T:C	0	132780859	C	T
9	chr9:132783426:G:T	0	132783426	T	G
9	chr9:132785249:G:A	0	132785249	A	G
9	chr9:132785312:C:T	0	132785312	T	C
9	chr9:132785703:G:GA	0	132785703	GA	G
9	chr9:132787740:T:C	0	132787740	C	T
9	chr9:132788134:T:C	0	132788134	C	T
9	chr9:132789419:A:G	0	132789419	G	A
9	chr9:132790035:C:A	0	132790035	A	C
9	chr9:132790179:G:A	0	132790179	A	G
9	chr9:132793070:CT:C	0	132793070	C	CT
9	chr9:132793841:T:C	0	132793841	C	T
9	chr9:132794049:G:A	0	132794049	A	G
9	chr9:132794433:C:G	0	132794433	G	C
9	chr9:132795323:G:GC	0	132795323	GC	G
9	chr9:132795393:G:A	0	132795393	A	G
9	chr9:132795677:G:A	0	132795677	A	G
9	chr9:132795798:A:T	0	132795798	T	A
9	chr9:132797362:T:A	0	132797362	A	T
9	chr9:132797819:C:T	0	132797819	T	C
9	chr9:132798094:T:C	0	132798094	C	T
9	chr9:132798503:A:G	0	132798503	G	A
9	chr9:132798695:T:G	0	132798695	G	T
9	chr9:132800287:T:C	0	132800287	C	T
9	chr9:132800803:T:C	0	132800803	C	T
9	chr9:132800849:G:C	0	132800849	C	G
9	chr9:132801138:C:T	0	132801138	T	C
9	chr9:132801485:A:G	0	132801485	G	A
9	chr9:132801628:T:A	0	132801628	A	T
9	chr9:132801662:T:C	0	132801662	C	T
9	chr9:132801762:G:A	0	132801762	A	G
9	chr9:132801925:C:T	0	132801925	T	C
9	chr9:132802052:C:T	0	132802052	T	C
9	chr9:132802624:G:A	0	132802624	A	G
9	chr9:132802631:G:C	0	132802631	C	G
9	chr9:132802695:T:C	0	132802695	C	T
9	chr9:132802704:C:T	0	132802704	T	C
9	chr9:132803087:G:A	0	132803087	A	G
9	chr9:132803335:G:A	0	132803335	A	G
9	chr9:132803393:CATATATAAA:C	0	132803393	C	CATATATAAA
9	chr9:132803461:C:T	0	132803461	T	C
9	chr9:132803781:T:C	0	132803781	C	T
9	chr9:132803893:C:T	0	132803893	T	C
9	chr9:132803974:T:C	0	132803974	C	T
9	chr9:132804600:A:G	0	132804600	G	A
9	chr9:132804739:T:C	0	132804739	C	T
9	chr9:132805080:C:T	0	132805080	T	C
9	chr9:132805189:G:A	0	132805189	A	G
9	chr9:132805553:G:A	0	132805553	A	G
9	chr9:132806521:G:A	0	132806521	A	G
9	chr9:132806632:T:C	0	132806632	C	T
9	chr9:132806749:A:G	0	132806749	G	A
9	chr9:132807949:G:A	0	132807949	A	G
9	chr9:132808028:T:C	0	132808028	C	T
9	chr9:132808642:G:C	0	132808642	C	G
9	chr9:132808720:A:G	0	132808720	G	A
9	chr9:132808914:C:A	0	132808914	A	C
9	chr9:132808981:T:C	0	132808981	C	T
9	chr9:132809386:A:C	0	132809386	C	A
9	chr9:132809437:A:G	0	132809437	G	A
9	chr9:132809596:G:A	0	132809596	A	G
9	chr9:132809600:T:C	0	132809600	C	T
9	chr9:132810130:C:T	0	132810130	T	C
9	chr9:132810617:G:A	0	132810617	A	G
9	chr9:132811061:C:T	0	132811061	T	C
9	chr9:132811300:G:A	0	132811300	A	G
9	chr9:132815180:T:C	0	132815180	C	T
9	chr9:132815195:G:A	0	132815195	A	G
9	chr9:132815518:G:A	0	132815518	A	G
9	chr9:132815776:T:C	0	132815776	C	T
9	chr9:132815948:C:T	0	132815948	T	C
9	chr9:132816269:G:C	0	132816269	C	G
9	chr9:132816641:C:T	0	132816641	T	C
9	chr9:132817254:C:T	0	132817254	T	C
9	chr9:132817347:T:A	0	132817347	A	T
9	chr9:132817753:T:C	0	132817753	C	T
9	chr9:132817901:G:C	0	132817901	C	G
9	chr9:132817919:G:A	0	132817919	A	G
9	chr9:132818753:C:T	0	132818753	T	C
9	chr9:132819605:G:A	0	132819605	A	G
9	chr9:132821331:G:A	0	132821331	A	G
9	chr9:132821655:T:C	0	132821655	C	T
9	chr9:132825896:T:C	0	132825896	C	T
9	chr9:132826037:G:A	0	132826037	A	G
9	chr9:132827103:T:C	0	132827103	C	T
9	chr9:132827654:A:C	0	132827654	C	A
9	chr9:132828978:T:C	0	132828978	C	T
9	chr9:132829638:C:T	0	132829638	T	C
9	chr9:132829652:T:A	0	132829652	A	T
9	chr9:132830530:CAT:C	0	132830530	C	CAT
9	chr9:132832516:C:T	0	132832516	T	C
9	chr9:132832629:A:G	0	132832629	G	A
9	chr9:132833067:T:C	0	132833067	C	T
9	chr9:132833541:G:A	0	132833541	A	G
9	chr9:132833994:T:C	0	132833994	C	T
9	chr9:132834003:G:T	0	132834003	T	G
9	chr9:132835198:A:G	0	132835198	G	A
9	chr9:132835238:C:T	0	132835238	T	C
9	chr9:132835493:C:T	0	132835493	T	C
9	chr9:132835791:C:T	0	132835791	T	C
9	chr9:132836064:G:A	0	132836064	A	G
9	chr9:132836253:C:T	0	132836253	T	C
9	chr9:132836545:T:C	0	132836545	C	T
9	chr9:132836885:G:A	0	132836885	A	G
9	chr9:132838251:G:GA	0	132838251	GA	G
9	chr9:132840766:G:A	0	132840766	A	G
9	chr9:132841122:G:A	0	132841122	A	G
9	chr9:132841215:T:C	0	132841215	C	T
9	chr9:132841311:G:A	0	132841311	A	G
9	chr9:132843197:G:A	0	132843197	A	G
9	chr9:132843263:G:A	0	132843263	A	G
9	chr9:132843408:A:G	0	132843408	G	A
9	chr9:132844371:A:G	0	132844371	G	A
9	chr9:132845080:A:G	0	132845080	G	A
9	chr9:132845145:G:C	0	132845145	C	G
9	chr9:132846040:G:A	0	132846040	A	G
9	chr9:132846438:T:C	0	132846438	C	T
9	chr9:132846485:T:C	0	132846485	C	T
9	chr9:132846742:A:G	0	132846742	G	A
9	chr9:132847048:T:C	0	132847048	C	T
9	chr9:132847091:G:A	0	132847091	A	G
9	chr9:132847265:C:A	0	132847265	A	C
9	chr9:132847941:G:A	0	132847941	A	G
9	chr9:132848133:AAAAAAAAAAAG:A	0	132848133	A	AAAAAAAAAAAG
9	chr9:132849062:C:A	0	132849062	A	C
9	chr9:132849514:T:C	0	132849514	C	T
9	chr9:132849550:C:T	0	132849550	T	C
9	chr9:132849651:G:T	0	132849651	T	G
9	chr9:132850589:G:A	0	132850589	A	G
9	chr9:132851368:T:C	0	132851368	C	T
9	chr9:132852022:A:G	0	132852022	G	A
9	chr9:132852350:T:C	0	132852350	C	T
9	chr9:132853314:T:C	0	132853314	C	T
9	chr9:132854339:T:C	0	132854339	C	T
9	chr9:132854691:T:G	0	132854691	G	T
9	chr9:132855063:C:T	0	132855063	T	C
9	chr9:132855714:A:G	0	132855714	G	A
9	chr9:132858870:G:A	0	132858870	A	G
9	chr9:132859956:G:A	0	132859956	A	G
9	chr9:132860478:G:A	0	132860478	A	G
9	chr9:132861579:A:G	0	132861579	G	A
9	chr9:132861701:T:C	0	132861701	C	T
9	chr9:132861715:A:G	0	132861715	G	A
9	chr9:132861884:T:C	0	132861884	C	T
9	chr9:132862515:A:G	0	132862515	G	A
9	chr9:132863426:C:T	0	132863426	T	C
9	chr9:132863827:C:T	0	132863827	T	C
9	chr9:132863839:T:C	0	132863839	C	T
9	chr9:132864371:T:G	0	132864371	G	T
9	chr9:132864544:A:G	0	132864544	G	A
9	chr9:132865250:C:A	0	132865250	A	C
9	chr9:132865430:A:G	0	132865430	G	A
9	chr9:132865471:A:C	0	132865471	C	A
9	chr9:132865559:C:T	0	132865559	T	C
9	chr9:132865641:C:T	0	132865641	T	C
9	chr9:132865994:C:T	0	132865994	T	C
9	chr9:132867835:C:T	0	132867835	T	C
9	chr9:132869347:T:A	0	132869347	A	T
9	chr9:132869689:T:C	0	132869689	C	T
9	chr9:132869887:G:A	0	132869887	A	G
9	chr9:132870268:T:G	0	132870268	G	T
9	chr9:132871444:T:C	0	132871444	C	T
9	chr9:132872869:T:C	0	132872869	C	T
9	chr9:132873155:C:T	0	132873155	T	C
9	chr9:132873447:G:A	0	132873447	A	G
9	chr9:132873467:T:A	0	132873467	A	T
9	chr9:132873723:GC:G	0	132873723	G	GC
9	chr9:132874415:T:C	0	132874415	C	T
9	chr9:132874686:G:A	0	132874686	A	G
9	chr9:132876337:C:T	0	132876337	T	C
9	chr9:132876472:C:T	0	132876472	T	C
9	chr9:132877828:C:T	0	132877828	T	C
9	chr9:132878242:A:G	0	132878242	G	A
9	chr9:132878623:C:T	0	132878623	T	C
9	chr9:132881518:C:T	0	132881518	T	C
9	chr9:132883034:G:A	0	132883034	A	G
9	chr9:132883158:G:A	0	132883158	A	G
9	chr9:132885091:C:T	0	132885091	T	C
9	chr9:132888429:C:T	0	132888429	T	C
9	chr9:132888694:A:G	0	132888694	G	A
9	chr9:132889874:C:T	0	132889874	T	C
9	chr9:132891798:C:T	0	132891798	T	C
9	chr9:132892556:C:T	0	132892556	T	C
9	chr9:132894301:T:C	0	132894301	C	T
9	chr9:132894747:G:A	0	132894747	A	G
9	chr9:132894863:A:C	0	132894863	C	A
9	chr9:132894913:G:A	0	132894913	A	G
9	chr9:132897330:G:A	0	132897330	A	G
9	chr9:132897727:C:T	0	132897727	T	C
9	chr9:132897777:C:T	0	132897777	T	C
9	chr9:132898672:T:C	0	132898672	C	T
9	chr9:132898777:T:C	0	132898777	C	T
9	chr9:132899149:T:A	0	132899149	A	T
9	chr9:132899361:T:C	0	132899361	C	T
9	chr9:132899816:C:A	0	132899816	A	C
9	chr9:132900143:T:C	0	132900143	C	T
9	chr9:132900647:C:T	0	132900647	T	C
9	chr9:132900954:C:A	0	132900954	A	C
9	chr9:132901458:G:A	0	132901458	A	G
9	chr9:132901734:A:G	0	132901734	G	A
9	chr9:132902064:T:C	0	132902064	C	T
9	chr9:132903440:C:T	0	132903440	T	C
9	chr9:132903480:T:C	0	132903480	C	T
9	chr9:132904143:T:C	0	132904143	C	T
9	chr9:132904619:TACACTGG:T	0	132904619	T	TACACTGG
9	chr9:132906176:G:A	0	132906176	A	G
9	chr9:132906322:G:C	0	132906322	C	G
9	chr9:132906639:C:A	0	132906639	A	C
9	chr9:132906834:T:C	0	132906834	C	T
9	chr9:132906890:G:C	0	132906890	C	G
9	chr9:132907092:G:A	0	132907092	A	G
9	chr9:132907560:G:GC	0	132907560	GC	G
9	chr9:132907581:C:T	0	132907581	T	C
9	chr9:132908137:T:TTTTG	0	132908137	TTTTG	T
9	chr9:132908262:C:T	0	132908262	T	C
9	chr9:132908327:A:G	0	132908327	G	A
9	chr9:132908367:G:A	0	132908367	A	G
9	chr9:132910179:T:C	0	132910179	C	T
9	chr9:132911517:A:G	0	132911517	G	A
9	chr9:132912840:G:A	0	132912840	A	G
9	chr9:132912885:G:A	0	132912885	A	G
9	chr9:132915716:G:A	0	132915716	A	G
9	chr9:132917393:C:T	0	132917393	T	C
9	chr9:132917648:T:A	0	132917648	A	T
9	chr9:132920795:C:T	0	132920795	T	C
9	chr9:132921221:A:C	0	132921221	C	A
9	chr9:132924617:A:G	0	132924617	G	A
9	chr9:132926689:T:G	0	132926689	G	T
9	chr9:132929522:G:A	0	132929522	A	G
9	chr9:132933471:T:C	0	132933471	C	T
9	chr9:132933474:C:T	0	132933474	T	C
9	chr9:132939296:G:T	0	132939296	T	G
9	chr9:132939882:T:C	0	132939882	C	T
9	chr9:132940087:T:G	0	132940087	G	T
9	chr9:132941498:A:G	0	132941498	G	A
9	chr9:132944033:G:T	0	132944033	T	G
9	chr9:132944194:G:A	0	132944194	A	G
9	chr9:132945221:C:T	0	132945221	T	C
9	chr9:132945399:G:T	0	132945399	T	G
9	chr9:132945400:C:T	0	132945400	T	C
9	chr9:132945985:A:G	0	132945985	G	A
9	chr9:132946630:A:C	0	132946630	C	A
9	chr9:132946903:G:A	0	132946903	A	G
9	chr9:132947375:G:A	0	132947375	A	G
9	chr9:132947466:T:C	0	132947466	C	T
9	chr9:132947488:A:G	0	132947488	G	A
9	chr9:132947558:T:C	0	132947558	C	T
9	chr9:132947563:A:C	0	132947563	C	A
9	chr9:132947607:G:A	0	132947607	A	G
9	chr9:132947684:C:T	0	132947684	T	C
9	chr9:132948351:A:G	0	132948351	G	A
9	chr9:132951563:C:T	0	132951563	T	C
9	chr9:132951888:C:T	0	132951888	T	C
9	chr9:132951928:G:A	0	132951928	A	G
9	chr9:132952767:T:C	0	132952767	C	T
9	chr9:132953429:A:G	0	132953429	G	A
9	chr9:132956506:C:T	0	132956506	T	C
9	chr9:132959947:C:T	0	132959947	T	C
9	chr9:132961256:A:G	0	132961256	G	A
9	chr9:132961887:G:A	0	132961887	A	G
9	chr9:132961964:G:A	0	132961964	A	G
9	chr9:132962287:G:A	0	132962287	A	G
9	chr9:132962405:C:T	0	132962405	T	C
9	chr9:132963204:A:G	0	132963204	G	A
9	chr9:132963614:A:G	0	132963614	G	A
9	chr9:132964473:T:A	0	132964473	A	T
9	chr9:132964475:T:G	0	132964475	G	T
9	chr9:132965148:G:A	0	132965148	A	G
9	chr9:132966033:C:T	0	132966033	T	C
9	chr9:132966050:G:A	0	132966050	A	G
9	chr9:132966230:G:A	0	132966230	A	G
9	chr9:132967028:C:G	0	132967028	G	C
9	chr9:132967565:G:A	0	132967565	A	G
9	chr9:132968138:A:G	0	132968138	G	A
9	chr9:132969253:G:A	0	132969253	A	G
9	chr9:132969499:G:A	0	132969499	A	G
9	chr9:132969836:T:C	0	132969836	C	T
9	chr9:132970228:C:T	0	132970228	T	C
9	chr9:132971175:G:C	0	132971175	C	G
9	chr9:132971771:C:T	0	132971771	T	C
9	chr9:132971798:C:A	0	132971798	A	C
9	chr9:132972272:A:G	0	132972272	G	A
9	chr9:132972602:G:A	0	132972602	A	G
9	chr9:132972844:G:A	0	132972844	A	G
9	chr9:132973245:G:A	0	132973245	A	G
9	chr9:132973499:C:T	0	132973499	T	C
9	chr9:132973574:T:C	0	132973574	C	T
9	chr9:132973583:G:T	0	132973583	T	G
9	chr9:132973688:A:C	0	132973688	C	A
9	chr9:132973861:A:G	0	132973861	G	A
9	chr9:132974054:G:A	0	132974054	A	G
9	chr9:132974067:A:G	0	132974067	G	A
9	chr9:132974801:GA:G	0	132974801	G	GA
9	chr9:132975187:G:A	0	132975187	A	G
9	chr9:132975727:A:C	0	132975727	C	A
9	chr9:132975769:T:C	0	132975769	C	T
9	chr9:132975774:A:G	0	132975774	G	A
9	chr9:132975988:T:A	0	132975988	A	T
9	chr9:132975997:A:G	0	132975997	G	A
9	chr9:132976129:T:A	0	132976129	A	T
9	chr9:132977033:C:T	0	132977033	T	C
9	chr9:132977070:G:A	0	132977070	A	G
9	chr9:132977566:A:G	0	132977566	G	A
9	chr9:132977715:T:C	0	132977715	C	T
9	chr9:132977758:T:C	0	132977758	C	T
9	chr9:132977948:A:G	0	132977948	G	A
9	chr9:132977992:G:A	0	132977992	A	G
9	chr9:132978410:C:T	0	132978410	T	C
9	chr9:132980381:C:T	0	132980381	T	C
9	chr9:132981096:A:G	0	132981096	G	A
9	chr9:132982533:G:A	0	132982533	A	G
9	chr9:132983728:T:G	0	132983728	G	T
9	chr9:132984676:C:T	0	132984676	T	C
9	chr9:132985028:C:T	0	132985028	T	C
9	chr9:132985452:G:A	0	132985452	A	G
9	chr9:132985646:C:T	0	132985646	T	C
9	chr9:132985854:G:A	0	132985854	A	G
9	chr9:132986611:T:G	0	132986611	G	T
9	chr9:132987108:C:T	0	132987108	T	C
9	chr9:132987600:T:C	0	132987600	C	T
9	chr9:132987908:G:A	0	132987908	A	G
9	chr9:132988098:A:G	0	132988098	G	A
9	chr9:132988115:G:A	0	132988115	A	G
9	chr9:132988790:C:T	0	132988790	T	C
9	chr9:132988892:G:A	0	132988892	A	G
9	chr9:132990109:T:C	0	132990109	C	T
9	chr9:132990250:CTCAT:C	0	132990250	C	CTCAT
9	chr9:132990767:C:T	0	132990767	T	C
9	chr9:132991261:C:G	0	132991261	G	C
9	chr9:132991306:A:G	0	132991306	G	A
9	chr9:132992300:C:T	0	132992300	T	C
9	chr9:132992602:A:C	0	132992602	C	A
9	chr9:132993162:C:T	0	132993162	T	C
9	chr9:132993384:G:A	0	132993384	A	G
9	chr9:132993824:T:C	0	132993824	C	T
9	chr9:132994784:G:C	0	132994784	C	G
9	chr9:132994930:AG:A	0	132994930	A	AG
9	chr9:132995625:C:T	0	132995625	T	C
9	chr9:132995768:T:C	0	132995768	C	T
9	chr9:132996132:C:T	0	132996132	T	C
9	chr9:132996286:C:T	0	132996286	T	C
9	chr9:132996465:C:G	0	132996465	G	C
9	chr9:132996697:T:C	0	132996697	C	T
9	chr9:132997350:C:T	0	132997350	T	C
9	chr9:132997916:A:G	0	132997916	G	A
9	chr9:132998090:C:A	0	132998090	A	C
9	chr9:132998126:A:C	0	132998126	C	A
9	chr9:132998153:A:G	0	132998153	G	A
9	chr9:132998173:A:T	0	132998173	T	A
9	chr9:132998249:T:C	0	132998249	C	T
9	chr9:132998893:G:C	0	132998893	C	G
9	chr9:132999881:A:T	0	132999881	T	A
9	chr9:133000231:T:C	0	133000231	C	T
9	chr9:133000264:T:C	0	133000264	C	T
9	chr9:133000286:G:A	0	133000286	A	G
9	chr9:133000321:T:C	0	133000321	C	T
9	chr9:133000647:G:A	0	133000647	A	G
9	chr9:133000764:A:T	0	133000764	T	A
9	chr9:133000871:A:G	0	133000871	G	A
9	chr9:133001439:C:T	0	133001439	T	C
9	chr9:133001891:T:A	0	133001891	A	T
9	chr9:133001900:G:A	0	133001900	A	G
9	chr9:133002247:G:A	0	133002247	A	G
9	chr9:133002560:C:T	0	133002560	T	C
9	chr9:133002624:T:C	0	133002624	C	T
9	chr9:133003890:G:C	0	133003890	C	G
9	chr9:133004069:C:T	0	133004069	T	C
9	chr9:133004885:G:A	0	133004885	A	G
9	chr9:133005082:C:A	0	133005082	A	C
9	chr9:133005211:T:G	0	133005211	G	T
9	chr9:133006022:C:T	0	133006022	T	C
9	chr9:133006837:G:A	0	133006837	A	G
9	chr9:133006841:G:C	0	133006841	C	G
9	chr9:133007391:A:T	0	133007391	T	A
9	chr9:133007553:A:T	0	133007553	T	A
9	chr9:133007829:G:A	0	133007829	A	G
9	chr9:133007950:A:C	0	133007950	C	A
9	chr9:133008043:T:C	0	133008043	C	T
9	chr9:133008163:C:A	0	133008163	A	C
9	chr9:133008176:G:A	0	133008176	A	G
9	chr9:133008194:G:A	0	133008194	A	G
9	chr9:133008217:A:G	0	133008217	G	A
9	chr9:133009186:T:C	0	133009186	C	T
9	chr9:133009218:T:C	0	133009218	C	T
9	chr9:133009419:T:G	0	133009419	G	T
9	chr9:133009668:A:G	0	133009668	G	A
9	chr9:133012149:C:T	0	133012149	T	C
9	chr9:133012198:G:A	0	133012198	A	G
9	chr9:133012468:C:T	0	133012468	T	C
9	chr9:133012521:TGGTGAAAC:T	0	133012521	T	TGGTGAAAC
9	chr9:133012664:G:A	0	133012664	A	G
9	chr9:133012703:T:A	0	133012703	A	T
9	chr9:133012763:G:A	0	133012763	A	G
9	chr9:133012799:GAGAA:G	0	133012799	G	GAGAA
9	chr9:133012895:C:T	0	133012895	T	C
9	chr9:133013020:G:A	0	133013020	A	G
9	chr9:133013129:G:A	0	133013129	A	G
9	chr9:133013364:C:T	0	133013364	T	C
9	chr9:133013509:C:A	0	133013509	A	C
9	chr9:133013624:T:C	0	133013624	C	T
9	chr9:133013643:C:T	0	133013643	T	C
9	chr9:133013676:A:G	0	133013676	G	A
9	chr9:133013705:GGAGGCT:G	0	133013705	G	GGAGGCT
9	chr9:133013756:G:A	0	133013756	A	G
9	chr9:133014026:A:G	0	133014026	G	A
9	chr9:133014192:G:A	0	133014192	A	G
9	chr9:133014577:C:T	0	133014577	T	C
9	chr9:133014692:A:G	0	133014692	G	A
9	chr9:133014975:G:A	0	133014975	A	G
9	chr9:133015042:T:C	0	133015042	C	T
9	chr9:133015156:A:G	0	133015156	G	A
9	chr9:133015604:G:A	0	133015604	A	G
9	chr9:133015840:T:G	0	133015840	G	T
9	chr9:133016492:T:C	0	133016492	C	T
9	chr9:133016602:C:A	0	133016602	A	C
9	chr9:133017427:T:C	0	133017427	C	T
9	chr9:133017575:T:C	0	133017575	C	T
9	chr9:133017594:T:C	0	133017594	C	T
9	chr9:133017783:A:G	0	133017783	G	A
9	chr9:133017987:A:C	0	133017987	C	A
9	chr9:133018256:C:T	0	133018256	T	C
9	chr9:133018603:C:T	0	133018603	T	C
9	chr9:133018711:G:A	0	133018711	A	G
9	chr9:133018743:C:T	0	133018743	T	C
9	chr9:133021081:T:G	0	133021081	G	T
9	chr9:133021242:A:AT	0	133021242	AT	A
9	chr9:133021372:A:T	0	133021372	T	A
9	chr9:133021623:C:T	0	133021623	T	C
9	chr9:133022002:C:T	0	133022002	T	C
9	chr9:133022383:G:A	0	133022383	A	G
9	chr9:133022675:C:A	0	133022675	A	C
9	chr9:133022704:G:A	0	133022704	A	G
9	chr9:133023761:G:C	0	133023761	C	G
9	chr9:133024501:G:A	0	133024501	A	G
9	chr9:133024548:G:C	0	133024548	C	G
9	chr9:133025312:G:A	0	133025312	A	G
9	chr9:133025870:T:A	0	133025870	A	T
9	chr9:133026378:T:C	0	133026378	C	T
9	chr9:133026897:G:T	0	133026897	T	G
9	chr9:133027302:C:T	0	133027302	T	C
9	chr9:133027575:A:G	0	133027575	G	A
9	chr9:133027651:G:A	0	133027651	A	G
9	chr9:133027904:T:C	0	133027904	C	T
9	chr9:133028238:G:A	0	133028238	A	G
9	chr9:133028610:T:C	0	133028610	C	T
9	chr9:133028879:A:G	0	133028879	G	A
9	chr9:133028953:T:C	0	133028953	C	T
9	chr9:133029363:A:G	0	133029363	G	A
9	chr9:133029651:C:T	0	133029651	T	C
9	chr9:133029762:G:C	0	133029762	C	G
9	chr9:133029769:A:G	0	133029769	G	A
9	chr9:133029868:T:C	0	133029868	C	T
9	chr9:133030314:C:T	0	133030314	T	C
9	chr9:133030670:C:T	0	133030670	T	C
9	chr9:133032804:A:G	0	133032804	G	A
9	chr9:133032812:G:A	0	133032812	A	G
9	chr9:133032913:A:G	0	133032913	G	A
9	chr9:133034941:T:C	0	133034941	C	T
9	chr9:133036092:A:G	0	133036092	G	A
9	chr9:133036716:A:G	0	133036716	G	A
9	chr9:133036777:T:C	0	133036777	C	T
9	chr9:133036843:T:C	0	133036843	C	T
9	chr9:133037189:A:G	0	133037189	G	A
9	chr9:133038096:C:T	0	133038096	T	C
9	chr9:133038965:G:T	0	133038965	T	G
9	chr9:133039527:C:A	0	133039527	A	C
9	chr9:133039611:T:C	0	133039611	C	T
9	chr9:133040838:A:T	0	133040838	T	A
9	chr9:133041088:C:T	0	133041088	T	C
9	chr9:133041137:C:T	0	133041137	T	C
9	chr9:133041428:T:C	0	133041428	C	T
9	chr9:133041631:A:G	0	133041631	G	A
9	chr9:133041643:A:G	0	133041643	G	A
9	chr9:133043991:G:A	0	133043991	A	G
9	chr9:133045219:G:A	0	133045219	A	G
9	chr9:133045783:C:T	0	133045783	T	C
9	chr9:133046252:G:A	0	133046252	A	G
9	chr9:133046365:G:A	0	133046365	A	G
9	chr9:133047764:C:T	0	133047764	T	C
9	chr9:133049728:T:C	0	133049728	C	T
9	chr9:133050630:A:G	0	133050630	G	A
9	chr9:133051606:A:G	0	133051606	G	A
9	chr9:133053813:A:C	0	133053813	C	A
9	chr9:133055402:T:C	0	133055402	C	T
9	chr9:133057557:A:G	0	133057557	G	A
9	chr9:133057735:C:T	0	133057735	T	C
9	chr9:133058374:C:T	0	133058374	T	C
9	chr9:133060007:A:G	0	133060007	G	A
9	chr9:133060063:C:T	0	133060063	T	C
9	chr9:133063483:G:T	0	133063483	T	G
9	chr9:133068122:A:G	0	133068122	G	A
9	chr9:133069821:A:G	0	133069821	G	A
9	chr9:133072397:A:G	0	133072397	G	A
9	chr9:133072461:G:A	0	133072461	A	G
9	chr9:133074221:G:T	0	133074221	T	G
9	chr9:133075765:A:T	0	133075765	T	A
9	chr9:133075844:A:G	0	133075844	G	A
9	chr9:133079406:G:A	0	133079406	A	G
9	chr9:133079454:A:T	0	133079454	T	A
9	chr9:133079784:T:C	0	133079784	C	T
9	chr9:133079814:T:TCAC	0	133079814	TCAC	T
9	chr9:133080209:C:T	0	133080209	T	C
9	chr9:133081152:CCT:C	0	133081152	C	CCT
9	chr9:133081196:C:T	0	133081196	T	C
9	chr9:133081253:A:G	0	133081253	G	A
9	chr9:133081417:T:G	0	133081417	G	T
9	chr9:133081579:C:T	0	133081579	T	C
9	chr9:133081704:A:G	0	133081704	G	A
9	chr9:133083805:C:T	0	133083805	T	C
9	chr9:133083858:A:C	0	133083858	C	A
9	chr9:133083939:C:A	0	133083939	A	C
9	chr9:133085367:G:A	0	133085367	A	G
9	chr9:133086400:A:G	0	133086400	G	A
9	chr9:133086409:C:T	0	133086409	T	C
9	chr9:133086422:T:C	0	133086422	C	T
9	chr9:133086723:C:G	0	133086723	G	C
9	chr9:133087640:T:G	0	133087640	G	T
9	chr9:133088346:C:A	0	133088346	A	C
9	chr9:133088484:G:A	0	133088484	A	G
9	chr9:133088606:G:C	0	133088606	C	G
9	chr9:133088775:C:T	0	133088775	T	C
9	chr9:133088778:T:G	0	133088778	G	T
9	chr9:133090554:C:T	0	133090554	T	C
9	chr9:133090572:G:C	0	133090572	C	G
9	chr9:133090975:C:T	0	133090975	T	C
9	chr9:133091387:C:T	0	133091387	T	C
9	chr9:133092627:A:G	0	133092627	G	A
9	chr9:133092751:G:A	0	133092751	A	G
9	chr9:133092933:G:T	0	133092933	T	G
9	chr9:133092980:C:T	0	133092980	T	C
9	chr9:133093170:G:A	0	133093170	A	G
9	chr9:133093558:C:T	0	133093558	T	C
9	chr9:133093733:A:G	0	133093733	G	A
9	chr9:133094152:T:C	0	133094152	C	T
9	chr9:133095719:G:T	0	133095719	T	G
9	chr9:133096337:G:A	0	133096337	A	G
9	chr9:133096455:G:A	0	133096455	A	G
9	chr9:133097170:A:G	0	133097170	G	A
9	chr9:133098692:G:C	0	133098692	C	G
9	chr9:133098713:G:A	0	133098713	A	G
9	chr9:133099484:G:GA	0	133099484	GA	G
9	chr9:133101165:A:G	0	133101165	G	A
9	chr9:133101277:C:T	0	133101277	T	C
9	chr9:133101311:G:A	0	133101311	A	G
9	chr9:133102196:C:T	0	133102196	T	C
9	chr9:133105134:C:T	0	133105134	T	C
9	chr9:133107004:T:C	0	133107004	C	T
9	chr9:133109267:A:G	0	133109267	G	A
9	chr9:133110135:A:C	0	133110135	C	A
9	chr9:133110409:C:T	0	133110409	T	C
9	chr9:133111369:C:G	0	133111369	G	C
9	chr9:133117657:A:G	0	133117657	G	A
9	chr9:133118087:G:T	0	133118087	T	G
9	chr9:133118576:CA:C	0	133118576	C	CA
9	chr9:133121591:GATC:G	0	133121591	G	GATC
9	chr9:133122273:A:G	0	133122273	G	A
9	chr9:133122302:T:C	0	133122302	C	T
9	chr9:133122405:T:C	0	133122405	C	T
9	chr9:133123236:G:A	0	133123236	A	G
9	chr9:133123723:CAG:C	0	133123723	C	CAG
9	chr9:133124474:T:C	0	133124474	C	T
9	chr9:133125563:A:G	0	133125563	G	A
9	chr9:133126222:A:G	0	133126222	G	A
9	chr9:133126376:A:G	0	133126376	G	A
9	chr9:133126579:T:C	0	133126579	C	T
9	chr9:133126709:C:T	0	133126709	T	C
9	chr9:133126847:T:C	0	133126847	C	T
9	chr9:133126964:A:G	0	133126964	G	A
9	chr9:133127300:A:T	0	133127300	T	A
9	chr9:133128535:C:T	0	133128535	T	C
9	chr9:133128714:C:T	0	133128714	T	C
9	chr9:133129312:G:A	0	133129312	A	G
9	chr9:133129383:C:T	0	133129383	T	C
9	chr9:133129513:C:T	0	133129513	T	C
9	chr9:133129828:TTC:T	0	133129828	T	TTC
9	chr9:133130250:A:G	0	133130250	G	A
9	chr9:133130728:A:G	0	133130728	G	A
9	chr9:133131341:G:A	0	133131341	A	G
9	chr9:133131971:A:C	0	133131971	C	A
9	chr9:133132529:T:C	0	133132529	C	T
9	chr9:133132601:C:T	0	133132601	T	C
9	chr9:133133804:G:A	0	133133804	A	G
9	chr9:133133850:C:G	0	133133850	G	C
9	chr9:133133862:T:C	0	133133862	C	T
9	chr9:133134332:C:G	0	133134332	G	C
9	chr9:133134790:C:T	0	133134790	T	C
9	chr9:133134999:T:C	0	133134999	C	T
9	chr9:133135091:C:T	0	133135091	T	C
9	chr9:133135523:G:A	0	133135523	A	G
9	chr9:133135615:TG:T	0	133135615	T	TG
9	chr9:133135789:G:A	0	133135789	A	G
9	chr9:133137303:C:T	0	133137303	T	C
9	chr9:133137405:T:C	0	133137405	C	T
9	chr9:133137979:A:G	0	133137979	G	A
9	chr9:133138255:C:T	0	133138255	T	C
9	chr9:133138840:A:G	0	133138840	G	A
9	chr9:133138897:A:G	0	133138897	G	A
9	chr9:133139150:A:C	0	133139150	C	A
9	chr9:133139653:C:T	0	133139653	T	C
9	chr9:133139774:G:A	0	133139774	A	G
9	chr9:133139932:C:T	0	133139932	T	C
9	chr9:133141294:T:C	0	133141294	C	T
9	chr9:133141450:G:A	0	133141450	A	G
9	chr9:133141457:A:AG	0	133141457	AG	A
9	chr9:133141558:A:AAG	0	133141558	AAG	A
9	chr9:133141810:C:T	0	133141810	T	C
9	chr9:133142205:T:G	0	133142205	G	T
9	chr9:133142522:C:T	0	133142522	T	C
9	chr9:133142769:T:C	0	133142769	C	T
9	chr9:133142837:G:A	0	133142837	A	G
9	chr9:133143357:G:A	0	133143357	A	G
9	chr9:133144093:A:G	0	133144093	G	A
9	chr9:133144516:A:G	0	133144516	G	A
9	chr9:133144643:C:T	0	133144643	T	C
9	chr9:133144672:G:A	0	133144672	A	G
9	chr9:133145306:T:C	0	133145306	C	T
9	chr9:133146393:C:T	0	133146393	T	C
9	chr9:133146632:T:C	0	133146632	C	T
9	chr9:133146796:A:G	0	133146796	G	A
9	chr9:133146912:G:A	0	133146912	A	G
9	chr9:133147567:G:A	0	133147567	A	G
9	chr9:133147666:T:C	0	133147666	C	T
9	chr9:133150073:G:C	0	133150073	C	G
9	chr9:133153751:G:A	0	133153751	A	G
9	chr9:133155071:C:T	0	133155071	T	C
9	chr9:133155959:A:G	0	133155959	G	A
9	chr9:133156364:G:T	0	133156364	T	G
9	chr9:133156402:C:T	0	133156402	T	C
9	chr9:133156430:G:C	0	133156430	C	G
9	chr9:133157113:A:G	0	133157113	G	A
9	chr9:133157200:C:T	0	133157200	T	C
9	chr9:133157215:T:C	0	133157215	C	T
9	chr9:133158168:CCAG:C	0	133158168	C	CCAG
9	chr9:133159295:T:C	0	133159295	C	T
9	chr9:133159520:C:T	0	133159520	T	C
9	chr9:133160916:A:G	0	133160916	G	A
9	chr9:133160920:C:G	0	133160920	G	C
9	chr9:133160987:G:A	0	133160987	A	G
9	chr9:133162355:G:A	0	133162355	A	G
9	chr9:133162643:C:T	0	133162643	T	C
9	chr9:133163727:G:C	0	133163727	C	G
9	chr9:133164549:C:T	0	133164549	T	C
9	chr9:133164747:G:A	0	133164747	A	G
9	chr9:133165097:G:A	0	133165097	A	G
9	chr9:133165306:G:A	0	133165306	A	G
9	chr9:133165599:T:C	0	133165599	C	T
9	chr9:133166068:C:T	0	133166068	T	C
9	chr9:133166133:G:A	0	133166133	A	G
9	chr9:133166877:T:C	0	133166877	C	T
9	chr9:133167064:C:T	0	133167064	T	C
9	chr9:133167143:G:A	0	133167143	A	G
9	chr9:133167307:G:A	0	133167307	A	G
9	chr9:133167805:A:G	0	133167805	G	A
9	chr9:133167970:C:T	0	133167970	T	C
9	chr9:133168083:T:C	0	133168083	C	T
9	chr9:133168084:G:A	0	133168084	A	G
9	chr9:133168297:AT:A	0	133168297	A	AT
9	chr9:133170099:G:A	0	133170099	A	G
9	chr9:133170180:A:G	0	133170180	G	A
9	chr9:133170716:T:C	0	133170716	C	T
9	chr9:133171108:T:C	0	133171108	C	T
9	chr9:133171258:G:A	0	133171258	A	G
9	chr9:133172006:A:G	0	133172006	G	A
9	chr9:133174393:A:G	0	133174393	G	A
9	chr9:133174953:G:A	0	133174953	A	G
9	chr9:133175878:G:A	0	133175878	A	G
9	chr9:133178887:T:C	0	133178887	C	T
9	chr9:133178905:A:G	0	133178905	G	A
9	chr9:133179918:G:A	0	133179918	A	G
9	chr9:133180029:A:G	0	133180029	G	A
9	chr9:133180372:G:C	0	133180372	C	G
9	chr9:133180416:C:T	0	133180416	T	C
9	chr9:133180778:G:A	0	133180778	A	G
9	chr9:133180892:A:T	0	133180892	T	A
9	chr9:133180919:G:T	0	133180919	T	G
9	chr9:133180931:C:T	0	133180931	T	C
9	chr9:133181110:G:C	0	133181110	C	G
9	chr9:133181382:C:T	0	133181382	T	C
9	chr9:133181506:C:T	0	133181506	T	C
9	chr9:133181569:G:A	0	133181569	A	G
9	chr9:133181641:G:A	0	133181641	A	G
9	chr9:133181719:A:G	0	133181719	G	A
9	chr9:133182218:G:A	0	133182218	A	G
9	chr9:133182563:C:T	0	133182563	T	C
9	chr9:133182801:C:T	0	133182801	T	C
9	chr9:133183495:T:C	0	133183495	C	T
9	chr9:133183663:C:A	0	133183663	A	C
9	chr9:133183922:G:A	0	133183922	A	G
9	chr9:133183930:C:T	0	133183930	T	C
9	chr9:133184265:C:A	0	133184265	A	C
9	chr9:133185894:C:G	0	133185894	G	C
9	chr9:133185962:C:T	0	133185962	T	C
9	chr9:133186026:A:ATTG	0	133186026	ATTG	A
9	chr9:133186128:G:T	0	133186128	T	G
9	chr9:133186261:C:T	0	133186261	T	C
9	chr9:133186605:G:A	0	133186605	A	G
9	chr9:133186958:A:G	0	133186958	G	A
9	chr9:133186967:C:T	0	133186967	T	C
9	chr9:133187023:T:C	0	133187023	C	T
9	chr9:133187024:A:G	0	133187024	G	A
9	chr9:133187050:C:T	0	133187050	T	C
9	chr9:133187083:A:G	0	133187083	G	A
9	chr9:133187470:A:C	0	133187470	C	A
9	chr9:133187562:C:T	0	133187562	T	C
9	chr9:133187590:G:A	0	133187590	A	G
9	chr9:133187743:A:G	0	133187743	G	A
9	chr9:133187776:G:T	0	133187776	T	G
9	chr9:133187819:A:T	0	133187819	T	A
9	chr9:133187897:C:T	0	133187897	T	C
9	chr9:133187908:A:C	0	133187908	C	A
9	chr9:133187993:G:A	0	133187993	A	G
9	chr9:133188290:A:C	0	133188290	C	A
9	chr9:133189379:G:A	0	133189379	A	G
9	chr9:133189842:G:C	0	133189842	C	G
9	chr9:133190751:G:A	0	133190751	A	G
9	chr9:133192164:C:T	0	133192164	T	C
9	chr9:133193023:C:T	0	133193023	T	C
9	chr9:133193075:C:A	0	133193075	A	C
9	chr9:133194097:T:C	0	133194097	C	T
9	chr9:133194544:G:A	0	133194544	A	G
9	chr9:133195217:A:G	0	133195217	G	A
9	chr9:133195896:T:C	0	133195896	C	T
9	chr9:133196644:G:A	0	133196644	A	G
9	chr9:133197560:C:T	0	133197560	T	C
9	chr9:133197723:A:G	0	133197723	G	A
9	chr9:133199514:G:A	0	133199514	A	G
9	chr9:133200020:C:T	0	133200020	T	C
9	chr9:133200292:C:A	0	133200292	A	C
9	chr9:133200492:A:G	0	133200492	G	A
9	chr9:133200618:T:C	0	133200618	C	T
9	chr9:133200740:G:A	0	133200740	A	G
9	chr9:133201040:A:G	0	133201040	G	A
9	chr9:133201617:C:G	0	133201617	G	C
9	chr9:133201662:G:A	0	133201662	A	G
9	chr9:133201666:C:T	0	133201666	T	C
9	chr9:133201668:T:C	0	133201668	C	T
9	chr9:133202054:G:A	0	133202054	A	G
9	chr9:133202129:G:A	0	133202129	A	G
9	chr9:133202270:T:G	0	133202270	G	T
9	chr9:133202289:C:T	0	133202289	T	C
9	chr9:133202308:G:A	0	133202308	A	G
9	chr9:133202773:A:G	0	133202773	G	A
9	chr9:133202988:G:C	0	133202988	C	G
9	chr9:133203174:C:T	0	133203174	T	C
9	chr9:133203265:A:G	0	133203265	G	A
9	chr9:133203519:T:C	0	133203519	C	T
9	chr9:133203755:G:A	0	133203755	A	G
9	chr9:133203795:G:A	0	133203795	A	G
9	chr9:133204076:C:T	0	133204076	T	C
9	chr9:133204098:T:A	0	133204098	A	T
9	chr9:133204155:A:G	0	133204155	G	A
9	chr9:133204208:C:T	0	133204208	T	C
9	chr9:133204693:G:A	0	133204693	A	G
9	chr9:133204885:T:C	0	133204885	C	T
9	chr9:133205029:A:G	0	133205029	G	A
9	chr9:133205098:G:T	0	133205098	T	G
9	chr9:133205149:G:A	0	133205149	A	G
9	chr9:133206211:C:T	0	133206211	T	C
9	chr9:133206442:C:T	0	133206442	T	C
9	chr9:133207024:C:T	0	133207024	T	C
9	chr9:133207428:T:C	0	133207428	C	T
9	chr9:133208381:C:T	0	133208381	T	C
9	chr9:133208414:A:G	0	133208414	G	A
9	chr9:133208714:T:C	0	133208714	C	T
9	chr9:133209554:C:T	0	133209554	T	C
9	chr9:133209813:G:T	0	133209813	T	G
9	chr9:133210396:T:C	0	133210396	C	T
9	chr9:133210436:G:A	0	133210436	A	G
9	chr9:133211179:TG:T	0	133211179	T	TG
9	chr9:133211425:C:G	0	133211425	G	C
9	chr9:133211529:C:T	0	133211529	T	C
9	chr9:133211660:T:C	0	133211660	C	T
9	chr9:133212660:G:A	0	133212660	A	G
9	chr9:133212747:A:G	0	133212747	G	A
9	chr9:133213255:A:G	0	133213255	G	A
9	chr9:133213566:A:G	0	133213566	G	A
9	chr9:133214142:T:C	0	133214142	C	T
9	chr9:133215190:A:C	0	133215190	C	A
9	chr9:133215426:T:C	0	133215426	C	T
9	chr9:133215442:G:A	0	133215442	A	G
9	chr9:133215709:G:A	0	133215709	A	G
9	chr9:133216255:C:T	0	133216255	T	C
9	chr9:133216422:C:T	0	133216422	T	C
9	chr9:133217372:C:A	0	133217372	A	C
9	chr9:133217626:C:T	0	133217626	T	C
9	chr9:133217812:G:A	0	133217812	A	G
9	chr9:133218228:C:T	0	133218228	T	C
9	chr9:133218448:C:G	0	133218448	G	C
9	chr9:133218763:C:A	0	133218763	A	C
9	chr9:133219243:T:A	0	133219243	A	T
9	chr9:133220344:C:T	0	133220344	T	C
9	chr9:133220523:G:A	0	133220523	A	G
9	chr9:133220796:G:T	0	133220796	T	G
9	chr9:133221239:G:A	0	133221239	A	G
9	chr9:133221272:T:C	0	133221272	C	T
9	chr9:133221319:G:A	0	133221319	A	G
9	chr9:133222215:C:T	0	133222215	T	C
9	chr9:133222426:A:G	0	133222426	G	A
9	chr9:133222438:A:C	0	133222438	C	A
9	chr9:133222788:A:G	0	133222788	G	A
9	chr9:133222828:C:T	0	133222828	T	C
9	chr9:133222862:T:C	0	133222862	C	T
9	chr9:133222887:A:C	0	133222887	C	A
9	chr9:133222904:C:T	0	133222904	T	C
9	chr9:133223109:G:A	0	133223109	A	G
9	chr9:133223111:T:G	0	133223111	G	T
9	chr9:133223533:G:A	0	133223533	A	G
9	chr9:133224133:T:G	0	133224133	G	T
9	chr9:133225101:C:T	0	133225101	T	C
9	chr9:133225109:T:C	0	133225109	C	T
9	chr9:133225511:G:A	0	133225511	A	G
9	chr9:133225820:A:G	0	133225820	G	A
9	chr9:133226228:T:C	0	133226228	C	T
9	chr9:133226612:T:G	0	133226612	G	T
9	chr9:133226812:T:C	0	133226812	C	T
9	chr9:133227055:T:C	0	133227055	C	T
9	chr9:133227766:C:T	0	133227766	T	C
9	chr9:133227864:GA:G	0	133227864	G	GA
9	chr9:133227894:C:T	0	133227894	T	C
9	chr9:133228038:C:T	0	133228038	T	C
9	chr9:133228084:T:C	0	133228084	C	T
9	chr9:133228203:C:T	0	133228203	T	C
9	chr9:133229306:G:A	0	133229306	A	G
9	chr9:133230128:C:T	0	133230128	T	C
9	chr9:133230316:A:G	0	133230316	G	A
9	chr9:133230420:G:A	0	133230420	A	G
9	chr9:133230763:G:A	0	133230763	A	G
9	chr9:133231024:A:G	0	133231024	G	A
9	chr9:133231249:C:T	0	133231249	T	C
9	chr9:133231587:G:A	0	133231587	A	G
9	chr9:133231713:A:C	0	133231713	C	A
9	chr9:133232054:C:G	0	133232054	G	C
9	chr9:133232142:A:G	0	133232142	G	A
9	chr9:133232400:G:A	0	133232400	A	G
9	chr9:133233283:G:A	0	133233283	A	G
9	chr9:133233778:C:T	0	133233778	T	C
9	chr9:133233865:G:A	0	133233865	A	G
9	chr9:133233892:G:A	0	133233892	A	G
9	chr9:133234284:T:C	0	133234284	C	T
9	chr9:133234344:T:A	0	133234344	A	T
9	chr9:133234438:A:G	0	133234438	G	A
9	chr9:133234925:C:T	0	133234925	T	C
9	chr9:133236642:A:G	0	133236642	G	A
9	chr9:133237026:A:G	0	133237026	G	A
9	chr9:133237150:T:C	0	133237150	C	T
9	chr9:133237183:C:T	0	133237183	T	C
9	chr9:133238396:C:T	0	133238396	T	C
9	chr9:133238680:A:T	0	133238680	T	A
9	chr9:133239184:A:C	0	133239184	C	A
9	chr9:133239789:A:G	0	133239789	G	A
9	chr9:133239848:G:C	0	133239848	C	G
9	chr9:133239889:G:A	0	133239889	A	G
9	chr9:133239923:C:G	0	133239923	G	C
9	chr9:133240301:T:C	0	133240301	C	T
9	chr9:133240419:A:AAAAT	0	133240419	AAAAT	A
9	chr9:133240489:G:A	0	133240489	A	G
9	chr9:133240546:A:G	0	133240546	G	A
9	chr9:133240605:G:T	0	133240605	T	G
9	chr9:133241008:T:C	0	133241008	C	T
9	chr9:133241275:G:A	0	133241275	A	G
9	chr9:133241372:G:A	0	133241372	A	G
9	chr9:133241661:T:C	0	133241661	C	T
9	chr9:133242108:C:T	0	133242108	T	C
9	chr9:133242373:C:G	0	133242373	G	C
9	chr9:133242577:G:A	0	133242577	A	G
9	chr9:133242776:C:T	0	133242776	T	C
9	chr9:133242793:G:A	0	133242793	A	G
9	chr9:133242836:A:C	0	133242836	C	A
9	chr9:133242941:G:A	0	133242941	A	G
9	chr9:133243016:AAAAAAAAAAAAAAAG:A	0	133243016	A	AAAAAAAAAAAAAAAG
9	chr9:133243075:AG:A	0	133243075	A	AG
9	chr9:133243353:T:C	0	133243353	C	T
9	chr9:133243413:C:T	0	133243413	T	C
9	chr9:133243479:G:A	0	133243479	A	G
9	chr9:133243592:T:C	0	133243592	C	T
9	chr9:133243841:G:C	0	133243841	C	G
9	chr9:133244390:A:G	0	133244390	G	A
9	chr9:133244422:G:A	0	133244422	A	G
9	chr9:133244501:G:A	0	133244501	A	G
9	chr9:133244567:A:G	0	133244567	G	A
9	chr9:133244570:C:G	0	133244570	G	C
9	chr9:133244598:A:G	0	133244598	G	A
9	chr9:133244704:G:A	0	133244704	A	G
9	chr9:133244809:G:A	0	133244809	A	G
9	chr9:133244933:A:G	0	133244933	G	A
9	chr9:133245575:T:C	0	133245575	C	T
9	chr9:133245627:G:A	0	133245627	A	G
9	chr9:133245916:C:T	0	133245916	T	C
9	chr9:133246054:T:C	0	133246054	C	T
9	chr9:133246239:G:A	0	133246239	A	G
9	chr9:133246265:A:G	0	133246265	G	A
9	chr9:133246866:T:C	0	133246866	C	T
9	chr9:133247259:G:C	0	133247259	C	G
9	chr9:133247319:T:C	0	133247319	C	T
9	chr9:133247331:G:A	0	133247331	A	G
9	chr9:133248353:T:C	0	133248353	C	T
9	chr9:133248453:A:G	0	133248453	G	A
9	chr9:133249012:G:A	0	133249012	A	G
9	chr9:133249045:A:G	0	133249045	G	A
9	chr9:133249215:T:G	0	133249215	G	T
9	chr9:133249942:A:T	0	133249942	T	A
9	chr9:133250329:C:G	0	133250329	G	C
9	chr9:133250742:A:C	0	133250742	C	A
9	chr9:133251108:C:T	0	133251108	T	C
9	chr9:133251112:A:C	0	133251112	C	A
9	chr9:133251249:A:G	0	133251249	G	A
9	chr9:133251881:T:C	0	133251881	C	T
9	chr9:133251979:C:T	0	133251979	T	C
9	chr9:133252094:A:G	0	133252094	G	A
9	chr9:133252214:G:A	0	133252214	A	G
9	chr9:133252254:T:C	0	133252254	C	T
9	chr9:133252302:A:G	0	133252302	G	A
9	chr9:133252377:C:T	0	133252377	T	C
9	chr9:133252424:G:A	0	133252424	A	G
9	chr9:133253080:A:G	0	133253080	G	A
9	chr9:133253159:A:G	0	133253159	G	A
9	chr9:133253171:T:C	0	133253171	C	T
9	chr9:133253216:T:C	0	133253216	C	T
9	chr9:133253276:A:G	0	133253276	G	A
9	chr9:133253277:T:C	0	133253277	C	T
9	chr9:133253385:T:C	0	133253385	C	T
9	chr9:133253692:A:G	0	133253692	G	A
9	chr9:133253725:C:T	0	133253725	T	C
9	chr9:133253728:A:T	0	133253728	T	A
9	chr9:133253973:A:G	0	133253973	G	A
9	chr9:133254224:G:A	0	133254224	A	G
9	chr9:133254255:T:G	0	133254255	G	T
9	chr9:133254260:G:A	0	133254260	A	G
9	chr9:133255801:C:T	0	133255801	T	C
9	chr9:133255935:G:T	0	133255935	T	G
9	chr9:133256028:C:T	0	133256028	T	C
9	chr9:133256050:C:T	0	133256050	T	C
9	chr9:133256074:G:A	0	133256074	A	G
9	chr9:133256085:A:T	0	133256085	T	A
9	chr9:133256396:C:T	0	133256396	T	C
9	chr9:133256459:T:C	0	133256459	C	T
9	chr9:133256508:C:T	0	133256508	T	C
9	chr9:133256518:T:C	0	133256518	C	T
9	chr9:133256692:C:T	0	133256692	T	C
9	chr9:133256916:A:G	0	133256916	G	A
9	chr9:133256963:T:C	0	133256963	C	T
9	chr9:133257129:G:A	0	133257129	A	G
9	chr9:133257138:T:C	0	133257138	C	T
9	chr9:133257221:C:T	0	133257221	T	C
9	chr9:133257320:A:T	0	133257320	T	A
9	chr9:133257367:C:A	0	133257367	A	C
9	chr9:133257486:T:C	0	133257486	C	T
9	chr9:133257567:T:C	0	133257567	C	T
9	chr9:133257570:C:T	0	133257570	T	C
9	chr9:133257647:G:T	0	133257647	T	G
9	chr9:133257791:G:A	0	133257791	A	G
9	chr9:133257831:C:T	0	133257831	T	C
9	chr9:133258116:G:A	0	133258116	A	G
9	chr9:133258308:A:C	0	133258308	C	A
9	chr9:133258323:A:G	0	133258323	G	A
9	chr9:133258352:C:T	0	133258352	T	C
9	chr9:133258643:G:A	0	133258643	A	G
9	chr9:133259603:T:G	0	133259603	G	T
9	chr9:133259604:T:C	0	133259604	C	T
9	chr9:133259656:C:T	0	133259656	T	C
9	chr9:133259717:G:T	0	133259717	T	G
9	chr9:133259791:C:G	0	133259791	G	C
9	chr9:133259833:G:A	0	133259833	A	G
9	chr9:133259834:C:T	0	133259834	T	C
9	chr9:133260040:A:G	0	133260040	G	A
9	chr9:133260074:G:A	0	133260074	A	G
9	chr9:133260148:G:A	0	133260148	A	G
9	chr9:133260255:T:C	0	133260255	C	T
9	chr9:133260349:A:G	0	133260349	G	A
9	chr9:133260743:G:A	0	133260743	A	G
9	chr9:133260793:T:A	0	133260793	A	T
9	chr9:133261113:G:A	0	133261113	A	G
9	chr9:133261367:C:A	0	133261367	A	C
9	chr9:133261370:C:T	0	133261370	T	C
9	chr9:133261662:G:A	0	133261662	A	G
9	chr9:133261703:A:G	0	133261703	G	A
9	chr9:133261730:G:C	0	133261730	C	G
9	chr9:133261737:G:A	0	133261737	A	G
9	chr9:133262243:T:C	0	133262243	C	T
9	chr9:133262254:C:T	0	133262254	T	C
9	chr9:133262534:T:C	0	133262534	C	T
9	chr9:133262722:T:G	0	133262722	G	T
9	chr9:133262826:C:T	0	133262826	T	C
9	chr9:133262914:A:G	0	133262914	G	A
9	chr9:133263894:C:T	0	133263894	T	C
9	chr9:133264214:C:T	0	133264214	T	C
9	chr9:133264351:T:C	0	133264351	C	T
9	chr9:133265051:T:C	0	133265051	C	T
9	chr9:133265724:T:C	0	133265724	C	T
9	chr9:133266092:G:A	0	133266092	A	G
9	chr9:133266456:T:C	0	133266456	C	T
9	chr9:133266772:C:T	0	133266772	T	C
9	chr9:133266804:G:T	0	133266804	T	G
9	chr9:133266900:A:C	0	133266900	C	A
9	chr9:133266942:A:G	0	133266942	G	A
9	chr9:133267707:G:A	0	133267707	A	G
9	chr9:133267708:C:T	0	133267708	T	C
9	chr9:133267800:A:G	0	133267800	G	A
9	chr9:133267960:T:C	0	133267960	C	T
9	chr9:133268030:G:A	0	133268030	A	G
9	chr9:133268647:A:T	0	133268647	T	A
9	chr9:133268698:A:G	0	133268698	G	A
9	chr9:133268872:A:T	0	133268872	T	A
9	chr9:133268885:G:A	0	133268885	A	G
9	chr9:133268897:A:G	0	133268897	G	A
9	chr9:133269015:C:T	0	133269015	T	C
9	chr9:133269042:A:G	0	133269042	G	A
9	chr9:133269122:A:G	0	133269122	G	A
9	chr9:133269214:G:A	0	133269214	A	G
9	chr9:133269461:T:C	0	133269461	C	T
9	chr9:133269582:A:G	0	133269582	G	A
9	chr9:133269706:T:C	0	133269706	C	T
9	chr9:133269992:A:C	0	133269992	C	A
9	chr9:133270061:G:A	0	133270061	A	G
9	chr9:133270074:T:A	0	133270074	A	T
9	chr9:133270565:G:A	0	133270565	A	G
9	chr9:133270615:A:G	0	133270615	G	A
9	chr9:133270637:AT:A	0	133270637	A	AT
9	chr9:133270647:G:T	0	133270647	T	G
9	chr9:133270797:T:A	0	133270797	A	T
9	chr9:133270880:T:C	0	133270880	C	T
9	chr9:133271001:T:C	0	133271001	C	T
9	chr9:133271182:T:C	0	133271182	C	T
9	chr9:133271325:C:T	0	133271325	T	C
9	chr9:133271505:G:T	0	133271505	T	G
9	chr9:133271597:C:T	0	133271597	T	C
9	chr9:133271745:T:C	0	133271745	C	T
9	chr9:133271880:G:A	0	133271880	A	G
9	chr9:133272138:G:A	0	133272138	A	G
9	chr9:133272408:G:T	0	133272408	T	G
9	chr9:133272585:G:A	0	133272585	A	G
9	chr9:133272816:T:C	0	133272816	C	T
9	chr9:133272953:C:G	0	133272953	G	C
9	chr9:133273813:C:T	0	133273813	T	C
9	chr9:133273983:A:G	0	133273983	G	A
9	chr9:133274084:C:T	0	133274084	T	C
9	chr9:133274165:G:A	0	133274165	A	G
9	chr9:133274293:AC:A	0	133274293	A	AC
9	chr9:133274306:G:A	0	133274306	A	G
9	chr9:133274414:A:G	0	133274414	G	A
9	chr9:133274987:G:A	0	133274987	A	G
9	chr9:133275068:A:G	0	133275068	G	A
9	chr9:133275140:C:T	0	133275140	T	C
9	chr9:133275782:G:A	0	133275782	A	G
9	chr9:133276354:C:T	0	133276354	T	C
9	chr9:133276618:G:C	0	133276618	C	G
9	chr9:133276902:C:T	0	133276902	T	C
9	chr9:133277095:C:T	0	133277095	T	C
9	chr9:133278007:G:A	0	133278007	A	G
9	chr9:133278037:C:T	0	133278037	T	C
9	chr9:133278100:A:T	0	133278100	T	A
9	chr9:133278431:T:C	0	133278431	C	T
9	chr9:133278537:C:T	0	133278537	T	C
9	chr9:133278724:C:T	0	133278724	T	C
9	chr9:133279053:CA:C	0	133279053	C	CA
9	chr9:133279294:T:G	0	133279294	G	T
9	chr9:133279427:T:C	0	133279427	C	T
9	chr9:133279490:C:T	0	133279490	T	C
9	chr9:133279554:G:A	0	133279554	A	G
9	chr9:133279770:G:A	0	133279770	A	G
9	chr9:133279786:G:A	0	133279786	A	G
9	chr9:133279871:T:C	0	133279871	C	T
9	chr9:133280475:ATT:A	0	133280475	A	ATT
9	chr9:133280494:T:C	0	133280494	C	T
9	chr9:133281464:A:C	0	133281464	C	A
9	chr9:133281560:G:A	0	133281560	A	G
9	chr9:133281947:C:T	0	133281947	T	C
9	chr9:133282081:T:C	0	133282081	C	T
9	chr9:133282351:C:T	0	133282351	T	C
9	chr9:133282715:T:C	0	133282715	C	T
9	chr9:133282754:A:T	0	133282754	T	A
9	chr9:133282971:C:T	0	133282971	T	C
9	chr9:133283279:T:TCTAA	0	133283279	TCTAA	T
9	chr9:133283289:G:A	0	133283289	A	G
9	chr9:133283391:G:A	0	133283391	A	G
9	chr9:133283667:G:A	0	133283667	A	G
9	chr9:133283693:A:G	0	133283693	G	A
9	chr9:133283695:AAGGCC:A	0	133283695	A	AAGGCC
9	chr9:133283965:A:G	0	133283965	G	A
9	chr9:133283967:C:G	0	133283967	G	C
9	chr9:133284006:G:A	0	133284006	A	G
9	chr9:133284217:A:G	0	133284217	G	A
9	chr9:133284270:A:G	0	133284270	G	A
9	chr9:133284646:T:C	0	133284646	C	T
9	chr9:133284908:C:T	0	133284908	T	C
9	chr9:133284965:G:C	0	133284965	C	G
9	chr9:133285059:G:A	0	133285059	A	G
9	chr9:133285409:T:C	0	133285409	C	T
9	chr9:133285502:G:A	0	133285502	A	G
9	chr9:133285702:C:T	0	133285702	T	C
9	chr9:133285900:A:G	0	133285900	G	A
9	chr9:133286265:G:A	0	133286265	A	G
9	chr9:133286279:G:A	0	133286279	A	G
9	chr9:133286559:G:T	0	133286559	T	G
9	chr9:133287192:C:T	0	133287192	T	C
9	chr9:133287734:G:A	0	133287734	A	G
9	chr9:133287757:A:G	0	133287757	G	A
9	chr9:133287875:C:T	0	133287875	T	C
9	chr9:133287998:A:G	0	133287998	G	A
9	chr9:133288429:C:T	0	133288429	T	C
9	chr9:133289021:T:G	0	133289021	G	T
9	chr9:133289067:A:G	0	133289067	G	A
9	chr9:133289083:T:C	0	133289083	C	T
9	chr9:133289639:C:T	0	133289639	T	C
9	chr9:133290122:G:A	0	133290122	A	G
9	chr9:133292824:C:T	0	133292824	T	C
9	chr9:133293322:C:T	0	133293322	T	C
9	chr9:133293515:G:A	0	133293515	A	G
9	chr9:133294880:G:A	0	133294880	A	G
9	chr9:133294912:G:A	0	133294912	A	G
9	chr9:133295160:G:A	0	133295160	A	G
9	chr9:133295530:A:G	0	133295530	G	A
9	chr9:133295977:A:C	0	133295977	C	A
9	chr9:133296614:A:G	0	133296614	G	A
9	chr9:133296719:G:A	0	133296719	A	G
9	chr9:133296909:A:G	0	133296909	G	A
9	chr9:133297857:C:T	0	133297857	T	C
9	chr9:133297948:G:C	0	133297948	C	G
9	chr9:133297982:G:A	0	133297982	A	G
9	chr9:133297985:T:C	0	133297985	C	T
9	chr9:133297990:G:A	0	133297990	A	G
9	chr9:133298034:A:G	0	133298034	G	A
9	chr9:133298178:G:A	0	133298178	A	G
9	chr9:133298280:A:T	0	133298280	T	A
9	chr9:133299025:A:G	0	133299025	G	A
9	chr9:133299103:C:T	0	133299103	T	C
9	chr9:133299121:C:A	0	133299121	A	C
9	chr9:133299472:A:G	0	133299472	G	A
9	chr9:133299476:C:T	0	133299476	T	C
9	chr9:133300025:T:G	0	133300025	G	T
9	chr9:133300184:A:G	0	133300184	G	A
9	chr9:133300344:C:T	0	133300344	T	C
9	chr9:133300359:A:G	0	133300359	G	A
9	chr9:133300630:AG:A	0	133300630	A	AG
9	chr9:133300635:G:A	0	133300635	A	G
9	chr9:133300779:T:A	0	133300779	A	T
9	chr9:133301494:T:C	0	133301494	C	T
9	chr9:133301515:C:T	0	133301515	T	C
9	chr9:133301884:C:T	0	133301884	T	C
9	chr9:133301911:T:C	0	133301911	C	T
9	chr9:133302407:C:T	0	133302407	T	C
9	chr9:133302478:C:T	0	133302478	T	C
9	chr9:133302510:G:A	0	133302510	A	G
9	chr9:133303140:G:A	0	133303140	A	G
9	chr9:133303338:G:A	0	133303338	A	G
9	chr9:133303380:T:C	0	133303380	C	T
9	chr9:133303459:T:C	0	133303459	C	T
9	chr9:133303468:C:T	0	133303468	T	C
9	chr9:133303623:G:A	0	133303623	A	G
9	chr9:133303671:AC:A	0	133303671	A	AC
9	chr9:133303824:C:G	0	133303824	G	C
9	chr9:133303865:C:T	0	133303865	T	C
9	chr9:133303896:GGGCC:G	0	133303896	G	GGGCC
9	chr9:133303925:A:G	0	133303925	G	A
9	chr9:133304026:G:A	0	133304026	A	G
9	chr9:133304031:C:T	0	133304031	T	C
9	chr9:133304202:GT:G	0	133304202	G	GT
9	chr9:133304213:T:C	0	133304213	C	T
9	chr9:133304245:A:G	0	133304245	G	A
9	chr9:133304327:G:A	0	133304327	A	G
9	chr9:133304381:G:A	0	133304381	A	G
9	chr9:133304531:G:A	0	133304531	A	G
9	chr9:133305431:G:A	0	133305431	A	G
9	chr9:133305768:A:C	0	133305768	C	A
9	chr9:133305960:G:T	0	133305960	T	G
9	chr9:133305964:G:A	0	133305964	A	G
9	chr9:133306143:G:A	0	133306143	A	G
9	chr9:133306190:A:T	0	133306190	T	A
9	chr9:133306241:C:T	0	133306241	T	C
9	chr9:133306452:T:C	0	133306452	C	T
9	chr9:133306763:G:A	0	133306763	A	G
9	chr9:133306995:T:G	0	133306995	G	T
9	chr9:133307219:C:T	0	133307219	T	C
9	chr9:133316395:T:G	0	133316395	G	T
9	chr9:133316986:C:A	0	133316986	A	C
9	chr9:133317344:G:A	0	133317344	A	G
9	chr9:133317378:A:G	0	133317378	G	A
9	chr9:133317616:C:T	0	133317616	T	C
9	chr9:133317867:A:G	0	133317867	G	A
9	chr9:133317936:ACTG:A	0	133317936	A	ACTG
9	chr9:133317953:A:C	0	133317953	C	A
9	chr9:133318055:A:G	0	133318055	G	A
9	chr9:133318061:A:G	0	133318061	G	A
9	chr9:133318150:T:C	0	133318150	C	T
9	chr9:133318380:T:C	0	133318380	C	T
9	chr9:133318693:A:G	0	133318693	G	A
9	chr9:133319125:G:A	0	133319125	A	G
9	chr9:133319414:A:C	0	133319414	C	A
9	chr9:133319751:C:T	0	133319751	T	C
9	chr9:133320090:T:C	0	133320090	C	T
9	chr9:133322034:G:C	0	133322034	C	G
9	chr9:133322720:C:A	0	133322720	A	C
9	chr9:133322807:C:A	0	133322807	A	C
9	chr9:133323002:T:A	0	133323002	A	T
9	chr9:133323762:G:GA	0	133323762	GA	G
9	chr9:133324112:G:A	0	133324112	A	G
9	chr9:133324174:C:T	0	133324174	T	C
9	chr9:133324675:T:TAG	0	133324675	TAG	T
9	chr9:133324803:G:A	0	133324803	A	G
9	chr9:133324916:A:G	0	133324916	G	A
9	chr9:133325633:T:C	0	133325633	C	T
9	chr9:133325932:T:C	0	133325932	C	T
9	chr9:133327169:A:T	0	133327169	T	A
9	chr9:133327758:T:C	0	133327758	C	T
9	chr9:133328311:G:A	0	133328311	A	G
9	chr9:133328538:A:G	0	133328538	G	A
9	chr9:133328898:C:A	0	133328898	A	C
9	chr9:133328939:C:T	0	133328939	T	C
9	chr9:133329004:T:C	0	133329004	C	T
9	chr9:133329338:G:A	0	133329338	A	G
9	chr9:133329585:A:G	0	133329585	G	A
9	chr9:133330450:A:G	0	133330450	G	A
9	chr9:133330591:A:G	0	133330591	G	A
9	chr9:133330649:A:G	0	133330649	G	A
9	chr9:133331302:AG:A	0	133331302	A	AG
9	chr9:133332630:G:A	0	133332630	A	G
9	chr9:133332667:G:A	0	133332667	A	G
9	chr9:133333974:A:G	0	133333974	G	A
9	chr9:133337361:A:T	0	133337361	T	A
9	chr9:133337474:G:A	0	133337474	A	G
9	chr9:133338163:A:G	0	133338163	G	A
9	chr9:133338575:G:A	0	133338575	A	G
9	chr9:133338901:C:T	0	133338901	T	C
9	chr9:133338938:C:T	0	133338938	T	C
9	chr9:133340381:T:C	0	133340381	C	T
9	chr9:133340993:C:T	0	133340993	T	C
9	chr9:133341194:C:T	0	133341194	T	C
9	chr9:133341861:G:T	0	133341861	T	G
9	chr9:133343008:C:T	0	133343008	T	C
9	chr9:133343191:T:G	0	133343191	G	T
9	chr9:133344393:A:G	0	133344393	G	A
9	chr9:133344567:C:T	0	133344567	T	C
9	chr9:133346201:C:A	0	133346201	A	C
9	chr9:133347380:ATGGCAGGCGCCT:A	0	133347380	A	ATGGCAGGCGCCT
9	chr9:133347421:C:A	0	133347421	A	C
9	chr9:133348619:T:C	0	133348619	C	T
9	chr9:133348787:T:C	0	133348787	C	T
9	chr9:133351103:A:G	0	133351103	G	A
9	chr9:133351226:G:A	0	133351226	A	G
9	chr9:133351795:A:G	0	133351795	G	A
9	chr9:133352034:G:A	0	133352034	A	G
9	chr9:133353536:T:C	0	133353536	C	T
9	chr9:133354358:T:C	0	133354358	C	T
9	chr9:133355635:G:A	0	133355635	A	G
9	chr9:133355934:A:G	0	133355934	G	A
9	chr9:133358017:C:T	0	133358017	T	C
9	chr9:133358322:G:T	0	133358322	T	G
9	chr9:133358539:G:A	0	133358539	A	G
9	chr9:133358600:C:T	0	133358600	T	C
9	chr9:133358763:G:C	0	133358763	C	G
9	chr9:133359654:G:C	0	133359654	C	G
9	chr9:133360141:A:G	0	133360141	G	A
9	chr9:133360818:C:G	0	133360818	G	C
9	chr9:133361351:T:C	0	133361351	C	T
9	chr9:133362840:T:TAAA	0	133362840	TAAA	T
9	chr9:133362957:C:G	0	133362957	G	C
9	chr9:133363074:T:C	0	133363074	C	T
9	chr9:133365561:G:C	0	133365561	C	G
9	chr9:133365870:T:A	0	133365870	A	T
9	chr9:133365882:T:C	0	133365882	C	T
9	chr9:133366892:G:A	0	133366892	A	G
9	chr9:133366976:C:G	0	133366976	G	C
9	chr9:133367688:G:A	0	133367688	A	G
9	chr9:133367696:C:A	0	133367696	A	C
9	chr9:133368224:G:C	0	133368224	C	G
9	chr9:133368597:T:C	0	133368597	C	T
9	chr9:133368628:T:C	0	133368628	C	T
9	chr9:133368982:A:G	0	133368982	G	A
9	chr9:133369011:A:T	0	133369011	T	A
9	chr9:133369679:T:C	0	133369679	C	T
9	chr9:133369746:G:A	0	133369746	A	G
9	chr9:133371633:A:G	0	133371633	G	A
9	chr9:133372523:G:C	0	133372523	C	G
9	chr9:133373428:T:C	0	133373428	C	T
9	chr9:133374318:T:C	0	133374318	C	T
9	chr9:133374768:T:C	0	133374768	C	T
9	chr9:133375073:C:G	0	133375073	G	C
9	chr9:133375798:C:T	0	133375798	T	C
9	chr9:133376399:A:G	0	133376399	G	A
9	chr9:133379032:A:G	0	133379032	G	A
9	chr9:133379795:C:T	0	133379795	T	C
9	chr9:133380419:C:T	0	133380419	T	C
9	chr9:133384072:G:A	0	133384072	A	G
9	chr9:133384145:A:G	0	133384145	G	A
9	chr9:133385241:C:T	0	133385241	T	C
9	chr9:133385574:G:A	0	133385574	A	G
9	chr9:133387172:A:G	0	133387172	G	A
9	chr9:133389365:C:T	0	133389365	T	C
9	chr9:133390448:G:A	0	133390448	A	G
9	chr9:133390850:G:A	0	133390850	A	G
9	chr9:133390854:C:T	0	133390854	T	C
9	chr9:133391050:G:T	0	133391050	T	G
9	chr9:133391397:G:A	0	133391397	A	G
9	chr9:133391530:T:C	0	133391530	C	T
9	chr9:133391555:A:G	0	133391555	G	A
9	chr9:133391816:C:T	0	133391816	T	C
9	chr9:133392148:C:T	0	133392148	T	C
9	chr9:133393697:T:C	0	133393697	C	T
9	chr9:133393990:C:T	0	133393990	T	C
9	chr9:133394104:T:C	0	133394104	C	T
9	chr9:133394541:T:C	0	133394541	C	T
9	chr9:133394682:C:T	0	133394682	T	C
9	chr9:133395594:G:A	0	133395594	A	G
9	chr9:133396161:G:A	0	133396161	A	G
9	chr9:133397789:T:C	0	133397789	C	T
9	chr9:133398528:T:C	0	133398528	C	T
9	chr9:133398563:G:T	0	133398563	T	G
9	chr9:133398609:T:C	0	133398609	C	T
9	chr9:133398899:C:A	0	133398899	A	C
9	chr9:133399364:T:C	0	133399364	C	T
9	chr9:133399602:G:A	0	133399602	A	G
9	chr9:133399736:A:G	0	133399736	G	A
9	chr9:133399920:C:T	0	133399920	T	C
9	chr9:133400778:C:T	0	133400778	T	C
9	chr9:133401060:T:C	0	133401060	C	T
9	chr9:133401266:A:G	0	133401266	G	A
9	chr9:133401507:T:C	0	133401507	C	T
9	chr9:133401663:CTGTGAGCCT:C	0	133401663	C	CTGTGAGCCT
9	chr9:133402044:G:A	0	133402044	A	G
9	chr9:133402194:A:G	0	133402194	G	A
9	chr9:133402682:C:T	0	133402682	T	C
9	chr9:133403773:G:A	0	133403773	A	G
9	chr9:133403838:G:A	0	133403838	A	G
9	chr9:133404019:G:A	0	133404019	A	G
9	chr9:133404946:A:G	0	133404946	G	A
9	chr9:133405169:T:C	0	133405169	C	T
9	chr9:133405195:T:C	0	133405195	C	T
9	chr9:133405217:A:G	0	133405217	G	A
9	chr9:133405218:C:T	0	133405218	T	C
9	chr9:133405414:T:G	0	133405414	G	T
9	chr9:133405717:A:C	0	133405717	C	A
9	chr9:133405872:T:C	0	133405872	C	T
9	chr9:133405977:A:C	0	133405977	C	A
9	chr9:133406422:T:C	0	133406422	C	T
9	chr9:133406610:G:A	0	133406610	A	G
9	chr9:133406620:A:G	0	133406620	G	A
9	chr9:133406668:G:T	0	133406668	T	G
9	chr9:133406714:G:A	0	133406714	A	G
9	chr9:133406717:C:A	0	133406717	A	C
9	chr9:133407494:A:G	0	133407494	G	A
9	chr9:133407982:C:T	0	133407982	T	C
9	chr9:133408188:T:C	0	133408188	C	T
9	chr9:133408257:T:C	0	133408257	C	T
9	chr9:133408339:G:A	0	133408339	A	G
9	chr9:133408403:G:C	0	133408403	C	G
9	chr9:133409358:T:C	0	133409358	C	T
9	chr9:133409763:A:G	0	133409763	G	A
9	chr9:133410021:G:A	0	133410021	A	G
9	chr9:133410068:A:G	0	133410068	G	A
9	chr9:133410193:C:T	0	133410193	T	C
9	chr9:133410264:G:A	0	133410264	A	G
9	chr9:133410554:A:G	0	133410554	G	A
9	chr9:133411399:T:C	0	133411399	C	T
9	chr9:133411481:T:C	0	133411481	C	T
9	chr9:133411579:G:C	0	133411579	C	G
9	chr9:133411772:C:A	0	133411772	A	C
9	chr9:133412261:A:G	0	133412261	G	A
9	chr9:133412544:T:A	0	133412544	A	T
9	chr9:133412676:C:T	0	133412676	T	C
9	chr9:133412734:G:A	0	133412734	A	G
9	chr9:133413692:T:G	0	133413692	G	T
9	chr9:133413712:T:C	0	133413712	C	T
9	chr9:133413750:G:A	0	133413750	A	G
9	chr9:133413996:G:A	0	133413996	A	G
9	chr9:133414075:C:G	0	133414075	G	C
9	chr9:133414114:A:G	0	133414114	G	A
9	chr9:133414312:A:C	0	133414312	C	A
9	chr9:133414815:C:T	0	133414815	T	C
9	chr9:133415918:G:A	0	133415918	A	G
9	chr9:133416296:T:A	0	133416296	A	T
9	chr9:133416428:G:A	0	133416428	A	G
9	chr9:133416766:T:C	0	133416766	C	T
9	chr9:133416797:C:A	0	133416797	A	C
9	chr9:133416846:G:A	0	133416846	A	G
9	chr9:133416976:C:T	0	133416976	T	C
9	chr9:133417174:G:C	0	133417174	C	G
9	chr9:133418218:A:G	0	133418218	G	A
9	chr9:133418269:T:C	0	133418269	C	T
9	chr9:133418538:A:G	0	133418538	G	A
9	chr9:133418770:C:T	0	133418770	T	C
9	chr9:133418930:G:T	0	133418930	T	G
9	chr9:133419330:C:T	0	133419330	T	C
9	chr9:133419614:C:T	0	133419614	T	C
9	chr9:133420053:T:C	0	133420053	C	T
9	chr9:133420594:C:G	0	133420594	G	C
9	chr9:133421010:A:G	0	133421010	G	A
9	chr9:133421761:G:A	0	133421761	A	G
9	chr9:133422087:T:C	0	133422087	C	T
9	chr9:133423809:C:T	0	133423809	T	C
9	chr9:133424273:G:A	0	133424273	A	G
9	chr9:133424303:C:T	0	133424303	T	C
9	chr9:133425487:T:C	0	133425487	C	T
9	chr9:133425552:G:A	0	133425552	A	G
9	chr9:133425943:T:C	0	133425943	C	T
9	chr9:133426349:T:G	0	133426349	G	T
9	chr9:133426474:G:A	0	133426474	A	G
9	chr9:133426501:A:T	0	133426501	T	A
9	chr9:133427610:A:G	0	133427610	G	A
9	chr9:133427807:TA:T	0	133427807	T	TA
9	chr9:133427848:T:G	0	133427848	G	T
9	chr9:133427946:T:C	0	133427946	C	T
9	chr9:133429769:T:C	0	133429769	C	T
9	chr9:133430112:C:T	0	133430112	T	C
9	chr9:133431111:C:T	0	133431111	T	C
9	chr9:133432286:T:G	0	133432286	G	T
9	chr9:133432759:G:A	0	133432759	A	G
9	chr9:133433011:T:G	0	133433011	G	T
9	chr9:133433956:C:T	0	133433956	T	C
9	chr9:133434274:C:T	0	133434274	T	C
9	chr9:133435002:T:C	0	133435002	C	T
9	chr9:133435404:G:T	0	133435404	T	G
9	chr9:133435592:C:T	0	133435592	T	C
9	chr9:133435905:C:T	0	133435905	T	C
9	chr9:133435980:T:C	0	133435980	C	T
9	chr9:133435983:T:C	0	133435983	C	T
9	chr9:133436363:GCAGTGTGGT:G	0	133436363	G	GCAGTGTGGT
9	chr9:133437088:G:A	0	133437088	A	G
9	chr9:133437314:G:T	0	133437314	T	G
9	chr9:133437330:C:T	0	133437330	T	C
9	chr9:133437477:C:T	0	133437477	T	C
9	chr9:133437563:T:C	0	133437563	C	T
9	chr9:133438003:C:G	0	133438003	G	C
9	chr9:133438133:T:C	0	133438133	C	T
9	chr9:133438664:G:A	0	133438664	A	G
9	chr9:133438768:G:C	0	133438768	C	G
9	chr9:133439111:G:C	0	133439111	C	G
9	chr9:133439376:G:A	0	133439376	A	G
9	chr9:133439607:G:C	0	133439607	C	G
9	chr9:133439891:T:C	0	133439891	C	T
9	chr9:133440318:A:G	0	133440318	G	A
9	chr9:133440409:C:G	0	133440409	G	C
9	chr9:133441968:A:G	0	133441968	G	A
9	chr9:133442287:A:G	0	133442287	G	A
9	chr9:133443421:T:C	0	133443421	C	T
9	chr9:133444646:A:C	0	133444646	C	A
9	chr9:133444720:A:T	0	133444720	T	A
9	chr9:133445896:G:A	0	133445896	A	G
9	chr9:133446038:C:T	0	133446038	T	C
9	chr9:133446270:A:G	0	133446270	G	A
9	chr9:133446558:G:T	0	133446558	T	G
9	chr9:133446953:G:T	0	133446953	T	G
9	chr9:133446998:T:C	0	133446998	C	T
9	chr9:133447248:A:G	0	133447248	G	A
9	chr9:133447335:A:G	0	133447335	G	A
9	chr9:133448001:T:C	0	133448001	C	T
9	chr9:133449511:G:C	0	133449511	C	G
9	chr9:133449831:C:T	0	133449831	T	C
9	chr9:133450853:G:C	0	133450853	C	G
9	chr9:133451821:A:G	0	133451821	G	A
9	chr9:133452205:T:C	0	133452205	C	T
9	chr9:133453208:G:A	0	133453208	A	G
9	chr9:133453946:T:C	0	133453946	C	T
9	chr9:133457407:C:T	0	133457407	T	C
9	chr9:133458126:T:C	0	133458126	C	T
9	chr9:133458632:A:G	0	133458632	G	A
9	chr9:133459656:C:G	0	133459656	G	C
9	chr9:133460785:G:C	0	133460785	C	G
9	chr9:133461126:T:G	0	133461126	G	T
9	chr9:133461735:T:C	0	133461735	C	T
9	chr9:133464927:T:C	0	133464927	C	T
9	chr9:133465306:G:A	0	133465306	A	G
9	chr9:133466061:T:C	0	133466061	C	T
9	chr9:133466159:T:A	0	133466159	A	T
9	chr9:133466604:G:A	0	133466604	A	G
9	chr9:133466757:A:C	0	133466757	C	A
9	chr9:133466857:T:C	0	133466857	C	T
9	chr9:133467315:G:C	0	133467315	C	G
9	chr9:133467614:T:A	0	133467614	A	T
9	chr9:133468234:C:T	0	133468234	T	C
9	chr9:133469336:G:A	0	133469336	A	G
9	chr9:133469476:T:C	0	133469476	C	T
9	chr9:133469788:T:C	0	133469788	C	T
9	chr9:133471811:G:A	0	133471811	A	G
9	chr9:133473065:A:C	0	133473065	C	A
9	chr9:133473458:G:A	0	133473458	A	G
9	chr9:133473476:C:A	0	133473476	A	C
9	chr9:133474633:T:C	0	133474633	C	T
9	chr9:133474675:G:A	0	133474675	A	G
9	chr9:133474837:T:C	0	133474837	C	T
9	chr9:133475203:C:A	0	133475203	A	C
9	chr9:133477293:A:G	0	133477293	G	A
9	chr9:133479731:G:A	0	133479731	A	G
9	chr9:133480981:A:G	0	133480981	G	A
9	chr9:133481211:C:T	0	133481211	T	C
9	chr9:133482398:C:T	0	133482398	T	C
9	chr9:133482710:T:C	0	133482710	C	T
9	chr9:133482927:T:C	0	133482927	C	T
9	chr9:133483072:C:T	0	133483072	T	C
9	chr9:133483631:G:A	0	133483631	A	G
9	chr9:133484506:A:G	0	133484506	G	A
9	chr9:133485356:A:C	0	133485356	C	A
9	chr9:133486306:G:A	0	133486306	A	G
9	chr9:133486360:T:A	0	133486360	A	T
9	chr9:133486409:AC:A	0	133486409	A	AC
9	chr9:133486512:A:C	0	133486512	C	A
9	chr9:133487268:T:G	0	133487268	G	T
9	chr9:133487290:C:T	0	133487290	T	C
9	chr9:133488228:G:A	0	133488228	A	G
9	chr9:133488399:G:T	0	133488399	T	G
9	chr9:133488541:G:A	0	133488541	A	G
9	chr9:133488632:A:G	0	133488632	G	A
9	chr9:133489413:G:A	0	133489413	A	G
9	chr9:133489879:G:A	0	133489879	A	G
9	chr9:133489890:AG:A	0	133489890	A	AG
9	chr9:133490272:G:A	0	133490272	A	G
9	chr9:133490302:C:T	0	133490302	T	C
9	chr9:133491324:C:T	0	133491324	T	C
9	chr9:133492555:G:A	0	133492555	A	G
9	chr9:133492803:C:T	0	133492803	T	C
9	chr9:133492955:T:C	0	133492955	C	T
9	chr9:133493072:C:T	0	133493072	T	C
9	chr9:133493082:G:T	0	133493082	T	G
9	chr9:133493230:C:T	0	133493230	T	C
9	chr9:133493263:C:T	0	133493263	T	C
9	chr9:133493537:A:G	0	133493537	G	A
9	chr9:133493915:A:G	0	133493915	G	A
9	chr9:133493929:GGCT:G	0	133493929	G	GGCT
9	chr9:133493963:A:G	0	133493963	G	A
9	chr9:133494060:A:G	0	133494060	G	A
9	chr9:133494394:G:A	0	133494394	A	G
9	chr9:133494477:C:T	0	133494477	T	C
9	chr9:133494663:A:G	0	133494663	G	A
9	chr9:133495031:C:T	0	133495031	T	C
9	chr9:133495422:C:T	0	133495422	T	C
9	chr9:133495855:T:C	0	133495855	C	T
9	chr9:133496388:A:G	0	133496388	G	A
9	chr9:133496760:G:T	0	133496760	T	G
9	chr9:133497550:G:T	0	133497550	T	G
9	chr9:133497560:A:G	0	133497560	G	A
9	chr9:133497739:G:A	0	133497739	A	G
9	chr9:133498236:GGAGGGGCTAGT:G	0	133498236	G	GGAGGGGCTAGT
9	chr9:133498308:G:A	0	133498308	A	G
9	chr9:133498548:G:A	0	133498548	A	G
9	chr9:133498740:A:G	0	133498740	G	A
9	chr9:133499739:C:T	0	133499739	T	C
9	chr9:133500024:T:G	0	133500024	G	T
9	chr9:133500410:C:T	0	133500410	T	C
9	chr9:133500721:C:T	0	133500721	T	C
9	chr9:133502918:A:G	0	133502918	G	A
9	chr9:133503936:G:A	0	133503936	A	G
9	chr9:133504331:C:T	0	133504331	T	C
9	chr9:133505082:C:T	0	133505082	T	C
9	chr9:133505165:G:A	0	133505165	A	G
9	chr9:133505585:G:A	0	133505585	A	G
9	chr9:133508738:G:A	0	133508738	A	G
9	chr9:133509136:C:T	0	133509136	T	C
9	chr9:133509668:C:T	0	133509668	T	C
9	chr9:133509774:G:A	0	133509774	A	G
9	chr9:133509935:A:T	0	133509935	T	A
9	chr9:133510274:G:A	0	133510274	A	G
9	chr9:133510655:G:T	0	133510655	T	G
9	chr9:133510923:C:T	0	133510923	T	C
9	chr9:133510961:A:G	0	133510961	G	A
9	chr9:133511136:C:T	0	133511136	T	C
9	chr9:133511369:G:A	0	133511369	A	G
9	chr9:133511613:C:T	0	133511613	T	C
9	chr9:133511919:TGTGTGTG:T	0	133511919	T	TGTGTGTG
9	chr9:133512091:T:G	0	133512091	G	T
9	chr9:133512418:C:T	0	133512418	T	C
9	chr9:133512978:A:G	0	133512978	G	A
9	chr9:133513173:A:G	0	133513173	G	A
9	chr9:133513496:C:G	0	133513496	G	C
9	chr9:133513690:G:A	0	133513690	A	G
9	chr9:133514007:T:C	0	133514007	C	T
9	chr9:133514768:A:G	0	133514768	G	A
9	chr9:133516414:A:G	0	133516414	G	A
9	chr9:133517363:C:T	0	133517363	T	C
9	chr9:133517594:A:G	0	133517594	G	A
9	chr9:133517689:G:A	0	133517689	A	G
9	chr9:133518340:G:C	0	133518340	C	G
9	chr9:133518513:T:C	0	133518513	C	T
9	chr9:133519040:A:G	0	133519040	G	A
9	chr9:133519312:A:G	0	133519312	G	A
9	chr9:133519966:A:C	0	133519966	C	A
9	chr9:133520315:A:G	0	133520315	G	A
9	chr9:133520331:A:G	0	133520331	G	A
9	chr9:133520641:A:G	0	133520641	G	A
9	chr9:133522244:G:A	0	133522244	A	G
9	chr9:133522856:T:C	0	133522856	C	T
9	chr9:133523580:A:G	0	133523580	G	A
9	chr9:133523703:GAGAGAGAGAGAGAGAGAC:G	0	133523703	G	GAGAGAGAGAGAGAGAGAC
9	chr9:133524629:A:C	0	133524629	C	A
9	chr9:133524893:A:G	0	133524893	G	A
9	chr9:133525936:G:A	0	133525936	A	G
9	chr9:133527452:C:T	0	133527452	T	C
9	chr9:133528375:G:A	0	133528375	A	G
9	chr9:133528744:G:A	0	133528744	A	G
9	chr9:133529702:T:C	0	133529702	C	T
9	chr9:133530670:C:G	0	133530670	G	C
9	chr9:133530851:C:T	0	133530851	T	C
9	chr9:133531754:A:G	0	133531754	G	A
9	chr9:133531936:C:T	0	133531936	T	C
9	chr9:133532073:C:T	0	133532073	T	C
9	chr9:133532266:G:A	0	133532266	A	G
9	chr9:133532712:A:G	0	133532712	G	A
9	chr9:133532918:G:A	0	133532918	A	G
9	chr9:133533448:A:T	0	133533448	T	A
9	chr9:133533490:C:T	0	133533490	T	C
9	chr9:133533863:C:T	0	133533863	T	C
9	chr9:133533893:C:T	0	133533893	T	C
9	chr9:133533953:A:G	0	133533953	G	A
9	chr9:133534193:C:T	0	133534193	T	C
9	chr9:133535441:C:T	0	133535441	T	C
9	chr9:133535444:C:G	0	133535444	G	C
9	chr9:133536042:T:C	0	133536042	C	T
9	chr9:133536200:A:T	0	133536200	T	A
9	chr9:133536303:G:A	0	133536303	A	G
9	chr9:133536484:A:C	0	133536484	C	A
9	chr9:133536945:G:T	0	133536945	T	G
9	chr9:133538011:T:C	0	133538011	C	T
9	chr9:133538440:G:T	0	133538440	T	G
9	chr9:133538893:A:G	0	133538893	G	A
9	chr9:133539394:C:T	0	133539394	T	C
9	chr9:133539920:T:A	0	133539920	A	T
9	chr9:133540399:G:A	0	133540399	A	G
9	chr9:133540843:C:A	0	133540843	A	C
9	chr9:133541087:T:G	0	133541087	G	T
9	chr9:133541530:C:A	0	133541530	A	C
9	chr9:133541603:A:G	0	133541603	G	A
9	chr9:133541636:C:G	0	133541636	G	C
9	chr9:133541735:C:T	0	133541735	T	C
9	chr9:133541816:A:T	0	133541816	T	A
9	chr9:133541969:A:G	0	133541969	G	A
9	chr9:133542086:C:T	0	133542086	T	C
9	chr9:133542232:C:T	0	133542232	T	C
9	chr9:133542238:G:A	0	133542238	A	G
9	chr9:133542267:A:G	0	133542267	G	A
9	chr9:133542548:A:G	0	133542548	G	A
9	chr9:133543251:A:G	0	133543251	G	A
9	chr9:133543547:T:C	0	133543547	C	T
9	chr9:133543719:C:T	0	133543719	T	C
9	chr9:133543821:T:C	0	133543821	C	T
9	chr9:133544335:A:G	0	133544335	G	A
9	chr9:133544407:C:T	0	133544407	T	C
9	chr9:133545802:G:A	0	133545802	A	G
9	chr9:133546109:A:G	0	133546109	G	A
9	chr9:133546192:T:C	0	133546192	C	T
9	chr9:133546423:G:T	0	133546423	T	G
9	chr9:133546624:C:G	0	133546624	G	C
9	chr9:133546663:C:T	0	133546663	T	C
9	chr9:133546919:C:T	0	133546919	T	C
9	chr9:133547174:C:T	0	133547174	T	C
9	chr9:133547332:C:T	0	133547332	T	C
9	chr9:133547512:A:T	0	133547512	T	A
9	chr9:133547516:A:G	0	133547516	G	A
9	chr9:133548459:G:A	0	133548459	A	G
9	chr9:133549815:G:A	0	133549815	A	G
9	chr9:133550486:A:G	0	133550486	G	A
9	chr9:133550639:G:A	0	133550639	A	G
9	chr9:133550778:C:T	0	133550778	T	C
9	chr9:133551599:A:G	0	133551599	G	A
9	chr9:133551922:T:C	0	133551922	C	T
9	chr9:133551997:T:A	0	133551997	A	T
9	chr9:133552332:GTTGAATC:G	0	133552332	G	GTTGAATC
9	chr9:133552387:T:C	0	133552387	C	T
9	chr9:133553609:G:A	0	133553609	A	G
9	chr9:133554049:C:T	0	133554049	T	C
9	chr9:133555301:C:G	0	133555301	G	C
9	chr9:133555378:A:G	0	133555378	G	A
9	chr9:133555922:C:T	0	133555922	T	C
9	chr9:133556558:G:A	0	133556558	A	G
9	chr9:133556823:C:A	0	133556823	A	C
9	chr9:133557510:G:C	0	133557510	C	G
9	chr9:133557631:G:T	0	133557631	T	G
9	chr9:133557843:G:A	0	133557843	A	G
9	chr9:133558376:A:G	0	133558376	G	A
9	chr9:133560208:G:A	0	133560208	A	G
9	chr9:133560265:A:G	0	133560265	G	A
9	chr9:133561003:C:T	0	133561003	T	C
9	chr9:133561321:A:G	0	133561321	G	A
9	chr9:133561506:G:A	0	133561506	A	G
9	chr9:133561513:TC:T	0	133561513	T	TC
9	chr9:133561792:T:G	0	133561792	G	T
9	chr9:133561927:T:G	0	133561927	G	T
9	chr9:133562063:G:A	0	133562063	A	G
9	chr9:133563330:G:A	0	133563330	A	G
9	chr9:133564966:G:A	0	133564966	A	G
9	chr9:133565497:G:A	0	133565497	A	G
9	chr9:133565506:A:G	0	133565506	G	A
9	chr9:133565742:A:G	0	133565742	G	A
9	chr9:133566225:T:G	0	133566225	G	T
9	chr9:133566539:C:T	0	133566539	T	C
9	chr9:133567256:C:T	0	133567256	T	C
9	chr9:133567444:G:A	0	133567444	A	G
9	chr9:133567845:A:G	0	133567845	G	A
9	chr9:133568010:C:T	0	133568010	T	C
9	chr9:133568548:G:A	0	133568548	A	G
9	chr9:133568974:T:C	0	133568974	C	T
9	chr9:133569143:G:A	0	133569143	A	G
9	chr9:133569476:A:G	0	133569476	G	A
9	chr9:133569488:C:G	0	133569488	G	C
9	chr9:133570351:C:T	0	133570351	T	C
9	chr9:133570935:A:G	0	133570935	G	A
9	chr9:133571319:A:C	0	133571319	C	A
9	chr9:133571835:C:G	0	133571835	G	C
9	chr9:133572410:G:A	0	133572410	A	G
9	chr9:133572532:G:T	0	133572532	T	G
9	chr9:133572725:G:A	0	133572725	A	G
9	chr9:133573082:TG:T	0	133573082	T	TG
9	chr9:133573728:G:A	0	133573728	A	G
9	chr9:133573863:G:A	0	133573863	A	G
9	chr9:133574207:G:A	0	133574207	A	G
9	chr9:133574320:C:T	0	133574320	T	C
9	chr9:133574681:C:T	0	133574681	T	C
9	chr9:133575022:G:A	0	133575022	A	G
9	chr9:133575081:G:T	0	133575081	T	G
9	chr9:133575149:GC:G	0	133575149	G	GC
9	chr9:133575240:G:A	0	133575240	A	G
9	chr9:133575537:C:A	0	133575537	A	C
9	chr9:133575636:C:T	0	133575636	T	C
9	chr9:133576144:A:AG	0	133576144	AG	A
9	chr9:133577183:A:G	0	133577183	G	A
9	chr9:133577265:C:T	0	133577265	T	C
9	chr9:133577560:G:A	0	133577560	A	G
9	chr9:133577602:G:A	0	133577602	A	G
9	chr9:133577767:G:A	0	133577767	A	G
9	chr9:133577874:C:T	0	133577874	T	C
9	chr9:133577967:A:G	0	133577967	G	A
9	chr9:133578005:A:G	0	133578005	G	A
9	chr9:133578043:C:T	0	133578043	T	C
9	chr9:133578137:C:T	0	133578137	T	C
9	chr9:133578178:C:CCCA	0	133578178	CCCA	C
9	chr9:133578347:G:A	0	133578347	A	G
9	chr9:133578400:T:C	0	133578400	C	T
9	chr9:133578446:A:G	0	133578446	G	A
9	chr9:133578568:C:T	0	133578568	T	C
9	chr9:133579465:G:A	0	133579465	A	G
9	chr9:133579625:C:A	0	133579625	A	C
9	chr9:133580075:T:C	0	133580075	C	T
9	chr9:133580775:A:G	0	133580775	G	A
9	chr9:133581285:C:T	0	133581285	T	C
9	chr9:133581320:G:A	0	133581320	A	G
9	chr9:133581792:G:A	0	133581792	A	G
9	chr9:133582147:G:A	0	133582147	A	G
9	chr9:133582159:C:T	0	133582159	T	C
9	chr9:133582748:C:G	0	133582748	G	C
9	chr9:133583372:G:A	0	133583372	A	G
9	chr9:133583762:G:C	0	133583762	C	G
9	chr9:133583855:C:T	0	133583855	T	C
9	chr9:133584092:C:T	0	133584092	T	C
9	chr9:133584820:G:A	0	133584820	A	G
9	chr9:133585505:C:T	0	133585505	T	C
9	chr9:133586552:A:T	0	133586552	T	A
9	chr9:133586684:CTG:C	0	133586684	C	CTG
9	chr9:133586729:G:A	0	133586729	A	G
9	chr9:133586749:A:G	0	133586749	G	A
9	chr9:133587289:G:A	0	133587289	A	G
9	chr9:133587445:C:T	0	133587445	T	C
9	chr9:133587922:G:A	0	133587922	A	G
9	chr9:133588134:C:T	0	133588134	T	C
9	chr9:133588152:G:A	0	133588152	A	G
9	chr9:133588158:T:C	0	133588158	C	T
9	chr9:133588219:G:A	0	133588219	A	G
9	chr9:133588276:C:T	0	133588276	T	C
9	chr9:133588285:T:G	0	133588285	G	T
9	chr9:133588983:C:T	0	133588983	T	C
9	chr9:133589136:C:T	0	133589136	T	C
9	chr9:133589391:T:C	0	133589391	C	T
9	chr9:133589578:A:G	0	133589578	G	A
9	chr9:133590330:C:A	0	133590330	A	C
9	chr9:133590623:C:G	0	133590623	G	C
9	chr9:133590752:G:A	0	133590752	A	G
9	chr9:133590934:T:C	0	133590934	C	T
9	chr9:133591058:T:C	0	133591058	C	T
9	chr9:133591503:A:G	0	133591503	G	A
9	chr9:133591551:G:A	0	133591551	A	G
9	chr9:133591625:C:T	0	133591625	T	C
9	chr9:133591871:C:T	0	133591871	T	C
9	chr9:133592024:C:T	0	133592024	T	C
9	chr9:133592197:C:T	0	133592197	T	C
9	chr9:133592574:T:C	0	133592574	C	T
9	chr9:133593189:T:G	0	133593189	G	T
9	chr9:133593237:T:C	0	133593237	C	T
9	chr9:133593282:T:C	0	133593282	C	T
9	chr9:133593391:C:T	0	133593391	T	C
9	chr9:133593456:TC:T	0	133593456	T	TC
9	chr9:133593498:A:G	0	133593498	G	A
9	chr9:133593657:A:G	0	133593657	G	A
9	chr9:133593770:C:T	0	133593770	T	C
9	chr9:133594000:A:C	0	133594000	C	A
9	chr9:133594106:A:G	0	133594106	G	A
9	chr9:133594162:G:A	0	133594162	A	G
9	chr9:133594260:C:T	0	133594260	T	C
9	chr9:133594265:A:G	0	133594265	G	A
9	chr9:133594332:A:G	0	133594332	G	A
9	chr9:133594421:T:C	0	133594421	C	T
9	chr9:133594555:C:T	0	133594555	T	C
9	chr9:133594768:A:G	0	133594768	G	A
9	chr9:133594903:C:T	0	133594903	T	C
9	chr9:133595098:G:A	0	133595098	A	G
9	chr9:133595102:A:G	0	133595102	G	A
9	chr9:133595379:C:T	0	133595379	T	C
9	chr9:133596259:G:A	0	133596259	A	G
9	chr9:133596651:A:G	0	133596651	G	A
9	chr9:133596738:C:T	0	133596738	T	C
9	chr9:133597002:C:T	0	133597002	T	C
9	chr9:133597279:A:G	0	133597279	G	A
9	chr9:133597305:G:A	0	133597305	A	G
9	chr9:133597376:G:C	0	133597376	C	G
9	chr9:133597741:G:A	0	133597741	A	G
9	chr9:133597897:C:A	0	133597897	A	C
9	chr9:133598074:A:T	0	133598074	T	A
9	chr9:133598690:T:C	0	133598690	C	T
9	chr9:133599150:C:T	0	133599150	T	C
9	chr9:133599386:C:G	0	133599386	G	C
9	chr9:133599547:A:T	0	133599547	T	A
9	chr9:133599575:T:G	0	133599575	G	T
9	chr9:133600054:TGA:T	0	133600054	T	TGA
9	chr9:133600102:A:C	0	133600102	C	A
9	chr9:133600626:A:T	0	133600626	T	A
9	chr9:133600652:G:C	0	133600652	C	G
9	chr9:133600843:G:A	0	133600843	A	G
9	chr9:133601134:G:A	0	133601134	A	G
9	chr9:133601177:A:C	0	133601177	C	A
9	chr9:133601510:C:G	0	133601510	G	C
9	chr9:133601526:C:T	0	133601526	T	C
9	chr9:133601557:T:A	0	133601557	A	T
9	chr9:133601595:C:T	0	133601595	T	C
9	chr9:133602222:G:C	0	133602222	C	G
9	chr9:133602526:C:T	0	133602526	T	C
9	chr9:133603245:A:T	0	133603245	T	A
9	chr9:133603280:A:G	0	133603280	G	A
9	chr9:133603308:C:T	0	133603308	T	C
9	chr9:133603579:C:T	0	133603579	T	C
9	chr9:133603744:C:A	0	133603744	A	C
9	chr9:133603889:T:G	0	133603889	G	T
9	chr9:133603954:C:T	0	133603954	T	C
9	chr9:133604040:C:T	0	133604040	T	C
9	chr9:133604200:T:G	0	133604200	G	T
9	chr9:133604882:G:C	0	133604882	C	G
9	chr9:133604958:T:C	0	133604958	C	T
9	chr9:133605148:G:A	0	133605148	A	G
9	chr9:133605362:A:G	0	133605362	G	A
9	chr9:133606071:C:T	0	133606071	T	C
9	chr9:133606199:T:C	0	133606199	C	T
9	chr9:133606379:G:A	0	133606379	A	G
9	chr9:133606528:C:T	0	133606528	T	C
9	chr9:133606538:G:A	0	133606538	A	G
9	chr9:133607338:C:T	0	133607338	T	C
9	chr9:133607770:A:T	0	133607770	T	A
9	chr9:133608199:G:A	0	133608199	A	G
9	chr9:133609057:G:A	0	133609057	A	G
9	chr9:133609684:T:C	0	133609684	C	T
9	chr9:133609729:A:G	0	133609729	G	A
9	chr9:133609798:C:T	0	133609798	T	C
9	chr9:133610061:C:T	0	133610061	T	C
9	chr9:133610101:T:C	0	133610101	C	T
9	chr9:133610971:C:T	0	133610971	T	C
9	chr9:133611775:G:A	0	133611775	A	G
9	chr9:133611780:C:T	0	133611780	T	C
9	chr9:133611997:A:T	0	133611997	T	A
9	chr9:133612389:C:T	0	133612389	T	C
9	chr9:133613233:G:A	0	133613233	A	G
9	chr9:133613320:G:A	0	133613320	A	G
9	chr9:133614184:AG:A	0	133614184	A	AG
9	chr9:133614298:C:G	0	133614298	G	C
9	chr9:133614422:A:T	0	133614422	T	A
9	chr9:133614449:G:A	0	133614449	A	G
9	chr9:133615080:A:G	0	133615080	G	A
9	chr9:133615140:G:A	0	133615140	A	G
9	chr9:133615177:T:G	0	133615177	G	T
9	chr9:133615389:C:T	0	133615389	T	C
9	chr9:133615440:G:A	0	133615440	A	G
9	chr9:133615720:C:T	0	133615720	T	C
9	chr9:133616036:G:A	0	133616036	A	G
9	chr9:133616083:G:A	0	133616083	A	G
9	chr9:133616638:G:A	0	133616638	A	G
9	chr9:133616824:CCAGA:C	0	133616824	C	CCAGA
9	chr9:133616946:G:A	0	133616946	A	G
9	chr9:133617354:A:G	0	133617354	G	A
9	chr9:133617570:T:A	0	133617570	A	T
9	chr9:133618002:A:G	0	133618002	G	A
9	chr9:133618010:T:TGGGA	0	133618010	TGGGA	T
9	chr9:133620172:T:C	0	133620172	C	T
9	chr9:133620476:G:A	0	133620476	A	G
9	chr9:133621393:A:G	0	133621393	G	A
9	chr9:133621622:G:A	0	133621622	A	G
9	chr9:133621642:C:T	0	133621642	T	C
9	chr9:133621659:C:T	0	133621659	T	C
9	chr9:133621807:T:C	0	133621807	C	T
9	chr9:133622201:T:C	0	133622201	C	T
9	chr9:133622987:C:G	0	133622987	G	C
9	chr9:133623022:G:A	0	133623022	A	G
9	chr9:133624168:C:T	0	133624168	T	C
9	chr9:133624417:C:T	0	133624417	T	C
9	chr9:133628060:C:A	0	133628060	A	C
9	chr9:133628185:A:C	0	133628185	C	A
9	chr9:133628680:G:A	0	133628680	A	G
9	chr9:133628698:T:C	0	133628698	C	T
9	chr9:133629303:T:C	0	133629303	C	T
9	chr9:133629444:G:A	0	133629444	A	G
9	chr9:133629528:G:A	0	133629528	A	G
9	chr9:133630196:G:A	0	133630196	A	G
9	chr9:133632249:G:A	0	133632249	A	G
9	chr9:133633021:G:T	0	133633021	T	G
9	chr9:133633639:T:C	0	133633639	C	T
9	chr9:133634109:AT:A	0	133634109	A	AT
9	chr9:133634290:C:T	0	133634290	T	C
9	chr9:133635081:C:T	0	133635081	T	C
9	chr9:133635336:G:T	0	133635336	T	G
9	chr9:133637199:G:A	0	133637199	A	G
9	chr9:133637206:A:G	0	133637206	G	A
9	chr9:133637617:C:T	0	133637617	T	C
9	chr9:133637642:T:C	0	133637642	C	T
9	chr9:133637865:A:G	0	133637865	G	A
9	chr9:133638134:A:G	0	133638134	G	A
9	chr9:133638460:G:A	0	133638460	A	G
9	chr9:133638586:T:A	0	133638586	A	T
9	chr9:133638697:T:C	0	133638697	C	T
9	chr9:133638942:G:A	0	133638942	A	G
9	chr9:133638951:C:T	0	133638951	T	C
9	chr9:133638952:G:A	0	133638952	A	G
9	chr9:133639336:T:C	0	133639336	C	T
9	chr9:133639458:G:A	0	133639458	A	G
9	chr9:133639476:T:C	0	133639476	C	T
9	chr9:133639531:G:A	0	133639531	A	G
9	chr9:133639801:C:T	0	133639801	T	C
9	chr9:133639992:A:G	0	133639992	G	A
9	chr9:133640005:C:T	0	133640005	T	C
9	chr9:133640024:G:A	0	133640024	A	G
9	chr9:133640119:A:G	0	133640119	G	A
9	chr9:133640404:G:A	0	133640404	A	G
9	chr9:133641202:A:C	0	133641202	C	A
9	chr9:133642040:T:G	0	133642040	G	T
9	chr9:133642057:C:T	0	133642057	T	C
9	chr9:133642351:G:A	0	133642351	A	G
9	chr9:133642455:C:T	0	133642455	T	C
9	chr9:133642620:A:G	0	133642620	G	A
9	chr9:133643778:T:G	0	133643778	G	T
9	chr9:133644153:G:T	0	133644153	T	G
9	chr9:133644190:C:T	0	133644190	T	C
9	chr9:133644329:C:T	0	133644329	T	C
9	chr9:133644466:C:T	0	133644466	T	C
9	chr9:133644499:C:T	0	133644499	T	C
9	chr9:133644512:T:C	0	133644512	C	T
9	chr9:133644574:G:A	0	133644574	A	G
9	chr9:133644756:A:G	0	133644756	G	A
9	chr9:133644782:G:A	0	133644782	A	G
9	chr9:133644936:G:A	0	133644936	A	G
9	chr9:133644937:C:A	0	133644937	A	C
9	chr9:133645000:C:T	0	133645000	T	C
9	chr9:133645208:C:T	0	133645208	T	C
9	chr9:133645897:T:C	0	133645897	C	T
9	chr9:133646005:G:A	0	133646005	A	G
9	chr9:133646252:C:T	0	133646252	T	C
9	chr9:133646263:C:G	0	133646263	G	C
9	chr9:133646636:GCCTCAGCCTCCTGAGTAGCTGGGATTATAGGTGCGTGCCACCACA:G	0	133646636	G	GCCTCAGCCTCCTGAGTAGCTGGGATTATAGGTGCGTGCCACCACA
9	chr9:133646949:C:G	0	133646949	G	C
9	chr9:133647153:T:C	0	133647153	C	T
9	chr9:133647393:T:C	0	133647393	C	T
9	chr9:133648061:T:C	0	133648061	C	T
9	chr9:133648381:C:T	0	133648381	T	C
9	chr9:133648590:C:T	0	133648590	T	C
9	chr9:133649190:A:G	0	133649190	G	A
9	chr9:133649417:T:G	0	133649417	G	T
9	chr9:133649546:G:C	0	133649546	C	G
9	chr9:133650208:C:T	0	133650208	T	C
9	chr9:133650823:C:T	0	133650823	T	C
9	chr9:133650864:T:C	0	133650864	C	T
9	chr9:133650953:G:T	0	133650953	T	G
9	chr9:133651448:C:A	0	133651448	A	C
9	chr9:133651453:G:A	0	133651453	A	G
9	chr9:133651887:T:C	0	133651887	C	T
9	chr9:133652024:A:C	0	133652024	C	A
9	chr9:133652027:A:G	0	133652027	G	A
9	chr9:133652029:C:G	0	133652029	G	C
9	chr9:133652975:A:G	0	133652975	G	A
9	chr9:133653899:C:T	0	133653899	T	C
9	chr9:133654300:C:G	0	133654300	G	C
9	chr9:133654468:T:C	0	133654468	C	T
9	chr9:133654578:A:G	0	133654578	G	A
9	chr9:133654580:A:G	0	133654580	G	A
9	chr9:133654932:C:T	0	133654932	T	C
9	chr9:133655540:T:C	0	133655540	C	T
9	chr9:133657065:A:G	0	133657065	G	A
9	chr9:133657152:C:T	0	133657152	T	C
9	chr9:133657304:T:C	0	133657304	C	T
9	chr9:133657806:G:A	0	133657806	A	G
9	chr9:133657863:A:G	0	133657863	G	A
9	chr9:133658547:C:T	0	133658547	T	C
9	chr9:133658725:T:C	0	133658725	C	T
9	chr9:133658837:G:A	0	133658837	A	G
9	chr9:133659689:G:C	0	133659689	C	G
9	chr9:133659796:A:G	0	133659796	G	A
9	chr9:133659920:A:G	0	133659920	G	A
9	chr9:133659964:G:A	0	133659964	A	G
9	chr9:133660635:G:A	0	133660635	A	G
9	chr9:133661490:G:T	0	133661490	T	G
9	chr9:133661722:C:T	0	133661722	T	C
9	chr9:133662295:C:T	0	133662295	T	C
9	chr9:133663226:G:A	0	133663226	A	G
9	chr9:133663599:C:T	0	133663599	T	C
9	chr9:133664079:C:T	0	133664079	T	C
9	chr9:133664380:G:A	0	133664380	A	G
9	chr9:133664491:C:T	0	133664491	T	C
9	chr9:133664898:T:G	0	133664898	G	T
9	chr9:133665008:C:A	0	133665008	A	C
9	chr9:133665086:C:A	0	133665086	A	C
9	chr9:133665087:ATTTGCCCATTTCC:A	0	133665087	A	ATTTGCCCATTTCC
9	chr9:133665435:C:T	0	133665435	T	C
9	chr9:133665466:C:T	0	133665466	T	C
9	chr9:133666717:C:G	0	133666717	G	C
9	chr9:133667012:A:T	0	133667012	T	A
9	chr9:133667198:T:G	0	133667198	G	T
9	chr9:133667290:C:T	0	133667290	T	C
9	chr9:133667311:C:A	0	133667311	A	C
9	chr9:133667354:T:C	0	133667354	C	T
9	chr9:133667423:C:T	0	133667423	T	C
9	chr9:133667763:T:C	0	133667763	C	T
9	chr9:133667944:C:T	0	133667944	T	C
9	chr9:133668106:G:A	0	133668106	A	G
9	chr9:133669848:G:A	0	133669848	A	G
9	chr9:133670103:C:T	0	133670103	T	C
9	chr9:133670195:A:G	0	133670195	G	A
9	chr9:133670299:G:A	0	133670299	A	G
9	chr9:133670555:G:A	0	133670555	A	G
9	chr9:133670914:A:G	0	133670914	G	A
9	chr9:133670935:T:C	0	133670935	C	T
9	chr9:133671005:T:C	0	133671005	C	T
9	chr9:133671030:C:T	0	133671030	T	C
9	chr9:133671038:G:T	0	133671038	T	G
9	chr9:133671137:A:T	0	133671137	T	A
9	chr9:133672048:C:G	0	133672048	G	C
9	chr9:133672079:A:G	0	133672079	G	A
9	chr9:133672261:C:T	0	133672261	T	C
9	chr9:133672749:G:A	0	133672749	A	G
9	chr9:133673027:G:A	0	133673027	A	G
9	chr9:133673141:G:A	0	133673141	A	G
9	chr9:133673212:C:T	0	133673212	T	C
9	chr9:133673238:A:G	0	133673238	G	A
9	chr9:133673397:C:T	0	133673397	T	C
9	chr9:133673676:C:T	0	133673676	T	C
9	chr9:133675275:A:C	0	133675275	C	A
9	chr9:133676237:C:T	0	133676237	T	C
9	chr9:133677215:T:C	0	133677215	C	T
9	chr9:133677282:A:AG	0	133677282	AG	A
9	chr9:133677690:C:T	0	133677690	T	C
9	chr9:133678583:T:C	0	133678583	C	T
9	chr9:133678654:C:G	0	133678654	G	C
9	chr9:133678818:C:T	0	133678818	T	C
9	chr9:133679821:T:C	0	133679821	C	T
9	chr9:133679917:T:C	0	133679917	C	T
9	chr9:133680241:A:G	0	133680241	G	A
9	chr9:133680301:A:G	0	133680301	G	A
9	chr9:133680323:CCCCA:C	0	133680323	C	CCCCA
9	chr9:133680660:C:T	0	133680660	T	C
9	chr9:133680828:T:C	0	133680828	C	T
9	chr9:133680941:C:T	0	133680941	T	C
9	chr9:133680988:A:G	0	133680988	G	A
9	chr9:133681170:G:A	0	133681170	A	G
9	chr9:133681337:C:T	0	133681337	T	C
9	chr9:133681472:T:C	0	133681472	C	T
9	chr9:133681580:A:G	0	133681580	G	A
9	chr9:133681802:A:G	0	133681802	G	A
9	chr9:133682073:T:C	0	133682073	C	T
9	chr9:133682204:A:G	0	133682204	G	A
9	chr9:133682902:T:C	0	133682902	C	T
9	chr9:133683134:C:T	0	133683134	T	C
9	chr9:133683503:C:A	0	133683503	A	C
9	chr9:133683677:T:C	0	133683677	C	T
9	chr9:133683921:C:T	0	133683921	T	C
9	chr9:133684352:C:T	0	133684352	T	C
9	chr9:133684534:T:A	0	133684534	A	T
9	chr9:133684672:C:G	0	133684672	G	C
9	chr9:133684710:G:T	0	133684710	T	G
9	chr9:133684857:G:A	0	133684857	A	G
9	chr9:133685130:C:T	0	133685130	T	C
9	chr9:133685548:C:T	0	133685548	T	C
9	chr9:133685695:A:G	0	133685695	G	A
9	chr9:133685876:C:T	0	133685876	T	C
9	chr9:133686422:C:T	0	133686422	T	C
9	chr9:133686428:A:G	0	133686428	G	A
9	chr9:133686883:T:C	0	133686883	C	T
9	chr9:133687141:A:G	0	133687141	G	A
9	chr9:133687142:C:T	0	133687142	T	C
9	chr9:133687240:C:T	0	133687240	T	C
9	chr9:133687382:A:G	0	133687382	G	A
9	chr9:133687526:T:C	0	133687526	C	T
9	chr9:133688096:C:T	0	133688096	T	C
9	chr9:133688620:C:T	0	133688620	T	C
9	chr9:133689015:T:C	0	133689015	C	T
9	chr9:133689698:C:T	0	133689698	T	C
9	chr9:133689892:G:A	0	133689892	A	G
9	chr9:133690507:T:C	0	133690507	C	T
9	chr9:133691020:T:C	0	133691020	C	T
9	chr9:133692484:C:G	0	133692484	G	C
9	chr9:133692701:C:A	0	133692701	A	C
9	chr9:133694042:A:G	0	133694042	G	A
9	chr9:133694712:G:A	0	133694712	A	G
9	chr9:133695262:G:A	0	133695262	A	G
9	chr9:133695511:C:T	0	133695511	T	C
9	chr9:133695539:C:T	0	133695539	T	C
9	chr9:133696181:A:T	0	133696181	T	A
9	chr9:133697918:A:G	0	133697918	G	A
9	chr9:133697989:G:T	0	133697989	T	G
9	chr9:133698067:G:A	0	133698067	A	G
9	chr9:133698804:C:T	0	133698804	T	C
9	chr9:133699071:C:G	0	133699071	G	C
9	chr9:133699132:A:G	0	133699132	G	A
9	chr9:133699453:C:A	0	133699453	A	C
9	chr9:133699833:CAG:C	0	133699833	C	CAG
9	chr9:133699912:G:T	0	133699912	T	G
9	chr9:133701358:C:T	0	133701358	T	C
9	chr9:133701837:A:C	0	133701837	C	A
9	chr9:133702009:T:C	0	133702009	C	T
9	chr9:133703190:C:T	0	133703190	T	C
9	chr9:133703719:T:C	0	133703719	C	T
9	chr9:133703744:T:C	0	133703744	C	T
9	chr9:133703755:T:C	0	133703755	C	T
9	chr9:133704731:C:T	0	133704731	T	C
9	chr9:133704785:G:A	0	133704785	A	G
9	chr9:133704852:G:A	0	133704852	A	G
9	chr9:133704878:G:A	0	133704878	A	G
9	chr9:133704882:G:A	0	133704882	A	G
9	chr9:133705618:C:T	0	133705618	T	C
9	chr9:133705967:G:A	0	133705967	A	G
9	chr9:133706245:G:GAATA	0	133706245	GAATA	G
9	chr9:133706247:C:T	0	133706247	T	C
9	chr9:133706764:C:T	0	133706764	T	C
9	chr9:133706899:G:A	0	133706899	A	G
9	chr9:133707628:C:T	0	133707628	T	C
9	chr9:133707930:T:C	0	133707930	C	T
9	chr9:133708051:C:G	0	133708051	G	C
9	chr9:133708526:A:T	0	133708526	T	A
9	chr9:133709165:C:T	0	133709165	T	C
9	chr9:133709358:C:T	0	133709358	T	C
9	chr9:133709953:G:C	0	133709953	C	G
9	chr9:133710478:G:A	0	133710478	A	G
9	chr9:133711313:A:G	0	133711313	G	A
9	chr9:133711424:A:G	0	133711424	G	A
9	chr9:133711582:G:C	0	133711582	C	G
9	chr9:133711820:G:A	0	133711820	A	G
9	chr9:133711938:G:A	0	133711938	A	G
9	chr9:133712092:T:C	0	133712092	C	T
9	chr9:133712232:C:T	0	133712232	T	C
9	chr9:133712586:G:A	0	133712586	A	G
9	chr9:133712726:C:T	0	133712726	T	C
9	chr9:133713340:A:G	0	133713340	G	A
9	chr9:133713527:A:G	0	133713527	G	A
9	chr9:133714467:G:A	0	133714467	A	G
9	chr9:133714472:C:T	0	133714472	T	C
9	chr9:133714574:C:T	0	133714574	T	C
9	chr9:133714922:T:A	0	133714922	A	T
9	chr9:133716598:C:T	0	133716598	T	C
9	chr9:133716655:G:A	0	133716655	A	G
9	chr9:133716913:ATCAGGGAAGGTC:A	0	133716913	A	ATCAGGGAAGGTC
9	chr9:133717273:A:G	0	133717273	G	A
9	chr9:133717886:A:G	0	133717886	G	A
9	chr9:133719377:T:C	0	133719377	C	T
9	chr9:133720258:C:A	0	133720258	A	C
9	chr9:133720517:T:C	0	133720517	C	T
9	chr9:133720519:C:A	0	133720519	A	C
9	chr9:133721141:G:A	0	133721141	A	G
9	chr9:133721245:A:G	0	133721245	G	A
9	chr9:133721673:G:A	0	133721673	A	G
9	chr9:133721832:C:T	0	133721832	T	C
9	chr9:133722090:T:C	0	133722090	C	T
9	chr9:133723635:C:A	0	133723635	A	C
9	chr9:133724603:C:T	0	133724603	T	C
9	chr9:133725093:G:A	0	133725093	A	G
9	chr9:133725247:T:C	0	133725247	C	T
9	chr9:133725256:T:C	0	133725256	C	T
9	chr9:133725968:T:C	0	133725968	C	T
9	chr9:133726696:G:A	0	133726696	A	G
9	chr9:133726800:G:A	0	133726800	A	G
9	chr9:133727220:C:A	0	133727220	A	C
9	chr9:133727377:A:G	0	133727377	G	A
9	chr9:133729742:A:G	0	133729742	G	A
9	chr9:133730318:G:A	0	133730318	A	G
9	chr9:133730634:AG:A	0	133730634	A	AG
9	chr9:133730927:T:A	0	133730927	A	T
9	chr9:133731275:G:A	0	133731275	A	G
9	chr9:133731628:C:T	0	133731628	T	C
9	chr9:133732761:A:G	0	133732761	G	A
9	chr9:133732857:T:C	0	133732857	C	T
9	chr9:133733006:T:G	0	133733006	G	T
9	chr9:133733162:A:G	0	133733162	G	A
9	chr9:133733337:C:T	0	133733337	T	C
9	chr9:133733804:C:G	0	133733804	G	C
9	chr9:133734024:C:T	0	133734024	T	C
9	chr9:133734535:A:G	0	133734535	G	A
9	chr9:133734647:G:A	0	133734647	A	G
9	chr9:133735079:T:C	0	133735079	C	T
9	chr9:133735466:T:C	0	133735466	C	T
9	chr9:133735651:C:T	0	133735651	T	C
9	chr9:133735926:G:A	0	133735926	A	G
9	chr9:133736066:A:T	0	133736066	T	A
9	chr9:133736647:C:T	0	133736647	T	C
9	chr9:133737936:C:T	0	133737936	T	C
9	chr9:133738081:A:T	0	133738081	T	A
9	chr9:133738539:C:T	0	133738539	T	C
9	chr9:133738730:C:T	0	133738730	T	C
9	chr9:133741096:C:A	0	133741096	A	C
9	chr9:133742339:A:G	0	133742339	G	A
9	chr9:133743728:T:C	0	133743728	C	T
9	chr9:133744163:T:C	0	133744163	C	T
9	chr9:133744998:C:T	0	133744998	T	C
9	chr9:133745273:C:T	0	133745273	T	C
9	chr9:133747118:A:C	0	133747118	C	A
9	chr9:133747304:A:G	0	133747304	G	A
9	chr9:133747340:A:G	0	133747340	G	A
9	chr9:133748394:T:C	0	133748394	C	T
9	chr9:133748426:G:A	0	133748426	A	G
9	chr9:133749310:C:T	0	133749310	T	C
9	chr9:133749583:A:G	0	133749583	G	A
9	chr9:133751452:C:T	0	133751452	T	C
9	chr9:133751504:G:A	0	133751504	A	G
9	chr9:133751728:T:G	0	133751728	G	T
9	chr9:133752119:T:C	0	133752119	C	T
9	chr9:133752270:C:T	0	133752270	T	C
9	chr9:133752584:G:A	0	133752584	A	G
9	chr9:133752683:A:T	0	133752683	T	A
9	chr9:133752826:A:G	0	133752826	G	A
9	chr9:133752835:G:C	0	133752835	C	G
9	chr9:133752945:A:T	0	133752945	T	A
9	chr9:133753192:G:A	0	133753192	A	G
9	chr9:133753594:C:T	0	133753594	T	C
9	chr9:133753678:TAAGG:T	0	133753678	T	TAAGG
9	chr9:133753991:G:A	0	133753991	A	G
9	chr9:133754014:GAGCT:G	0	133754014	G	GAGCT
9	chr9:133754077:C:T	0	133754077	T	C
9	chr9:133754156:A:G	0	133754156	G	A
9	chr9:133754637:C:T	0	133754637	T	C
9	chr9:133754649:T:TGTCA	0	133754649	TGTCA	T
9	chr9:133754686:A:C	0	133754686	C	A
9	chr9:133754734:C:CA	0	133754734	CA	C
9	chr9:133755446:C:A	0	133755446	A	C
9	chr9:133756027:C:T	0	133756027	T	C
9	chr9:133756380:C:T	0	133756380	T	C
9	chr9:133756988:T:C	0	133756988	C	T
9	chr9:133757279:T:C	0	133757279	C	T
9	chr9:133757280:G:T	0	133757280	T	G
9	chr9:133757458:A:G	0	133757458	G	A
9	chr9:133758506:G:A	0	133758506	A	G
9	chr9:133758816:T:C	0	133758816	C	T
9	chr9:133758990:T:C	0	133758990	C	T
9	chr9:133759003:G:A	0	133759003	A	G
9	chr9:133759310:C:T	0	133759310	T	C
9	chr9:133759883:T:A	0	133759883	A	T
9	chr9:133761249:G:A	0	133761249	A	G
9	chr9:133761317:T:G	0	133761317	G	T
9	chr9:133761397:G:A	0	133761397	A	G
9	chr9:133761645:T:C	0	133761645	C	T
9	chr9:133761988:G:A	0	133761988	A	G
9	chr9:133763099:G:A	0	133763099	A	G
9	chr9:133764176:A:G	0	133764176	G	A
9	chr9:133764277:G:A	0	133764277	A	G
9	chr9:133765106:C:T	0	133765106	T	C
9	chr9:133765276:T:C	0	133765276	C	T
9	chr9:133765586:G:A	0	133765586	A	G
9	chr9:133765629:C:T	0	133765629	T	C
9	chr9:133765843:T:C	0	133765843	C	T
9	chr9:133766134:G:A	0	133766134	A	G
9	chr9:133766256:T:C	0	133766256	C	T
9	chr9:133767482:A:G	0	133767482	G	A
9	chr9:133768484:G:A	0	133768484	A	G
9	chr9:133769737:C:T	0	133769737	T	C
9	chr9:133772634:CCAGACA:C	0	133772634	C	CCAGACA
9	chr9:133773336:T:C	0	133773336	C	T
9	chr9:133773400:A:G	0	133773400	G	A
9	chr9:133773610:A:AT	0	133773610	AT	A
9	chr9:133773755:A:C	0	133773755	C	A
9	chr9:133773847:T:A	0	133773847	A	T
9	chr9:133773909:C:A	0	133773909	A	C
9	chr9:133773989:T:C	0	133773989	C	T
9	chr9:133774131:G:A	0	133774131	A	G
9	chr9:133774290:T:C	0	133774290	C	T
9	chr9:133774295:G:A	0	133774295	A	G
9	chr9:133774486:C:G	0	133774486	G	C
9	chr9:133774994:G:A	0	133774994	A	G
9	chr9:133775077:G:A	0	133775077	A	G
9	chr9:133775319:C:T	0	133775319	T	C
9	chr9:133775718:AC:A	0	133775718	A	AC
9	chr9:133775950:C:G	0	133775950	G	C
9	chr9:133776113:C:T	0	133776113	T	C
9	chr9:133776356:C:T	0	133776356	T	C
9	chr9:133776471:T:C	0	133776471	C	T
9	chr9:133776483:A:G	0	133776483	G	A
9	chr9:133776591:C:T	0	133776591	T	C
9	chr9:133776839:G:A	0	133776839	A	G
9	chr9:133776982:G:A	0	133776982	A	G
9	chr9:133778117:G:A	0	133778117	A	G
9	chr9:133778786:G:A	0	133778786	A	G
9	chr9:133779410:G:A	0	133779410	A	G
9	chr9:133779418:CAG:C	0	133779418	C	CAG
9	chr9:133779487:C:G	0	133779487	G	C
9	chr9:133779584:T:C	0	133779584	C	T
9	chr9:133779643:G:A	0	133779643	A	G
9	chr9:133779655:T:C	0	133779655	C	T
9	chr9:133779768:A:G	0	133779768	G	A
9	chr9:133779846:T:C	0	133779846	C	T
9	chr9:133780015:G:A	0	133780015	A	G
9	chr9:133780219:T:C	0	133780219	C	T
9	chr9:133780572:T:G	0	133780572	G	T
9	chr9:133780605:A:G	0	133780605	G	A
9	chr9:133781648:T:C	0	133781648	C	T
9	chr9:133781931:T:C	0	133781931	C	T
9	chr9:133781957:G:A	0	133781957	A	G
9	chr9:133782102:GGGGCGGGGC:G	0	133782102	G	GGGGCGGGGC
9	chr9:133782344:A:G	0	133782344	G	A
9	chr9:133782502:T:C	0	133782502	C	T
9	chr9:133782554:C:T	0	133782554	T	C
9	chr9:133782566:A:G	0	133782566	G	A
9	chr9:133782875:A:T	0	133782875	T	A
9	chr9:133782891:G:T	0	133782891	T	G
9	chr9:133783361:T:C	0	133783361	C	T
9	chr9:133783624:G:C	0	133783624	C	G
9	chr9:133783859:T:C	0	133783859	C	T
9	chr9:133784902:G:A	0	133784902	A	G
9	chr9:133785183:A:G	0	133785183	G	A
9	chr9:133785359:A:G	0	133785359	G	A
9	chr9:133785618:G:A	0	133785618	A	G
9	chr9:133786003:GGTGCCT:G	0	133786003	G	GGTGCCT
9	chr9:133786163:A:G	0	133786163	G	A
9	chr9:133786507:G:A	0	133786507	A	G
9	chr9:133786837:G:A	0	133786837	A	G
9	chr9:133787062:G:A	0	133787062	A	G
9	chr9:133787102:G:A	0	133787102	A	G
9	chr9:133787343:A:G	0	133787343	G	A
9	chr9:133788916:G:A	0	133788916	A	G
9	chr9:133789055:A:G	0	133789055	G	A
9	chr9:133789375:G:A	0	133789375	A	G
9	chr9:133789458:C:T	0	133789458	T	C
9	chr9:133789577:T:C	0	133789577	C	T
9	chr9:133789646:G:A	0	133789646	A	G
9	chr9:133791114:G:A	0	133791114	A	G
9	chr9:133791230:G:A	0	133791230	A	G
9	chr9:133791261:A:G	0	133791261	G	A
9	chr9:133791272:C:T	0	133791272	T	C
9	chr9:133792582:G:A	0	133792582	A	G
9	chr9:133792632:G:C	0	133792632	C	G
9	chr9:133792652:A:G	0	133792652	G	A
9	chr9:133792838:C:T	0	133792838	T	C
9	chr9:133793238:G:A	0	133793238	A	G
9	chr9:133793303:T:C	0	133793303	C	T
9	chr9:133793369:C:T	0	133793369	T	C
9	chr9:133793496:C:T	0	133793496	T	C
9	chr9:133793612:C:T	0	133793612	T	C
9	chr9:133793694:T:C	0	133793694	C	T
9	chr9:133793809:G:A	0	133793809	A	G
9	chr9:133793830:C:T	0	133793830	T	C
9	chr9:133793865:C:T	0	133793865	T	C
9	chr9:133793877:T:C	0	133793877	C	T
9	chr9:133794051:A:G	0	133794051	G	A
9	chr9:133794205:C:T	0	133794205	T	C
9	chr9:133794261:T:C	0	133794261	C	T
9	chr9:133794542:C:T	0	133794542	T	C
9	chr9:133794711:G:A	0	133794711	A	G
9	chr9:133794890:A:G	0	133794890	G	A
9	chr9:133794996:C:A	0	133794996	A	C
9	chr9:133795032:G:A	0	133795032	A	G
9	chr9:133795205:G:A	0	133795205	A	G
9	chr9:133795282:T:C	0	133795282	C	T
9	chr9:133795875:T:G	0	133795875	G	T
9	chr9:133796812:T:C	0	133796812	C	T
9	chr9:133797091:C:T	0	133797091	T	C
9	chr9:133797516:G:A	0	133797516	A	G
9	chr9:133797806:A:G	0	133797806	G	A
9	chr9:133798401:A:G	0	133798401	G	A
9	chr9:133798889:A:G	0	133798889	G	A
9	chr9:133799048:G:A	0	133799048	A	G
9	chr9:133799335:T:C	0	133799335	C	T
9	chr9:133799371:C:T	0	133799371	T	C
9	chr9:133799779:A:T	0	133799779	T	A
9	chr9:133799900:G:A	0	133799900	A	G
9	chr9:133800186:T:C	0	133800186	C	T
9	chr9:133800871:G:C	0	133800871	C	G
9	chr9:133801361:C:T	0	133801361	T	C
9	chr9:133801438:T:C	0	133801438	C	T
9	chr9:133801452:C:G	0	133801452	G	C
9	chr9:133801676:T:C	0	133801676	C	T
9	chr9:133802696:C:A	0	133802696	A	C
9	chr9:133802751:CCT:C	0	133802751	C	CCT
9	chr9:133803702:G:A	0	133803702	A	G
9	chr9:133804067:G:A	0	133804067	A	G
9	chr9:133804241:C:T	0	133804241	T	C
9	chr9:133804822:T:C	0	133804822	C	T
9	chr9:133804956:G:C	0	133804956	C	G
9	chr9:133805253:G:C	0	133805253	C	G
9	chr9:133805285:C:T	0	133805285	T	C
9	chr9:133805515:C:T	0	133805515	T	C
9	chr9:133805705:T:C	0	133805705	C	T
9	chr9:133805952:G:A	0	133805952	A	G
9	chr9:133806347:G:A	0	133806347	A	G
9	chr9:133806440:G:A	0	133806440	A	G
9	chr9:133806819:T:C	0	133806819	C	T
9	chr9:133807127:C:T	0	133807127	T	C
9	chr9:133807236:C:T	0	133807236	T	C
9	chr9:133807371:A:G	0	133807371	G	A
9	chr9:133807407:A:G	0	133807407	G	A
9	chr9:133808126:A:T	0	133808126	T	A
9	chr9:133808241:C:T	0	133808241	T	C
9	chr9:133809852:G:C	0	133809852	C	G
9	chr9:133810180:G:A	0	133810180	A	G
9	chr9:133810422:T:C	0	133810422	C	T
9	chr9:133810617:C:T	0	133810617	T	C
9	chr9:133810892:T:C	0	133810892	C	T
9	chr9:133811153:T:A	0	133811153	A	T
9	chr9:133812599:CCAGAA:C	0	133812599	C	CCAGAA
9	chr9:133813958:A:G	0	133813958	G	A
9	chr9:133814335:T:C	0	133814335	C	T
9	chr9:133814508:G:T	0	133814508	T	G
9	chr9:133814799:G:A	0	133814799	A	G
9	chr9:133815627:T:G	0	133815627	G	T
9	chr9:133815693:T:C	0	133815693	C	T
9	chr9:133815781:C:T	0	133815781	T	C
9	chr9:133815800:C:A	0	133815800	A	C
9	chr9:133816093:G:A	0	133816093	A	G
9	chr9:133816289:T:C	0	133816289	C	T
9	chr9:133816419:C:T	0	133816419	T	C
9	chr9:133816634:G:C	0	133816634	C	G
9	chr9:133816682:A:G	0	133816682	G	A
9	chr9:133816854:T:C	0	133816854	C	T
9	chr9:133816985:T:C	0	133816985	C	T
9	chr9:133817272:T:C	0	133817272	C	T
9	chr9:133817286:G:A	0	133817286	A	G
9	chr9:133817327:T:C	0	133817327	C	T
9	chr9:133817346:C:T	0	133817346	T	C
9	chr9:133817360:G:A	0	133817360	A	G
9	chr9:133817379:G:A	0	133817379	A	G
9	chr9:133817391:G:A	0	133817391	A	G
9	chr9:133817423:T:C	0	133817423	C	T
9	chr9:133817551:T:C	0	133817551	C	T
9	chr9:133817592:G:C	0	133817592	C	G
9	chr9:133817783:T:C	0	133817783	C	T
9	chr9:133817931:G:A	0	133817931	A	G
9	chr9:133818167:A:G	0	133818167	G	A
9	chr9:133818223:A:G	0	133818223	G	A
9	chr9:133818282:C:T	0	133818282	T	C
9	chr9:133818634:G:A	0	133818634	A	G
9	chr9:133818659:A:G	0	133818659	G	A
9	chr9:133818686:C:T	0	133818686	T	C
9	chr9:133818730:A:G	0	133818730	G	A
9	chr9:133818955:G:C	0	133818955	C	G
9	chr9:133818996:T:C	0	133818996	C	T
9	chr9:133819102:G:A	0	133819102	A	G
9	chr9:133819109:T:C	0	133819109	C	T
9	chr9:133819147:G:A	0	133819147	A	G
9	chr9:133819241:G:A	0	133819241	A	G
9	chr9:133819378:G:A	0	133819378	A	G
9	chr9:133819392:A:T	0	133819392	T	A
9	chr9:133819469:C:T	0	133819469	T	C
9	chr9:133819658:C:T	0	133819658	T	C
9	chr9:133819672:G:A	0	133819672	A	G
9	chr9:133819733:C:T	0	133819733	T	C
9	chr9:133819779:T:C	0	133819779	C	T
9	chr9:133820018:T:C	0	133820018	C	T
9	chr9:133820392:C:T	0	133820392	T	C
9	chr9:133820449:A:G	0	133820449	G	A
9	chr9:133820686:C:T	0	133820686	T	C
9	chr9:133820793:T:C	0	133820793	C	T
9	chr9:133820943:AGC:A	0	133820943	A	AGC
9	chr9:133821120:C:T	0	133821120	T	C
9	chr9:133821183:C:T	0	133821183	T	C
9	chr9:133821213:T:C	0	133821213	C	T
9	chr9:133821267:A:T	0	133821267	T	A
9	chr9:133821368:G:C	0	133821368	C	G
9	chr9:133822166:CA:C	0	133822166	C	CA
9	chr9:133822838:A:G	0	133822838	G	A
9	chr9:133824209:GGT:G	0	133824209	G	GGT
9	chr9:133824436:CCCAG:C	0	133824436	C	CCCAG
9	chr9:133824476:T:C	0	133824476	C	T
9	chr9:133824719:C:T	0	133824719	T	C
9	chr9:133824752:C:T	0	133824752	T	C
9	chr9:133824828:G:A	0	133824828	A	G
9	chr9:133824920:C:T	0	133824920	T	C
9	chr9:133824934:G:C	0	133824934	C	G
9	chr9:133825247:A:G	0	133825247	G	A
9	chr9:133825303:G:A	0	133825303	A	G
9	chr9:133825800:C:T	0	133825800	T	C
9	chr9:133825867:G:A	0	133825867	A	G
9	chr9:133826023:C:A	0	133826023	A	C
9	chr9:133828784:A:G	0	133828784	G	A
9	chr9:133830010:G:A	0	133830010	A	G
9	chr9:133830437:A:G	0	133830437	G	A
9	chr9:133831193:T:C	0	133831193	C	T
9	chr9:133831420:G:A	0	133831420	A	G
9	chr9:133831682:T:C	0	133831682	C	T
9	chr9:133831732:C:T	0	133831732	T	C
9	chr9:133832413:A:C	0	133832413	C	A
9	chr9:133832678:C:T	0	133832678	T	C
9	chr9:133833526:T:C	0	133833526	C	T
9	chr9:133835483:C:T	0	133835483	T	C
9	chr9:133837495:G:A	0	133837495	A	G
9	chr9:133840318:T:C	0	133840318	C	T
9	chr9:133840834:G:A	0	133840834	A	G
9	chr9:133841392:A:T	0	133841392	T	A
9	chr9:133841716:T:C	0	133841716	C	T
9	chr9:133842693:T:C	0	133842693	C	T
9	chr9:133843698:G:A	0	133843698	A	G
9	chr9:133844940:A:G	0	133844940	G	A
9	chr9:133845392:C:T	0	133845392	T	C
9	chr9:133845428:G:A	0	133845428	A	G
9	chr9:133845759:A:G	0	133845759	G	A
9	chr9:133848162:T:C	0	133848162	C	T
9	chr9:133848400:G:A	0	133848400	A	G
9	chr9:133848874:T:C	0	133848874	C	T
9	chr9:133849087:G:A	0	133849087	A	G
9	chr9:133849547:T:C	0	133849547	C	T
9	chr9:133849558:C:T	0	133849558	T	C
9	chr9:133850434:C:T	0	133850434	T	C
9	chr9:133850516:G:A	0	133850516	A	G
9	chr9:133850808:A:G	0	133850808	G	A
9	chr9:133851197:T:C	0	133851197	C	T
9	chr9:133851277:A:G	0	133851277	G	A
9	chr9:133851401:C:T	0	133851401	T	C
9	chr9:133851427:G:A	0	133851427	A	G
9	chr9:133851435:T:A	0	133851435	A	T
9	chr9:133851619:G:A	0	133851619	A	G
9	chr9:133851623:T:G	0	133851623	G	T
9	chr9:133851752:AT:A	0	133851752	A	AT
9	chr9:133851790:T:C	0	133851790	C	T
9	chr9:133851804:G:GATGA	0	133851804	GATGA	G
9	chr9:133852709:C:T	0	133852709	T	C
9	chr9:133852765:C:T	0	133852765	T	C
9	chr9:133853574:A:G	0	133853574	G	A
9	chr9:133853923:G:T	0	133853923	T	G
9	chr9:133855363:T:C	0	133855363	C	T
9	chr9:133855677:C:T	0	133855677	T	C
9	chr9:133855699:G:A	0	133855699	A	G
9	chr9:133855956:C:A	0	133855956	A	C
9	chr9:133856546:A:C	0	133856546	C	A
9	chr9:133856619:T:C	0	133856619	C	T
9	chr9:133856889:C:T	0	133856889	T	C
9	chr9:133856948:A:G	0	133856948	G	A
9	chr9:133856971:G:A	0	133856971	A	G
9	chr9:133857069:C:T	0	133857069	T	C
9	chr9:133858010:C:A	0	133858010	A	C
9	chr9:133858398:A:G	0	133858398	G	A
9	chr9:133859892:A:G	0	133859892	G	A
9	chr9:133860917:A:C	0	133860917	C	A
9	chr9:133861504:C:G	0	133861504	G	C
9	chr9:133862096:G:A	0	133862096	A	G
9	chr9:133862624:C:T	0	133862624	T	C
9	chr9:133866305:C:T	0	133866305	T	C
9	chr9:133866760:T:C	0	133866760	C	T
9	chr9:133867084:C:G	0	133867084	G	C
9	chr9:133867645:C:T	0	133867645	T	C
9	chr9:133868288:A:G	0	133868288	G	A
9	chr9:133868335:T:C	0	133868335	C	T
9	chr9:133868360:T:G	0	133868360	G	T
9	chr9:133868473:G:A	0	133868473	A	G
9	chr9:133868684:T:C	0	133868684	C	T
9	chr9:133868704:C:T	0	133868704	T	C
9	chr9:133868724:G:A	0	133868724	A	G
9	chr9:133868853:T:C	0	133868853	C	T
9	chr9:133868924:C:T	0	133868924	T	C
9	chr9:133869090:G:A	0	133869090	A	G
9	chr9:133869211:A:G	0	133869211	G	A
9	chr9:133869571:C:G	0	133869571	G	C
9	chr9:133869652:C:T	0	133869652	T	C
9	chr9:133870036:G:T	0	133870036	T	G
9	chr9:133870098:C:T	0	133870098	T	C
9	chr9:133870278:G:A	0	133870278	A	G
9	chr9:133870451:G:T	0	133870451	T	G
9	chr9:133870620:C:T	0	133870620	T	C
9	chr9:133870680:G:A	0	133870680	A	G
9	chr9:133871172:A:G	0	133871172	G	A
9	chr9:133871692:C:A	0	133871692	A	C
9	chr9:133871783:T:C	0	133871783	C	T
9	chr9:133871881:T:C	0	133871881	C	T
9	chr9:133871951:A:C	0	133871951	C	A
9	chr9:133871996:T:C	0	133871996	C	T
9	chr9:133872065:A:T	0	133872065	T	A
9	chr9:133872188:AC:A	0	133872188	A	AC
9	chr9:133872210:C:T	0	133872210	T	C
9	chr9:133872322:T:C	0	133872322	C	T
9	chr9:133872761:G:C	0	133872761	C	G
9	chr9:133872780:T:C	0	133872780	C	T
9	chr9:133873654:G:C	0	133873654	C	G
9	chr9:133873750:A:G	0	133873750	G	A
9	chr9:133873789:A:G	0	133873789	G	A
9	chr9:133874654:A:C	0	133874654	C	A
9	chr9:133874662:A:G	0	133874662	G	A
9	chr9:133874681:T:C	0	133874681	C	T
9	chr9:133874826:A:G	0	133874826	G	A
9	chr9:133874853:G:A	0	133874853	A	G
9	chr9:133874869:G:A	0	133874869	A	G
9	chr9:133874964:G:A	0	133874964	A	G
9	chr9:133875849:A:G	0	133875849	G	A
9	chr9:133876073:C:T	0	133876073	T	C
9	chr9:133876227:A:G	0	133876227	G	A
9	chr9:133878204:G:A	0	133878204	A	G
9	chr9:133878660:C:T	0	133878660	T	C
9	chr9:133879317:GA:G	0	133879317	G	GA
9	chr9:133879542:G:A	0	133879542	A	G
9	chr9:133880041:G:A	0	133880041	A	G
9	chr9:133880635:A:G	0	133880635	G	A
9	chr9:133880715:A:G	0	133880715	G	A
9	chr9:133880825:A:G	0	133880825	G	A
9	chr9:133880843:A:G	0	133880843	G	A
9	chr9:133881061:C:CT	0	133881061	CT	C
9	chr9:133881082:C:T	0	133881082	T	C
9	chr9:133882117:G:C	0	133882117	C	G
9	chr9:133882672:C:T	0	133882672	T	C
9	chr9:133882710:T:C	0	133882710	C	T
9	chr9:133882732:A:C	0	133882732	C	A
9	chr9:133883420:G:C	0	133883420	C	G
9	chr9:133885358:A:G	0	133885358	G	A
9	chr9:133886214:G:A	0	133886214	A	G
9	chr9:133886632:T:C	0	133886632	C	T
9	chr9:133887442:C:T	0	133887442	T	C
9	chr9:133887797:C:T	0	133887797	T	C
9	chr9:133889292:G:A	0	133889292	A	G
9	chr9:133889707:C:T	0	133889707	T	C
9	chr9:133890173:G:C	0	133890173	C	G
9	chr9:133890468:G:A	0	133890468	A	G
9	chr9:133890562:G:C	0	133890562	C	G
9	chr9:133891132:C:T	0	133891132	T	C
9	chr9:133891194:C:T	0	133891194	T	C
9	chr9:133892428:T:C	0	133892428	C	T
9	chr9:133893912:G:A	0	133893912	A	G
9	chr9:133894064:C:G	0	133894064	G	C
9	chr9:133894112:G:A	0	133894112	A	G
9	chr9:133894386:A:C	0	133894386	C	A
9	chr9:133894465:C:T	0	133894465	T	C
9	chr9:133894633:T:C	0	133894633	C	T
9	chr9:133895457:C:T	0	133895457	T	C
9	chr9:133895517:C:T	0	133895517	T	C
9	chr9:133895597:C:T	0	133895597	T	C
9	chr9:133895643:T:G	0	133895643	G	T
9	chr9:133895729:T:C	0	133895729	C	T
9	chr9:133895814:C:G	0	133895814	G	C
9	chr9:133896921:C:T	0	133896921	T	C
9	chr9:133897110:C:T	0	133897110	T	C
9	chr9:133897336:A:G	0	133897336	G	A
9	chr9:133897690:T:C	0	133897690	C	T
9	chr9:133898099:ACATACTG:A	0	133898099	A	ACATACTG
9	chr9:133898195:G:A	0	133898195	A	G
9	chr9:133898202:T:C	0	133898202	C	T
9	chr9:133898217:C:T	0	133898217	T	C
9	chr9:133898622:A:C	0	133898622	C	A
9	chr9:133898796:A:G	0	133898796	G	A
9	chr9:133898805:G:A	0	133898805	A	G
9	chr9:133899082:A:G	0	133899082	G	A
9	chr9:133899111:G:A	0	133899111	A	G
9	chr9:133899309:C:A	0	133899309	A	C
9	chr9:133899311:C:T	0	133899311	T	C
9	chr9:133899444:T:C	0	133899444	C	T
9	chr9:133899471:C:T	0	133899471	T	C
9	chr9:133899486:G:A	0	133899486	A	G
9	chr9:133899606:C:T	0	133899606	T	C
9	chr9:133899818:G:A	0	133899818	A	G
9	chr9:133899830:A:G	0	133899830	G	A
9	chr9:133899999:C:T	0	133899999	T	C
9	chr9:133900074:C:T	0	133900074	T	C
9	chr9:133900473:C:T	0	133900473	T	C
9	chr9:133900604:G:C	0	133900604	C	G
9	chr9:133900619:GGCTCATCT:G	0	133900619	G	GGCTCATCT
9	chr9:133900655:C:T	0	133900655	T	C
9	chr9:133900726:C:T	0	133900726	T	C
9	chr9:133900884:C:T	0	133900884	T	C
9	chr9:133901215:A:G	0	133901215	G	A
9	chr9:133901276:C:T	0	133901276	T	C
9	chr9:133901277:G:A	0	133901277	A	G
9	chr9:133901293:C:T	0	133901293	T	C
9	chr9:133901496:C:T	0	133901496	T	C
9	chr9:133901499:C:G	0	133901499	G	C
9	chr9:133901529:C:T	0	133901529	T	C
9	chr9:133901566:G:C	0	133901566	C	G
9	chr9:133901710:T:G	0	133901710	G	T
9	chr9:133902013:T:C	0	133902013	C	T
9	chr9:133902179:A:C	0	133902179	C	A
9	chr9:133902227:G:A	0	133902227	A	G
9	chr9:133902372:G:A	0	133902372	A	G
9	chr9:133903453:A:G	0	133903453	G	A
9	chr9:133903686:C:T	0	133903686	T	C
9	chr9:133903742:T:C	0	133903742	C	T
9	chr9:133903773:G:C	0	133903773	C	G
9	chr9:133903792:A:C	0	133903792	C	A
9	chr9:133904107:T:C	0	133904107	C	T
9	chr9:133904226:T:C	0	133904226	C	T
9	chr9:133904319:C:G	0	133904319	G	C
9	chr9:133904423:C:T	0	133904423	T	C
9	chr9:133904965:C:T	0	133904965	T	C
9	chr9:133905329:G:A	0	133905329	A	G
9	chr9:133905404:C:G	0	133905404	G	C
9	chr9:133905719:A:G	0	133905719	G	A
9	chr9:133905723:C:A	0	133905723	A	C
9	chr9:133905896:C:T	0	133905896	T	C
9	chr9:133906197:T:C	0	133906197	C	T
9	chr9:133906267:T:C	0	133906267	C	T
9	chr9:133906310:G:A	0	133906310	A	G
9	chr9:133906442:C:T	0	133906442	T	C
9	chr9:133906896:G:A	0	133906896	A	G
9	chr9:133907134:G:A	0	133907134	A	G
9	chr9:133907200:C:T	0	133907200	T	C
9	chr9:133907226:C:T	0	133907226	T	C
9	chr9:133907234:A:C	0	133907234	C	A
9	chr9:133907236:A:G	0	133907236	G	A
9	chr9:133907565:A:G	0	133907565	G	A
9	chr9:133907696:C:T	0	133907696	T	C
9	chr9:133908413:C:T	0	133908413	T	C
9	chr9:133908640:C:T	0	133908640	T	C
9	chr9:133908857:T:C	0	133908857	C	T
9	chr9:133909095:T:C	0	133909095	C	T
9	chr9:133909659:TC:T	0	133909659	T	TC
9	chr9:133909661:C:T	0	133909661	T	C
9	chr9:133910109:C:T	0	133910109	T	C
9	chr9:133910353:C:T	0	133910353	T	C
9	chr9:133910418:G:A	0	133910418	A	G
9	chr9:133910428:C:G	0	133910428	G	C
9	chr9:133910478:T:C	0	133910478	C	T
9	chr9:133910791:C:T	0	133910791	T	C
9	chr9:133910802:C:T	0	133910802	T	C
9	chr9:133911052:G:A	0	133911052	A	G
9	chr9:133911165:C:T	0	133911165	T	C
9	chr9:133912348:G:A	0	133912348	A	G
9	chr9:133913394:G:A	0	133913394	A	G
9	chr9:133913431:G:A	0	133913431	A	G
9	chr9:133913757:G:A	0	133913757	A	G
9	chr9:133914031:G:A	0	133914031	A	G
9	chr9:133914054:C:T	0	133914054	T	C
9	chr9:133914441:G:A	0	133914441	A	G
9	chr9:133914542:A:G	0	133914542	G	A
9	chr9:133914981:A:G	0	133914981	G	A
9	chr9:133915383:T:C	0	133915383	C	T
9	chr9:133915635:C:T	0	133915635	T	C
9	chr9:133915710:G:A	0	133915710	A	G
9	chr9:133915853:A:G	0	133915853	G	A
9	chr9:133915883:A:G	0	133915883	G	A
9	chr9:133915924:C:T	0	133915924	T	C
9	chr9:133916268:A:G	0	133916268	G	A
9	chr9:133916533:A:C	0	133916533	C	A
9	chr9:133916810:AG:A	0	133916810	A	AG
9	chr9:133917045:T:C	0	133917045	C	T
9	chr9:133917147:A:G	0	133917147	G	A
9	chr9:133917159:G:C	0	133917159	C	G
9	chr9:133917322:C:T	0	133917322	T	C
9	chr9:133917559:G:A	0	133917559	A	G
9	chr9:133918274:C:G	0	133918274	G	C
9	chr9:133918383:G:A	0	133918383	A	G
9	chr9:133919851:C:T	0	133919851	T	C
9	chr9:133920264:C:G	0	133920264	G	C
9	chr9:133920750:T:C	0	133920750	C	T
9	chr9:133920902:C:T	0	133920902	T	C
9	chr9:133922030:G:A	0	133922030	A	G
9	chr9:133922041:A:G	0	133922041	G	A
9	chr9:133922047:G:A	0	133922047	A	G
9	chr9:133922131:C:T	0	133922131	T	C
9	chr9:133922134:C:T	0	133922134	T	C
9	chr9:133922136:G:T	0	133922136	T	G
9	chr9:133922850:G:A	0	133922850	A	G
9	chr9:133922851:A:G	0	133922851	G	A
9	chr9:133923780:G:A	0	133923780	A	G
9	chr9:133923940:A:G	0	133923940	G	A
9	chr9:133924017:G:A	0	133924017	A	G
9	chr9:133924260:G:A	0	133924260	A	G
9	chr9:133924997:T:A	0	133924997	A	T
9	chr9:133925160:T:C	0	133925160	C	T
9	chr9:133925337:T:C	0	133925337	C	T
9	chr9:133925368:C:A	0	133925368	A	C
9	chr9:133925428:A:G	0	133925428	G	A
9	chr9:133925513:T:C	0	133925513	C	T
9	chr9:133925526:G:T	0	133925526	T	G
9	chr9:133925567:C:T	0	133925567	T	C
9	chr9:133925576:A:G	0	133925576	G	A
9	chr9:133925578:T:A	0	133925578	A	T
9	chr9:133925620:C:T	0	133925620	T	C
9	chr9:133925656:G:A	0	133925656	A	G
9	chr9:133925771:A:G	0	133925771	G	A
9	chr9:133927110:TG:T	0	133927110	T	TG
9	chr9:133927282:G:A	0	133927282	A	G
9	chr9:133927369:C:T	0	133927369	T	C
9	chr9:133928105:G:A	0	133928105	A	G
9	chr9:133929011:A:T	0	133929011	T	A
9	chr9:133929726:C:T	0	133929726	T	C
9	chr9:133929870:G:C	0	133929870	C	G
9	chr9:133929924:T:C	0	133929924	C	T
9	chr9:133930236:C:T	0	133930236	T	C
9	chr9:133930357:CTT:C	0	133930357	C	CTT
9	chr9:133930439:T:C	0	133930439	C	T
9	chr9:133930466:C:T	0	133930466	T	C
9	chr9:133930497:C:T	0	133930497	T	C
9	chr9:133930824:G:A	0	133930824	A	G
9	chr9:133931695:T:C	0	133931695	C	T
9	chr9:133931997:T:C	0	133931997	C	T
9	chr9:133932018:G:A	0	133932018	A	G
9	chr9:133932034:C:T	0	133932034	T	C
9	chr9:133932591:C:T	0	133932591	T	C
9	chr9:133932640:G:A	0	133932640	A	G
9	chr9:133932709:G:T	0	133932709	T	G
9	chr9:133932785:G:A	0	133932785	A	G
9	chr9:133933021:ACCGCC:A	0	133933021	A	ACCGCC
9	chr9:133933248:T:C	0	133933248	C	T
9	chr9:133933528:C:T	0	133933528	T	C
9	chr9:133934060:T:C	0	133934060	C	T
9	chr9:133934114:T:C	0	133934114	C	T
9	chr9:133934146:T:G	0	133934146	G	T
9	chr9:133934213:CT:C	0	133934213	C	CT
9	chr9:133934279:T:A	0	133934279	A	T
9	chr9:133934793:C:T	0	133934793	T	C
9	chr9:133935389:G:A	0	133935389	A	G
9	chr9:133935860:T:G	0	133935860	G	T
9	chr9:133935959:G:A	0	133935959	A	G
9	chr9:133936298:A:G	0	133936298	G	A
9	chr9:133936650:G:C	0	133936650	C	G
9	chr9:133936682:G:A	0	133936682	A	G
9	chr9:133937473:A:G	0	133937473	G	A
9	chr9:133937621:C:G	0	133937621	G	C
9	chr9:133938039:T:G	0	133938039	G	T
9	chr9:133938127:T:C	0	133938127	C	T
9	chr9:133938308:C:T	0	133938308	T	C
9	chr9:133938333:A:G	0	133938333	G	A
9	chr9:133938509:CTGCA:C	0	133938509	C	CTGCA
9	chr9:133938714:G:A	0	133938714	A	G
9	chr9:133938717:A:G	0	133938717	G	A
9	chr9:133938779:A:G	0	133938779	G	A
9	chr9:133940321:A:G	0	133940321	G	A
9	chr9:133940447:G:C	0	133940447	C	G
9	chr9:133940617:G:A	0	133940617	A	G
9	chr9:133940731:A:G	0	133940731	G	A
9	chr9:133940851:G:A	0	133940851	A	G
9	chr9:133941103:A:G	0	133941103	G	A
9	chr9:133941243:A:G	0	133941243	G	A
9	chr9:133941696:A:G	0	133941696	G	A
9	chr9:133941729:G:A	0	133941729	A	G
9	chr9:133942116:C:T	0	133942116	T	C
9	chr9:133942335:T:A	0	133942335	A	T
9	chr9:133942518:A:G	0	133942518	G	A
9	chr9:133942552:T:C	0	133942552	C	T
9	chr9:133942648:A:G	0	133942648	G	A
9	chr9:133942806:G:C	0	133942806	C	G
9	chr9:133943268:C:T	0	133943268	T	C
9	chr9:133943332:C:T	0	133943332	T	C
9	chr9:133943930:T:C	0	133943930	C	T
9	chr9:133943994:G:A	0	133943994	A	G
9	chr9:133943996:C:G	0	133943996	G	C
9	chr9:133945735:C:T	0	133945735	T	C
9	chr9:133947049:T:C	0	133947049	C	T
9	chr9:133947161:G:C	0	133947161	C	G
9	chr9:133947212:A:G	0	133947212	G	A
9	chr9:133947282:C:G	0	133947282	G	C
9	chr9:133947377:G:A	0	133947377	A	G
9	chr9:133948219:C:T	0	133948219	T	C
9	chr9:133948531:G:A	0	133948531	A	G
9	chr9:133949323:A:G	0	133949323	G	A
9	chr9:133949369:T:C	0	133949369	C	T
9	chr9:133949586:T:C	0	133949586	C	T
9	chr9:133950235:G:A	0	133950235	A	G
9	chr9:133950433:T:A	0	133950433	A	T
9	chr9:133950868:A:G	0	133950868	G	A
9	chr9:133951372:G:C	0	133951372	C	G
9	chr9:133951817:C:T	0	133951817	T	C
9	chr9:133951913:T:C	0	133951913	C	T
9	chr9:133951976:A:C	0	133951976	C	A
9	chr9:133952064:T:C	0	133952064	C	T
9	chr9:133952229:G:A	0	133952229	A	G
9	chr9:133952343:T:C	0	133952343	C	T
9	chr9:133952512:A:G	0	133952512	G	A
9	chr9:133953297:G:A	0	133953297	A	G
9	chr9:133953625:C:T	0	133953625	T	C
9	chr9:133953636:T:C	0	133953636	C	T
9	chr9:133953798:A:G	0	133953798	G	A
9	chr9:133953825:C:T	0	133953825	T	C
9	chr9:133954023:ATTC:A	0	133954023	A	ATTC
9	chr9:133954166:G:A	0	133954166	A	G
9	chr9:133954235:A:G	0	133954235	G	A
9	chr9:133954488:G:A	0	133954488	A	G
9	chr9:133955952:C:T	0	133955952	T	C
9	chr9:133956192:A:G	0	133956192	G	A
9	chr9:133956257:A:G	0	133956257	G	A
9	chr9:133957088:C:T	0	133957088	T	C
9	chr9:133957097:A:G	0	133957097	G	A
9	chr9:133957180:C:T	0	133957180	T	C
9	chr9:133957385:G:A	0	133957385	A	G
9	chr9:133957396:G:A	0	133957396	A	G
9	chr9:133957705:T:C	0	133957705	C	T
9	chr9:133958574:TA:T	0	133958574	T	TA
9	chr9:133958682:G:A	0	133958682	A	G
9	chr9:133958758:T:C	0	133958758	C	T
9	chr9:133959309:G:A	0	133959309	A	G
9	chr9:133959358:A:G	0	133959358	G	A
9	chr9:133959418:A:C	0	133959418	C	A
9	chr9:133959715:G:C	0	133959715	C	G
9	chr9:133959778:C:T	0	133959778	T	C
9	chr9:133959881:T:C	0	133959881	C	T
9	chr9:133960211:G:A	0	133960211	A	G
9	chr9:133960986:T:C	0	133960986	C	T
9	chr9:133961335:G:A	0	133961335	A	G
9	chr9:133961784:A:G	0	133961784	G	A
9	chr9:133962288:T:C	0	133962288	C	T
9	chr9:133962526:G:A	0	133962526	A	G
9	chr9:133963127:G:A	0	133963127	A	G
9	chr9:133963353:G:A	0	133963353	A	G
9	chr9:133963501:G:A	0	133963501	A	G
9	chr9:133963739:T:C	0	133963739	C	T
9	chr9:133966523:T:C	0	133966523	C	T
9	chr9:133966811:G:C	0	133966811	C	G
9	chr9:133967406:T:C	0	133967406	C	T
9	chr9:133967455:C:T	0	133967455	T	C
9	chr9:133967764:TC:T	0	133967764	T	TC
9	chr9:133967790:G:A	0	133967790	A	G
9	chr9:133967793:T:C	0	133967793	C	T
9	chr9:133968336:A:G	0	133968336	G	A
9	chr9:133968436:C:G	0	133968436	G	C
9	chr9:133968731:C:T	0	133968731	T	C
9	chr9:133969900:C:T	0	133969900	T	C
9	chr9:133970221:A:G	0	133970221	G	A
9	chr9:133970479:G:A	0	133970479	A	G
9	chr9:133970493:C:T	0	133970493	T	C
9	chr9:133970510:C:T	0	133970510	T	C
9	chr9:133970538:G:C	0	133970538	C	G
9	chr9:133970582:C:T	0	133970582	T	C
9	chr9:133970591:A:G	0	133970591	G	A
9	chr9:133970796:A:C	0	133970796	C	A
9	chr9:133971024:A:G	0	133971024	G	A
9	chr9:133971074:G:A	0	133971074	A	G
9	chr9:133971141:A:G	0	133971141	G	A
9	chr9:133971149:A:G	0	133971149	G	A
9	chr9:133971974:G:A	0	133971974	A	G
9	chr9:133971994:T:C	0	133971994	C	T
9	chr9:133972655:G:A	0	133972655	A	G
9	chr9:133972802:G:A	0	133972802	A	G
9	chr9:133973077:G:A	0	133973077	A	G
9	chr9:133973741:T:C	0	133973741	C	T
9	chr9:133973897:GCAGAA:G	0	133973897	G	GCAGAA
9	chr9:133973906:C:G	0	133973906	G	C
9	chr9:133974050:G:A	0	133974050	A	G
9	chr9:133974312:A:G	0	133974312	G	A
9	chr9:133974504:C:T	0	133974504	T	C
9	chr9:133974542:G:A	0	133974542	A	G
9	chr9:133974611:T:G	0	133974611	G	T
9	chr9:133974718:C:A	0	133974718	A	C
9	chr9:133975702:A:G	0	133975702	G	A
9	chr9:133976005:G:A	0	133976005	A	G
9	chr9:133976068:G:A	0	133976068	A	G
9	chr9:133976107:A:T	0	133976107	T	A
9	chr9:133977185:C:G	0	133977185	G	C
9	chr9:133977556:C:T	0	133977556	T	C
9	chr9:133978444:A:G	0	133978444	G	A
9	chr9:133978446:T:C	0	133978446	C	T
9	chr9:133978852:C:T	0	133978852	T	C
9	chr9:133978907:G:A	0	133978907	A	G
9	chr9:133978919:C:A	0	133978919	A	C
9	chr9:133978920:T:G	0	133978920	G	T
9	chr9:133979102:C:T	0	133979102	T	C
9	chr9:133979431:AGAG:A	0	133979431	A	AGAG
9	chr9:133979521:T:C	0	133979521	C	T
9	chr9:133979632:T:C	0	133979632	C	T
9	chr9:133979664:A:G	0	133979664	G	A
9	chr9:133980265:G:A	0	133980265	A	G
9	chr9:133980798:A:G	0	133980798	G	A
9	chr9:133980973:G:A	0	133980973	A	G
9	chr9:133981707:C:T	0	133981707	T	C
9	chr9:133982134:A:G	0	133982134	G	A
9	chr9:133982399:AGGCTGGCAGGGCAGGAGGCCACAAGAGGGGACCTAGGACGGGGCATGGCAGACTCT:A	0	133982399	A	AGGCTGGCAGGGCAGGAGGCCACAAGAGGGGACCTAGGACGGGGCATGGCAGACTCT
9	chr9:133982574:G:A	0	133982574	A	G
9	chr9:133982650:C:T	0	133982650	T	C
9	chr9:133982904:G:A	0	133982904	A	G
9	chr9:133983699:A:G	0	133983699	G	A
9	chr9:133983756:C:T	0	133983756	T	C
9	chr9:133984184:A:G	0	133984184	G	A
9	chr9:133984279:CTG:C	0	133984279	C	CTG
9	chr9:133984490:G:A	0	133984490	A	G
9	chr9:133984669:CCT:C	0	133984669	C	CCT
9	chr9:133984729:G:A	0	133984729	A	G
9	chr9:133984824:C:T	0	133984824	T	C
9	chr9:133984956:T:C	0	133984956	C	T
9	chr9:133985784:G:A	0	133985784	A	G
9	chr9:133986118:C:T	0	133986118	T	C
9	chr9:133986152:A:G	0	133986152	G	A
9	chr9:133986254:C:T	0	133986254	T	C
9	chr9:133986784:G:A	0	133986784	A	G
9	chr9:133987379:G:A	0	133987379	A	G
9	chr9:133987545:G:A	0	133987545	A	G
9	chr9:133987681:C:T	0	133987681	T	C
9	chr9:133987698:C:T	0	133987698	T	C
9	chr9:133987769:C:T	0	133987769	T	C
9	chr9:133987810:C:A	0	133987810	A	C
9	chr9:133988257:G:C	0	133988257	C	G
9	chr9:133988975:G:C	0	133988975	C	G
9	chr9:133989206:C:T	0	133989206	T	C
9	chr9:133990287:C:T	0	133990287	T	C
9	chr9:133991561:C:G	0	133991561	G	C
9	chr9:133993927:C:T	0	133993927	T	C
9	chr9:133995567:C:T	0	133995567	T	C
9	chr9:133997304:CT:C	0	133997304	C	CT
9	chr9:133997514:G:C	0	133997514	C	G
9	chr9:133999736:G:T	0	133999736	T	G
9	chr9:133999968:A:C	0	133999968	C	A
9	chr9:134000286:G:A	0	134000286	A	G
9	chr9:134000396:A:C	0	134000396	C	A
9	chr9:134000489:C:A	0	134000489	A	C
9	chr9:134000730:T:C	0	134000730	C	T
9	chr9:134000757:G:T	0	134000757	T	G
9	chr9:134001307:T:G	0	134001307	G	T
9	chr9:134001388:T:C	0	134001388	C	T
9	chr9:134001435:G:A	0	134001435	A	G
9	chr9:134001803:C:T	0	134001803	T	C
9	chr9:134002028:C:A	0	134002028	A	C
9	chr9:134002400:C:T	0	134002400	T	C
9	chr9:134003054:C:A	0	134003054	A	C
9	chr9:134004577:G:A	0	134004577	A	G
9	chr9:134004963:AC:A	0	134004963	A	AC
9	chr9:134005120:C:T	0	134005120	T	C
9	chr9:134005886:C:T	0	134005886	T	C
9	chr9:134006190:C:T	0	134006190	T	C
9	chr9:134006709:G:A	0	134006709	A	G
9	chr9:134007169:A:G	0	134007169	G	A
9	chr9:134007224:T:A	0	134007224	A	T
9	chr9:134008147:T:C	0	134008147	C	T
9	chr9:134008464:C:A	0	134008464	A	C
9	chr9:134008483:G:A	0	134008483	A	G
9	chr9:134008538:T:C	0	134008538	C	T
9	chr9:134008878:T:C	0	134008878	C	T
9	chr9:134008944:T:C	0	134008944	C	T
9	chr9:134009216:G:A	0	134009216	A	G
9	chr9:134009219:G:A	0	134009219	A	G
9	chr9:134009256:A:G	0	134009256	G	A
9	chr9:134009733:A:G	0	134009733	G	A
9	chr9:134010141:T:C	0	134010141	C	T
9	chr9:134010211:G:A	0	134010211	A	G
9	chr9:134010899:G:A	0	134010899	A	G
9	chr9:134011524:T:A	0	134011524	A	T
9	chr9:134011702:T:C	0	134011702	C	T
9	chr9:134011741:A:C	0	134011741	C	A
9	chr9:134015772:A:G	0	134015772	G	A
9	chr9:134016201:T:C	0	134016201	C	T
9	chr9:134017699:C:T	0	134017699	T	C
9	chr9:134017911:G:A	0	134017911	A	G
9	chr9:134018215:C:T	0	134018215	T	C
9	chr9:134018311:G:A	0	134018311	A	G
9	chr9:134018363:C:T	0	134018363	T	C
9	chr9:134018438:G:A	0	134018438	A	G
9	chr9:134019389:C:T	0	134019389	T	C
9	chr9:134019616:G:A	0	134019616	A	G
9	chr9:134019632:C:T	0	134019632	T	C
9	chr9:134019933:C:T	0	134019933	T	C
9	chr9:134020857:G:A	0	134020857	A	G
9	chr9:134021078:G:A	0	134021078	A	G
9	chr9:134021492:C:T	0	134021492	T	C
9	chr9:134022604:T:C	0	134022604	C	T
9	chr9:134022635:T:C	0	134022635	C	T
9	chr9:134023111:C:G	0	134023111	G	C
9	chr9:134024865:G:C	0	134024865	C	G
9	chr9:134025527:G:A	0	134025527	A	G
9	chr9:134025582:G:A	0	134025582	A	G
9	chr9:134027401:C:T	0	134027401	T	C
9	chr9:134027523:T:C	0	134027523	C	T
9	chr9:134028614:G:C	0	134028614	C	G
9	chr9:134028745:C:A	0	134028745	A	C
9	chr9:134029262:C:T	0	134029262	T	C
9	chr9:134030241:C:T	0	134030241	T	C
9	chr9:134032587:C:T	0	134032587	T	C
9	chr9:134032854:TTA:T	0	134032854	T	TTA
9	chr9:134032976:G:A	0	134032976	A	G
9	chr9:134033505:A:G	0	134033505	G	A
9	chr9:134035519:G:A	0	134035519	A	G
9	chr9:134037716:A:T	0	134037716	T	A
9	chr9:134037901:A:G	0	134037901	G	A
9	chr9:134038284:A:AG	0	134038284	AG	A
9	chr9:134038286:C:G	0	134038286	G	C
9	chr9:134038561:G:A	0	134038561	A	G
9	chr9:134039437:T:G	0	134039437	G	T
9	chr9:134039713:C:T	0	134039713	T	C
9	chr9:134040282:G:A	0	134040282	A	G
9	chr9:134040352:C:T	0	134040352	T	C
9	chr9:134040437:C:A	0	134040437	A	C
9	chr9:134040643:C:T	0	134040643	T	C
9	chr9:134041630:G:A	0	134041630	A	G
9	chr9:134041883:G:A	0	134041883	A	G
9	chr9:134041986:G:A	0	134041986	A	G
9	chr9:134042598:C:T	0	134042598	T	C
9	chr9:134043322:C:T	0	134043322	T	C
9	chr9:134044187:G:A	0	134044187	A	G
9	chr9:134044378:A:G	0	134044378	G	A
9	chr9:134044975:C:T	0	134044975	T	C
9	chr9:134045783:C:T	0	134045783	T	C
9	chr9:134046018:G:A	0	134046018	A	G
9	chr9:134046024:G:A	0	134046024	A	G
9	chr9:134047504:C:T	0	134047504	T	C
9	chr9:134048233:T:C	0	134048233	C	T
9	chr9:134051001:C:A	0	134051001	A	C
9	chr9:134051234:G:A	0	134051234	A	G
9	chr9:134052903:G:A	0	134052903	A	G
9	chr9:134053015:A:T	0	134053015	T	A
9	chr9:134053017:T:C	0	134053017	C	T
9	chr9:134053634:G:A	0	134053634	A	G
9	chr9:134053680:G:C	0	134053680	C	G
9	chr9:134054278:A:G	0	134054278	G	A
9	chr9:134054401:A:G	0	134054401	G	A
9	chr9:134054446:A:G	0	134054446	G	A
9	chr9:134054650:A:G	0	134054650	G	A
9	chr9:134054883:AC:A	0	134054883	A	AC
9	chr9:134054892:A:T	0	134054892	T	A
9	chr9:134054917:A:G	0	134054917	G	A
9	chr9:134055513:G:A	0	134055513	A	G
9	chr9:134055514:G:A	0	134055514	A	G
9	chr9:134055893:G:A	0	134055893	A	G
9	chr9:134056342:A:G	0	134056342	G	A
9	chr9:134056392:T:C	0	134056392	C	T
9	chr9:134056517:G:A	0	134056517	A	G
9	chr9:134057578:G:A	0	134057578	A	G
9	chr9:134057996:G:A	0	134057996	A	G
9	chr9:134058209:T:C	0	134058209	C	T
9	chr9:134059455:C:T	0	134059455	T	C
9	chr9:134059529:AC:A	0	134059529	A	AC
9	chr9:134061966:G:T	0	134061966	T	G
9	chr9:134061975:A:G	0	134061975	G	A
9	chr9:134062169:C:A	0	134062169	A	C
9	chr9:134062205:A:G	0	134062205	G	A
9	chr9:134062535:T:C	0	134062535	C	T
9	chr9:134062606:G:A	0	134062606	A	G
9	chr9:134062736:C:T	0	134062736	T	C
9	chr9:134063256:T:C	0	134063256	C	T
9	chr9:134063522:T:C	0	134063522	C	T
9	chr9:134063924:A:G	0	134063924	G	A
9	chr9:134064107:A:G	0	134064107	G	A
9	chr9:134064423:C:T	0	134064423	T	C
9	chr9:134064464:C:T	0	134064464	T	C
9	chr9:134065012:T:C	0	134065012	C	T
9	chr9:134065124:G:A	0	134065124	A	G
9	chr9:134065237:A:G	0	134065237	G	A
9	chr9:134065464:G:A	0	134065464	A	G
9	chr9:134066656:C:A	0	134066656	A	C
9	chr9:134066873:G:A	0	134066873	A	G
9	chr9:134067044:A:G	0	134067044	G	A
9	chr9:134067288:G:A	0	134067288	A	G
9	chr9:134067384:TCCCCAGGCGCGGG:T	0	134067384	T	TCCCCAGGCGCGGG
9	chr9:134067584:G:T	0	134067584	T	G
9	chr9:134068323:T:C	0	134068323	C	T
9	chr9:134068760:C:T	0	134068760	T	C
9	chr9:134068860:C:G	0	134068860	G	C
9	chr9:134069115:C:T	0	134069115	T	C
9	chr9:134069802:G:A	0	134069802	A	G
9	chr9:134071073:A:C	0	134071073	C	A
9	chr9:134071254:C:T	0	134071254	T	C
9	chr9:134071515:C:T	0	134071515	T	C
9	chr9:134072001:G:A	0	134072001	A	G
9	chr9:134072007:C:T	0	134072007	T	C
9	chr9:134072069:C:T	0	134072069	T	C
9	chr9:134072141:C:T	0	134072141	T	C
9	chr9:134072482:T:C	0	134072482	C	T
9	chr9:134072776:T:C	0	134072776	C	T
9	chr9:134073139:C:T	0	134073139	T	C
9	chr9:134073140:G:A	0	134073140	A	G
9	chr9:134073304:T:C	0	134073304	C	T
9	chr9:134073694:C:G	0	134073694	G	C
9	chr9:134073839:G:A	0	134073839	A	G
9	chr9:134074333:A:G	0	134074333	G	A
9	chr9:134074466:C:T	0	134074466	T	C
9	chr9:134074768:A:G	0	134074768	G	A
9	chr9:134074870:C:A	0	134074870	A	C
9	chr9:134075205:A:G	0	134075205	G	A
9	chr9:134075208:C:A	0	134075208	A	C
9	chr9:134075440:C:T	0	134075440	T	C
9	chr9:134075445:T:G	0	134075445	G	T
9	chr9:134075448:T:C	0	134075448	C	T
9	chr9:134075551:G:C	0	134075551	C	G
9	chr9:134075768:A:G	0	134075768	G	A
9	chr9:134075772:T:C	0	134075772	C	T
9	chr9:134075880:T:C	0	134075880	C	T
9	chr9:134075966:G:A	0	134075966	A	G
9	chr9:134075995:T:C	0	134075995	C	T
9	chr9:134076072:G:A	0	134076072	A	G
9	chr9:134076124:A:G	0	134076124	G	A
9	chr9:134076423:G:A	0	134076423	A	G
9	chr9:134076657:C:T	0	134076657	T	C
9	chr9:134076658:G:A	0	134076658	A	G
9	chr9:134076668:C:G	0	134076668	G	C
9	chr9:134076724:A:G	0	134076724	G	A
9	chr9:134077014:C:A	0	134077014	A	C
9	chr9:134077301:G:A	0	134077301	A	G
9	chr9:134077414:G:A	0	134077414	A	G
9	chr9:134077438:T:A	0	134077438	A	T
9	chr9:134077603:G:A	0	134077603	A	G
9	chr9:134077772:A:G	0	134077772	G	A
9	chr9:134077835:A:G	0	134077835	G	A
9	chr9:134077881:G:A	0	134077881	A	G
9	chr9:134078106:A:G	0	134078106	G	A
9	chr9:134078203:CA:C	0	134078203	C	CA
9	chr9:134078287:T:C	0	134078287	C	T
9	chr9:134078508:T:C	0	134078508	C	T
9	chr9:134079343:T:C	0	134079343	C	T
9	chr9:134079705:C:T	0	134079705	T	C
9	chr9:134079923:T:G	0	134079923	G	T
9	chr9:134080048:A:AC	0	134080048	AC	A
9	chr9:134081014:T:C	0	134081014	C	T
9	chr9:134081081:C:T	0	134081081	T	C
9	chr9:134081490:C:G	0	134081490	G	C
9	chr9:134081677:A:G	0	134081677	G	A
9	chr9:134081983:G:T	0	134081983	T	G
9	chr9:134084058:A:G	0	134084058	G	A
9	chr9:134084109:A:G	0	134084109	G	A
9	chr9:134084996:A:G	0	134084996	G	A
9	chr9:134085569:C:A	0	134085569	A	C
9	chr9:134086305:T:G	0	134086305	G	T
9	chr9:134086458:A:G	0	134086458	G	A
9	chr9:134086993:G:A	0	134086993	A	G
9	chr9:134087006:G:A	0	134087006	A	G
9	chr9:134087020:C:T	0	134087020	T	C
9	chr9:134087039:G:A	0	134087039	A	G
9	chr9:134087071:T:C	0	134087071	C	T
9	chr9:134087088:C:T	0	134087088	T	C
9	chr9:134087144:T:A	0	134087144	A	T
9	chr9:134087419:T:C	0	134087419	C	T
9	chr9:134087619:G:A	0	134087619	A	G
9	chr9:134087834:C:G	0	134087834	G	C
9	chr9:134087838:C:A	0	134087838	A	C
9	chr9:134088065:G:A	0	134088065	A	G
9	chr9:134088118:A:C	0	134088118	C	A
9	chr9:134088311:A:T	0	134088311	T	A
9	chr9:134088329:A:C	0	134088329	C	A
9	chr9:134088872:G:A	0	134088872	A	G
9	chr9:134088903:T:C	0	134088903	C	T
9	chr9:134089066:A:G	0	134089066	G	A
9	chr9:134089146:T:C	0	134089146	C	T
9	chr9:134089502:G:A	0	134089502	A	G
9	chr9:134089664:G:A	0	134089664	A	G
9	chr9:134089678:T:C	0	134089678	C	T
9	chr9:134090333:A:G	0	134090333	G	A
9	chr9:134090415:C:T	0	134090415	T	C
9	chr9:134090697:G:C	0	134090697	C	G
9	chr9:134090740:A:G	0	134090740	G	A
9	chr9:134091263:G:T	0	134091263	T	G
9	chr9:134091779:G:C	0	134091779	C	G
9	chr9:134091867:C:T	0	134091867	T	C
9	chr9:134092069:T:C	0	134092069	C	T
9	chr9:134092186:G:A	0	134092186	A	G
9	chr9:134092318:C:A	0	134092318	A	C
9	chr9:134092348:G:A	0	134092348	A	G
9	chr9:134092354:G:T	0	134092354	T	G
9	chr9:134092412:G:A	0	134092412	A	G
9	chr9:134093406:C:T	0	134093406	T	C
9	chr9:134093509:CAG:C	0	134093509	C	CAG
9	chr9:134093533:T:C	0	134093533	C	T
9	chr9:134094316:C:T	0	134094316	T	C
9	chr9:134094525:A:G	0	134094525	G	A
9	chr9:134095123:C:T	0	134095123	T	C
9	chr9:134095282:G:A	0	134095282	A	G
9	chr9:134095997:C:T	0	134095997	T	C
9	chr9:134096227:G:T	0	134096227	T	G
9	chr9:134096251:C:A	0	134096251	A	C
9	chr9:134096306:C:G	0	134096306	G	C
9	chr9:134096500:G:A	0	134096500	A	G
9	chr9:134096527:T:C	0	134096527	C	T
9	chr9:134096686:C:T	0	134096686	T	C
9	chr9:134097967:C:T	0	134097967	T	C
9	chr9:134098109:G:A	0	134098109	A	G
9	chr9:134098386:G:A	0	134098386	A	G
9	chr9:134098657:C:A	0	134098657	A	C
9	chr9:134098854:C:T	0	134098854	T	C
9	chr9:134099502:C:A	0	134099502	A	C
9	chr9:134099797:CA:C	0	134099797	C	CA
9	chr9:134099900:C:T	0	134099900	T	C
9	chr9:134099922:C:T	0	134099922	T	C
9	chr9:134100431:C:T	0	134100431	T	C
9	chr9:134101000:G:C	0	134101000	C	G
9	chr9:134101138:C:T	0	134101138	T	C
9	chr9:134101448:T:A	0	134101448	A	T
9	chr9:134101683:T:C	0	134101683	C	T
9	chr9:134102720:ACCATCAGCAGGATATTCTGACATTGGTTCTGAC:A	0	134102720	A	ACCATCAGCAGGATATTCTGACATTGGTTCTGAC
9	chr9:134104842:T:C	0	134104842	C	T
9	chr9:134105907:T:C	0	134105907	C	T
9	chr9:134106886:G:A	0	134106886	A	G
9	chr9:134107465:A:C	0	134107465	C	A
9	chr9:134107579:C:A	0	134107579	A	C
9	chr9:134107676:C:A	0	134107676	A	C
9	chr9:134108704:C:T	0	134108704	T	C
9	chr9:134108898:T:C	0	134108898	C	T
9	chr9:134108952:G:A	0	134108952	A	G
9	chr9:134110697:C:T	0	134110697	T	C
9	chr9:134110821:A:G	0	134110821	G	A
9	chr9:134111224:C:T	0	134111224	T	C
9	chr9:134111464:C:A	0	134111464	A	C
9	chr9:134111698:TAATG:T	0	134111698	T	TAATG
9	chr9:134111756:C:T	0	134111756	T	C
9	chr9:134111757:G:A	0	134111757	A	G
9	chr9:134111904:TC:T	0	134111904	T	TC
9	chr9:134112420:G:T	0	134112420	T	G
9	chr9:134113324:C:T	0	134113324	T	C
9	chr9:134113440:C:T	0	134113440	T	C
9	chr9:134113771:G:A	0	134113771	A	G
9	chr9:134114060:G:A	0	134114060	A	G
9	chr9:134114165:C:T	0	134114165	T	C
9	chr9:134114417:T:A	0	134114417	A	T
9	chr9:134114457:T:A	0	134114457	A	T
9	chr9:134114570:GAA:G	0	134114570	G	GAA
9	chr9:134119484:A:G	0	134119484	G	A
9	chr9:134120409:C:T	0	134120409	T	C
9	chr9:134120506:C:G	0	134120506	G	C
9	chr9:134121057:A:G	0	134121057	G	A
9	chr9:134121161:A:C	0	134121161	C	A
9	chr9:134121359:A:G	0	134121359	G	A
9	chr9:134121761:C:T	0	134121761	T	C
9	chr9:134121789:A:G	0	134121789	G	A
9	chr9:134122248:A:G	0	134122248	G	A
9	chr9:134123074:A:G	0	134123074	G	A
9	chr9:134123675:G:A	0	134123675	A	G
9	chr9:134123679:G:A	0	134123679	A	G
9	chr9:134124562:T:G	0	134124562	G	T
9	chr9:134124934:A:G	0	134124934	G	A
9	chr9:134125309:C:T	0	134125309	T	C
9	chr9:134126107:C:A	0	134126107	A	C
9	chr9:134126333:G:A	0	134126333	A	G
9	chr9:134126856:C:T	0	134126856	T	C
9	chr9:134127040:G:A	0	134127040	A	G
9	chr9:134127168:T:G	0	134127168	G	T
9	chr9:134128468:C:T	0	134128468	T	C
9	chr9:134129007:G:A	0	134129007	A	G
9	chr9:134129472:C:T	0	134129472	T	C
9	chr9:134129923:A:G	0	134129923	G	A
9	chr9:134129924:C:T	0	134129924	T	C
9	chr9:134130693:C:T	0	134130693	T	C
9	chr9:134130945:A:G	0	134130945	G	A
9	chr9:134130971:T:C	0	134130971	C	T
9	chr9:134131113:T:A	0	134131113	A	T
9	chr9:134131169:C:T	0	134131169	T	C
9	chr9:134131422:G:A	0	134131422	A	G
9	chr9:134132055:T:C	0	134132055	C	T
9	chr9:134132056:G:A	0	134132056	A	G
9	chr9:134132233:A:C	0	134132233	C	A
9	chr9:134132290:T:C	0	134132290	C	T
9	chr9:134132420:G:A	0	134132420	A	G
9	chr9:134132435:C:T	0	134132435	T	C
9	chr9:134132623:G:A	0	134132623	A	G
9	chr9:134132660:A:G	0	134132660	G	A
9	chr9:134133592:C:T	0	134133592	T	C
9	chr9:134133979:T:C	0	134133979	C	T
9	chr9:134134264:A:G	0	134134264	G	A
9	chr9:134134467:T:C	0	134134467	C	T
9	chr9:134136471:C:G	0	134136471	G	C
9	chr9:134137126:A:G	0	134137126	G	A
9	chr9:134137543:G:T	0	134137543	T	G
9	chr9:134137788:G:C	0	134137788	C	G
9	chr9:134137984:T:C	0	134137984	C	T
9	chr9:134138699:A:T	0	134138699	T	A
9	chr9:134139143:G:A	0	134139143	A	G
9	chr9:134139408:T:G	0	134139408	G	T
9	chr9:134139413:C:T	0	134139413	T	C
9	chr9:134139785:T:C	0	134139785	C	T
9	chr9:134139901:C:T	0	134139901	T	C
9	chr9:134140251:C:T	0	134140251	T	C
9	chr9:134140949:T:C	0	134140949	C	T
9	chr9:134140967:T:C	0	134140967	C	T
9	chr9:134141423:CAT:C	0	134141423	C	CAT
9	chr9:134143268:T:C	0	134143268	C	T
9	chr9:134143902:A:G	0	134143902	G	A
9	chr9:134143968:C:T	0	134143968	T	C
9	chr9:134144093:C:T	0	134144093	T	C
9	chr9:134144311:G:A	0	134144311	A	G
9	chr9:134144569:A:G	0	134144569	G	A
9	chr9:134144601:T:C	0	134144601	C	T
9	chr9:134144697:G:A	0	134144697	A	G
9	chr9:134145007:C:T	0	134145007	T	C
9	chr9:134145773:C:T	0	134145773	T	C
9	chr9:134145845:C:T	0	134145845	T	C
9	chr9:134145858:C:T	0	134145858	T	C
9	chr9:134146126:G:A	0	134146126	A	G
9	chr9:134146910:T:C	0	134146910	C	T
9	chr9:134148104:A:G	0	134148104	G	A
9	chr9:134148460:G:A	0	134148460	A	G
9	chr9:134148667:C:G	0	134148667	G	C
9	chr9:134148740:C:A	0	134148740	A	C
9	chr9:134149092:G:A	0	134149092	A	G
9	chr9:134149847:C:G	0	134149847	G	C
9	chr9:134150020:A:G	0	134150020	G	A
9	chr9:134150094:T:G	0	134150094	G	T
9	chr9:134150274:G:C	0	134150274	C	G
9	chr9:134150607:A:G	0	134150607	G	A
9	chr9:134150786:G:T	0	134150786	T	G
9	chr9:134150829:C:T	0	134150829	T	C
9	chr9:134150860:T:TG	0	134150860	TG	T
9	chr9:134150934:A:C	0	134150934	C	A
9	chr9:134150957:T:C	0	134150957	C	T
9	chr9:134150974:A:C	0	134150974	C	A
9	chr9:134151049:C:T	0	134151049	T	C
9	chr9:134151117:T:C	0	134151117	C	T
9	chr9:134151383:A:C	0	134151383	C	A
9	chr9:134151700:G:C	0	134151700	C	G
9	chr9:134151716:C:A	0	134151716	A	C
9	chr9:134151730:G:A	0	134151730	A	G
9	chr9:134151930:G:C	0	134151930	C	G
9	chr9:134152551:G:T	0	134152551	T	G
9	chr9:134153003:C:T	0	134153003	T	C
9	chr9:134153008:G:A	0	134153008	A	G
9	chr9:134153827:G:C	0	134153827	C	G
9	chr9:134154184:T:G	0	134154184	G	T
9	chr9:134154236:G:T	0	134154236	T	G
9	chr9:134154257:T:C	0	134154257	C	T
9	chr9:134154317:G:A	0	134154317	A	G
9	chr9:134154389:T:C	0	134154389	C	T
9	chr9:134154654:G:A	0	134154654	A	G
9	chr9:134154979:T:C	0	134154979	C	T
9	chr9:134155177:T:C	0	134155177	C	T
9	chr9:134155309:A:G	0	134155309	G	A
9	chr9:134155979:TGTC:T	0	134155979	T	TGTC
9	chr9:134156320:C:T	0	134156320	T	C
9	chr9:134156773:T:C	0	134156773	C	T
9	chr9:134157163:C:T	0	134157163	T	C
9	chr9:134157205:C:A	0	134157205	A	C
9	chr9:134157270:T:C	0	134157270	C	T
9	chr9:134157426:C:T	0	134157426	T	C
9	chr9:134157665:C:G	0	134157665	G	C
9	chr9:134157714:C:T	0	134157714	T	C
9	chr9:134158162:G:A	0	134158162	A	G
9	chr9:134158764:T:C	0	134158764	C	T
9	chr9:134158857:G:A	0	134158857	A	G
9	chr9:134158945:C:T	0	134158945	T	C
9	chr9:134159101:TGCCC:T	0	134159101	T	TGCCC
9	chr9:134159126:G:C	0	134159126	C	G
9	chr9:134159171:C:T	0	134159171	T	C
9	chr9:134159175:G:A	0	134159175	A	G
9	chr9:134159259:G:A	0	134159259	A	G
9	chr9:134159283:G:A	0	134159283	A	G
9	chr9:134159590:A:G	0	134159590	G	A
9	chr9:134160031:C:T	0	134160031	T	C
9	chr9:134160166:G:GT	0	134160166	GT	G
9	chr9:134160811:C:G	0	134160811	G	C
9	chr9:134161090:T:C	0	134161090	C	T
9	chr9:134161419:T:C	0	134161419	C	T
9	chr9:134161812:C:T	0	134161812	T	C
9	chr9:134161916:A:G	0	134161916	G	A
9	chr9:134162166:G:C	0	134162166	C	G
9	chr9:134162425:T:C	0	134162425	C	T
9	chr9:134162596:G:C	0	134162596	C	G
9	chr9:134163865:C:G	0	134163865	G	C
9	chr9:134163870:C:G	0	134163870	G	C
9	chr9:134164174:A:G	0	134164174	G	A
9	chr9:134164305:G:C	0	134164305	C	G
9	chr9:134164336:G:T	0	134164336	T	G
9	chr9:134165034:T:G	0	134165034	G	T
9	chr9:134165570:G:A	0	134165570	A	G
9	chr9:134165853:C:T	0	134165853	T	C
9	chr9:134165960:C:G	0	134165960	G	C
9	chr9:134166084:A:G	0	134166084	G	A
9	chr9:134166146:C:T	0	134166146	T	C
9	chr9:134166332:G:A	0	134166332	A	G
9	chr9:134166522:G:T	0	134166522	T	G
9	chr9:134166691:C:G	0	134166691	G	C
9	chr9:134166903:C:G	0	134166903	G	C
9	chr9:134166923:A:G	0	134166923	G	A
9	chr9:134167043:T:C	0	134167043	C	T
9	chr9:134167047:G:A	0	134167047	A	G
9	chr9:134167222:T:C	0	134167222	C	T
9	chr9:134167282:T:C	0	134167282	C	T
9	chr9:134167384:T:C	0	134167384	C	T
9	chr9:134167805:T:G	0	134167805	G	T
9	chr9:134168638:A:G	0	134168638	G	A
9	chr9:134168642:G:A	0	134168642	A	G
9	chr9:134169769:T:C	0	134169769	C	T
9	chr9:134170166:G:A	0	134170166	A	G
9	chr9:134170448:C:T	0	134170448	T	C
9	chr9:134170597:C:T	0	134170597	T	C
9	chr9:134170976:G:C	0	134170976	C	G
9	chr9:134171415:C:T	0	134171415	T	C
9	chr9:134171588:G:A	0	134171588	A	G
9	chr9:134171596:G:A	0	134171596	A	G
9	chr9:134172207:A:G	0	134172207	G	A
9	chr9:134172360:CTG:C	0	134172360	C	CTG
9	chr9:134172363:CAGAGAGGGTGATGACT:C	0	134172363	C	CAGAGAGGGTGATGACT
9	chr9:134172557:A:C	0	134172557	C	A
9	chr9:134172785:A:G	0	134172785	G	A
9	chr9:134172949:G:A	0	134172949	A	G
9	chr9:134173094:G:A	0	134173094	A	G
9	chr9:134173135:G:A	0	134173135	A	G
9	chr9:134173267:T:C	0	134173267	C	T
9	chr9:134173605:G:C	0	134173605	C	G
9	chr9:134173926:C:T	0	134173926	T	C
9	chr9:134174215:C:T	0	134174215	T	C
9	chr9:134175119:T:G	0	134175119	G	T
9	chr9:134175426:C:T	0	134175426	T	C
9	chr9:134176447:A:C	0	134176447	C	A
9	chr9:134176808:C:G	0	134176808	G	C
9	chr9:134177714:G:A	0	134177714	A	G
9	chr9:134177717:G:A	0	134177717	A	G
9	chr9:134177771:C:T	0	134177771	T	C
9	chr9:134178099:C:T	0	134178099	T	C
9	chr9:134178204:A:G	0	134178204	G	A
9	chr9:134178223:C:T	0	134178223	T	C
9	chr9:134178317:A:G	0	134178317	G	A
9	chr9:134178470:C:T	0	134178470	T	C
9	chr9:134178696:A:G	0	134178696	G	A
9	chr9:134179426:A:G	0	134179426	G	A
9	chr9:134179516:G:A	0	134179516	A	G
9	chr9:134179814:A:G	0	134179814	G	A
9	chr9:134179836:C:G	0	134179836	G	C
9	chr9:134180447:G:A	0	134180447	A	G
9	chr9:134181012:A:G	0	134181012	G	A
9	chr9:134181452:G:A	0	134181452	A	G
9	chr9:134182078:G:A	0	134182078	A	G
9	chr9:134186045:T:C	0	134186045	C	T
9	chr9:134186513:G:A	0	134186513	A	G
9	chr9:134186922:A:G	0	134186922	G	A
9	chr9:134188309:G:A	0	134188309	A	G
9	chr9:134188412:G:A	0	134188412	A	G
9	chr9:134188500:C:T	0	134188500	T	C
9	chr9:134188675:G:A	0	134188675	A	G
9	chr9:134188956:AG:A	0	134188956	A	AG
9	chr9:134189969:G:C	0	134189969	C	G
9	chr9:134190207:G:A	0	134190207	A	G
9	chr9:134191573:C:G	0	134191573	G	C
9	chr9:134192925:C:T	0	134192925	T	C
9	chr9:134193788:C:A	0	134193788	A	C
9	chr9:134194177:T:G	0	134194177	G	T
9	chr9:134194220:G:T	0	134194220	T	G
9	chr9:134195717:C:G	0	134195717	G	C
9	chr9:134196537:T:C	0	134196537	C	T
9	chr9:134196612:C:T	0	134196612	T	C
9	chr9:134197118:G:T	0	134197118	T	G
9	chr9:134197616:A:G	0	134197616	G	A
9	chr9:134199026:G:A	0	134199026	A	G
9	chr9:134199384:G:A	0	134199384	A	G
9	chr9:134199822:CTGAGG:C	0	134199822	C	CTGAGG
9	chr9:134200122:T:C	0	134200122	C	T
9	chr9:134200542:A:G	0	134200542	G	A
9	chr9:134201366:C:T	0	134201366	T	C
9	chr9:134202513:G:A	0	134202513	A	G
9	chr9:134203225:A:T	0	134203225	T	A
9	chr9:134203293:T:C	0	134203293	C	T
9	chr9:134204218:G:A	0	134204218	A	G
9	chr9:134204392:G:C	0	134204392	C	G
9	chr9:134204507:A:G	0	134204507	G	A
9	chr9:134204508:G:C	0	134204508	C	G
9	chr9:134204567:T:G	0	134204567	G	T
9	chr9:134205126:A:G	0	134205126	G	A
9	chr9:134205226:A:C	0	134205226	C	A
9	chr9:134206156:A:G	0	134206156	G	A
9	chr9:134206196:T:C	0	134206196	C	T
9	chr9:134206788:T:C	0	134206788	C	T
9	chr9:134207938:C:T	0	134207938	T	C
9	chr9:134208471:C:T	0	134208471	T	C
9	chr9:134208558:C:A	0	134208558	A	C
9	chr9:134209136:C:T	0	134209136	T	C
9	chr9:134209602:C:T	0	134209602	T	C
9	chr9:134209784:CCTTGT:C	0	134209784	C	CCTTGT
9	chr9:134209950:C:T	0	134209950	T	C
9	chr9:134210264:T:C	0	134210264	C	T
9	chr9:134211462:C:T	0	134211462	T	C
9	chr9:134211781:C:T	0	134211781	T	C
9	chr9:134212292:T:C	0	134212292	C	T
9	chr9:134212309:T:C	0	134212309	C	T
9	chr9:134212364:C:T	0	134212364	T	C
9	chr9:134213937:C:T	0	134213937	T	C
9	chr9:134214371:G:A	0	134214371	A	G
9	chr9:134215033:A:G	0	134215033	G	A
9	chr9:134215118:C:T	0	134215118	T	C
9	chr9:134215550:G:A	0	134215550	A	G
9	chr9:134215613:T:C	0	134215613	C	T
9	chr9:134215718:G:A	0	134215718	A	G
9	chr9:134216984:G:A	0	134216984	A	G
9	chr9:134217205:C:T	0	134217205	T	C
9	chr9:134217399:A:G	0	134217399	G	A
9	chr9:134218411:C:T	0	134218411	T	C
9	chr9:134218794:G:A	0	134218794	A	G
9	chr9:134219300:G:A	0	134219300	A	G
9	chr9:134219612:G:A	0	134219612	A	G
9	chr9:134219660:G:A	0	134219660	A	G
9	chr9:134220112:G:C	0	134220112	C	G
9	chr9:134220575:T:C	0	134220575	C	T
9	chr9:134220809:T:C	0	134220809	C	T
9	chr9:134220839:CTTG:C	0	134220839	C	CTTG
9	chr9:134221052:A:G	0	134221052	G	A
9	chr9:134221510:C:T	0	134221510	T	C
9	chr9:134221760:C:T	0	134221760	T	C
9	chr9:134222217:G:A	0	134222217	A	G
9	chr9:134223058:C:T	0	134223058	T	C
9	chr9:134223542:C:T	0	134223542	T	C
9	chr9:134223836:T:C	0	134223836	C	T
9	chr9:134224259:C:T	0	134224259	T	C
9	chr9:134224359:C:T	0	134224359	T	C
9	chr9:134225348:C:T	0	134225348	T	C
9	chr9:134225650:C:T	0	134225650	T	C
9	chr9:134225765:TG:T	0	134225765	T	TG
9	chr9:134225924:A:G	0	134225924	G	A
9	chr9:134226324:G:A	0	134226324	A	G
9	chr9:134227047:T:C	0	134227047	C	T
9	chr9:134227226:C:T	0	134227226	T	C
9	chr9:134227435:G:A	0	134227435	A	G
9	chr9:134228177:G:A	0	134228177	A	G
9	chr9:134228245:C:T	0	134228245	T	C
9	chr9:134228713:A:G	0	134228713	G	A
9	chr9:134228815:T:C	0	134228815	C	T
9	chr9:134228917:T:C	0	134228917	C	T
9	chr9:134229062:GCTGAGTCTTTGTCC:G	0	134229062	G	GCTGAGTCTTTGTCC
9	chr9:134231001:C:T	0	134231001	T	C
9	chr9:134231501:G:T	0	134231501	T	G
9	chr9:134231618:G:C	0	134231618	C	G
9	chr9:134231844:G:A	0	134231844	A	G
9	chr9:134232391:G:C	0	134232391	C	G
9	chr9:134233180:G:C	0	134233180	C	G
9	chr9:134233648:G:A	0	134233648	A	G
9	chr9:134233655:G:A	0	134233655	A	G
9	chr9:134233723:C:T	0	134233723	T	C
9	chr9:134233806:G:A	0	134233806	A	G
9	chr9:134234019:T:G	0	134234019	G	T
9	chr9:134234705:A:G	0	134234705	G	A
9	chr9:134235086:T:C	0	134235086	C	T
9	chr9:134235151:G:A	0	134235151	A	G
9	chr9:134235202:G:A	0	134235202	A	G
9	chr9:134235304:C:A	0	134235304	A	C
9	chr9:134235312:C:T	0	134235312	T	C
9	chr9:134235612:G:A	0	134235612	A	G
9	chr9:134236051:G:C	0	134236051	C	G
9	chr9:134238083:A:T	0	134238083	T	A
9	chr9:134238295:C:T	0	134238295	T	C
9	chr9:134238734:C:T	0	134238734	T	C
9	chr9:134239305:G:C	0	134239305	C	G
9	chr9:134239479:G:A	0	134239479	A	G
9	chr9:134239535:C:T	0	134239535	T	C
9	chr9:134239609:G:A	0	134239609	A	G
9	chr9:134239683:G:A	0	134239683	A	G
9	chr9:134239710:C:T	0	134239710	T	C
9	chr9:134239765:G:A	0	134239765	A	G
9	chr9:134239871:C:T	0	134239871	T	C
9	chr9:134240124:T:C	0	134240124	C	T
9	chr9:134240189:A:C	0	134240189	C	A
9	chr9:134240236:A:G	0	134240236	G	A
9	chr9:134240403:C:T	0	134240403	T	C
9	chr9:134240650:GA:G	0	134240650	G	GA
9	chr9:134241006:T:C	0	134241006	C	T
9	chr9:134241086:T:C	0	134241086	C	T
9	chr9:134241114:C:T	0	134241114	T	C
9	chr9:134241222:A:G	0	134241222	G	A
9	chr9:134241308:T:C	0	134241308	C	T
9	chr9:134241577:G:A	0	134241577	A	G
9	chr9:134241606:T:G	0	134241606	G	T
9	chr9:134241623:T:G	0	134241623	G	T
9	chr9:134242011:G:A	0	134242011	A	G
9	chr9:134242072:C:T	0	134242072	T	C
9	chr9:134242420:G:A	0	134242420	A	G
9	chr9:134242703:C:A	0	134242703	A	C
9	chr9:134242711:G:A	0	134242711	A	G
9	chr9:134242802:G:A	0	134242802	A	G
9	chr9:134242885:G:A	0	134242885	A	G
9	chr9:134242942:T:C	0	134242942	C	T
9	chr9:134243404:A:G	0	134243404	G	A
9	chr9:134243422:A:T	0	134243422	T	A
9	chr9:134243554:C:T	0	134243554	T	C
9	chr9:134243611:C:T	0	134243611	T	C
9	chr9:134244059:C:T	0	134244059	T	C
9	chr9:134244122:G:A	0	134244122	A	G
9	chr9:134244697:A:T	0	134244697	T	A
9	chr9:134245399:T:C	0	134245399	C	T
9	chr9:134245782:C:T	0	134245782	T	C
9	chr9:134246332:G:A	0	134246332	A	G
9	chr9:134246388:C:T	0	134246388	T	C
9	chr9:134246520:C:T	0	134246520	T	C
9	chr9:134246568:C:A	0	134246568	A	C
9	chr9:134246652:T:C	0	134246652	C	T
9	chr9:134246776:A:G	0	134246776	G	A
9	chr9:134246937:G:A	0	134246937	A	G
9	chr9:134246989:G:A	0	134246989	A	G
9	chr9:134247605:G:A	0	134247605	A	G
9	chr9:134247699:C:T	0	134247699	T	C
9	chr9:134247748:A:C	0	134247748	C	A
9	chr9:134248005:G:A	0	134248005	A	G
9	chr9:134248160:T:C	0	134248160	C	T
9	chr9:134248482:A:G	0	134248482	G	A
9	chr9:134248933:G:A	0	134248933	A	G
9	chr9:134248951:G:A	0	134248951	A	G
9	chr9:134249190:A:G	0	134249190	G	A
9	chr9:134249423:T:C	0	134249423	C	T
9	chr9:134249474:C:T	0	134249474	T	C
9	chr9:134250140:A:G	0	134250140	G	A
9	chr9:134250507:T:C	0	134250507	C	T
9	chr9:134250874:A:G	0	134250874	G	A
9	chr9:134252238:T:C	0	134252238	C	T
9	chr9:134253345:A:G	0	134253345	G	A
9	chr9:134253391:G:A	0	134253391	A	G
9	chr9:134253810:G:A	0	134253810	A	G
9	chr9:134254006:A:T	0	134254006	T	A
9	chr9:134255038:C:T	0	134255038	T	C
9	chr9:134255060:A:G	0	134255060	G	A
9	chr9:134255207:AG:A	0	134255207	A	AG
9	chr9:134255235:T:C	0	134255235	C	T
9	chr9:134255634:T:C	0	134255634	C	T
9	chr9:134256234:G:A	0	134256234	A	G
9	chr9:134257408:C:T	0	134257408	T	C
9	chr9:134258358:T:A	0	134258358	A	T
9	chr9:134259204:T:C	0	134259204	C	T
9	chr9:134260047:AC:A	0	134260047	A	AC
9	chr9:134260202:C:T	0	134260202	T	C
9	chr9:134261195:A:G	0	134261195	G	A
9	chr9:134261465:C:T	0	134261465	T	C
9	chr9:134261528:T:C	0	134261528	C	T
9	chr9:134261600:G:T	0	134261600	T	G
9	chr9:134261700:C:T	0	134261700	T	C
9	chr9:134261718:A:G	0	134261718	G	A
9	chr9:134261904:GA:G	0	134261904	G	GA
9	chr9:134262036:A:G	0	134262036	G	A
9	chr9:134263168:C:A	0	134263168	A	C
9	chr9:134263434:G:A	0	134263434	A	G
9	chr9:134263690:G:A	0	134263690	A	G
9	chr9:134264099:G:A	0	134264099	A	G
9	chr9:134264830:G:A	0	134264830	A	G
9	chr9:134267258:T:A	0	134267258	A	T
9	chr9:134267308:A:G	0	134267308	G	A
9	chr9:134267510:G:A	0	134267510	A	G
9	chr9:134267514:T:C	0	134267514	C	T
9	chr9:134267525:A:G	0	134267525	G	A
9	chr9:134267643:C:CCA	0	134267643	CCA	C
9	chr9:134267750:A:G	0	134267750	G	A
9	chr9:134268964:A:G	0	134268964	G	A
9	chr9:134269276:T:C	0	134269276	C	T
9	chr9:134269885:T:C	0	134269885	C	T
9	chr9:134269886:T:C	0	134269886	C	T
9	chr9:134270150:C:T	0	134270150	T	C
9	chr9:134270390:C:T	0	134270390	T	C
9	chr9:134270482:A:C	0	134270482	C	A
9	chr9:134270549:A:G	0	134270549	G	A
9	chr9:134271409:C:T	0	134271409	T	C
9	chr9:134271816:G:A	0	134271816	A	G
9	chr9:134271930:G:A	0	134271930	A	G
9	chr9:134272060:C:T	0	134272060	T	C
9	chr9:134272078:G:A	0	134272078	A	G
9	chr9:134272303:T:C	0	134272303	C	T
9	chr9:134273014:A:T	0	134273014	T	A
9	chr9:134273343:C:T	0	134273343	T	C
9	chr9:134273503:G:A	0	134273503	A	G
9	chr9:134274182:A:G	0	134274182	G	A
9	chr9:134274318:T:C	0	134274318	C	T
9	chr9:134274424:T:C	0	134274424	C	T
9	chr9:134275600:T:C	0	134275600	C	T
9	chr9:134276493:TGCCGGCCCCA:T	0	134276493	T	TGCCGGCCCCA
9	chr9:134277646:G:T	0	134277646	T	G
9	chr9:134277874:C:T	0	134277874	T	C
9	chr9:134278568:A:G	0	134278568	G	A
9	chr9:134278673:C:T	0	134278673	T	C
9	chr9:134278718:C:T	0	134278718	T	C
9	chr9:134279142:C:T	0	134279142	T	C
9	chr9:134279531:A:ACT	0	134279531	ACT	A
9	chr9:134279655:A:G	0	134279655	G	A
9	chr9:134279730:T:C	0	134279730	C	T
9	chr9:134279872:G:A	0	134279872	A	G
9	chr9:134279920:T:C	0	134279920	C	T
9	chr9:134281104:T:C	0	134281104	C	T
9	chr9:134281222:C:T	0	134281222	T	C
9	chr9:134282210:C:A	0	134282210	A	C
9	chr9:134282233:G:A	0	134282233	A	G
9	chr9:134282334:G:A	0	134282334	A	G
9	chr9:134284023:G:A	0	134284023	A	G
9	chr9:134284152:G:A	0	134284152	A	G
9	chr9:134284486:G:A	0	134284486	A	G
9	chr9:134284642:G:A	0	134284642	A	G
9	chr9:134285792:G:A	0	134285792	A	G
9	chr9:134286163:A:G	0	134286163	G	A
9	chr9:134288150:T:C	0	134288150	C	T
9	chr9:134288221:A:G	0	134288221	G	A
9	chr9:134289156:T:C	0	134289156	C	T
9	chr9:134289177:T:C	0	134289177	C	T
9	chr9:134289320:A:G	0	134289320	G	A
9	chr9:134289379:C:T	0	134289379	T	C
9	chr9:134289857:T:C	0	134289857	C	T
9	chr9:134290111:G:A	0	134290111	A	G
9	chr9:134290253:AC:GC	0	134290253	GC	AC
9	chr9:134290354:G:A	0	134290354	A	G
9	chr9:134290811:G:A	0	134290811	A	G
9	chr9:134291156:C:T	0	134291156	T	C
9	chr9:134291177:C:T	0	134291177	T	C
9	chr9:134291424:A:G	0	134291424	G	A
9	chr9:134291496:G:A	0	134291496	A	G
9	chr9:134291943:C:T	0	134291943	T	C
9	chr9:134292070:C:T	0	134292070	T	C
9	chr9:134292090:T:C	0	134292090	C	T
9	chr9:134292106:G:T	0	134292106	T	G
9	chr9:134292538:C:T	0	134292538	T	C
9	chr9:134292597:A:G	0	134292597	G	A
9	chr9:134293000:T:G	0	134293000	G	T
9	chr9:134293200:G:A	0	134293200	A	G
9	chr9:134293392:A:G	0	134293392	G	A
9	chr9:134293803:T:C	0	134293803	C	T
9	chr9:134294190:T:C	0	134294190	C	T
9	chr9:134294213:A:G	0	134294213	G	A
9	chr9:134294498:A:G	0	134294498	G	A
9	chr9:134294678:C:T	0	134294678	T	C
9	chr9:134295298:T:C	0	134295298	C	T
9	chr9:134295405:T:C	0	134295405	C	T
9	chr9:134295621:G:A	0	134295621	A	G
9	chr9:134297094:C:T	0	134297094	T	C
9	chr9:134297112:C:T	0	134297112	T	C
9	chr9:134299448:G:C	0	134299448	C	G
9	chr9:134300055:G:A	0	134300055	A	G
9	chr9:134300325:T:C	0	134300325	C	T
9	chr9:134300742:G:T	0	134300742	T	G
9	chr9:134300936:A:C	0	134300936	C	A
9	chr9:134301859:G:C	0	134301859	C	G
9	chr9:134302502:TG:T	0	134302502	T	TG
9	chr9:134302758:T:C	0	134302758	C	T
9	chr9:134302759:G:A	0	134302759	A	G
9	chr9:134303786:T:C	0	134303786	C	T
9	chr9:134304283:C:T	0	134304283	T	C
9	chr9:134304309:G:A	0	134304309	A	G
9	chr9:134304317:T:C	0	134304317	C	T
9	chr9:134304392:C:T	0	134304392	T	C
9	chr9:134305392:A:G	0	134305392	G	A
9	chr9:134305718:G:A	0	134305718	A	G
9	chr9:134309813:A:T	0	134309813	T	A
9	chr9:134310819:G:A	0	134310819	A	G
9	chr9:134311959:G:A	0	134311959	A	G
9	chr9:134312629:AATG:A	0	134312629	A	AATG
9	chr9:134312673:A:T	0	134312673	T	A
9	chr9:134313267:C:T	0	134313267	T	C
9	chr9:134313376:T:C	0	134313376	C	T
9	chr9:134315366:A:C	0	134315366	C	A
9	chr9:134315820:C:T	0	134315820	T	C
9	chr9:134317161:C:T	0	134317161	T	C
9	chr9:134318842:T:G	0	134318842	G	T
9	chr9:134319017:T:C	0	134319017	C	T
9	chr9:134319300:C:G	0	134319300	G	C
9	chr9:134319754:C:T	0	134319754	T	C
9	chr9:134319818:G:A	0	134319818	A	G
9	chr9:134320304:G:A	0	134320304	A	G
9	chr9:134321693:G:A	0	134321693	A	G
9	chr9:134322260:A:G	0	134322260	G	A
9	chr9:134322299:A:G	0	134322299	G	A
9	chr9:134323982:G:A	0	134323982	A	G
9	chr9:134324891:G:A	0	134324891	A	G
9	chr9:134328181:G:C	0	134328181	C	G
9	chr9:134328229:A:G	0	134328229	G	A
9	chr9:134329591:G:A	0	134329591	A	G
9	chr9:134329735:C:T	0	134329735	T	C
9	chr9:134330014:T:C	0	134330014	C	T
9	chr9:134331156:A:G	0	134331156	G	A
9	chr9:134331394:C:T	0	134331394	T	C
9	chr9:134331540:T:C	0	134331540	C	T
9	chr9:134332359:G:A	0	134332359	A	G
9	chr9:134332484:G:A	0	134332484	A	G
9	chr9:134332648:G:A	0	134332648	A	G
9	chr9:134332815:C:T	0	134332815	T	C
9	chr9:134332845:G:A	0	134332845	A	G
9	chr9:134333064:C:T	0	134333064	T	C
9	chr9:134333077:T:C	0	134333077	C	T
9	chr9:134333122:A:G	0	134333122	G	A
9	chr9:134333257:A:T	0	134333257	T	A
9	chr9:134333311:G:A	0	134333311	A	G
9	chr9:134333371:C:T	0	134333371	T	C
9	chr9:134333486:G:A	0	134333486	A	G
9	chr9:134334126:T:C	0	134334126	C	T
9	chr9:134334248:T:C	0	134334248	C	T
9	chr9:134334447:A:T	0	134334447	T	A
9	chr9:134336340:T:C	0	134336340	C	T
9	chr9:134336571:T:C	0	134336571	C	T
9	chr9:134337077:C:T	0	134337077	T	C
9	chr9:134337481:A:G	0	134337481	G	A
9	chr9:134337526:T:A	0	134337526	A	T
9	chr9:134338009:C:T	0	134338009	T	C
9	chr9:134338170:A:G	0	134338170	G	A
9	chr9:134338173:A:G	0	134338173	G	A
9	chr9:134338330:A:G	0	134338330	G	A
9	chr9:134338523:G:A	0	134338523	A	G
9	chr9:134338627:G:A	0	134338627	A	G
9	chr9:134338725:C:T	0	134338725	T	C
9	chr9:134338784:C:T	0	134338784	T	C
9	chr9:134339111:CT:C	0	134339111	C	CT
9	chr9:134339805:G:T	0	134339805	T	G
9	chr9:134339867:CTG:C	0	134339867	C	CTG
9	chr9:134339970:C:T	0	134339970	T	C
9	chr9:134340114:C:T	0	134340114	T	C
9	chr9:134340115:G:A	0	134340115	A	G
9	chr9:134340512:G:A	0	134340512	A	G
9	chr9:134340689:A:G	0	134340689	G	A
9	chr9:134342026:C:T	0	134342026	T	C
9	chr9:134342652:A:G	0	134342652	G	A
9	chr9:134342825:A:G	0	134342825	G	A
9	chr9:134342933:T:C	0	134342933	C	T
9	chr9:134342993:A:G	0	134342993	G	A
9	chr9:134343148:CA:C	0	134343148	C	CA
9	chr9:134343200:C:T	0	134343200	T	C
9	chr9:134343881:C:T	0	134343881	T	C
9	chr9:134343884:C:G	0	134343884	G	C
9	chr9:134344372:G:C	0	134344372	C	G
9	chr9:134345090:C:T	0	134345090	T	C
9	chr9:134345101:C:G	0	134345101	G	C
9	chr9:134345449:T:A	0	134345449	A	T
9	chr9:134345815:C:T	0	134345815	T	C
9	chr9:134346112:C:T	0	134346112	T	C
9	chr9:134346649:C:T	0	134346649	T	C
9	chr9:134346745:T:A	0	134346745	A	T
9	chr9:134346780:A:C	0	134346780	C	A
9	chr9:134347964:C:T	0	134347964	T	C
9	chr9:134348282:T:C	0	134348282	C	T
9	chr9:134348513:TGG:T	0	134348513	T	TGG
9	chr9:134349087:G:A	0	134349087	A	G
9	chr9:134349638:A:G	0	134349638	G	A
9	chr9:134351302:G:A	0	134351302	A	G
9	chr9:134351537:C:T	0	134351537	T	C
9	chr9:134352082:C:T	0	134352082	T	C
9	chr9:134352436:A:C	0	134352436	C	A
9	chr9:134353687:T:C	0	134353687	C	T
9	chr9:134355051:A:G	0	134355051	G	A
9	chr9:134355557:T:C	0	134355557	C	T
9	chr9:134355804:A:G	0	134355804	G	A
9	chr9:134356436:G:T	0	134356436	T	G
9	chr9:134356828:T:C	0	134356828	C	T
9	chr9:134357212:T:C	0	134357212	C	T
9	chr9:134359856:C:T	0	134359856	T	C
9	chr9:134360533:C:T	0	134360533	T	C
9	chr9:134360549:C:T	0	134360549	T	C
9	chr9:134360914:C:T	0	134360914	T	C
9	chr9:134361601:G:A	0	134361601	A	G
9	chr9:134362171:C:T	0	134362171	T	C
9	chr9:134362172:G:A	0	134362172	A	G
9	chr9:134364232:G:A	0	134364232	A	G
9	chr9:134364558:A:G	0	134364558	G	A
9	chr9:134365319:C:T	0	134365319	T	C
9	chr9:134365597:T:C	0	134365597	C	T
9	chr9:134368146:T:C	0	134368146	C	T
9	chr9:134369640:C:T	0	134369640	T	C
9	chr9:134369786:C:T	0	134369786	T	C
9	chr9:134369994:G:A	0	134369994	A	G
9	chr9:134370261:T:C	0	134370261	C	T
9	chr9:134370270:C:T	0	134370270	T	C
9	chr9:134370273:T:C	0	134370273	C	T
9	chr9:134370817:T:C	0	134370817	C	T
9	chr9:134371394:T:C	0	134371394	C	T
9	chr9:134372196:T:C	0	134372196	C	T
9	chr9:134372500:T:C	0	134372500	C	T
9	chr9:134372866:A:G	0	134372866	G	A
9	chr9:134373159:T:C	0	134373159	C	T
9	chr9:134373430:T:C	0	134373430	C	T
9	chr9:134374858:A:C	0	134374858	C	A
9	chr9:134375833:A:G	0	134375833	G	A
9	chr9:134376145:C:T	0	134376145	T	C
9	chr9:134376198:T:C	0	134376198	C	T
9	chr9:134376261:A:G	0	134376261	G	A
9	chr9:134376836:C:T	0	134376836	T	C
9	chr9:134376931:C:G	0	134376931	G	C
9	chr9:134377069:T:C	0	134377069	C	T
9	chr9:134377610:T:C	0	134377610	C	T
9	chr9:134377761:C:T	0	134377761	T	C
9	chr9:134377836:A:C	0	134377836	C	A
9	chr9:134377974:T:C	0	134377974	C	T
9	chr9:134377989:G:A	0	134377989	A	G
9	chr9:134378527:G:C	0	134378527	C	G
9	chr9:134379227:TGATCCCTGTGG:T	0	134379227	T	TGATCCCTGTGG
9	chr9:134379472:C:A	0	134379472	A	C
9	chr9:134379608:A:G	0	134379608	G	A
9	chr9:134379781:G:C	0	134379781	C	G
9	chr9:134379871:G:A	0	134379871	A	G
9	chr9:134379910:C:A	0	134379910	A	C
9	chr9:134379975:C:T	0	134379975	T	C
9	chr9:134380399:C:T	0	134380399	T	C
9	chr9:134380748:C:G	0	134380748	G	C
9	chr9:134380786:C:G	0	134380786	G	C
9	chr9:134380994:A:T	0	134380994	T	A
9	chr9:134381704:C:T	0	134381704	T	C
9	chr9:134383181:A:G	0	134383181	G	A
9	chr9:134383612:G:A	0	134383612	A	G
9	chr9:134384285:G:A	0	134384285	A	G
9	chr9:134384370:G:A	0	134384370	A	G
9	chr9:134385467:C:T	0	134385467	T	C
9	chr9:134385559:C:T	0	134385559	T	C
9	chr9:134386548:T:A	0	134386548	A	T
9	chr9:134386717:A:AC	0	134386717	AC	A
9	chr9:134387793:A:G	0	134387793	G	A
9	chr9:134388360:T:C	0	134388360	C	T
9	chr9:134389093:G:A	0	134389093	A	G
9	chr9:134389553:G:A	0	134389553	A	G
9	chr9:134390456:C:T	0	134390456	T	C
9	chr9:134391233:A:G	0	134391233	G	A
9	chr9:134391302:C:T	0	134391302	T	C
9	chr9:134391740:T:C	0	134391740	C	T
9	chr9:134392535:C:T	0	134392535	T	C
9	chr9:134393237:CAG:C	0	134393237	C	CAG
9	chr9:134393489:G:A	0	134393489	A	G
9	chr9:134393657:A:G	0	134393657	G	A
9	chr9:134395311:G:T	0	134395311	T	G
9	chr9:134395579:A:G	0	134395579	G	A
9	chr9:134396014:T:C	0	134396014	C	T
9	chr9:134396028:G:A	0	134396028	A	G
9	chr9:134396113:G:A	0	134396113	A	G
9	chr9:134396654:C:T	0	134396654	T	C
9	chr9:134396900:T:C	0	134396900	C	T
9	chr9:134397245:G:C	0	134397245	C	G
9	chr9:134397280:G:A	0	134397280	A	G
9	chr9:134397310:T:G	0	134397310	G	T
9	chr9:134398271:T:C	0	134398271	C	T
9	chr9:134398314:T:G	0	134398314	G	T
9	chr9:134398922:G:A	0	134398922	A	G
9	chr9:134399142:C:T	0	134399142	T	C
9	chr9:134399523:G:C	0	134399523	C	G
9	chr9:134399724:T:C	0	134399724	C	T
9	chr9:134399894:C:T	0	134399894	T	C
9	chr9:134400306:G:A	0	134400306	A	G
9	chr9:134400310:G:T	0	134400310	T	G
9	chr9:134400321:A:G	0	134400321	G	A
9	chr9:134400659:T:C	0	134400659	C	T
9	chr9:134400695:A:G	0	134400695	G	A
9	chr9:134400927:G:A	0	134400927	A	G
9	chr9:134401116:T:C	0	134401116	C	T
9	chr9:134401915:G:A	0	134401915	A	G
9	chr9:134402035:A:C	0	134402035	C	A
9	chr9:134402891:TG:T	0	134402891	T	TG
9	chr9:134403254:A:G	0	134403254	G	A
9	chr9:134403436:T:C	0	134403436	C	T
9	chr9:134403458:G:A	0	134403458	A	G
9	chr9:134403639:A:G	0	134403639	G	A
9	chr9:134405046:G:A	0	134405046	A	G
9	chr9:134405209:C:T	0	134405209	T	C
9	chr9:134405384:G:A	0	134405384	A	G
9	chr9:134405582:G:T	0	134405582	T	G
9	chr9:134405881:C:G	0	134405881	G	C
9	chr9:134406475:A:G	0	134406475	G	A
9	chr9:134406853:T:G	0	134406853	G	T
9	chr9:134406969:C:G	0	134406969	G	C
9	chr9:134407073:T:C	0	134407073	C	T
9	chr9:134408066:C:T	0	134408066	T	C
9	chr9:134408103:C:A	0	134408103	A	C
9	chr9:134409416:C:A	0	134409416	A	C
9	chr9:134409808:G:A	0	134409808	A	G
9	chr9:134410020:A:G	0	134410020	G	A
9	chr9:134410785:C:T	0	134410785	T	C
9	chr9:134412280:T:C	0	134412280	C	T
9	chr9:134412476:A:G	0	134412476	G	A
9	chr9:134413069:C:T	0	134413069	T	C
9	chr9:134413756:G:A	0	134413756	A	G
9	chr9:134413918:T:C	0	134413918	C	T
9	chr9:134413975:G:C	0	134413975	C	G
9	chr9:134415260:C:T	0	134415260	T	C
9	chr9:134415301:C:T	0	134415301	T	C
9	chr9:134415972:G:C	0	134415972	C	G
9	chr9:134416396:C:T	0	134416396	T	C
9	chr9:134416454:A:G	0	134416454	G	A
9	chr9:134416616:A:C	0	134416616	C	A
9	chr9:134416857:T:C	0	134416857	C	T
9	chr9:134417592:G:A	0	134417592	A	G
9	chr9:134417615:C:T	0	134417615	T	C
9	chr9:134417799:C:T	0	134417799	T	C
9	chr9:134418107:G:A	0	134418107	A	G
9	chr9:134418113:C:T	0	134418113	T	C
9	chr9:134418228:G:T	0	134418228	T	G
9	chr9:134419114:T:G	0	134419114	G	T
9	chr9:134419554:G:A	0	134419554	A	G
9	chr9:134419726:A:G	0	134419726	G	A
9	chr9:134420428:A:G	0	134420428	G	A
9	chr9:134420982:T:C	0	134420982	C	T
9	chr9:134423097:C:T	0	134423097	T	C
9	chr9:134424546:A:G	0	134424546	G	A
9	chr9:134425487:C:T	0	134425487	T	C
9	chr9:134425955:C:T	0	134425955	T	C
9	chr9:134426332:C:T	0	134426332	T	C
9	chr9:134427183:AAG:A	0	134427183	A	AAG
9	chr9:134430641:TC:T	0	134430641	T	TC
9	chr9:134431093:G:C	0	134431093	C	G
9	chr9:134431356:G:T	0	134431356	T	G
9	chr9:134432102:A:G	0	134432102	G	A
9	chr9:134432274:T:C	0	134432274	C	T
9	chr9:134432626:T:C	0	134432626	C	T
9	chr9:134432806:A:G	0	134432806	G	A
9	chr9:134433062:G:A	0	134433062	A	G
9	chr9:134433952:G:A	0	134433952	A	G
9	chr9:134433976:T:C	0	134433976	C	T
9	chr9:134434562:A:G	0	134434562	G	A
9	chr9:134436009:T:C	0	134436009	C	T
9	chr9:134436329:T:C	0	134436329	C	T
9	chr9:134436370:G:A	0	134436370	A	G
9	chr9:134436440:G:A	0	134436440	A	G
9	chr9:134437460:G:A	0	134437460	A	G
9	chr9:134438714:C:T	0	134438714	T	C
9	chr9:134438910:C:T	0	134438910	T	C
9	chr9:134439260:C:A	0	134439260	A	C
9	chr9:134439264:A:C	0	134439264	C	A
9	chr9:134440263:C:T	0	134440263	T	C
9	chr9:134441072:G:A	0	134441072	A	G
9	chr9:134441294:T:G	0	134441294	G	T
9	chr9:134443675:G:A	0	134443675	A	G
9	chr9:134443681:A:AT	0	134443681	AT	A
9	chr9:134444068:C:G	0	134444068	G	C
9	chr9:134445637:G:C	0	134445637	C	G
9	chr9:134446266:C:T	0	134446266	T	C
9	chr9:134446300:C:T	0	134446300	T	C
9	chr9:134446369:A:G	0	134446369	G	A
9	chr9:134447869:G:A	0	134447869	A	G
9	chr9:134448071:T:C	0	134448071	C	T
9	chr9:134448633:G:A	0	134448633	A	G
9	chr9:134448667:G:A	0	134448667	A	G
9	chr9:134449206:C:T	0	134449206	T	C
9	chr9:134449652:G:A	0	134449652	A	G
9	chr9:134449754:T:C	0	134449754	C	T
9	chr9:134450622:T:C	0	134450622	C	T
9	chr9:134450911:T:C	0	134450911	C	T
9	chr9:134450961:T:C	0	134450961	C	T
9	chr9:134453280:G:A	0	134453280	A	G
9	chr9:134455122:AT:A	0	134455122	A	AT
9	chr9:134455352:G:T	0	134455352	T	G
9	chr9:134455622:GC:G	0	134455622	G	GC
9	chr9:134456165:G:A	0	134456165	A	G
9	chr9:134456507:G:A	0	134456507	A	G
9	chr9:134456746:G:T	0	134456746	T	G
9	chr9:134456779:C:G	0	134456779	G	C
9	chr9:134457791:C:A	0	134457791	A	C
9	chr9:134457958:T:C	0	134457958	C	T
9	chr9:134458375:G:A	0	134458375	A	G
9	chr9:134458440:G:T	0	134458440	T	G
9	chr9:134459283:T:C	0	134459283	C	T
9	chr9:134459385:C:A	0	134459385	A	C
9	chr9:134459613:T:C	0	134459613	C	T
9	chr9:134460426:G:A	0	134460426	A	G
9	chr9:134461448:A:G	0	134461448	G	A
9	chr9:134461850:C:T	0	134461850	T	C
9	chr9:134462112:A:G	0	134462112	G	A
9	chr9:134462461:A:G	0	134462461	G	A
9	chr9:134462758:T:C	0	134462758	C	T
9	chr9:134463175:A:G	0	134463175	G	A
9	chr9:134463318:A:G	0	134463318	G	A
9	chr9:134464382:C:T	0	134464382	T	C
9	chr9:134467084:T:G	0	134467084	G	T
9	chr9:134467355:G:A	0	134467355	A	G
9	chr9:134467618:A:G	0	134467618	G	A
9	chr9:134467653:T:C	0	134467653	C	T
9	chr9:134467789:G:A	0	134467789	A	G
9	chr9:134467843:C:T	0	134467843	T	C
9	chr9:134467852:A:C	0	134467852	C	A
9	chr9:134468102:G:A	0	134468102	A	G
9	chr9:134468454:G:A	0	134468454	A	G
9	chr9:134468483:A:T	0	134468483	T	A
9	chr9:134468823:C:T	0	134468823	T	C
9	chr9:134468855:C:T	0	134468855	T	C
9	chr9:134469090:A:G	0	134469090	G	A
9	chr9:134469533:C:T	0	134469533	T	C
9	chr9:134472043:C:T	0	134472043	T	C
9	chr9:134473181:G:A	0	134473181	A	G
9	chr9:134473299:C:T	0	134473299	T	C
9	chr9:134474260:A:G	0	134474260	G	A
9	chr9:134474410:T:C	0	134474410	C	T
9	chr9:134474694:A:G	0	134474694	G	A
9	chr9:134475200:A:G	0	134475200	G	A
9	chr9:134475422:A:G	0	134475422	G	A
9	chr9:134476542:T:C	0	134476542	C	T
9	chr9:134477607:A:G	0	134477607	G	A
9	chr9:134477795:T:G	0	134477795	G	T
9	chr9:134478893:A:C	0	134478893	C	A
9	chr9:134478956:C:T	0	134478956	T	C
9	chr9:134479878:A:C	0	134479878	C	A
9	chr9:134480000:T:C	0	134480000	C	T
9	chr9:134481752:T:C	0	134481752	C	T
9	chr9:134482799:TCTC:T	0	134482799	T	TCTC
9	chr9:134485599:G:A	0	134485599	A	G
9	chr9:134487320:C:G	0	134487320	G	C
9	chr9:134487415:C:T	0	134487415	T	C
9	chr9:134487552:T:C	0	134487552	C	T
9	chr9:134487596:C:T	0	134487596	T	C
9	chr9:134487675:T:C	0	134487675	C	T
9	chr9:134487789:A:G	0	134487789	G	A
9	chr9:134488093:G:A	0	134488093	A	G
9	chr9:134488670:C:T	0	134488670	T	C
9	chr9:134488873:G:A	0	134488873	A	G
9	chr9:134489040:C:T	0	134489040	T	C
9	chr9:134489105:G:A	0	134489105	A	G
9	chr9:134489180:A:C	0	134489180	C	A
9	chr9:134489312:A:G	0	134489312	G	A
9	chr9:134489336:A:G	0	134489336	G	A
9	chr9:134489520:T:C	0	134489520	C	T
9	chr9:134489754:G:A	0	134489754	A	G
9	chr9:134490211:C:G	0	134490211	G	C
9	chr9:134490419:A:G	0	134490419	G	A
9	chr9:134490783:C:A	0	134490783	A	C
9	chr9:134490818:C:T	0	134490818	T	C
9	chr9:134491195:C:T	0	134491195	T	C
9	chr9:134491381:T:C	0	134491381	C	T
9	chr9:134492095:T:A	0	134492095	A	T
9	chr9:134492294:T:C	0	134492294	C	T
9	chr9:134492598:T:C	0	134492598	C	T
9	chr9:134492801:A:G	0	134492801	G	A
9	chr9:134493363:T:C	0	134493363	C	T
9	chr9:134493802:T:C	0	134493802	C	T
9	chr9:134495175:A:G	0	134495175	G	A
9	chr9:134495183:C:T	0	134495183	T	C
9	chr9:134495738:G:A	0	134495738	A	G
9	chr9:134496511:C:T	0	134496511	T	C
9	chr9:134496754:T:C	0	134496754	C	T
9	chr9:134498107:C:T	0	134498107	T	C
9	chr9:134498316:CCT:C	0	134498316	C	CCT
9	chr9:134500007:G:A	0	134500007	A	G
9	chr9:134500859:T:G	0	134500859	G	T
9	chr9:134502593:T:C	0	134502593	C	T
9	chr9:134502741:G:A	0	134502741	A	G
9	chr9:134502959:G:A	0	134502959	A	G
9	chr9:134503423:C:A	0	134503423	A	C
9	chr9:134504051:G:C	0	134504051	C	G
9	chr9:134504647:T:G	0	134504647	G	T
9	chr9:134505746:C:T	0	134505746	T	C
9	chr9:134506410:C:G	0	134506410	G	C
9	chr9:134506568:C:T	0	134506568	T	C
9	chr9:134507173:T:C	0	134507173	C	T
9	chr9:134507410:A:G	0	134507410	G	A
9	chr9:134508430:T:G	0	134508430	G	T
9	chr9:134508836:A:T	0	134508836	T	A
9	chr9:134509837:ATCT:A	0	134509837	A	ATCT
9	chr9:134509928:G:A	0	134509928	A	G
9	chr9:134510162:T:C	0	134510162	C	T
9	chr9:134510219:C:T	0	134510219	T	C
9	chr9:134513433:C:T	0	134513433	T	C
9	chr9:134513707:C:T	0	134513707	T	C
9	chr9:134513901:C:T	0	134513901	T	C
9	chr9:134514508:C:T	0	134514508	T	C
9	chr9:134514683:T:C	0	134514683	C	T
9	chr9:134514792:G:A	0	134514792	A	G
9	chr9:134515048:C:T	0	134515048	T	C
9	chr9:134515349:T:G	0	134515349	G	T
9	chr9:134516061:TTG:T	0	134516061	T	TTG
9	chr9:134516246:T:C	0	134516246	C	T
9	chr9:134516586:T:G	0	134516586	G	T
9	chr9:134516871:G:A	0	134516871	A	G
9	chr9:134517021:C:T	0	134517021	T	C
9	chr9:134517095:G:A	0	134517095	A	G
9	chr9:134518561:C:T	0	134518561	T	C
9	chr9:134519393:C:T	0	134519393	T	C
9	chr9:134519503:T:A	0	134519503	A	T
9	chr9:134519576:A:G	0	134519576	G	A
9	chr9:134520718:C:T	0	134520718	T	C
9	chr9:134521492:T:C	0	134521492	C	T
9	chr9:134521554:T:C	0	134521554	C	T
9	chr9:134521598:T:G	0	134521598	G	T
9	chr9:134521771:C:A	0	134521771	A	C
9	chr9:134521951:G:A	0	134521951	A	G
9	chr9:134521999:G:A	0	134521999	A	G
9	chr9:134522065:C:T	0	134522065	T	C
9	chr9:134522238:C:T	0	134522238	T	C
9	chr9:134522296:C:T	0	134522296	T	C
9	chr9:134522634:T:C	0	134522634	C	T
9	chr9:134523448:T:C	0	134523448	C	T
9	chr9:134523473:C:T	0	134523473	T	C
9	chr9:134523496:T:C	0	134523496	C	T
9	chr9:134525130:C:T	0	134525130	T	C
9	chr9:134525269:T:C	0	134525269	C	T
9	chr9:134525459:A:G	0	134525459	G	A
9	chr9:134525462:G:T	0	134525462	T	G
9	chr9:134526094:G:A	0	134526094	A	G
9	chr9:134526862:C:T	0	134526862	T	C
9	chr9:134527056:C:A	0	134527056	A	C
9	chr9:134527497:C:T	0	134527497	T	C
9	chr9:134527531:T:C	0	134527531	C	T
9	chr9:134527532:G:A	0	134527532	A	G
9	chr9:134527565:C:T	0	134527565	T	C
9	chr9:134527568:A:G	0	134527568	G	A
9	chr9:134527610:A:G	0	134527610	G	A
9	chr9:134527891:C:T	0	134527891	T	C
9	chr9:134527972:C:T	0	134527972	T	C
9	chr9:134528269:A:G	0	134528269	G	A
9	chr9:134528628:C:T	0	134528628	T	C
9	chr9:134528675:A:G	0	134528675	G	A
9	chr9:134528962:A:G	0	134528962	G	A
9	chr9:134529487:T:G	0	134529487	G	T
9	chr9:134529521:A:G	0	134529521	G	A
9	chr9:134529820:A:G	0	134529820	G	A
9	chr9:134530638:A:G	0	134530638	G	A
9	chr9:134531086:A:T	0	134531086	T	A
9	chr9:134531547:G:A	0	134531547	A	G
9	chr9:134531605:G:A	0	134531605	A	G
9	chr9:134531638:A:G	0	134531638	G	A
9	chr9:134531820:A:G	0	134531820	G	A
9	chr9:134532196:G:A	0	134532196	A	G
9	chr9:134532208:T:C	0	134532208	C	T
9	chr9:134532256:G:A	0	134532256	A	G
9	chr9:134532269:C:T	0	134532269	T	C
9	chr9:134532387:C:T	0	134532387	T	C
9	chr9:134532566:T:C	0	134532566	C	T
9	chr9:134532598:T:A	0	134532598	A	T
9	chr9:134532822:G:T	0	134532822	T	G
9	chr9:134532859:C:T	0	134532859	T	C
9	chr9:134532938:T:C	0	134532938	C	T
9	chr9:134533193:C:T	0	134533193	T	C
9	chr9:134533203:T:C	0	134533203	C	T
9	chr9:134533837:C:T	0	134533837	T	C
9	chr9:134534013:A:C	0	134534013	C	A
9	chr9:134534081:C:T	0	134534081	T	C
9	chr9:134534273:C:T	0	134534273	T	C
9	chr9:134534307:A:T	0	134534307	T	A
9	chr9:134534488:C:A	0	134534488	A	C
9	chr9:134534912:T:C	0	134534912	C	T
9	chr9:134535061:C:T	0	134535061	T	C
9	chr9:134535089:G:A	0	134535089	A	G
9	chr9:134535115:T:C	0	134535115	C	T
9	chr9:134535352:T:C	0	134535352	C	T
9	chr9:134535491:T:C	0	134535491	C	T
9	chr9:134535596:T:C	0	134535596	C	T
9	chr9:134535681:G:A	0	134535681	A	G
9	chr9:134535779:A:G	0	134535779	G	A
9	chr9:134535921:G:A	0	134535921	A	G
9	chr9:134536579:T:G	0	134536579	G	T
9	chr9:134536760:C:G	0	134536760	G	C
9	chr9:134536810:G:A	0	134536810	A	G
9	chr9:134537089:G:A	0	134537089	A	G
9	chr9:134537254:G:A	0	134537254	A	G
9	chr9:134537343:C:T	0	134537343	T	C
9	chr9:134537506:A:G	0	134537506	G	A
9	chr9:134537550:A:G	0	134537550	G	A
9	chr9:134537561:G:A	0	134537561	A	G
9	chr9:134537744:A:G	0	134537744	G	A
9	chr9:134537825:TGGGGTCTG:T	0	134537825	T	TGGGGTCTG
9	chr9:134537873:T:C	0	134537873	C	T
9	chr9:134538025:C:T	0	134538025	T	C
9	chr9:134538030:G:A	0	134538030	A	G
9	chr9:134538137:G:A	0	134538137	A	G
9	chr9:134538164:G:A	0	134538164	A	G
9	chr9:134538435:A:G	0	134538435	G	A
9	chr9:134538828:A:G	0	134538828	G	A
9	chr9:134538872:G:A	0	134538872	A	G
9	chr9:134538880:T:C	0	134538880	C	T
9	chr9:134539052:C:T	0	134539052	T	C
9	chr9:134539093:T:C	0	134539093	C	T
9	chr9:134539507:TATC:T	0	134539507	T	TATC
9	chr9:134539527:T:C	0	134539527	C	T
9	chr9:134539602:G:A	0	134539602	A	G
9	chr9:134539615:C:T	0	134539615	T	C
9	chr9:134539616:A:G	0	134539616	G	A
9	chr9:134539911:G:C	0	134539911	C	G
9	chr9:134540114:C:A	0	134540114	A	C
9	chr9:134540295:C:T	0	134540295	T	C
9	chr9:134540402:G:A	0	134540402	A	G
9	chr9:134540803:G:A	0	134540803	A	G
9	chr9:134541068:G:C	0	134541068	C	G
9	chr9:134541081:T:C	0	134541081	C	T
9	chr9:134541114:G:A	0	134541114	A	G
9	chr9:134541342:G:A	0	134541342	A	G
9	chr9:134541567:G:A	0	134541567	A	G
9	chr9:134541590:C:A	0	134541590	A	C
9	chr9:134541656:T:C	0	134541656	C	T
9	chr9:134541672:G:A	0	134541672	A	G
9	chr9:134541843:G:A	0	134541843	A	G
9	chr9:134541911:C:T	0	134541911	T	C
9	chr9:134541918:C:G	0	134541918	G	C
9	chr9:134542123:A:G	0	134542123	G	A
9	chr9:134542491:T:A	0	134542491	A	T
9	chr9:134542600:A:G	0	134542600	G	A
9	chr9:134542772:T:A	0	134542772	A	T
9	chr9:134544144:G:A	0	134544144	A	G
9	chr9:134544368:G:C	0	134544368	C	G
9	chr9:134544431:C:T	0	134544431	T	C
9	chr9:134544609:C:T	0	134544609	T	C
```
