## Supplementary material for "Characterization of shared and ancestry-specific signals driving complex traits using multi-ancestry fine-mapping": mesusieoutput

```
                 eur          afr      eur_afr
   [1,] 1.138968e-04 0.0001782708 3.767854e-05
   [2,] 1.261827e-04 0.0001771294 4.103669e-05
   [3,] 1.110033e-04 0.0001767130 3.655880e-05
   [4,] 1.036204e-04 0.0001779073 3.386706e-05
   [5,] 1.134927e-04 0.0001784817 3.763333e-05
   [6,] 1.124308e-04 0.0001762385 3.717552e-05
   [7,] 1.092530e-04 0.0001816779 3.416413e-05
   [8,] 1.122968e-04 0.0001763949 3.710042e-05
   [9,] 1.122212e-04 0.0001763908 3.710059e-05
  [10,] 1.278940e-04 0.0001766526 4.222386e-05
  [11,] 1.056841e-04 0.0001799017 3.365102e-05
  [12,] 1.056231e-04 0.0001838736 3.328745e-05
  [13,] 1.046255e-04 0.0001947467 3.275212e-05
  [14,] 1.085908e-04 0.0001801809 3.437335e-05
  [15,] 1.130842e-04 0.0001810496 3.522912e-05
  [16,] 1.134508e-04 0.0001780599 3.775582e-05
  [17,] 1.093188e-04 0.0001823575 3.421900e-05
  [18,] 1.087299e-04 0.0001756844 3.560574e-05
  [19,] 1.295762e-04 0.0001787021 4.309587e-05
  [20,] 1.103582e-04 0.0001781711 3.535481e-05
  [21,] 1.045967e-04 0.0001786642 3.372552e-05
  [22,] 1.136049e-04 0.0001779542 3.784122e-05
  [23,] 1.303347e-04 0.0001773306 4.074952e-05
  [24,] 1.938361e-04 0.0001788750 5.814472e-05
  [25,] 1.709342e-04 0.0001769683 5.667108e-05
  [26,] 1.688158e-04 0.0001778494 5.621874e-05
  [27,] 1.065107e-04 0.0001776611 3.464074e-05
  [28,] 1.135897e-04 0.0001784019 3.798264e-05
  [29,] 1.094818e-04 0.0001769100 3.576586e-05
  [30,] 1.139427e-04 0.0001783865 3.817155e-05
  [31,] 1.506373e-04 0.0001816458 5.118324e-05
  [32,] 1.786038e-04 0.0001790199 5.663805e-05
  [33,] 1.821239e-04 0.0001783455 6.506019e-05
  [34,] 1.227311e-04 0.0001763008 4.059243e-05
  [35,] 1.243447e-04 0.0001764470 4.130201e-05
  [36,] 1.263039e-04 0.0001764794 4.195731e-05
  [37,] 1.502227e-04 0.0001782905 5.095203e-05
  [38,] 1.289513e-04 0.0001764254 4.238923e-05
  [39,] 1.276213e-04 0.0001802828 4.220054e-05
  [40,] 3.290713e-04 0.0001783025 1.000663e-04
  [41,] 1.246047e-04 0.0001789729 4.187117e-05
  [42,] 1.364250e-04 0.0001834728 4.760272e-05
  [43,] 1.189617e-04 0.0001793974 3.715044e-05
  [44,] 1.148783e-04 0.0001764099 3.754971e-05
  [45,] 1.077170e-04 0.0001793483 3.471767e-05
  [46,] 1.153350e-04 0.0001763883 3.771319e-05
  [47,] 1.140769e-04 0.0001764043 3.731242e-05
  [48,] 1.103643e-04 0.0001793789 3.544232e-05
  [49,] 1.143478e-04 0.0001764043 3.739444e-05
  [50,] 1.141846e-04 0.0001764043 3.734510e-05
  [51,] 1.147926e-04 0.0001763718 3.756808e-05
  [52,] 1.145057e-04 0.0001763857 3.746332e-05
  [53,] 1.169451e-04 0.0001763857 3.820675e-05
  [54,] 1.149449e-04 0.0001764252 3.755354e-05
  [55,] 1.429518e-04 0.0001793807 4.920495e-05
  [56,] 1.136429e-04 0.0001768732 3.684415e-05
  [57,] 1.138544e-04 0.0001763213 3.733984e-05
  [58,] 1.130418e-04 0.0001764203 3.698682e-05
  [59,] 1.146094e-04 0.0001764527 3.742524e-05
  [60,] 1.135372e-04 0.0001763855 3.716889e-05
  [61,] 1.135183e-04 0.0001763642 3.718972e-05
  [62,] 1.153403e-04 0.0001763795 3.772763e-05
  [63,] 1.151305e-04 0.0001763356 3.771965e-05
  [64,] 1.459113e-04 0.0001774081 5.005109e-05
  [65,] 1.128263e-04 0.0001762809 3.709049e-05
  [66,] 1.169349e-04 0.0001763272 3.829934e-05
  [67,] 1.147172e-04 0.0001762929 3.765611e-05
  [68,] 1.132037e-04 0.0001763113 3.715764e-05
  [69,] 1.435644e-04 0.0001791918 4.934154e-05
  [70,] 1.124514e-04 0.0001762756 3.698118e-05
  [71,] 1.128837e-04 0.0001763290 3.704293e-05
  [72,] 1.141795e-04 0.0001762994 3.748623e-05
  [73,] 1.127654e-04 0.0001762964 3.704461e-05
  [74,] 1.130959e-04 0.0001763140 3.712254e-05
  [75,] 1.150164e-04 0.0001762804 3.777100e-05
  [76,] 1.129781e-04 0.0001762901 3.712022e-05
  [77,] 1.135206e-04 0.0001762691 3.732572e-05
  [78,] 1.124862e-04 0.0001762882 3.697013e-05
  [79,] 1.097593e-04 0.0001793583 3.528155e-05
  [80,] 1.445183e-04 0.0001792650 4.980980e-05
  [81,] 1.450792e-04 0.0001775559 5.001228e-05
  [82,] 1.166067e-04 0.0001762175 3.842690e-05
  [83,] 1.389176e-04 0.0001780417 4.831765e-05
  [84,] 1.627286e-04 0.0001785340 5.132611e-05
  [85,] 1.387259e-04 0.0001779515 4.814313e-05
  [86,] 1.418080e-04 0.0001779980 4.936818e-05
  [87,] 1.404237e-04 0.0001779619 4.880034e-05
  [88,] 1.405633e-04 0.0001780115 4.890917e-05
  [89,] 1.400164e-04 0.0001780353 4.872764e-05
  [90,] 1.416552e-04 0.0001780844 4.941015e-05
  [91,] 1.411195e-04 0.0001779273 4.902322e-05
  [92,] 1.372054e-04 0.0001779034 4.751809e-05
  [93,] 1.407093e-04 0.0001779556 4.890102e-05
  [94,] 1.093036e-04 0.0001795598 3.555925e-05
  [95,] 1.069070e-04 0.0001826525 3.844145e-05
  [96,] 1.399086e-04 0.0001779650 4.860696e-05
  [97,] 1.259624e-04 0.0001788380 4.219763e-05
  [98,] 1.091960e-04 0.0001782219 3.566995e-05
  [99,] 9.625833e-05 0.0001772521 3.183322e-05
 [100,] 1.589477e-04 0.0001781447 5.056993e-05
 [101,] 1.095655e-04 0.0001794329 3.519744e-05
 [102,] 1.374466e-04 0.0001777436 4.742232e-05
 [103,] 1.083672e-04 0.0001757923 3.571066e-05
 [104,] 1.477826e-04 0.0001792556 5.166949e-05
 [105,] 1.489770e-04 0.0001792928 5.221356e-05
 [106,] 1.742054e-04 0.0001786791 5.748125e-05
 [107,] 1.086905e-04 0.0001791206 3.506999e-05
 [108,] 1.494756e-04 0.0001791320 4.913346e-05
 [109,] 1.106194e-04 0.0001790116 3.580680e-05
 [110,] 1.407392e-04 0.0001788927 4.691787e-05
 [111,] 1.402533e-04 0.0001779445 4.871315e-05
 [112,] 1.402031e-04 0.0001792758 4.783767e-05
 [113,] 1.080584e-04 0.0001793183 3.482143e-05
 [114,] 1.079324e-04 0.0001793190 3.478618e-05
 [115,] 1.335539e-04 0.0001793547 4.406455e-05
 [116,] 1.082458e-04 0.0001756326 3.575821e-05
 [117,] 1.358152e-04 0.0001780744 4.716458e-05
 [118,] 1.437584e-04 0.0001792978 4.950058e-05
 [119,] 1.434197e-04 0.0001781299 5.013790e-05
 [120,] 1.395329e-04 0.0001771606 4.773995e-05
 [121,] 9.638758e-05 0.0001774566 3.183926e-05
 [122,] 1.364572e-04 0.0001780422 4.736493e-05
 [123,] 1.444415e-04 0.0001789493 4.803171e-05
 [124,] 1.407342e-04 0.0001763965 4.715315e-05
 [125,] 1.077356e-04 0.0001756053 3.563746e-05
 [126,] 1.388565e-04 0.0001784692 4.869039e-05
 [127,] 1.491051e-04 0.0001791112 5.213779e-05
 [128,] 1.371700e-04 0.0001781547 4.775221e-05
 [129,] 1.519869e-04 0.0001786124 5.290198e-05
 [130,] 1.069932e-04 0.0001759264 3.555666e-05
 [131,] 1.366414e-04 0.0001784735 4.784582e-05
 [132,] 1.476119e-04 0.0001789556 5.137409e-05
 [133,] 1.491858e-04 0.0001791497 5.220458e-05
 [134,] 1.707613e-04 0.0001780394 5.570547e-05
 [135,] 9.849480e-05 0.0001816441 3.319394e-05
 [136,] 9.865864e-05 0.0001815262 3.335660e-05
 [137,] 9.852668e-05 0.0001814929 3.322576e-05
 [138,] 1.080642e-04 0.0001770748 3.559166e-05
 [139,] 1.472669e-04 0.0001790741 4.872256e-05
 [140,] 1.169611e-04 0.0001786563 3.969255e-05
 [141,] 1.499987e-04 0.0001790186 5.244532e-05
 [142,] 9.850487e-05 0.0001810353 3.316062e-05
 [143,] 1.448967e-04 0.0001776589 4.982205e-05
 [144,] 1.090860e-04 0.0001780713 3.561138e-05
 [145,] 1.066374e-04 0.0001792723 3.444425e-05
 [146,] 1.077264e-04 0.0001787778 3.498862e-05
 [147,] 1.091170e-04 0.0001782010 3.560866e-05
 [148,] 1.093242e-04 0.0001790297 3.803019e-05
 [149,] 1.259394e-04 0.0001777740 4.179653e-05
 [150,] 1.464959e-04 0.0001790661 5.061784e-05
 [151,] 1.092343e-04 0.0001792138 3.518512e-05
 [152,] 1.496327e-04 0.0001784702 5.177285e-05
 [153,] 1.080136e-04 0.0001771428 3.560938e-05
 [154,] 1.533975e-04 0.0001795463 5.561981e-05
 [155,] 1.091278e-04 0.0001784281 3.556016e-05
 [156,] 1.416910e-04 0.0001785625 4.994599e-05
 [157,] 1.587936e-04 0.0001818849 4.903206e-05
 [158,] 1.446386e-04 0.0001792418 4.984048e-05
 [159,] 1.653302e-04 0.0001780563 5.399149e-05
 [160,] 1.056272e-04 0.0001791178 3.421908e-05
 [161,] 1.075967e-04 0.0001772682 3.589638e-05
 [162,] 1.037999e-04 0.0001787231 3.388127e-05
 [163,] 1.428186e-04 0.0001776904 4.911260e-05
 [164,] 1.077811e-04 0.0001782505 3.548314e-05
 [165,] 1.219621e-04 0.0001891442 4.141098e-05
 [166,] 1.683303e-04 0.0001816310 5.096870e-05
 [167,] 1.665964e-04 0.0001826158 5.012492e-05
 [168,] 1.662431e-04 0.0001824502 5.010549e-05
 [169,] 1.323548e-04 0.0001779702 4.571571e-05
 [170,] 1.752689e-04 0.0001818527 5.222368e-05
 [171,] 1.665207e-04 0.0001824815 5.014296e-05
 [172,] 1.657041e-04 0.0001825043 5.000331e-05
 [173,] 1.059809e-04 0.0001792467 3.427206e-05
 [174,] 1.610621e-04 0.0001820183 4.932682e-05
 [175,] 1.083125e-04 0.0001757236 3.567171e-05
 [176,] 1.698111e-04 0.0001820517 5.113545e-05
 [177,] 1.601142e-04 0.0001818600 4.920785e-05
 [178,] 1.660164e-04 0.0001824363 5.006734e-05
 [179,] 1.034875e-04 0.0001791074 3.363417e-05
 [180,] 1.695164e-04 0.0001803379 5.190748e-05
 [181,] 1.888787e-04 0.0001860044 5.414614e-05
 [182,] 1.215780e-04 0.0001775670 4.029727e-05
 [183,] 1.430988e-04 0.0001782422 5.027841e-05
 [184,] 1.633296e-04 0.0001820596 4.968379e-05
 [185,] 1.015538e-04 0.0001789612 3.314522e-05
 [186,] 1.076121e-04 0.0001775483 3.563524e-05
 [187,] 1.283892e-04 0.0001782409 4.441347e-05
 [188,] 1.662328e-04 0.0001830223 4.997083e-05
 [189,] 1.623646e-04 0.0001835014 4.929414e-05
 [190,] 1.084636e-04 0.0001790057 3.505376e-05
 [191,] 1.394342e-04 0.0001802045 5.035339e-05
 [192,] 1.011936e-04 0.0001813951 3.542888e-05
 [193,] 1.421505e-04 0.0001789330 4.737791e-05
 [194,] 1.365589e-04 0.0001811509 4.755912e-05
 [195,] 1.385431e-04 0.0001823406 5.123073e-05
 [196,] 1.051858e-04 0.0001794357 3.678618e-05
 [197,] 1.608234e-04 0.0001778498 5.464361e-05
 [198,] 1.372826e-04 0.0001822772 4.809995e-05
 [199,] 1.084988e-04 0.0001774291 3.494812e-05
 [200,] 1.487178e-04 0.0001767593 5.023006e-05
 [201,] 3.351898e-04 0.0001777988 1.062655e-04
 [202,] 1.120922e-04 0.0001793138 3.713701e-05
 [203,] 9.732907e-05 0.0001783083 3.272429e-05
 [204,] 1.423652e-04 0.0001783999 4.831018e-05
 [205,] 1.190489e-04 0.0001761565 3.945037e-05
 [206,] 1.201919e-04 0.0001793463 4.016015e-05
 [207,] 9.702159e-05 0.0001788043 3.198110e-05
 [208,] 1.163117e-04 0.0001758147 3.873881e-05
 [209,] 1.195949e-04 0.0001764980 3.935609e-05
 [210,] 1.197830e-04 0.0001769081 3.934857e-05
 [211,] 1.018127e-04 0.0001793462 3.513198e-05
 [212,] 1.194098e-04 0.0001769427 3.930351e-05
 [213,] 9.615325e-05 0.0001782079 3.184174e-05
 [214,] 1.190152e-04 0.0001768395 3.928870e-05
 [215,] 1.458905e-04 0.0001787250 4.689114e-05
 [216,] 1.194295e-04 0.0001768263 3.930828e-05
 [217,] 1.192689e-04 0.0001781682 3.929416e-05
 [218,] 1.465398e-04 0.0001786126 4.713730e-05
 [219,] 1.422020e-04 0.0001789469 4.732231e-05
 [220,] 1.193030e-04 0.0001767156 3.930324e-05
 [221,] 1.194346e-04 0.0001772656 3.962558e-05
 [222,] 1.195987e-04 0.0001772099 3.970843e-05
 [223,] 1.195743e-04 0.0001772313 3.970393e-05
 [224,] 1.198060e-04 0.0001770928 3.985021e-05
 [225,] 1.196011e-04 0.0001771278 3.970729e-05
 [226,] 1.473829e-04 0.0001785157 4.743534e-05
 [227,] 1.196985e-04 0.0001771288 3.979084e-05
 [228,] 1.194804e-04 0.0001771526 3.968318e-05
 [229,] 1.472038e-04 0.0001785536 4.735639e-05
 [230,] 1.195235e-04 0.0001770976 3.971412e-05
 [231,] 1.194402e-04 0.0001771978 3.963540e-05
 [232,] 1.196238e-04 0.0001771745 3.979993e-05
 [233,] 1.194897e-04 0.0001770989 3.968840e-05
 [234,] 1.426997e-04 0.0001786339 4.612968e-05
 [235,] 1.277715e-04 0.0001769659 4.288400e-05
 [236,] 1.427153e-04 0.0001786337 4.613622e-05
 [237,] 1.289641e-04 0.0001769148 4.326128e-05
 [238,] 9.587937e-05 0.0001799547 3.242113e-05
 [239,] 9.602027e-05 0.0001780268 3.188354e-05
 [240,] 1.050699e-04 0.0001788168 3.647907e-05
 [241,] 1.195374e-04 0.0001765061 3.957530e-05
 [242,] 1.599360e-04 0.0001791495 5.454218e-05
 [243,] 1.257400e-04 0.0001764979 4.152187e-05
 [244,] 1.195245e-04 0.0001764926 3.958646e-05
 [245,] 1.384570e-04 0.0001784702 4.517034e-05
 [246,] 1.453912e-04 0.0001789062 4.665715e-05
 [247,] 9.554186e-05 0.0001784187 3.172329e-05
 [248,] 1.446623e-04 0.0001785508 4.668741e-05
 [249,] 1.077849e-04 0.0001796359 3.741444e-05
 [250,] 9.569947e-05 0.0001775023 3.199643e-05
 [251,] 1.070038e-04 0.0001759897 3.550865e-05
 [252,] 1.349657e-04 0.0001780914 4.462965e-05
 [253,] 1.075642e-04 0.0001760984 3.566796e-05
 [254,] 1.074581e-04 0.0001765689 3.560670e-05
 [255,] 9.568999e-05 0.0001781013 3.175736e-05
 [256,] 9.563526e-05 0.0001780929 3.174712e-05
 [257,] 1.073596e-04 0.0001766487 3.559196e-05
 [258,] 1.077608e-04 0.0001767608 3.573753e-05
 [259,] 1.077822e-04 0.0001767569 3.572943e-05
 [260,] 1.091339e-04 0.0001767685 3.622296e-05
 [261,] 1.109184e-04 0.0001770190 3.708795e-05
 [262,] 1.077867e-04 0.0001767370 3.573725e-05
 [263,] 1.077971e-04 0.0001766959 3.573147e-05
 [264,] 1.078311e-04 0.0001767370 3.573059e-05
 [265,] 1.077794e-04 0.0001767689 3.573128e-05
 [266,] 1.077973e-04 0.0001767432 3.572961e-05
 [267,] 1.078581e-04 0.0001767395 3.573163e-05
 [268,] 1.347238e-04 0.0001787862 4.448333e-05
 [269,] 1.345828e-04 0.0001784269 4.462470e-05
 [270,] 1.698746e-04 0.0001785864 5.641018e-05
 [271,] 1.571511e-04 0.0001789702 5.289469e-05
 [272,] 1.074661e-04 0.0001808305 3.777681e-05
 [273,] 1.037294e-04 0.0001793774 3.570167e-05
 [274,] 1.064594e-04 0.0001778611 3.425880e-05
 [275,] 1.036688e-04 0.0001828974 3.279425e-05
 [276,] 1.062107e-04 0.0001784463 3.553561e-05
 [277,] 1.349913e-04 0.0001795624 4.411949e-05
 [278,] 1.336570e-04 0.0001793001 4.400582e-05
 [279,] 9.643162e-05 0.0001785753 3.168864e-05
 [280,] 1.193105e-04 0.0001789840 4.013578e-05
 [281,] 1.364433e-04 0.0001794717 4.428895e-05
 [282,] 1.191339e-04 0.0001789570 4.005899e-05
 [283,] 1.190625e-04 0.0001788886 4.000369e-05
 [284,] 9.553222e-05 0.0001816929 3.178466e-05
 [285,] 1.125611e-04 0.0001775661 3.691536e-05
 [286,] 1.055332e-04 0.0001785470 3.518278e-05
 [287,] 1.127523e-04 0.0001806312 3.757628e-05
 [288,] 2.829961e-04 0.0001777130 9.905742e-05
 [289,] 1.052993e-04 0.0001785456 3.507329e-05
 [290,] 1.342190e-04 0.0001783200 4.473602e-05
 [291,] 1.289975e-04 0.0001779833 4.432194e-05
 [292,] 1.475910e-04 0.0001789600 4.895362e-05
 [293,] 1.774673e-04 0.0001783553 5.667058e-05
 [294,] 1.233123e-04 0.0001770180 4.091004e-05
 [295,] 1.290117e-04 0.0001794936 4.503952e-05
 [296,] 1.643578e-04 0.0001822046 4.810591e-05
 [297,] 1.282345e-04 0.0001788139 4.364121e-05
 [298,] 1.237112e-04 0.0001771622 4.165777e-05
 [299,] 3.309884e-04 0.0001791609 1.194633e-04
 [300,] 1.351298e-04 0.0001794742 4.397675e-05
 [301,] 3.053360e-04 0.0001791699 1.098696e-04
 [302,] 1.383227e-04 0.0001782323 4.641871e-05
 [303,] 1.382569e-04 0.0001781594 4.629362e-05
 [304,] 1.562747e-04 0.0001775239 4.979245e-05
 [305,] 1.377881e-04 0.0001781681 4.613813e-05
 [306,] 1.537337e-04 0.0001773631 4.754548e-05
 [307,] 1.233713e-04 0.0001770044 4.147005e-05
 [308,] 3.091506e-04 0.0001784253 1.041262e-04
 [309,] 1.065402e-04 0.0001791343 3.527799e-05
 [310,] 1.628324e-04 0.0001813454 4.909558e-05
 [311,] 2.704482e-04 0.0001785842 9.136473e-05
 [312,] 3.513695e-04 0.0001784685 1.170688e-04
 [313,] 1.439848e-04 0.0001804219 4.763737e-05
 [314,] 1.279610e-04 0.0001780265 4.252812e-05
 [315,] 1.214807e-04 0.0001794330 4.274144e-05
 [316,] 3.365427e-04 0.0001784722 1.125779e-04
 [317,] 1.042272e-04 0.0001784870 3.497525e-05
 [318,] 1.740366e-04 0.0001789881 5.741496e-05
 [319,] 9.980634e-05 0.0001768145 3.338456e-05
 [320,] 1.510246e-04 0.0001775360 4.640551e-05
 [321,] 1.162139e-04 0.0001791124 3.937958e-05
 [322,] 1.390479e-04 0.0001829664 4.343409e-05
 [323,] 1.996133e-04 0.0001771062 6.764829e-05
 [324,] 1.509236e-04 0.0001786404 4.996542e-05
 [325,] 1.569002e-04 0.0001798409 5.661323e-05
 [326,] 1.467943e-04 0.0001769522 4.853759e-05
 [327,] 2.949744e-04 0.0001772176 1.016921e-04
 [328,] 1.611177e-04 0.0001786641 5.355738e-05
 [329,] 1.203246e-04 0.0001772698 3.864569e-05
 [330,] 1.376772e-04 0.0001814257 4.767478e-05
 [331,] 1.610566e-04 0.0001776418 5.084422e-05
 [332,] 2.401296e-04 0.0001817752 6.704514e-05
 [333,] 1.497711e-04 0.0001789115 4.883563e-05
 [334,] 1.290214e-04 0.0001784817 4.240585e-05
 [335,] 9.936387e-05 0.0001818585 3.262668e-05
 [336,] 1.574630e-04 0.0001782208 4.968812e-05
 [337,] 1.503307e-04 0.0001781602 4.889776e-05
 [338,] 1.320054e-04 0.0001775011 4.327052e-05
 [339,] 1.030451e-04 0.0001885339 3.236021e-05
 [340,] 1.253716e-04 0.0001785640 4.015926e-05
 [341,] 1.041070e-04 0.0001816238 3.644040e-05
 [342,] 1.855168e-04 0.0001777868 6.451835e-05
 [343,] 1.014246e-04 0.0001806929 3.520164e-05
 [344,] 1.285425e-04 0.0001782272 4.410334e-05
 [345,] 1.036166e-04 0.0001767171 3.480579e-05
 [346,] 1.073238e-04 0.0001845633 3.882300e-05
 [347,] 1.191355e-04 0.0001762871 3.946666e-05
 [348,] 1.610415e-04 0.0001763403 5.241435e-05
 [349,] 2.019318e-04 0.0001756165 6.493748e-05
 [350,] 1.127181e-04 0.0001777583 3.925360e-05
 [351,] 1.231010e-04 0.0001783446 4.030103e-05
 [352,] 1.676759e-04 0.0001778244 5.574791e-05
 [353,] 1.978637e-04 0.0001802958 5.877536e-05
 [354,] 1.553949e-04 0.0001760705 5.168418e-05
 [355,] 1.421307e-04 0.0001790714 5.129064e-05
 [356,] 2.232638e-04 0.0001760642 6.928527e-05
 [357,] 1.949449e-04 0.0001760206 6.296631e-05
 [358,] 1.390552e-03 0.0001788301 4.781584e-04
 [359,] 1.271078e-04 0.0001777868 4.120609e-05
 [360,] 1.080063e-04 0.0001769997 3.667772e-05
 [361,] 1.126520e-04 0.0001767475 3.816630e-05
 [362,] 1.093492e-04 0.0001764761 3.668205e-05
 [363,] 1.824437e-04 0.0001769190 6.103910e-05
 [364,] 1.122246e-04 0.0001780991 3.724902e-05
 [365,] 1.119129e-04 0.0001781397 3.709431e-05
 [366,] 1.723006e-04 0.0001779886 5.797477e-05
 [367,] 9.899767e-05 0.0001767776 3.302814e-05
 [368,] 9.668798e-05 0.0001776234 3.234358e-05
 [369,] 9.657194e-05 0.0001923266 3.260350e-05
 [370,] 9.673443e-05 0.0001794145 3.214960e-05
 [371,] 9.673677e-05 0.0001791629 3.222186e-05
 [372,] 9.670329e-05 0.0001783798 3.220589e-05
 [373,] 9.672960e-05 0.0001791954 3.220531e-05
 [374,] 1.631306e-04 0.0001806456 5.040911e-05
 [375,] 9.668741e-05 0.0001792683 3.225047e-05
 [376,] 1.231726e-04 0.0001755045 4.076372e-05
 [377,] 9.712335e-05 0.0001798421 3.252874e-05
 [378,] 1.509867e-04 0.0001822699 4.742229e-05
 [379,] 1.176927e-04 0.0001755509 3.882412e-05
 [380,] 9.670434e-05 0.0001790529 3.228008e-05
 [381,] 1.761672e-04 0.0001789303 5.906231e-05
 [382,] 1.691188e-04 0.0001794012 5.768569e-05
 [383,] 1.295233e-04 0.0001769774 4.469404e-05
 [384,] 9.631564e-05 0.0001788425 3.201760e-05
 [385,] 1.650699e-04 0.0001785244 5.495780e-05
 [386,] 1.168463e-04 0.0001760465 3.959312e-05
 [387,] 1.004057e-04 0.0001769207 3.277800e-05
 [388,] 2.536821e-04 0.0001788355 8.497529e-05
 [389,] 1.284438e-04 0.0001772597 4.269669e-05
 [390,] 1.488465e-04 0.0001789311 4.966686e-05
 [391,] 1.272951e-04 0.0001786156 4.196080e-05
 [392,] 1.270062e-04 0.0001772890 4.234830e-05
 [393,] 1.262230e-04 0.0001785814 4.169029e-05
 [394,] 1.127369e-04 0.0001779376 3.790161e-05
 [395,] 1.767771e-04 0.0001789644 5.692470e-05
 [396,] 1.691197e-04 0.0001785415 5.749560e-05
 [397,] 9.631366e-05 0.0001797846 3.167204e-05
 [398,] 9.613842e-05 0.0001803806 3.167101e-05
 [399,] 1.301525e-04 0.0001773352 4.358823e-05
 [400,] 1.259576e-04 0.0001774141 4.168322e-05
 [401,] 1.661816e-04 0.0001783795 5.610334e-05
 [402,] 1.221849e-04 0.0001772100 4.018868e-05
 [403,] 1.253944e-04 0.0001792149 4.162559e-05
 [404,] 9.715562e-05 0.0001801712 3.174775e-05
 [405,] 1.257220e-04 0.0001789659 4.199910e-05
 [406,] 1.111731e-04 0.0001794308 3.507434e-05
 [407,] 1.084450e-04 0.0001802044 3.434989e-05
 [408,] 1.261382e-04 0.0001790893 4.162973e-05
 [409,] 1.200899e-04 0.0001794494 3.723803e-05
 [410,] 1.206205e-04 0.0001792721 3.740823e-05
 [411,] 1.204137e-04 0.0001794429 3.730957e-05
 [412,] 2.005940e-04 0.0001789007 6.460643e-05
 [413,] 1.257419e-04 0.0001790387 4.154677e-05
 [414,] 1.094503e-04 0.0001795635 3.465621e-05
 [415,] 1.235030e-04 0.0001793380 3.810796e-05
 [416,] 1.222953e-04 0.0001796579 3.772466e-05
 [417,] 1.700435e-04 0.0001784130 5.767251e-05
 [418,] 9.649282e-05 0.0001806135 3.167616e-05
 [419,] 1.214885e-04 0.0001799777 3.743580e-05
 [420,] 1.263376e-04 0.0001756902 4.159003e-05
 [421,] 1.209994e-04 0.0001792630 3.750519e-05
 [422,] 1.687557e-04 0.0001783311 5.701848e-05
 [423,] 9.655973e-05 0.0001803228 3.168054e-05
 [424,] 1.204126e-04 0.0001793272 3.734087e-05
 [425,] 2.003427e-04 0.0001790274 6.395115e-05
 [426,] 2.047816e-04 0.0001791158 6.498736e-05
 [427,] 1.254229e-04 0.0001790372 4.145632e-05
 [428,] 1.219873e-04 0.0001793060 3.773848e-05
 [429,] 1.204152e-04 0.0001794047 3.732091e-05
 [430,] 9.592822e-05 0.0001789862 3.166995e-05
 [431,] 1.165231e-04 0.0001792107 3.641719e-05
 [432,] 1.252046e-04 0.0001788067 4.146215e-05
 [433,] 1.248237e-04 0.0001788164 4.135964e-05
 [434,] 1.490726e-04 0.0001789171 4.973866e-05
 [435,] 1.254976e-04 0.0001815471 4.532985e-05
 [436,] 1.236302e-04 0.0001774740 4.120235e-05
 [437,] 1.231393e-04 0.0001774762 4.104833e-05
 [438,] 1.682119e-04 0.0001783912 5.691967e-05
 [439,] 1.285140e-04 0.0001797810 4.586594e-05
 [440,] 1.687675e-04 0.0001784050 5.715532e-05
 [441,] 1.184196e-04 0.0001785531 3.914639e-05
 [442,] 1.202783e-04 0.0001763812 4.060371e-05
 [443,] 1.119578e-04 0.0001782053 3.908740e-05
 [444,] 1.932443e-04 0.0001789289 6.225703e-05
 [445,] 1.694257e-04 0.0001784452 5.748951e-05
 [446,] 1.173865e-04 0.0001823208 4.292949e-05
 [447,] 1.478417e-04 0.0001784405 4.915091e-05
 [448,] 1.690647e-04 0.0001784080 5.727963e-05
 [449,] 1.419417e-04 0.0001795802 4.727491e-05
 [450,] 1.416936e-04 0.0001793898 4.734894e-05
 [451,] 1.065557e-04 0.0001773635 3.504472e-05
 [452,] 1.422020e-04 0.0001792540 4.768399e-05
 [453,] 1.077711e-04 0.0001774343 3.516827e-05
 [454,] 9.939409e-05 0.0001778323 3.293122e-05
 [455,] 1.925761e-04 0.0001792783 5.836063e-05
 [456,] 1.884556e-04 0.0001787543 6.306476e-05
 [457,] 1.052888e-04 0.0001776374 3.448529e-05
 [458,] 2.474396e-04 0.0001756677 8.003342e-05
 [459,] 9.815709e-05 0.0001766033 3.299721e-05
 [460,] 1.735254e-04 0.0001832016 6.256326e-05
 [461,] 1.009878e-04 0.0001783653 3.353059e-05
 [462,] 1.132559e-04 0.0001850102 3.468030e-05
 [463,] 1.119665e-04 0.0001819084 3.477871e-05
 [464,] 1.139224e-04 0.0001815966 3.524407e-05
 [465,] 1.672389e-04 0.0001786479 5.526079e-05
 [466,] 1.663235e-04 0.0001786405 5.500609e-05
 [467,] 1.095581e-04 0.0001814951 3.504650e-05
 [468,] 1.111859e-04 0.0001814422 3.468173e-05
 [469,] 1.154407e-04 0.0001821666 3.550778e-05
 [470,] 1.094162e-04 0.0001772518 3.621175e-05
 [471,] 1.116866e-04 0.0001814726 3.554321e-05
 [472,] 1.751881e-04 0.0001787838 5.707574e-05
 [473,] 1.555460e-04 0.0001780707 4.990936e-05
 [474,] 1.695982e-04 0.0001788554 5.532907e-05
 [475,] 1.717408e-04 0.0001784091 5.956587e-05
 [476,] 1.703655e-04 0.0001790108 5.528883e-05
 [477,] 1.542918e-04 0.0001757527 4.982344e-05
 [478,] 1.705612e-04 0.0001790380 5.530413e-05
 [479,] 1.681066e-04 0.0001780605 5.757674e-05
 [480,] 1.742209e-04 0.0001802278 5.044103e-05
 [481,] 1.324840e-04 0.0001758205 4.297058e-05
 [482,] 1.462966e-04 0.0001810672 4.451119e-05
 [483,] 1.453873e-04 0.0001780672 4.585953e-05
 [484,] 1.588375e-04 0.0001778093 5.069598e-05
 [485,] 1.529422e-04 0.0001804820 4.664990e-05
 [486,] 1.818049e-04 0.0001787113 6.022565e-05
 [487,] 1.857495e-04 0.0001787374 6.178025e-05
 [488,] 1.866484e-04 0.0001787374 6.207815e-05
 [489,] 1.930897e-04 0.0001787581 6.464556e-05
 [490,] 1.872814e-04 0.0001805330 5.353395e-05
 [491,] 1.834047e-04 0.0001787036 6.090679e-05
 [492,] 1.816145e-04 0.0001787119 6.015387e-05
 [493,] 1.805286e-04 0.0001787118 5.980256e-05
 [494,] 1.469762e-04 0.0001809331 4.476460e-05
 [495,] 1.813695e-04 0.0001787026 6.022461e-05
 [496,] 1.832194e-04 0.0001787027 6.090612e-05
 [497,] 1.598924e-04 0.0001778235 5.083534e-05
 [498,] 1.621380e-04 0.0001780844 5.122920e-05
 [499,] 1.577519e-04 0.0001790790 5.010659e-05
 [500,] 1.582055e-04 0.0001777314 5.383880e-05
 [501,] 1.608707e-04 0.0001789598 5.083968e-05
 [502,] 1.879190e-04 0.0001786442 6.103223e-05
 [503,] 2.266523e-04 0.0001787807 7.638215e-05
 [504,] 1.717523e-04 0.0001771907 5.662114e-05
 [505,] 1.841629e-04 0.0001786038 6.004927e-05
 [506,] 1.437273e-04 0.0001778793 4.425653e-05
 [507,] 1.672365e-04 0.0001784370 5.558403e-05
 [508,] 1.289926e-04 0.0001823049 3.864948e-05
 [509,] 1.432357e-04 0.0001787907 4.398771e-05
 [510,] 1.603012e-04 0.0001789086 5.354800e-05
 [511,] 1.720132e-04 0.0001799813 6.062206e-05
 [512,] 1.183767e-04 0.0001946376 3.476378e-05
 [513,] 1.349541e-04 0.0001763928 4.269980e-05
 [514,] 1.706617e-04 0.0001793527 5.257823e-05
 [515,] 1.032134e-04 0.0001797585 3.324682e-05
 [516,] 1.075988e-04 0.0001764924 3.536401e-05
 [517,] 9.615843e-05 0.0001773558 3.188816e-05
 [518,] 1.019153e-04 0.0001767962 3.397735e-05
 [519,] 1.003879e-04 0.0001768694 3.338688e-05
 [520,] 1.698608e-04 0.0001807725 5.902090e-05
 [521,] 9.732072e-05 0.0001780199 3.214989e-05
 [522,] 2.398539e-04 0.0001775485 7.925427e-05
 [523,] 1.109155e-04 0.0001778249 3.605659e-05
 [524,] 1.525609e-04 0.0001792436 5.284621e-05
 [525,] 1.480270e-04 0.0001790140 5.131126e-05
 [526,] 9.632558e-05 0.0001786244 3.211084e-05
 [527,] 9.631660e-05 0.0001785393 3.206208e-05
 [528,] 2.307222e-04 0.0001785893 8.396742e-05
 [529,] 2.282629e-04 0.0001776587 7.958856e-05
 [530,] 9.585228e-05 0.0001799938 3.195640e-05
 [531,] 9.768958e-05 0.0001797348 3.207076e-05
 [532,] 1.463847e-04 0.0001756401 4.841022e-05
 [533,] 1.620715e-04 0.0001786603 5.347435e-05
 [534,] 1.882547e-04 0.0001775025 6.548963e-05
 [535,] 1.038009e-04 0.0001766497 3.503025e-05
 [536,] 9.865537e-05 0.0001788067 3.270885e-05
 [537,] 9.882546e-05 0.0001787539 3.270982e-05
 [538,] 9.904946e-05 0.0001786312 3.273480e-05
 [539,] 9.902751e-05 0.0001784679 3.273755e-05
 [540,] 9.866471e-05 0.0001793023 3.302941e-05
 [541,] 1.613248e-04 0.0001897917 6.670334e-05
 [542,] 1.122253e-04 0.0001806569 4.024382e-05
 [543,] 1.412599e-04 0.0001827448 5.249125e-05
 [544,] 1.398683e-04 0.0001773507 4.745434e-05
 [545,] 1.039561e-04 0.0001772129 3.537866e-05
 [546,] 9.943438e-05 0.0001786380 3.283711e-05
 [547,] 1.400916e-04 0.0001774490 4.769484e-05
 [548,] 1.045656e-04 0.0001783827 3.626428e-05
 [549,] 9.950051e-05 0.0001781323 3.289482e-05
 [550,] 9.936752e-05 0.0001788647 3.281351e-05
 [551,] 1.359116e-04 0.0001771318 4.559846e-05
 [552,] 1.769279e-04 0.0001764111 5.934515e-05
 [553,] 1.440350e-04 0.0001789452 5.062286e-05
 [554,] 1.094891e-04 0.0001756774 3.630417e-05
 [555,] 1.489212e-04 0.0001791371 5.283763e-05
 [556,] 1.504295e-04 0.0001796224 5.399250e-05
 [557,] 1.097505e-04 0.0001793188 3.857244e-05
 [558,] 1.064395e-04 0.0001781379 3.460277e-05
 [559,] 1.399302e-04 0.0001784026 4.604508e-05
 [560,] 1.032319e-04 0.0001770279 3.438781e-05
 [561,] 1.470312e-04 0.0001775167 4.779282e-05
 [562,] 1.504981e-04 0.0001779057 4.870952e-05
 [563,] 1.319145e-04 0.0001778634 4.309454e-05
 [564,] 1.270546e-04 0.0001777184 4.216070e-05
 [565,] 1.337003e-04 0.0001786570 4.106502e-05
 [566,] 1.705873e-04 0.0001760504 5.610233e-05
 [567,] 3.313131e-04 0.0001771426 1.099801e-04
 [568,] 1.148746e-04 0.0001781162 3.698525e-05
 [569,] 1.735141e-04 0.0001819978 4.937157e-05
 [570,] 1.532549e-04 0.0001776094 5.061593e-05
 [571,] 1.554068e-04 0.0001776114 5.152609e-05
 [572,] 1.471210e-04 0.0001775915 4.890082e-05
 [573,] 1.583616e-04 0.0001775703 5.160161e-05
 [574,] 1.646147e-04 0.0001775777 5.355926e-05
 [575,] 1.603433e-04 0.0001775190 5.136383e-05
 [576,] 1.524810e-04 0.0001774461 4.828310e-05
 [577,] 1.667624e-04 0.0001788420 6.126296e-05
 [578,] 1.829808e-04 0.0001762712 6.364007e-05
 [579,] 1.366313e-04 0.0001776850 4.331719e-05
 [580,] 4.193389e-04 0.0001766249 1.235334e-04
 [581,] 2.224649e-04 0.0001772756 6.628636e-05
 [582,] 2.020784e-04 0.0001775744 6.757690e-05
 [583,] 1.689722e-04 0.0001762999 5.641252e-05
 [584,] 1.291649e-04 0.0001764979 4.219467e-05
 [585,] 3.205841e-04 0.0001763202 1.127790e-04
 [586,] 3.009383e-04 0.0001802706 1.160126e-04
 [587,] 2.924309e-04 0.0001805642 1.133963e-04
 [588,] 1.048716e-04 0.0001805541 3.412609e-05
 [589,] 1.932084e-04 0.0001782463 6.762791e-05
 [590,] 1.027066e-04 0.0001782527 3.458387e-05
 [591,] 1.046970e-04 0.0001794548 3.420829e-05
 [592,] 1.867660e-04 0.0001791999 5.459446e-05
 [593,] 1.018259e-04 0.0001766848 3.384023e-05
 [594,] 1.040405e-04 0.0001785491 3.406848e-05
 [595,] 2.078769e-04 0.0001770710 6.269908e-05
 [596,] 1.016080e-04 0.0001758269 3.367461e-05
 [597,] 1.036298e-04 0.0001785143 3.404873e-05
 [598,] 1.011592e-04 0.0001761775 3.332364e-05
 [599,] 1.047748e-04 0.0001761242 3.435879e-05
 [600,] 1.474700e-04 0.0001760331 4.686125e-05
 [601,] 1.396081e-04 0.0001769304 4.356311e-05
 [602,] 1.103708e-04 0.0001844115 3.450751e-05
 [603,] 1.509956e-04 0.0001762217 4.761695e-05
 [604,] 1.338195e-04 0.0001784750 4.638444e-05
 [605,] 1.049980e-04 0.0001759154 3.457463e-05
 [606,] 1.101286e-04 0.0001831834 3.459077e-05
 [607,] 1.262882e-04 0.0001783605 4.196367e-05
 [608,] 1.432753e-04 0.0001785502 5.001128e-05
 [609,] 1.431416e-04 0.0001792239 4.703310e-05
 [610,] 1.075963e-04 0.0001786000 3.458453e-05
 [611,] 1.506550e-04 0.0001789288 5.025098e-05
 [612,] 1.537821e-04 0.0001762433 4.847965e-05
 [613,] 1.627763e-04 0.0001759797 5.167710e-05
 [614,] 9.960673e-05 0.0001784874 3.331685e-05
 [615,] 1.003303e-04 0.0001783372 3.332108e-05
 [616,] 1.003543e-04 0.0001782556 3.331264e-05
 [617,] 1.025045e-04 0.0001783354 3.366359e-05
 [618,] 1.062499e-04 0.0001811866 3.371718e-05
 [619,] 1.736204e-04 0.0001758226 5.682224e-05
 [620,] 1.079830e-04 0.0001769505 3.484022e-05
 [621,] 1.443324e-04 0.0001779542 4.951798e-05
 [622,] 1.630298e-04 0.0001795608 4.878080e-05
 [623,] 1.061610e-04 0.0001759367 3.471795e-05
 [624,] 1.095036e-04 0.0001760067 3.573319e-05
 [625,] 1.056480e-04 0.0001760273 3.455714e-05
 [626,] 1.041074e-04 0.0001788487 3.327927e-05
 [627,] 1.244369e-04 0.0001762669 3.992153e-05
 [628,] 1.271533e-04 0.0001812131 4.684124e-05
 [629,] 1.236833e-04 0.0001800567 4.488817e-05
 [630,] 1.107158e-04 0.0001789210 3.893618e-05
 [631,] 1.330368e-04 0.0001767303 4.366584e-05
 [632,] 9.840619e-05 0.0001755594 3.257916e-05
 [633,] 1.336328e-04 0.0001766972 4.376211e-05
 [634,] 1.338229e-04 0.0001766085 4.377374e-05
 [635,] 1.362457e-04 0.0001762479 4.451400e-05
 [636,] 1.621621e-04 0.0001790199 5.471117e-05
 [637,] 1.344743e-04 0.0001764562 4.391375e-05
 [638,] 1.271089e-04 0.0001763283 4.321407e-05
 [639,] 1.429008e-04 0.0001791988 4.806438e-05
 [640,] 1.922904e-04 0.0001779059 5.864333e-05
 [641,] 2.461133e-04 0.0001815619 9.743368e-05
 [642,] 3.041115e-04 0.0001790519 1.155280e-04
 [643,] 1.403255e-04 0.0001784204 4.537744e-05
 [644,] 2.062407e-04 0.0001777911 6.466693e-05
 [645,] 1.187914e-04 0.0001774764 3.992315e-05
 [646,] 5.157122e-04 0.0001852748 2.385494e-04
 [647,] 1.192470e-04 0.0001792891 4.112155e-05
 [648,] 6.190780e-04 0.0001768396 2.074469e-04
 [649,] 1.037545e-04 0.0001777815 3.416179e-05
 [650,] 6.963274e-04 0.0001768017 2.270362e-04
 [651,] 8.299202e-04 0.0001767874 2.796244e-04
 [652,] 7.416623e-04 0.0001771825 2.744380e-04
 [653,] 8.617132e-04 0.0001770365 3.053198e-04
 [654,] 5.114010e-04 0.0001777791 1.926361e-04
 [655,] 2.052311e-04 0.0001794177 7.344620e-05
 [656,] 1.312003e-04 0.0001783010 4.365944e-05
 [657,] 1.314349e-04 0.0001769468 4.318290e-05
 [658,] 1.459604e-04 0.0001774103 4.623974e-05
 [659,] 1.548249e-04 0.0001764605 5.126398e-05
 [660,] 1.722568e-04 0.0001780338 5.701756e-05
 [661,] 3.342122e-04 0.0001847686 8.451218e-05
 [662,] 1.773734e-04 0.0001793513 6.047466e-05
 [663,] 1.695106e-04 0.0001810828 5.745191e-05
 [664,] 1.252142e-04 0.0001833675 4.649013e-05
 [665,] 1.338947e-04 0.0001788263 4.443225e-05
 [666,] 2.164332e-04 0.0001767034 7.377266e-05
 [667,] 1.397656e-04 0.0001800036 4.320634e-05
 [668,] 6.927861e-04 0.0001763343 2.440486e-04
 [669,] 6.658290e-04 0.0001758971 2.233614e-04
 [670,] 6.778588e-04 0.0001758946 2.273472e-04
 [671,] 6.944139e-04 0.0001758944 2.328361e-04
 [672,] 2.152003e-04 0.0001775021 7.561280e-05
 [673,] 2.489790e-04 0.0001770362 8.520081e-05
 [674,] 3.695733e-04 0.0001825313 9.677500e-05
 [675,] 1.293477e-04 0.0001761177 4.338258e-05
 [676,] 1.220697e-04 0.0001839220 4.077417e-05
 [677,] 1.293114e-04 0.0001768015 4.367018e-05
 [678,] 1.220651e-04 0.0001774237 3.855320e-05
 [679,] 1.805104e-04 0.0001773459 6.243109e-05
 [680,] 1.838088e-04 0.0001778622 6.533892e-05
 [681,] 5.125740e-04 0.0001804930 1.326605e-04
 [682,] 1.276110e-04 0.0001825084 3.873617e-05
 [683,] 1.816819e-04 0.0001780780 5.819669e-05
 [684,] 1.860670e-04 0.0001776728 6.575863e-05
 [685,] 1.825782e-04 0.0001781571 5.833601e-05
 [686,] 8.242317e-04 0.0001791891 2.465790e-04
 [687,] 1.424439e-04 0.0001792286 4.415938e-05
 [688,] 2.240008e-04 0.0001773188 7.782666e-05
 [689,] 2.302668e-04 0.0001773847 8.037283e-05
 [690,] 2.262466e-04 0.0001773035 7.856113e-05
 [691,] 2.316514e-04 0.0001776940 8.227942e-05
 [692,] 2.163444e-04 0.0001773863 7.539083e-05
 [693,] 2.304186e-04 0.0001774137 8.054495e-05
 [694,] 1.246403e-04 0.0001791743 4.131454e-05
 [695,] 1.240886e-04 0.0001828797 3.722364e-05
 [696,] 2.388200e-04 0.0001774793 8.386307e-05
 [697,] 1.087163e-04 0.0001814254 3.387729e-05
 [698,] 1.209278e-04 0.0001787999 3.991725e-05
 [699,] 2.691165e-04 0.0001769816 9.196940e-05
 [700,] 1.924812e-04 0.0001793830 5.993061e-05
 [701,] 1.422665e-04 0.0001790549 4.713993e-05
 [702,] 6.615389e-04 0.0001785337 1.857808e-04
 [703,] 2.477165e-04 0.0001773116 8.624856e-05
 [704,] 1.254300e-04 0.0001847918 4.269118e-05
 [705,] 1.308713e-04 0.0001806809 4.032169e-05
 [706,] 1.099675e-04 0.0001818759 3.404114e-05
 [707,] 9.493976e-04 0.0001793425 2.521584e-04
 [708,] 8.277042e-04 0.0001797455 2.176759e-04
 [709,] 1.235347e-04 0.0001796204 3.885546e-05
 [710,] 1.671248e-04 0.0001789220 5.570978e-05
 [711,] 4.727249e-04 0.0001800836 1.276873e-04
 [712,] 1.785774e-04 0.0001779621 5.788585e-05
 [713,] 1.629154e-04 0.0001778396 5.380788e-05
 [714,] 1.628533e-04 0.0001778896 5.381534e-05
 [715,] 1.627673e-04 0.0001778271 5.380429e-05
 [716,] 1.628507e-04 0.0001778271 5.379981e-05
 [717,] 1.258179e-04 0.0001839755 4.309512e-05
 [718,] 1.627558e-04 0.0001778140 5.381840e-05
 [719,] 1.627548e-04 0.0001778328 5.381449e-05
 [720,] 1.626635e-04 0.0001778297 5.383022e-05
 [721,] 1.627236e-04 0.0001778297 5.383746e-05
 [722,] 1.628091e-04 0.0001778902 5.381605e-05
 [723,] 1.628064e-04 0.0001778297 5.380927e-05
 [724,] 1.627466e-04 0.0001778297 5.381564e-05
 [725,] 1.629259e-04 0.0001778447 5.381249e-05
 [726,] 1.627730e-04 0.0001778186 5.380860e-05
 [727,] 1.745863e-04 0.0001778115 5.652334e-05
 [728,] 1.628559e-04 0.0001781558 5.400823e-05
 [729,] 1.618177e-04 0.0001777175 5.641744e-05
 [730,] 1.585752e-04 0.0001779689 5.572823e-05
 [731,] 1.754715e-04 0.0001778079 5.857990e-05
 [732,] 2.024788e-04 0.0001776359 6.640202e-05
 [733,] 1.109146e-04 0.0001769779 3.693309e-05
 [734,] 1.728876e-04 0.0001790095 5.860626e-05
 [735,] 1.035229e-04 0.0001768103 3.353853e-05
 [736,] 2.109527e-04 0.0001789017 7.057824e-05
 [737,] 2.098504e-04 0.0001775659 6.976920e-05
 [738,] 1.094299e-04 0.0001783999 3.796082e-05
 [739,] 1.969636e-04 0.0001775616 6.524000e-05
 [740,] 2.101071e-04 0.0001776968 7.153236e-05
 [741,] 2.105087e-04 0.0001775391 6.911795e-05
 [742,] 1.694504e-04 0.0001776160 5.614192e-05
 [743,] 1.953430e-04 0.0001780233 6.399456e-05
 [744,] 4.037541e-04 0.0001778010 1.215691e-04
 [745,] 1.887028e-04 0.0001835254 5.745351e-05
 [746,] 2.351162e-04 0.0001779869 7.771332e-05
 [747,] 2.354921e-04 0.0001779871 7.775624e-05
 [748,] 2.400387e-04 0.0001779870 7.933829e-05
 [749,] 1.066640e-04 0.0001757275 3.570860e-05
 [750,] 2.348155e-04 0.0001779869 7.761557e-05
 [751,] 9.624845e-05 0.0001775022 3.214669e-05
 [752,] 2.417575e-04 0.0001779870 7.986681e-05
 [753,] 5.253332e-04 0.0001771924 1.645354e-04
 [754,] 9.566873e-05 0.0001763596 3.182962e-05
 [755,] 2.404421e-04 0.0001779874 7.904133e-05
 [756,] 2.317183e-04 0.0001779917 7.599175e-05
 [757,] 2.452135e-04 0.0001779892 8.048146e-05
 [758,] 1.739356e-04 0.0001783824 5.860294e-05
 [759,] 2.985155e-04 0.0001851222 1.298105e-04
 [760,] 1.940704e-04 0.0001847166 5.742839e-05
 [761,] 9.760532e-05 0.0001768261 3.279858e-05
 [762,] 9.792238e-05 0.0001777055 3.313173e-05
 [763,] 2.361742e-04 0.0001778926 7.894256e-05
 [764,] 5.825901e-04 0.0001769715 1.848913e-04
 [765,] 9.560076e-05 0.0001767713 3.183366e-05
 [766,] 2.356202e-04 0.0001778843 7.851593e-05
 [767,] 1.636798e-04 0.0001833958 5.941002e-05
 [768,] 2.320562e-04 0.0001778876 7.742505e-05
 [769,] 2.521838e-04 0.0001778940 8.442822e-05
 [770,] 2.092563e-04 0.0001882064 9.087471e-05
 [771,] 1.890144e-04 0.0001821125 7.069573e-05
 [772,] 4.366991e-04 0.0001844065 1.982826e-04
 [773,] 2.653544e-04 0.0001817446 1.080567e-04
 [774,] 9.717899e-05 0.0001764200 3.226696e-05
 [775,] 1.309356e-04 0.0001798359 4.159383e-05
 [776,] 9.994679e-05 0.0001772963 3.351532e-05
 [777,] 1.697741e-04 0.0001787307 5.547463e-05
 [778,] 1.741801e-04 0.0001821458 5.621654e-05
 [779,] 1.450509e-04 0.0001820450 5.361527e-05
 [780,] 3.649777e-04 0.0001782603 1.117387e-04
 [781,] 9.019901e-04 0.0001781003 3.501326e-04
 [782,] 1.217941e-04 0.0001784487 4.044589e-05
 [783,] 1.846894e-04 0.0001884812 7.755415e-05
 [784,] 4.925022e-04 0.0001821419 2.142080e-04
 [785,] 1.268543e-04 0.0001795895 4.251857e-05
 [786,] 5.550748e-04 0.0001784675 2.188703e-04
 [787,] 1.780617e-04 0.0001881141 7.387301e-05
 [788,] 5.323744e-04 0.0001791246 2.142891e-04
 [789,] 4.784541e-04 0.0001821327 2.075808e-04
 [790,] 2.534240e-04 0.0001787355 7.599707e-05
 [791,] 1.689179e-04 0.0001800191 5.787196e-05
 [792,] 1.859095e-04 0.0001811581 5.772683e-05
 [793,] 4.960748e-04 0.0001794073 2.007579e-04
 [794,] 1.696090e-04 0.0001782199 5.660244e-05
 [795,] 3.743465e-04 0.0001770261 1.270375e-04
 [796,] 3.402255e-04 0.0001886947 1.581654e-04
 [797,] 1.785579e-04 0.0001883675 7.433645e-05
 [798,] 1.775224e-04 0.0001880561 7.354989e-05
 [799,] 1.827260e-04 0.0001879510 7.608356e-05
 [800,] 1.838913e-04 0.0001881224 7.682375e-05
 [801,] 1.784973e-04 0.0001881224 7.409804e-05
 [802,] 1.796557e-04 0.0001881224 7.468315e-05
 [803,] 1.066635e-03 0.0001813797 4.809838e-04
 [804,] 1.698394e-04 0.0001780777 5.649132e-05
 [805,] 2.858608e-04 0.0001931530 1.408201e-04
 [806,] 1.757916e-04 0.0001769996 5.855791e-05
 [807,] 2.482606e-04 0.0001792001 7.349517e-05
 [808,] 1.715363e-04 0.0001788954 5.827637e-05
 [809,] 1.758129e-04 0.0001770014 5.852143e-05
 [810,] 2.505703e-04 0.0001795514 7.331805e-05
 [811,] 2.557382e-04 0.0001795829 7.455797e-05
 [812,] 8.687107e-04 0.0001777597 3.280717e-04
 [813,] 9.485058e-04 0.0001759639 3.236670e-04
 [814,] 9.190235e-04 0.0001785733 3.746575e-04
 [815,] 3.511227e-04 0.0001770989 1.300160e-04
 [816,] 1.846804e-04 0.0001774282 5.945773e-05
 [817,] 3.170474e-04 0.0001802706 8.866152e-05
 [818,] 3.516883e-04 0.0001812366 1.411441e-04
 [819,] 1.711606e-04 0.0001764826 5.521319e-05
 [820,] 3.927284e-04 0.0001786993 1.515440e-04
 [821,] 3.373838e-04 0.0001816538 1.365887e-04
 [822,] 3.278263e-04 0.0001816538 1.323969e-04
 [823,] 2.877356e-04 0.0001755762 9.296336e-05
 [824,] 1.220902e-03 0.0001763443 4.113598e-04
 [825,] 1.690784e-04 0.0001788799 5.658372e-05
 [826,] 1.726309e-04 0.0001775686 5.732396e-05
 [827,] 2.010128e-04 0.0001810479 5.753686e-05
 [828,] 6.166129e-04 0.0001760021 2.098826e-04
 [829,] 3.016786e-04 0.0001793973 1.134470e-04
 [830,] 1.998811e-04 0.0001764517 6.138988e-05
 [831,] 5.228204e-04 0.0001760930 1.843438e-04
 [832,] 2.785344e-04 0.0001816199 1.107618e-04
 [833,] 3.268733e-04 0.0001795067 1.194220e-04
 [834,] 2.185419e-04 0.0001796847 7.965559e-05
 [835,] 1.890247e-04 0.0001796048 6.734108e-05
 [836,] 1.890300e-04 0.0001796784 6.745841e-05
 [837,] 1.843506e-04 0.0001802722 6.589817e-05
 [838,] 1.810378e-04 0.0001790986 6.262310e-05
 [839,] 1.873533e-04 0.0001761305 6.092354e-05
 [840,] 1.802096e-04 0.0001793908 6.266043e-05
 [841,] 2.167342e-04 0.0001795872 7.864126e-05
 [842,] 3.022041e-04 0.0001801836 1.171234e-04
 [843,] 1.801723e-04 0.0001792700 6.248410e-05
 [844,] 1.797918e-04 0.0001792200 6.222477e-05
 [845,] 1.790800e-04 0.0001792734 6.199888e-05
 [846,] 1.791891e-04 0.0001791226 6.184496e-05
 [847,] 1.809840e-04 0.0001789302 6.100604e-05
 [848,] 1.810107e-04 0.0001789278 6.204608e-05
 [849,] 1.825592e-04 0.0001786210 6.306087e-05
 [850,] 3.218815e-04 0.0001855443 1.504484e-04
 [851,] 1.807045e-04 0.0001786065 6.120146e-05
 [852,] 2.803051e-04 0.0001774082 9.546608e-05
 [853,] 1.605164e-04 0.0001787142 5.320010e-05
 [854,] 1.856388e-04 0.0001786364 6.098082e-05
 [855,] 6.637721e-04 0.0001838125 3.098217e-04
 [856,] 1.813153e-04 0.0001786413 5.965000e-05
 [857,] 1.727100e-04 0.0001775920 5.725331e-05
 [858,] 1.727079e-04 0.0001775765 5.717310e-05
 [859,] 1.612162e-04 0.0001870958 5.285195e-05
 [860,] 1.551979e-04 0.0001786811 5.084175e-05
 [861,] 1.937354e-04 0.0001838420 5.677347e-05
 [862,] 2.994171e-04 0.0001775486 1.066442e-04
 [863,] 1.822318e-04 0.0001766978 6.309665e-05
 [864,] 1.821071e-04 0.0001925036 8.104756e-05
 [865,] 1.995020e-04 0.0001786231 6.540973e-05
 [866,] 1.928284e-04 0.0001835773 7.746590e-05
 [867,] 3.365737e-04 0.0001764928 9.894846e-05
 [868,] 1.603394e-04 0.0001812691 4.911145e-05
 [869,] 1.510481e-04 0.0001854486 4.563882e-05
 [870,] 1.346048e-04 0.0001768827 4.448106e-05
 [871,] 1.660486e-04 0.0001769591 5.547314e-05
 [872,] 1.295612e-04 0.0001800499 4.377285e-05
 [873,] 1.293132e-04 0.0001801798 4.349393e-05
 [874,] 1.280430e-04 0.0001791756 4.264969e-05
 [875,] 1.282405e-04 0.0001759574 4.224059e-05
 [876,] 1.933330e-04 0.0001781598 6.701706e-05
 [877,] 1.297777e-04 0.0001767954 4.296202e-05
 [878,] 1.458855e-04 0.0001787765 4.974363e-05
 [879,] 1.295446e-04 0.0001885729 4.251047e-05
 [880,] 1.772639e-04 0.0001888138 4.861552e-05
 [881,] 1.410004e-04 0.0001793296 4.694423e-05
 [882,] 1.864771e-04 0.0001785260 6.254170e-05
 [883,] 1.178888e-04 0.0001758185 3.941250e-05
 [884,] 1.635797e-04 0.0001817942 4.965073e-05
 [885,] 2.406728e-04 0.0001775703 8.121558e-05
 [886,] 1.412301e-04 0.0001805328 4.391064e-05
 [887,] 2.249696e-04 0.0001780630 7.992851e-05
 [888,] 2.237409e-04 0.0001789341 6.731439e-05
 [889,] 1.356945e-04 0.0001811134 4.682185e-05
 [890,] 1.114516e-04 0.0001759005 3.687160e-05
 [891,] 1.122372e-04 0.0001782354 3.707358e-05
 [892,] 1.122637e-04 0.0001778718 3.708351e-05
 [893,] 1.133462e-04 0.0001784550 3.707308e-05
 [894,] 1.148122e-04 0.0001788549 3.723803e-05
 [895,] 1.142828e-04 0.0001788612 3.716666e-05
 [896,] 1.143103e-04 0.0001788643 3.716909e-05
 [897,] 1.148670e-04 0.0001789384 3.724184e-05
 [898,] 1.773943e-04 0.0001788406 5.989999e-05
 [899,] 1.806894e-04 0.0001784500 6.035399e-05
 [900,] 1.131746e-04 0.0001797714 3.713168e-05
 [901,] 1.157197e-04 0.0001788534 3.738011e-05
 [902,] 2.194178e-04 0.0001778315 7.383412e-05
 [903,] 2.198129e-04 0.0001778332 7.398951e-05
 [904,] 1.808491e-04 0.0001784512 6.041968e-05
 [905,] 1.140688e-04 0.0001793696 3.823503e-05
 [906,] 1.243122e-04 0.0001802972 4.372639e-05
 [907,] 1.141181e-04 0.0001785656 3.718053e-05
 [908,] 1.230455e-04 0.0001793380 4.029544e-05
 [909,] 1.117633e-04 0.0001763463 3.695736e-05
 [910,] 1.152830e-04 0.0001820576 3.966331e-05
 [911,] 1.807617e-04 0.0001784569 6.040567e-05
 [912,] 1.110843e-04 0.0001777049 3.697072e-05
 [913,] 1.112981e-04 0.0001763712 3.676839e-05
 [914,] 3.065201e-04 0.0001773290 8.701546e-05
 [915,] 4.712092e-04 0.0001778013 1.766885e-04
 [916,] 4.722617e-04 0.0001777380 1.763989e-04
 [917,] 1.759648e-04 0.0001788565 5.942444e-05
 [918,] 3.677342e-04 0.0001763031 1.197410e-04
 [919,] 3.668071e-04 0.0001763110 1.182340e-04
 [920,] 1.127323e-04 0.0001760784 3.751936e-05
 [921,] 3.776888e-04 0.0001762997 1.226196e-04
 [922,] 3.756880e-04 0.0001762997 1.219331e-04
 [923,] 2.205092e-04 0.0001764365 7.231512e-05
 [924,] 2.699346e-04 0.0001767533 8.673859e-05
 [925,] 1.616469e-04 0.0001839952 4.894848e-05
 [926,] 1.852166e-04 0.0001772111 6.158275e-05
 [927,] 2.457109e-04 0.0001774945 7.979567e-05
 [928,] 1.151737e-04 0.0001755110 3.803801e-05
 [929,] 1.849191e-04 0.0001774240 5.883627e-05
 [930,] 1.090482e-04 0.0001765440 3.580785e-05
 [931,] 1.034815e-04 0.0001788276 3.370728e-05
 [932,] 1.870138e-04 0.0001991346 4.668993e-05
 [933,] 1.053378e-04 0.0001775071 3.417924e-05
 [934,] 2.440620e-04 0.0001862955 6.434593e-05
 [935,] 1.921901e-04 0.0001999280 4.747431e-05
 [936,] 1.092754e-04 0.0001767899 3.561167e-05
 [937,] 1.094157e-04 0.0001764924 3.628462e-05
 [938,] 1.101462e-04 0.0001767374 3.585967e-05
 [939,] 1.567804e-04 0.0001957975 4.162346e-05
 [940,] 1.438790e-04 0.0001788847 4.784428e-05
 [941,] 2.599178e-04 0.0001890678 6.509385e-05
 [942,] 1.099032e-04 0.0001766308 3.583177e-05
 [943,] 1.091166e-04 0.0001766883 3.560083e-05
 [944,] 1.099328e-04 0.0001767468 3.579870e-05
 [945,] 2.620895e-04 0.0001951397 6.209528e-05
 [946,] 2.604527e-04 0.0001946461 6.203656e-05
 [947,] 2.759874e-04 0.0001948472 6.454436e-05
 [948,] 2.503312e-04 0.0001951117 6.015089e-05
 [949,] 1.186294e-04 0.0001784033 3.815979e-05
 [950,] 2.489329e-04 0.0001945351 6.015071e-05
 [951,] 1.159001e-04 0.0001764479 3.805010e-05
 [952,] 1.108881e-04 0.0001769256 3.598950e-05
 [953,] 2.315693e-04 0.0001972740 5.556105e-05
 [954,] 2.895539e-04 0.0001918682 6.863978e-05
 [955,] 2.222501e-04 0.0001979373 5.359964e-05
 [956,] 1.139293e-04 0.0001766187 3.765751e-05
 [957,] 1.092215e-04 0.0001764650 3.596484e-05
 [958,] 2.305803e-04 0.0001972611 5.537931e-05
 [959,] 3.087673e-04 0.0001917036 7.219974e-05
 [960,] 2.962403e-04 0.0001915903 7.001867e-05
 [961,] 1.099886e-04 0.0001774683 3.583684e-05
 [962,] 1.093414e-04 0.0001763778 3.612697e-05
 [963,] 3.294756e-04 0.0001856766 8.195467e-05
 [964,] 2.290185e-04 0.0001941733 5.615176e-05
 [965,] 2.223563e-04 0.0001788389 7.406731e-05
 [966,] 1.080893e-04 0.0001771915 3.528087e-05
 [967,] 1.085877e-04 0.0001778179 3.527552e-05
 [968,] 1.088428e-04 0.0001770137 3.551062e-05
 [969,] 1.699845e-04 0.0001789679 5.578223e-05
 [970,] 1.141266e-04 0.0001775005 3.688497e-05
 [971,] 1.107124e-04 0.0001761160 3.618237e-05
 [972,] 1.109776e-04 0.0001761402 3.623881e-05
 [973,] 1.112079e-04 0.0001761598 3.629403e-05
 [974,] 1.088361e-04 0.0001768798 3.555641e-05
 [975,] 1.072889e-04 0.0001763806 3.516136e-05
 [976,] 1.074201e-04 0.0001764108 3.518646e-05
 [977,] 1.088222e-04 0.0001769407 3.546480e-05
 [978,] 1.309579e-04 0.0001787643 4.363409e-05
 [979,] 1.069171e-04 0.0001764331 3.504911e-05
 [980,] 1.078805e-04 0.0001772814 3.530726e-05
 [981,] 1.087270e-04 0.0001768993 3.545132e-05
 [982,] 1.086352e-04 0.0001769489 3.541466e-05
 [983,] 1.085949e-04 0.0001769997 3.539177e-05
 [984,] 2.429606e-04 0.0001784258 7.828047e-05
 [985,] 1.082026e-04 0.0001769694 3.530121e-05
 [986,] 1.066140e-04 0.0001765033 3.495590e-05
 [987,] 1.003010e-04 0.0001766474 3.329097e-05
 [988,] 1.083629e-04 0.0001769733 3.534012e-05
 [989,] 1.091467e-04 0.0001773103 3.562558e-05
 [990,] 1.082381e-04 0.0001769656 3.531143e-05
 [991,] 1.875232e-04 0.0001786152 6.254839e-05
 [992,] 1.002040e-04 0.0001756729 3.307176e-05
 [993,] 9.946336e-05 0.0001755535 3.293272e-05
 [994,] 9.789818e-05 0.0001774110 3.223224e-05
 [995,] 9.783032e-05 0.0001774110 3.221808e-05
 [996,] 1.165488e-04 0.0001792191 3.828214e-05
 [997,] 2.713141e-04 0.0001839809 7.200579e-05
 [998,] 1.631172e-04 0.0001788487 5.447521e-05
 [999,] 1.074846e-04 0.0001762442 3.526533e-05
[1000,] 9.981345e-05 0.0001766568 3.314543e-05
[1001,] 9.753233e-05 0.0001772566 3.219204e-05
[1002,] 9.990686e-05 0.0001768370 3.301883e-05
[1003,] 1.072062e-04 0.0001761770 3.540326e-05
[1004,] 9.670399e-05 0.0001777605 3.210137e-05
[1005,] 1.056146e-04 0.0001757303 3.505178e-05
[1006,] 1.062206e-04 0.0001761634 3.512187e-05
[1007,] 1.221463e-04 0.0001807487 4.002769e-05
[1008,] 1.048961e-02 0.0001777941 4.908098e-01
[1009,] 2.698579e-04 0.0001848483 7.079368e-05
[1010,] 1.002761e-04 0.0001766303 3.358254e-05
[1011,] 2.760709e-04 0.0001821525 7.637680e-05
[1012,] 9.825823e-05 0.0001765892 3.243842e-05
[1013,] 9.818333e-05 0.0001766563 3.244154e-05
[1014,] 9.819865e-05 0.0001765778 3.243812e-05
[1015,] 9.828498e-05 0.0001766416 3.244063e-05
[1016,] 9.875090e-05 0.0001771309 3.287586e-05
[1017,] 9.883152e-05 0.0001770837 3.294641e-05
[1018,] 1.004155e-04 0.0001783332 3.272516e-05
[1019,] 1.053070e-04 0.0001767425 3.470676e-05
[1020,] 9.895545e-05 0.0001770197 3.303636e-05
[1021,] 9.882334e-05 0.0001770366 3.294506e-05
[1022,] 9.880832e-05 0.0001770347 3.293163e-05
[1023,] 9.875324e-05 0.0001769821 3.287645e-05
[1024,] 2.713829e-04 0.0001827003 7.442689e-05
[1025,] 1.076827e-04 0.0001760366 3.561861e-05
[1026,] 1.009539e-04 0.0001776136 3.298754e-05
[1027,] 9.873944e-05 0.0001769373 3.285755e-05
[1028,] 9.873593e-05 0.0001769762 3.281243e-05
[1029,] 9.832495e-05 0.0001763647 3.245557e-05
[1030,] 9.841116e-05 0.0001763166 3.276697e-05
[1031,] 9.897520e-05 0.0001772422 3.298256e-05
[1032,] 1.057273e-04 0.0001776606 3.608710e-05
[1033,] 9.876035e-05 0.0001769845 3.287688e-05
[1034,] 9.878721e-05 0.0001770558 3.290590e-05
[1035,] 9.873972e-05 0.0001771603 3.284824e-05
[1036,] 9.876789e-05 0.0001769963 3.288045e-05
[1037,] 9.893976e-05 0.0001772564 3.304640e-05
[1038,] 2.710059e-04 0.0001826119 7.447265e-05
[1039,] 1.003542e-04 0.0001774685 3.330897e-05
[1040,] 1.816517e-04 0.0001772836 1.577549e-04
[1041,] 1.075205e-04 0.0001763816 3.535421e-05
[1042,] 1.095153e-04 0.0001761535 3.606684e-05
[1043,] 1.012062e-04 0.0001785968 3.287559e-05
[1044,] 9.907021e-05 0.0001769273 3.309013e-05
[1045,] 9.847294e-05 0.0001767801 3.263888e-05
[1046,] 9.683380e-05 0.0001767621 3.182381e-05
[1047,] 9.733214e-05 0.0001767981 3.191849e-05
[1048,] 9.992277e-05 0.0001762451 3.265430e-05
[1049,] 9.777108e-05 0.0001757127 3.222370e-05
[1050,] 9.713370e-05 0.0001765390 3.190182e-05
[1051,] 9.956324e-05 0.0001797949 3.367012e-05
[1052,] 6.140297e-03 0.0001777326 2.051392e-01
[1053,] 1.023723e-04 0.0001836280 3.590060e-05
[1054,] 1.074799e-04 0.0001835869 3.899998e-05
[1055,] 1.157855e-04 0.0001793496 5.544110e-04
[1056,] 1.085487e-04 0.0001839018 3.958966e-05
[1057,] 5.267268e-03 0.0001777227 1.626021e-01
[1058,] 1.049340e-04 0.0001764875 3.478466e-05
[1059,] 9.965622e-05 0.0001834625 3.509334e-05
[1060,] 2.000441e-04 0.0001788908 6.614784e-05
[1061,] 1.059603e-04 0.0001766036 3.497607e-05
[1062,] 1.094092e-04 0.0001773883 1.546191e-04
[1063,] 1.129107e-04 0.0001771577 3.756682e-05
[1064,] 1.200674e-04 0.0001769651 3.986875e-05
[1065,] 1.286757e-04 0.0001785859 4.472460e-05
[1066,] 1.147057e-04 0.0001768608 3.734592e-05
[1067,] 1.156069e-04 0.0001767488 3.769862e-05
[1068,] 1.131162e-04 0.0001816113 3.861979e-05
[1069,] 1.094923e-04 0.0001773976 1.800754e-04
[1070,] 1.352018e-04 0.0001797374 4.638528e-05
[1071,] 1.095631e-04 0.0001773967 2.141152e-04
[1072,] 2.966287e-04 0.0001784676 9.906647e-05
[1073,] 1.094550e-04 0.0001774103 1.360223e-04
[1074,] 6.328464e-03 0.0001777164 1.114816e-01
[1075,] 1.149373e-04 0.0001829135 3.996595e-05
[1076,] 2.995653e-04 0.0001784654 9.996043e-05
[1077,] 1.144312e-04 0.0001763862 3.764047e-05
[1078,] 9.981124e-05 0.0001761898 3.319833e-05
[1079,] 9.560199e-05 0.0001756190 3.165952e-05
[1080,] 1.200021e-04 0.0001769410 3.982779e-05
[1081,] 1.201526e-04 0.0001769409 3.987600e-05
[1082,] 1.328058e-04 0.0001761661 4.266595e-05
[1083,] 9.975195e-05 0.0001882492 3.509252e-05
[1084,] 2.045765e-04 0.0001783310 6.795934e-05
[1085,] 1.371041e-04 0.0001788788 4.571828e-05
[1086,] 2.029025e-04 0.0001783742 6.649118e-05
[1087,] 1.976346e-04 0.0001783217 6.690213e-05
[1088,] 1.099700e-04 0.0001776406 3.503377e-05
[1089,] 9.940159e-05 0.0001765123 3.273379e-05
[1090,] 1.828759e-04 0.0001783205 6.172340e-05
[1091,] 1.829753e-04 0.0001783205 6.175872e-05
[1092,] 1.555234e-04 0.0001772508 5.303217e-05
[1093,] 1.374940e-04 0.0001772600 4.382789e-05
[1094,] 1.349554e-04 0.0001772127 4.313233e-05
[1095,] 1.341559e-04 0.0001772279 4.287861e-05
[1096,] 2.671791e-04 0.0001785220 9.238052e-05
[1097,] 1.340336e-04 0.0001767684 4.357839e-05
[1098,] 1.340657e-04 0.0001768505 4.342199e-05
[1099,] 1.372891e-04 0.0001769363 4.425431e-05
[1100,] 1.367260e-04 0.0001769220 4.410697e-05
[1101,] 1.345622e-04 0.0001768973 4.349095e-05
[1102,] 1.334920e-04 0.0001769655 4.305250e-05
[1103,] 1.347481e-04 0.0001769417 4.347154e-05
[1104,] 1.350536e-04 0.0001769215 4.359772e-05
[1105,] 1.328101e-04 0.0001769616 4.285242e-05
[1106,] 1.347901e-04 0.0001768785 4.359011e-05
[1107,] 1.180946e-04 0.0001781184 3.746900e-05
[1108,] 1.336678e-04 0.0001769172 4.318225e-05
[1109,] 1.074558e-04 0.0001909794 3.932665e-05
[1110,] 1.023335e-04 0.0001766190 3.329346e-05
[1111,] 1.328110e-04 0.0001769366 4.289101e-05
[1112,] 1.128077e-04 0.0001780713 3.667418e-05
[1113,] 1.085801e-04 0.0001888814 3.355379e-05
[1114,] 1.104360e-04 0.0001891377 3.384753e-05
[1115,] 1.037225e-04 0.0001856657 3.457894e-05
[1116,] 1.047242e-04 0.0001858901 3.433410e-05
[1117,] 1.316208e-04 0.0001769120 4.256693e-05
[1118,] 1.416335e-04 0.0001788439 4.764783e-05
[1119,] 1.319413e-04 0.0001768823 4.271667e-05
[1120,] 1.021704e-04 0.0001768661 3.319833e-05
[1121,] 1.021603e-04 0.0001769836 3.317341e-05
[1122,] 2.448502e-04 0.0001785858 8.493613e-05
[1123,] 1.518651e-04 0.0001789115 5.106540e-05
[1124,] 2.607611e-04 0.0001789332 8.680262e-05
[1125,] 1.380134e-04 0.0001781615 4.344515e-05
[1126,] 1.398635e-04 0.0001779983 4.411461e-05
[1127,] 1.556575e-04 0.0001766397 5.224590e-05
[1128,] 1.119010e-04 0.0001888814 3.412707e-05
[1129,] 1.322058e-04 0.0001773539 4.244034e-05
[1130,] 1.423781e-04 0.0001788792 4.756671e-05
[1131,] 1.066515e-04 0.0001775056 3.650140e-05
[1132,] 1.405150e-04 0.0001788866 4.690367e-05
[1133,] 1.143079e-04 0.0001776348 3.708506e-05
[1134,] 1.051748e-04 0.0001770288 3.449294e-05
[1135,] 1.057884e-04 0.0001769812 3.463936e-05
[1136,] 1.051560e-04 0.0001769185 3.450317e-05
[1137,] 1.057078e-04 0.0001769185 3.463073e-05
[1138,] 9.891875e-05 0.0001877431 3.175882e-05
[1139,] 1.065544e-04 0.0001770044 3.482799e-05
[1140,] 1.052558e-04 0.0001769393 3.452248e-05
[1141,] 9.777908e-05 0.0001876104 3.169861e-05
[1142,] 1.048255e-04 0.0001767497 3.445399e-05
[1143,] 1.283240e-04 0.0001949230 5.196947e-05
[1144,] 1.051128e-04 0.0001767441 3.452096e-05
[1145,] 1.045171e-04 0.0001767178 3.438960e-05
[1146,] 1.046481e-04 0.0001767550 3.441312e-05
[1147,] 1.045913e-04 0.0001767178 3.440536e-05
[1148,] 1.070485e-04 0.0001767257 3.512210e-05
[1149,] 1.069177e-04 0.0001766697 3.499322e-05
[1150,] 1.047569e-04 0.0001787198 3.537116e-05
[1151,] 2.365613e-04 0.0001773306 7.614945e-05
[1152,] 1.034618e-04 0.0001823280 3.409216e-05
[1153,] 9.770838e-05 0.0001877847 3.171190e-05
[1154,] 1.042165e-04 0.0001860794 3.439763e-05
[1155,] 9.893907e-05 0.0001901861 3.230594e-05
[1156,] 1.443685e-04 0.0001788892 4.829497e-05
[1157,] 9.542751e-05 0.0001755624 3.159218e-05
[1158,] 1.890738e-04 0.0001789588 6.597672e-05
[1159,] 1.122586e-04 0.0001772910 3.737719e-05
[1160,] 1.083788e-04 0.0001755152 3.610404e-05
[1161,] 1.389915e-04 0.0001788421 4.602205e-05
[1162,] 1.720871e-04 0.0001780014 6.253181e-05
[1163,] 1.077446e-04 0.0001785912 3.640844e-05
[1164,] 1.141505e-04 0.0001755409 3.780053e-05
[1165,] 1.004746e-04 0.0001763748 3.357225e-05
[1166,] 1.809953e-04 0.0001788306 5.897599e-05
[1167,] 1.149317e-04 0.0001756327 3.810053e-05
[1168,] 1.371070e-04 0.0001788393 4.544754e-05
[1169,] 1.008581e-04 0.0001765392 3.374306e-05
[1170,] 1.360436e-04 0.0001788355 4.511955e-05
[1171,] 1.046345e-04 0.0001772210 3.489959e-05
[1172,] 1.374430e-04 0.0001788355 4.556549e-05
[1173,] 2.291441e-04 0.0001800485 8.593187e-05
[1174,] 1.035693e-04 0.0001768765 3.477035e-05
[1175,] 1.340949e-04 0.0001788354 4.449963e-05
[1176,] 1.360385e-04 0.0001788359 4.511607e-05
[1177,] 1.366788e-04 0.0001788355 4.532171e-05
[1178,] 1.362355e-04 0.0001788355 4.518032e-05
[1179,] 9.655950e-05 0.0001762510 3.188902e-05
[1180,] 1.302753e-04 0.0001788295 4.330183e-05
[1181,] 1.066044e-04 0.0001785185 3.692760e-05
[1182,] 2.080327e-04 0.0001773918 6.857926e-05
[1183,] 1.342644e-04 0.0001788934 4.447556e-05
[1184,] 1.134305e-04 0.0001773033 3.628490e-05
[1185,] 1.097215e-04 0.0001797661 3.703263e-05
[1186,] 2.017932e-04 0.0001773870 6.644510e-05
[1187,] 1.063828e-04 0.0001763620 3.475298e-05
[1188,] 1.361130e-04 0.0001787593 4.531968e-05
[1189,] 1.054828e-04 0.0001776013 3.537380e-05
[1190,] 1.914644e-04 0.0001774595 6.235240e-05
[1191,] 2.492667e-04 0.0001786548 8.308499e-05
[1192,] 1.371440e-04 0.0001787851 4.521415e-05
[1193,] 1.355297e-04 0.0001787889 4.471623e-05
[1194,] 2.105454e-04 0.0001787227 7.135593e-05
[1195,] 1.653392e-04 0.0001805632 5.825391e-05
[1196,] 1.059095e-04 0.0001769155 3.532739e-05
[1197,] 2.156439e-04 0.0001788697 7.329884e-05
[1198,] 1.018983e-04 0.0001766064 3.415948e-05
[1199,] 2.295504e-04 0.0001788757 7.817377e-05
[1200,] 2.066103e-04 0.0001789437 7.176859e-05
[1201,] 1.849309e-04 0.0001771153 6.114273e-05
[1202,] 1.626501e-04 0.0001810392 5.984714e-05
[1203,] 2.597175e-04 0.0001799502 9.660423e-05
[1204,] 1.494782e-04 0.0001760679 4.989683e-05
[1205,] 1.543401e-04 0.0001760670 5.151037e-05
[1206,] 1.041665e-04 0.0001780337 3.477034e-05
[1207,] 2.404636e-04 0.0001785320 8.052828e-05
[1208,] 1.237271e-04 0.0001777400 3.889061e-05
[1209,] 1.059966e-04 0.0001766708 3.473530e-05
[1210,] 1.372986e-04 0.0001788624 4.586616e-05
[1211,] 2.538843e-04 0.0001795808 7.568666e-05
[1212,] 1.137452e-04 0.0001770768 3.653939e-05
[1213,] 1.202203e-04 0.0001788011 3.991900e-05
[1214,] 1.226569e-04 0.0001787198 4.049014e-05
[1215,] 1.326812e-04 0.0001787697 4.408267e-05
[1216,] 1.541914e-04 0.0001787368 5.069667e-05
[1217,] 1.418705e-04 0.0001788662 4.735072e-05
[1218,] 1.346057e-04 0.0001785921 4.470561e-05
[1219,] 9.908444e-05 0.0001770533 3.285059e-05
[1220,] 1.088222e-04 0.0001786558 3.605906e-05
[1221,] 1.394644e-04 0.0001790938 4.637668e-05
[1222,] 1.073688e-04 0.0001769804 3.572056e-05
[1223,] 1.006183e-04 0.0001765668 3.357786e-05
[1224,] 1.068826e-04 0.0001774396 3.582520e-05
[1225,] 1.328388e-04 0.0001788625 4.425497e-05
[1226,] 1.333645e-04 0.0001785036 4.451741e-05
[1227,] 1.361732e-04 0.0001788809 4.536240e-05
[1228,] 1.071303e-04 0.0001781909 3.555027e-05
[1229,] 1.453805e-04 0.0001788782 4.862686e-05
[1230,] 9.909726e-05 0.0001779872 3.280515e-05
[1231,] 1.370027e-04 0.0001756380 4.558931e-05
[1232,] 2.750025e-04 0.0001803441 7.467176e-05
[1233,] 1.002072e-04 0.0001784219 3.318138e-05
[1234,] 1.000454e-04 0.0001780185 3.299092e-05
[1235,] 1.411527e-04 0.0001789155 4.740523e-05
[1236,] 1.290053e-04 0.0001758727 4.147449e-05
[1237,] 1.409574e-04 0.0001789390 4.738926e-05
[1238,] 1.388473e-04 0.0001789179 4.658656e-05
[1239,] 1.399059e-04 0.0001789258 4.698636e-05
[1240,] 1.000395e-04 0.0001784903 3.312919e-05
[1241,] 1.001688e-04 0.0001784057 3.317570e-05
[1242,] 1.306988e-04 0.0001756336 4.346191e-05
[1243,] 1.000191e-04 0.0001780544 3.296106e-05
[1244,] 2.204519e-04 0.0001796089 6.335626e-05
[1245,] 1.423722e-04 0.0001790602 4.838982e-05
[1246,] 1.448231e-04 0.0001789194 4.869812e-05
[1247,] 2.063419e-04 0.0001796988 6.009017e-05
[1248,] 1.141310e-04 0.0001756160 3.762912e-05
[1249,] 2.009367e-04 0.0001764128 6.427511e-05
[1250,] 1.400286e-04 0.0001788974 4.693461e-05
[1251,] 1.508416e-04 0.0001788803 5.022262e-05
[1252,] 1.594676e-04 0.0001797548 5.162870e-05
[1253,] 1.582326e-04 0.0001790529 5.079669e-05
[1254,] 1.869954e-04 0.0001760885 6.150785e-05
[1255,] 9.566754e-05 0.0001778063 3.174390e-05
[1256,] 1.568869e-04 0.0001788838 5.217021e-05
[1257,] 1.155350e-04 0.0001793341 3.660802e-05
[1258,] 1.488431e-04 0.0001789510 4.940941e-05
[1259,] 3.210048e-04 0.0001782149 1.050156e-04
[1260,] 1.831194e-04 0.0001788906 6.075121e-05
[1261,] 2.354051e-04 0.0001762658 7.604428e-05
[1262,] 1.631138e-04 0.0001788855 5.410649e-05
[1263,] 1.625102e-04 0.0001787312 5.476180e-05
[1264,] 1.566318e-04 0.0001788918 5.192226e-05
[1265,] 1.842814e-04 0.0001764158 6.110340e-05
[1266,] 1.655307e-04 0.0001788940 5.476670e-05
[1267,] 1.151360e-04 0.0001758035 3.870446e-05
[1268,] 1.124452e-04 0.0001757866 3.774710e-05
[1269,] 2.039566e-04 0.0001764175 6.946213e-05
[1270,] 1.654440e-04 0.0001788795 5.498959e-05
[1271,] 1.829260e-04 0.0001763975 6.049288e-05
[1272,] 1.674203e-04 0.0001788832 5.552324e-05
[1273,] 1.665549e-04 0.0001788840 5.523799e-05
[1274,] 1.641531e-04 0.0001788840 5.445131e-05
[1275,] 1.671127e-04 0.0001788840 5.542086e-05
[1276,] 1.571359e-04 0.0001788947 5.273542e-05
[1277,] 1.184258e-04 0.0001790045 3.808272e-05
[1278,] 1.506160e-04 0.0001789491 4.998095e-05
[1279,] 1.655658e-04 0.0001788792 5.500085e-05
[1280,] 1.244632e-04 0.0001789471 3.988641e-05
[1281,] 1.674040e-04 0.0001788792 5.560715e-05
[1282,] 2.205839e-04 0.0001765690 7.609393e-05
[1283,] 1.707312e-04 0.0001788791 5.670508e-05
[1284,] 1.185582e-04 0.0001790406 3.809729e-05
[1285,] 1.685763e-04 0.0001788792 5.597519e-05
[1286,] 1.664372e-04 0.0001787482 5.622607e-05
[1287,] 1.695822e-04 0.0001788793 5.630418e-05
[1288,] 1.713176e-04 0.0001788792 5.689740e-05
[1289,] 1.222867e-04 0.0001789333 3.926121e-05
[1290,] 1.692114e-04 0.0001808532 5.225751e-05
[1291,] 1.799510e-04 0.0001795484 5.613698e-05
[1292,] 1.659556e-04 0.0001787765 5.535828e-05
[1293,] 1.939284e-04 0.0001791877 5.933002e-05
[1294,] 1.509202e-04 0.0001789487 5.008045e-05
[1295,] 1.685026e-04 0.0001788792 5.596931e-05
[1296,] 1.130535e-04 0.0001764111 3.860658e-05
[1297,] 3.709719e-04 0.0001783823 1.317447e-04
[1298,] 1.394835e-04 0.0001792227 4.675979e-05
[1299,] 1.089763e-04 0.0001759264 3.614266e-05
[1300,] 1.153327e-04 0.0001758922 3.890143e-05
[1301,] 1.698156e-04 0.0001788810 5.635490e-05
[1302,] 1.104012e-04 0.0001766157 3.776421e-05
[1303,] 1.853772e-04 0.0001788759 6.140443e-05
[1304,] 2.305970e-04 0.0001776538 8.335043e-05
[1305,] 2.229279e-04 0.0001790157 7.828054e-05
[1306,] 2.197394e-04 0.0001766710 7.445518e-05
[1307,] 1.887997e-04 0.0001796189 5.839981e-05
[1308,] 1.114085e-04 0.0001762947 3.791037e-05
[1309,] 1.726768e-04 0.0001789994 5.444237e-05
[1310,] 2.029384e-04 0.0001785753 6.526090e-05
[1311,] 1.671394e-04 0.0001788767 5.555585e-05
[1312,] 1.386117e-04 0.0001788076 4.623585e-05
[1313,] 2.193712e-04 0.0001768567 7.545145e-05
[1314,] 2.133942e-04 0.0001769117 7.358487e-05
[1315,] 2.141645e-04 0.0001769117 7.386320e-05
[1316,] 2.138477e-04 0.0001769117 7.374852e-05
[1317,] 2.134551e-04 0.0001772698 7.459024e-05
[1318,] 1.489023e-04 0.0001806897 4.738095e-05
[1319,] 1.525627e-04 0.0001807951 4.819107e-05
[1320,] 2.066620e-04 0.0001772239 7.234962e-05
[1321,] 1.726022e-04 0.0001793070 5.546681e-05
[1322,] 2.247893e-04 0.0001768477 7.730917e-05
[1323,] 2.231348e-04 0.0001769643 7.735109e-05
[1324,] 2.169384e-04 0.0001769241 7.492518e-05
[1325,] 2.112461e-04 0.0001771328 7.368854e-05
[1326,] 1.514872e-04 0.0001789373 5.032679e-05
[1327,] 2.193479e-04 0.0001768876 7.560547e-05
[1328,] 2.099461e-04 0.0001769203 7.238446e-05
[1329,] 2.009655e-04 0.0001769138 6.917071e-05
[1330,] 2.078105e-04 0.0001769166 7.161569e-05
[1331,] 1.478964e-04 0.0001789544 4.907154e-05
[1332,] 2.055123e-04 0.0001768694 7.057615e-05
[1333,] 2.102067e-04 0.0001767545 7.164454e-05
[1334,] 1.022225e-04 0.0001761131 3.441305e-05
[1335,] 2.083225e-04 0.0001768248 7.136047e-05
[1336,] 2.089461e-04 0.0001768215 7.156221e-05
[1337,] 1.534235e-04 0.0001788875 5.089503e-05
[1338,] 1.125606e-04 0.0001773079 3.644255e-05
[1339,] 2.082521e-04 0.0001768276 7.135506e-05
[1340,] 2.032712e-04 0.0001767507 6.919730e-05
[1341,] 2.087120e-04 0.0001768601 7.167708e-05
[1342,] 2.048256e-04 0.0001768487 7.023980e-05
[1343,] 2.118120e-04 0.0001768313 7.262604e-05
[1344,] 2.105944e-04 0.0001768001 7.203233e-05
[1345,] 1.151543e-04 0.0001775167 3.709290e-05
[1346,] 1.453678e-04 0.0001789384 4.825173e-05
[1347,] 3.037247e-04 0.0001767020 9.979117e-05
[1348,] 1.596730e-04 0.0001788864 5.291454e-05
[1349,] 1.812150e-04 0.0001775440 6.302327e-05
[1350,] 1.851855e-04 0.0001771388 6.332705e-05
[1351,] 1.828644e-04 0.0001771031 6.236533e-05
[1352,] 1.825218e-04 0.0001771388 6.237720e-05
[1353,] 1.836877e-04 0.0001771388 6.279302e-05
[1354,] 1.851511e-04 0.0001795743 6.521197e-05
[1355,] 1.801976e-04 0.0001771096 6.144115e-05
[1356,] 1.145105e-04 0.0001759956 3.843836e-05
[1357,] 1.831324e-04 0.0001771388 6.259500e-05
[1358,] 1.821945e-04 0.0001772127 6.250764e-05
[1359,] 1.689662e-04 0.0001795524 5.368555e-05
[1360,] 1.812072e-04 0.0001771321 6.188349e-05
[1361,] 1.839928e-04 0.0001771388 6.290217e-05
[1362,] 1.822404e-04 0.0001771742 6.239993e-05
[1363,] 1.789796e-04 0.0001775264 6.229869e-05
[1364,] 1.209363e-04 0.0001765834 4.162718e-05
[1365,] 1.884804e-04 0.0001771299 6.446521e-05
[1366,] 1.784735e-04 0.0001771114 6.083768e-05
[1367,] 1.778778e-04 0.0001774719 6.175687e-05
[1368,] 1.785676e-04 0.0001771297 6.093366e-05
[1369,] 1.786365e-04 0.0001771191 6.091810e-05
[1370,] 1.799581e-04 0.0001771591 6.153099e-05
[1371,] 1.783811e-04 0.0001771322 6.087579e-05
[1372,] 1.620992e-04 0.0001788864 5.370433e-05
[1373,] 1.760652e-04 0.0001775236 6.119884e-05
[1374,] 1.006456e-04 0.0001778137 3.299159e-05
[1375,] 1.749070e-04 0.0001794589 5.414292e-05
[1376,] 1.797976e-04 0.0001771530 6.145315e-05
[1377,] 1.733305e-04 0.0001771867 5.930539e-05
[1378,] 1.800386e-04 0.0001770583 6.119100e-05
[1379,] 1.818902e-04 0.0001771455 6.217464e-05
[1380,] 9.993695e-05 0.0001780111 3.281240e-05
[1381,] 1.664350e-04 0.0001788686 5.607436e-05
[1382,] 1.664719e-04 0.0001788693 5.609155e-05
[1383,] 1.705074e-04 0.0001778988 5.981958e-05
[1384,] 1.857711e-04 0.0001786155 6.212434e-05
[1385,] 1.659590e-04 0.0001788686 5.590945e-05
[1386,] 1.637749e-04 0.0001788686 5.515272e-05
[1387,] 9.857731e-05 0.0001778251 3.250944e-05
[1388,] 1.639619e-04 0.0001788686 5.521764e-05
[1389,] 1.612300e-04 0.0001788811 5.343591e-05
[1390,] 2.311398e-04 0.0001789804 6.934761e-05
[1391,] 1.614531e-04 0.0001788864 5.349384e-05
[1392,] 1.748130e-04 0.0001774623 6.058694e-05
[1393,] 1.604414e-04 0.0001788758 5.327331e-05
[1394,] 1.847828e-04 0.0001766574 6.093976e-05
[1395,] 1.532880e-04 0.0001788901 5.076624e-05
[1396,] 1.823201e-04 0.0001790870 5.627106e-05
[1397,] 9.883907e-05 0.0001757840 3.298215e-05
[1398,] 9.955105e-05 0.0001764582 3.350491e-05
[1399,] 1.847560e-04 0.0001767431 6.140405e-05
[1400,] 1.853435e-04 0.0001766874 6.134553e-05
[1401,] 1.534338e-04 0.0001788881 5.120489e-05
[1402,] 1.779811e-04 0.0001788140 5.862189e-05
[1403,] 1.529846e-04 0.0001788896 5.106921e-05
[1404,] 1.673818e-04 0.0001784013 5.409402e-05
[1405,] 2.154094e-04 0.0001785719 6.623290e-05
[1406,] 1.242298e-04 0.0001758195 4.198625e-05
[1407,] 1.539984e-04 0.0001788881 5.139473e-05
[1408,] 1.547170e-04 0.0001788881 5.163626e-05
[1409,] 1.539182e-04 0.0001788881 5.136769e-05
[1410,] 9.934952e-05 0.0001774871 3.273839e-05
[1411,] 1.512162e-04 0.0001788881 5.045808e-05
[1412,] 1.405319e-04 0.0001779443 4.656252e-05
[1413,] 1.063373e-04 0.0001799959 3.443594e-05
[1414,] 1.479795e-04 0.0001788850 4.926998e-05
[1415,] 1.463193e-04 0.0001789784 4.851206e-05
[1416,] 1.931893e-04 0.0001782534 6.442794e-05
[1417,] 1.416883e-04 0.0001789064 4.732620e-05
[1418,] 1.118467e-04 0.0001767772 3.574013e-05
[1419,] 1.532048e-04 0.0001788941 5.121741e-05
[1420,] 9.948769e-05 0.0001788922 3.354447e-05
[1421,] 1.003978e-04 0.0001787501 3.333051e-05
[1422,] 1.368942e-04 0.0001806313 4.735600e-05
[1423,] 1.229587e-04 0.0001781293 3.829768e-05
[1424,] 1.535272e-04 0.0001788943 5.132962e-05
[1425,] 1.045713e-04 0.0001774238 3.435206e-05
[1426,] 2.185850e-04 0.0001785672 7.404437e-05
[1427,] 2.601061e-04 0.0001787669 8.251696e-05
[1428,] 1.002362e-04 0.0001788375 3.329942e-05
[1429,] 2.609242e-04 0.0001781672 8.158198e-05
[1430,] 1.529921e-04 0.0001789604 5.175419e-05
[1431,] 1.519853e-04 0.0001788862 5.056693e-05
[1432,] 9.923355e-05 0.0001788651 3.343460e-05
[1433,] 1.347088e-04 0.0001804262 4.601894e-05
[1434,] 1.030733e-04 0.0001788294 3.393333e-05
[1435,] 1.031641e-04 0.0001788423 3.395434e-05
[1436,] 1.037822e-04 0.0001787829 3.413502e-05
[1437,] 1.508390e-04 0.0001788733 5.047123e-05
[1438,] 3.051620e-04 0.0001788868 1.104076e-04
[1439,] 1.535193e-04 0.0001788844 5.118396e-05
[1440,] 1.043504e-04 0.0001786328 3.434248e-05
[1441,] 2.014826e-04 0.0001790235 6.576686e-05
[1442,] 1.583130e-04 0.0001788881 5.286915e-05
[1443,] 9.706126e-05 0.0001787179 3.230452e-05
[1444,] 1.350675e-04 0.0001802790 4.619637e-05
[1445,] 2.154518e-04 0.0001785014 7.199431e-05
[1446,] 9.762928e-05 0.0001788864 3.274441e-05
[1447,] 9.704425e-05 0.0001787097 3.233450e-05
[1448,] 9.783261e-05 0.0001790199 3.286425e-05
[1449,] 1.359710e-04 0.0001792563 4.496530e-05
[1450,] 1.028791e-04 0.0001788419 3.388506e-05
[1451,] 1.346582e-04 0.0001804062 4.597874e-05
[1452,] 1.445767e-04 0.0001815954 4.252537e-05
[1453,] 1.022069e-04 0.0001786687 3.373417e-05
[1454,] 1.342823e-04 0.0001802845 4.568964e-05
[1455,] 1.517333e-04 0.0001813219 4.442474e-05
[1456,] 1.751056e-04 0.0001788736 5.832919e-05
[1457,] 1.341759e-04 0.0001802968 4.561912e-05
[1458,] 1.344157e-04 0.0001800898 4.572620e-05
[1459,] 1.645936e-04 0.0001784581 4.958938e-05
[1460,] 2.212808e-04 0.0001789101 7.120896e-05
[1461,] 1.289817e-04 0.0001789555 4.301987e-05
[1462,] 1.039789e-04 0.0001885486 3.719358e-05
[1463,] 1.634062e-04 0.0001787228 5.389378e-05
[1464,] 9.868082e-05 0.0001780604 3.275316e-05
[1465,] 9.554487e-05 0.0001822640 3.175442e-05
[1466,] 4.120449e-04 0.0001786494 1.365523e-04
[1467,] 1.549073e-04 0.0001791205 5.232606e-05
[1468,] 1.745178e-04 0.0001790768 5.915550e-05
[1469,] 1.087327e-04 0.0001787839 3.547815e-05
[1470,] 1.230038e-04 0.0001776519 4.098853e-05
[1471,] 1.643922e-04 0.0001779643 5.444422e-05
[1472,] 1.776083e-04 0.0001790936 6.033825e-05
[1473,] 1.448278e-04 0.0001794692 4.961553e-05
[1474,] 1.175720e-04 0.0001878498 4.106136e-05
[1475,] 1.339934e-04 0.0001778174 4.436456e-05
[1476,] 1.367505e-04 0.0001777769 4.511838e-05
[1477,] 1.428086e-04 0.0001806829 4.259268e-05
[1478,] 1.206710e-04 0.0001769913 4.011157e-05
[1479,] 1.390764e-04 0.0001789159 4.616446e-05
[1480,] 1.170405e-04 0.0001863896 4.059896e-05
[1481,] 1.723255e-04 0.0001789707 5.794430e-05
[1482,] 9.932465e-05 0.0001769460 3.289231e-05
[1483,] 1.178040e-04 0.0001856252 4.124816e-05
[1484,] 1.345967e-04 0.0001776981 4.466096e-05
[1485,] 1.964097e-04 0.0001789233 6.521491e-05
[1486,] 1.416783e-04 0.0001794103 4.830396e-05
[1487,] 1.154547e-04 0.0001791569 3.724465e-05
[1488,] 1.144507e-04 0.0001851960 3.535689e-05
[1489,] 1.702449e-04 0.0001789381 5.708080e-05
[1490,] 9.991655e-05 0.0001781229 3.358813e-05
[1491,] 1.688433e-04 0.0001794183 5.840197e-05
[1492,] 1.218055e-04 0.0001787835 3.930362e-05
[1493,] 1.325276e-04 0.0001780234 4.419250e-05
[1494,] 1.642545e-04 0.0001783713 5.467730e-05
[1495,] 1.688640e-04 0.0001796597 5.876602e-05
[1496,] 1.335962e-04 0.0001778855 4.456863e-05
[1497,] 1.163767e-04 0.0001964467 4.092714e-05
[1498,] 1.796621e-04 0.0001789879 6.053317e-05
[1499,] 1.501246e-04 0.0001801076 5.421355e-05
[1500,] 1.620218e-04 0.0001789450 5.524327e-05
[1501,] 1.428803e-04 0.0001796561 4.790558e-05
[1502,] 1.190574e-04 0.0001983241 3.891534e-05
[1503,] 1.020309e-04 0.0001772290 3.335973e-05
[1504,] 1.359794e-04 0.0001786509 4.686270e-05
[1505,] 1.669549e-04 0.0001793538 5.746778e-05
[1506,] 1.191673e-04 0.0001782063 3.999764e-05
[1507,] 1.182927e-04 0.0001773390 3.925339e-05
[1508,] 1.114408e-04 0.0001765146 3.611862e-05
[1509,] 1.652650e-04 0.0001788183 5.505025e-05
[1510,] 2.012257e-04 0.0001790321 6.538452e-05
[1511,] 2.131122e-04 0.0001789470 7.175816e-05
[1512,] 1.176762e-04 0.0001776079 3.914170e-05
[1513,] 1.282296e-04 0.0001776128 4.254382e-05
[1514,] 1.290928e-04 0.0001782495 4.282247e-05
[1515,] 1.398683e-04 0.0001767955 4.511228e-05
[1516,] 1.360300e-04 0.0001785657 4.498275e-05
[1517,] 1.383568e-04 0.0001778426 4.472573e-05
[1518,] 1.108606e-04 0.0001782045 3.762195e-05
[1519,] 1.006405e-04 0.0001775970 3.277511e-05
[1520,] 1.192840e-04 0.0001834791 4.139498e-05
[1521,] 9.882642e-05 0.0001757766 3.267910e-05
[1522,] 1.789967e-04 0.0001788444 5.938607e-05
[1523,] 1.859780e-04 0.0001788955 6.201416e-05
[1524,] 1.840518e-04 0.0001788663 6.074466e-05
[1525,] 1.296717e-04 0.0001775547 4.268211e-05
[1526,] 1.034017e-04 0.0001771211 3.431277e-05
[1527,] 1.412229e-04 0.0001773346 4.674268e-05
[1528,] 1.211812e-04 0.0001801614 3.932514e-05
[1529,] 1.196437e-04 0.0001801494 3.905112e-05
[1530,] 1.477140e-04 0.0001775707 4.823993e-05
[1531,] 1.490268e-04 0.0001775084 4.896700e-05
[1532,] 2.271096e-04 0.0001788408 7.504866e-05
[1533,] 1.391966e-04 0.0001780467 4.786894e-05
[1534,] 1.321301e-04 0.0001784136 4.315398e-05
[1535,] 9.754319e-05 0.0001757151 3.216667e-05
[1536,] 1.247879e-04 0.0001795947 4.268351e-05
[1537,] 1.329670e-04 0.0001797131 4.336745e-05
[1538,] 1.110759e-04 0.0001758705 3.676820e-05
[1539,] 1.406797e-04 0.0001777396 4.666183e-05
[1540,] 1.322367e-04 0.0001772306 4.587734e-05
[1541,] 1.359862e-04 0.0001777396 4.517378e-05
[1542,] 1.570841e-04 0.0001761230 5.383781e-05
[1543,] 1.287815e-04 0.0001773382 4.043794e-05
[1544,] 1.126001e-04 0.0001785712 3.845860e-05
[1545,] 1.306617e-04 0.0001807518 4.275758e-05
[1546,] 1.308367e-04 0.0001821261 4.272412e-05
[1547,] 1.460518e-04 0.0001787768 4.825765e-05
[1548,] 1.230754e-04 0.0001805248 4.220244e-05
[1549,] 2.561269e-04 0.0001788350 8.482528e-05
[1550,] 1.206304e-04 0.0001807437 4.279077e-05
[1551,] 9.697263e-05 0.0001779004 3.234582e-05
[1552,] 1.583236e-04 0.0001785077 5.263607e-05
[1553,] 2.154393e-04 0.0001787600 7.125163e-05
[1554,] 1.175490e-04 0.0001840050 3.942280e-05
[1555,] 1.080341e-04 0.0001762546 3.630356e-05
[1556,] 1.005634e-04 0.0001760969 3.352876e-05
[1557,] 1.257719e-04 0.0001779504 4.162188e-05
[1558,] 1.173604e-04 0.0001834750 3.944684e-05
[1559,] 1.030509e-04 0.0001760340 3.431615e-05
[1560,] 1.039958e-04 0.0001760695 3.409209e-05
[1561,] 1.058127e-04 0.0001798085 3.424836e-05
[1562,] 1.223546e-04 0.0001776444 4.053654e-05
[1563,] 1.237528e-04 0.0001776924 4.089502e-05
[1564,] 1.226513e-04 0.0001776186 4.067081e-05
[1565,] 1.124646e-04 0.0001776323 3.720302e-05
[1566,] 1.003818e-04 0.0001761460 3.345542e-05
[1567,] 1.171970e-04 0.0001821994 4.005413e-05
[1568,] 1.556286e-04 0.0001788997 5.207349e-05
[1569,] 1.281191e-04 0.0001788149 4.268170e-05
[1570,] 1.334456e-04 0.0001785707 4.389489e-05
[1571,] 1.525375e-04 0.0001789367 5.074280e-05
[1572,] 1.202430e-04 0.0001775194 3.981637e-05
[1573,] 1.695932e-04 0.0001789464 5.768811e-05
[1574,] 1.230940e-04 0.0001846442 4.400544e-05
[1575,] 1.393958e-04 0.0001785957 4.569030e-05
[1576,] 1.485429e-04 0.0001771131 4.916151e-05
[1577,] 9.854559e-05 0.0001759947 3.268610e-05
[1578,] 1.181750e-04 0.0001776179 3.822948e-05
[1579,] 1.499354e-04 0.0001789246 4.993443e-05
[1580,] 1.489238e-04 0.0001791363 4.780541e-05
[1581,] 1.169113e-04 0.0001774650 3.802745e-05
[1582,] 1.214104e-04 0.0001767081 4.168624e-05
[1583,] 1.120919e-04 0.0001803676 3.986069e-05
[1584,] 1.140154e-04 0.0001780218 3.951382e-05
[1585,] 1.484695e-04 0.0001755274 4.935293e-05
[1586,] 1.255936e-04 0.0001755581 4.192886e-05
[1587,] 1.223633e-04 0.0001861298 4.399807e-05
[1588,] 1.218963e-04 0.0001794203 4.122415e-05
[1589,] 1.502876e-04 0.0001779530 5.014350e-05
[1590,] 1.414958e-04 0.0001757246 4.654541e-05
[1591,] 1.519246e-04 0.0001789071 5.068835e-05
[1592,] 9.826457e-05 0.0001769026 3.264608e-05
[1593,] 1.504533e-04 0.0001760162 4.808422e-05
[1594,] 1.138760e-04 0.0001776567 3.804607e-05
[1595,] 1.596432e-04 0.0001758357 5.144997e-05
[1596,] 2.291720e-04 0.0001764844 7.313936e-05
[1597,] 1.382913e-04 0.0001796021 4.451513e-05
[1598,] 1.683218e-04 0.0001786354 5.708931e-05
[1599,] 1.017314e-04 0.0001770058 3.360797e-05
[1600,] 1.510318e-04 0.0001787916 4.652811e-05
[1601,] 1.720619e-04 0.0001771567 5.584951e-05
[1602,] 1.969301e-04 0.0001771063 6.543170e-05
[1603,] 1.482545e-04 0.0001768561 4.877188e-05
[1604,] 1.834780e-04 0.0001785178 5.941062e-05
[1605,] 1.005454e-04 0.0001759742 3.315454e-05
[1606,] 1.668501e-04 0.0001779611 5.761992e-05
[1607,] 4.836427e-04 0.0001783661 1.790095e-04
[1608,] 1.003379e-04 0.0001756104 3.319408e-05
[1609,] 1.555177e-04 0.0001779701 5.520159e-05
[1610,] 2.110927e-04 0.0001784373 7.583203e-05
[1611,] 1.743816e-04 0.0001835660 5.250807e-05
[1612,] 2.150812e-04 0.0001785101 6.567672e-05
[1613,] 2.409523e-04 0.0001769298 8.246059e-05
[1614,] 1.371312e-04 0.0001793220 4.837830e-05
[1615,] 1.389231e-04 0.0001794162 4.914308e-05
[1616,] 2.470261e-04 0.0001770376 8.537641e-05
[1617,] 2.277118e-04 0.0001769922 7.825018e-05
[1618,] 1.195441e-04 0.0001784008 3.981955e-05
[1619,] 2.493440e-04 0.0001789885 8.544328e-05
[1620,] 1.232917e-04 0.0001759581 4.060464e-05
[1621,] 2.503971e-04 0.0001785235 7.841723e-05
[1622,] 1.196319e-04 0.0001773330 3.983612e-05
[1623,] 1.739047e-04 0.0001796183 5.422274e-05
[1624,] 1.031096e-04 0.0001764659 3.385323e-05
[1625,] 1.149140e-04 0.0001761669 3.789295e-05
[1626,] 1.034594e-04 0.0001764874 3.394140e-05
[1627,] 1.284273e-04 0.0001766603 4.172592e-05
[1628,] 1.007126e-04 0.0001847969 3.546464e-05
[1629,] 1.185301e-04 0.0001773356 3.933755e-05
[1630,] 1.201808e-04 0.0001777362 3.985207e-05
[1631,] 1.017624e-04 0.0001766470 3.360026e-05
[1632,] 1.005816e-04 0.0001765492 3.333647e-05
[1633,] 1.005665e-04 0.0001810320 3.489456e-05
[1634,] 1.803863e-04 0.0001793987 6.757903e-05
[1635,] 2.387976e-04 0.0001795703 8.626760e-05
[1636,] 1.234409e-04 0.0001789168 4.222780e-05
[1637,] 1.715185e-04 0.0001810196 6.288460e-05
[1638,] 1.169664e-04 0.0001788355 3.859091e-05
[1639,] 2.126911e-04 0.0001757741 6.965442e-05
[1640,] 1.478148e-04 0.0001795552 4.819248e-05
[1641,] 1.470269e-04 0.0001785732 4.987116e-05
[1642,] 3.376390e-04 0.0001787723 1.140093e-04
[1643,] 3.467898e-04 0.0001780172 9.791005e-05
[1644,] 2.263703e-04 0.0001790795 6.486929e-05
[1645,] 1.142427e-04 0.0001781353 3.848159e-05
[1646,] 1.125569e-04 0.0001790007 3.781372e-05
[1647,] 2.086297e-04 0.0001779913 6.165707e-05
[1648,] 2.030530e-04 0.0001787257 6.718074e-05
[1649,] 2.415429e-04 0.0001786870 6.928971e-05
[1650,] 2.204478e-04 0.0001788579 7.189450e-05
[1651,] 2.064346e-04 0.0001778066 6.136263e-05
[1652,] 1.651774e-04 0.0001770222 5.489936e-05
[1653,] 2.214170e-04 0.0001777138 6.764683e-05
[1654,] 1.991559e-04 0.0001802925 5.924839e-05
[1655,] 1.009167e-04 0.0001789875 3.269606e-05
[1656,] 2.026430e-04 0.0001770373 6.518203e-05
[1657,] 1.454605e-04 0.0001785432 4.399308e-05
[1658,] 1.932151e-04 0.0001773017 6.044917e-05
[1659,] 1.182487e-04 0.0001770778 3.801593e-05
[1660,] 1.214184e-04 0.0001769475 3.969688e-05
[1661,] 1.631408e-04 0.0001776034 5.127918e-05
[1662,] 2.015498e-04 0.0001777805 6.186096e-05
[1663,] 2.039470e-04 0.0001777805 6.252956e-05
[1664,] 1.933026e-04 0.0001776646 5.978585e-05
[1665,] 1.102300e-04 0.0001779788 3.524754e-05
[1666,] 1.891636e-04 0.0001781665 5.599653e-05
[1667,] 2.645308e-04 0.0001775239 8.002798e-05
[1668,] 2.408945e-04 0.0001780432 7.209498e-05
[1669,] 2.468951e-04 0.0001779806 7.389322e-05
[1670,] 2.430717e-04 0.0001780412 7.269474e-05
[1671,] 1.358095e-04 0.0001790283 4.559287e-05
[1672,] 2.153257e-04 0.0001790048 6.201072e-05
[1673,] 1.916164e-04 0.0001782759 5.653001e-05
[1674,] 2.191122e-04 0.0001777481 6.685992e-05
[1675,] 1.637685e-04 0.0001788223 5.429078e-05
[1676,] 1.754423e-04 0.0001789608 5.702590e-05
[1677,] 1.103882e-04 0.0001769567 3.653312e-05
[1678,] 2.006464e-04 0.0001790799 5.809226e-05
[1679,] 2.450881e-04 0.0001781370 7.298552e-05
[1680,] 2.255228e-04 0.0001781161 6.772125e-05
[1681,] 1.709021e-04 0.0001786443 5.718906e-05
[1682,] 2.636608e-04 0.0001781942 7.781055e-05
[1683,] 2.230367e-04 0.0001780899 6.711001e-05
[1684,] 1.685548e-04 0.0001786563 5.533505e-05
[1685,] 1.889813e-04 0.0001803198 5.694589e-05
[1686,] 1.968511e-04 0.0001789309 6.388124e-05
[1687,] 2.278718e-04 0.0001781370 6.831432e-05
[1688,] 2.305348e-04 0.0001780971 6.912710e-05
[1689,] 2.263029e-04 0.0001781047 6.795348e-05
[1690,] 2.283941e-04 0.0001781930 6.833674e-05
[1691,] 2.278477e-04 0.0001781906 6.819032e-05
[1692,] 2.274249e-04 0.0001781326 6.820782e-05
[1693,] 2.262433e-04 0.0001781370 6.787188e-05
[1694,] 2.231395e-04 0.0001781370 6.702849e-05
[1695,] 2.251627e-04 0.0001781370 6.757824e-05
[1696,] 2.267728e-04 0.0001781057 6.809353e-05
[1697,] 2.260611e-04 0.0001780556 6.800676e-05
[1698,] 2.186408e-04 0.0001781708 6.573430e-05
[1699,] 2.284092e-04 0.0001781445 6.844473e-05
[1700,] 1.687023e-04 0.0001785833 5.558461e-05
[1701,] 2.167781e-04 0.0001785405 6.957741e-05
[1702,] 2.202864e-04 0.0001781335 6.626064e-05
[1703,] 2.278371e-04 0.0001780069 6.858797e-05
[1704,] 2.130701e-04 0.0001779638 6.467781e-05
[1705,] 2.189325e-04 0.0001781418 6.587537e-05
[1706,] 2.196168e-04 0.0001780268 6.631669e-05
[1707,] 2.209665e-04 0.0001778766 6.705531e-05
[1708,] 2.156759e-04 0.0001778677 6.560462e-05
[1709,] 2.176652e-04 0.0001779281 6.594385e-05
[1710,] 2.404436e-04 0.0001797991 7.003912e-05
[1711,] 2.155645e-04 0.0001780493 6.515288e-05
[1712,] 1.016827e-04 0.0001772722 3.288831e-05
[1713,] 1.651658e-04 0.0001781450 5.539051e-05
[1714,] 9.700991e-05 0.0001779078 3.174641e-05
[1715,] 2.073354e-04 0.0001778995 6.321307e-05
[1716,] 1.188761e-04 0.0001767343 4.001709e-05
[1717,] 2.457706e-04 0.0001782854 7.237102e-05
[1718,] 1.151336e-04 0.0001768529 3.887181e-05
[1719,] 2.097490e-04 0.0001786406 7.013281e-05
[1720,] 1.186639e-04 0.0001763737 4.021717e-05
[1721,] 1.431490e-04 0.0001792067 5.143500e-05
[1722,] 1.636247e-04 0.0001798015 5.391378e-05
[1723,] 1.339320e-04 0.0001778941 4.439222e-05
[1724,] 1.123909e-04 0.0001778236 3.757646e-05
[1725,] 3.087341e-04 0.0001762933 9.447558e-05
[1726,] 1.308148e-04 0.0001773700 4.301324e-05
[1727,] 2.756599e-04 0.0001772928 9.070829e-05
[1728,] 1.774911e-04 0.0001789054 5.837416e-05
[1729,] 1.565634e-04 0.0001789824 5.126037e-05
[1730,] 2.031574e-04 0.0001774863 6.733627e-05
[1731,] 1.891646e-04 0.0001787244 6.281360e-05
[1732,] 6.763097e-04 0.0001767916 2.470203e-04
[1733,] 1.332247e-04 0.0001764095 4.550587e-05
[1734,] 1.914218e-04 0.0001789844 6.216120e-05
[1735,] 2.831374e-04 0.0001764119 8.869633e-05
[1736,] 1.701035e-04 0.0001788319 5.625654e-05
[1737,] 1.193634e-04 0.0001785929 3.995661e-05
[1738,] 2.514670e-04 0.0001755391 8.361341e-05
[1739,] 2.915628e-04 0.0001764005 9.142674e-05
[1740,] 2.883405e-04 0.0001763845 9.060884e-05
[1741,] 1.155136e-04 0.0001772307 3.835379e-05
[1742,] 1.601354e-04 0.0001788433 5.290773e-05
[1743,] 1.527658e-04 0.0001791361 5.271339e-05
[1744,] 1.848450e-04 0.0001755290 6.039104e-05
[1745,] 2.745873e-04 0.0001762127 9.097721e-05
[1746,] 1.659729e-04 0.0001788377 5.481176e-05
[1747,] 1.614416e-04 0.0001788377 5.334327e-05
[1748,] 1.858824e-04 0.0001793304 6.536065e-05
[1749,] 1.709436e-04 0.0001787675 5.677251e-05
[1750,] 3.554281e-04 0.0001760410 1.174965e-04
[1751,] 1.757026e-04 0.0001785304 5.914496e-05
[1752,] 1.625618e-04 0.0001784668 5.416452e-05
[1753,] 1.612034e-04 0.0001792043 5.287585e-05
[1754,] 1.107744e-04 0.0001770243 3.675253e-05
[1755,] 3.138822e-04 0.0001775832 1.135194e-04
[1756,] 1.810169e-04 0.0001788868 6.149309e-05
[1757,] 1.781267e-04 0.0001788585 5.854693e-05
[1758,] 1.385648e-04 0.0001848121 4.636477e-05
[1759,] 1.380944e-03 0.0001766523 4.212519e-04
[1760,] 2.124461e-04 0.0001789336 6.913313e-05
[1761,] 1.591685e-04 0.0001789779 5.258153e-05
[1762,] 1.796107e-04 0.0001778839 5.796770e-05
[1763,] 1.897342e-04 0.0001788681 6.458729e-05
[1764,] 5.430853e-04 0.0001763859 1.606464e-04
[1765,] 4.255857e-04 0.0001759745 1.453751e-04
[1766,] 1.628906e-04 0.0001780949 5.520606e-05
[1767,] 2.249504e-04 0.0001789142 7.457787e-05
[1768,] 1.243130e-04 0.0001798059 4.231278e-05
[1769,] 6.476105e-04 0.0001755400 2.065958e-04
[1770,] 5.643750e-04 0.0001764365 1.756534e-04
[1771,] 2.163721e-04 0.0001789224 7.053677e-05
[1772,] 1.249016e-04 0.0001778461 4.071185e-05
[1773,] 1.762924e-04 0.0001788555 5.947910e-05
[1774,] 1.913649e-04 0.0001787537 6.412376e-05
[1775,] 1.161654e-04 0.0001907489 3.476019e-05
[1776,] 6.749464e-04 0.0001832344 1.706954e-04
[1777,] 1.022497e-03 0.0001786071 2.795358e-04
[1778,] 1.720498e-04 0.0001788425 5.760604e-05
[1779,] 5.723791e-04 0.0001778861 2.147457e-04
[1780,] 7.171966e-04 0.0001779639 2.036487e-04
[1781,] 1.617580e-04 0.0001790945 5.443056e-05
[1782,] 1.488575e-04 0.0001786422 5.112942e-05
[1783,] 7.079225e-04 0.0001781331 1.994589e-04
[1784,] 9.363754e-04 0.0001781351 2.603579e-04
[1785,] 5.382758e-04 0.0001790312 1.479379e-04
[1786,] 6.679083e-04 0.0001784475 1.860242e-04
[1787,] 7.298091e-04 0.0001783056 2.036384e-04
[1788,] 1.783075e-04 0.0001755754 5.985001e-05
[1789,] 4.415730e-04 0.0001774862 1.639485e-04
[1790,] 6.440485e-04 0.0001783091 1.808410e-04
[1791,] 1.190922e-04 0.0001800182 3.972074e-05
[1792,] 1.610225e-04 0.0001789444 5.346880e-05
[1793,] 2.151624e-04 0.0001775133 6.842169e-05
[1794,] 1.740705e-04 0.0001790319 5.752661e-05
[1795,] 1.182380e-04 0.0001777582 3.837202e-05
[1796,] 4.430745e-04 0.0001805005 1.169985e-04
[1797,] 1.775717e-04 0.0001772356 5.461841e-05
[1798,] 4.102271e-04 0.0001860300 1.039976e-04
[1799,] 1.231004e-04 0.0001791857 4.008634e-05
[1800,] 1.210238e-04 0.0001791862 3.972939e-05
[1801,] 4.043344e-04 0.0001809772 1.065547e-04
[1802,] 1.230883e-04 0.0001871218 4.019618e-05
[1803,] 1.647259e-04 0.0001789408 5.467589e-05
[1804,] 1.203483e-04 0.0001761922 3.935328e-05
[1805,] 1.668418e-04 0.0001788573 5.595768e-05
[1806,] 1.382774e-04 0.0001840686 4.557630e-05
[1807,] 1.852119e-04 0.0001783535 5.998977e-05
[1808,] 1.995806e-04 0.0001780021 6.032863e-05
[1809,] 1.894884e-04 0.0001798099 5.689999e-05
[1810,] 1.133306e-04 0.0001764261 3.723843e-05
[1811,] 3.026138e-04 0.0001836899 8.217486e-05
[1812,] 1.705875e-04 0.0001788706 5.740329e-05
[1813,] 2.982044e-04 0.0001836899 8.109727e-05
[1814,] 1.400139e-04 0.0001820573 4.550876e-05
[1815,] 5.619187e-04 0.0001801967 1.459245e-04
[1816,] 3.075997e-04 0.0001835733 8.355937e-05
[1817,] 5.568948e-04 0.0001800080 1.453633e-04
[1818,] 5.688135e-04 0.0001800544 1.480786e-04
[1819,] 5.431836e-04 0.0001800557 1.418938e-04
[1820,] 5.500480e-04 0.0001801602 1.431950e-04
[1821,] 2.922226e-04 0.0001835803 7.978173e-05
[1822,] 6.100734e-04 0.0001897228 1.332807e-04
[1823,] 5.503226e-04 0.0001807162 1.414838e-04
[1824,] 5.001155e-04 0.0001806322 1.298547e-04
[1825,] 1.275391e-04 0.0001798170 4.368192e-05
[1826,] 1.978576e-04 0.0001774297 6.756717e-05
[1827,] 1.345498e-04 0.0001794544 4.706249e-05
[1828,] 1.774238e-04 0.0001760179 5.851126e-05
[1829,] 1.844266e-04 0.0001763701 6.246248e-05
[1830,] 4.748782e-04 0.0001788301 1.366087e-04
[1831,] 4.315368e-04 0.0001793707 1.637302e-04
[1832,] 1.938992e-04 0.0001760724 6.341974e-05
[1833,] 1.585361e-04 0.0001785032 5.606193e-05
[1834,] 2.385680e-04 0.0001769767 8.648723e-05
[1835,] 4.908193e-03 0.0001757353 1.569513e-03
[1836,] 1.712863e-04 0.0001778661 5.379126e-05
[1837,] 1.454768e-03 0.0001758819 4.830760e-04
[1838,] 2.577734e-03 0.0001774224 9.923383e-04
[1839,] 2.464225e-03 0.0001774539 9.497415e-04
[1840,] 3.039216e-03 0.0001771155 1.148021e-03
[1841,] 4.016075e-04 0.0001792706 1.508698e-04
[1842,] 2.661750e-03 0.0001774341 1.025954e-03
[1843,] 1.463688e-04 0.0001783871 5.157465e-05
[1844,] 2.737842e-03 0.0001774454 1.056586e-03
[1845,] 6.595325e-04 0.0001814290 1.772543e-04
[1846,] 2.684455e-03 0.0001773845 1.031639e-03
[1847,] 4.224465e-04 0.0001795284 1.621391e-04
[1848,] 3.356149e-03 0.0001777983 1.328539e-03
[1849,] 6.766659e-04 0.0001817425 1.799297e-04
[1850,] 1.583867e-04 0.0001788885 5.316558e-05
[1851,] 1.989198e-04 0.0001788436 6.682819e-05
[1852,] 3.465809e-03 0.0001778209 1.375261e-03
[1853,] 3.106968e-03 0.0001774971 1.206683e-03
[1854,] 1.164465e-04 0.0001764489 3.918138e-05
[1855,] 1.159654e-04 0.0001764502 3.899679e-05
[1856,] 1.582614e-04 0.0001788903 5.313464e-05
[1857,] 3.510922e-04 0.0001793142 1.312252e-04
[1858,] 1.319936e-04 0.0001769581 4.212027e-05
[1859,] 4.280896e-04 0.0001777863 1.508696e-04
[1860,] 4.159830e-04 0.0001778463 1.472214e-04
[1861,] 1.380635e-04 0.0001766095 4.448963e-05
[1862,] 6.627358e-04 0.0001789154 1.957861e-04
[1863,] 1.515857e-04 0.0001783529 5.348964e-05
[1864,] 4.012470e-04 0.0001778003 1.414378e-04
[1865,] 6.704018e-04 0.0001790575 1.963168e-04
[1866,] 1.906255e-04 0.0001788729 6.429269e-05
[1867,] 5.984537e-04 0.0001812486 1.630273e-04
[1868,] 5.555915e-04 0.0001807715 1.543897e-04
[1869,] 1.194081e-04 0.0001761665 3.994619e-05
[1870,] 1.315540e-04 0.0001891931 3.825351e-05
[1871,] 1.172979e-04 0.0001760227 3.857182e-05
[1872,] 1.323714e-04 0.0001881369 3.861053e-05
[1873,] 3.451578e-04 0.0001790503 1.284508e-04
[1874,] 1.382388e-04 0.0001834527 4.102518e-05
[1875,] 4.227426e-04 0.0001813579 1.154937e-04
[1876,] 5.128536e-04 0.0001798203 1.433876e-04
[1877,] 2.913698e-04 0.0001794866 1.082552e-04
[1878,] 1.180172e-04 0.0001795905 3.978803e-05
[1879,] 1.351822e-04 0.0001768086 4.560985e-05
[1880,] 1.536995e-04 0.0001789195 5.166445e-05
[1881,] 1.558100e-04 0.0001878402 6.323024e-05
[1882,] 3.426154e-04 0.0001780558 1.237561e-04
[1883,] 3.330452e-04 0.0001798573 1.274384e-04
[1884,] 2.082450e-04 0.0001788445 6.972126e-05
[1885,] 1.808463e-04 0.0001771529 6.145070e-05
[1886,] 1.541493e-04 0.0001774645 4.722804e-05
[1887,] 1.105713e-04 0.0001824164 3.955090e-05
[1888,] 1.189786e-04 0.0001802037 4.041360e-05
[1889,] 1.972967e-04 0.0001780925 6.368621e-05
[1890,] 3.226970e-04 0.0001834485 1.390439e-04
[1891,] 1.031540e-04 0.0001846692 3.285539e-05
[1892,] 1.964758e-04 0.0001791547 6.877432e-05
[1893,] 1.272139e-04 0.0001786641 4.299991e-05
[1894,] 3.155324e-04 0.0001791969 1.194024e-04
[1895,] 1.269106e-04 0.0001786439 4.286674e-05
[1896,] 1.024420e-04 0.0001842626 3.274959e-05
[1897,] 1.119905e-04 0.0001793438 3.794630e-05
[1898,] 1.830206e-04 0.0001823234 6.974401e-05
[1899,] 1.424232e-04 0.0001792318 4.700102e-05
[1900,] 1.125454e-04 0.0001839004 3.498354e-05
[1901,] 1.415650e-04 0.0001792198 4.718874e-05
[1902,] 1.695236e-04 0.0001801999 5.535272e-05
[1903,] 2.000328e-04 0.0001788317 6.659667e-05
[1904,] 1.962737e-04 0.0001788327 6.542886e-05
[1905,] 1.435261e-04 0.0001796669 4.707591e-05
[1906,] 1.686125e-04 0.0001802544 5.519831e-05
[1907,] 1.348268e-04 0.0001802857 4.803813e-05
[1908,] 1.132748e-04 0.0001793966 3.542698e-05
[1909,] 1.441373e-04 0.0001788643 4.627680e-05
[1910,] 1.450331e-04 0.0001785711 4.649373e-05
[1911,] 1.152108e-04 0.0001789332 3.604194e-05
[1912,] 1.151191e-04 0.0001790713 3.597800e-05
[1913,] 1.431190e-04 0.0001785677 4.715858e-05
[1914,] 1.522609e-04 0.0001787294 5.078812e-05
[1915,] 1.728731e-04 0.0001803612 5.589017e-05
[1916,] 1.669021e-04 0.0001788707 5.681963e-05
[1917,] 1.861578e-04 0.0001788317 6.199580e-05
[1918,] 1.712389e-04 0.0001788305 5.687002e-05
[1919,] 1.428747e-04 0.0001762956 4.527178e-05
[1920,] 9.877983e-05 0.0001767887 3.268823e-05
[1921,] 1.757638e-04 0.0001788423 6.184511e-05
[1922,] 9.888886e-05 0.0001767817 3.268696e-05
[1923,] 1.698945e-04 0.0001788422 5.782431e-05
[1924,] 9.869678e-05 0.0001766221 3.269378e-05
[1925,] 1.607602e-04 0.0001789130 5.424695e-05
[1926,] 9.866980e-05 0.0001767012 3.270647e-05
[1927,] 1.838063e-04 0.0001788136 6.080435e-05
[1928,] 1.677361e-04 0.0001788422 5.704087e-05
[1929,] 1.267492e-04 0.0001783500 4.244189e-05
[1930,] 9.863992e-05 0.0001767011 3.271455e-05
[1931,] 1.677693e-04 0.0001788280 5.582492e-05
[1932,] 1.682750e-04 0.0001788418 5.723575e-05
[1933,] 1.271264e-04 0.0001772895 4.331070e-05
[1934,] 9.869551e-05 0.0001769532 3.284506e-05
[1935,] 1.226260e-04 0.0001784825 4.198787e-05
[1936,] 9.912681e-05 0.0001769899 3.305064e-05
[1937,] 9.855569e-05 0.0001800278 3.250829e-05
[1938,] 1.660887e-04 0.0001790955 5.700759e-05
[1939,] 1.786196e-04 0.0001788307 5.926774e-05
[1940,] 1.133827e-04 0.0001763341 3.806338e-05
[1941,] 1.274866e-04 0.0001790784 4.418155e-05
[1942,] 1.695626e-04 0.0001787834 5.681182e-05
[1943,] 1.002233e-04 0.0001776630 3.332402e-05
[1944,] 1.128488e-04 0.0001776490 3.716792e-05
[1945,] 1.277566e-04 0.0001841016 4.748117e-05
[1946,] 1.496853e-04 0.0001787326 4.762834e-05
[1947,] 1.629287e-04 0.0001771118 5.509873e-05
[1948,] 1.434366e-04 0.0001836689 4.691119e-05
[1949,] 1.693402e-04 0.0001784735 5.416479e-05
[1950,] 1.887787e-04 0.0001784583 6.010233e-05
[1951,] 1.456951e-04 0.0001785294 4.713009e-05
[1952,] 1.648472e-04 0.0001772884 5.546712e-05
[1953,] 1.836751e-04 0.0001780639 6.051204e-05
[1954,] 1.734327e-04 0.0001789760 5.884800e-05
[1955,] 1.247157e-04 0.0001769462 4.062080e-05
[1956,] 2.510607e-04 0.0001772994 9.122543e-05
[1957,] 1.661556e-04 0.0001769123 5.613894e-05
[1958,] 1.607218e-04 0.0001756781 5.208435e-05
[1959,] 1.710982e-04 0.0001805988 6.291614e-05
[1960,] 1.439836e-04 0.0001797119 4.412934e-05
[1961,] 2.036993e-04 0.0001756933 6.476243e-05
[1962,] 1.793994e-04 0.0001787328 5.942594e-05
[1963,] 1.036194e-04 0.0001782857 3.424690e-05
[1964,] 1.695726e-04 0.0001909421 4.549246e-05
[1965,] 1.604066e-04 0.0001786768 5.306044e-05
[1966,] 2.065904e-04 0.0001810341 5.843094e-05
[1967,] 1.243033e-04 0.0001819399 3.886106e-05
[1968,] 4.951061e-04 0.0001764061 1.445078e-04
[1969,] 4.850304e-04 0.0001764996 1.409234e-04
[1970,] 4.726536e-04 0.0001763299 1.396082e-04
[1971,] 5.211667e-04 0.0001777459 1.424635e-04
[1972,] 1.867514e-04 0.0001791055 6.449181e-05
[1973,] 2.253258e-04 0.0001865653 5.881961e-05
[1974,] 2.439061e-04 0.0001808576 6.724748e-05
[1975,] 2.300804e-04 0.0001848426 6.089547e-05
[1976,] 2.427311e-04 0.0001850602 6.361772e-05
[1977,] 1.664052e-04 0.0001792236 5.431106e-05
[1978,] 3.051578e-04 0.0001772823 1.114323e-04
[1979,] 1.022777e-04 0.0001808265 3.463818e-05
[1980,] 1.024431e-04 0.0001818152 3.488462e-05
[1981,] 1.023078e-04 0.0001788438 3.442174e-05
[1982,] 1.520986e-04 0.0001789630 5.023459e-05
[1983,] 1.859062e-04 0.0001760204 5.985822e-05
[1984,] 1.511685e-04 0.0001789309 5.001073e-05
[1985,] 1.912572e-04 0.0001792903 6.661742e-05
[1986,] 3.333360e-04 0.0001795015 8.992975e-05
[1987,] 2.490784e-04 0.0001808967 9.842127e-05
[1988,] 1.066745e-04 0.0001787763 3.508121e-05
[1989,] 1.907591e-04 0.0001785187 6.255642e-05
[1990,] 1.914597e-04 0.0001788986 6.549948e-05
[1991,] 3.687863e-04 0.0001796066 1.457960e-04
[1992,] 1.903580e-04 0.0001789064 6.511660e-05
[1993,] 3.251174e-04 0.0001766343 9.839361e-05
[1994,] 1.812160e-04 0.0001782145 5.909213e-05
[1995,] 3.179930e-04 0.0001788330 9.743537e-05
[1996,] 2.425899e-04 0.0001808518 6.713504e-05
[1997,] 2.096691e-04 0.0001788157 6.394339e-05
[1998,] 3.271768e-04 0.0001791823 1.029500e-04
[1999,] 1.777273e-04 0.0001783436 5.983602e-05
[2000,] 2.725691e-04 0.0001801527 1.069272e-04
[2001,] 1.517022e-04 0.0001789028 5.022518e-05
[2002,] 2.503075e-04 0.0001768461 7.596043e-05
[2003,] 3.254350e-04 0.0001788119 9.975480e-05
[2004,] 2.515731e-04 0.0001803216 9.839749e-05
[2005,] 2.494714e-04 0.0001806516 6.894444e-05
[2006,] 1.992487e-04 0.0001774833 6.463859e-05
[2007,] 2.565393e-04 0.0001791578 8.167623e-05
[2008,] 2.075112e-04 0.0001825265 8.280336e-05
[2009,] 1.548457e-04 0.0001789379 5.180357e-05
[2010,] 1.387592e-04 0.0001782176 4.611263e-05
[2011,] 2.035108e-04 0.0001818604 5.671760e-05
[2012,] 1.687705e-04 0.0001800329 5.553525e-05
[2013,] 1.111263e-04 0.0001806781 3.640010e-05
[2014,] 1.031901e-04 0.0001771168 3.498549e-05
[2015,] 1.364668e-04 0.0001785488 4.417076e-05
[2016,] 2.573185e-04 0.0001782474 7.478153e-05
[2017,] 2.413968e-04 0.0001774060 7.476351e-05
[2018,] 2.545540e-04 0.0001784452 7.434627e-05
[2019,] 2.441607e-04 0.0001785874 7.105883e-05
[2020,] 2.603837e-04 0.0001842360 6.714801e-05
[2021,] 1.821664e-04 0.0001874750 7.623093e-05
[2022,] 5.511625e-04 0.0001922823 1.132882e-04
[2023,] 2.236200e-04 0.0001795649 6.441139e-05
[2024,] 2.390027e-04 0.0001792219 6.805424e-05
[2025,] 2.249232e-04 0.0001794078 6.488905e-05
[2026,] 1.141677e-04 0.0001765750 3.764326e-05
[2027,] 2.465474e-04 0.0001779469 7.803884e-05
[2028,] 1.924337e-04 0.0001767576 6.311885e-05
[2029,] 1.889245e-04 0.0001767702 6.248428e-05
[2030,] 1.883572e-04 0.0001767645 6.219105e-05
[2031,] 1.884313e-04 0.0001767698 6.232190e-05
[2032,] 9.599864e-05 0.0001810575 3.193761e-05
[2033,] 1.164553e-04 0.0001782033 3.903486e-05
[2034,] 2.163284e-04 0.0001774855 6.422736e-05
[2035,] 2.144915e-04 0.0001767078 6.508770e-05
[2036,] 1.843718e-04 0.0001756431 5.952402e-05
[2037,] 1.630207e-04 0.0001755888 5.315146e-05
[2038,] 1.482933e-04 0.0001804171 4.976003e-05
[2039,] 1.595226e-04 0.0001756229 5.295342e-05
[2040,] 1.146784e-04 0.0001776649 3.870647e-05
[2041,] 1.419284e-04 0.0001792163 4.714916e-05
[2042,] 1.570667e-04 0.0001813975 5.283621e-05
[2043,] 1.231145e-04 0.0001783203 4.313574e-05
[2044,] 1.573750e-04 0.0001787319 5.214946e-05
[2045,] 1.403013e-04 0.0001769211 4.719208e-05
[2046,] 1.572412e-04 0.0001814386 5.293294e-05
[2047,] 4.129909e-04 0.0001789786 1.307370e-04
[2048,] 1.169992e-04 0.0001783594 3.898446e-05
[2049,] 1.898753e-04 0.0001767799 6.182600e-05
[2050,] 1.791767e-04 0.0001797344 6.240434e-05
[2051,] 1.221448e-04 0.0001774999 3.974738e-05
[2052,] 1.886132e-04 0.0001791137 6.525801e-05
[2053,] 1.594146e-04 0.0001829678 6.199515e-05
[2054,] 1.849444e-04 0.0001794327 6.446723e-05
[2055,] 2.032874e-04 0.0001793163 7.173573e-05
[2056,] 1.462534e-04 0.0001803689 5.295203e-05
[2057,] 1.141358e-04 0.0001768822 3.849178e-05
[2058,] 2.005169e-04 0.0001799695 7.211278e-05
[2059,] 2.047031e-04 0.0001795228 7.296564e-05
[2060,] 1.170729e-04 0.0001760754 3.895627e-05
[2061,] 2.029934e-04 0.0001789485 7.586507e-05
[2062,] 1.140012e-04 0.0001787665 3.724826e-05
[2063,] 2.035851e-04 0.0001791192 7.127866e-05
[2064,] 2.086152e-04 0.0001791477 7.331822e-05
[2065,] 1.656646e-04 0.0001800576 6.037266e-05
[2066,] 1.584607e-04 0.0001797184 5.708587e-05
[2067,] 1.766859e-04 0.0001788967 5.852960e-05
[2068,] 1.542690e-04 0.0001835198 5.996304e-05
[2069,] 1.789909e-04 0.0001820621 6.947703e-05
[2070,] 1.465933e-04 0.0001810610 5.463260e-05
[2071,] 1.159622e-04 0.0001779012 3.965299e-05
[2072,] 1.367520e-04 0.0001805783 5.016402e-05
[2073,] 1.144527e-04 0.0001779922 3.904634e-05
[2074,] 2.174345e-04 0.0002028692 1.072512e-04
[2075,] 1.762511e-04 0.0001848262 6.723142e-05
[2076,] 1.704849e-04 0.0001807960 5.987678e-05
[2077,] 1.285444e-04 0.0001757966 4.269311e-05
[2078,] 1.658623e-04 0.0001802454 5.621943e-05
[2079,] 1.646744e-04 0.0001814397 6.267765e-05
[2080,] 1.797505e-04 0.0001858140 7.353139e-05
[2081,] 1.580256e-04 0.0001791423 5.155477e-05
[2082,] 2.304238e-04 0.0001835415 9.455596e-05
[2083,] 2.462486e-04 0.0001869006 1.062675e-04
[2084,] 2.495843e-04 0.0001866313 1.075036e-04
[2085,] 2.745718e-04 0.0001788743 1.052370e-04
[2086,] 1.688368e-04 0.0001770918 5.871632e-05
[2087,] 2.515948e-04 0.0001841931 1.050862e-04
[2088,] 2.673983e-04 0.0001854585 1.145982e-04
[2089,] 1.494414e-04 0.0001789881 4.958928e-05
[2090,] 2.438025e-04 0.0001837516 1.008669e-04
[2091,] 2.820796e-04 0.0001849261 1.206543e-04
[2092,] 1.492075e-04 0.0001815606 5.137208e-05
[2093,] 1.558626e-04 0.0001889082 6.405452e-05
[2094,] 1.721818e-04 0.0001861444 7.023057e-05
[2095,] 2.211856e-04 0.0001897170 9.729677e-05
[2096,] 2.111599e-04 0.0001871415 8.959178e-05
[2097,] 3.564530e-04 0.0001831008 1.507566e-04
[2098,] 1.284767e-04 0.0001769972 4.361688e-05
[2099,] 1.601878e-04 0.0001888722 6.618070e-05
[2100,] 1.624383e-04 0.0001794432 5.454974e-05
[2101,] 2.079406e-04 0.0001786776 7.638053e-05
[2102,] 2.966762e-04 0.0001785050 1.032539e-04
[2103,] 1.516417e-04 0.0001768059 5.006445e-05
[2104,] 9.997581e-05 0.0001770103 3.338416e-05
[2105,] 9.828699e-05 0.0001765493 3.269324e-05
[2106,] 9.895593e-05 0.0001765069 3.294198e-05
[2107,] 1.868289e-04 0.0001761747 5.849020e-05
[2108,] 2.285782e-04 0.0001764069 7.264960e-05
[2109,] 9.864583e-05 0.0001764292 3.275621e-05
[2110,] 2.480773e-04 0.0001802304 9.756402e-05
[2111,] 9.871299e-05 0.0001764255 3.277349e-05
[2112,] 9.822801e-05 0.0001764403 3.262576e-05
[2113,] 9.823156e-05 0.0001764687 3.264460e-05
[2114,] 9.818687e-05 0.0001764645 3.262585e-05
[2115,] 9.798572e-05 0.0001764694 3.255320e-05
[2116,] 1.003346e-04 0.0001773999 3.286633e-05
[2117,] 9.836861e-05 0.0001764254 3.266036e-05
[2118,] 9.821077e-05 0.0001764314 3.261150e-05
[2119,] 9.870400e-05 0.0001764590 3.281009e-05
[2120,] 9.771604e-05 0.0001773949 3.254700e-05
[2121,] 9.931735e-05 0.0001784630 3.252044e-05
[2122,] 9.844038e-05 0.0001766357 3.278542e-05
[2123,] 1.006927e-04 0.0001785949 3.289257e-05
[2124,] 9.885707e-05 0.0001772372 3.266209e-05
[2125,] 1.570747e-04 0.0001792048 5.351305e-05
[2126,] 9.831915e-05 0.0001786598 3.240905e-05
[2127,] 9.868165e-05 0.0001771423 3.265535e-05
[2128,] 1.553210e-04 0.0001790589 5.123665e-05
[2129,] 9.862732e-05 0.0001769664 3.292231e-05
[2130,] 9.834614e-05 0.0001769664 3.280262e-05
[2131,] 1.642155e-04 0.0001765219 5.361197e-05
[2132,] 1.925126e-04 0.0001784448 6.834542e-05
[2133,] 1.931692e-04 0.0001783154 6.845928e-05
[2134,] 9.881756e-05 0.0001772491 3.271672e-05
[2135,] 9.859140e-05 0.0001772858 3.299841e-05
[2136,] 9.867927e-05 0.0001795948 3.242003e-05
[2137,] 9.926377e-05 0.0001770254 3.327333e-05
[2138,] 1.128007e-04 0.0001800551 3.913002e-05
[2139,] 9.823054e-05 0.0001791922 3.250641e-05
[2140,] 9.813895e-05 0.0001807312 3.256831e-05
[2141,] 1.772954e-04 0.0001822310 5.619520e-05
[2142,] 9.927284e-05 0.0001824876 3.275663e-05
[2143,] 9.759712e-05 0.0001771259 3.242363e-05
[2144,] 1.034093e-04 0.0001761499 3.475176e-05
[2145,] 9.913666e-05 0.0001758814 3.304872e-05
[2146,] 1.955216e-04 0.0001780045 6.022299e-05
[2147,] 9.746658e-05 0.0001762363 3.223792e-05
[2148,] 9.705474e-05 0.0001780792 3.204365e-05
[2149,] 9.724434e-05 0.0001829874 3.288606e-05
[2150,] 1.007430e-04 0.0001769257 3.376925e-05
[2151,] 9.733188e-05 0.0001817426 3.307406e-05
[2152,] 9.709470e-05 0.0001765572 3.239396e-05
[2153,] 1.729713e-04 0.0001768245 5.673591e-05
[2154,] 1.709137e-04 0.0001774681 5.646915e-05
[2155,] 1.704941e-04 0.0001775108 5.632289e-05
[2156,] 9.740672e-05 0.0001793328 3.290279e-05
[2157,] 1.755039e-04 0.0001764007 5.696366e-05
[2158,] 1.013774e-04 0.0001830744 3.351122e-05
[2159,] 1.440234e-04 0.0001791144 4.551064e-05
[2160,] 1.185654e-04 0.0001789808 3.948481e-05
[2161,] 1.201878e-04 0.0001764239 3.844536e-05
[2162,] 1.163796e-04 0.0001764283 3.752397e-05
[2163,] 1.714827e-04 0.0001783207 5.675777e-05
[2164,] 1.260168e-04 0.0001813457 4.548633e-05
[2165,] 1.193431e-04 0.0001794484 4.035966e-05
[2166,] 1.217508e-04 0.0001764687 3.886463e-05
[2167,] 1.293622e-04 0.0001803220 4.630684e-05
[2168,] 1.593618e-04 0.0001788096 5.283461e-05
[2169,] 1.591280e-04 0.0001789843 5.289400e-05
[2170,] 1.164304e-04 0.0001762409 3.749547e-05
[2171,] 1.356103e-04 0.0001765602 4.523458e-05
[2172,] 1.193315e-04 0.0001769532 3.944152e-05
[2173,] 1.451189e-04 0.0001777342 4.840739e-05
[2174,] 1.354935e-04 0.0001776275 4.419331e-05
[2175,] 1.430211e-04 0.0001767384 4.776457e-05
[2176,] 1.430409e-04 0.0001779051 4.578678e-05
[2177,] 1.648703e-04 0.0001789412 5.623499e-05
[2178,] 1.177533e-04 0.0001766374 4.051997e-05
[2179,] 1.091735e-04 0.0001762236 3.646574e-05
[2180,] 2.219573e-04 0.0001789476 7.292609e-05
[2181,] 1.201400e-04 0.0001765609 4.135170e-05
[2182,] 1.051916e-04 0.0001759487 3.515643e-05
[2183,] 9.778205e-05 0.0001757749 3.262061e-05
[2184,] 1.116558e-04 0.0001779309 3.790872e-05
[2185,] 1.115766e-04 0.0001779400 3.788121e-05
[2186,] 1.103917e-04 0.0001786011 3.741621e-05
[2187,] 1.066656e-04 0.0001789612 3.536551e-05
[2188,] 1.014645e-04 0.0001761985 3.347378e-05
[2189,] 1.616657e-04 0.0001762213 5.607531e-05
[2190,] 1.330291e-04 0.0001762474 4.576674e-05
[2191,] 9.735607e-05 0.0001806444 3.336135e-05
[2192,] 1.266924e-04 0.0001776122 4.463038e-05
[2193,] 1.418607e-04 0.0001787632 4.734478e-05
[2194,] 1.420452e-04 0.0001784432 4.738042e-05
[2195,] 1.264134e-04 0.0001780651 4.485317e-05
[2196,] 1.071690e-04 0.0001772443 3.556736e-05
[2197,] 1.074627e-04 0.0001781979 3.566892e-05
[2198,] 1.021074e-04 0.0001785313 3.429346e-05
[2199,] 1.014459e-04 0.0001785792 3.402025e-05
[2200,] 1.585723e-04 0.0001787829 5.346792e-05
[2201,] 1.615264e-04 0.0001784109 5.344246e-05
[2202,] 1.957289e-04 0.0001782544 6.679936e-05
[2203,] 2.009426e-04 0.0001784656 6.866842e-05
[2204,] 1.441400e-04 0.0001785984 4.814618e-05
[2205,] 1.009416e-04 0.0001793967 3.392381e-05
[2206,] 1.105835e-04 0.0001845050 4.041050e-05
[2207,] 1.589244e-04 0.0001796216 5.848383e-05
[2208,] 1.355051e-04 0.0001773027 4.333089e-05
[2209,] 1.635707e-04 0.0001781343 5.323535e-05
[2210,] 1.574727e-04 0.0001795899 5.226094e-05
[2211,] 1.537302e-04 0.0001813229 4.543375e-05
[2212,] 1.481854e-04 0.0001810359 4.418624e-05
[2213,] 1.059720e-04 0.0001886775 3.861561e-05
[2214,] 1.828187e-04 0.0001785816 5.491604e-05
[2215,] 2.015132e-04 0.0001783210 6.034558e-05
[2216,] 9.693650e-05 0.0001803433 3.289073e-05
[2217,] 1.413013e-04 0.0001769570 4.649934e-05
[2218,] 1.405967e-04 0.0001765037 4.607433e-05
[2219,] 1.057113e-04 0.0001768873 3.498174e-05
[2220,] 1.019383e-04 0.0001774575 3.368644e-05
[2221,] 1.369716e-04 0.0001769826 4.481354e-05
[2222,] 1.463004e-04 0.0001773345 4.917637e-05
[2223,] 1.113184e-04 0.0001765842 3.672307e-05
[2224,] 1.031434e-04 0.0001777946 3.392516e-05
[2225,] 1.077620e-04 0.0001766527 3.538106e-05
[2226,] 1.598231e-04 0.0001781726 5.281169e-05
[2227,] 1.015569e-04 0.0001777754 3.366997e-05
[2228,] 1.136122e-04 0.0001770887 3.673748e-05
[2229,] 1.121164e-04 0.0001770933 3.629911e-05
[2230,] 1.315696e-04 0.0001764702 4.364323e-05
[2231,] 1.328887e-04 0.0001770254 4.323836e-05
[2232,] 1.350885e-04 0.0001769511 4.410305e-05
[2233,] 1.005436e-04 0.0001774542 3.336977e-05
[2234,] 1.310322e-04 0.0001785877 4.448659e-05
[2235,] 1.281850e-04 0.0001777424 4.302256e-05
[2236,] 1.296675e-04 0.0001767842 4.359722e-05
[2237,] 1.197741e-04 0.0001776826 3.948953e-05
[2238,] 1.291345e-04 0.0001768630 4.319958e-05
[2239,] 1.177815e-04 0.0001767773 3.900843e-05
[2240,] 1.243161e-04 0.0001776532 4.111539e-05
[2241,] 1.471999e-04 0.0001794764 4.942839e-05
[2242,] 1.796331e-04 0.0001789276 5.973771e-05
[2243,] 1.206487e-04 0.0001770744 3.997539e-05
[2244,] 1.762626e-04 0.0001788848 5.876116e-05
[2245,] 9.569010e-05 0.0001789446 3.207085e-05
[2246,] 1.191221e-04 0.0001774626 3.964945e-05
[2247,] 1.027802e-04 0.0001774889 3.415698e-05
[2248,] 1.522327e-04 0.0001758203 4.976869e-05
[2249,] 9.854534e-05 0.0001817464 3.193559e-05
[2250,] 9.553907e-05 0.0001755570 3.167730e-05
[2251,] 9.624610e-05 0.0001767642 3.222301e-05
[2252,] 1.027629e-04 0.0001769323 3.412642e-05
[2253,] 1.325320e-04 0.0001767950 4.418605e-05
[2254,] 1.508054e-04 0.0001765194 4.981893e-05
[2255,] 1.198978e-04 0.0001772744 3.963075e-05
[2256,] 1.217749e-04 0.0001772664 4.057151e-05
[2257,] 1.189761e-04 0.0001774389 3.967413e-05
[2258,] 2.027179e-04 0.0001787648 6.820142e-05
[2259,] 1.198886e-04 0.0001774504 3.988497e-05
[2260,] 1.778298e-04 0.0001786440 5.902381e-05
[2261,] 1.182894e-04 0.0001765948 3.891596e-05
[2262,] 1.296107e-04 0.0001769982 4.193661e-05
[2263,] 1.879123e-04 0.0001805704 6.821319e-05
[2264,] 1.664832e-04 0.0001784335 5.576951e-05
[2265,] 1.172746e-04 0.0001781970 3.744052e-05
[2266,] 1.088950e-04 0.0001852840 3.883389e-05
[2267,] 1.010352e-04 0.0001864088 3.528110e-05
[2268,] 1.784512e-04 0.0001815197 6.488641e-05
[2269,] 1.200262e-04 0.0001974762 4.800846e-05
[2270,] 1.440646e-04 0.0001808191 4.876546e-05
[2271,] 1.754771e-04 0.0001790681 5.980000e-05
[2272,] 1.443924e-04 0.0001807688 4.906858e-05
[2273,] 1.859414e-04 0.0001775910 6.095885e-05
[2274,] 1.782113e-04 0.0001773367 5.923780e-05
[2275,] 1.806258e-04 0.0001773994 5.997169e-05
[2276,] 1.489920e-04 0.0001788685 5.018130e-05
[2277,] 5.595438e-04 0.0001787234 2.131192e-04
[2278,] 5.469148e-04 0.0001812185 2.268482e-04
[2279,] 4.435024e-04 0.0001801177 1.766777e-04
[2280,] 4.200555e-04 0.0001804415 1.682979e-04
[2281,] 4.139240e-04 0.0001804009 1.655182e-04
[2282,] 3.938327e-04 0.0001813923 1.608944e-04
[2283,] 3.318306e-04 0.0001783390 1.236281e-04
[2284,] 2.984867e-04 0.0001786135 1.116909e-04
[2285,] 2.893927e-04 0.0001780350 1.060417e-04
[2286,] 1.463250e-04 0.0001836300 5.348932e-05
[2287,] 2.884106e-04 0.0001786234 1.077704e-04
[2288,] 2.806869e-04 0.0001785943 1.046553e-04
[2289,] 2.526914e-04 0.0001789071 9.455083e-05
[2290,] 2.997798e-04 0.0001778151 1.091041e-04
[2291,] 3.065254e-04 0.0001780135 1.125496e-04
[2292,] 2.999321e-04 0.0001781144 1.104344e-04
[2293,] 3.031440e-04 0.0001781202 1.116820e-04
[2294,] 3.407592e-04 0.0001780909 1.259347e-04
[2295,] 2.301861e-04 0.0001774542 8.186357e-05
[2296,] 1.629065e-04 0.0001770176 5.432221e-05
[2297,] 1.326588e-04 0.0001778150 4.096941e-05
[2298,] 1.532972e-04 0.0001780173 4.673644e-05
[2299,] 1.499671e-04 0.0001777361 4.604268e-05
[2300,] 1.453777e-04 0.0001779112 4.464844e-05
[2301,] 1.697313e-04 0.0001772366 5.538824e-05
[2302,] 1.535091e-04 0.0001801957 5.621553e-05
[2303,] 1.476422e-04 0.0001828256 5.398688e-05
[2304,] 1.472185e-04 0.0001827763 5.374404e-05
[2305,] 1.803961e-04 0.0001780512 5.823002e-05
[2306,] 1.208658e-04 0.0001863501 4.195294e-05
[2307,] 1.961739e-04 0.0001781903 6.239463e-05
[2308,] 1.939843e-04 0.0001780956 6.205990e-05
[2309,] 1.615451e-04 0.0001794853 5.584081e-05
[2310,] 1.496353e-04 0.0001803650 5.235443e-05
[2311,] 1.908652e-04 0.0001786979 5.950100e-05
[2312,] 1.559129e-04 0.0001802076 5.460349e-05
[2313,] 1.417234e-03 0.0001919235 7.933125e-04
[2314,] 2.107950e-03 0.0001884709 1.139523e-03
[2315,] 4.571516e-04 0.0001809135 1.888995e-04
[2316,] 7.164237e-04 0.0001777058 2.509775e-04
[2317,] 4.696627e-04 0.0001792438 1.859803e-04
[2318,] 5.990876e-04 0.0001822247 2.600937e-04
[2319,] 6.654961e-04 0.0001777892 2.418235e-04
[2320,] 6.730033e-04 0.0001776197 2.417551e-04
[2321,] 3.232290e-04 0.0001811344 1.307036e-04
```
