## Supplementary material for "Characterization of shared and ancestry-specific signals driving complex traits using multi-ancestry fine-mapping": s1_data.bim

```
9	chr9:132767647:T:C	0	132767647	C	T
9	chr9:132771634:C:A	0	132771634	A	C
9	chr9:132773518:G:A	0	132773518	A	G
9	chr9:132774292:G:C	0	132774292	C	G
9	chr9:132774830:T:C	0	132774830	C	T
9	chr9:132775129:AG:A	0	132775129	A	AG
9	chr9:132775997:G:C	0	132775997	C	G
9	chr9:132776033:A:G	0	132776033	G	A
9	chr9:132776069:T:C	0	132776069	C	T
9	chr9:132776493:T:C	0	132776493	C	T
9	chr9:132777426:C:T	0	132777426	T	C
9	chr9:132777562:T:G	0	132777562	G	T
9	chr9:132777998:G:A	0	132777998	A	G
9	chr9:132779089:A:G	0	132779089	G	A
9	chr9:132779640:C:T	0	132779640	T	C
9	chr9:132780758:G:C	0	132780758	C	G
9	chr9:132780859:T:C	0	132780859	C	T
9	chr9:132783426:G:T	0	132783426	T	G
9	chr9:132785249:G:A	0	132785249	A	G
9	chr9:132785312:C:T	0	132785312	T	C
9	chr9:132785703:G:GA	0	132785703	GA	G
9	chr9:132787740:T:C	0	132787740	C	T
9	chr9:132788134:T:C	0	132788134	C	T
9	chr9:132789419:A:G	0	132789419	G	A
9	chr9:132790035:C:A	0	132790035	A	C
9	chr9:132790179:G:A	0	132790179	A	G
9	chr9:132793070:CT:C	0	132793070	C	CT
9	chr9:132793841:T:C	0	132793841	C	T
9	chr9:132794049:G:A	0	132794049	A	G
9	chr9:132794433:C:G	0	132794433	G	C
9	chr9:132795323:G:GC	0	132795323	GC	G
9	chr9:132795393:G:A	0	132795393	A	G
9	chr9:132795677:G:A	0	132795677	A	G
9	chr9:132795798:A:T	0	132795798	T	A
9	chr9:132797362:T:A	0	132797362	A	T
9	chr9:132797819:C:T	0	132797819	T	C
9	chr9:132798094:T:C	0	132798094	C	T
9	chr9:132798503:A:G	0	132798503	G	A
9	chr9:132798695:T:G	0	132798695	G	T
9	chr9:132800287:T:C	0	132800287	C	T
9	chr9:132800803:T:C	0	132800803	C	T
9	chr9:132800849:G:C	0	132800849	C	G
9	chr9:132801138:C:T	0	132801138	T	C
9	chr9:132801485:A:G	0	132801485	G	A
9	chr9:132801628:T:A	0	132801628	A	T
9	chr9:132801662:T:C	0	132801662	C	T
9	chr9:132801762:G:A	0	132801762	A	G
9	chr9:132801925:C:T	0	132801925	T	C
9	chr9:132802052:C:T	0	132802052	T	C
9	chr9:132802624:G:A	0	132802624	A	G
9	chr9:132802631:G:C	0	132802631	C	G
9	chr9:132802695:T:C	0	132802695	C	T
9	chr9:132802704:C:T	0	132802704	T	C
9	chr9:132803087:G:A	0	132803087	A	G
9	chr9:132803335:G:A	0	132803335	A	G
9	chr9:132803393:CATATATAAA:C	0	132803393	C	CATATATAAA
9	chr9:132803461:C:T	0	132803461	T	C
9	chr9:132803781:T:C	0	132803781	C	T
9	chr9:132803893:C:T	0	132803893	T	C
9	chr9:132803974:T:C	0	132803974	C	T
9	chr9:132804600:A:G	0	132804600	G	A
9	chr9:132804739:T:C	0	132804739	C	T
9	chr9:132805080:C:T	0	132805080	T	C
9	chr9:132805189:G:A	0	132805189	A	G
9	chr9:132805553:G:A	0	132805553	A	G
9	chr9:132806521:G:A	0	132806521	A	G
9	chr9:132806632:T:C	0	132806632	C	T
9	chr9:132806749:A:G	0	132806749	G	A
9	chr9:132807949:G:A	0	132807949	A	G
9	chr9:132808028:T:C	0	132808028	C	T
9	chr9:132808642:G:C	0	132808642	C	G
9	chr9:132808720:A:G	0	132808720	G	A
9	chr9:132808914:C:A	0	132808914	A	C
9	chr9:132808981:T:C	0	132808981	C	T
9	chr9:132809386:A:C	0	132809386	C	A
9	chr9:132809437:A:G	0	132809437	G	A
9	chr9:132809596:G:A	0	132809596	A	G
9	chr9:132809600:T:C	0	132809600	C	T
9	chr9:132810130:C:T	0	132810130	T	C
9	chr9:132810617:G:A	0	132810617	A	G
9	chr9:132811061:C:T	0	132811061	T	C
9	chr9:132811300:G:A	0	132811300	A	G
9	chr9:132815180:T:C	0	132815180	C	T
9	chr9:132815195:G:A	0	132815195	A	G
9	chr9:132815518:G:A	0	132815518	A	G
9	chr9:132815776:T:C	0	132815776	C	T
9	chr9:132815948:C:T	0	132815948	T	C
9	chr9:132816269:G:C	0	132816269	C	G
9	chr9:132816641:C:T	0	132816641	T	C
9	chr9:132817254:C:T	0	132817254	T	C
9	chr9:132817347:T:A	0	132817347	A	T
9	chr9:132817753:T:C	0	132817753	C	T
9	chr9:132817901:G:C	0	132817901	C	G
9	chr9:132817919:G:A	0	132817919	A	G
9	chr9:132818753:C:T	0	132818753	T	C
9	chr9:132819605:G:A	0	132819605	A	G
9	chr9:132821331:G:A	0	132821331	A	G
9	chr9:132821655:T:C	0	132821655	C	T
9	chr9:132825896:T:C	0	132825896	C	T
9	chr9:132826037:G:A	0	132826037	A	G
9	chr9:132827103:T:C	0	132827103	C	T
9	chr9:132827654:A:C	0	132827654	C	A
9	chr9:132828978:T:C	0	132828978	C	T
9	chr9:132829638:C:T	0	132829638	T	C
9	chr9:132829652:T:A	0	132829652	A	T
9	chr9:132830530:CAT:C	0	132830530	C	CAT
9	chr9:132832516:C:T	0	132832516	T	C
9	chr9:132832629:A:G	0	132832629	G	A
9	chr9:132833067:T:C	0	132833067	C	T
9	chr9:132833541:G:A	0	132833541	A	G
9	chr9:132833994:T:C	0	132833994	C	T
9	chr9:132834003:G:T	0	132834003	T	G
9	chr9:132835198:A:G	0	132835198	G	A
9	chr9:132835238:C:T	0	132835238	T	C
9	chr9:132835493:C:T	0	132835493	T	C
9	chr9:132835791:C:T	0	132835791	T	C
9	chr9:132836064:G:A	0	132836064	A	G
9	chr9:132836253:C:T	0	132836253	T	C
9	chr9:132836545:T:C	0	132836545	C	T
9	chr9:132836885:G:A	0	132836885	A	G
9	chr9:132838251:G:GA	0	132838251	GA	G
9	chr9:132840766:G:A	0	132840766	A	G
9	chr9:132841122:G:A	0	132841122	A	G
9	chr9:132841215:T:C	0	132841215	C	T
9	chr9:132841311:G:A	0	132841311	A	G
9	chr9:132843197:G:A	0	132843197	A	G
9	chr9:132843263:G:A	0	132843263	A	G
9	chr9:132843408:A:G	0	132843408	G	A
9	chr9:132844371:A:G	0	132844371	G	A
9	chr9:132845080:A:G	0	132845080	G	A
9	chr9:132845145:G:C	0	132845145	C	G
9	chr9:132846040:G:A	0	132846040	A	G
9	chr9:132846438:T:C	0	132846438	C	T
9	chr9:132846485:T:C	0	132846485	C	T
9	chr9:132846742:A:G	0	132846742	G	A
9	chr9:132847048:T:C	0	132847048	C	T
9	chr9:132847091:G:A	0	132847091	A	G
9	chr9:132847265:C:A	0	132847265	A	C
9	chr9:132847941:G:A	0	132847941	A	G
9	chr9:132848133:AAAAAAAAAAAG:A	0	132848133	A	AAAAAAAAAAAG
9	chr9:132849062:C:A	0	132849062	A	C
9	chr9:132849514:T:C	0	132849514	C	T
9	chr9:132849550:C:T	0	132849550	T	C
9	chr9:132849651:G:T	0	132849651	T	G
9	chr9:132850589:G:A	0	132850589	A	G
9	chr9:132851368:T:C	0	132851368	C	T
9	chr9:132852022:A:G	0	132852022	G	A
9	chr9:132852350:T:C	0	132852350	C	T
9	chr9:132853314:T:C	0	132853314	C	T
9	chr9:132854339:T:C	0	132854339	C	T
9	chr9:132854691:T:G	0	132854691	G	T
9	chr9:132855063:C:T	0	132855063	T	C
9	chr9:132855714:A:G	0	132855714	G	A
9	chr9:132858870:G:A	0	132858870	A	G
9	chr9:132859956:G:A	0	132859956	A	G
9	chr9:132860478:G:A	0	132860478	A	G
9	chr9:132861579:A:G	0	132861579	G	A
9	chr9:132861701:T:C	0	132861701	C	T
9	chr9:132861715:A:G	0	132861715	G	A
9	chr9:132861884:T:C	0	132861884	C	T
9	chr9:132862515:A:G	0	132862515	G	A
9	chr9:132863426:C:T	0	132863426	T	C
9	chr9:132863827:C:T	0	132863827	T	C
9	chr9:132863839:T:C	0	132863839	C	T
9	chr9:132864371:T:G	0	132864371	G	T
9	chr9:132864544:A:G	0	132864544	G	A
9	chr9:132865250:C:A	0	132865250	A	C
9	chr9:132865430:A:G	0	132865430	G	A
9	chr9:132865471:A:C	0	132865471	C	A
9	chr9:132865559:C:T	0	132865559	T	C
9	chr9:132865641:C:T	0	132865641	T	C
9	chr9:132865994:C:T	0	132865994	T	C
9	chr9:132867835:C:T	0	132867835	T	C
9	chr9:132869347:T:A	0	132869347	A	T
9	chr9:132869689:T:C	0	132869689	C	T
9	chr9:132869887:G:A	0	132869887	A	G
9	chr9:132870268:T:G	0	132870268	G	T
9	chr9:132871444:T:C	0	132871444	C	T
9	chr9:132872869:T:C	0	132872869	C	T
9	chr9:132873155:C:T	0	132873155	T	C
9	chr9:132873447:G:A	0	132873447	A	G
9	chr9:132873467:T:A	0	132873467	A	T
9	chr9:132873723:GC:G	0	132873723	G	GC
9	chr9:132874415:T:C	0	132874415	C	T
9	chr9:132874686:G:A	0	132874686	A	G
9	chr9:132876337:C:T	0	132876337	T	C
9	chr9:132876472:C:T	0	132876472	T	C
9	chr9:132877828:C:T	0	132877828	T	C
9	chr9:132878242:A:G	0	132878242	G	A
9	chr9:132878623:C:T	0	132878623	T	C
9	chr9:132881518:C:T	0	132881518	T	C
9	chr9:132883034:G:A	0	132883034	A	G
9	chr9:132883158:G:A	0	132883158	A	G
9	chr9:132885091:C:T	0	132885091	T	C
9	chr9:132888429:C:T	0	132888429	T	C
9	chr9:132888694:A:G	0	132888694	G	A
9	chr9:132889874:C:T	0	132889874	T	C
9	chr9:132891798:C:T	0	132891798	T	C
9	chr9:132892556:C:T	0	132892556	T	C
9	chr9:132894301:T:C	0	132894301	C	T
9	chr9:132894747:G:A	0	132894747	A	G
9	chr9:132894863:A:C	0	132894863	C	A
9	chr9:132894913:G:A	0	132894913	A	G
9	chr9:132897330:G:A	0	132897330	A	G
9	chr9:132897727:C:T	0	132897727	T	C
9	chr9:132897777:C:T	0	132897777	T	C
9	chr9:132898672:T:C	0	132898672	C	T
9	chr9:132898777:T:C	0	132898777	C	T
9	chr9:132899149:T:A	0	132899149	A	T
9	chr9:132899361:T:C	0	132899361	C	T
9	chr9:132899816:C:A	0	132899816	A	C
9	chr9:132900143:T:C	0	132900143	C	T
9	chr9:132900647:C:T	0	132900647	T	C
9	chr9:132900954:C:A	0	132900954	A	C
9	chr9:132901458:G:A	0	132901458	A	G
9	chr9:132901734:A:G	0	132901734	G	A
9	chr9:132902064:T:C	0	132902064	C	T
9	chr9:132903440:C:T	0	132903440	T	C
9	chr9:132903480:T:C	0	132903480	C	T
9	chr9:132904143:T:C	0	132904143	C	T
9	chr9:132904619:TACACTGG:T	0	132904619	T	TACACTGG
9	chr9:132906176:G:A	0	132906176	A	G
9	chr9:132906322:G:C	0	132906322	C	G
9	chr9:132906639:C:A	0	132906639	A	C
9	chr9:132906834:T:C	0	132906834	C	T
9	chr9:132906890:G:C	0	132906890	C	G
9	chr9:132907092:G:A	0	132907092	A	G
9	chr9:132907560:G:GC	0	132907560	GC	G
9	chr9:132907581:C:T	0	132907581	T	C
9	chr9:132908137:T:TTTTG	0	132908137	TTTTG	T
9	chr9:132908262:C:T	0	132908262	T	C
9	chr9:132908327:A:G	0	132908327	G	A
9	chr9:132908367:G:A	0	132908367	A	G
9	chr9:132910179:T:C	0	132910179	C	T
9	chr9:132911517:A:G	0	132911517	G	A
9	chr9:132912840:G:A	0	132912840	A	G
9	chr9:132912885:G:A	0	132912885	A	G
9	chr9:132915716:G:A	0	132915716	A	G
9	chr9:132917393:C:T	0	132917393	T	C
9	chr9:132917648:T:A	0	132917648	A	T
9	chr9:132920795:C:T	0	132920795	T	C
9	chr9:132921221:A:C	0	132921221	C	A
9	chr9:132924617:A:G	0	132924617	G	A
9	chr9:132926689:T:G	0	132926689	G	T
9	chr9:132929522:G:A	0	132929522	A	G
9	chr9:132933471:T:C	0	132933471	C	T
9	chr9:132933474:C:T	0	132933474	T	C
9	chr9:132939296:G:T	0	132939296	T	G
9	chr9:132939882:T:C	0	132939882	C	T
9	chr9:132940087:T:G	0	132940087	G	T
9	chr9:132941498:A:G	0	132941498	G	A
9	chr9:132944033:G:T	0	132944033	T	G
9	chr9:132944194:G:A	0	132944194	A	G
9	chr9:132945221:C:T	0	132945221	T	C
9	chr9:132945399:G:T	0	132945399	T	G
9	chr9:132945400:C:T	0	132945400	T	C
9	chr9:132945985:A:G	0	132945985	G	A
9	chr9:132946630:A:C	0	132946630	C	A
9	chr9:132946903:G:A	0	132946903	A	G
9	chr9:132947375:G:A	0	132947375	A	G
9	chr9:132947466:T:C	0	132947466	C	T
9	chr9:132947488:A:G	0	132947488	G	A
9	chr9:132947558:T:C	0	132947558	C	T
9	chr9:132947563:A:C	0	132947563	C	A
9	chr9:132947607:G:A	0	132947607	A	G
9	chr9:132947684:C:T	0	132947684	T	C
9	chr9:132948351:A:G	0	132948351	G	A
9	chr9:132951563:C:T	0	132951563	T	C
9	chr9:132951888:C:T	0	132951888	T	C
9	chr9:132951928:G:A	0	132951928	A	G
9	chr9:132952767:T:C	0	132952767	C	T
9	chr9:132953429:A:G	0	132953429	G	A
9	chr9:132956506:C:T	0	132956506	T	C
9	chr9:132959947:C:T	0	132959947	T	C
9	chr9:132961256:A:G	0	132961256	G	A
9	chr9:132961887:G:A	0	132961887	A	G
9	chr9:132961964:G:A	0	132961964	A	G
9	chr9:132962287:G:A	0	132962287	A	G
9	chr9:132962405:C:T	0	132962405	T	C
9	chr9:132963204:A:G	0	132963204	G	A
9	chr9:132963614:A:G	0	132963614	G	A
9	chr9:132964473:T:A	0	132964473	A	T
9	chr9:132964475:T:G	0	132964475	G	T
9	chr9:132965148:G:A	0	132965148	A	G
9	chr9:132966033:C:T	0	132966033	T	C
9	chr9:132966050:G:A	0	132966050	A	G
9	chr9:132966230:G:A	0	132966230	A	G
9	chr9:132967028:C:G	0	132967028	G	C
9	chr9:132967565:G:A	0	132967565	A	G
9	chr9:132968138:A:G	0	132968138	G	A
9	chr9:132969253:G:A	0	132969253	A	G
9	chr9:132969499:G:A	0	132969499	A	G
9	chr9:132969836:T:C	0	132969836	C	T
9	chr9:132970228:C:T	0	132970228	T	C
9	chr9:132971175:G:C	0	132971175	C	G
9	chr9:132971771:C:T	0	132971771	T	C
9	chr9:132971798:C:A	0	132971798	A	C
9	chr9:132972272:A:G	0	132972272	G	A
9	chr9:132972602:G:A	0	132972602	A	G
9	chr9:132972844:G:A	0	132972844	A	G
9	chr9:132973245:G:A	0	132973245	A	G
9	chr9:132973499:C:T	0	132973499	T	C
9	chr9:132973574:T:C	0	132973574	C	T
9	chr9:132973583:G:T	0	132973583	T	G
9	chr9:132973688:A:C	0	132973688	C	A
9	chr9:132973861:A:G	0	132973861	G	A
9	chr9:132974054:G:A	0	132974054	A	G
9	chr9:132974067:A:G	0	132974067	G	A
9	chr9:132974801:GA:G	0	132974801	G	GA
9	chr9:132975187:G:A	0	132975187	A	G
9	chr9:132975727:A:C	0	132975727	C	A
9	chr9:132975769:T:C	0	132975769	C	T
9	chr9:132975774:A:G	0	132975774	G	A
9	chr9:132975988:T:A	0	132975988	A	T
9	chr9:132975997:A:G	0	132975997	G	A
9	chr9:132976129:T:A	0	132976129	A	T
9	chr9:132977033:C:T	0	132977033	T	C
9	chr9:132977070:G:A	0	132977070	A	G
9	chr9:132977566:A:G	0	132977566	G	A
9	chr9:132977715:T:C	0	132977715	C	T
9	chr9:132977758:T:C	0	132977758	C	T
9	chr9:132977948:A:G	0	132977948	G	A
9	chr9:132977992:G:A	0	132977992	A	G
9	chr9:132978410:C:T	0	132978410	T	C
9	chr9:132980381:C:T	0	132980381	T	C
9	chr9:132981096:A:G	0	132981096	G	A
9	chr9:132981516:T:C	0	132981516	C	T
9	chr9:132982533:G:A	0	132982533	A	G
9	chr9:132983728:T:G	0	132983728	G	T
9	chr9:132984676:C:T	0	132984676	T	C
9	chr9:132985028:C:T	0	132985028	T	C
9	chr9:132985452:G:A	0	132985452	A	G
9	chr9:132985646:C:T	0	132985646	T	C
9	chr9:132985854:G:A	0	132985854	A	G
9	chr9:132986611:T:G	0	132986611	G	T
9	chr9:132987108:C:T	0	132987108	T	C
9	chr9:132987600:T:C	0	132987600	C	T
9	chr9:132987908:G:A	0	132987908	A	G
9	chr9:132988098:A:G	0	132988098	G	A
9	chr9:132988115:G:A	0	132988115	A	G
9	chr9:132988790:C:T	0	132988790	T	C
9	chr9:132988892:G:A	0	132988892	A	G
9	chr9:132990109:T:C	0	132990109	C	T
9	chr9:132990250:CTCAT:C	0	132990250	C	CTCAT
9	chr9:132990767:C:T	0	132990767	T	C
9	chr9:132991261:C:G	0	132991261	G	C
9	chr9:132991306:A:G	0	132991306	G	A
9	chr9:132992300:C:T	0	132992300	T	C
9	chr9:132992602:A:C	0	132992602	C	A
9	chr9:132993162:C:T	0	132993162	T	C
9	chr9:132993384:G:A	0	132993384	A	G
9	chr9:132993824:T:C	0	132993824	C	T
9	chr9:132994784:G:C	0	132994784	C	G
9	chr9:132994930:AG:A	0	132994930	A	AG
9	chr9:132995625:C:T	0	132995625	T	C
9	chr9:132995768:T:C	0	132995768	C	T
9	chr9:132996132:C:T	0	132996132	T	C
9	chr9:132996286:C:T	0	132996286	T	C
9	chr9:132996465:C:G	0	132996465	G	C
9	chr9:132996697:T:C	0	132996697	C	T
9	chr9:132997350:C:T	0	132997350	T	C
9	chr9:132997916:A:G	0	132997916	G	A
9	chr9:132998090:C:A	0	132998090	A	C
9	chr9:132998126:A:C	0	132998126	C	A
9	chr9:132998153:A:G	0	132998153	G	A
9	chr9:132998173:A:T	0	132998173	T	A
9	chr9:132998249:T:C	0	132998249	C	T
9	chr9:132998893:G:C	0	132998893	C	G
9	chr9:132999881:A:T	0	132999881	T	A
9	chr9:133000231:T:C	0	133000231	C	T
9	chr9:133000264:T:C	0	133000264	C	T
9	chr9:133000286:G:A	0	133000286	A	G
9	chr9:133000321:T:C	0	133000321	C	T
9	chr9:133000647:G:A	0	133000647	A	G
9	chr9:133000764:A:T	0	133000764	T	A
9	chr9:133000871:A:G	0	133000871	G	A
9	chr9:133001439:C:T	0	133001439	T	C
9	chr9:133001891:T:A	0	133001891	A	T
9	chr9:133001900:G:A	0	133001900	A	G
9	chr9:133002247:G:A	0	133002247	A	G
9	chr9:133002560:C:T	0	133002560	T	C
9	chr9:133002624:T:C	0	133002624	C	T
9	chr9:133003890:G:C	0	133003890	C	G
9	chr9:133004069:C:T	0	133004069	T	C
9	chr9:133004885:G:A	0	133004885	A	G
9	chr9:133005082:C:A	0	133005082	A	C
9	chr9:133005211:T:G	0	133005211	G	T
9	chr9:133006022:C:T	0	133006022	T	C
9	chr9:133006837:G:A	0	133006837	A	G
9	chr9:133006841:G:C	0	133006841	C	G
9	chr9:133007391:A:T	0	133007391	T	A
9	chr9:133007553:A:T	0	133007553	T	A
9	chr9:133007829:G:A	0	133007829	A	G
9	chr9:133007950:A:C	0	133007950	C	A
9	chr9:133008043:T:C	0	133008043	C	T
9	chr9:133008163:C:A	0	133008163	A	C
9	chr9:133008176:G:A	0	133008176	A	G
9	chr9:133008194:G:A	0	133008194	A	G
9	chr9:133008217:A:G	0	133008217	G	A
9	chr9:133009186:T:C	0	133009186	C	T
9	chr9:133009218:T:C	0	133009218	C	T
9	chr9:133009419:T:G	0	133009419	G	T
9	chr9:133009668:A:G	0	133009668	G	A
9	chr9:133012149:C:T	0	133012149	T	C
9	chr9:133012198:G:A	0	133012198	A	G
9	chr9:133012468:C:T	0	133012468	T	C
9	chr9:133012521:TGGTGAAAC:T	0	133012521	T	TGGTGAAAC
9	chr9:133012664:G:A	0	133012664	A	G
9	chr9:133012703:T:A	0	133012703	A	T
9	chr9:133012763:G:A	0	133012763	A	G
9	chr9:133012799:GAGAA:G	0	133012799	G	GAGAA
9	chr9:133012895:C:T	0	133012895	T	C
9	chr9:133013020:G:A	0	133013020	A	G
9	chr9:133013129:G:A	0	133013129	A	G
9	chr9:133013364:C:T	0	133013364	T	C
9	chr9:133013509:C:A	0	133013509	A	C
9	chr9:133013624:T:C	0	133013624	C	T
9	chr9:133013643:C:T	0	133013643	T	C
9	chr9:133013676:A:G	0	133013676	G	A
9	chr9:133013705:GGAGGCT:G	0	133013705	G	GGAGGCT
9	chr9:133013756:G:A	0	133013756	A	G
9	chr9:133014026:A:G	0	133014026	G	A
9	chr9:133014192:G:A	0	133014192	A	G
9	chr9:133014577:C:T	0	133014577	T	C
9	chr9:133014692:A:G	0	133014692	G	A
9	chr9:133014975:G:A	0	133014975	A	G
9	chr9:133015042:T:C	0	133015042	C	T
9	chr9:133015156:A:G	0	133015156	G	A
9	chr9:133015604:G:A	0	133015604	A	G
9	chr9:133015840:T:G	0	133015840	G	T
9	chr9:133016492:T:C	0	133016492	C	T
9	chr9:133016602:C:A	0	133016602	A	C
9	chr9:133017427:T:C	0	133017427	C	T
9	chr9:133017575:T:C	0	133017575	C	T
9	chr9:133017594:T:C	0	133017594	C	T
9	chr9:133017783:A:G	0	133017783	G	A
9	chr9:133017987:A:C	0	133017987	C	A
9	chr9:133018256:C:T	0	133018256	T	C
9	chr9:133018603:C:T	0	133018603	T	C
9	chr9:133018711:G:A	0	133018711	A	G
9	chr9:133018743:C:T	0	133018743	T	C
9	chr9:133021081:T:G	0	133021081	G	T
9	chr9:133021242:A:AT	0	133021242	AT	A
9	chr9:133021372:A:T	0	133021372	T	A
9	chr9:133021623:C:T	0	133021623	T	C
9	chr9:133022002:C:T	0	133022002	T	C
9	chr9:133022383:G:A	0	133022383	A	G
9	chr9:133022675:C:A	0	133022675	A	C
9	chr9:133022704:G:A	0	133022704	A	G
9	chr9:133023761:G:C	0	133023761	C	G
9	chr9:133024501:G:A	0	133024501	A	G
9	chr9:133024548:G:C	0	133024548	C	G
9	chr9:133025312:G:A	0	133025312	A	G
9	chr9:133025870:T:A	0	133025870	A	T
9	chr9:133026378:T:C	0	133026378	C	T
9	chr9:133026897:G:T	0	133026897	T	G
9	chr9:133027302:C:T	0	133027302	T	C
9	chr9:133027575:A:G	0	133027575	G	A
9	chr9:133027651:G:A	0	133027651	A	G
9	chr9:133027904:T:C	0	133027904	C	T
9	chr9:133028238:G:A	0	133028238	A	G
9	chr9:133028610:T:C	0	133028610	C	T
9	chr9:133028879:A:G	0	133028879	G	A
9	chr9:133028953:T:C	0	133028953	C	T
9	chr9:133029363:A:G	0	133029363	G	A
9	chr9:133029651:C:T	0	133029651	T	C
9	chr9:133029762:G:C	0	133029762	C	G
9	chr9:133029769:A:G	0	133029769	G	A
9	chr9:133029868:T:C	0	133029868	C	T
9	chr9:133030314:C:T	0	133030314	T	C
9	chr9:133030670:C:T	0	133030670	T	C
9	chr9:133032804:A:G	0	133032804	G	A
9	chr9:133032812:G:A	0	133032812	A	G
9	chr9:133032913:A:G	0	133032913	G	A
9	chr9:133034941:T:C	0	133034941	C	T
9	chr9:133036092:A:G	0	133036092	G	A
9	chr9:133036716:A:G	0	133036716	G	A
9	chr9:133036777:T:C	0	133036777	C	T
9	chr9:133036843:T:C	0	133036843	C	T
9	chr9:133037189:A:G	0	133037189	G	A
9	chr9:133038096:C:T	0	133038096	T	C
9	chr9:133038965:G:T	0	133038965	T	G
9	chr9:133039527:C:A	0	133039527	A	C
9	chr9:133039611:T:C	0	133039611	C	T
9	chr9:133040838:A:T	0	133040838	T	A
9	chr9:133041088:C:T	0	133041088	T	C
9	chr9:133041137:C:T	0	133041137	T	C
9	chr9:133041428:T:C	0	133041428	C	T
9	chr9:133041631:A:G	0	133041631	G	A
9	chr9:133041643:A:G	0	133041643	G	A
9	chr9:133043991:G:A	0	133043991	A	G
9	chr9:133045219:G:A	0	133045219	A	G
9	chr9:133045783:C:T	0	133045783	T	C
9	chr9:133046252:G:A	0	133046252	A	G
9	chr9:133046365:G:A	0	133046365	A	G
9	chr9:133047764:C:T	0	133047764	T	C
9	chr9:133049728:T:C	0	133049728	C	T
9	chr9:133050630:A:G	0	133050630	G	A
9	chr9:133051606:A:G	0	133051606	G	A
9	chr9:133053813:A:C	0	133053813	C	A
9	chr9:133055402:T:C	0	133055402	C	T
9	chr9:133057557:A:G	0	133057557	G	A
9	chr9:133057735:C:T	0	133057735	T	C
9	chr9:133058374:C:T	0	133058374	T	C
9	chr9:133060007:A:G	0	133060007	G	A
9	chr9:133060063:C:T	0	133060063	T	C
9	chr9:133063483:G:T	0	133063483	T	G
9	chr9:133068122:A:G	0	133068122	G	A
9	chr9:133069821:A:G	0	133069821	G	A
9	chr9:133072397:A:G	0	133072397	G	A
9	chr9:133072461:G:A	0	133072461	A	G
9	chr9:133074221:G:T	0	133074221	T	G
9	chr9:133075765:A:T	0	133075765	T	A
9	chr9:133075844:A:G	0	133075844	G	A
9	chr9:133079406:G:A	0	133079406	A	G
9	chr9:133079454:A:T	0	133079454	T	A
9	chr9:133079784:T:C	0	133079784	C	T
9	chr9:133079814:T:TCAC	0	133079814	TCAC	T
9	chr9:133080209:C:T	0	133080209	T	C
9	chr9:133081152:CCT:C	0	133081152	C	CCT
9	chr9:133081196:C:T	0	133081196	T	C
9	chr9:133081253:A:G	0	133081253	G	A
9	chr9:133081417:T:G	0	133081417	G	T
9	chr9:133081579:C:T	0	133081579	T	C
9	chr9:133081704:A:G	0	133081704	G	A
9	chr9:133083805:C:T	0	133083805	T	C
9	chr9:133083858:A:C	0	133083858	C	A
9	chr9:133083939:C:A	0	133083939	A	C
9	chr9:133085367:G:A	0	133085367	A	G
9	chr9:133086400:A:G	0	133086400	G	A
9	chr9:133086409:C:T	0	133086409	T	C
9	chr9:133086422:T:C	0	133086422	C	T
9	chr9:133086723:C:G	0	133086723	G	C
9	chr9:133087640:T:G	0	133087640	G	T
9	chr9:133088346:C:A	0	133088346	A	C
9	chr9:133088484:G:A	0	133088484	A	G
9	chr9:133088606:G:C	0	133088606	C	G
9	chr9:133088775:C:T	0	133088775	T	C
9	chr9:133088778:T:G	0	133088778	G	T
9	chr9:133090554:C:T	0	133090554	T	C
9	chr9:133090572:G:C	0	133090572	C	G
9	chr9:133090975:C:T	0	133090975	T	C
9	chr9:133091387:C:T	0	133091387	T	C
9	chr9:133092627:A:G	0	133092627	G	A
9	chr9:133092751:G:A	0	133092751	A	G
9	chr9:133092933:G:T	0	133092933	T	G
9	chr9:133092980:C:T	0	133092980	T	C
9	chr9:133093170:G:A	0	133093170	A	G
9	chr9:133093558:C:T	0	133093558	T	C
9	chr9:133093733:A:G	0	133093733	G	A
9	chr9:133094152:T:C	0	133094152	C	T
9	chr9:133095719:G:T	0	133095719	T	G
9	chr9:133096337:G:A	0	133096337	A	G
9	chr9:133096455:G:A	0	133096455	A	G
9	chr9:133097170:A:G	0	133097170	G	A
9	chr9:133098692:G:C	0	133098692	C	G
9	chr9:133098713:G:A	0	133098713	A	G
9	chr9:133099484:G:GA	0	133099484	GA	G
9	chr9:133101165:A:G	0	133101165	G	A
9	chr9:133101277:C:T	0	133101277	T	C
9	chr9:133101311:G:A	0	133101311	A	G
9	chr9:133102196:C:T	0	133102196	T	C
9	chr9:133105134:C:T	0	133105134	T	C
9	chr9:133107004:T:C	0	133107004	C	T
9	chr9:133109267:A:G	0	133109267	G	A
9	chr9:133110135:A:C	0	133110135	C	A
9	chr9:133110409:C:T	0	133110409	T	C
9	chr9:133111369:C:G	0	133111369	G	C
9	chr9:133117657:A:G	0	133117657	G	A
9	chr9:133118087:G:T	0	133118087	T	G
9	chr9:133118576:CA:C	0	133118576	C	CA
9	chr9:133121591:GATC:G	0	133121591	G	GATC
9	chr9:133122273:A:G	0	133122273	G	A
9	chr9:133122302:T:C	0	133122302	C	T
9	chr9:133122405:T:C	0	133122405	C	T
9	chr9:133123236:G:A	0	133123236	A	G
9	chr9:133123723:CAG:C	0	133123723	C	CAG
9	chr9:133125563:A:G	0	133125563	G	A
9	chr9:133126222:A:G	0	133126222	G	A
9	chr9:133126376:A:G	0	133126376	G	A
9	chr9:133126579:T:C	0	133126579	C	T
9	chr9:133126709:C:T	0	133126709	T	C
9	chr9:133126847:T:C	0	133126847	C	T
9	chr9:133126964:A:G	0	133126964	G	A
9	chr9:133127300:A:T	0	133127300	T	A
9	chr9:133128535:C:T	0	133128535	T	C
9	chr9:133128714:C:T	0	133128714	T	C
9	chr9:133129312:G:A	0	133129312	A	G
9	chr9:133129383:C:T	0	133129383	T	C
9	chr9:133129513:C:T	0	133129513	T	C
9	chr9:133129828:TTC:T	0	133129828	T	TTC
9	chr9:133130250:A:G	0	133130250	G	A
9	chr9:133130728:A:G	0	133130728	G	A
9	chr9:133131341:G:A	0	133131341	A	G
9	chr9:133131971:A:C	0	133131971	C	A
9	chr9:133132529:T:C	0	133132529	C	T
9	chr9:133132601:C:T	0	133132601	T	C
9	chr9:133133804:G:A	0	133133804	A	G
9	chr9:133133850:C:G	0	133133850	G	C
9	chr9:133133862:T:C	0	133133862	C	T
9	chr9:133134332:C:G	0	133134332	G	C
9	chr9:133134790:C:T	0	133134790	T	C
9	chr9:133134999:T:C	0	133134999	C	T
9	chr9:133135091:C:T	0	133135091	T	C
9	chr9:133135523:G:A	0	133135523	A	G
9	chr9:133135615:TG:T	0	133135615	T	TG
9	chr9:133135789:G:A	0	133135789	A	G
9	chr9:133137303:C:T	0	133137303	T	C
9	chr9:133137405:T:C	0	133137405	C	T
9	chr9:133137979:A:G	0	133137979	G	A
9	chr9:133138255:C:T	0	133138255	T	C
9	chr9:133138840:A:G	0	133138840	G	A
9	chr9:133138897:A:G	0	133138897	G	A
9	chr9:133139150:A:C	0	133139150	C	A
9	chr9:133139653:C:T	0	133139653	T	C
9	chr9:133139774:G:A	0	133139774	A	G
9	chr9:133139932:C:T	0	133139932	T	C
9	chr9:133141294:T:C	0	133141294	C	T
9	chr9:133141450:G:A	0	133141450	A	G
9	chr9:133141457:A:AG	0	133141457	AG	A
9	chr9:133141558:A:AAG	0	133141558	AAG	A
9	chr9:133141810:C:T	0	133141810	T	C
9	chr9:133142205:T:G	0	133142205	G	T
9	chr9:133142522:C:T	0	133142522	T	C
9	chr9:133142769:T:C	0	133142769	C	T
9	chr9:133142837:G:A	0	133142837	A	G
9	chr9:133143357:G:A	0	133143357	A	G
9	chr9:133144516:A:G	0	133144516	G	A
9	chr9:133144643:C:T	0	133144643	T	C
9	chr9:133144672:G:A	0	133144672	A	G
9	chr9:133145306:T:C	0	133145306	C	T
9	chr9:133146393:C:T	0	133146393	T	C
9	chr9:133146632:T:C	0	133146632	C	T
9	chr9:133146796:A:G	0	133146796	G	A
9	chr9:133146912:G:A	0	133146912	A	G
9	chr9:133147567:G:A	0	133147567	A	G
9	chr9:133147666:T:C	0	133147666	C	T
9	chr9:133150073:G:C	0	133150073	C	G
9	chr9:133153751:G:A	0	133153751	A	G
9	chr9:133155071:C:T	0	133155071	T	C
9	chr9:133155959:A:G	0	133155959	G	A
9	chr9:133156364:G:T	0	133156364	T	G
9	chr9:133156402:C:T	0	133156402	T	C
9	chr9:133156430:G:C	0	133156430	C	G
9	chr9:133157113:A:G	0	133157113	G	A
9	chr9:133157200:C:T	0	133157200	T	C
9	chr9:133157215:T:C	0	133157215	C	T
9	chr9:133158168:CCAG:C	0	133158168	C	CCAG
9	chr9:133159295:T:C	0	133159295	C	T
9	chr9:133159520:C:T	0	133159520	T	C
9	chr9:133160916:A:G	0	133160916	G	A
9	chr9:133160920:C:G	0	133160920	G	C
9	chr9:133160987:G:A	0	133160987	A	G
9	chr9:133162355:G:A	0	133162355	A	G
9	chr9:133162643:C:T	0	133162643	T	C
9	chr9:133163727:G:C	0	133163727	C	G
9	chr9:133164549:C:T	0	133164549	T	C
9	chr9:133164747:G:A	0	133164747	A	G
9	chr9:133165097:G:A	0	133165097	A	G
9	chr9:133165306:G:A	0	133165306	A	G
9	chr9:133165599:T:C	0	133165599	C	T
9	chr9:133166068:C:T	0	133166068	T	C
9	chr9:133166133:G:A	0	133166133	A	G
9	chr9:133166877:T:C	0	133166877	C	T
9	chr9:133167064:C:T	0	133167064	T	C
9	chr9:133167143:G:A	0	133167143	A	G
9	chr9:133167307:G:A	0	133167307	A	G
9	chr9:133167805:A:G	0	133167805	G	A
9	chr9:133167970:C:T	0	133167970	T	C
9	chr9:133168083:T:C	0	133168083	C	T
9	chr9:133168084:G:A	0	133168084	A	G
9	chr9:133168297:AT:A	0	133168297	A	AT
9	chr9:133170099:G:A	0	133170099	A	G
9	chr9:133170180:A:G	0	133170180	G	A
9	chr9:133170716:T:C	0	133170716	C	T
9	chr9:133171108:T:C	0	133171108	C	T
9	chr9:133171258:G:A	0	133171258	A	G
9	chr9:133172006:A:G	0	133172006	G	A
9	chr9:133174393:A:G	0	133174393	G	A
9	chr9:133174953:G:A	0	133174953	A	G
9	chr9:133175878:G:A	0	133175878	A	G
9	chr9:133178887:T:C	0	133178887	C	T
9	chr9:133178905:A:G	0	133178905	G	A
9	chr9:133179918:G:A	0	133179918	A	G
9	chr9:133180029:A:G	0	133180029	G	A
9	chr9:133180372:G:C	0	133180372	C	G
9	chr9:133180416:C:T	0	133180416	T	C
9	chr9:133180778:G:A	0	133180778	A	G
9	chr9:133180892:A:T	0	133180892	T	A
9	chr9:133180919:G:T	0	133180919	T	G
9	chr9:133180931:C:T	0	133180931	T	C
9	chr9:133181110:G:C	0	133181110	C	G
9	chr9:133181382:C:T	0	133181382	T	C
9	chr9:133181506:C:T	0	133181506	T	C
9	chr9:133181569:G:A	0	133181569	A	G
9	chr9:133181641:G:A	0	133181641	A	G
9	chr9:133181719:A:G	0	133181719	G	A
9	chr9:133182218:G:A	0	133182218	A	G
9	chr9:133182563:C:T	0	133182563	T	C
9	chr9:133182699:G:A	0	133182699	A	G
9	chr9:133182801:C:T	0	133182801	T	C
9	chr9:133183495:T:C	0	133183495	C	T
9	chr9:133183663:C:A	0	133183663	A	C
9	chr9:133183922:G:A	0	133183922	A	G
9	chr9:133183930:C:T	0	133183930	T	C
9	chr9:133184265:C:A	0	133184265	A	C
9	chr9:133185894:C:G	0	133185894	G	C
9	chr9:133185962:C:T	0	133185962	T	C
9	chr9:133186026:A:ATTG	0	133186026	ATTG	A
9	chr9:133186128:G:T	0	133186128	T	G
9	chr9:133186261:C:T	0	133186261	T	C
9	chr9:133186605:G:A	0	133186605	A	G
9	chr9:133186958:A:G	0	133186958	G	A
9	chr9:133186967:C:T	0	133186967	T	C
9	chr9:133187023:T:C	0	133187023	C	T
9	chr9:133187024:A:G	0	133187024	G	A
9	chr9:133187050:C:T	0	133187050	T	C
9	chr9:133187083:A:G	0	133187083	G	A
9	chr9:133187470:A:C	0	133187470	C	A
9	chr9:133187562:C:T	0	133187562	T	C
9	chr9:133187590:G:A	0	133187590	A	G
9	chr9:133187743:A:G	0	133187743	G	A
9	chr9:133187776:G:T	0	133187776	T	G
9	chr9:133187819:A:T	0	133187819	T	A
9	chr9:133187897:C:T	0	133187897	T	C
9	chr9:133187908:A:C	0	133187908	C	A
9	chr9:133187993:G:A	0	133187993	A	G
9	chr9:133188290:A:C	0	133188290	C	A
9	chr9:133189379:G:A	0	133189379	A	G
9	chr9:133189842:G:C	0	133189842	C	G
9	chr9:133190751:G:A	0	133190751	A	G
9	chr9:133192164:C:T	0	133192164	T	C
9	chr9:133193023:C:T	0	133193023	T	C
9	chr9:133193075:C:A	0	133193075	A	C
9	chr9:133194097:T:C	0	133194097	C	T
9	chr9:133194544:G:A	0	133194544	A	G
9	chr9:133195217:A:G	0	133195217	G	A
9	chr9:133195896:T:C	0	133195896	C	T
9	chr9:133196644:G:A	0	133196644	A	G
9	chr9:133197560:C:T	0	133197560	T	C
9	chr9:133197723:A:G	0	133197723	G	A
9	chr9:133199514:G:A	0	133199514	A	G
9	chr9:133200020:C:T	0	133200020	T	C
9	chr9:133200292:C:A	0	133200292	A	C
9	chr9:133200492:A:G	0	133200492	G	A
9	chr9:133200618:T:C	0	133200618	C	T
9	chr9:133200740:G:A	0	133200740	A	G
9	chr9:133201040:A:G	0	133201040	G	A
9	chr9:133201617:C:G	0	133201617	G	C
9	chr9:133201662:G:A	0	133201662	A	G
9	chr9:133201666:C:T	0	133201666	T	C
9	chr9:133201668:T:C	0	133201668	C	T
9	chr9:133202054:G:A	0	133202054	A	G
9	chr9:133202129:G:A	0	133202129	A	G
9	chr9:133202270:T:G	0	133202270	G	T
9	chr9:133202289:C:T	0	133202289	T	C
9	chr9:133202308:G:A	0	133202308	A	G
9	chr9:133202773:A:G	0	133202773	G	A
9	chr9:133202988:G:C	0	133202988	C	G
9	chr9:133203174:C:T	0	133203174	T	C
9	chr9:133203265:A:G	0	133203265	G	A
9	chr9:133203519:T:C	0	133203519	C	T
9	chr9:133203755:G:A	0	133203755	A	G
9	chr9:133203795:G:A	0	133203795	A	G
9	chr9:133204076:C:T	0	133204076	T	C
9	chr9:133204098:T:A	0	133204098	A	T
9	chr9:133204155:A:G	0	133204155	G	A
9	chr9:133204208:C:T	0	133204208	T	C
9	chr9:133204693:G:A	0	133204693	A	G
9	chr9:133204885:T:C	0	133204885	C	T
9	chr9:133205029:A:G	0	133205029	G	A
9	chr9:133205098:G:T	0	133205098	T	G
9	chr9:133205149:G:A	0	133205149	A	G
9	chr9:133206211:C:T	0	133206211	T	C
9	chr9:133206442:C:T	0	133206442	T	C
9	chr9:133207024:C:T	0	133207024	T	C
9	chr9:133207428:T:C	0	133207428	C	T
9	chr9:133208381:C:T	0	133208381	T	C
9	chr9:133208414:A:G	0	133208414	G	A
9	chr9:133208714:T:C	0	133208714	C	T
9	chr9:133209554:C:T	0	133209554	T	C
9	chr9:133209813:G:T	0	133209813	T	G
9	chr9:133210396:T:C	0	133210396	C	T
9	chr9:133210436:G:A	0	133210436	A	G
9	chr9:133211179:TG:T	0	133211179	T	TG
9	chr9:133211425:C:G	0	133211425	G	C
9	chr9:133211529:C:T	0	133211529	T	C
9	chr9:133211660:T:C	0	133211660	C	T
9	chr9:133212660:G:A	0	133212660	A	G
9	chr9:133212747:A:G	0	133212747	G	A
9	chr9:133213255:A:G	0	133213255	G	A
9	chr9:133213566:A:G	0	133213566	G	A
9	chr9:133214142:T:C	0	133214142	C	T
9	chr9:133215190:A:C	0	133215190	C	A
9	chr9:133215426:T:C	0	133215426	C	T
9	chr9:133215442:G:A	0	133215442	A	G
9	chr9:133215709:G:A	0	133215709	A	G
9	chr9:133216255:C:T	0	133216255	T	C
9	chr9:133216422:C:T	0	133216422	T	C
9	chr9:133217372:C:A	0	133217372	A	C
9	chr9:133217626:C:T	0	133217626	T	C
9	chr9:133217812:G:A	0	133217812	A	G
9	chr9:133218228:C:T	0	133218228	T	C
9	chr9:133218448:C:G	0	133218448	G	C
9	chr9:133218763:C:A	0	133218763	A	C
9	chr9:133219243:T:A	0	133219243	A	T
9	chr9:133220344:C:T	0	133220344	T	C
9	chr9:133220523:G:A	0	133220523	A	G
9	chr9:133220796:G:T	0	133220796	T	G
9	chr9:133221239:G:A	0	133221239	A	G
9	chr9:133221272:T:C	0	133221272	C	T
9	chr9:133221319:G:A	0	133221319	A	G
9	chr9:133222215:C:T	0	133222215	T	C
9	chr9:133222426:A:G	0	133222426	G	A
9	chr9:133222438:A:C	0	133222438	C	A
9	chr9:133222788:A:G	0	133222788	G	A
9	chr9:133222828:C:T	0	133222828	T	C
9	chr9:133222862:T:C	0	133222862	C	T
9	chr9:133222887:A:C	0	133222887	C	A
9	chr9:133222904:C:T	0	133222904	T	C
9	chr9:133223109:G:A	0	133223109	A	G
9	chr9:133223111:T:G	0	133223111	G	T
9	chr9:133223533:G:A	0	133223533	A	G
9	chr9:133224133:T:G	0	133224133	G	T
9	chr9:133224302:C:T	0	133224302	T	C
9	chr9:133225101:C:T	0	133225101	T	C
9	chr9:133225109:T:C	0	133225109	C	T
9	chr9:133225511:G:A	0	133225511	A	G
9	chr9:133225820:A:G	0	133225820	G	A
9	chr9:133226228:T:C	0	133226228	C	T
9	chr9:133226612:T:G	0	133226612	G	T
9	chr9:133226812:T:C	0	133226812	C	T
9	chr9:133227055:T:C	0	133227055	C	T
9	chr9:133227766:C:T	0	133227766	T	C
9	chr9:133227864:GA:G	0	133227864	G	GA
9	chr9:133227894:C:T	0	133227894	T	C
9	chr9:133228038:C:T	0	133228038	T	C
9	chr9:133228084:T:C	0	133228084	C	T
9	chr9:133228203:C:T	0	133228203	T	C
9	chr9:133229306:G:A	0	133229306	A	G
9	chr9:133230128:C:T	0	133230128	T	C
9	chr9:133230316:A:G	0	133230316	G	A
9	chr9:133230420:G:A	0	133230420	A	G
9	chr9:133230763:G:A	0	133230763	A	G
9	chr9:133231024:A:G	0	133231024	G	A
9	chr9:133231249:C:T	0	133231249	T	C
9	chr9:133231587:G:A	0	133231587	A	G
9	chr9:133231713:A:C	0	133231713	C	A
9	chr9:133232054:C:G	0	133232054	G	C
9	chr9:133232142:A:G	0	133232142	G	A
9	chr9:133232400:G:A	0	133232400	A	G
9	chr9:133233283:G:A	0	133233283	A	G
9	chr9:133233778:C:T	0	133233778	T	C
9	chr9:133233865:G:A	0	133233865	A	G
9	chr9:133233892:G:A	0	133233892	A	G
9	chr9:133234284:T:C	0	133234284	C	T
9	chr9:133234344:T:A	0	133234344	A	T
9	chr9:133234438:A:G	0	133234438	G	A
9	chr9:133234925:C:T	0	133234925	T	C
9	chr9:133236343:T:C	0	133236343	C	T
9	chr9:133236642:A:G	0	133236642	G	A
9	chr9:133237026:A:G	0	133237026	G	A
9	chr9:133237150:T:C	0	133237150	C	T
9	chr9:133237183:C:T	0	133237183	T	C
9	chr9:133238396:C:T	0	133238396	T	C
9	chr9:133238680:A:T	0	133238680	T	A
9	chr9:133239184:A:C	0	133239184	C	A
9	chr9:133239789:A:G	0	133239789	G	A
9	chr9:133239848:G:C	0	133239848	C	G
9	chr9:133239889:G:A	0	133239889	A	G
9	chr9:133239923:C:G	0	133239923	G	C
9	chr9:133240301:T:C	0	133240301	C	T
9	chr9:133240419:A:AAAAT	0	133240419	AAAAT	A
9	chr9:133240489:G:A	0	133240489	A	G
9	chr9:133240546:A:G	0	133240546	G	A
9	chr9:133240605:G:T	0	133240605	T	G
9	chr9:133241008:T:C	0	133241008	C	T
9	chr9:133241275:G:A	0	133241275	A	G
9	chr9:133241372:G:A	0	133241372	A	G
9	chr9:133241661:T:C	0	133241661	C	T
9	chr9:133242108:C:T	0	133242108	T	C
9	chr9:133242373:C:G	0	133242373	G	C
9	chr9:133242577:G:A	0	133242577	A	G
9	chr9:133242776:C:T	0	133242776	T	C
9	chr9:133242793:G:A	0	133242793	A	G
9	chr9:133242836:A:C	0	133242836	C	A
9	chr9:133242941:G:A	0	133242941	A	G
9	chr9:133243016:AAAAAAAAAAAAAAAG:A	0	133243016	A	AAAAAAAAAAAAAAAG
9	chr9:133243075:AG:A	0	133243075	A	AG
9	chr9:133243353:T:C	0	133243353	C	T
9	chr9:133243413:C:T	0	133243413	T	C
9	chr9:133243479:G:A	0	133243479	A	G
9	chr9:133243592:T:C	0	133243592	C	T
9	chr9:133243841:G:C	0	133243841	C	G
9	chr9:133244390:A:G	0	133244390	G	A
9	chr9:133244422:G:A	0	133244422	A	G
9	chr9:133244501:G:A	0	133244501	A	G
9	chr9:133244567:A:G	0	133244567	G	A
9	chr9:133244570:C:G	0	133244570	G	C
9	chr9:133244598:A:G	0	133244598	G	A
9	chr9:133244704:G:A	0	133244704	A	G
9	chr9:133244809:G:A	0	133244809	A	G
9	chr9:133244933:A:G	0	133244933	G	A
9	chr9:133245575:T:C	0	133245575	C	T
9	chr9:133245627:G:A	0	133245627	A	G
9	chr9:133245916:C:T	0	133245916	T	C
9	chr9:133246054:T:C	0	133246054	C	T
9	chr9:133246239:G:A	0	133246239	A	G
9	chr9:133246265:A:G	0	133246265	G	A
9	chr9:133246866:T:C	0	133246866	C	T
9	chr9:133247259:G:C	0	133247259	C	G
9	chr9:133247319:T:C	0	133247319	C	T
9	chr9:133248353:T:C	0	133248353	C	T
9	chr9:133248453:A:G	0	133248453	G	A
9	chr9:133249012:G:A	0	133249012	A	G
9	chr9:133249045:A:G	0	133249045	G	A
9	chr9:133249215:T:G	0	133249215	G	T
9	chr9:133249942:A:T	0	133249942	T	A
9	chr9:133250329:C:G	0	133250329	G	C
9	chr9:133250742:A:C	0	133250742	C	A
9	chr9:133251108:C:T	0	133251108	T	C
9	chr9:133251112:A:C	0	133251112	C	A
9	chr9:133251249:A:G	0	133251249	G	A
9	chr9:133251881:T:C	0	133251881	C	T
9	chr9:133251979:C:T	0	133251979	T	C
9	chr9:133252094:A:G	0	133252094	G	A
9	chr9:133252214:G:A	0	133252214	A	G
9	chr9:133252254:T:C	0	133252254	C	T
9	chr9:133252302:A:G	0	133252302	G	A
9	chr9:133252377:C:T	0	133252377	T	C
9	chr9:133252424:G:A	0	133252424	A	G
9	chr9:133253080:A:G	0	133253080	G	A
9	chr9:133253159:A:G	0	133253159	G	A
9	chr9:133253171:T:C	0	133253171	C	T
9	chr9:133253216:T:C	0	133253216	C	T
9	chr9:133253276:A:G	0	133253276	G	A
9	chr9:133253277:T:C	0	133253277	C	T
9	chr9:133253385:T:C	0	133253385	C	T
9	chr9:133253692:A:G	0	133253692	G	A
9	chr9:133253725:C:T	0	133253725	T	C
9	chr9:133253728:A:T	0	133253728	T	A
9	chr9:133253973:A:G	0	133253973	G	A
9	chr9:133254224:G:A	0	133254224	A	G
9	chr9:133254255:T:G	0	133254255	G	T
9	chr9:133254260:G:A	0	133254260	A	G
9	chr9:133255801:C:T	0	133255801	T	C
9	chr9:133255935:G:T	0	133255935	T	G
9	chr9:133256028:C:T	0	133256028	T	C
9	chr9:133256050:C:T	0	133256050	T	C
9	chr9:133256074:G:A	0	133256074	A	G
9	chr9:133256085:A:T	0	133256085	T	A
9	chr9:133256396:C:T	0	133256396	T	C
9	chr9:133256459:T:C	0	133256459	C	T
9	chr9:133256508:C:T	0	133256508	T	C
9	chr9:133256518:T:C	0	133256518	C	T
9	chr9:133256692:C:T	0	133256692	T	C
9	chr9:133256916:A:G	0	133256916	G	A
9	chr9:133256963:T:C	0	133256963	C	T
9	chr9:133257129:G:A	0	133257129	A	G
9	chr9:133257138:T:C	0	133257138	C	T
9	chr9:133257221:C:T	0	133257221	T	C
9	chr9:133257320:A:T	0	133257320	T	A
9	chr9:133257367:C:A	0	133257367	A	C
9	chr9:133257486:T:C	0	133257486	C	T
9	chr9:133257567:T:C	0	133257567	C	T
9	chr9:133257570:C:T	0	133257570	T	C
9	chr9:133257647:G:T	0	133257647	T	G
9	chr9:133257791:G:A	0	133257791	A	G
9	chr9:133257831:C:T	0	133257831	T	C
9	chr9:133258116:G:A	0	133258116	A	G
9	chr9:133258308:A:C	0	133258308	C	A
9	chr9:133258323:A:G	0	133258323	G	A
9	chr9:133258352:C:T	0	133258352	T	C
9	chr9:133258643:G:A	0	133258643	A	G
9	chr9:133259603:T:G	0	133259603	G	T
9	chr9:133259604:T:C	0	133259604	C	T
9	chr9:133259656:C:T	0	133259656	T	C
9	chr9:133259717:G:T	0	133259717	T	G
9	chr9:133259791:C:G	0	133259791	G	C
9	chr9:133259833:G:A	0	133259833	A	G
9	chr9:133259834:C:T	0	133259834	T	C
9	chr9:133260040:A:G	0	133260040	G	A
9	chr9:133260074:G:A	0	133260074	A	G
9	chr9:133260148:G:A	0	133260148	A	G
9	chr9:133260255:T:C	0	133260255	C	T
9	chr9:133260349:A:G	0	133260349	G	A
9	chr9:133260743:G:A	0	133260743	A	G
9	chr9:133260793:T:A	0	133260793	A	T
9	chr9:133261113:G:A	0	133261113	A	G
9	chr9:133261367:C:A	0	133261367	A	C
9	chr9:133261370:C:T	0	133261370	T	C
9	chr9:133261662:G:A	0	133261662	A	G
9	chr9:133261703:A:G	0	133261703	G	A
9	chr9:133261730:G:C	0	133261730	C	G
9	chr9:133261737:G:A	0	133261737	A	G
9	chr9:133262243:T:C	0	133262243	C	T
9	chr9:133262254:C:T	0	133262254	T	C
9	chr9:133262534:T:C	0	133262534	C	T
9	chr9:133262722:T:G	0	133262722	G	T
9	chr9:133262826:C:T	0	133262826	T	C
9	chr9:133262914:A:G	0	133262914	G	A
9	chr9:133263894:C:T	0	133263894	T	C
9	chr9:133264214:C:T	0	133264214	T	C
9	chr9:133264351:T:C	0	133264351	C	T
9	chr9:133265051:T:C	0	133265051	C	T
9	chr9:133265724:T:C	0	133265724	C	T
9	chr9:133266092:G:A	0	133266092	A	G
9	chr9:133266456:T:C	0	133266456	C	T
9	chr9:133266772:C:T	0	133266772	T	C
9	chr9:133266804:G:T	0	133266804	T	G
9	chr9:133266900:A:C	0	133266900	C	A
9	chr9:133266942:A:G	0	133266942	G	A
9	chr9:133267707:G:A	0	133267707	A	G
9	chr9:133267708:C:T	0	133267708	T	C
9	chr9:133267800:A:G	0	133267800	G	A
9	chr9:133267960:T:C	0	133267960	C	T
9	chr9:133268030:G:A	0	133268030	A	G
9	chr9:133268647:A:T	0	133268647	T	A
9	chr9:133268698:A:G	0	133268698	G	A
9	chr9:133268872:A:T	0	133268872	T	A
9	chr9:133268885:G:A	0	133268885	A	G
9	chr9:133268897:A:G	0	133268897	G	A
9	chr9:133269015:C:T	0	133269015	T	C
9	chr9:133269042:A:G	0	133269042	G	A
9	chr9:133269122:A:G	0	133269122	G	A
9	chr9:133269214:G:A	0	133269214	A	G
9	chr9:133269461:T:C	0	133269461	C	T
9	chr9:133269582:A:G	0	133269582	G	A
9	chr9:133269706:T:C	0	133269706	C	T
9	chr9:133269992:A:C	0	133269992	C	A
9	chr9:133270061:G:A	0	133270061	A	G
9	chr9:133270074:T:A	0	133270074	A	T
9	chr9:133270565:G:A	0	133270565	A	G
9	chr9:133270615:A:G	0	133270615	G	A
9	chr9:133270637:AT:A	0	133270637	A	AT
9	chr9:133270647:G:T	0	133270647	T	G
9	chr9:133270797:T:A	0	133270797	A	T
9	chr9:133270880:T:C	0	133270880	C	T
9	chr9:133271001:T:C	0	133271001	C	T
9	chr9:133271182:T:C	0	133271182	C	T
9	chr9:133271325:C:T	0	133271325	T	C
9	chr9:133271505:G:T	0	133271505	T	G
9	chr9:133271597:C:T	0	133271597	T	C
9	chr9:133271745:T:C	0	133271745	C	T
9	chr9:133271880:G:A	0	133271880	A	G
9	chr9:133272138:G:A	0	133272138	A	G
9	chr9:133272408:G:T	0	133272408	T	G
9	chr9:133272585:G:A	0	133272585	A	G
9	chr9:133272816:T:C	0	133272816	C	T
9	chr9:133272953:C:G	0	133272953	G	C
9	chr9:133273813:C:T	0	133273813	T	C
9	chr9:133273983:A:G	0	133273983	G	A
9	chr9:133274084:C:T	0	133274084	T	C
9	chr9:133274165:G:A	0	133274165	A	G
9	chr9:133274293:AC:A	0	133274293	A	AC
9	chr9:133274306:G:A	0	133274306	A	G
9	chr9:133274414:A:G	0	133274414	G	A
9	chr9:133274987:G:A	0	133274987	A	G
9	chr9:133275068:A:G	0	133275068	G	A
9	chr9:133275140:C:T	0	133275140	T	C
9	chr9:133275782:G:A	0	133275782	A	G
9	chr9:133276354:C:T	0	133276354	T	C
9	chr9:133276618:G:C	0	133276618	C	G
9	chr9:133276902:C:T	0	133276902	T	C
9	chr9:133277095:C:T	0	133277095	T	C
9	chr9:133278007:G:A	0	133278007	A	G
9	chr9:133278037:C:T	0	133278037	T	C
9	chr9:133278100:A:T	0	133278100	T	A
9	chr9:133278431:T:C	0	133278431	C	T
9	chr9:133278537:C:T	0	133278537	T	C
9	chr9:133278724:C:T	0	133278724	T	C
9	chr9:133279053:CA:C	0	133279053	C	CA
9	chr9:133279294:T:G	0	133279294	G	T
9	chr9:133279427:T:C	0	133279427	C	T
9	chr9:133279490:C:T	0	133279490	T	C
9	chr9:133279554:G:A	0	133279554	A	G
9	chr9:133279770:G:A	0	133279770	A	G
9	chr9:133279786:G:A	0	133279786	A	G
9	chr9:133279871:T:C	0	133279871	C	T
9	chr9:133280475:ATT:A	0	133280475	A	ATT
9	chr9:133280494:T:C	0	133280494	C	T
9	chr9:133281464:A:C	0	133281464	C	A
9	chr9:133281560:G:A	0	133281560	A	G
9	chr9:133281947:C:T	0	133281947	T	C
9	chr9:133282081:T:C	0	133282081	C	T
9	chr9:133282351:C:T	0	133282351	T	C
9	chr9:133282715:T:C	0	133282715	C	T
9	chr9:133282754:A:T	0	133282754	T	A
9	chr9:133282971:C:T	0	133282971	T	C
9	chr9:133283279:T:TCTAA	0	133283279	TCTAA	T
9	chr9:133283289:G:A	0	133283289	A	G
9	chr9:133283391:G:A	0	133283391	A	G
9	chr9:133283667:G:A	0	133283667	A	G
9	chr9:133283693:A:G	0	133283693	G	A
9	chr9:133283695:AAGGCC:A	0	133283695	A	AAGGCC
9	chr9:133283965:A:G	0	133283965	G	A
9	chr9:133283967:C:G	0	133283967	G	C
9	chr9:133284006:G:A	0	133284006	A	G
9	chr9:133284217:A:G	0	133284217	G	A
9	chr9:133284270:A:G	0	133284270	G	A
9	chr9:133284646:T:C	0	133284646	C	T
9	chr9:133284908:C:T	0	133284908	T	C
9	chr9:133284965:G:C	0	133284965	C	G
9	chr9:133285059:G:A	0	133285059	A	G
9	chr9:133285409:T:C	0	133285409	C	T
9	chr9:133285502:G:A	0	133285502	A	G
9	chr9:133285702:C:T	0	133285702	T	C
9	chr9:133285900:A:G	0	133285900	G	A
9	chr9:133286265:G:A	0	133286265	A	G
9	chr9:133286279:G:A	0	133286279	A	G
9	chr9:133286559:G:T	0	133286559	T	G
9	chr9:133287192:C:T	0	133287192	T	C
9	chr9:133287734:G:A	0	133287734	A	G
9	chr9:133287757:A:G	0	133287757	G	A
9	chr9:133287875:C:T	0	133287875	T	C
9	chr9:133287998:A:G	0	133287998	G	A
9	chr9:133288429:C:T	0	133288429	T	C
9	chr9:133289021:T:G	0	133289021	G	T
9	chr9:133289067:A:G	0	133289067	G	A
9	chr9:133289083:T:C	0	133289083	C	T
9	chr9:133289639:C:T	0	133289639	T	C
9	chr9:133290122:G:A	0	133290122	A	G
9	chr9:133292824:C:T	0	133292824	T	C
9	chr9:133293322:C:T	0	133293322	T	C
9	chr9:133293515:G:A	0	133293515	A	G
9	chr9:133294880:G:A	0	133294880	A	G
9	chr9:133294912:G:A	0	133294912	A	G
9	chr9:133295160:G:A	0	133295160	A	G
9	chr9:133295530:A:G	0	133295530	G	A
9	chr9:133295977:A:C	0	133295977	C	A
9	chr9:133296614:A:G	0	133296614	G	A
9	chr9:133296719:G:A	0	133296719	A	G
9	chr9:133296909:A:G	0	133296909	G	A
9	chr9:133297857:C:T	0	133297857	T	C
9	chr9:133297948:G:C	0	133297948	C	G
9	chr9:133297982:G:A	0	133297982	A	G
9	chr9:133297985:T:C	0	133297985	C	T
9	chr9:133297990:G:A	0	133297990	A	G
9	chr9:133298034:A:G	0	133298034	G	A
9	chr9:133298178:G:A	0	133298178	A	G
9	chr9:133298280:A:T	0	133298280	T	A
9	chr9:133299025:A:G	0	133299025	G	A
9	chr9:133299103:C:T	0	133299103	T	C
9	chr9:133299121:C:A	0	133299121	A	C
9	chr9:133299472:A:G	0	133299472	G	A
9	chr9:133299476:C:T	0	133299476	T	C
9	chr9:133300025:T:G	0	133300025	G	T
9	chr9:133300184:A:G	0	133300184	G	A
9	chr9:133300344:C:T	0	133300344	T	C
9	chr9:133300359:A:G	0	133300359	G	A
9	chr9:133300630:AG:A	0	133300630	A	AG
9	chr9:133300635:G:A	0	133300635	A	G
9	chr9:133300779:T:A	0	133300779	A	T
9	chr9:133301494:T:C	0	133301494	C	T
9	chr9:133301515:C:T	0	133301515	T	C
9	chr9:133301884:C:T	0	133301884	T	C
9	chr9:133301911:T:C	0	133301911	C	T
9	chr9:133302407:C:T	0	133302407	T	C
9	chr9:133302478:C:T	0	133302478	T	C
9	chr9:133302510:G:A	0	133302510	A	G
9	chr9:133303140:G:A	0	133303140	A	G
9	chr9:133303338:G:A	0	133303338	A	G
9	chr9:133303380:T:C	0	133303380	C	T
9	chr9:133303459:T:C	0	133303459	C	T
9	chr9:133303468:C:T	0	133303468	T	C
9	chr9:133303623:G:A	0	133303623	A	G
9	chr9:133303671:AC:A	0	133303671	A	AC
9	chr9:133303824:C:G	0	133303824	G	C
9	chr9:133303865:C:T	0	133303865	T	C
9	chr9:133303896:GGGCC:G	0	133303896	G	GGGCC
9	chr9:133303925:A:G	0	133303925	G	A
9	chr9:133304026:G:A	0	133304026	A	G
9	chr9:133304031:C:T	0	133304031	T	C
9	chr9:133304202:GT:G	0	133304202	G	GT
9	chr9:133304213:T:C	0	133304213	C	T
9	chr9:133304245:A:G	0	133304245	G	A
9	chr9:133304327:G:A	0	133304327	A	G
9	chr9:133304381:G:A	0	133304381	A	G
9	chr9:133304531:G:A	0	133304531	A	G
9	chr9:133305431:G:A	0	133305431	A	G
9	chr9:133305768:A:C	0	133305768	C	A
9	chr9:133305960:G:T	0	133305960	T	G
9	chr9:133305964:G:A	0	133305964	A	G
9	chr9:133306143:G:A	0	133306143	A	G
9	chr9:133306190:A:T	0	133306190	T	A
9	chr9:133306241:C:T	0	133306241	T	C
9	chr9:133306452:T:C	0	133306452	C	T
9	chr9:133306763:G:A	0	133306763	A	G
9	chr9:133306995:T:G	0	133306995	G	T
9	chr9:133307219:C:T	0	133307219	T	C
9	chr9:133307758:A:G	0	133307758	G	A
9	chr9:133307762:CTTT:C	0	133307762	C	CTTT
9	chr9:133311214:A:C	0	133311214	C	A
9	chr9:133311718:A:G	0	133311718	G	A
9	chr9:133312568:T:A	0	133312568	A	T
9	chr9:133316395:T:G	0	133316395	G	T
9	chr9:133316986:C:A	0	133316986	A	C
9	chr9:133317344:G:A	0	133317344	A	G
9	chr9:133317378:A:G	0	133317378	G	A
9	chr9:133317616:C:T	0	133317616	T	C
9	chr9:133317867:A:G	0	133317867	G	A
9	chr9:133317936:ACTG:A	0	133317936	A	ACTG
9	chr9:133317953:A:C	0	133317953	C	A
9	chr9:133318055:A:G	0	133318055	G	A
9	chr9:133318061:A:G	0	133318061	G	A
9	chr9:133318150:T:C	0	133318150	C	T
9	chr9:133318380:T:C	0	133318380	C	T
9	chr9:133318693:A:G	0	133318693	G	A
9	chr9:133319125:G:A	0	133319125	A	G
9	chr9:133319414:A:C	0	133319414	C	A
9	chr9:133319751:C:T	0	133319751	T	C
9	chr9:133320090:T:C	0	133320090	C	T
9	chr9:133320816:G:T	0	133320816	T	G
9	chr9:133321378:A:G	0	133321378	G	A
9	chr9:133322034:G:C	0	133322034	C	G
9	chr9:133322720:C:A	0	133322720	A	C
9	chr9:133322807:C:A	0	133322807	A	C
9	chr9:133323002:T:A	0	133323002	A	T
9	chr9:133323762:G:GA	0	133323762	GA	G
9	chr9:133324112:G:A	0	133324112	A	G
9	chr9:133324174:C:T	0	133324174	T	C
9	chr9:133324675:T:TAG	0	133324675	TAG	T
9	chr9:133324803:G:A	0	133324803	A	G
9	chr9:133324916:A:G	0	133324916	G	A
9	chr9:133325633:T:C	0	133325633	C	T
9	chr9:133325932:T:C	0	133325932	C	T
9	chr9:133327169:A:T	0	133327169	T	A
9	chr9:133327758:T:C	0	133327758	C	T
9	chr9:133328311:G:A	0	133328311	A	G
9	chr9:133328538:A:G	0	133328538	G	A
9	chr9:133328898:C:A	0	133328898	A	C
9	chr9:133328939:C:T	0	133328939	T	C
9	chr9:133329004:T:C	0	133329004	C	T
9	chr9:133329338:G:A	0	133329338	A	G
9	chr9:133329585:A:G	0	133329585	G	A
9	chr9:133330450:A:G	0	133330450	G	A
9	chr9:133330591:A:G	0	133330591	G	A
9	chr9:133330649:A:G	0	133330649	G	A
9	chr9:133331302:AG:A	0	133331302	A	AG
9	chr9:133332630:G:A	0	133332630	A	G
9	chr9:133332667:G:A	0	133332667	A	G
9	chr9:133333974:A:G	0	133333974	G	A
9	chr9:133337361:A:T	0	133337361	T	A
9	chr9:133337474:G:A	0	133337474	A	G
9	chr9:133338163:A:G	0	133338163	G	A
9	chr9:133338575:G:A	0	133338575	A	G
9	chr9:133338901:C:T	0	133338901	T	C
9	chr9:133338938:C:T	0	133338938	T	C
9	chr9:133340381:T:C	0	133340381	C	T
9	chr9:133340993:C:T	0	133340993	T	C
9	chr9:133341194:C:T	0	133341194	T	C
9	chr9:133341861:G:T	0	133341861	T	G
9	chr9:133343008:C:T	0	133343008	T	C
9	chr9:133343191:T:G	0	133343191	G	T
9	chr9:133344393:A:G	0	133344393	G	A
9	chr9:133344567:C:T	0	133344567	T	C
9	chr9:133346201:C:A	0	133346201	A	C
9	chr9:133347380:ATGGCAGGCGCCT:A	0	133347380	A	ATGGCAGGCGCCT
9	chr9:133347421:C:A	0	133347421	A	C
9	chr9:133348619:T:C	0	133348619	C	T
9	chr9:133348787:T:C	0	133348787	C	T
9	chr9:133351103:A:G	0	133351103	G	A
9	chr9:133351226:G:A	0	133351226	A	G
9	chr9:133351795:A:G	0	133351795	G	A
9	chr9:133352034:G:A	0	133352034	A	G
9	chr9:133353536:T:C	0	133353536	C	T
9	chr9:133354358:T:C	0	133354358	C	T
9	chr9:133355635:G:A	0	133355635	A	G
9	chr9:133355934:A:G	0	133355934	G	A
9	chr9:133358017:C:T	0	133358017	T	C
9	chr9:133358322:G:T	0	133358322	T	G
9	chr9:133358539:G:A	0	133358539	A	G
9	chr9:133358600:C:T	0	133358600	T	C
9	chr9:133358763:G:C	0	133358763	C	G
9	chr9:133359654:G:C	0	133359654	C	G
9	chr9:133360141:A:G	0	133360141	G	A
9	chr9:133360818:C:G	0	133360818	G	C
9	chr9:133361351:T:C	0	133361351	C	T
9	chr9:133362840:T:TAAA	0	133362840	TAAA	T
9	chr9:133362957:C:G	0	133362957	G	C
9	chr9:133363074:T:C	0	133363074	C	T
9	chr9:133365561:G:C	0	133365561	C	G
9	chr9:133365870:T:A	0	133365870	A	T
9	chr9:133365882:T:C	0	133365882	C	T
9	chr9:133366892:G:A	0	133366892	A	G
9	chr9:133366976:C:G	0	133366976	G	C
9	chr9:133367688:G:A	0	133367688	A	G
9	chr9:133367696:C:A	0	133367696	A	C
9	chr9:133368224:G:C	0	133368224	C	G
9	chr9:133368597:T:C	0	133368597	C	T
9	chr9:133368628:T:C	0	133368628	C	T
9	chr9:133368982:A:G	0	133368982	G	A
9	chr9:133369011:A:T	0	133369011	T	A
9	chr9:133369679:T:C	0	133369679	C	T
9	chr9:133369746:G:A	0	133369746	A	G
9	chr9:133371633:A:G	0	133371633	G	A
9	chr9:133372523:G:C	0	133372523	C	G
9	chr9:133373428:T:C	0	133373428	C	T
9	chr9:133374318:T:C	0	133374318	C	T
9	chr9:133374768:T:C	0	133374768	C	T
9	chr9:133375073:C:G	0	133375073	G	C
9	chr9:133375798:C:T	0	133375798	T	C
9	chr9:133376399:A:G	0	133376399	G	A
9	chr9:133379032:A:G	0	133379032	G	A
9	chr9:133379795:C:T	0	133379795	T	C
9	chr9:133380419:C:T	0	133380419	T	C
9	chr9:133384072:G:A	0	133384072	A	G
9	chr9:133384145:A:G	0	133384145	G	A
9	chr9:133385241:C:T	0	133385241	T	C
9	chr9:133385574:G:A	0	133385574	A	G
9	chr9:133387172:A:G	0	133387172	G	A
9	chr9:133389365:C:T	0	133389365	T	C
9	chr9:133390448:G:A	0	133390448	A	G
9	chr9:133390850:G:A	0	133390850	A	G
9	chr9:133390854:C:T	0	133390854	T	C
9	chr9:133391050:G:T	0	133391050	T	G
9	chr9:133391397:G:A	0	133391397	A	G
9	chr9:133391530:T:C	0	133391530	C	T
9	chr9:133391555:A:G	0	133391555	G	A
9	chr9:133391816:C:T	0	133391816	T	C
9	chr9:133392148:C:T	0	133392148	T	C
9	chr9:133393697:T:C	0	133393697	C	T
9	chr9:133393990:C:T	0	133393990	T	C
9	chr9:133394104:T:C	0	133394104	C	T
9	chr9:133394541:T:C	0	133394541	C	T
9	chr9:133394682:C:T	0	133394682	T	C
9	chr9:133395594:G:A	0	133395594	A	G
9	chr9:133396161:G:A	0	133396161	A	G
9	chr9:133397789:T:C	0	133397789	C	T
9	chr9:133398528:T:C	0	133398528	C	T
9	chr9:133398563:G:T	0	133398563	T	G
9	chr9:133398609:T:C	0	133398609	C	T
9	chr9:133398899:C:A	0	133398899	A	C
9	chr9:133399364:T:C	0	133399364	C	T
9	chr9:133399602:G:A	0	133399602	A	G
9	chr9:133399736:A:G	0	133399736	G	A
9	chr9:133399920:C:T	0	133399920	T	C
9	chr9:133400778:C:T	0	133400778	T	C
9	chr9:133401060:T:C	0	133401060	C	T
9	chr9:133401266:A:G	0	133401266	G	A
9	chr9:133401507:T:C	0	133401507	C	T
9	chr9:133401663:CTGTGAGCCT:C	0	133401663	C	CTGTGAGCCT
9	chr9:133402044:G:A	0	133402044	A	G
9	chr9:133402194:A:G	0	133402194	G	A
9	chr9:133402682:C:T	0	133402682	T	C
9	chr9:133403773:G:A	0	133403773	A	G
9	chr9:133403838:G:A	0	133403838	A	G
9	chr9:133404019:G:A	0	133404019	A	G
9	chr9:133404946:A:G	0	133404946	G	A
9	chr9:133405169:T:C	0	133405169	C	T
9	chr9:133405195:T:C	0	133405195	C	T
9	chr9:133405217:A:G	0	133405217	G	A
9	chr9:133405218:C:T	0	133405218	T	C
9	chr9:133405414:T:G	0	133405414	G	T
9	chr9:133405717:A:C	0	133405717	C	A
9	chr9:133405872:T:C	0	133405872	C	T
9	chr9:133405977:A:C	0	133405977	C	A
9	chr9:133406422:T:C	0	133406422	C	T
9	chr9:133406610:G:A	0	133406610	A	G
9	chr9:133406620:A:G	0	133406620	G	A
9	chr9:133406668:G:T	0	133406668	T	G
9	chr9:133406714:G:A	0	133406714	A	G
9	chr9:133406717:C:A	0	133406717	A	C
9	chr9:133407494:A:G	0	133407494	G	A
9	chr9:133407982:C:T	0	133407982	T	C
9	chr9:133408188:T:C	0	133408188	C	T
9	chr9:133408257:T:C	0	133408257	C	T
9	chr9:133408339:G:A	0	133408339	A	G
9	chr9:133408403:G:C	0	133408403	C	G
9	chr9:133409358:T:C	0	133409358	C	T
9	chr9:133409763:A:G	0	133409763	G	A
9	chr9:133410021:G:A	0	133410021	A	G
9	chr9:133410068:A:G	0	133410068	G	A
9	chr9:133410193:C:T	0	133410193	T	C
9	chr9:133410264:G:A	0	133410264	A	G
9	chr9:133410554:A:G	0	133410554	G	A
9	chr9:133411399:T:C	0	133411399	C	T
9	chr9:133411481:T:C	0	133411481	C	T
9	chr9:133411579:G:C	0	133411579	C	G
9	chr9:133411772:C:A	0	133411772	A	C
9	chr9:133412261:A:G	0	133412261	G	A
9	chr9:133412544:T:A	0	133412544	A	T
9	chr9:133412676:C:T	0	133412676	T	C
9	chr9:133412734:G:A	0	133412734	A	G
9	chr9:133413692:T:G	0	133413692	G	T
9	chr9:133413712:T:C	0	133413712	C	T
9	chr9:133413750:G:A	0	133413750	A	G
9	chr9:133413996:G:A	0	133413996	A	G
9	chr9:133414075:C:G	0	133414075	G	C
9	chr9:133414114:A:G	0	133414114	G	A
9	chr9:133414312:A:C	0	133414312	C	A
9	chr9:133414815:C:T	0	133414815	T	C
9	chr9:133415918:G:A	0	133415918	A	G
9	chr9:133416296:T:A	0	133416296	A	T
9	chr9:133416428:G:A	0	133416428	A	G
9	chr9:133416766:T:C	0	133416766	C	T
9	chr9:133416797:C:A	0	133416797	A	C
9	chr9:133416846:G:A	0	133416846	A	G
9	chr9:133416976:C:T	0	133416976	T	C
9	chr9:133417174:G:C	0	133417174	C	G
9	chr9:133418218:A:G	0	133418218	G	A
9	chr9:133418269:T:C	0	133418269	C	T
9	chr9:133418538:A:G	0	133418538	G	A
9	chr9:133418770:C:T	0	133418770	T	C
9	chr9:133418930:G:T	0	133418930	T	G
9	chr9:133419330:C:T	0	133419330	T	C
9	chr9:133419614:C:T	0	133419614	T	C
9	chr9:133420053:T:C	0	133420053	C	T
9	chr9:133420594:C:G	0	133420594	G	C
9	chr9:133421010:A:G	0	133421010	G	A
9	chr9:133421761:G:A	0	133421761	A	G
9	chr9:133422087:T:C	0	133422087	C	T
9	chr9:133423809:C:T	0	133423809	T	C
9	chr9:133424273:G:A	0	133424273	A	G
9	chr9:133424303:C:T	0	133424303	T	C
9	chr9:133425487:T:C	0	133425487	C	T
9	chr9:133425552:G:A	0	133425552	A	G
9	chr9:133425943:T:C	0	133425943	C	T
9	chr9:133426349:T:G	0	133426349	G	T
9	chr9:133426474:G:A	0	133426474	A	G
9	chr9:133426501:A:T	0	133426501	T	A
9	chr9:133427610:A:G	0	133427610	G	A
9	chr9:133427807:TA:T	0	133427807	T	TA
9	chr9:133427848:T:G	0	133427848	G	T
9	chr9:133427946:T:C	0	133427946	C	T
9	chr9:133429769:T:C	0	133429769	C	T
9	chr9:133430112:C:T	0	133430112	T	C
9	chr9:133431111:C:T	0	133431111	T	C
9	chr9:133432286:T:G	0	133432286	G	T
9	chr9:133432759:G:A	0	133432759	A	G
9	chr9:133433011:T:G	0	133433011	G	T
9	chr9:133433956:C:T	0	133433956	T	C
9	chr9:133434274:C:T	0	133434274	T	C
9	chr9:133435002:T:C	0	133435002	C	T
9	chr9:133435404:G:T	0	133435404	T	G
9	chr9:133435592:C:T	0	133435592	T	C
9	chr9:133435905:C:T	0	133435905	T	C
9	chr9:133435980:T:C	0	133435980	C	T
9	chr9:133435983:T:C	0	133435983	C	T
9	chr9:133436363:GCAGTGTGGT:G	0	133436363	G	GCAGTGTGGT
9	chr9:133436625:G:A	0	133436625	A	G
9	chr9:133437088:G:A	0	133437088	A	G
9	chr9:133437314:G:T	0	133437314	T	G
9	chr9:133437330:C:T	0	133437330	T	C
9	chr9:133437477:C:T	0	133437477	T	C
9	chr9:133437563:T:C	0	133437563	C	T
9	chr9:133438003:C:G	0	133438003	G	C
9	chr9:133438133:T:C	0	133438133	C	T
9	chr9:133438664:G:A	0	133438664	A	G
9	chr9:133438768:G:C	0	133438768	C	G
9	chr9:133439111:G:C	0	133439111	C	G
9	chr9:133439376:G:A	0	133439376	A	G
9	chr9:133439607:G:C	0	133439607	C	G
9	chr9:133439891:T:C	0	133439891	C	T
9	chr9:133440318:A:G	0	133440318	G	A
9	chr9:133440409:C:G	0	133440409	G	C
9	chr9:133441968:A:G	0	133441968	G	A
9	chr9:133442287:A:G	0	133442287	G	A
9	chr9:133443421:T:C	0	133443421	C	T
9	chr9:133444646:A:C	0	133444646	C	A
9	chr9:133444720:A:T	0	133444720	T	A
9	chr9:133445896:G:A	0	133445896	A	G
9	chr9:133446038:C:T	0	133446038	T	C
9	chr9:133446270:A:G	0	133446270	G	A
9	chr9:133446558:G:T	0	133446558	T	G
9	chr9:133446953:G:T	0	133446953	T	G
9	chr9:133446998:T:C	0	133446998	C	T
9	chr9:133447248:A:G	0	133447248	G	A
9	chr9:133447335:A:G	0	133447335	G	A
9	chr9:133448001:T:C	0	133448001	C	T
9	chr9:133449511:G:C	0	133449511	C	G
9	chr9:133449831:C:T	0	133449831	T	C
9	chr9:133450853:G:C	0	133450853	C	G
9	chr9:133451821:A:G	0	133451821	G	A
9	chr9:133452205:T:C	0	133452205	C	T
9	chr9:133453208:G:A	0	133453208	A	G
9	chr9:133453946:T:C	0	133453946	C	T
9	chr9:133457407:C:T	0	133457407	T	C
9	chr9:133458126:T:C	0	133458126	C	T
9	chr9:133458632:A:G	0	133458632	G	A
9	chr9:133459656:C:G	0	133459656	G	C
9	chr9:133460785:G:C	0	133460785	C	G
9	chr9:133461126:T:G	0	133461126	G	T
9	chr9:133461735:T:C	0	133461735	C	T
9	chr9:133464927:T:C	0	133464927	C	T
9	chr9:133465306:G:A	0	133465306	A	G
9	chr9:133466061:T:C	0	133466061	C	T
9	chr9:133466159:T:A	0	133466159	A	T
9	chr9:133466604:G:A	0	133466604	A	G
9	chr9:133466757:A:C	0	133466757	C	A
9	chr9:133466857:T:C	0	133466857	C	T
9	chr9:133467315:G:C	0	133467315	C	G
9	chr9:133467614:T:A	0	133467614	A	T
9	chr9:133468234:C:T	0	133468234	T	C
9	chr9:133469336:G:A	0	133469336	A	G
9	chr9:133469476:T:C	0	133469476	C	T
9	chr9:133469788:T:C	0	133469788	C	T
9	chr9:133471811:G:A	0	133471811	A	G
9	chr9:133473065:A:C	0	133473065	C	A
9	chr9:133473458:G:A	0	133473458	A	G
9	chr9:133473476:C:A	0	133473476	A	C
9	chr9:133474633:T:C	0	133474633	C	T
9	chr9:133474675:G:A	0	133474675	A	G
9	chr9:133474837:T:C	0	133474837	C	T
9	chr9:133475203:C:A	0	133475203	A	C
9	chr9:133477293:A:G	0	133477293	G	A
9	chr9:133479731:G:A	0	133479731	A	G
9	chr9:133480981:A:G	0	133480981	G	A
9	chr9:133481211:C:T	0	133481211	T	C
9	chr9:133482398:C:T	0	133482398	T	C
9	chr9:133482710:T:C	0	133482710	C	T
9	chr9:133482927:T:C	0	133482927	C	T
9	chr9:133483072:C:T	0	133483072	T	C
9	chr9:133483631:G:A	0	133483631	A	G
9	chr9:133484506:A:G	0	133484506	G	A
9	chr9:133485356:A:C	0	133485356	C	A
9	chr9:133486306:G:A	0	133486306	A	G
9	chr9:133486360:T:A	0	133486360	A	T
9	chr9:133486409:AC:A	0	133486409	A	AC
9	chr9:133486512:A:C	0	133486512	C	A
9	chr9:133487268:T:G	0	133487268	G	T
9	chr9:133487290:C:T	0	133487290	T	C
9	chr9:133488228:G:A	0	133488228	A	G
9	chr9:133488399:G:T	0	133488399	T	G
9	chr9:133488541:G:A	0	133488541	A	G
9	chr9:133488632:A:G	0	133488632	G	A
9	chr9:133489413:G:A	0	133489413	A	G
9	chr9:133489879:G:A	0	133489879	A	G
9	chr9:133489890:AG:A	0	133489890	A	AG
9	chr9:133490272:G:A	0	133490272	A	G
9	chr9:133490302:C:T	0	133490302	T	C
9	chr9:133491324:C:T	0	133491324	T	C
9	chr9:133492555:G:A	0	133492555	A	G
9	chr9:133492803:C:T	0	133492803	T	C
9	chr9:133492955:T:C	0	133492955	C	T
9	chr9:133493072:C:T	0	133493072	T	C
9	chr9:133493082:G:T	0	133493082	T	G
9	chr9:133493230:C:T	0	133493230	T	C
9	chr9:133493263:C:T	0	133493263	T	C
9	chr9:133493537:A:G	0	133493537	G	A
9	chr9:133493915:A:G	0	133493915	G	A
9	chr9:133493929:GGCT:G	0	133493929	G	GGCT
9	chr9:133493963:A:G	0	133493963	G	A
9	chr9:133494060:A:G	0	133494060	G	A
9	chr9:133494394:G:A	0	133494394	A	G
9	chr9:133494477:C:T	0	133494477	T	C
9	chr9:133494663:A:G	0	133494663	G	A
9	chr9:133495031:C:T	0	133495031	T	C
9	chr9:133495422:C:T	0	133495422	T	C
9	chr9:133495855:T:C	0	133495855	C	T
9	chr9:133496388:A:G	0	133496388	G	A
9	chr9:133496760:G:T	0	133496760	T	G
9	chr9:133497550:G:T	0	133497550	T	G
9	chr9:133497560:A:G	0	133497560	G	A
9	chr9:133497739:G:A	0	133497739	A	G
9	chr9:133498236:GGAGGGGCTAGT:G	0	133498236	G	GGAGGGGCTAGT
9	chr9:133498308:G:A	0	133498308	A	G
9	chr9:133498548:G:A	0	133498548	A	G
9	chr9:133498740:A:G	0	133498740	G	A
9	chr9:133499739:C:T	0	133499739	T	C
9	chr9:133500024:T:G	0	133500024	G	T
9	chr9:133500410:C:T	0	133500410	T	C
9	chr9:133500721:C:T	0	133500721	T	C
9	chr9:133502918:A:G	0	133502918	G	A
9	chr9:133503936:G:A	0	133503936	A	G
9	chr9:133504331:C:T	0	133504331	T	C
9	chr9:133505082:C:T	0	133505082	T	C
9	chr9:133505165:G:A	0	133505165	A	G
9	chr9:133505585:G:A	0	133505585	A	G
9	chr9:133508738:G:A	0	133508738	A	G
9	chr9:133509136:C:T	0	133509136	T	C
9	chr9:133509668:C:T	0	133509668	T	C
9	chr9:133509774:G:A	0	133509774	A	G
9	chr9:133509935:A:T	0	133509935	T	A
9	chr9:133510274:G:A	0	133510274	A	G
9	chr9:133510655:G:T	0	133510655	T	G
9	chr9:133510923:C:T	0	133510923	T	C
9	chr9:133510961:A:G	0	133510961	G	A
9	chr9:133511136:C:T	0	133511136	T	C
9	chr9:133511369:G:A	0	133511369	A	G
9	chr9:133511613:C:T	0	133511613	T	C
9	chr9:133511919:TGTGTGTG:T	0	133511919	T	TGTGTGTG
9	chr9:133512091:T:G	0	133512091	G	T
9	chr9:133512418:C:T	0	133512418	T	C
9	chr9:133512978:A:G	0	133512978	G	A
9	chr9:133513173:A:G	0	133513173	G	A
9	chr9:133513496:C:G	0	133513496	G	C
9	chr9:133513690:G:A	0	133513690	A	G
9	chr9:133514007:T:C	0	133514007	C	T
9	chr9:133514768:A:G	0	133514768	G	A
9	chr9:133516414:A:G	0	133516414	G	A
9	chr9:133517363:C:T	0	133517363	T	C
9	chr9:133517594:A:G	0	133517594	G	A
9	chr9:133517689:G:A	0	133517689	A	G
9	chr9:133518340:G:C	0	133518340	C	G
9	chr9:133518513:T:C	0	133518513	C	T
9	chr9:133519040:A:G	0	133519040	G	A
9	chr9:133519312:A:G	0	133519312	G	A
9	chr9:133519966:A:C	0	133519966	C	A
9	chr9:133520315:A:G	0	133520315	G	A
9	chr9:133520331:A:G	0	133520331	G	A
9	chr9:133520641:A:G	0	133520641	G	A
9	chr9:133522244:G:A	0	133522244	A	G
9	chr9:133522856:T:C	0	133522856	C	T
9	chr9:133523580:A:G	0	133523580	G	A
9	chr9:133523703:GAGAGAGAGAGAGAGAGAC:G	0	133523703	G	GAGAGAGAGAGAGAGAGAC
9	chr9:133524629:A:C	0	133524629	C	A
9	chr9:133524893:A:G	0	133524893	G	A
9	chr9:133525936:G:A	0	133525936	A	G
9	chr9:133527452:C:T	0	133527452	T	C
9	chr9:133528375:G:A	0	133528375	A	G
9	chr9:133528744:G:A	0	133528744	A	G
9	chr9:133529702:T:C	0	133529702	C	T
9	chr9:133530670:C:G	0	133530670	G	C
9	chr9:133530851:C:T	0	133530851	T	C
9	chr9:133531754:A:G	0	133531754	G	A
9	chr9:133531936:C:T	0	133531936	T	C
9	chr9:133532073:C:T	0	133532073	T	C
9	chr9:133532266:G:A	0	133532266	A	G
9	chr9:133532712:A:G	0	133532712	G	A
9	chr9:133532918:G:A	0	133532918	A	G
9	chr9:133533448:A:T	0	133533448	T	A
9	chr9:133533490:C:T	0	133533490	T	C
9	chr9:133533863:C:T	0	133533863	T	C
9	chr9:133533893:C:T	0	133533893	T	C
9	chr9:133533953:A:G	0	133533953	G	A
9	chr9:133534193:C:T	0	133534193	T	C
9	chr9:133535441:C:T	0	133535441	T	C
9	chr9:133535444:C:G	0	133535444	G	C
9	chr9:133536042:T:C	0	133536042	C	T
9	chr9:133536200:A:T	0	133536200	T	A
9	chr9:133536303:G:A	0	133536303	A	G
9	chr9:133536484:A:C	0	133536484	C	A
9	chr9:133536945:G:T	0	133536945	T	G
9	chr9:133538011:T:C	0	133538011	C	T
9	chr9:133538440:G:T	0	133538440	T	G
9	chr9:133538893:A:G	0	133538893	G	A
9	chr9:133539394:C:T	0	133539394	T	C
9	chr9:133539920:T:A	0	133539920	A	T
9	chr9:133540399:G:A	0	133540399	A	G
9	chr9:133540843:C:A	0	133540843	A	C
9	chr9:133541087:T:G	0	133541087	G	T
9	chr9:133541530:C:A	0	133541530	A	C
9	chr9:133541603:A:G	0	133541603	G	A
9	chr9:133541636:C:G	0	133541636	G	C
9	chr9:133541735:C:T	0	133541735	T	C
9	chr9:133541816:A:T	0	133541816	T	A
9	chr9:133541969:A:G	0	133541969	G	A
9	chr9:133542086:C:T	0	133542086	T	C
9	chr9:133542232:C:T	0	133542232	T	C
9	chr9:133542238:G:A	0	133542238	A	G
9	chr9:133542267:A:G	0	133542267	G	A
9	chr9:133542537:A:C	0	133542537	C	A
9	chr9:133542548:A:G	0	133542548	G	A
9	chr9:133543251:A:G	0	133543251	G	A
9	chr9:133543498:T:C	0	133543498	C	T
9	chr9:133543547:T:C	0	133543547	C	T
9	chr9:133543694:C:A	0	133543694	A	C
9	chr9:133543719:C:T	0	133543719	T	C
9	chr9:133543754:G:A	0	133543754	A	G
9	chr9:133543821:T:C	0	133543821	C	T
9	chr9:133544054:T:C	0	133544054	C	T
9	chr9:133544057:A:G	0	133544057	G	A
9	chr9:133544298:A:G	0	133544298	G	A
9	chr9:133544335:A:G	0	133544335	G	A
9	chr9:133544407:C:T	0	133544407	T	C
9	chr9:133544732:C:T	0	133544732	T	C
9	chr9:133545182:G:A	0	133545182	A	G
9	chr9:133545262:T:C	0	133545262	C	T
9	chr9:133545284:G:A	0	133545284	A	G
9	chr9:133545802:G:A	0	133545802	A	G
9	chr9:133546109:A:G	0	133546109	G	A
9	chr9:133546192:T:C	0	133546192	C	T
9	chr9:133546215:T:A	0	133546215	A	T
9	chr9:133546423:G:T	0	133546423	T	G
9	chr9:133546624:C:G	0	133546624	G	C
9	chr9:133546663:C:T	0	133546663	T	C
9	chr9:133546919:C:T	0	133546919	T	C
9	chr9:133547048:C:T	0	133547048	T	C
9	chr9:133547114:A:T	0	133547114	T	A
9	chr9:133547174:C:T	0	133547174	T	C
9	chr9:133547224:C:T	0	133547224	T	C
9	chr9:133547260:T:C	0	133547260	C	T
9	chr9:133547332:C:T	0	133547332	T	C
9	chr9:133547512:A:T	0	133547512	T	A
9	chr9:133547516:A:G	0	133547516	G	A
9	chr9:133547548:C:G	0	133547548	G	C
9	chr9:133547746:C:G	0	133547746	G	C
9	chr9:133547858:G:A	0	133547858	A	G
9	chr9:133547866:G:A	0	133547866	A	G
9	chr9:133547889:A:G	0	133547889	G	A
9	chr9:133547919:C:A	0	133547919	A	C
9	chr9:133547931:G:C	0	133547931	C	G
9	chr9:133548008:A:T	0	133548008	T	A
9	chr9:133548072:T:A	0	133548072	A	T
9	chr9:133548087:A:G	0	133548087	G	A
9	chr9:133548140:T:C	0	133548140	C	T
9	chr9:133548377:G:A	0	133548377	A	G
9	chr9:133548410:G:A	0	133548410	A	G
9	chr9:133548459:G:A	0	133548459	A	G
9	chr9:133548513:A:G	0	133548513	G	A
9	chr9:133548553:A:G	0	133548553	G	A
9	chr9:133548587:A:G	0	133548587	G	A
9	chr9:133548672:A:G	0	133548672	G	A
9	chr9:133548780:G:A	0	133548780	A	G
9	chr9:133548830:A:G	0	133548830	G	A
9	chr9:133548845:T:C	0	133548845	C	T
9	chr9:133549409:A:G	0	133549409	G	A
9	chr9:133549709:A:G	0	133549709	G	A
9	chr9:133549815:G:A	0	133549815	A	G
9	chr9:133550072:A:T	0	133550072	T	A
9	chr9:133550486:A:G	0	133550486	G	A
9	chr9:133550639:G:A	0	133550639	A	G
9	chr9:133550778:C:T	0	133550778	T	C
9	chr9:133550823:T:A	0	133550823	A	T
9	chr9:133551599:A:G	0	133551599	G	A
9	chr9:133551922:T:C	0	133551922	C	T
9	chr9:133551997:T:A	0	133551997	A	T
9	chr9:133552332:GTTGAATC:G	0	133552332	G	GTTGAATC
9	chr9:133552387:T:C	0	133552387	C	T
9	chr9:133553366:C:T	0	133553366	T	C
9	chr9:133553609:G:A	0	133553609	A	G
9	chr9:133554049:C:T	0	133554049	T	C
9	chr9:133555301:C:G	0	133555301	G	C
9	chr9:133555378:A:G	0	133555378	G	A
9	chr9:133555922:C:T	0	133555922	T	C
9	chr9:133556558:G:A	0	133556558	A	G
9	chr9:133556823:C:A	0	133556823	A	C
9	chr9:133557510:G:C	0	133557510	C	G
9	chr9:133557631:G:T	0	133557631	T	G
9	chr9:133558376:A:G	0	133558376	G	A
9	chr9:133560208:G:A	0	133560208	A	G
9	chr9:133560265:A:G	0	133560265	G	A
9	chr9:133561003:C:T	0	133561003	T	C
9	chr9:133561321:A:G	0	133561321	G	A
9	chr9:133561506:G:A	0	133561506	A	G
9	chr9:133561513:TC:T	0	133561513	T	TC
9	chr9:133561792:T:G	0	133561792	G	T
9	chr9:133561927:T:G	0	133561927	G	T
9	chr9:133562063:G:A	0	133562063	A	G
9	chr9:133563330:G:A	0	133563330	A	G
9	chr9:133564966:G:A	0	133564966	A	G
9	chr9:133565497:G:A	0	133565497	A	G
9	chr9:133565506:A:G	0	133565506	G	A
9	chr9:133565742:A:G	0	133565742	G	A
9	chr9:133566225:T:G	0	133566225	G	T
9	chr9:133566539:C:T	0	133566539	T	C
9	chr9:133567256:C:T	0	133567256	T	C
9	chr9:133567444:G:A	0	133567444	A	G
9	chr9:133567845:A:G	0	133567845	G	A
9	chr9:133568010:C:T	0	133568010	T	C
9	chr9:133568548:G:A	0	133568548	A	G
9	chr9:133568974:T:C	0	133568974	C	T
9	chr9:133569143:G:A	0	133569143	A	G
9	chr9:133569476:A:G	0	133569476	G	A
9	chr9:133569488:C:G	0	133569488	G	C
9	chr9:133570351:C:T	0	133570351	T	C
9	chr9:133570935:A:G	0	133570935	G	A
9	chr9:133571319:A:C	0	133571319	C	A
9	chr9:133571835:C:G	0	133571835	G	C
9	chr9:133572410:G:A	0	133572410	A	G
9	chr9:133572532:G:T	0	133572532	T	G
9	chr9:133572725:G:A	0	133572725	A	G
9	chr9:133573082:TG:T	0	133573082	T	TG
9	chr9:133573728:G:A	0	133573728	A	G
9	chr9:133573863:G:A	0	133573863	A	G
9	chr9:133574207:G:A	0	133574207	A	G
9	chr9:133574320:C:T	0	133574320	T	C
9	chr9:133574681:C:T	0	133574681	T	C
9	chr9:133575022:G:A	0	133575022	A	G
9	chr9:133575081:G:T	0	133575081	T	G
9	chr9:133575149:GC:G	0	133575149	G	GC
9	chr9:133575240:G:A	0	133575240	A	G
9	chr9:133575537:C:A	0	133575537	A	C
9	chr9:133575636:C:T	0	133575636	T	C
9	chr9:133576144:A:AG	0	133576144	AG	A
9	chr9:133577183:A:G	0	133577183	G	A
9	chr9:133577265:C:T	0	133577265	T	C
9	chr9:133577560:G:A	0	133577560	A	G
9	chr9:133577602:G:A	0	133577602	A	G
9	chr9:133577767:G:A	0	133577767	A	G
9	chr9:133577874:C:T	0	133577874	T	C
9	chr9:133577967:A:G	0	133577967	G	A
9	chr9:133578005:A:G	0	133578005	G	A
9	chr9:133578043:C:T	0	133578043	T	C
9	chr9:133578137:C:T	0	133578137	T	C
9	chr9:133578178:C:CCCA	0	133578178	CCCA	C
9	chr9:133578347:G:A	0	133578347	A	G
9	chr9:133578400:T:C	0	133578400	C	T
9	chr9:133578446:A:G	0	133578446	G	A
9	chr9:133578568:C:T	0	133578568	T	C
9	chr9:133579465:G:A	0	133579465	A	G
9	chr9:133579625:C:A	0	133579625	A	C
9	chr9:133580075:T:C	0	133580075	C	T
9	chr9:133580775:A:G	0	133580775	G	A
9	chr9:133581285:C:T	0	133581285	T	C
9	chr9:133581320:G:A	0	133581320	A	G
9	chr9:133581792:G:A	0	133581792	A	G
9	chr9:133582147:G:A	0	133582147	A	G
9	chr9:133582159:C:T	0	133582159	T	C
9	chr9:133582748:C:G	0	133582748	G	C
9	chr9:133583372:G:A	0	133583372	A	G
9	chr9:133583762:G:C	0	133583762	C	G
9	chr9:133583855:C:T	0	133583855	T	C
9	chr9:133584092:C:T	0	133584092	T	C
9	chr9:133584820:G:A	0	133584820	A	G
9	chr9:133585505:C:T	0	133585505	T	C
9	chr9:133586552:A:T	0	133586552	T	A
9	chr9:133586684:CTG:C	0	133586684	C	CTG
9	chr9:133586729:G:A	0	133586729	A	G
9	chr9:133586749:A:G	0	133586749	G	A
9	chr9:133587289:G:A	0	133587289	A	G
9	chr9:133587445:C:T	0	133587445	T	C
9	chr9:133587922:G:A	0	133587922	A	G
9	chr9:133588134:C:T	0	133588134	T	C
9	chr9:133588152:G:A	0	133588152	A	G
9	chr9:133588158:T:C	0	133588158	C	T
9	chr9:133588219:G:A	0	133588219	A	G
9	chr9:133588276:C:T	0	133588276	T	C
9	chr9:133588285:T:G	0	133588285	G	T
9	chr9:133588983:C:T	0	133588983	T	C
9	chr9:133589136:C:T	0	133589136	T	C
9	chr9:133589391:T:C	0	133589391	C	T
9	chr9:133589578:A:G	0	133589578	G	A
9	chr9:133590330:C:A	0	133590330	A	C
9	chr9:133590623:C:G	0	133590623	G	C
9	chr9:133590752:G:A	0	133590752	A	G
9	chr9:133590934:T:C	0	133590934	C	T
9	chr9:133591058:T:C	0	133591058	C	T
9	chr9:133591503:A:G	0	133591503	G	A
9	chr9:133591551:G:A	0	133591551	A	G
9	chr9:133591625:C:T	0	133591625	T	C
9	chr9:133591871:C:T	0	133591871	T	C
9	chr9:133592024:C:T	0	133592024	T	C
9	chr9:133592197:C:T	0	133592197	T	C
9	chr9:133592574:T:C	0	133592574	C	T
9	chr9:133593189:T:G	0	133593189	G	T
9	chr9:133593237:T:C	0	133593237	C	T
9	chr9:133593282:T:C	0	133593282	C	T
9	chr9:133593391:C:T	0	133593391	T	C
9	chr9:133593456:TC:T	0	133593456	T	TC
9	chr9:133593498:A:G	0	133593498	G	A
9	chr9:133593657:A:G	0	133593657	G	A
9	chr9:133593770:C:T	0	133593770	T	C
9	chr9:133594000:A:C	0	133594000	C	A
9	chr9:133594106:A:G	0	133594106	G	A
9	chr9:133594162:G:A	0	133594162	A	G
9	chr9:133594260:C:T	0	133594260	T	C
9	chr9:133594265:A:G	0	133594265	G	A
9	chr9:133594332:A:G	0	133594332	G	A
9	chr9:133594421:T:C	0	133594421	C	T
9	chr9:133594555:C:T	0	133594555	T	C
9	chr9:133594768:A:G	0	133594768	G	A
9	chr9:133594903:C:T	0	133594903	T	C
9	chr9:133595098:G:A	0	133595098	A	G
9	chr9:133595102:A:G	0	133595102	G	A
9	chr9:133595379:C:T	0	133595379	T	C
9	chr9:133596259:G:A	0	133596259	A	G
9	chr9:133596651:A:G	0	133596651	G	A
9	chr9:133596738:C:T	0	133596738	T	C
9	chr9:133597002:C:T	0	133597002	T	C
9	chr9:133597279:A:G	0	133597279	G	A
9	chr9:133597305:G:A	0	133597305	A	G
9	chr9:133597376:G:C	0	133597376	C	G
9	chr9:133597741:G:A	0	133597741	A	G
9	chr9:133597897:C:A	0	133597897	A	C
9	chr9:133598074:A:T	0	133598074	T	A
9	chr9:133598690:T:C	0	133598690	C	T
9	chr9:133599150:C:T	0	133599150	T	C
9	chr9:133599386:C:G	0	133599386	G	C
9	chr9:133599547:A:T	0	133599547	T	A
9	chr9:133599575:T:G	0	133599575	G	T
9	chr9:133600054:TGA:T	0	133600054	T	TGA
9	chr9:133600102:A:C	0	133600102	C	A
9	chr9:133600626:A:T	0	133600626	T	A
9	chr9:133600652:G:C	0	133600652	C	G
9	chr9:133600843:G:A	0	133600843	A	G
9	chr9:133601134:G:A	0	133601134	A	G
9	chr9:133601177:A:C	0	133601177	C	A
9	chr9:133601510:C:G	0	133601510	G	C
9	chr9:133601526:C:T	0	133601526	T	C
9	chr9:133601557:T:A	0	133601557	A	T
9	chr9:133601595:C:T	0	133601595	T	C
9	chr9:133602222:G:C	0	133602222	C	G
9	chr9:133602526:C:T	0	133602526	T	C
9	chr9:133603245:A:T	0	133603245	T	A
9	chr9:133603280:A:G	0	133603280	G	A
9	chr9:133603308:C:T	0	133603308	T	C
9	chr9:133603579:C:T	0	133603579	T	C
9	chr9:133603744:C:A	0	133603744	A	C
9	chr9:133603889:T:G	0	133603889	G	T
9	chr9:133603954:C:T	0	133603954	T	C
9	chr9:133604040:C:T	0	133604040	T	C
9	chr9:133604200:T:G	0	133604200	G	T
9	chr9:133604882:G:C	0	133604882	C	G
9	chr9:133604958:T:C	0	133604958	C	T
9	chr9:133605148:G:A	0	133605148	A	G
9	chr9:133605362:A:G	0	133605362	G	A
9	chr9:133606071:C:T	0	133606071	T	C
9	chr9:133606199:T:C	0	133606199	C	T
9	chr9:133606379:G:A	0	133606379	A	G
9	chr9:133606528:C:T	0	133606528	T	C
9	chr9:133606538:G:A	0	133606538	A	G
9	chr9:133607338:C:T	0	133607338	T	C
9	chr9:133607770:A:T	0	133607770	T	A
9	chr9:133608199:G:A	0	133608199	A	G
9	chr9:133609057:G:A	0	133609057	A	G
9	chr9:133609684:T:C	0	133609684	C	T
9	chr9:133609729:A:G	0	133609729	G	A
9	chr9:133609798:C:T	0	133609798	T	C
9	chr9:133610061:C:T	0	133610061	T	C
9	chr9:133610101:T:C	0	133610101	C	T
9	chr9:133610971:C:T	0	133610971	T	C
9	chr9:133611775:G:A	0	133611775	A	G
9	chr9:133611780:C:T	0	133611780	T	C
9	chr9:133611997:A:T	0	133611997	T	A
9	chr9:133612389:C:T	0	133612389	T	C
9	chr9:133613233:G:A	0	133613233	A	G
9	chr9:133613320:G:A	0	133613320	A	G
9	chr9:133614184:AG:A	0	133614184	A	AG
9	chr9:133614298:C:G	0	133614298	G	C
9	chr9:133614422:A:T	0	133614422	T	A
9	chr9:133614449:G:A	0	133614449	A	G
9	chr9:133615080:A:G	0	133615080	G	A
9	chr9:133615140:G:A	0	133615140	A	G
9	chr9:133615177:T:G	0	133615177	G	T
9	chr9:133615389:C:T	0	133615389	T	C
9	chr9:133615440:G:A	0	133615440	A	G
9	chr9:133615720:C:T	0	133615720	T	C
9	chr9:133616036:G:A	0	133616036	A	G
9	chr9:133616083:G:A	0	133616083	A	G
9	chr9:133616638:G:A	0	133616638	A	G
9	chr9:133616824:CCAGA:C	0	133616824	C	CCAGA
9	chr9:133616946:G:A	0	133616946	A	G
9	chr9:133617354:A:G	0	133617354	G	A
9	chr9:133617570:T:A	0	133617570	A	T
9	chr9:133618002:A:G	0	133618002	G	A
9	chr9:133618010:T:TGGGA	0	133618010	TGGGA	T
9	chr9:133620172:T:C	0	133620172	C	T
9	chr9:133620476:G:A	0	133620476	A	G
9	chr9:133621393:A:G	0	133621393	G	A
9	chr9:133621622:G:A	0	133621622	A	G
9	chr9:133621642:C:T	0	133621642	T	C
9	chr9:133621659:C:T	0	133621659	T	C
9	chr9:133621807:T:C	0	133621807	C	T
9	chr9:133622201:T:C	0	133622201	C	T
9	chr9:133622987:C:G	0	133622987	G	C
9	chr9:133623022:G:A	0	133623022	A	G
9	chr9:133624168:C:T	0	133624168	T	C
9	chr9:133624417:C:T	0	133624417	T	C
9	chr9:133628060:C:A	0	133628060	A	C
9	chr9:133628185:A:C	0	133628185	C	A
9	chr9:133628680:G:A	0	133628680	A	G
9	chr9:133628698:T:C	0	133628698	C	T
9	chr9:133629303:T:C	0	133629303	C	T
9	chr9:133629444:G:A	0	133629444	A	G
9	chr9:133629528:G:A	0	133629528	A	G
9	chr9:133630196:G:A	0	133630196	A	G
9	chr9:133632249:G:A	0	133632249	A	G
9	chr9:133633021:G:T	0	133633021	T	G
9	chr9:133633639:T:C	0	133633639	C	T
9	chr9:133634109:AT:A	0	133634109	A	AT
9	chr9:133634290:C:T	0	133634290	T	C
9	chr9:133635081:C:T	0	133635081	T	C
9	chr9:133635336:G:T	0	133635336	T	G
9	chr9:133637199:G:A	0	133637199	A	G
9	chr9:133637206:A:G	0	133637206	G	A
9	chr9:133637617:C:T	0	133637617	T	C
9	chr9:133637642:T:C	0	133637642	C	T
9	chr9:133637865:A:G	0	133637865	G	A
9	chr9:133638134:A:G	0	133638134	G	A
9	chr9:133638460:G:A	0	133638460	A	G
9	chr9:133638586:T:A	0	133638586	A	T
9	chr9:133638697:T:C	0	133638697	C	T
9	chr9:133638942:G:A	0	133638942	A	G
9	chr9:133638951:C:T	0	133638951	T	C
9	chr9:133638952:G:A	0	133638952	A	G
9	chr9:133639336:T:C	0	133639336	C	T
9	chr9:133639458:G:A	0	133639458	A	G
9	chr9:133639476:T:C	0	133639476	C	T
9	chr9:133639531:G:A	0	133639531	A	G
9	chr9:133639801:C:T	0	133639801	T	C
9	chr9:133639992:A:G	0	133639992	G	A
9	chr9:133640005:C:T	0	133640005	T	C
9	chr9:133640024:G:A	0	133640024	A	G
9	chr9:133640119:A:G	0	133640119	G	A
9	chr9:133640404:G:A	0	133640404	A	G
9	chr9:133641202:A:C	0	133641202	C	A
9	chr9:133642040:T:G	0	133642040	G	T
9	chr9:133642057:C:T	0	133642057	T	C
9	chr9:133642351:G:A	0	133642351	A	G
9	chr9:133642455:C:T	0	133642455	T	C
9	chr9:133642620:A:G	0	133642620	G	A
9	chr9:133643778:T:G	0	133643778	G	T
9	chr9:133644153:G:T	0	133644153	T	G
9	chr9:133644190:C:T	0	133644190	T	C
9	chr9:133644329:C:T	0	133644329	T	C
9	chr9:133644466:C:T	0	133644466	T	C
9	chr9:133644499:C:T	0	133644499	T	C
9	chr9:133644512:T:C	0	133644512	C	T
9	chr9:133644574:G:A	0	133644574	A	G
9	chr9:133644756:A:G	0	133644756	G	A
9	chr9:133644782:G:A	0	133644782	A	G
9	chr9:133644936:G:A	0	133644936	A	G
9	chr9:133644937:C:A	0	133644937	A	C
9	chr9:133645000:C:T	0	133645000	T	C
9	chr9:133645208:C:T	0	133645208	T	C
9	chr9:133645897:T:C	0	133645897	C	T
9	chr9:133646005:G:A	0	133646005	A	G
9	chr9:133646252:C:T	0	133646252	T	C
9	chr9:133646263:C:G	0	133646263	G	C
9	chr9:133646636:GCCTCAGCCTCCTGAGTAGCTGGGATTATAGGTGCGTGCCACCACA:G	0	133646636	G	GCCTCAGCCTCCTGAGTAGCTGGGATTATAGGTGCGTGCCACCACA
9	chr9:133646949:C:G	0	133646949	G	C
9	chr9:133647153:T:C	0	133647153	C	T
9	chr9:133647393:T:C	0	133647393	C	T
9	chr9:133648061:T:C	0	133648061	C	T
9	chr9:133648381:C:T	0	133648381	T	C
9	chr9:133648590:C:T	0	133648590	T	C
9	chr9:133649190:A:G	0	133649190	G	A
9	chr9:133649417:T:G	0	133649417	G	T
9	chr9:133649546:G:C	0	133649546	C	G
9	chr9:133650208:C:T	0	133650208	T	C
9	chr9:133650823:C:T	0	133650823	T	C
9	chr9:133650864:T:C	0	133650864	C	T
9	chr9:133650953:G:T	0	133650953	T	G
9	chr9:133651448:C:A	0	133651448	A	C
9	chr9:133651453:G:A	0	133651453	A	G
9	chr9:133651887:T:C	0	133651887	C	T
9	chr9:133652024:A:C	0	133652024	C	A
9	chr9:133652027:A:G	0	133652027	G	A
9	chr9:133652029:C:G	0	133652029	G	C
9	chr9:133652975:A:G	0	133652975	G	A
9	chr9:133653899:C:T	0	133653899	T	C
9	chr9:133654300:C:G	0	133654300	G	C
9	chr9:133654468:T:C	0	133654468	C	T
9	chr9:133654578:A:G	0	133654578	G	A
9	chr9:133654580:A:G	0	133654580	G	A
9	chr9:133654932:C:T	0	133654932	T	C
9	chr9:133655540:T:C	0	133655540	C	T
9	chr9:133657065:A:G	0	133657065	G	A
9	chr9:133657152:C:T	0	133657152	T	C
9	chr9:133657304:T:C	0	133657304	C	T
9	chr9:133657806:G:A	0	133657806	A	G
9	chr9:133657863:A:G	0	133657863	G	A
9	chr9:133658547:C:T	0	133658547	T	C
9	chr9:133658725:T:C	0	133658725	C	T
9	chr9:133658837:G:A	0	133658837	A	G
9	chr9:133659689:G:C	0	133659689	C	G
9	chr9:133659796:A:G	0	133659796	G	A
9	chr9:133659920:A:G	0	133659920	G	A
9	chr9:133659964:G:A	0	133659964	A	G
9	chr9:133660635:G:A	0	133660635	A	G
9	chr9:133661490:G:T	0	133661490	T	G
9	chr9:133661722:C:T	0	133661722	T	C
9	chr9:133662295:C:T	0	133662295	T	C
9	chr9:133663226:G:A	0	133663226	A	G
9	chr9:133663599:C:T	0	133663599	T	C
9	chr9:133664079:C:T	0	133664079	T	C
9	chr9:133664380:G:A	0	133664380	A	G
9	chr9:133664491:C:T	0	133664491	T	C
9	chr9:133664898:T:G	0	133664898	G	T
9	chr9:133665008:C:A	0	133665008	A	C
9	chr9:133665086:C:A	0	133665086	A	C
9	chr9:133665087:ATTTGCCCATTTCC:A	0	133665087	A	ATTTGCCCATTTCC
9	chr9:133665435:C:T	0	133665435	T	C
9	chr9:133665466:C:T	0	133665466	T	C
9	chr9:133666717:C:G	0	133666717	G	C
9	chr9:133667012:A:T	0	133667012	T	A
9	chr9:133667198:T:G	0	133667198	G	T
9	chr9:133667290:C:T	0	133667290	T	C
9	chr9:133667311:C:A	0	133667311	A	C
9	chr9:133667354:T:C	0	133667354	C	T
9	chr9:133667423:C:T	0	133667423	T	C
9	chr9:133667763:T:C	0	133667763	C	T
9	chr9:133667944:C:T	0	133667944	T	C
9	chr9:133668106:G:A	0	133668106	A	G
9	chr9:133669848:G:A	0	133669848	A	G
9	chr9:133670103:C:T	0	133670103	T	C
9	chr9:133670195:A:G	0	133670195	G	A
9	chr9:133670299:G:A	0	133670299	A	G
9	chr9:133670555:G:A	0	133670555	A	G
9	chr9:133670914:A:G	0	133670914	G	A
9	chr9:133670935:T:C	0	133670935	C	T
9	chr9:133671005:T:C	0	133671005	C	T
9	chr9:133671030:C:T	0	133671030	T	C
9	chr9:133671038:G:T	0	133671038	T	G
9	chr9:133671137:A:T	0	133671137	T	A
9	chr9:133672048:C:G	0	133672048	G	C
9	chr9:133672078:C:T	0	133672078	T	C
9	chr9:133672079:A:G	0	133672079	G	A
9	chr9:133672261:C:T	0	133672261	T	C
9	chr9:133672749:G:A	0	133672749	A	G
9	chr9:133673027:G:A	0	133673027	A	G
9	chr9:133673141:G:A	0	133673141	A	G
9	chr9:133673212:C:T	0	133673212	T	C
9	chr9:133673238:A:G	0	133673238	G	A
9	chr9:133673397:C:T	0	133673397	T	C
9	chr9:133673676:C:T	0	133673676	T	C
9	chr9:133675275:A:C	0	133675275	C	A
9	chr9:133676237:C:T	0	133676237	T	C
9	chr9:133677215:T:C	0	133677215	C	T
9	chr9:133677282:A:AG	0	133677282	AG	A
9	chr9:133677690:C:T	0	133677690	T	C
9	chr9:133678583:T:C	0	133678583	C	T
9	chr9:133678654:C:G	0	133678654	G	C
9	chr9:133678818:C:T	0	133678818	T	C
9	chr9:133679821:T:C	0	133679821	C	T
9	chr9:133679917:T:C	0	133679917	C	T
9	chr9:133680241:A:G	0	133680241	G	A
9	chr9:133680301:A:G	0	133680301	G	A
9	chr9:133680323:CCCCA:C	0	133680323	C	CCCCA
9	chr9:133680660:C:T	0	133680660	T	C
9	chr9:133680828:T:C	0	133680828	C	T
9	chr9:133680941:C:T	0	133680941	T	C
9	chr9:133680988:A:G	0	133680988	G	A
9	chr9:133681170:G:A	0	133681170	A	G
9	chr9:133681337:C:T	0	133681337	T	C
9	chr9:133681472:T:C	0	133681472	C	T
9	chr9:133681580:A:G	0	133681580	G	A
9	chr9:133681802:A:G	0	133681802	G	A
9	chr9:133682073:T:C	0	133682073	C	T
9	chr9:133682204:A:G	0	133682204	G	A
9	chr9:133682902:T:C	0	133682902	C	T
9	chr9:133683134:C:T	0	133683134	T	C
9	chr9:133683503:C:A	0	133683503	A	C
9	chr9:133683677:T:C	0	133683677	C	T
9	chr9:133683921:C:T	0	133683921	T	C
9	chr9:133684352:C:T	0	133684352	T	C
9	chr9:133684534:T:A	0	133684534	A	T
9	chr9:133684672:C:G	0	133684672	G	C
9	chr9:133684710:G:T	0	133684710	T	G
9	chr9:133684857:G:A	0	133684857	A	G
9	chr9:133685130:C:T	0	133685130	T	C
9	chr9:133685548:C:T	0	133685548	T	C
9	chr9:133685695:A:G	0	133685695	G	A
9	chr9:133685876:C:T	0	133685876	T	C
9	chr9:133686422:C:T	0	133686422	T	C
9	chr9:133686428:A:G	0	133686428	G	A
9	chr9:133686883:T:C	0	133686883	C	T
9	chr9:133687141:A:G	0	133687141	G	A
9	chr9:133687142:C:T	0	133687142	T	C
9	chr9:133687240:C:T	0	133687240	T	C
9	chr9:133687382:A:G	0	133687382	G	A
9	chr9:133687526:T:C	0	133687526	C	T
9	chr9:133688096:C:T	0	133688096	T	C
9	chr9:133688620:C:T	0	133688620	T	C
9	chr9:133689015:T:C	0	133689015	C	T
9	chr9:133689698:C:T	0	133689698	T	C
9	chr9:133689892:G:A	0	133689892	A	G
9	chr9:133690507:T:C	0	133690507	C	T
9	chr9:133691020:T:C	0	133691020	C	T
9	chr9:133692484:C:G	0	133692484	G	C
9	chr9:133692701:C:A	0	133692701	A	C
9	chr9:133693530:A:G	0	133693530	G	A
9	chr9:133694042:A:G	0	133694042	G	A
9	chr9:133694712:G:A	0	133694712	A	G
9	chr9:133695262:G:A	0	133695262	A	G
9	chr9:133695511:C:T	0	133695511	T	C
9	chr9:133695539:C:T	0	133695539	T	C
9	chr9:133696181:A:T	0	133696181	T	A
9	chr9:133697918:A:G	0	133697918	G	A
9	chr9:133697989:G:T	0	133697989	T	G
9	chr9:133698067:G:A	0	133698067	A	G
9	chr9:133698804:C:T	0	133698804	T	C
9	chr9:133699071:C:G	0	133699071	G	C
9	chr9:133699132:A:G	0	133699132	G	A
9	chr9:133699453:C:A	0	133699453	A	C
9	chr9:133699833:CAG:C	0	133699833	C	CAG
9	chr9:133699912:G:T	0	133699912	T	G
9	chr9:133701358:C:T	0	133701358	T	C
9	chr9:133701837:A:C	0	133701837	C	A
9	chr9:133702009:T:C	0	133702009	C	T
9	chr9:133703190:C:T	0	133703190	T	C
9	chr9:133703719:T:C	0	133703719	C	T
9	chr9:133703744:T:C	0	133703744	C	T
9	chr9:133703755:T:C	0	133703755	C	T
9	chr9:133704731:C:T	0	133704731	T	C
9	chr9:133704785:G:A	0	133704785	A	G
9	chr9:133704852:G:A	0	133704852	A	G
9	chr9:133704878:G:A	0	133704878	A	G
9	chr9:133704882:G:A	0	133704882	A	G
9	chr9:133705618:C:T	0	133705618	T	C
9	chr9:133705967:G:A	0	133705967	A	G
9	chr9:133706245:G:GAATA	0	133706245	GAATA	G
9	chr9:133706247:C:T	0	133706247	T	C
9	chr9:133706764:C:T	0	133706764	T	C
9	chr9:133706899:G:A	0	133706899	A	G
9	chr9:133707628:C:T	0	133707628	T	C
9	chr9:133707930:T:C	0	133707930	C	T
9	chr9:133708051:C:G	0	133708051	G	C
9	chr9:133708526:A:T	0	133708526	T	A
9	chr9:133709165:C:T	0	133709165	T	C
9	chr9:133709358:C:T	0	133709358	T	C
9	chr9:133709953:G:C	0	133709953	C	G
9	chr9:133710478:G:A	0	133710478	A	G
9	chr9:133711313:A:G	0	133711313	G	A
9	chr9:133711424:A:G	0	133711424	G	A
9	chr9:133711582:G:C	0	133711582	C	G
9	chr9:133711820:G:A	0	133711820	A	G
9	chr9:133711938:G:A	0	133711938	A	G
9	chr9:133712092:T:C	0	133712092	C	T
9	chr9:133712232:C:T	0	133712232	T	C
9	chr9:133712586:G:A	0	133712586	A	G
9	chr9:133712726:C:T	0	133712726	T	C
9	chr9:133713340:A:G	0	133713340	G	A
9	chr9:133713527:A:G	0	133713527	G	A
9	chr9:133714467:G:A	0	133714467	A	G
9	chr9:133714472:C:T	0	133714472	T	C
9	chr9:133714574:C:T	0	133714574	T	C
9	chr9:133714922:T:A	0	133714922	A	T
9	chr9:133716598:C:T	0	133716598	T	C
9	chr9:133716655:G:A	0	133716655	A	G
9	chr9:133716913:ATCAGGGAAGGTC:A	0	133716913	A	ATCAGGGAAGGTC
9	chr9:133717273:A:G	0	133717273	G	A
9	chr9:133717886:A:G	0	133717886	G	A
9	chr9:133719377:T:C	0	133719377	C	T
9	chr9:133720258:C:A	0	133720258	A	C
9	chr9:133720517:T:C	0	133720517	C	T
9	chr9:133720519:C:A	0	133720519	A	C
9	chr9:133721141:G:A	0	133721141	A	G
9	chr9:133721245:A:G	0	133721245	G	A
9	chr9:133721673:G:A	0	133721673	A	G
9	chr9:133721832:C:T	0	133721832	T	C
9	chr9:133722090:T:C	0	133722090	C	T
9	chr9:133723635:C:A	0	133723635	A	C
9	chr9:133724603:C:T	0	133724603	T	C
9	chr9:133725093:G:A	0	133725093	A	G
9	chr9:133725247:T:C	0	133725247	C	T
9	chr9:133725256:T:C	0	133725256	C	T
9	chr9:133725968:T:C	0	133725968	C	T
9	chr9:133726696:G:A	0	133726696	A	G
9	chr9:133726800:G:A	0	133726800	A	G
9	chr9:133727220:C:A	0	133727220	A	C
9	chr9:133727377:A:G	0	133727377	G	A
9	chr9:133729742:A:G	0	133729742	G	A
9	chr9:133730318:G:A	0	133730318	A	G
9	chr9:133730634:AG:A	0	133730634	A	AG
9	chr9:133730927:T:A	0	133730927	A	T
9	chr9:133731275:G:A	0	133731275	A	G
9	chr9:133731628:C:T	0	133731628	T	C
9	chr9:133732761:A:G	0	133732761	G	A
9	chr9:133732857:T:C	0	133732857	C	T
9	chr9:133733006:T:G	0	133733006	G	T
9	chr9:133733162:A:G	0	133733162	G	A
9	chr9:133733337:C:T	0	133733337	T	C
9	chr9:133733804:C:G	0	133733804	G	C
9	chr9:133734024:C:T	0	133734024	T	C
9	chr9:133734535:A:G	0	133734535	G	A
9	chr9:133734647:G:A	0	133734647	A	G
9	chr9:133735079:T:C	0	133735079	C	T
9	chr9:133735466:T:C	0	133735466	C	T
9	chr9:133735651:C:T	0	133735651	T	C
9	chr9:133735926:G:A	0	133735926	A	G
9	chr9:133736066:A:T	0	133736066	T	A
9	chr9:133736647:C:T	0	133736647	T	C
9	chr9:133737936:C:T	0	133737936	T	C
9	chr9:133738081:A:T	0	133738081	T	A
9	chr9:133738539:C:T	0	133738539	T	C
9	chr9:133738730:C:T	0	133738730	T	C
9	chr9:133741096:C:A	0	133741096	A	C
9	chr9:133742339:A:G	0	133742339	G	A
9	chr9:133743728:T:C	0	133743728	C	T
9	chr9:133744163:T:C	0	133744163	C	T
9	chr9:133744998:C:T	0	133744998	T	C
9	chr9:133745273:C:T	0	133745273	T	C
9	chr9:133747118:A:C	0	133747118	C	A
9	chr9:133747304:A:G	0	133747304	G	A
9	chr9:133747340:A:G	0	133747340	G	A
9	chr9:133748394:T:C	0	133748394	C	T
9	chr9:133748426:G:A	0	133748426	A	G
9	chr9:133749310:C:T	0	133749310	T	C
9	chr9:133749583:A:G	0	133749583	G	A
9	chr9:133751452:C:T	0	133751452	T	C
9	chr9:133751504:G:A	0	133751504	A	G
9	chr9:133751728:T:G	0	133751728	G	T
9	chr9:133752119:T:C	0	133752119	C	T
9	chr9:133752270:C:T	0	133752270	T	C
9	chr9:133752584:G:A	0	133752584	A	G
9	chr9:133752683:A:T	0	133752683	T	A
9	chr9:133752826:A:G	0	133752826	G	A
9	chr9:133752835:G:C	0	133752835	C	G
9	chr9:133752945:A:T	0	133752945	T	A
9	chr9:133753192:G:A	0	133753192	A	G
9	chr9:133753594:C:T	0	133753594	T	C
9	chr9:133753678:TAAGG:T	0	133753678	T	TAAGG
9	chr9:133753991:G:A	0	133753991	A	G
9	chr9:133754014:GAGCT:G	0	133754014	G	GAGCT
9	chr9:133754077:C:T	0	133754077	T	C
9	chr9:133754156:A:G	0	133754156	G	A
9	chr9:133754637:C:T	0	133754637	T	C
9	chr9:133754649:T:TGTCA	0	133754649	TGTCA	T
9	chr9:133754686:A:C	0	133754686	C	A
9	chr9:133754734:C:CA	0	133754734	CA	C
9	chr9:133755446:C:A	0	133755446	A	C
9	chr9:133756027:C:T	0	133756027	T	C
9	chr9:133756380:C:T	0	133756380	T	C
9	chr9:133756988:T:C	0	133756988	C	T
9	chr9:133757279:T:C	0	133757279	C	T
9	chr9:133757280:G:T	0	133757280	T	G
9	chr9:133757458:A:G	0	133757458	G	A
9	chr9:133758506:G:A	0	133758506	A	G
9	chr9:133758816:T:C	0	133758816	C	T
9	chr9:133758990:T:C	0	133758990	C	T
9	chr9:133759003:G:A	0	133759003	A	G
9	chr9:133759310:C:T	0	133759310	T	C
9	chr9:133759883:T:A	0	133759883	A	T
9	chr9:133761249:G:A	0	133761249	A	G
9	chr9:133761317:T:G	0	133761317	G	T
9	chr9:133761397:G:A	0	133761397	A	G
9	chr9:133761645:T:C	0	133761645	C	T
9	chr9:133761988:G:A	0	133761988	A	G
9	chr9:133763099:G:A	0	133763099	A	G
9	chr9:133764176:A:G	0	133764176	G	A
9	chr9:133764277:G:A	0	133764277	A	G
9	chr9:133765106:C:T	0	133765106	T	C
9	chr9:133765276:T:C	0	133765276	C	T
9	chr9:133765586:G:A	0	133765586	A	G
9	chr9:133765629:C:T	0	133765629	T	C
9	chr9:133765843:T:C	0	133765843	C	T
9	chr9:133766134:G:A	0	133766134	A	G
9	chr9:133766256:T:C	0	133766256	C	T
```
