## Supplementary material for "Characterization of shared and ancestry-specific signals driving complex traits using multi-ancestry fine-mapping": mesusieoutput

```
                 eur          afr      eur_afr
   [1,] 6.858564e-06 1.016880e-04 2.838210e-06
   [2,] 6.559489e-06 1.157195e-04 2.860578e-06
   [3,] 6.734971e-06 2.812956e-05 2.245028e-06
   [4,] 7.004252e-06 2.726144e-05 2.334747e-06
   [5,] 7.090143e-06 2.726144e-05 2.363375e-06
   [6,] 1.159092e-05 1.929796e-04 3.863799e-06
   [7,] 1.036095e-05 1.036126e-04 5.469579e-06
   [8,] 7.418610e-06 2.726144e-05 2.472866e-06
   [9,] 1.080351e-05 7.848743e-05 5.250930e-06
  [10,] 1.088096e-05 8.269359e-05 5.701042e-06
  [11,] 6.669243e-06 6.239755e-05 2.223080e-06
  [12,] 1.227733e-05 2.726144e-05 4.092412e-06
  [13,] 1.077914e-05 2.726144e-05 3.593055e-06
  [14,] 8.435992e-06 2.726144e-05 2.812001e-06
  [15,] 9.755659e-06 2.726144e-05 3.251872e-06
  [16,] 6.942446e-06 5.087418e-05 2.314156e-06
  [17,] 1.015442e-05 2.726144e-05 3.384805e-06
  [18,] 7.321294e-06 3.379967e-05 2.440424e-06
  [19,] 9.826634e-06 2.726144e-05 3.275544e-06
  [20,] 7.375802e-06 2.726144e-05 2.458596e-06
  [21,] 7.432309e-06 9.044664e-05 3.165305e-06
  [22,] 7.585511e-06 9.690558e-05 2.536753e-06
  [23,] 1.418391e-05 2.726144e-05 4.727994e-06
  [24,] 2.018495e-05 2.726144e-05 6.728353e-06
  [25,] 1.696040e-05 2.726144e-05 5.653636e-06
  [26,] 2.958650e-05 2.726144e-05 9.862488e-06
  [27,] 2.525831e-05 2.726144e-05 8.419727e-06
  [28,] 1.194657e-05 2.726144e-05 3.982191e-06
  [29,] 1.194605e-05 2.726144e-05 3.982012e-06
  [30,] 1.188680e-05 9.296469e-05 6.571727e-06
  [31,] 7.759474e-06 2.726144e-05 2.586529e-06
  [32,] 6.902642e-06 2.726144e-05 2.300905e-06
  [33,] 6.582852e-06 2.726144e-05 2.194270e-06
  [34,] 6.220049e-06 2.726144e-05 2.073349e-06
  [35,] 6.399790e-06 2.726144e-05 2.133262e-06
  [36,] 1.604293e-05 2.726144e-05 5.347673e-06
  [37,] 1.641889e-05 2.726144e-05 5.473142e-06
  [38,] 2.938074e-05 2.726144e-05 9.793570e-06
  [39,] 1.974859e-05 2.726144e-05 6.582962e-06
  [40,] 7.047171e-06 2.726144e-05 2.349039e-06
  [41,] 1.056785e-05 1.026948e-04 5.050624e-06
  [42,] 1.056785e-05 1.026948e-04 5.050624e-06
  [43,] 1.046352e-05 2.726144e-05 3.487945e-06
  [44,] 1.042702e-05 1.016632e-04 4.894858e-06
  [45,] 1.042702e-05 1.026948e-04 4.913505e-06
  [46,] 1.707707e-05 2.726144e-05 5.692463e-06
  [47,] 1.131516e-05 8.960466e-05 5.785659e-06
  [48,] 1.959778e-05 2.726144e-05 6.532690e-06
  [49,] 1.086886e-05 2.726144e-05 3.623064e-06
  [50,] 1.565494e-05 2.726144e-05 5.218395e-06
  [51,] 1.114547e-05 9.735194e-05 5.808804e-06
  [52,] 4.634943e-05 1.119180e-04 4.194256e-05
  [53,] 1.098964e-05 9.636446e-05 5.627785e-06
  [54,] 2.147803e-05 2.726144e-05 7.159509e-06
  [55,] 1.122958e-05 9.842175e-05 5.920195e-06
  [56,] 8.775601e-06 2.726144e-05 2.925266e-06
  [57,] 6.851250e-06 2.726144e-05 2.283736e-06
  [58,] 1.186103e-05 9.952546e-05 6.601045e-06
  [59,] 1.169407e-05 9.506199e-05 6.453486e-06
  [60,] 1.176607e-05 9.842175e-05 6.472571e-06
  [61,] 1.167274e-05 9.636446e-05 6.321462e-06
  [62,] 1.167274e-05 9.744081e-05 6.350130e-06
  [63,] 8.063942e-06 2.726144e-05 2.687968e-06
  [64,] 1.176607e-05 9.744081e-05 6.446129e-06
  [65,] 1.176607e-05 9.342502e-05 6.336008e-06
  [66,] 1.128461e-05 2.726144e-05 3.761649e-06
  [67,] 1.186103e-05 9.240115e-05 6.402625e-06
  [68,] 1.176607e-05 9.240115e-05 6.307433e-06
  [69,] 1.167274e-05 9.862046e-05 6.418375e-06
  [70,] 1.396316e-05 7.270364e-05 5.211235e-06
  [71,] 1.167274e-05 9.752096e-05 6.389037e-06
  [72,] 1.158101e-05 9.303875e-05 6.174550e-06
  [73,] 2.122921e-05 2.726144e-05 7.076574e-06
  [74,] 1.842359e-05 2.726144e-05 6.141309e-06
  [75,] 1.081035e-05 9.701701e-05 5.528191e-06
  [76,] 1.364130e-05 2.726144e-05 4.547171e-06
  [77,] 9.396797e-06 2.726144e-05 3.132340e-06
  [78,] 2.879913e-05 2.726144e-05 9.600035e-06
  [79,] 1.620673e-05 2.726144e-05 5.402245e-06
  [80,] 2.144233e-05 2.726144e-05 7.147761e-06
  [81,] 2.167574e-05 2.726144e-05 7.225554e-06
  [82,] 7.889378e-06 2.726144e-05 2.629835e-06
  [83,] 1.313890e-05 4.511130e-05 5.521220e-06
  [84,] 2.743241e-05 2.726144e-05 9.144448e-06
  [85,] 3.743907e-05 6.477976e-05 2.402526e-05
  [86,] 1.170487e-04 2.726144e-05 3.901860e-05
  [87,] 3.733228e-05 3.667200e-05 1.794041e-05
  [88,] 1.248575e-05 2.726144e-05 4.161952e-06
  [89,] 2.337259e-05 2.726144e-05 7.791040e-06
  [90,] 1.290583e-04 2.726144e-05 4.302190e-05
  [91,] 3.268715e-05 2.726144e-05 1.089531e-05
  [92,] 2.335506e-05 2.726144e-05 7.785382e-06
  [93,] 1.620826e-05 2.726144e-05 5.402805e-06
  [94,] 3.248568e-05 2.726144e-05 1.082816e-05
  [95,] 3.230416e-05 2.726144e-05 1.076766e-05
  [96,] 8.349533e-05 2.726144e-05 2.783239e-05
  [97,] 2.239128e-05 2.726144e-05 7.463858e-06
  [98,] 1.121542e-05 2.726144e-05 3.738498e-06
  [99,] 9.240309e-05 2.726144e-05 3.080253e-05
 [100,] 2.872158e-05 2.726144e-05 9.573601e-06
 [101,] 2.247089e-05 2.726144e-05 7.490411e-06
 [102,] 1.620069e-05 2.726144e-05 5.400140e-06
 [103,] 2.327441e-05 2.726144e-05 7.758265e-06
 [104,] 2.289747e-05 2.726144e-05 7.632608e-06
 [105,] 3.120025e-05 2.726144e-05 1.040036e-05
 [106,] 2.416832e-05 2.726144e-05 8.056244e-06
 [107,] 2.380038e-05 2.726144e-05 7.933617e-06
 [108,] 1.540366e-05 2.726144e-05 5.134559e-06
 [109,] 4.210055e-05 2.726144e-05 1.403351e-05
 [110,] 1.212118e-05 2.726144e-05 4.040440e-06
 [111,] 8.415651e-06 2.726144e-05 2.805201e-06
 [112,] 3.361957e-03 2.726144e-05 2.277408e-03
 [113,] 5.661917e-03 2.726144e-05 4.157761e-03
 [114,] 4.769606e-03 2.726144e-05 5.333519e-03
 [115,] 5.112422e-03 2.726144e-05 5.699641e-03
 [116,] 4.886605e-03 2.726144e-05 5.412017e-03
 [117,] 6.714731e-03 2.726144e-05 4.845736e-03
 [118,] 1.249924e-05 2.726144e-05 4.166419e-06
 [119,] 9.406580e-03 2.726144e-05 6.041747e-03
 [120,] 6.764701e-05 2.726144e-05 5.489773e-05
 [121,] 1.256063e-05 2.726144e-05 4.186883e-06
 [122,] 7.446388e-03 2.726144e-05 4.976297e-03
 [123,] 1.240757e-05 2.726144e-05 4.135862e-06
 [124,] 7.125170e-03 2.726144e-05 4.857159e-03
 [125,] 6.490879e-05 2.726144e-05 5.521466e-05
 [126,] 8.877962e-03 2.726144e-05 6.279144e-03
 [127,] 8.201415e-04 2.726144e-05 4.772417e-04
 [128,] 8.486184e-03 2.726144e-05 6.034133e-03
 [129,] 8.486184e-03 2.726144e-05 6.097894e-03
 [130,] 7.029953e-05 2.726144e-05 5.854940e-05
 [131,] 1.213035e-05 2.726144e-05 4.043451e-06
 [132,] 8.149296e-03 2.726144e-05 5.947291e-03
 [133,] 1.213035e-05 2.726144e-05 4.043451e-06
 [134,] 1.994781e-05 2.726144e-05 6.649114e-06
 [135,] 1.043184e-05 2.726144e-05 3.168275e-06
 [136,] 2.424148e-02 2.726144e-05 1.853011e-02
 [137,] 1.208128e-05 2.726144e-05 4.027093e-06
 [138,] 8.486184e-03 2.726144e-05 6.161585e-03
 [139,] 8.486184e-03 2.726144e-05 6.161585e-03
 [140,] 2.326202e-02 2.726144e-05 1.798743e-02
 [141,] 4.751527e-03 2.726144e-05 4.436675e-03
 [142,] 1.204761e-05 2.726144e-05 4.015869e-06
 [143,] 1.202449e-05 2.726144e-05 4.008163e-06
 [144,] 8.486184e-03 2.726144e-05 6.226895e-03
 [145,] 5.429366e-03 2.726144e-05 5.160358e-03
 [146,] 1.404287e-02 2.726144e-05 1.037035e-02
 [147,] 5.429366e-03 2.726144e-05 5.396504e-03
 [148,] 9.292184e-05 2.726144e-05 8.733193e-05
 [149,] 2.097027e-05 2.726144e-05 6.990031e-06
 [150,] 1.198087e-05 2.726144e-05 3.993621e-06
 [151,] 5.173416e-03 2.726144e-05 5.548170e-03
 [152,] 7.425494e-05 2.726144e-05 6.990085e-05
 [153,] 2.338064e-02 2.726144e-05 2.034433e-02
 [154,] 1.199627e-05 2.726144e-05 3.998758e-06
 [155,] 9.413205e-03 2.726144e-05 7.696701e-03
 [156,] 2.556305e-02 2.726144e-05 2.175813e-02
 [157,] 6.970020e-05 2.726144e-05 6.455776e-05
 [158,] 1.579713e-02 2.726144e-05 1.246455e-02
 [159,] 8.448029e-05 2.726144e-05 6.115812e-05
 [160,] 1.199956e-05 2.726144e-05 3.999854e-06
 [161,] 1.004300e-04 2.726144e-05 9.707663e-05
 [162,] 1.193653e-05 2.726144e-05 3.978841e-06
 [163,] 8.294310e-03 2.726144e-05 8.405625e-03
 [164,] 3.694393e-02 2.726144e-05 3.001301e-02
 [165,] 3.880545e-02 2.726144e-05 3.169464e-02
 [166,] 1.198834e-05 2.726144e-05 3.996111e-06
 [167,] 9.544120e-05 2.726144e-05 8.529810e-05
 [168,] 3.053682e-02 2.726144e-05 2.437040e-02
 [169,] 1.582706e-02 2.726144e-05 1.220050e-02
 [170,] 8.658831e-03 2.726144e-05 8.267030e-03
 [171,] 3.880545e-02 2.726144e-05 3.097873e-02
 [172,] 2.387352e-02 2.726144e-05 1.880913e-02
 [173,] 1.207838e-05 2.726144e-05 4.026129e-06
 [174,] 3.880545e-02 2.726144e-05 2.936386e-02
 [175,] 9.483307e-05 2.726144e-05 8.188169e-05
 [176,] 1.137563e-02 2.726144e-05 1.035022e-02
 [177,] 9.738395e-06 2.726144e-05 3.246143e-06
 [178,] 1.689003e-05 2.726144e-05 5.630028e-06
 [179,] 2.494601e-05 2.726144e-05 8.315295e-06
 [180,] 2.178908e-05 2.726144e-05 7.262991e-06
 [181,] 2.455273e-05 2.726144e-05 8.184203e-06
 [182,] 1.876550e-05 2.726144e-05 6.255191e-06
 [183,] 2.298325e-05 2.726144e-05 7.661039e-06
 [184,] 2.298325e-05 2.726144e-05 7.661041e-06
 [185,] 2.298325e-05 2.726144e-05 7.661041e-06
 [186,] 2.494601e-05 2.726144e-05 8.315297e-06
 [187,] 1.825764e-05 2.726144e-05 6.085899e-06
 [188,] 6.809979e-06 2.726144e-05 2.903967e-06
 [189,] 2.638836e-05 2.726144e-05 8.796192e-06
 [190,] 9.400869e-06 2.726144e-05 3.133601e-06
 [191,] 3.410067e-05 2.726144e-05 1.136681e-05
 [192,] 1.555470e-04 2.726144e-05 4.020487e-05
 [193,] 1.703195e-05 2.726144e-05 3.844738e-06
 [194,] 2.720171e-05 2.726144e-05 9.067278e-06
 [195,] 2.583145e-05 2.726144e-05 8.610532e-06
 [196,] 1.768073e-05 2.726144e-05 5.893605e-06
 [197,] 1.344232e-05 2.726144e-05 4.480780e-06
 [198,] 1.753338e-05 2.726144e-05 5.844489e-06
 [199,] 2.174547e-05 2.726144e-05 7.248524e-06
 [200,] 1.942650e-05 2.726144e-05 3.697013e-06
 [201,] 1.821117e-05 2.726144e-05 3.515261e-06
 [202,] 2.313140e-05 2.726144e-05 7.710512e-06
 [203,] 2.608976e-05 2.726144e-05 8.696693e-06
 [204,] 1.994915e-05 2.726144e-05 6.649757e-06
 [205,] 8.711300e-05 2.726144e-05 1.405092e-05
 [206,] 8.449612e-05 2.726144e-05 1.362542e-05
 [207,] 1.738871e-05 2.726144e-05 5.796265e-06
 [208,] 1.741719e-05 2.726144e-05 5.805759e-06
 [209,] 1.195876e-05 2.726144e-05 3.986255e-06
 [210,] 1.335204e-05 2.726144e-05 4.450684e-06
 [211,] 2.297152e-05 2.726144e-05 7.657222e-06
 [212,] 2.549379e-05 2.726144e-05 8.498044e-06
 [213,] 2.234633e-05 2.726144e-05 7.448831e-06
 [214,] 1.750399e-05 2.726144e-05 5.834692e-06
 [215,] 9.648388e-06 2.726144e-05 5.787695e-06
 [216,] 2.630257e-05 2.726144e-05 8.767641e-06
 [217,] 1.744590e-05 2.726144e-05 5.815328e-06
 [218,] 2.630257e-05 2.726144e-05 8.767641e-06
 [219,] 1.191941e-05 2.726144e-05 3.973140e-06
 [220,] 7.045016e-05 2.726144e-05 1.108823e-05
 [221,] 1.748083e-05 2.726144e-05 5.826973e-06
 [222,] 2.525831e-05 2.726144e-05 8.419496e-06
 [223,] 1.189225e-05 2.726144e-05 3.964085e-06
 [224,] 5.886407e-05 2.726144e-05 9.303684e-06
 [225,] 2.870266e-05 2.726144e-05 9.567690e-06
 [226,] 2.917351e-05 2.726144e-05 9.724642e-06
 [227,] 2.870266e-05 2.726144e-05 9.567697e-06
 [228,] 2.690026e-05 2.726144e-05 8.966831e-06
 [229,] 2.650348e-05 2.726144e-05 8.834581e-06
 [230,] 5.496748e-05 2.726144e-05 7.831337e-06
 [231,] 1.763148e-05 2.726144e-05 5.877193e-06
 [232,] 2.779654e-05 2.726144e-05 9.265613e-06
 [233,] 3.935694e-05 2.726144e-05 5.722224e-06
 [234,] 1.724145e-05 2.726144e-05 5.747179e-06
 [235,] 2.072365e-05 2.726144e-05 6.907925e-06
 [236,] 2.072365e-05 2.726144e-05 6.907925e-06
 [237,] 4.306827e-05 2.726144e-05 4.282514e-06
 [238,] 1.674569e-05 2.726144e-05 2.134378e-06
 [239,] 1.851918e-05 2.726144e-05 6.173226e-06
 [240,] 2.281416e-05 2.726144e-05 7.604971e-06
 [241,] 2.629129e-05 2.726144e-05 2.352697e-06
 [242,] 1.174891e-05 2.726144e-05 3.916305e-06
 [243,] 2.305219e-05 2.726144e-05 7.684303e-06
 [244,] 2.506411e-05 2.726144e-05 2.311864e-06
 [245,] 1.781345e-04 2.726144e-05 5.418407e-05
 [246,] 2.373591e-05 2.726144e-05 7.912186e-06
 [247,] 9.027073e-06 2.726144e-05 3.009014e-06
 [248,] 1.019266e-05 2.726144e-05 2.078764e-06
 [249,] 2.658620e-05 2.726144e-05 8.862330e-06
 [250,] 2.564664e-05 2.726144e-05 8.549126e-06
 [251,] 2.826493e-05 2.726144e-05 9.421935e-06
 [252,] 1.079854e-05 2.726144e-05 2.083971e-06
 [253,] 2.348316e-05 2.726144e-05 7.827951e-06
 [254,] 3.000611e-05 2.726144e-05 1.000236e-05
 [255,] 2.823663e-05 2.726144e-05 9.412507e-06
 [256,] 1.481566e-05 2.726144e-05 2.202593e-06
 [257,] 7.625468e-06 2.726144e-05 2.541825e-06
 [258,] 6.529897e-06 2.726144e-05 2.176622e-06
 [259,] 6.185768e-06 2.726144e-05 2.061924e-06
 [260,] 1.062854e-05 2.726144e-05 3.542829e-06
 [261,] 1.137335e-05 2.726144e-05 3.791097e-06
 [262,] 1.371312e-05 2.726144e-05 4.570972e-06
 [263,] 1.063618e-05 2.726144e-05 3.545356e-06
 [264,] 8.417173e-06 2.726144e-05 2.805708e-06
 [265,] 1.404570e-05 2.726144e-05 4.681827e-06
 [266,] 9.589512e-06 2.726144e-05 3.196497e-06
 [267,] 8.645704e-06 2.726144e-05 2.881879e-06
 [268,] 1.357631e-05 2.726144e-05 4.770117e-06
 [269,] 1.046051e-05 2.726144e-05 3.486799e-06
 [270,] 1.015069e-05 2.726144e-05 3.383527e-06
 [271,] 1.012118e-05 2.726144e-05 3.373692e-06
 [272,] 1.012118e-05 2.726144e-05 3.373692e-06
 [273,] 9.960868e-06 2.726144e-05 3.320255e-06
 [274,] 9.960868e-06 2.726144e-05 3.320255e-06
 [275,] 9.960868e-06 2.726144e-05 3.320255e-06
 [276,] 8.673843e-06 2.726144e-05 2.891256e-06
 [277,] 1.308609e-05 2.726144e-05 4.361957e-06
 [278,] 9.882957e-06 2.726144e-05 3.294285e-06
 [279,] 1.223843e-05 2.726144e-05 4.079412e-06
 [280,] 6.842577e-06 2.726144e-05 2.280856e-06
 [281,] 1.134069e-05 2.726144e-05 3.780176e-06
 [282,] 8.679796e-06 2.726144e-05 2.893253e-06
 [283,] 8.731894e-06 2.726144e-05 2.910618e-06
 [284,] 8.451382e-06 2.726144e-05 2.817116e-06
 [285,] 8.731894e-06 2.726144e-05 2.910618e-06
 [286,] 8.696678e-06 2.726144e-05 2.898878e-06
 [287,] 1.166522e-05 2.726144e-05 3.387198e-06
 [288,] 1.429173e-05 2.726144e-05 3.634258e-06
 [289,] 1.437626e-05 2.726144e-05 3.690320e-06
 [290,] 1.437626e-05 2.726144e-05 3.690320e-06
 [291,] 1.351069e-05 2.726144e-05 3.537634e-06
 [292,] 1.408576e-05 2.726144e-05 3.608851e-06
 [293,] 8.469672e-06 2.726144e-05 2.823211e-06
 [294,] 8.503813e-06 2.726144e-05 2.834593e-06
 [295,] 8.371835e-06 2.726144e-05 2.790600e-06
 [296,] 8.313356e-06 2.726144e-05 2.771107e-06
 [297,] 8.343802e-06 2.726144e-05 2.781256e-06
 [298,] 8.343802e-06 2.726144e-05 2.781256e-06
 [299,] 8.403692e-06 2.726144e-05 2.801218e-06
 [300,] 8.313356e-06 2.726144e-05 2.771107e-06
 [301,] 8.343802e-06 2.726144e-05 2.781256e-06
 [302,] 9.188136e-06 2.726144e-05 3.062696e-06
 [303,] 1.158891e-05 2.726144e-05 3.862938e-06
 [304,] 8.254651e-06 2.726144e-05 2.751539e-06
 [305,] 8.283641e-06 2.726144e-05 2.761203e-06
 [306,] 8.778565e-06 2.726144e-05 2.926179e-06
 [307,] 8.283641e-06 2.726144e-05 2.761203e-06
 [308,] 8.254651e-06 2.726144e-05 2.751540e-06
 [309,] 8.283641e-06 2.726144e-05 2.761203e-06
 [310,] 8.283641e-06 2.726144e-05 2.761203e-06
 [311,] 8.283641e-06 2.726144e-05 2.761203e-06
 [312,] 8.254651e-06 2.726144e-05 2.751540e-06
 [313,] 1.323636e-05 2.726144e-05 4.734618e-06
 [314,] 4.097935e-05 2.726144e-05 4.861458e-06
 [315,] 3.600546e-05 2.726144e-05 4.475931e-06
 [316,] 8.144669e-06 2.726144e-05 2.714877e-06
 [317,] 7.978980e-06 2.726144e-05 2.659650e-06
 [318,] 1.087956e-05 2.726144e-05 3.626504e-06
 [319,] 1.087956e-05 2.726144e-05 3.626504e-06
 [320,] 1.233589e-05 2.726144e-05 4.112005e-06
 [321,] 3.964212e-05 2.726144e-05 3.940318e-06
 [322,] 9.771399e-06 2.726144e-05 3.257123e-06
 [323,] 7.118022e-06 2.726144e-05 2.372704e-06
 [324,] 3.269441e-05 2.726144e-05 6.653353e-06
 [325,] 2.742177e-05 2.726144e-05 6.079407e-06
 [326,] 7.903112e-05 2.726144e-05 2.005257e-05
 [327,] 1.705874e-05 2.726144e-05 5.686289e-06
 [328,] 2.730126e-05 2.726144e-05 5.797861e-06
 [329,] 1.757034e-05 2.726144e-05 5.856817e-06
 [330,] 2.518275e-05 2.726144e-05 8.394312e-06
 [331,] 2.360445e-05 2.726144e-05 5.012710e-06
 [332,] 1.493467e-04 2.726144e-05 2.934093e-05
 [333,] 4.971871e-05 2.726144e-05 8.537993e-06
 [334,] 1.276722e-04 2.726144e-05 2.742738e-05
 [335,] 4.389370e-05 2.726144e-05 7.540853e-06
 [336,] 8.880482e-06 2.726144e-05 2.960198e-06
 [337,] 2.412505e-05 2.726144e-05 5.081186e-06
 [338,] 3.140179e-05 2.726144e-05 6.225384e-06
 [339,] 3.206203e-05 2.726144e-05 6.310813e-06
 [340,] 3.590840e-05 2.726144e-05 6.864711e-06
 [341,] 1.212218e-04 2.726144e-05 2.629786e-05
 [342,] 5.335570e-05 2.726144e-05 8.962796e-06
 [343,] 2.952450e-05 2.726144e-05 9.841549e-06
 [344,] 3.350364e-05 2.726144e-05 6.495917e-06
 [345,] 8.850159e-05 2.726144e-05 1.861909e-05
 [346,] 2.561822e-05 2.726144e-05 5.275682e-06
 [347,] 1.057122e-05 2.726144e-05 4.273281e-06
 [348,] 1.314081e-05 2.726144e-05 4.380248e-06
 [349,] 2.646869e-05 2.726144e-05 8.722967e-06
 [350,] 1.320241e-05 2.726144e-05 4.400778e-06
 [351,] 1.320443e-05 2.726144e-05 4.401451e-06
 [352,] 2.390238e-05 2.726144e-05 5.790112e-06
 [353,] 3.128737e-05 2.726144e-05 1.042889e-05
 [354,] 1.803917e-05 2.726144e-05 4.282400e-06
 [355,] 3.621682e-05 2.726144e-05 7.912812e-06
 [356,] 7.021900e-05 2.726144e-05 1.368630e-05
 [357,] 1.368332e-05 2.726144e-05 4.561084e-06
 [358,] 6.387143e-05 2.726144e-05 1.181724e-05
 [359,] 3.464886e-05 2.726144e-05 1.154959e-05
 [360,] 7.852572e-05 2.726144e-05 1.722591e-05
 [361,] 7.820970e-05 2.726144e-05 1.713342e-05
 [362,] 1.368332e-05 2.726144e-05 4.561086e-06
 [363,] 3.697875e-05 2.726144e-05 1.232620e-05
 [364,] 1.368332e-05 2.726144e-05 4.561086e-06
 [365,] 2.003752e-05 2.726144e-05 6.679180e-06
 [366,] 1.366936e-05 2.726144e-05 4.556433e-06
 [367,] 3.710602e-05 2.726144e-05 1.236862e-05
 [368,] 1.366936e-05 2.726144e-05 4.556434e-06
 [369,] 3.737433e-05 2.726144e-05 1.245806e-05
 [370,] 7.820970e-05 2.726144e-05 1.713342e-05
 [371,] 2.015326e-05 2.726144e-05 6.717757e-06
 [372,] 8.226349e-05 2.726144e-05 1.806682e-05
 [373,] 1.365564e-05 2.726144e-05 4.551861e-06
 [374,] 8.028337e-05 2.726144e-05 1.748897e-05
 [375,] 7.820970e-05 2.726144e-05 1.713342e-05
 [376,] 3.347305e-05 2.726144e-05 1.115762e-05
 [377,] 7.984820e-05 2.726144e-05 1.407034e-05
 [378,] 1.194782e-05 2.726144e-05 3.982619e-06
 [379,] 1.492146e-05 2.726144e-05 4.973882e-06
 [380,] 8.937658e-06 2.726144e-05 2.979216e-06
 [381,] 1.413973e-05 2.726144e-05 4.713299e-06
 [382,] 1.227535e-05 2.726144e-05 4.091812e-06
 [383,] 1.103892e-05 2.726144e-05 3.679658e-06
 [384,] 1.332697e-05 2.726144e-05 4.442373e-06
 [385,] 9.019415e-06 2.726144e-05 3.006473e-06
 [386,] 8.857910e-06 2.726144e-05 2.952638e-06
 [387,] 1.041448e-05 2.726144e-05 3.758895e-06
 [388,] 1.314745e-05 2.726144e-05 4.382536e-06
 [389,] 8.960679e-06 2.726144e-05 2.986894e-06
 [390,] 1.168872e-05 2.726144e-05 3.896299e-06
 [391,] 1.628371e-05 2.726144e-05 5.427904e-06
 [392,] 1.578081e-05 2.726144e-05 5.260190e-06
 [393,] 8.921060e-06 2.726144e-05 2.973687e-06
 [394,] 8.950094e-06 2.726144e-05 2.983365e-06
 [395,] 1.429892e-05 2.726144e-05 4.766364e-06
 [396,] 1.042903e-05 2.726144e-05 3.476371e-06
 [397,] 1.347441e-05 2.726144e-05 4.491532e-06
 [398,] 1.371322e-05 2.726144e-05 4.571143e-06
 [399,] 1.359280e-05 2.726144e-05 4.531004e-06
 [400,] 9.213957e-06 2.726144e-05 3.071342e-06
 [401,] 6.165573e-05 2.726144e-05 2.055198e-05
 [402,] 8.871947e-06 2.726144e-05 2.957302e-06
 [403,] 1.118260e-05 2.726144e-05 3.727536e-06
 [404,] 1.684883e-05 2.726144e-05 5.616284e-06
 [405,] 3.736970e-05 2.726144e-05 1.245656e-05
 [406,] 2.374626e-05 2.726144e-05 7.915451e-06
 [407,] 3.567258e-05 2.726144e-05 1.189089e-05
 [408,] 2.816789e-05 2.726144e-05 9.389347e-06
 [409,] 8.195176e-06 2.726144e-05 2.731721e-06
 [410,] 1.120335e-05 2.726144e-05 3.734483e-06
 [411,] 1.167199e-05 2.726144e-05 3.890657e-06
 [412,] 1.064853e-05 2.726144e-05 3.549535e-06
 [413,] 8.117363e-06 2.726144e-05 2.705785e-06
 [414,] 1.841130e-05 2.726144e-05 6.137112e-06
 [415,] 1.156855e-05 2.726144e-05 3.856185e-06
 [416,] 1.632679e-05 2.726144e-05 5.442266e-06
 [417,] 8.060819e-06 2.726144e-05 2.686937e-06
 [418,] 1.843033e-05 2.726144e-05 6.143456e-06
 [419,] 2.952575e-05 2.726144e-05 9.841948e-06
 [420,] 1.802277e-05 2.726144e-05 6.007600e-06
 [421,] 7.689720e-06 2.726144e-05 2.563238e-06
 [422,] 2.892736e-05 2.726144e-05 9.642486e-06
 [423,] 2.823928e-05 2.726144e-05 9.413135e-06
 [424,] 2.596887e-05 2.726144e-05 8.656300e-06
 [425,] 2.568895e-05 2.726144e-05 8.563027e-06
 [426,] 8.079926e-06 2.726144e-05 2.693307e-06
 [427,] 1.166714e-05 2.726144e-05 3.889076e-06
 [428,] 2.652587e-05 2.726144e-05 8.841972e-06
 [429,] 2.696546e-05 2.726144e-05 8.988502e-06
 [430,] 1.782596e-05 2.726144e-05 5.941995e-06
 [431,] 7.186072e-06 2.726144e-05 2.395354e-06
 [432,] 6.457259e-06 2.726144e-05 2.152421e-06
 [433,] 6.411561e-06 2.726144e-05 2.137187e-06
 [434,] 9.831217e-06 2.726144e-05 3.277040e-06
 [435,] 9.893759e-06 2.726144e-05 3.297887e-06
 [436,] 1.724078e-05 2.726144e-05 5.746915e-06
 [437,] 8.552910e-06 2.726144e-05 2.850955e-06
 [438,] 8.225846e-06 2.726144e-05 2.741930e-06
 [439,] 8.249024e-06 2.726144e-05 2.749656e-06
 [440,] 1.229844e-05 2.726144e-05 4.099429e-06
 [441,] 1.210153e-05 2.726144e-05 4.033794e-06
 [442,] 6.655998e-06 2.726144e-05 2.218670e-06
 [443,] 9.913320e-06 2.726144e-05 3.304440e-06
 [444,] 1.488516e-04 2.726144e-05 4.961727e-05
 [445,] 1.199022e-05 2.726144e-05 3.996694e-06
 [446,] 8.036379e-06 2.726144e-05 2.678796e-06
 [447,] 1.839560e-05 2.726144e-05 6.131815e-06
 [448,] 9.940524e-06 2.726144e-05 3.313509e-06
 [449,] 1.396262e-05 2.726144e-05 4.654202e-06
 [450,] 9.896921e-06 2.726144e-05 3.298974e-06
 [451,] 1.678979e-05 2.726144e-05 5.596558e-06
 [452,] 9.950373e-06 2.726144e-05 3.316792e-06
 [453,] 9.950373e-06 2.726144e-05 3.316792e-06
 [454,] 1.118242e-05 2.726144e-05 3.727465e-06
 [455,] 1.539969e-04 2.726144e-05 5.133221e-05
 [456,] 9.889417e-06 2.726144e-05 3.296473e-06
 [457,] 9.889417e-06 2.726144e-05 3.296473e-06
 [458,] 9.940524e-06 2.726144e-05 3.313509e-06
 [459,] 9.904811e-06 2.726144e-05 3.301605e-06
 [460,] 9.931066e-06 2.726144e-05 3.310356e-06
 [461,] 6.893921e-06 2.726144e-05 2.297979e-06
 [462,] 1.271268e-05 2.726144e-05 4.237515e-06
 [463,] 9.921998e-06 2.726144e-05 3.307334e-06
 [464,] 9.905031e-06 2.726144e-05 3.301678e-06
 [465,] 7.636882e-06 2.726144e-05 2.545627e-06
 [466,] 8.127319e-06 2.726144e-05 2.709107e-06
 [467,] 9.940524e-06 2.726144e-05 3.313509e-06
 [468,] 9.940524e-06 2.726144e-05 3.313509e-06
 [469,] 1.340205e-05 2.726144e-05 4.467342e-06
 [470,] 9.997799e-06 2.726144e-05 3.332602e-06
 [471,] 1.342590e-05 2.726144e-05 4.475290e-06
 [472,] 9.366891e-05 2.726144e-05 3.122214e-05
 [473,] 3.237050e-05 2.726144e-05 1.079003e-05
 [474,] 1.314891e-05 2.726144e-05 4.382940e-06
 [475,] 9.886533e-06 2.726144e-05 3.295512e-06
 [476,] 8.662760e-06 2.726144e-05 2.887584e-06
 [477,] 8.353234e-06 2.726144e-05 2.784403e-06
 [478,] 1.292661e-05 2.726144e-05 4.308836e-06
 [479,] 9.921998e-06 2.726144e-05 3.307334e-06
 [480,] 6.925427e-06 2.726144e-05 2.308471e-06
 [481,] 1.335762e-05 2.726144e-05 4.452529e-06
 [482,] 1.218233e-05 2.726144e-05 4.060740e-06
 [483,] 2.324560e-05 2.726144e-05 7.748461e-06
 [484,] 9.913320e-06 2.726144e-05 3.304440e-06
 [485,] 1.907836e-05 2.726144e-05 6.359397e-06
 [486,] 2.210568e-05 2.726144e-05 7.368490e-06
 [487,] 1.001775e-05 2.726144e-05 3.339249e-06
 [488,] 9.877594e-06 2.726144e-05 3.292531e-06
 [489,] 1.032430e-05 2.726144e-05 3.441418e-06
 [490,] 1.649256e-05 2.726144e-05 5.497442e-06
 [491,] 6.516442e-06 2.726144e-05 2.172152e-06
 [492,] 1.276392e-05 2.726144e-05 4.254578e-06
 [493,] 1.286825e-05 2.726144e-05 4.289422e-06
 [494,] 1.356344e-05 2.726144e-05 4.521073e-06
 [495,] 7.445112e-06 2.726144e-05 2.481712e-06
 [496,] 5.988799e-06 2.726144e-05 1.996266e-06
 [497,] 7.556885e-06 2.726144e-05 2.518970e-06
 [498,] 1.581099e-05 2.726144e-05 5.270294e-06
 [499,] 7.391258e-06 2.726144e-05 2.463761e-06
 [500,] 7.343920e-06 2.726144e-05 2.447981e-06
 [501,] 7.614853e-06 2.726144e-05 2.538295e-06
 [502,] 7.343920e-06 2.726144e-05 2.447981e-06
 [503,] 1.356795e-05 2.726144e-05 4.522580e-06
 [504,] 1.309988e-05 2.726144e-05 4.366554e-06
 [505,] 7.193656e-06 2.726144e-05 2.397895e-06
 [506,] 7.292560e-06 2.726144e-05 2.430862e-06
 [507,] 1.321242e-05 2.726144e-05 4.404068e-06
 [508,] 1.309988e-05 2.726144e-05 4.366554e-06
 [509,] 1.332684e-05 2.726144e-05 4.442203e-06
 [510,] 1.293957e-05 2.726144e-05 4.313196e-06
 [511,] 5.963940e-06 2.726144e-05 1.987980e-06
 [512,] 1.380391e-05 2.726144e-05 4.601224e-06
 [513,] 1.266783e-05 2.726144e-05 4.222542e-06
 [514,] 5.977169e-06 2.726144e-05 1.992390e-06
 [515,] 5.979010e-06 2.726144e-05 1.993003e-06
 [516,] 7.305897e-06 2.726144e-05 2.435306e-06
 [517,] 1.621266e-05 2.726144e-05 5.404132e-06
 [518,] 2.179364e-05 2.726144e-05 7.264486e-06
 [519,] 5.957615e-06 2.726144e-05 1.985872e-06
 [520,] 1.501523e-05 2.726144e-05 5.005023e-06
 [521,] 5.896618e-06 2.726144e-05 1.965539e-06
 [522,] 1.266783e-05 2.726144e-05 4.222540e-06
 [523,] 1.178508e-05 2.726144e-05 3.928300e-06
 [524,] 1.107616e-05 2.726144e-05 3.692003e-06
 [525,] 1.169594e-05 2.726144e-05 3.898588e-06
 [526,] 5.892988e-06 2.726144e-05 1.964329e-06
 [527,] 1.207278e-05 2.726144e-05 4.024198e-06
 [528,] 1.288028e-05 2.726144e-05 4.293359e-06
 [529,] 7.595880e-06 2.726144e-05 2.531941e-06
 [530,] 5.892383e-06 2.726144e-05 1.964128e-06
 [531,] 1.178508e-05 2.726144e-05 3.928303e-06
 [532,] 1.287892e-05 2.726144e-05 4.292933e-06
 [533,] 5.895158e-06 2.726144e-05 1.965053e-06
 [534,] 5.961858e-06 2.726144e-05 1.987286e-06
 [535,] 5.893468e-06 2.726144e-05 1.964489e-06
 [536,] 5.893468e-06 2.726144e-05 1.964489e-06
 [537,] 5.907514e-06 2.726144e-05 1.969171e-06
 [538,] 5.892543e-06 2.726144e-05 1.964181e-06
 [539,] 5.893407e-06 2.726144e-05 1.964469e-06
 [540,] 7.604446e-06 2.726144e-05 2.534822e-06
 [541,] 5.892939e-06 2.726144e-05 1.964313e-06
 [542,] 1.033194e-05 2.726144e-05 3.443986e-06
 [543,] 1.033194e-05 2.726144e-05 3.443986e-06
 [544,] 1.337485e-05 2.726144e-05 4.458210e-06
 [545,] 1.026913e-05 2.726144e-05 3.423052e-06
 [546,] 9.920686e-06 2.726144e-05 3.306903e-06
 [547,] 1.026913e-05 2.726144e-05 3.423053e-06
 [548,] 1.351451e-05 2.726144e-05 4.504765e-06
 [549,] 1.018140e-05 2.726144e-05 3.393808e-06
 [550,] 8.415456e-06 2.726144e-05 2.805158e-06
 [551,] 1.026913e-05 2.726144e-05 3.423053e-06
 [552,] 1.026913e-05 2.726144e-05 3.423053e-06
 [553,] 1.033194e-05 2.726144e-05 3.443988e-06
 [554,] 1.094480e-05 2.726144e-05 3.648276e-06
 [555,] 1.020738e-05 2.726144e-05 3.402471e-06
 [556,] 9.639956e-06 2.726144e-05 3.213329e-06
 [557,] 9.691772e-06 2.726144e-05 3.230601e-06
 [558,] 1.026913e-05 2.726144e-05 3.423054e-06
 [559,] 8.537764e-06 2.726144e-05 2.845928e-06
 [560,] 1.014668e-05 2.726144e-05 3.382237e-06
 [561,] 1.014668e-05 2.726144e-05 3.382237e-06
 [562,] 1.020738e-05 2.726144e-05 3.402471e-06
 [563,] 1.629522e-05 2.726144e-05 5.431670e-06
 [564,] 1.014668e-05 2.726144e-05 3.382237e-06
 [565,] 1.026913e-05 2.726144e-05 3.423053e-06
 [566,] 1.033194e-05 2.726144e-05 3.443990e-06
 [567,] 4.329667e-05 2.726144e-05 1.443206e-05
 [568,] 1.038893e-05 2.726144e-05 3.462988e-06
 [569,] 8.415456e-06 2.726144e-05 2.805159e-06
 [570,] 1.060081e-05 2.726144e-05 3.533616e-06
 [571,] 1.309594e-05 2.726144e-05 4.365244e-06
 [572,] 1.056772e-05 2.726144e-05 3.522585e-06
 [573,] 1.344493e-05 2.726144e-05 4.481569e-06
 [574,] 1.059713e-05 2.726144e-05 3.532388e-06
 [575,] 1.475715e-05 2.726144e-05 4.918965e-06
 [576,] 1.244820e-05 2.726144e-05 4.149338e-06
 [577,] 8.757489e-06 2.726144e-05 2.919165e-06
 [578,] 1.057309e-05 2.726144e-05 3.524375e-06
 [579,] 1.030105e-05 2.726144e-05 3.433695e-06
 [580,] 1.050623e-05 2.726144e-05 3.502087e-06
 [581,] 1.083339e-05 2.726144e-05 3.611086e-06
 [582,] 1.830492e-05 2.726144e-05 6.101541e-06
 [583,] 1.118913e-05 2.726144e-05 3.729725e-06
 [584,] 1.357642e-05 2.726144e-05 4.525419e-06
 [585,] 1.322423e-05 2.726144e-05 4.408018e-06
 [586,] 8.846977e-06 2.726144e-05 2.948992e-06
 [587,] 5.376450e-05 2.726144e-05 1.792128e-05
 [588,] 6.940802e-06 2.726144e-05 2.313601e-06
 [589,] 1.480738e-05 2.726144e-05 4.935788e-06
 [590,] 1.555964e-05 2.726144e-05 5.186537e-06
 [591,] 9.444036e-06 2.726144e-05 3.148008e-06
 [592,] 5.993666e-06 2.726144e-05 1.997888e-06
 [593,] 1.301435e-05 2.726144e-05 4.338153e-06
 [594,] 1.445760e-05 2.726144e-05 4.819148e-06
 [595,] 9.613083e-06 2.726144e-05 3.204354e-06
 [596,] 2.087303e-05 2.726144e-05 6.957514e-06
 [597,] 1.663438e-05 2.726144e-05 5.544728e-06
 [598,] 1.867938e-05 2.726144e-05 6.226331e-06
 [599,] 7.564769e-06 2.726144e-05 2.521594e-06
 [600,] 7.523825e-06 2.726144e-05 2.507949e-06
 [601,] 1.998935e-05 2.726144e-05 6.663130e-06
 [602,] 1.284454e-04 2.726144e-05 4.281406e-05
 [603,] 1.701686e-05 2.726144e-05 5.672306e-06
 [604,] 3.723832e-05 2.726144e-05 1.241261e-05
 [605,] 1.325945e-04 2.726144e-05 4.419759e-05
 [606,] 3.723832e-05 2.726144e-05 1.241261e-05
 [607,] 1.442377e-04 2.726144e-05 4.807860e-05
 [608,] 3.795646e-05 2.726144e-05 1.265199e-05
 [609,] 3.795646e-05 2.726144e-05 1.265200e-05
 [610,] 1.644264e-04 2.726144e-05 5.480747e-05
 [611,] 2.076729e-04 2.726144e-05 6.922359e-05
 [612,] 2.504166e-05 2.726144e-05 8.347258e-06
 [613,] 2.429278e-05 2.726144e-05 8.097482e-06
 [614,] 7.159267e-06 2.726144e-05 2.386427e-06
 [615,] 1.331019e-05 2.726144e-05 4.436734e-06
 [616,] 1.186318e-05 2.726144e-05 3.954364e-06
 [617,] 2.401312e-05 2.726144e-05 8.004412e-06
 [618,] 1.813919e-05 2.726144e-05 6.046296e-06
 [619,] 1.803213e-05 2.726144e-05 6.010609e-06
 [620,] 1.732615e-05 2.726144e-05 5.775297e-06
 [621,] 2.570514e-05 2.726144e-05 8.568424e-06
 [622,] 5.879572e-05 2.726143e-05 1.959849e-05
 [623,] 3.154804e-05 2.726144e-05 1.051591e-05
 [624,] 1.782167e-05 2.726144e-05 5.940465e-06
 [625,] 4.252818e-05 2.726144e-05 1.417621e-05
 [626,] 1.772854e-05 2.726144e-05 5.909421e-06
 [627,] 5.763429e-05 2.726143e-05 1.921134e-05
 [628,] 2.835140e-05 2.726144e-05 9.450373e-06
 [629,] 2.477431e-05 2.726144e-05 8.258158e-06
 [630,] 1.714143e-05 2.726144e-05 5.713724e-06
 [631,] 5.661327e-05 2.726143e-05 1.887100e-05
 [632,] 1.704583e-05 2.726144e-05 5.681858e-06
 [633,] 3.098806e-05 2.726144e-05 1.032925e-05
 [634,] 1.742501e-05 2.726144e-05 5.808249e-06
 [635,] 1.685790e-05 2.726144e-05 5.619217e-06
 [636,] 1.752502e-05 2.726144e-05 5.841584e-06
 [637,] 1.685790e-05 2.726144e-05 5.619218e-06
 [638,] 1.685790e-05 2.726144e-05 5.619218e-06
 [639,] 1.668335e-05 2.726144e-05 5.561035e-06
 [640,] 2.629315e-05 2.726144e-05 8.764444e-06
 [641,] 3.055445e-05 2.726144e-05 1.018473e-05
 [642,] 1.616511e-05 2.726144e-05 5.388297e-06
 [643,] 1.677474e-05 2.726144e-05 5.591498e-06
 [644,] 2.182285e-04 2.726143e-05 7.274262e-05
 [645,] 2.737463e-05 2.726144e-05 9.124929e-06
 [646,] 8.149130e-06 2.726144e-05 2.716384e-06
 [647,] 1.641542e-05 2.726144e-05 5.471741e-06
 [648,] 1.576082e-05 2.726144e-05 5.253549e-06
 [649,] 1.568110e-05 2.726144e-05 5.226976e-06
 [650,] 1.632816e-05 2.726144e-05 5.442656e-06
 [651,] 7.798752e-06 2.726144e-05 2.599588e-06
 [652,] 1.625048e-05 2.726144e-05 5.416763e-06
 [653,] 1.625048e-05 2.726144e-05 5.416763e-06
 [654,] 1.239459e-05 2.726144e-05 4.131501e-06
 [655,] 1.463798e-05 2.726144e-05 4.879273e-06
 [656,] 1.560230e-05 2.726144e-05 5.200710e-06
 [657,] 1.616511e-05 2.726144e-05 5.388309e-06
 [658,] 1.560230e-05 2.726144e-05 5.200710e-06
 [659,] 7.372024e-06 2.726144e-05 2.457348e-06
 [660,] 1.560230e-05 2.726144e-05 5.200710e-06
 [661,] 3.001779e-05 2.726144e-05 1.000586e-05
 [662,] 2.863185e-05 2.726144e-05 9.544005e-06
 [663,] 1.562548e-05 2.726144e-05 5.208436e-06
 [664,] 1.552440e-05 2.726144e-05 5.174747e-06
 [665,] 1.616511e-05 2.726144e-05 5.388310e-06
 [666,] 1.508285e-05 2.726144e-05 5.027567e-06
 [667,] 1.551002e-05 2.726144e-05 5.169954e-06
 [668,] 1.583337e-05 2.726144e-05 5.277737e-06
 [669,] 1.583337e-05 2.726144e-05 5.277737e-06
 [670,] 1.650370e-05 2.726144e-05 5.501175e-06
 [671,] 2.877397e-05 2.726144e-05 9.591386e-06
 [672,] 3.239757e-05 2.726144e-05 1.079909e-05
 [673,] 1.583337e-05 2.726144e-05 5.277737e-06
 [674,] 5.015413e-05 2.726144e-05 1.671817e-05
 [675,] 2.877397e-05 2.726144e-05 9.591384e-06
 [676,] 1.591487e-05 2.726144e-05 5.304904e-06
 [677,] 2.960395e-05 2.726144e-05 9.868031e-06
 [678,] 2.909890e-05 2.726144e-05 9.699696e-06
 [679,] 2.877397e-05 2.726144e-05 9.591383e-06
 [680,] 1.591487e-05 2.726144e-05 5.304905e-06
 [681,] 1.599732e-05 2.726144e-05 5.332387e-06
 [682,] 1.591487e-05 2.726144e-05 5.304905e-06
 [683,] 1.529594e-05 2.726144e-05 5.098602e-06
 [684,] 1.677474e-05 2.726144e-05 5.591521e-06
 [685,] 2.830483e-05 2.726144e-05 9.435001e-06
 [686,] 7.539022e-06 2.726144e-05 2.513012e-06
 [687,] 1.576082e-05 2.726144e-05 5.253558e-06
 [688,] 1.576082e-05 2.726144e-05 5.253558e-06
 [689,] 9.718028e-06 2.726144e-05 3.239370e-06
 [690,] 2.871280e-05 2.726144e-05 9.570976e-06
 [691,] 2.723443e-05 2.726144e-05 9.078203e-06
 [692,] 1.608073e-05 2.726144e-05 5.360193e-06
 [693,] 4.840714e-05 2.726144e-05 1.613578e-05
 [694,] 3.130216e-05 2.726144e-05 1.043394e-05
 [695,] 1.591487e-05 2.726144e-05 5.304907e-06
 [696,] 1.659300e-05 2.726144e-05 5.530946e-06
 [697,] 1.591487e-05 2.726144e-05 5.304907e-06
 [698,] 3.359467e-05 2.726144e-05 1.119811e-05
 [699,] 7.484985e-06 2.726144e-05 2.494999e-06
 [700,] 2.869925e-05 2.726144e-05 9.566482e-06
 [701,] 2.869925e-05 2.726144e-05 9.566481e-06
 [702,] 1.714143e-05 2.726144e-05 5.713752e-06
 [703,] 3.186974e-05 2.726144e-05 1.062316e-05
 [704,] 7.281687e-06 2.726144e-05 2.427234e-06
 [705,] 1.732615e-05 2.726144e-05 5.775323e-06
 [706,] 1.742501e-05 2.726144e-05 5.808276e-06
 [707,] 2.899889e-05 2.726144e-05 9.666365e-06
 [708,] 7.961229e-06 2.726144e-05 2.653746e-06
 [709,] 1.762620e-05 2.726144e-05 5.875335e-06
 [710,] 1.695132e-05 2.726144e-05 5.650384e-06
 [711,] 1.762620e-05 2.726144e-05 5.875330e-06
 [712,] 2.759801e-05 2.726144e-05 9.199277e-06
 [713,] 1.000040e-05 2.726144e-05 3.333495e-06
 [714,] 9.532456e-06 2.726144e-05 3.177511e-06
 [715,] 9.361528e-06 2.726144e-05 3.120535e-06
 [716,] 2.079659e-05 2.726144e-05 6.932149e-06
 [717,] 1.091304e-04 2.726144e-05 3.637725e-05
 [718,] 1.182244e-05 2.726144e-05 3.940835e-06
 [719,] 1.022101e-05 2.726144e-05 3.406995e-06
 [720,] 1.015892e-05 2.726144e-05 3.386303e-06
 [721,] 1.163833e-04 2.726144e-05 3.879429e-05
 [722,] 9.972427e-06 2.726144e-05 3.324146e-06
 [723,] 1.013172e-05 2.726144e-05 3.377244e-06
 [724,] 9.997668e-06 2.726144e-05 3.332560e-06
 [725,] 9.997668e-06 2.726144e-05 3.332560e-06
 [726,] 1.078936e-04 2.726144e-05 3.596413e-05
 [727,] 1.201851e-04 2.726144e-05 4.006158e-05
 [728,] 1.036714e-05 2.726144e-05 3.455721e-06
 [729,] 1.026348e-05 2.726144e-05 3.421153e-06
 [730,] 1.024229e-05 2.726144e-05 3.414089e-06
 [731,] 1.026348e-05 2.726144e-05 3.421153e-06
 [732,] 1.035094e-05 2.726144e-05 3.450304e-06
 [733,] 1.040344e-05 2.726144e-05 3.467804e-06
 [734,] 4.282932e-05 2.726144e-05 1.427640e-05
 [735,] 1.126245e-05 2.726144e-05 3.754171e-06
 [736,] 1.290563e-04 2.726144e-05 4.301878e-05
 [737,] 1.079415e-05 2.726144e-05 3.598040e-06
 [738,] 1.227105e-04 2.726144e-05 4.090351e-05
 [739,] 7.021482e-05 2.726144e-05 2.340524e-05
 [740,] 9.677539e-06 2.726144e-05 3.225833e-06
 [741,] 1.033498e-05 2.726144e-05 3.444999e-06
 [742,] 9.475969e-06 2.726144e-05 3.158641e-06
 [743,] 1.075597e-05 2.726144e-05 3.585332e-06
 [744,] 9.574667e-06 2.726144e-05 3.191539e-06
 [745,] 9.574667e-06 2.726144e-05 3.191539e-06
 [746,] 9.474805e-06 2.726144e-05 3.158252e-06
 [747,] 1.001431e-05 2.726144e-05 3.338086e-06
 [748,] 1.001431e-05 2.726144e-05 3.338085e-06
 [749,] 1.024546e-05 2.726144e-05 3.415134e-06
 [750,] 9.759448e-06 2.726144e-05 3.253134e-06
 [751,] 9.979024e-06 2.726144e-05 3.326325e-06
 [752,] 1.024188e-05 2.726144e-05 3.413965e-06
 [753,] 1.036763e-05 2.726144e-05 3.455859e-06
 [754,] 1.024813e-05 2.726144e-05 3.416026e-06
 [755,] 1.059015e-05 2.726144e-05 3.530040e-06
 [756,] 1.024188e-05 2.726144e-05 3.413965e-06
 [757,] 1.557008e-04 2.726144e-05 5.190038e-05
 [758,] 1.061127e-05 2.726144e-05 3.537079e-06
 [759,] 1.202083e-05 2.726144e-05 4.006940e-06
 [760,] 9.739189e-06 2.726144e-05 3.246389e-06
 [761,] 1.306064e-04 2.726144e-05 4.353514e-05
 [762,] 1.063282e-05 2.726144e-05 3.544264e-06
 [763,] 9.838895e-06 2.726144e-05 3.279625e-06
 [764,] 9.645077e-06 2.726144e-05 3.215020e-06
 [765,] 1.067499e-05 2.726144e-05 3.558322e-06
 [766,] 7.732045e-06 2.726144e-05 2.577301e-06
 [767,] 2.040214e-05 2.726144e-05 6.800957e-06
 [768,] 1.386254e-04 2.726144e-05 4.620894e-05
 [769,] 6.374484e-06 2.726144e-05 2.124820e-06
 [770,] 1.705336e-05 2.726144e-05 5.684450e-06
 [771,] 1.705336e-05 2.726144e-05 5.684451e-06
 [772,] 8.514362e-06 2.726144e-05 2.838074e-06
 [773,] 1.687415e-05 2.726144e-05 5.624713e-06
 [774,] 2.087776e-04 2.726255e-05 6.959909e-05
 [775,] 8.684048e-06 2.726144e-05 2.894688e-06
 [776,] 8.684048e-06 2.726144e-05 2.894688e-06
 [777,] 1.722146e-05 2.726144e-05 5.740488e-06
 [778,] 8.676206e-06 2.726144e-05 2.892073e-06
 [779,] 1.971358e-04 2.919966e-05 6.571820e-05
 [780,] 1.736563e-05 2.726144e-05 5.788710e-06
 [781,] 1.681597e-05 2.726144e-05 5.605327e-06
 [782,] 8.684035e-06 2.726144e-05 2.894681e-06
 [783,] 8.768245e-06 2.726144e-05 2.922751e-06
 [784,] 8.676206e-06 2.726144e-05 2.892071e-06
 [785,] 1.731515e-04 2.726144e-05 5.771807e-05
 [786,] 8.449767e-06 2.726144e-05 2.816591e-06
 [787,] 8.609172e-06 2.726144e-05 2.869728e-06
 [788,] 1.790631e-05 2.726144e-05 5.968786e-06
 [789,] 1.904336e-05 2.726144e-05 6.347996e-06
 [790,] 1.952886e-05 2.726144e-05 6.509834e-06
 [791,] 6.569283e-06 2.726144e-05 2.189757e-06
 [792,] 6.578338e-06 2.726144e-05 2.192775e-06
 [793,] 6.707661e-06 2.726144e-05 2.235883e-06
 [794,] 6.673885e-06 2.726144e-05 2.224624e-06
 [795,] 2.466733e-05 2.726144e-05 1.339215e-05
 [796,] 6.673885e-06 2.726144e-05 2.224624e-06
 [797,] 1.880892e-05 2.726144e-05 6.269842e-06
 [798,] 1.699398e-05 2.726144e-05 5.664710e-06
 [799,] 1.565527e-04 2.726144e-05 5.218831e-05
 [800,] 2.532367e-04 4.091685e-05 8.442203e-05
 [801,] 2.596435e-05 2.726144e-05 1.689168e-05
 [802,] 6.641081e-06 2.726144e-05 2.213690e-06
 [803,] 2.472368e-04 4.017710e-05 8.242177e-05
 [804,] 1.904336e-05 2.726144e-05 6.347987e-06
 [805,] 1.833263e-05 2.726144e-05 6.111070e-06
 [806,] 1.454359e-04 2.726144e-05 4.848241e-05
 [807,] 1.442875e-04 2.726144e-05 4.809958e-05
 [808,] 1.442875e-04 2.726144e-05 4.809958e-05
 [809,] 1.564794e-04 2.726144e-05 5.216391e-05
 [810,] 8.278398e-05 2.726144e-05 2.759630e-05
 [811,] 8.795490e-05 2.726144e-05 2.932007e-05
 [812,] 9.316584e-06 2.726144e-05 3.105518e-06
 [813,] 6.146571e-06 2.726144e-05 2.048857e-06
 [814,] 6.179787e-06 2.726144e-05 2.059926e-06
 [815,] 6.495561e-06 2.726144e-05 2.165196e-06
 [816,] 2.139826e-05 2.726144e-05 7.132837e-06
 [817,] 2.125150e-05 2.726144e-05 7.083848e-06
 [818,] 2.362003e-05 2.726144e-05 7.873469e-06
 [819,] 2.549675e-05 2.726144e-05 8.499201e-06
 [820,] 7.420944e-06 2.726144e-05 2.473668e-06
 [821,] 2.003702e-05 2.726144e-05 6.679232e-06
 [822,] 1.586040e-05 2.726144e-05 5.286862e-06
 [823,] 7.061715e-06 2.726144e-05 2.353921e-06
 [824,] 6.287743e-06 2.726144e-05 2.095913e-06
 [825,] 2.003702e-05 2.726144e-05 6.679211e-06
 [826,] 1.504388e-05 2.726144e-05 5.014549e-06
 [827,] 2.094312e-05 2.726144e-05 6.981083e-06
 [828,] 1.452977e-05 2.726144e-05 4.843383e-06
 [829,] 6.283328e-02 2.726144e-05 2.094446e-02
 [830,] 5.003635e-04 2.726144e-05 1.667881e-04
 [831,] 1.669468e-01 2.726144e-05 5.564940e-02
 [832,] 4.256015e-04 2.726144e-05 1.418675e-04
 [833,] 4.303512e-04 2.726144e-05 1.434508e-04
 [834,] 2.277502e-05 2.726144e-05 7.591548e-06
 [835,] 2.561871e-05 2.726144e-05 8.539322e-06
 [836,] 4.398215e-04 2.726144e-05 1.466078e-04
 [837,] 1.432889e-05 2.726144e-05 4.776242e-06
 [838,] 2.188478e-05 2.726144e-05 7.294852e-06
 [839,] 3.270486e-05 2.726144e-05 1.090169e-05
 [840,] 5.899624e-05 2.726144e-05 1.966502e-05
 [841,] 1.702748e-05 2.726144e-05 5.675999e-06
 [842,] 1.667762e-05 2.726144e-05 5.559372e-06
 [843,] 1.370967e-05 2.726144e-05 4.569792e-06
 [844,] 1.289457e-05 2.726144e-05 4.298111e-06
 [845,] 8.561503e-06 2.802765e-05 2.853879e-06
 [846,] 7.518450e-06 7.865276e-05 2.506119e-06
 [847,] 7.465411e-06 4.277278e-05 2.488443e-06
 [848,] 1.121943e-05 2.726144e-05 3.739794e-06
 [849,] 1.147233e-05 2.726144e-05 3.824078e-06
 [850,] 7.453738e-06 4.409321e-05 2.484552e-06
 [851,] 1.154902e-05 2.726144e-05 3.849641e-06
 [852,] 1.514760e-05 2.726144e-05 5.049086e-06
 [853,] 1.143931e-05 2.726144e-05 3.813078e-06
 [854,] 1.146148e-05 2.726144e-05 3.820465e-06
 [855,] 7.364706e-06 4.183319e-05 2.454882e-06
 [856,] 1.260637e-05 2.726144e-05 4.202053e-06
 [857,] 7.377452e-06 4.254128e-05 2.459129e-06
 [858,] 7.958803e-04 2.726144e-05 2.652784e-04
 [859,] 1.891159e-03 2.726144e-05 6.303710e-04
 [860,] 3.431658e-02 2.726144e-05 1.143927e-02
 [861,] 2.804326e-02 2.726144e-05 9.348022e-03
 [862,] 1.340658e-02 2.726144e-05 4.468621e-03
 [863,] 8.622065e-03 2.726144e-05 2.873876e-03
 [864,] 1.186037e-04 2.726144e-05 3.953704e-05
 [865,] 1.383318e-03 2.726144e-05 4.610939e-04
 [866,] 1.131143e-04 2.726144e-05 3.770714e-05
 [867,] 1.023811e-05 2.843069e-05 4.935058e-06
 [868,] 1.041487e-05 2.843069e-05 5.161283e-06
 [869,] 2.565267e-02 2.726144e-05 8.551119e-03
 [870,] 1.188062e-05 2.726144e-05 3.960160e-06
 [871,] 1.664245e-05 2.726144e-05 5.547472e-06
 [872,] 1.724598e-05 2.726144e-05 5.748646e-06
 [873,] 2.460923e-02 2.726144e-05 8.203338e-03
 [874,] 1.186037e-04 2.726144e-05 3.953708e-05
 [875,] 2.934621e-05 2.726144e-05 9.781908e-06
 [876,] 1.289077e-03 2.726144e-05 4.296813e-04
 [877,] 1.250303e-02 2.726144e-05 4.167467e-03
 [878,] 1.332810e-03 2.726144e-05 4.442583e-04
 [879,] 1.653047e-05 2.726144e-05 5.510148e-06
 [880,] 1.712326e-05 2.726144e-05 5.707739e-06
 [881,] 8.986239e-03 2.726144e-05 2.995270e-03
 [882,] 1.647523e-05 2.726144e-05 5.491736e-06
 [883,] 1.111809e-02 2.726144e-05 3.705853e-03
 [884,] 2.370869e-02 2.726144e-05 7.903106e-03
 [885,] 1.706271e-05 2.726144e-05 5.687563e-06
 [886,] 1.383318e-03 2.726144e-05 4.610929e-04
 [887,] 9.839413e-06 3.199774e-05 4.563857e-06
 [888,] 9.785907e-06 2.920997e-05 4.305625e-06
 [889,] 1.361291e-02 2.726144e-05 4.537400e-03
 [890,] 1.542026e-03 2.726144e-05 5.139932e-04
 [891,] 1.542026e-03 2.726144e-05 5.139929e-04
 [892,] 1.641505e-05 2.726144e-05 5.471678e-06
 [893,] 1.435929e-03 2.726144e-05 4.786286e-04
 [894,] 6.920820e-05 2.726144e-05 2.307071e-05
 [895,] 9.684969e-05 2.726144e-05 3.228521e-05
 [896,] 1.095584e-02 2.726144e-05 3.652017e-03
 [897,] 1.224869e-02 2.726144e-05 4.082973e-03
 [898,] 1.084481e-02 2.726144e-05 3.615001e-03
 [899,] 1.184750e-05 2.726144e-05 3.949121e-06
 [900,] 7.216300e-06 4.185219e-05 2.743461e-06
 [901,] 6.654517e-06 2.726144e-05 2.218184e-06
 [902,] 8.778303e-03 2.726144e-05 2.926116e-03
 [903,] 1.163427e-05 2.726144e-05 3.878058e-06
 [904,] 5.508358e-05 3.909160e-05 1.836267e-05
 [905,] 1.163427e-05 2.726144e-05 3.878058e-06
 [906,] 1.188971e-05 2.726144e-05 3.963201e-06
 [907,] 7.195126e-06 3.919173e-05 2.626244e-06
 [908,] 8.446124e-03 2.726144e-05 2.815388e-03
 [909,] 1.163427e-05 2.726144e-05 3.878060e-06
 [910,] 1.165355e-05 2.726144e-05 3.884486e-06
 [911,] 8.058335e-05 2.726144e-05 2.686261e-05
 [912,] 1.163427e-05 2.726144e-05 3.878060e-06
 [913,] 6.754972e-06 2.726144e-05 2.251672e-06
 [914,] 7.185466e-06 3.694162e-05 2.539660e-06
 [915,] 6.677455e-06 2.726144e-05 2.225831e-06
 [916,] 9.437262e-06 2.865103e-05 3.932857e-06
 [917,] 7.139758e-06 3.694162e-05 2.379929e-06
 [918,] 7.132327e-05 2.726144e-05 2.377570e-05
 [919,] 1.163115e-05 2.726144e-05 3.876945e-06
 [920,] 8.266309e-05 2.726144e-05 2.755587e-05
 [921,] 1.017420e-02 2.726144e-05 3.391403e-03
 [922,] 1.087839e-05 2.726144e-05 3.626038e-06
 [923,] 7.227819e-06 3.447514e-05 2.595381e-06
 [924,] 9.823354e-03 2.726144e-05 3.274453e-03
 [925,] 9.973489e-03 2.726144e-05 3.324485e-03
 [926,] 2.428456e-02 2.726144e-05 8.094843e-03
 [927,] 8.496735e-05 2.726144e-05 2.832396e-05
 [928,] 1.219532e-05 2.726144e-05 4.065068e-06
 [929,] 9.823354e-03 2.726144e-05 3.274449e-03
 [930,] 1.017420e-02 2.726144e-05 3.391397e-03
 [931,] 9.839413e-06 2.726144e-05 3.977874e-06
 [932,] 1.199190e-05 2.726144e-05 3.997265e-06
 [933,] 8.604906e-05 2.726144e-05 2.868456e-05
 [934,] 1.184819e-05 2.726144e-05 3.949366e-06
 [935,] 1.156638e-05 2.726144e-05 3.855435e-06
 [936,] 3.431928e-03 2.726144e-05 1.144071e-03
 [937,] 9.448670e-03 2.726144e-05 3.149553e-03
 [938,] 2.802688e-03 2.726144e-05 9.343066e-04
 [939,] 9.823354e-03 2.726144e-05 3.274440e-03
 [940,] 6.898067e-06 2.726144e-05 2.299376e-06
 [941,] 3.158331e-03 2.726144e-05 1.052864e-03
 [942,] 3.042994e-03 2.726144e-05 1.014415e-03
 [943,] 1.769235e-05 2.726144e-05 5.897444e-06
 [944,] 2.503722e-02 2.726144e-05 8.345731e-03
 [945,] 6.308348e-03 2.726144e-05 2.102969e-03
 [946,] 1.779058e-04 2.726144e-05 5.930572e-05
 [947,] 6.921163e-06 2.726144e-05 2.307075e-06
 [948,] 7.310198e-06 3.328055e-05 2.728943e-06
 [949,] 7.021479e-06 2.726144e-05 2.340516e-06
 [950,] 7.088429e-06 2.726144e-05 2.362835e-06
 [951,] 2.039792e-03 2.726144e-05 6.799358e-04
 [952,] 7.132669e-05 2.726144e-05 2.377684e-05
 [953,] 7.884799e-05 2.726144e-05 2.628405e-05
 [954,] 1.503708e-05 2.726144e-05 5.012358e-06
 [955,] 1.249655e-03 2.726144e-05 4.165978e-04
 [956,] 6.817603e-05 2.726144e-05 2.272651e-05
 [957,] 1.438509e-03 2.726144e-05 4.795061e-04
 [958,] 1.236127e-03 2.726144e-05 4.120867e-04
 [959,] 1.035117e-05 2.726144e-05 3.520703e-06
 [960,] 1.500500e-05 2.726144e-05 5.001666e-06
 [961,] 3.462146e-05 2.726144e-05 1.154112e-05
 [962,] 1.104648e-05 2.726144e-05 3.682133e-06
 [963,] 1.879484e-03 2.726144e-05 6.264977e-04
 [964,] 1.488460e-05 2.726144e-05 4.961534e-06
 [965,] 1.448186e-05 2.726144e-05 4.827288e-06
 [966,] 1.442994e-05 2.726144e-05 4.809982e-06
 [967,] 1.209348e-05 2.726144e-05 4.031120e-06
 [968,] 1.222896e-05 2.726144e-05 4.076256e-06
 [969,] 1.490118e-03 2.726144e-05 4.967027e-04
 [970,] 4.677714e-05 2.726144e-05 1.559350e-05
 [971,] 1.144158e-05 2.726144e-05 3.813829e-06
 [972,] 1.688252e-03 2.726144e-05 5.627501e-04
 [973,] 1.742537e-05 2.726144e-05 5.808557e-06
 [974,] 1.585801e-03 2.726144e-05 5.285970e-04
 [975,] 1.745065e-03 2.726144e-05 5.816844e-04
 [976,] 1.858856e-03 2.726144e-05 6.196145e-04
 [977,] 1.896037e-05 2.726144e-05 6.320087e-06
 [978,] 1.330795e-05 2.726144e-05 4.435908e-06
 [979,] 7.691841e-06 2.726144e-05 2.563938e-06
 [980,] 7.608036e-06 2.726144e-05 2.536004e-06
 [981,] 7.826069e-06 2.726144e-05 2.608680e-06
 [982,] 7.638512e-06 2.726144e-05 2.546162e-06
 [983,] 1.373750e-04 2.726144e-05 4.579203e-05
 [984,] 1.274599e-05 2.726144e-05 4.248587e-06
 [985,] 7.802342e-06 2.726144e-05 2.600771e-06
 [986,] 1.751630e-03 2.726144e-05 5.838751e-04
 [987,] 5.052758e-05 2.726144e-05 1.684240e-05
 [988,] 9.902419e-06 2.726144e-05 3.300814e-06
 [989,] 7.746444e-06 2.726144e-05 2.582138e-06
 [990,] 7.702862e-06 2.726144e-05 2.567611e-06
 [991,] 7.702862e-06 2.726144e-05 2.567612e-06
 [992,] 7.638512e-06 2.726144e-05 2.546161e-06
 [993,] 7.785891e-06 2.726144e-05 2.595288e-06
 [994,] 1.081165e-03 2.726144e-05 3.603897e-04
 [995,] 7.586436e-06 2.726144e-05 2.528803e-06
 [996,] 7.586436e-06 2.726144e-05 2.528803e-06
 [997,] 7.676304e-06 2.726144e-05 2.558760e-06
 [998,] 1.564703e-03 2.726144e-05 5.215654e-04
 [999,] 1.140063e-05 2.726144e-05 3.800177e-06
[1000,] 5.224977e-05 2.726144e-05 1.741647e-05
[1001,] 5.102789e-05 2.726144e-05 1.700918e-05
[1002,] 1.098214e-05 2.726144e-05 3.660742e-06
[1003,] 1.083537e-05 2.726144e-05 3.611810e-06
[1004,] 6.308711e-06 2.726144e-05 2.102906e-06
[1005,] 6.181335e-06 2.726144e-05 2.060443e-06
[1006,] 6.215947e-06 2.726144e-05 2.071980e-06
[1007,] 6.491303e-06 2.726144e-05 2.163761e-06
[1008,] 1.792962e-05 2.726144e-05 5.976422e-06
[1009,] 6.466117e-06 2.726144e-05 2.155368e-06
[1010,] 6.684208e-06 2.726144e-05 2.228049e-06
[1011,] 1.005622e-05 2.726144e-05 3.352061e-06
[1012,] 6.005712e-06 2.726144e-05 2.001899e-06
[1013,] 5.983495e-06 2.726144e-05 2.042440e-06
[1014,] 2.016869e-05 2.726144e-05 6.722753e-06
[1015,] 5.990136e-06 2.726144e-05 2.060019e-06
[1016,] 8.381785e-06 2.726144e-05 3.752114e-06
[1017,] 1.663270e-05 2.726144e-05 5.544231e-06
[1018,] 6.000236e-06 2.726144e-05 2.158998e-06
[1019,] 1.663404e-05 2.726144e-05 5.544679e-06
[1020,] 4.781115e-05 2.726144e-05 1.593746e-05
[1021,] 1.817550e-05 2.726144e-05 6.058553e-06
[1022,] 6.122344e-06 2.726144e-05 2.461230e-06
[1023,] 1.666274e-05 2.726144e-05 5.554247e-06
[1024,] 1.062722e-05 2.726144e-05 5.775980e-06
[1025,] 1.669794e-05 2.726144e-05 5.565978e-06
[1026,] 6.114509e-06 2.726144e-05 2.038159e-06
[1027,] 6.031548e-06 2.726144e-05 2.010508e-06
[1028,] 6.306231e-06 2.726144e-05 2.102061e-06
[1029,] 6.039098e-06 2.726144e-05 2.013024e-06
[1030,] 7.857291e-06 2.726144e-05 3.543238e-06
[1031,] 7.919642e-06 2.726144e-05 3.606017e-06
[1032,] 1.536456e-05 2.726144e-05 5.121552e-06
[1033,] 1.676943e-05 2.726144e-05 5.589811e-06
[1034,] 6.080445e-06 2.726144e-05 2.026805e-06
[1035,] 7.783821e-06 2.726144e-05 3.551796e-06
[1036,] 2.186450e-05 2.726144e-05 7.287989e-06
[1037,] 2.186450e-05 2.726144e-05 7.287995e-06
[1038,] 6.408858e-06 2.726144e-05 2.136266e-06
[1039,] 6.148328e-06 2.726144e-05 2.049430e-06
[1040,] 1.623722e-04 2.726144e-05 5.412244e-05
[1041,] 1.688861e-05 2.726144e-05 5.629537e-06
[1042,] 6.388441e-06 2.726144e-05 2.129460e-06
[1043,] 8.581289e-05 2.726144e-05 2.860534e-05
[1044,] 1.886844e-05 2.726144e-05 6.289333e-06
[1045,] 2.792428e-05 2.726144e-05 9.308302e-06
[1046,] 1.807194e-05 2.726144e-05 6.023978e-06
[1047,] 2.093706e-04 2.726144e-05 6.978782e-05
[1048,] 1.476671e-05 2.726144e-05 4.922063e-06
[1049,] 1.723788e-05 2.726144e-05 5.745842e-06
[1050,] 1.746551e-05 2.726144e-05 5.821717e-06
[1051,] 5.547114e-05 2.726144e-05 1.848992e-05
[1052,] 1.883196e-04 2.726144e-05 6.277109e-05
[1053,] 1.892797e-05 2.726144e-05 6.309323e-06
[1054,] 1.900607e-05 2.726144e-05 6.335354e-06
[1055,] 2.213719e-04 2.726144e-05 7.378816e-05
[1056,] 1.948406e-05 2.726144e-05 6.494538e-06
[1057,] 7.045942e-06 2.726144e-05 2.348612e-06
[1058,] 2.598113e-04 2.726144e-05 8.660089e-05
[1059,] 1.435063e-05 2.726144e-05 4.783483e-06
[1060,] 1.915007e-05 2.726144e-05 6.383354e-06
[1061,] 1.588631e-05 2.726144e-05 5.295456e-06
[1062,] 7.158850e-06 8.132271e-05 2.642141e-06
[1063,] 7.976786e-06 5.729200e-05 2.658864e-06
[1064,] 8.204098e-06 1.673729e-04 2.734623e-06
[1065,] 1.692648e-05 2.726144e-05 5.642162e-06
[1066,] 3.892005e-05 2.726144e-05 1.297302e-05
[1067,] 9.838637e-06 2.726144e-05 3.279599e-06
[1068,] 1.333810e-05 2.726144e-05 4.446073e-06
[1069,] 7.009995e-06 2.726144e-05 2.336670e-06
[1070,] 1.498591e-05 2.726144e-05 4.995285e-06
[1071,] 1.406142e-05 2.726144e-05 4.687137e-06
[1072,] 1.522978e-05 2.726144e-05 5.076590e-06
[1073,] 1.487584e-05 2.726144e-05 4.958597e-06
[1074,] 8.787806e-06 2.726144e-05 2.929271e-06
[1075,] 3.185528e-05 2.726144e-05 1.061828e-05
[1076,] 2.196241e-05 2.726144e-05 7.320833e-06
[1077,] 1.771181e-05 2.726144e-05 5.903934e-06
[1078,] 8.711314e-06 2.726144e-05 2.903771e-06
[1079,] 8.726523e-06 2.726144e-05 2.908838e-06
[1080,] 6.327133e-05 2.726144e-05 2.109122e-05
[1081,] 2.198984e-05 2.726144e-05 7.329863e-06
[1082,] 2.337371e-05 2.726144e-05 7.791239e-06
[1083,] 1.022173e-05 2.726144e-05 3.407225e-06
[1084,] 2.889588e-05 2.726144e-05 9.631837e-06
[1085,] 3.357878e-05 2.726144e-05 1.119279e-05
[1086,] 9.822595e-06 2.726144e-05 3.274219e-06
[1087,] 1.074620e-05 2.726144e-05 3.582052e-06
[1088,] 3.934553e-05 2.726144e-05 1.311500e-05
[1089,] 8.727499e-06 2.726144e-05 2.909162e-06
[1090,] 2.672458e-05 2.726144e-05 8.908231e-06
[1091,] 3.803911e-05 2.726144e-05 1.267978e-05
[1092,] 8.695079e-06 2.726144e-05 2.898354e-06
[1093,] 8.705116e-06 2.726144e-05 2.901700e-06
[1094,] 2.606408e-05 2.726144e-05 8.687915e-06
[1095,] 8.705116e-06 2.726144e-05 2.901700e-06
[1096,] 8.676417e-06 2.726144e-05 2.892134e-06
[1097,] 3.096982e-05 2.726144e-05 1.032328e-05
[1098,] 8.644708e-06 2.726144e-05 2.881565e-06
[1099,] 8.644708e-06 2.726144e-05 2.881565e-06
[1100,] 8.644708e-06 2.726144e-05 2.881565e-06
[1101,] 8.651937e-06 2.726144e-05 2.883975e-06
[1102,] 5.359890e-05 2.726144e-05 1.786599e-05
[1103,] 8.656185e-06 2.726144e-05 2.885391e-06
[1104,] 5.885851e-05 2.726144e-05 1.961935e-05
[1105,] 1.041349e-05 2.726144e-05 3.471140e-06
[1106,] 8.810138e-06 2.726144e-05 2.936705e-06
[1107,] 8.822532e-06 2.726144e-05 2.940836e-06
[1108,] 2.855287e-05 2.726144e-05 9.517400e-06
[1109,] 8.810138e-06 2.726144e-05 2.936705e-06
[1110,] 2.800110e-05 2.726144e-05 9.333483e-06
[1111,] 2.222655e-05 2.726144e-05 7.408694e-06
[1112,] 2.005851e-05 2.726144e-05 6.686083e-06
[1113,] 2.253501e-05 2.726144e-05 7.511508e-06
[1114,] 8.778694e-06 2.726144e-05 2.926223e-06
[1115,] 9.050969e-06 2.726144e-05 3.016976e-06
[1116,] 2.841317e-05 2.726144e-05 9.471357e-06
[1117,] 2.818833e-05 2.726144e-05 9.396402e-06
[1118,] 2.985688e-05 2.726144e-05 9.952611e-06
[1119,] 1.963547e-05 2.726144e-05 6.545085e-06
[1120,] 1.349594e-05 2.726144e-05 3.294242e-05
[1121,] 3.610927e-05 2.726144e-05 1.203612e-05
[1122,] 2.871374e-05 2.726144e-05 9.571543e-06
[1123,] 1.243103e-05 2.726144e-05 4.143548e-06
[1124,] 2.962052e-05 2.726144e-05 9.873821e-06
[1125,] 1.167238e-05 2.726144e-05 3.890679e-06
[1126,] 7.113123e-06 2.726144e-05 2.371041e-06
[1127,] 1.288826e-05 2.726144e-05 3.643445e-05
[1128,] 1.206114e-05 2.726144e-05 4.020258e-06
[1129,] 1.383861e-05 2.726144e-05 4.457442e-05
[1130,] 4.547973e-05 2.726144e-05 1.515952e-05
[1131,] 3.924264e-05 2.726144e-05 1.308055e-05
[1132,] 3.034019e-05 2.726144e-05 1.011373e-05
[1133,] 4.359112e-05 2.726144e-05 1.453000e-05
[1134,] 9.996022e-06 2.726144e-05 3.331923e-06
[1135,] 3.034019e-05 2.726144e-05 1.011373e-05
[1136,] 3.146107e-05 2.726144e-05 1.048737e-05
[1137,] 3.095531e-05 2.726144e-05 1.031877e-05
[1138,] 3.082654e-05 2.726144e-05 1.027585e-05
[1139,] 3.106216e-05 2.726144e-05 1.035438e-05
[1140,] 8.809854e-06 2.726144e-05 2.936607e-06
[1141,] 3.082654e-05 2.726144e-05 1.027585e-05
[1142,] 3.057037e-05 2.726144e-05 1.019046e-05
[1143,] 3.106216e-05 2.726144e-05 1.035439e-05
[1144,] 3.132438e-05 2.726144e-05 1.044181e-05
[1145,] 7.227384e-06 2.726144e-05 2.409145e-06
[1146,] 2.997881e-05 2.726144e-05 9.993262e-06
[1147,] 2.916188e-05 2.726144e-05 9.720941e-06
[1148,] 9.097966e-06 2.726144e-05 3.032640e-06
[1149,] 7.107660e-06 2.726144e-05 2.369232e-06
[1150,] 9.022413e-06 2.726144e-05 3.007456e-06
[1151,] 6.258714e-06 2.726144e-05 2.086239e-06
[1152,] 8.678432e-06 2.726144e-05 2.892802e-06
[1153,] 8.692865e-06 2.726144e-05 2.897613e-06
[1154,] 1.167772e-05 2.726144e-05 1.521758e-05
[1155,] 6.139278e-06 2.726144e-05 2.046426e-06
[1156,] 9.261407e-06 2.726144e-05 1.617676e-05
[1157,] 1.108291e-05 2.726144e-05 3.694275e-06
[1158,] 1.106279e-05 2.726144e-05 3.687569e-06
[1159,] 7.153377e-06 2.726144e-05 2.384474e-06
[1160,] 6.213997e-06 2.726144e-05 2.071329e-06
[1161,] 6.308482e-06 2.726144e-05 2.102822e-06
[1162,] 6.177657e-06 2.726144e-05 2.059217e-06
[1163,] 1.157719e-05 2.726144e-05 3.859113e-06
[1164,] 7.693159e-06 2.726144e-05 2.564362e-06
[1165,] 1.004373e-05 2.726144e-05 2.203788e-05
[1166,] 2.648504e-05 2.726144e-05 8.828632e-06
[1167,] 8.586584e-06 2.726144e-05 2.862190e-06
[1168,] 1.375994e-05 2.726144e-05 4.586630e-06
[1169,] 1.003239e-05 2.726144e-05 3.281985e-05
[1170,] 8.624474e-06 2.726144e-05 2.874818e-06
[1171,] 7.506706e-06 2.726144e-05 2.502210e-06
[1172,] 7.337554e-06 2.726144e-05 2.445871e-06
[1173,] 8.933190e-06 2.726144e-05 2.977715e-06
[1174,] 4.022933e-05 2.726143e-05 1.564720e-01
[1175,] 5.737902e-05 2.726143e-05 3.439117e-01
[1176,] 2.150383e-05 2.726144e-05 7.167900e-06
[1177,] 8.219363e-05 2.726143e-05 4.992038e-01
[1178,] 8.819266e-06 2.726144e-05 2.939745e-06
[1179,] 2.259423e-05 2.726144e-05 7.531629e-06
[1180,] 7.021489e-06 2.726144e-05 2.340498e-06
[1181,] 8.858952e-06 2.726144e-05 2.952972e-06
[1182,] 2.027193e-05 2.726144e-05 6.757497e-06
[1183,] 9.307754e-06 3.265679e-05 3.900997e-06
[1184,] 9.362840e-06 2.726144e-05 3.120926e-06
[1185,] 9.036891e-06 2.726144e-05 3.012294e-06
[1186,] 9.544365e-06 3.060033e-05 3.978878e-06
[1187,] 9.340544e-06 2.726144e-05 3.113496e-06
[1188,] 9.272149e-06 2.726144e-05 3.090698e-06
[1189,] 3.487082e-05 2.726144e-05 1.162361e-05
[1190,] 8.536000e-06 2.726144e-05 8.548083e-06
[1191,] 9.364407e-06 2.726144e-05 3.121451e-06
[1192,] 9.340544e-06 2.726144e-05 3.113497e-06
[1193,] 9.490666e-06 2.726144e-05 3.163536e-06
[1194,] 6.813587e-06 2.726144e-05 2.271188e-06
[1195,] 9.440832e-06 2.726144e-05 3.146926e-06
[1196,] 7.042125e-06 2.726144e-05 2.347364e-06
[1197,] 7.006022e-06 7.751534e-05 2.335348e-06
[1198,] 9.393143e-06 2.726144e-05 3.131031e-06
[1199,] 9.370093e-06 2.726144e-05 3.123348e-06
[1200,] 9.440832e-06 2.726144e-05 3.146926e-06
[1201,] 1.606565e-05 2.870674e-05 6.002829e-06
[1202,] 9.516397e-06 2.726144e-05 3.172114e-06
[1203,] 6.862559e-06 6.073054e-05 2.287523e-06
[1204,] 9.685390e-06 2.726144e-05 3.228442e-06
[1205,] 9.824236e-06 2.726144e-05 3.274724e-06
[1206,] 9.824236e-06 2.726144e-05 3.274726e-06
[1207,] 9.656520e-06 2.726144e-05 3.218823e-06
[1208,] 9.088868e-06 2.726144e-05 3.029619e-06
[1209,] 9.567501e-06 2.726144e-05 3.189153e-06
[1210,] 1.129162e-05 2.726144e-05 3.763801e-06
[1211,] 1.409957e-05 2.726144e-05 4.699853e-06
[1212,] 8.967774e-06 2.726144e-05 2.989296e-06
[1213,] 1.305425e-05 2.726144e-05 4.351368e-06
[1214,] 1.023808e-05 2.726144e-05 3.412757e-06
[1215,] 1.396216e-05 2.726144e-05 4.653958e-06
[1216,] 1.419691e-05 2.726144e-05 4.732205e-06
[1217,] 1.431713e-05 2.726144e-05 4.772279e-06
[1218,] 1.396216e-05 2.726144e-05 4.653961e-06
[1219,] 9.239047e-06 2.726144e-05 3.079674e-06
[1220,] 7.452268e-06 2.726144e-05 2.484115e-06
[1221,] 1.358974e-05 2.726144e-05 4.529826e-06
[1222,] 2.140046e-05 2.726144e-05 7.133312e-06
[1223,] 1.767149e-05 2.726144e-05 5.890368e-06
[1224,] 1.310486e-05 2.726144e-05 4.368208e-06
[1225,] 1.305474e-05 2.726144e-05 4.351502e-06
[1226,] 1.295282e-05 2.726144e-05 4.317529e-06
[1227,] 1.315832e-05 2.726144e-05 4.386030e-06
[1228,] 1.072070e-05 2.726144e-05 3.573521e-06
[1229,] 6.691654e-06 2.726144e-05 2.230549e-06
[1230,] 1.176003e-05 2.726144e-05 3.919954e-06
[1231,] 1.315832e-05 2.726144e-05 4.386028e-06
[1232,] 1.195215e-05 2.726144e-05 3.984000e-06
[1233,] 1.031032e-05 2.726144e-05 3.436837e-06
[1234,] 3.130988e-05 2.726144e-05 1.043685e-05
[1235,] 2.011001e-05 2.726144e-05 6.703638e-06
[1236,] 7.326040e-06 2.726144e-05 2.442040e-06
[1237,] 1.367880e-05 2.726144e-05 4.559514e-06
[1238,] 1.313722e-05 2.726144e-05 4.378995e-06
[1239,] 7.088918e-06 4.481907e-05 2.363009e-06
[1240,] 1.816128e-05 2.726144e-05 6.054011e-06
[1241,] 1.345581e-05 2.726144e-05 4.485184e-06
[1242,] 1.004508e-05 2.726144e-05 3.348458e-06
[1243,] 6.884856e-06 2.726144e-05 2.294945e-06
[1244,] 3.640397e-05 2.726144e-05 1.213492e-05
[1245,] 1.256103e-05 2.726144e-05 4.186945e-06
[1246,] 1.263217e-05 2.726144e-05 4.210655e-06
[1247,] 3.571987e-05 2.726144e-05 1.190685e-05
[1248,] 6.593181e-06 2.726144e-05 2.197723e-06
[1249,] 1.072266e-05 2.726144e-05 3.574330e-06
[1250,] 1.268710e-05 2.726144e-05 4.228958e-06
[1251,] 1.819582e-05 2.726144e-05 6.065427e-06
[1252,] 8.700218e-06 2.726144e-05 2.900103e-06
[1253,] 6.240470e-06 4.247840e-05 2.080150e-06
[1254,] 6.545712e-06 2.726144e-05 2.181903e-06
[1255,] 1.252428e-05 2.726144e-05 4.174670e-06
[1256,] 1.247754e-05 2.726144e-05 4.159088e-06
[1257,] 1.926481e-05 2.726144e-05 6.421720e-06
[1258,] 1.252428e-05 2.726144e-05 4.174668e-06
[1259,] 1.271222e-05 2.726144e-05 4.237310e-06
[1260,] 1.271222e-05 2.726144e-05 4.237310e-06
[1261,] 1.267988e-05 2.726144e-05 4.226529e-06
[1262,] 1.249292e-05 2.726144e-05 4.164209e-06
[1263,] 1.249292e-05 2.726144e-05 4.164209e-06
[1264,] 1.252428e-05 2.726144e-05 4.174669e-06
[1265,] 1.252428e-05 2.726144e-05 4.174669e-06
[1266,] 1.243254e-05 2.726144e-05 4.144091e-06
[1267,] 6.623744e-06 2.726144e-05 2.207913e-06
[1268,] 1.252428e-05 2.726144e-05 4.174670e-06
[1269,] 1.338110e-05 2.726144e-05 4.460284e-06
[1270,] 6.562287e-06 2.726144e-05 2.187433e-06
[1271,] 6.649452e-06 2.726144e-05 2.216481e-06
[1272,] 7.119137e-06 2.726144e-05 2.373065e-06
[1273,] 1.233818e-05 2.726144e-05 4.112640e-06
[1274,] 1.703972e-05 2.726144e-05 5.679953e-06
[1275,] 7.549124e-06 2.726144e-05 2.516392e-06
[1276,] 7.622105e-06 2.726144e-05 2.540717e-06
[1277,] 7.950973e-06 2.726144e-05 2.650352e-06
[1278,] 8.943058e-06 2.726144e-05 2.980974e-06
[1279,] 1.172981e-05 2.726144e-05 3.909855e-06
[1280,] 6.617226e-06 2.726144e-05 2.205745e-06
[1281,] 1.218655e-05 2.726144e-05 4.062095e-06
[1282,] 1.014718e-05 2.726144e-05 3.382349e-06
[1283,] 1.200363e-05 2.726144e-05 4.001127e-06
[1284,] 6.540355e-06 2.726144e-05 2.180118e-06
[1285,] 1.163860e-05 2.726144e-05 3.879454e-06
[1286,] 1.241365e-05 2.726144e-05 4.137791e-06
[1287,] 6.614956e-06 2.726144e-05 2.204983e-06
[1288,] 6.612419e-06 2.726144e-05 2.204142e-06
[1289,] 1.195575e-05 2.726144e-05 3.985162e-06
[1290,] 6.897290e-06 2.726144e-05 2.299101e-06
[1291,] 6.608724e-06 2.726144e-05 2.202907e-06
[1292,] 1.203825e-05 2.726144e-05 4.012660e-06
[1293,] 1.232526e-05 2.726144e-05 4.108329e-06
[1294,] 1.173226e-05 2.726144e-05 3.910755e-06
[1295,] 6.611509e-06 2.726144e-05 2.203835e-06
[1296,] 1.182338e-05 2.726144e-05 3.941046e-06
[1297,] 1.158988e-05 2.726144e-05 3.863216e-06
[1298,] 1.173339e-05 2.726144e-05 3.911050e-06
[1299,] 7.640279e-06 2.726144e-05 2.546757e-06
[1300,] 1.150846e-05 2.726144e-05 3.836077e-06
[1301,] 1.181078e-05 2.726144e-05 3.936844e-06
[1302,] 1.096570e-05 2.726144e-05 3.655167e-06
[1303,] 1.136302e-05 2.726144e-05 3.787598e-06
[1304,] 6.864235e-06 2.726144e-05 2.288080e-06
[1305,] 1.143301e-05 2.726144e-05 3.810930e-06
[1306,] 1.171711e-05 2.726144e-05 3.905625e-06
[1307,] 1.321907e-05 2.726144e-05 4.406256e-06
[1308,] 1.257460e-05 2.726144e-05 4.191481e-06
[1309,] 1.203790e-05 2.726144e-05 4.012618e-06
[1310,] 1.004411e-05 2.726144e-05 3.348012e-06
[1311,] 9.738519e-06 2.726144e-05 3.246186e-06
[1312,] 9.656756e-06 2.726144e-05 3.218921e-06
[1313,] 6.930726e-06 2.726144e-05 2.310240e-06
[1314,] 9.995421e-06 2.726144e-05 3.331795e-06
[1315,] 1.095437e-05 2.726144e-05 3.651462e-06
[1316,] 5.318282e-05 2.726144e-05 1.772775e-05
[1317,] 1.192803e-05 2.726144e-05 3.975944e-06
[1318,] 9.123786e-06 2.726144e-05 3.041257e-06
[1319,] 6.087811e-06 2.726144e-05 2.029270e-06
[1320,] 3.498546e-05 2.726144e-05 1.166196e-05
[1321,] 7.863433e-06 2.726144e-05 2.621147e-06
[1322,] 1.439562e-05 2.726144e-05 4.798446e-06
[1323,] 2.112286e-05 2.726144e-05 7.041065e-06
[1324,] 6.859771e-06 2.726144e-05 2.286590e-06
[1325,] 9.608145e-06 2.726144e-05 3.202715e-06
[1326,] 9.601143e-06 2.726144e-05 3.200381e-06
[1327,] 1.003164e-05 2.726144e-05 3.343875e-06
[1328,] 7.779928e-06 2.726144e-05 2.593323e-06
[1329,] 7.689410e-06 2.726144e-05 2.563150e-06
[1330,] 7.786752e-06 2.726144e-05 2.595597e-06
[1331,] 1.083813e-05 2.726144e-05 3.612717e-06
[1332,] 1.807396e-05 2.726144e-05 6.024708e-06
[1333,] 1.279260e-05 2.726144e-05 4.264250e-06
[1334,] 7.698628e-05 2.726144e-05 2.566256e-05
[1335,] 7.151591e-06 2.726144e-05 2.383866e-06
[1336,] 7.011030e-06 2.726144e-05 2.337008e-06
[1337,] 1.137534e-05 2.726144e-05 3.791721e-06
[1338,] 1.289926e-05 2.726144e-05 4.299773e-06
[1339,] 1.283988e-04 2.726144e-05 4.279836e-05
[1340,] 2.313282e-05 2.726144e-05 7.710960e-06
[1341,] 8.977795e-06 2.726144e-05 2.992608e-06
[1342,] 1.165341e-05 2.726144e-05 3.884460e-06
[1343,] 1.186203e-05 2.726144e-05 3.954069e-06
[1344,] 2.480136e-05 2.726144e-05 8.267110e-06
[1345,] 9.071377e-06 2.726144e-05 3.023788e-06
[1346,] 2.696208e-05 2.726144e-05 8.987550e-06
[1347,] 9.756517e-06 2.726144e-05 3.252220e-06
[1348,] 1.109151e-05 2.726144e-05 3.697173e-06
[1349,] 1.163855e-05 2.726144e-05 3.879502e-06
[1350,] 1.891208e-05 2.726144e-05 6.304106e-06
[1351,] 2.273525e-05 2.726144e-05 7.578541e-06
[1352,] 1.844328e-05 2.726144e-05 6.147787e-06
[1353,] 7.791362e-06 2.726144e-05 2.597117e-06
[1354,] 2.781541e-05 2.726144e-05 9.271436e-06
[1355,] 2.773904e-05 2.726144e-05 9.246393e-06
[1356,] 2.429813e-05 2.726144e-05 8.099221e-06
[1357,] 1.117782e-05 2.726144e-05 3.725957e-06
[1358,] 7.740786e-06 2.726144e-05 2.580264e-06
[1359,] 7.611453e-06 2.726144e-05 2.537169e-06
[1360,] 7.376102e-06 2.726144e-05 2.458716e-06
[1361,] 1.386984e-05 2.726144e-05 4.623350e-06
[1362,] 7.607942e-06 2.726144e-05 2.535983e-06
[1363,] 2.613238e-05 2.726144e-05 8.710826e-06
[1364,] 1.215609e-05 2.726144e-05 4.052042e-06
[1365,] 1.096846e-05 2.726144e-05 3.656183e-06
[1366,] 7.759289e-06 2.726144e-05 2.586432e-06
[1367,] 1.360239e-05 2.726144e-05 4.534102e-06
[1368,] 7.804034e-06 2.726144e-05 2.601334e-06
[1369,] 1.348923e-05 2.726144e-05 4.496386e-06
[1370,] 1.354254e-05 2.726144e-05 4.514155e-06
[1371,] 1.352451e-05 2.726144e-05 4.508145e-06
[1372,] 1.354515e-05 2.726144e-05 4.515120e-06
[1373,] 1.455989e-05 2.726144e-05 4.853240e-06
[1374,] 1.354169e-05 2.726144e-05 4.513872e-06
[1375,] 7.243053e-06 2.726144e-05 2.414341e-06
[1376,] 1.359962e-05 2.726144e-05 4.533181e-06
[1377,] 1.323457e-05 2.726144e-05 4.411504e-06
[1378,] 7.558077e-06 2.726144e-05 2.519361e-06
[1379,] 7.527196e-06 2.726144e-05 2.509068e-06
[1380,] 1.346255e-05 2.726144e-05 4.487492e-06
[1381,] 1.002466e-05 2.726144e-05 3.341579e-06
[1382,] 7.395230e-06 2.726144e-05 2.465064e-06
[1383,] 7.404358e-06 2.726144e-05 2.468105e-06
[1384,] 7.433928e-06 2.726144e-05 2.477969e-06
[1385,] 7.488354e-06 2.726144e-05 2.496119e-06
[1386,] 7.831851e-06 2.726144e-05 2.610617e-06
[1387,] 2.338977e-05 2.726144e-05 7.796310e-06
[1388,] 7.831851e-06 2.726144e-05 2.610616e-06
[1389,] 8.188881e-06 2.726144e-05 2.729601e-06
[1390,] 1.196799e-05 2.726144e-05 3.989383e-06
[1391,] 2.193089e-05 2.726144e-05 7.310211e-06
[1392,] 2.399586e-05 2.726144e-05 7.998340e-06
[1393,] 1.233844e-05 2.726144e-05 4.112763e-06
[1394,] 7.360914e-06 2.726144e-05 2.453627e-06
[1395,] 6.147806e-06 2.726144e-05 2.049271e-06
[1396,] 7.455550e-06 2.726144e-05 2.485171e-06
[1397,] 2.266430e-05 2.726144e-05 7.554552e-06
[1398,] 3.597849e-05 2.726144e-05 1.199277e-05
[1399,] 2.461014e-05 2.726144e-05 8.203250e-06
[1400,] 6.878573e-06 2.726144e-05 2.292860e-06
[1401,] 2.422680e-05 2.726144e-05 8.075475e-06
[1402,] 2.346664e-05 2.726144e-05 7.822108e-06
[1403,] 7.328916e-06 2.726144e-05 2.442964e-06
[1404,] 2.266430e-05 2.726144e-05 7.554565e-06
[1405,] 7.846998e-06 2.726144e-05 2.615655e-06
[1406,] 6.197148e-06 2.726144e-05 2.065718e-06
[1407,] 1.202654e-05 2.726143e-05 4.008859e-06
[1408,] 7.267686e-06 2.726143e-05 2.422565e-06
[1409,] 2.641296e-05 2.726144e-05 8.804062e-06
[1410,] 7.732381e-06 2.726144e-05 2.577456e-06
[1411,] 1.217018e-05 2.726144e-05 4.056725e-06
[1412,] 2.732635e-05 2.726144e-05 9.108655e-06
[1413,] 1.215514e-05 2.726144e-05 4.051712e-06
[1414,] 6.874217e-06 2.726144e-05 2.291405e-06
[1415,] 3.159122e-05 2.726144e-05 1.052999e-05
[1416,] 3.067969e-05 2.726144e-05 1.022640e-05
[1417,] 6.542484e-06 2.726144e-05 2.180815e-06
[1418,] 1.212596e-05 2.726144e-05 4.041987e-06
[1419,] 1.212596e-05 2.726144e-05 4.041987e-06
[1420,] 6.859595e-06 2.726144e-05 2.286532e-06
[1421,] 3.156501e-05 2.726144e-05 1.052125e-05
[1422,] 6.303921e-06 2.726144e-05 2.101311e-06
[1423,] 1.244392e-05 2.726144e-05 4.147973e-06
[1424,] 1.387550e-05 2.726144e-05 4.625291e-06
[1425,] 1.696155e-05 2.726144e-05 5.653857e-06
[1426,] 1.351124e-05 2.726144e-05 4.503808e-06
[1427,] 1.351124e-05 2.726144e-05 4.503810e-06
[1428,] 1.370492e-05 2.726144e-05 4.568374e-06
[1429,] 1.332190e-05 2.726144e-05 4.440704e-06
[1430,] 1.277898e-05 2.726144e-05 4.259715e-06
[1431,] 1.203239e-05 2.726144e-05 4.010848e-06
[1432,] 7.560684e-06 2.726144e-05 2.520229e-06
[1433,] 1.187289e-05 2.726144e-05 3.957687e-06
[1434,] 1.187289e-05 2.726144e-05 3.957688e-06
[1435,] 1.187289e-05 2.726144e-05 3.957690e-06
[1436,] 1.171576e-05 2.726144e-05 3.905315e-06
[1437,] 1.171576e-05 2.726144e-05 3.905316e-06
[1438,] 1.171576e-05 2.726144e-05 3.905316e-06
[1439,] 2.569908e-05 2.726144e-05 8.566362e-06
[1440,] 1.205526e-05 2.726144e-05 4.018491e-06
[1441,] 7.607417e-06 2.726144e-05 2.535806e-06
[1442,] 2.558198e-05 2.726144e-05 8.527321e-06
[1443,] 1.262159e-05 2.726144e-05 4.207275e-06
[1444,] 2.333625e-05 2.726144e-05 7.778533e-06
[1445,] 1.461242e-05 2.726144e-05 5.728821e-06
[1446,] 1.181549e-05 2.726144e-05 4.326195e-06
[1447,] 7.673427e-06 2.726144e-05 2.557809e-06
[1448,] 7.100151e-06 2.726144e-05 2.366717e-06
[1449,] 1.873525e-05 2.726144e-05 6.245081e-06
[1450,] 7.617784e-06 2.726144e-05 2.539261e-06
[1451,] 7.563166e-06 2.726144e-05 2.521055e-06
[1452,] 1.465685e-04 2.726144e-05 6.852559e-05
[1453,] 1.278691e-05 2.726144e-05 5.342447e-06
[1454,] 2.655168e-05 2.917291e-05 2.143039e-05
[1455,] 1.395746e-05 2.825961e-05 6.719411e-06
[1456,] 1.815069e-05 2.726144e-05 6.050229e-06
[1457,] 1.416540e-05 2.798334e-05 6.832958e-06
[1458,] 1.630470e-05 2.726144e-05 5.434902e-06
[1459,] 1.398316e-04 2.726144e-05 6.692711e-05
[1460,] 1.437295e-05 2.779001e-05 8.088534e-06
[1461,] 1.453905e-04 2.726144e-05 6.938194e-05
[1462,] 1.437295e-05 2.779001e-05 8.088534e-06
[1463,] 1.384740e-05 2.747147e-05 6.979420e-06
[1464,] 3.005543e-05 3.480515e-05 3.209960e-05
[1465,] 1.427007e-05 2.726144e-05 7.125431e-06
[1466,] 1.495387e-05 2.726144e-05 7.662950e-06
[1467,] 1.554089e-05 2.726144e-05 7.643085e-06
[1468,] 2.952036e-05 3.690469e-05 3.245146e-05
[1469,] 1.384496e-05 2.726144e-05 6.707700e-06
[1470,] 1.629898e-05 2.726144e-05 5.432995e-06
[1471,] 2.014301e-05 2.726144e-05 6.714133e-06
[1472,] 7.480425e-06 2.726144e-05 2.493475e-06
[1473,] 1.384496e-05 2.726144e-05 6.585320e-06
[1474,] 2.134773e-05 2.726144e-05 7.115674e-06
[1475,] 2.597929e-05 2.743011e-05 1.941332e-05
[1476,] 7.521501e-06 2.726144e-05 2.507167e-06
[1477,] 1.608847e-05 2.726144e-05 5.362825e-06
[1478,] 9.210831e-06 2.726144e-05 3.070234e-06
[1479,] 2.061280e-05 2.726144e-05 6.870715e-06
[1480,] 1.615012e-05 2.726144e-05 5.383372e-06
[1481,] 2.069202e-05 2.726144e-05 6.897120e-06
[1482,] 1.261133e-05 2.726144e-05 4.961123e-06
[1483,] 8.870853e-06 2.726144e-05 2.956916e-06
[1484,] 1.616271e-05 2.726144e-05 5.387569e-06
[1485,] 1.439678e-05 2.726144e-05 4.798943e-06
[1486,] 2.332814e-05 2.726144e-05 7.775763e-06
[1487,] 9.237893e-06 2.726144e-05 3.079261e-06
[1488,] 1.627703e-05 2.726144e-05 5.425676e-06
[1489,] 8.837790e-06 2.726144e-05 2.945901e-06
[1490,] 6.612652e-06 2.726144e-05 2.204214e-06
[1491,] 2.086647e-05 2.726144e-05 6.955285e-06
[1492,] 1.648084e-05 2.726144e-05 5.493672e-06
[1493,] 1.638448e-05 2.726144e-05 5.461491e-06
[1494,] 4.621289e-05 2.726144e-05 1.569027e-05
[1495,] 1.655442e-05 2.726144e-05 6.757680e-06
[1496,] 7.934295e-06 2.726144e-05 2.644755e-06
[1497,] 8.746434e-06 2.726144e-05 2.915471e-06
[1498,] 2.075521e-05 2.726144e-05 6.918197e-06
[1499,] 7.195416e-06 2.726144e-05 2.398482e-06
[1500,] 8.499127e-06 2.726144e-05 2.833004e-06
[1501,] 7.823949e-06 2.726144e-05 2.607954e-06
[1502,] 7.823949e-06 2.726144e-05 2.607955e-06
[1503,] 1.907769e-05 2.726144e-05 6.359225e-06
[1504,] 7.823949e-06 2.726144e-05 2.607954e-06
[1505,] 7.808704e-06 2.726144e-05 2.602873e-06
[1506,] 1.700346e-05 2.726144e-05 5.667859e-06
[1507,] 7.802301e-06 2.726144e-05 2.600739e-06
[1508,] 4.584821e-05 2.726144e-05 1.643615e-05
[1509,] 7.781300e-06 2.726144e-05 2.593740e-06
[1510,] 7.781300e-06 2.726144e-05 2.593740e-06
[1511,] 7.760943e-06 2.726144e-05 2.586955e-06
[1512,] 2.880930e-05 2.726144e-05 9.603149e-06
[1513,] 2.141405e-05 2.726144e-05 7.138095e-06
[1514,] 7.741223e-06 2.726144e-05 2.580383e-06
[1515,] 4.447421e-05 2.726144e-05 1.934884e-05
[1516,] 7.837448e-06 2.726144e-05 2.612475e-06
[1517,] 7.871041e-06 2.726144e-05 2.623669e-06
[1518,] 1.944103e-05 2.726144e-05 6.480170e-06
[1519,] 1.766614e-05 2.726144e-05 5.888760e-06
[1520,] 7.837448e-06 2.726144e-05 2.612475e-06
[1521,] 7.809089e-06 2.726144e-05 2.603026e-06
[1522,] 1.958087e-05 2.726144e-05 6.526782e-06
[1523,] 5.244041e-05 2.726144e-05 1.915230e-05
[1524,] 2.744487e-05 2.726144e-05 9.148380e-06
[1525,] 7.940008e-06 2.726144e-05 2.646653e-06
[1526,] 7.960026e-06 2.726144e-05 2.653325e-06
[1527,] 7.960026e-06 2.726144e-05 2.653325e-06
[1528,] 3.759366e-05 2.726144e-05 1.263539e-05
[1529,] 1.532533e-05 2.726144e-05 5.108444e-06
[1530,] 2.770885e-05 2.726144e-05 9.236443e-06
[1531,] 1.272626e-05 2.726144e-05 4.241982e-06
[1532,] 1.306348e-05 2.726144e-05 4.354384e-06
[1533,] 1.732821e-05 2.726144e-05 5.776145e-06
[1534,] 1.732821e-05 2.726144e-05 5.776147e-06
[1535,] 1.543398e-05 2.726144e-05 5.144722e-06
[1536,] 1.044866e-05 2.726144e-05 3.482927e-06
[1537,] 1.695987e-05 2.726144e-05 5.653301e-06
[1538,] 1.652592e-05 2.726144e-05 5.508706e-06
[1539,] 1.674886e-05 2.726144e-05 5.583023e-06
[1540,] 1.537770e-05 2.726144e-05 5.125905e-06
[1541,] 1.901626e-05 2.726144e-05 6.338831e-06
[1542,] 3.683172e-05 2.726144e-05 1.227761e-05
[1543,] 1.914701e-05 2.726144e-05 6.382423e-06
[1544,] 3.162990e-05 2.726144e-05 1.054351e-05
[1545,] 1.704295e-05 2.726144e-05 5.680994e-06
[1546,] 1.525117e-05 2.726144e-05 5.083724e-06
[1547,] 1.011049e-05 2.726144e-05 3.370106e-06
[1548,] 1.095675e-05 2.726144e-05 3.652230e-06
[1549,] 3.250403e-05 2.726144e-05 1.083475e-05
[1550,] 8.862047e-06 2.726144e-05 2.953994e-06
[1551,] 9.631513e-06 2.726144e-05 3.210454e-06
[1552,] 1.738814e-05 2.726144e-05 5.796015e-06
[1553,] 1.137009e-05 2.726144e-05 3.790105e-06
[1554,] 9.947700e-06 2.726144e-05 3.315882e-06
[1555,] 9.947700e-06 2.726144e-05 3.315882e-06
[1556,] 1.934765e-05 2.726144e-05 6.449203e-06
[1557,] 7.929379e-06 2.726144e-05 2.643131e-06
[1558,] 7.793641e-06 2.726144e-05 2.597858e-06
[1559,] 8.029404e-06 2.726144e-05 2.676442e-06
[1560,] 8.101424e-06 2.726144e-05 2.700449e-06
[1561,] 7.851951e-06 2.726144e-05 2.617294e-06
[1562,] 8.207962e-06 2.726144e-05 2.735946e-06
[1563,] 2.981120e-05 2.726144e-05 9.937336e-06
[1564,] 7.718860e-06 2.726144e-05 2.572928e-06
[1565,] 7.783304e-06 2.726144e-05 2.594410e-06
[1566,] 8.610209e-06 2.726144e-05 2.870049e-06
[1567,] 8.535827e-06 2.726144e-05 2.845255e-06
[1568,] 8.459558e-06 2.726144e-05 2.819833e-06
[1569,] 8.699675e-06 2.726144e-05 2.899870e-06
[1570,] 8.996849e-06 2.726144e-05 2.998907e-06
[1571,] 8.610209e-06 2.726144e-05 2.870049e-06
[1572,] 1.136863e-05 2.726144e-05 3.789543e-06
[1573,] 1.383308e-05 2.726144e-05 4.611037e-06
[1574,] 1.383308e-05 2.726144e-05 4.611032e-06
[1575,] 7.905715e-06 2.726144e-05 2.635223e-06
[1576,] 2.787869e-05 2.726144e-05 9.293104e-06
[1577,] 8.032755e-06 2.726144e-05 2.677568e-06
[1578,] 1.444601e-05 2.726144e-05 4.815351e-06
[1579,] 3.648934e-05 2.726144e-05 1.216356e-05
[1580,] 8.531779e-06 2.726144e-05 2.843892e-06
[1581,] 2.510861e-05 2.726144e-05 8.369538e-06
[1582,] 7.614783e-06 2.726144e-05 2.538255e-06
[1583,] 9.535000e-06 2.726144e-05 3.178338e-06
[1584,] 5.769159e-05 2.726144e-05 1.923048e-05
[1585,] 2.689805e-05 2.726144e-05 8.965967e-06
[1586,] 8.062086e-06 2.726144e-05 2.687359e-06
[1587,] 9.972167e-06 2.726144e-05 3.324080e-06
[1588,] 7.975334e-06 2.726144e-05 2.658436e-06
[1589,] 1.301794e-05 2.726144e-05 4.339349e-06
[1590,] 8.148261e-06 2.726144e-05 2.716081e-06
[1591,] 8.132918e-06 2.726144e-05 2.710968e-06
[1592,] 1.196887e-05 2.726144e-05 3.989655e-06
[1593,] 7.784876e-06 2.726144e-05 2.594959e-06
[1594,] 1.220268e-05 2.726144e-05 4.067589e-06
[1595,] 2.218801e-05 2.726144e-05 7.395995e-06
[1596,] 1.205564e-05 2.726144e-05 4.018578e-06
[1597,] 2.178755e-05 2.726144e-05 7.262510e-06
[1598,] 1.205564e-05 2.726144e-05 4.018578e-06
[1599,] 1.022903e-05 2.726144e-05 3.409681e-06
[1600,] 1.949111e-05 2.726144e-05 6.496976e-06
[1601,] 1.499457e-05 2.726144e-05 4.998175e-06
[1602,] 6.265755e-05 2.726144e-05 2.088530e-05
[1603,] 1.098170e-05 2.726144e-05 3.660563e-06
[1604,] 8.852156e-06 2.726144e-05 2.950725e-06
[1605,] 8.824815e-06 2.726144e-05 2.941612e-06
[1606,] 8.982848e-06 2.726144e-05 2.994292e-06
[1607,] 9.553657e-06 2.726144e-05 3.184565e-06
[1608,] 9.553657e-06 2.726144e-05 3.184565e-06
[1609,] 9.684825e-06 2.726144e-05 3.228289e-06
[1610,] 9.648817e-06 2.726144e-05 3.216288e-06
[1611,] 9.648817e-06 2.726144e-05 3.216288e-06
[1612,] 9.397909e-06 2.726144e-05 3.132648e-06
[1613,] 9.778232e-06 2.726144e-05 3.259426e-06
[1614,] 1.687775e-05 2.726144e-05 5.625943e-06
[1615,] 1.390943e-04 2.726144e-05 4.636593e-05
[1616,] 1.862625e-04 2.726144e-05 6.208926e-05
[1617,] 2.126306e-04 2.726144e-05 7.087853e-05
[1618,] 1.602364e-04 2.726144e-05 5.341222e-05
[1619,] 6.031024e-05 2.726144e-05 2.010351e-05
[1620,] 1.129087e-05 2.726144e-05 3.763649e-06
[1621,] 1.177146e-05 2.726144e-05 3.923847e-06
[1622,] 1.163739e-05 2.726144e-05 3.879157e-06
[1623,] 1.096242e-05 2.726144e-05 3.654160e-06
[1624,] 1.131928e-05 2.726144e-05 3.773115e-06
[1625,] 9.865514e-06 2.726144e-05 3.288501e-06
[1626,] 1.315425e-05 2.726144e-05 4.384735e-06
[1627,] 1.616221e-05 2.726144e-05 5.387529e-06
[1628,] 1.318332e-05 2.726144e-05 4.394443e-06
[1629,] 1.474597e-05 2.726144e-05 4.915324e-06
[1630,] 1.478318e-05 2.726144e-05 4.927727e-06
[1631,] 1.303938e-05 2.726144e-05 4.346491e-06
[1632,] 7.685167e-06 2.726144e-05 2.561722e-06
[1633,] 6.576622e-06 2.726144e-05 2.192205e-06
[1634,] 1.060840e-05 2.726144e-05 3.536133e-06
[1635,] 2.115652e-05 2.726144e-05 7.052281e-06
[1636,] 6.929019e-06 2.726144e-05 2.309683e-06
[1637,] 1.655233e-05 2.726144e-05 5.517485e-06
[1638,] 1.335382e-05 2.726144e-05 4.451298e-06
[1639,] 6.738421e-06 2.726144e-05 2.246142e-06
[1640,] 8.982549e-06 2.726144e-05 2.994178e-06
[1641,] 8.689447e-06 2.726144e-05 2.896480e-06
[1642,] 1.807128e-05 2.726144e-05 6.023782e-06
[1643,] 9.838948e-06 2.726144e-05 3.279644e-06
[1644,] 1.024100e-05 2.726144e-05 3.413663e-06
[1645,] 9.718398e-06 2.726144e-05 3.239462e-06
[1646,] 1.573526e-05 2.726144e-05 5.245103e-06
[1647,] 4.303880e-05 2.737928e-05 2.030366e-05
[1648,] 2.251918e-05 2.726144e-05 7.506674e-06
[1649,] 6.407062e-06 2.726144e-05 2.135683e-06
[1650,] 1.536898e-05 2.726144e-05 5.122924e-06
[1651,] 1.954434e-05 2.726144e-05 6.514773e-06
[1652,] 1.916024e-05 4.365582e-05 6.387020e-06
[1653,] 9.742289e-06 2.726144e-05 3.247434e-06
[1654,] 1.100456e-05 2.726144e-05 3.668252e-06
[1655,] 2.034716e-05 2.726144e-05 6.782606e-06
[1656,] 3.781555e-05 2.726144e-05 1.260540e-05
[1657,] 1.229550e-05 7.898130e-05 4.098439e-06
[1658,] 2.524676e-05 2.726144e-05 8.415575e-06
[1659,] 2.104852e-05 2.726144e-05 7.016015e-06
[1660,] 1.220925e-05 8.101612e-05 4.069696e-06
[1661,] 2.172840e-05 2.726144e-05 7.242636e-06
[1662,] 1.215844e-05 8.136442e-05 4.052762e-06
[1663,] 2.557998e-05 2.726144e-05 8.526638e-06
[1664,] 1.294366e-05 2.726144e-05 4.314652e-06
[1665,] 9.033780e-06 2.726144e-05 3.011319e-06
[1666,] 2.207914e-05 2.726144e-05 7.359988e-06
[1667,] 2.335814e-05 3.527806e-05 7.786414e-06
[1668,] 1.613270e-05 2.726144e-05 5.377753e-06
[1669,] 1.545596e-05 2.726144e-05 5.152159e-06
[1670,] 1.601560e-05 2.726144e-05 5.338654e-06
[1671,] 6.125794e-06 2.726144e-05 2.041921e-06
[1672,] 1.575721e-05 2.726144e-05 5.252512e-06
[1673,] 1.759427e-05 2.726144e-05 5.864624e-06
[1674,] 1.555335e-05 2.726144e-05 5.184556e-06
[1675,] 6.024527e-06 2.726144e-05 2.008175e-06
[1676,] 2.311144e-05 2.726144e-05 7.703806e-06
[1677,] 2.077424e-05 7.395837e-05 2.161585e-05
[1678,] 2.108771e-05 7.273727e-05 2.195537e-05
[1679,] 1.213764e-05 8.958291e-05 4.045815e-06
[1680,] 2.171386e-05 2.726144e-05 7.238206e-06
[1681,] 1.605864e-05 2.726144e-05 5.352991e-06
[1682,] 1.202902e-05 9.267316e-05 4.009623e-06
[1683,] 1.677754e-05 2.726144e-05 5.592629e-06
[1684,] 1.202902e-05 9.200313e-05 4.009623e-06
[1685,] 1.598165e-05 2.726144e-05 5.327321e-06
[1686,] 1.219363e-05 9.267316e-05 4.064474e-06
[1687,] 1.694855e-05 2.726144e-05 5.649490e-06
[1688,] 5.995627e-06 2.726144e-05 1.998538e-06
[1689,] 6.015517e-06 2.726144e-05 2.005167e-06
[1690,] 6.032122e-06 2.726144e-05 2.010701e-06
[1691,] 6.024474e-06 2.726144e-05 2.008159e-06
[1692,] 6.054741e-06 2.726144e-05 2.018240e-06
[1693,] 6.080452e-06 2.726144e-05 2.026809e-06
[1694,] 6.242228e-06 2.726144e-05 2.080751e-06
[1695,] 6.094972e-06 2.726144e-05 2.031649e-06
[1696,] 6.561303e-06 2.726144e-05 2.187088e-06
[1697,] 6.042914e-06 2.726144e-05 2.014298e-06
[1698,] 6.497292e-06 2.726144e-05 2.165747e-06
[1699,] 6.166753e-06 2.726144e-05 2.055574e-06
[1700,] 6.204801e-06 2.726144e-05 2.068256e-06
[1701,] 6.413498e-06 2.726144e-05 2.137822e-06
[1702,] 1.184111e-05 5.341662e-05 3.946976e-06
[1703,] 6.334532e-06 2.726144e-05 2.111520e-06
[1704,] 6.268255e-06 2.726144e-05 2.089407e-06
[1705,] 1.187243e-05 5.638792e-05 3.957415e-06
[1706,] 1.114378e-05 5.375618e-05 3.714594e-06
[1707,] 6.323253e-06 2.726144e-05 2.107739e-06
[1708,] 6.425915e-06 2.726144e-05 2.141991e-06
[1709,] 6.396599e-06 2.726144e-05 2.132211e-06
[1710,] 6.360003e-06 2.726144e-05 2.119992e-06
[1711,] 6.360003e-06 2.726144e-05 2.119992e-06
[1712,] 6.360003e-06 2.726144e-05 2.119992e-06
[1713,] 1.228394e-05 5.095336e-05 4.094557e-06
[1714,] 1.201098e-05 5.524617e-05 4.003589e-06
[1715,] 6.310148e-06 2.726144e-05 2.103374e-06
[1716,] 6.310148e-06 2.726144e-05 2.103374e-06
[1717,] 6.844724e-06 2.726144e-05 2.281561e-06
[1718,] 6.779473e-06 2.726144e-05 2.259841e-06
[1719,] 7.030429e-06 2.726144e-05 2.343460e-06
[1720,] 7.030429e-06 2.726144e-05 2.343461e-06
[1721,] 6.841170e-06 2.726144e-05 2.280376e-06
[1722,] 6.762413e-06 2.726144e-05 2.254125e-06
[1723,] 6.841170e-06 2.726144e-05 2.280376e-06
[1724,] 6.841733e-06 2.726144e-05 2.280564e-06
[1725,] 6.815288e-06 2.726144e-05 2.271779e-06
[1726,] 6.713472e-06 2.726144e-05 2.237811e-06
[1727,] 6.830792e-06 2.726144e-05 2.276917e-06
[1728,] 6.830792e-06 2.726144e-05 2.276917e-06
[1729,] 6.830792e-06 2.726144e-05 2.276917e-06
[1730,] 6.830792e-06 2.726144e-05 2.276917e-06
[1731,] 6.803485e-06 2.726144e-05 2.267815e-06
[1732,] 6.815036e-06 2.726144e-05 2.271665e-06
[1733,] 6.793093e-06 2.726144e-05 2.264390e-06
[1734,] 6.791153e-06 2.726144e-05 2.263705e-06
[1735,] 1.174776e-05 4.932734e-05 3.915871e-06
[1736,] 6.830649e-06 2.726144e-05 2.276870e-06
[1737,] 6.830649e-06 2.726144e-05 2.276869e-06
[1738,] 6.830649e-06 2.726144e-05 2.276869e-06
[1739,] 6.871388e-06 2.726144e-05 2.290448e-06
[1740,] 6.871388e-06 2.726144e-05 2.290449e-06
[1741,] 2.573705e-05 2.726144e-05 8.578845e-06
[1742,] 6.351121e-06 2.726144e-05 2.117032e-06
[1743,] 6.403988e-06 2.726144e-05 2.134661e-06
[1744,] 1.177155e-05 4.799696e-05 3.923796e-06
[1745,] 6.377096e-06 2.726144e-05 2.125689e-06
[1746,] 6.351121e-06 2.726144e-05 2.117031e-06
[1747,] 6.351121e-06 2.726144e-05 2.117031e-06
[1748,] 6.301881e-06 2.726144e-05 2.100619e-06
[1749,] 6.422290e-06 2.726144e-05 2.140781e-06
[1750,] 6.422290e-06 2.726144e-05 2.140782e-06
[1751,] 6.050255e-06 2.726144e-05 2.016762e-06
[1752,] 6.377096e-06 2.726144e-05 2.125689e-06
[1753,] 6.066468e-06 2.726144e-05 2.022167e-06
[1754,] 6.403988e-06 2.726144e-05 2.134653e-06
[1755,] 6.403988e-06 2.726144e-05 2.134653e-06
[1756,] 6.403988e-06 2.726144e-05 2.134653e-06
[1757,] 6.139963e-06 2.726144e-05 2.046646e-06
[1758,] 6.137243e-06 2.726144e-05 2.045761e-06
[1759,] 1.185104e-05 6.701840e-05 3.950265e-06
[1760,] 6.099160e-06 2.726144e-05 2.033065e-06
[1761,] 1.170659e-05 4.491209e-05 3.902151e-06
[1762,] 6.326052e-06 2.726144e-05 2.108674e-06
[1763,] 6.050255e-06 2.726144e-05 2.016762e-06
[1764,] 1.204360e-05 4.431337e-05 4.014458e-06
[1765,] 6.050255e-06 2.726144e-05 2.016762e-06
[1766,] 1.161030e-05 4.304353e-05 3.870066e-06
[1767,] 1.143786e-05 7.022644e-05 4.292670e-06
[1768,] 1.132177e-05 4.347210e-05 3.773896e-06
[1769,] 1.160100e-05 4.304353e-05 3.866968e-06
[1770,] 6.115154e-06 2.726144e-05 2.038395e-06
[1771,] 3.786179e-05 2.726144e-05 1.262040e-05
[1772,] 6.115154e-06 2.726144e-05 2.038395e-06
[1773,] 6.154689e-06 2.726144e-05 2.051556e-06
[1774,] 6.340192e-06 2.726144e-05 2.113414e-06
[1775,] 6.058894e-06 2.726144e-05 2.019639e-06
[1776,] 6.058894e-06 2.726144e-05 2.019639e-06
[1777,] 6.059539e-06 2.726144e-05 2.019854e-06
[1778,] 6.025073e-06 2.726144e-05 2.008364e-06
[1779,] 6.035597e-06 2.726144e-05 2.011873e-06
[1780,] 1.161030e-05 4.657973e-05 3.870065e-06
[1781,] 6.338089e-06 2.726144e-05 2.112707e-06
[1782,] 5.966250e-06 2.726144e-05 1.988748e-06
[1783,] 5.988872e-06 2.726144e-05 1.996287e-06
[1784,] 5.988872e-06 2.726144e-05 1.996287e-06
[1785,] 5.966450e-06 2.726144e-05 1.988815e-06
[1786,] 5.980134e-06 2.726144e-05 1.993381e-06
[1787,] 8.699107e-06 2.726144e-05 2.899746e-06
[1788,] 6.324148e-06 2.726144e-05 2.108061e-06
[1789,] 6.160565e-06 2.726144e-05 2.053529e-06
[1790,] 1.152469e-05 3.016769e-05 3.841543e-06
[1791,] 7.398300e-06 2.726144e-05 2.466109e-06
[1792,] 1.148152e-05 3.029567e-05 3.827160e-06
[1793,] 1.033534e-05 3.753973e-05 3.445175e-06
[1794,] 9.850834e-06 2.726144e-05 3.283607e-06
[1795,] 1.173531e-05 3.011444e-05 3.911721e-06
[1796,] 7.643317e-06 2.726144e-05 2.547823e-06
[1797,] 7.063129e-06 2.726144e-05 2.354408e-06
[1798,] 9.819938e-06 2.726144e-05 3.273308e-06
[1799,] 7.207034e-06 2.726144e-05 2.402385e-06
[1800,] 6.904538e-06 2.726144e-05 2.301544e-06
[1801,] 7.019657e-06 2.726144e-05 2.339921e-06
[1802,] 6.950838e-06 2.726144e-05 2.316981e-06
[1803,] 6.913930e-06 2.726144e-05 2.304677e-06
[1804,] 7.312386e-06 2.726144e-05 2.437508e-06
[1805,] 7.312386e-06 2.726144e-05 2.437508e-06
[1806,] 7.499839e-06 2.726144e-05 2.499934e-06
[1807,] 6.564069e-06 2.726144e-05 2.188021e-06
[1808,] 7.019420e-06 2.726144e-05 2.339843e-06
[1809,] 7.522242e-06 2.726144e-05 2.507425e-06
[1810,] 6.978638e-06 2.726144e-05 2.326247e-06
[1811,] 7.403193e-06 2.726144e-05 2.467780e-06
[1812,] 7.352686e-06 2.726144e-05 2.450940e-06
[1813,] 1.180763e-05 4.531614e-05 3.935841e-06
[1814,] 6.978425e-06 2.726144e-05 2.326175e-06
[1815,] 7.445807e-06 2.726144e-05 2.481924e-06
[1816,] 6.978638e-06 2.726144e-05 2.326246e-06
[1817,] 6.938941e-06 2.726144e-05 2.313014e-06
[1818,] 7.454960e-06 2.726144e-05 2.485034e-06
[1819,] 7.454960e-06 2.726144e-05 2.485035e-06
[1820,] 6.938941e-06 2.726144e-05 2.313012e-06
[1821,] 1.164965e-05 5.610677e-05 4.290516e-06
[1822,] 1.163218e-05 5.369078e-05 4.536088e-06
[1823,] 6.387263e-06 2.726144e-05 2.129105e-06
[1824,] 1.163521e-05 5.078675e-05 4.365458e-06
[1825,] 6.746948e-06 2.726144e-05 2.249010e-06
[1826,] 1.171637e-05 4.412542e-05 3.905433e-06
[1827,] 1.326027e-05 3.890342e-05 4.419917e-06
[1828,] 1.171636e-05 4.482487e-05 3.951431e-06
[1829,] 6.991833e-06 2.726144e-05 2.330603e-06
[1830,] 6.511654e-06 2.726144e-05 2.170569e-06
[1831,] 1.192234e-05 2.841487e-05 3.974076e-06
[1832,] 1.187916e-05 2.761751e-05 3.959688e-06
[1833,] 6.966239e-06 2.726144e-05 2.322071e-06
[1834,] 1.181978e-05 2.726144e-05 3.939901e-06
[1835,] 6.909620e-06 2.726144e-05 2.303199e-06
[1836,] 6.822902e-06 2.726144e-05 2.274291e-06
[1837,] 6.798569e-06 2.726144e-05 2.266180e-06
[1838,] 6.937507e-06 2.726144e-05 2.312494e-06
[1839,] 6.745953e-06 2.726144e-05 2.248642e-06
[1840,] 6.966239e-06 2.726144e-05 2.322071e-06
[1841,] 1.174798e-05 3.364181e-05 4.099045e-06
[1842,] 6.781921e-06 2.726144e-05 2.260662e-06
[1843,] 6.854990e-06 2.726144e-05 2.284989e-06
[1844,] 7.050971e-06 2.726144e-05 2.350312e-06
[1845,] 7.474376e-06 2.726144e-05 2.491490e-06
[1846,] 1.184361e-05 2.726144e-05 3.947891e-06
[1847,] 6.989420e-06 2.726144e-05 2.329831e-06
[1848,] 1.177442e-05 2.726144e-05 3.924811e-06
[1849,] 1.161826e-05 2.726144e-05 3.872755e-06
[1850,] 7.512574e-06 2.726144e-05 2.504202e-06
[1851,] 1.071774e-05 2.726144e-05 3.572533e-06
[1852,] 2.124593e-05 2.726144e-05 7.082208e-06
[1853,] 1.335717e-05 2.726144e-05 4.452386e-06
[1854,] 9.758027e-06 2.726144e-05 3.252649e-06
[1855,] 4.134949e-05 2.726144e-05 1.378348e-05
[1856,] 2.595881e-05 2.726144e-05 1.066420e-05
[1857,] 2.185916e-05 2.726144e-05 7.286447e-06
[1858,] 3.022788e-05 2.726144e-05 1.007621e-05
[1859,] 1.517591e-05 2.726144e-05 5.058749e-06
[1860,] 2.630651e-05 2.726144e-05 8.769036e-06
[1861,] 1.081337e-05 2.726144e-05 3.604419e-06
[1862,] 1.391431e-05 2.726144e-05 4.638131e-06
[1863,] 1.520204e-05 2.726144e-05 5.067518e-06
[1864,] 1.907283e-05 2.726144e-05 6.357850e-06
[1865,] 1.895660e-05 2.726144e-05 6.319031e-06
[1866,] 1.947363e-05 2.726144e-05 6.491460e-06
[1867,] 1.519515e-05 2.726144e-05 5.065101e-06
[1868,] 8.962538e-06 2.726144e-05 2.987491e-06
[1869,] 1.868483e-05 2.726144e-05 6.228513e-06
[1870,] 1.868483e-05 2.726144e-05 6.228513e-06
[1871,] 8.647525e-06 2.726144e-05 2.882491e-06
[1872,] 1.780993e-05 2.726144e-05 5.936861e-06
[1873,] 1.907283e-05 2.726144e-05 6.357853e-06
[1874,] 2.148677e-05 2.726144e-05 7.162412e-06
[1875,] 1.947363e-05 2.726144e-05 6.491460e-06
[1876,] 1.947363e-05 2.726144e-05 6.491463e-06
[1877,] 1.927160e-05 2.726144e-05 6.424116e-06
[1878,] 1.854809e-05 2.726144e-05 6.182945e-06
[1879,] 2.019316e-05 2.726144e-05 6.731339e-06
[1880,] 2.274012e-05 2.726144e-05 7.580383e-06
[1881,] 2.206851e-05 2.726144e-05 7.356353e-06
[1882,] 2.063110e-05 2.726144e-05 6.877326e-06
[1883,] 2.085552e-05 2.726144e-05 6.952133e-06
[1884,] 2.063110e-05 2.726144e-05 6.877321e-06
[1885,] 8.286380e-06 2.726144e-05 2.762113e-06
[1886,] 9.530057e-06 2.726144e-05 3.176655e-06
[1887,] 2.085552e-05 2.726144e-05 6.952133e-06
[1888,] 2.561518e-05 2.726144e-05 8.538771e-06
[1889,] 1.997950e-05 2.726144e-05 6.660106e-06
[1890,] 2.005198e-05 2.726144e-05 6.945557e-06
[1891,] 1.989380e-05 2.726144e-05 6.902834e-06
[1892,] 2.167531e-05 2.726144e-05 7.225282e-06
[1893,] 8.376324e-06 2.726144e-05 2.792101e-06
[1894,] 8.469561e-06 2.726144e-05 2.823179e-06
[1895,] 2.133138e-05 2.726144e-05 7.110666e-06
[1896,] 9.284201e-06 2.726144e-05 3.094716e-06
[1897,] 9.344377e-06 2.726144e-05 3.114788e-06
[1898,] 1.125298e-05 2.726144e-05 3.750975e-06
[1899,] 1.993396e-05 2.726144e-05 6.644918e-06
[1900,] 8.578616e-06 2.726144e-05 2.859539e-06
[1901,] 2.880091e-05 2.726144e-05 9.600530e-06
[1902,] 1.613126e-05 2.726144e-05 5.377197e-06
[1903,] 1.317751e-05 2.726144e-05 4.392579e-06
[1904,] 1.119241e-05 2.726144e-05 3.730813e-06
[1905,] 1.092285e-05 2.726144e-05 3.640936e-06
[1906,] 9.830870e-06 2.726144e-05 3.276958e-06
[1907,] 7.720874e-06 2.726144e-05 2.573616e-06
[1908,] 2.034025e-05 2.726144e-05 6.780110e-06
[1909,] 7.880084e-06 2.726144e-05 2.626701e-06
[1910,] 9.254551e-06 2.726144e-05 3.084848e-06
[1911,] 9.243073e-06 2.726144e-05 3.081034e-06
[1912,] 7.862244e-06 2.726144e-05 2.620748e-06
[1913,] 1.478074e-05 2.726144e-05 4.926875e-06
[1914,] 7.450218e-06 2.726144e-05 2.483405e-06
[1915,] 8.236908e-06 2.726144e-05 2.745643e-06
[1916,] 7.462911e-06 2.726144e-05 2.487639e-06
[1917,] 7.861889e-06 2.726144e-05 2.620630e-06
[1918,] 7.904123e-06 2.726144e-05 2.634708e-06
[1919,] 6.917293e-06 2.726144e-05 2.305770e-06
[1920,] 7.885262e-06 2.726144e-05 2.628420e-06
[1921,] 4.205921e-05 2.726144e-05 1.401975e-05
[1922,] 2.155974e-05 2.726144e-05 7.186483e-06
[1923,] 1.432030e-05 2.726144e-05 4.773439e-06
[1924,] 2.361363e-05 2.726144e-05 7.871061e-06
[1925,] 1.649321e-05 2.726144e-05 5.497673e-06
[1926,] 1.940486e-05 2.726144e-05 6.468186e-06
[1927,] 1.254242e-05 2.726144e-05 4.180765e-06
[1928,] 7.351600e-06 2.726144e-05 2.450534e-06
[1929,] 1.270058e-05 2.726144e-05 4.233483e-06
[1930,] 3.931699e-05 2.726144e-05 1.310572e-05
[1931,] 7.200961e-06 2.726144e-05 2.400321e-06
[1932,] 4.116070e-05 2.726144e-05 1.372029e-05
[1933,] 1.940486e-05 2.726144e-05 6.468188e-06
[1934,] 7.763773e-06 2.726144e-05 2.587924e-06
[1935,] 4.297091e-05 2.726144e-05 1.432371e-05
[1936,] 1.699117e-05 2.726144e-05 5.663661e-06
[1937,] 1.689372e-05 2.726144e-05 5.631181e-06
[1938,] 1.939616e-05 2.726144e-05 6.465379e-06
[1939,] 7.800469e-06 2.726144e-05 2.600156e-06
[1940,] 7.536678e-06 2.726143e-05 2.512226e-06
[1941,] 1.444560e-05 2.726144e-05 4.815209e-06
[1942,] 1.915510e-05 2.726144e-05 6.385025e-06
[1943,] 1.806174e-05 2.726144e-05 6.020516e-06
[1944,] 4.091027e-05 2.726144e-05 1.363685e-05
[1945,] 1.339239e-05 2.726144e-05 4.464094e-06
[1946,] 1.673217e-05 2.726144e-05 5.577331e-06
[1947,] 2.132120e-05 2.726144e-05 7.107045e-06
[1948,] 1.654208e-05 2.726144e-05 5.513969e-06
[1949,] 1.636563e-05 2.726144e-05 5.455156e-06
[1950,] 1.422672e-05 2.726144e-05 4.742199e-06
[1951,] 1.845271e-05 2.726144e-05 6.150840e-06
[1952,] 7.742920e-06 2.726144e-05 2.580973e-06
[1953,] 1.496125e-05 2.726144e-05 4.987080e-06
[1954,] 1.426983e-05 2.726144e-05 4.756605e-06
[1955,] 2.154672e-05 2.726144e-05 7.182163e-06
[1956,] 1.073658e-05 2.726144e-05 3.578866e-06
[1957,] 7.167181e-06 2.726144e-05 2.389064e-06
[1958,] 1.483893e-05 2.726144e-05 4.946293e-06
[1959,] 1.366401e-05 2.726144e-05 4.554654e-06
[1960,] 1.432269e-05 2.726144e-05 4.774225e-06
[1961,] 7.774779e-06 2.726144e-05 2.591593e-06
[1962,] 9.463598e-06 2.726144e-05 3.154546e-06
[1963,] 9.463598e-06 2.726144e-05 3.154546e-06
[1964,] 9.463598e-06 2.726144e-05 3.154546e-06
[1965,] 9.118595e-06 2.726144e-05 3.039533e-06
[1966,] 1.415718e-05 2.726144e-05 4.719058e-06
[1967,] 1.070221e-05 2.726144e-05 3.567409e-06
[1968,] 1.483893e-05 2.726144e-05 4.946304e-06
[1969,] 1.483893e-05 2.726144e-05 4.946304e-06
[1970,] 1.483893e-05 2.726144e-05 4.946301e-06
[1971,] 1.432269e-05 2.726144e-05 4.774227e-06
[1972,] 1.376411e-05 2.726144e-05 4.588031e-06
[1973,] 1.376411e-05 2.726144e-05 4.588031e-06
[1974,] 4.928788e-05 2.726144e-05 1.642938e-05
[1975,] 1.376411e-05 2.726144e-05 4.588031e-06
[1976,] 1.415718e-05 2.726144e-05 4.719059e-06
[1977,] 1.432269e-05 2.726144e-05 4.774227e-06
[1978,] 1.432269e-05 2.726144e-05 4.774227e-06
[1979,] 1.415718e-05 2.726144e-05 4.719059e-06
[1980,] 1.415718e-05 2.726144e-05 4.719059e-06
[1981,] 5.279355e-05 2.726144e-05 1.759794e-05
[1982,] 1.432269e-05 2.726144e-05 4.774227e-06
[1983,] 1.399485e-05 2.726144e-05 4.664949e-06
[1984,] 1.935394e-05 2.726144e-05 6.451245e-06
[1985,] 4.799005e-05 2.726144e-05 1.599679e-05
[1986,] 1.071920e-05 2.726144e-05 3.573071e-06
[1987,] 1.071920e-05 2.726144e-05 3.573071e-06
[1988,] 1.945846e-05 2.726144e-05 6.486090e-06
[1989,] 9.540685e-06 2.726144e-05 3.180228e-06
[1990,] 7.708439e-06 2.726144e-05 2.569480e-06
[1991,] 7.738237e-06 2.726144e-05 2.579412e-06
[1992,] 9.385629e-06 2.726144e-05 3.128544e-06
[1993,] 7.354971e-05 2.726144e-05 2.451673e-05
[1994,] 9.382969e-06 2.726144e-05 3.127654e-06
[1995,] 1.372477e-05 2.726144e-05 4.574900e-06
[1996,] 9.382969e-06 2.726144e-05 3.127655e-06
[1997,] 9.070429e-06 2.726144e-05 3.023477e-06
[1998,] 9.304294e-06 2.726144e-05 3.101433e-06
[1999,] 1.446830e-05 2.726144e-05 4.822751e-06
[2000,] 7.761601e-06 2.726144e-05 2.587201e-06
[2001,] 7.764280e-06 2.726144e-05 2.588093e-06
[2002,] 8.786225e-06 2.726144e-05 2.928744e-06
[2003,] 9.234229e-06 2.726144e-05 3.078079e-06
[2004,] 9.234229e-06 2.726144e-05 3.078079e-06
[2005,] 1.307379e-05 2.726144e-05 4.357895e-06
[2006,] 9.234229e-06 2.726144e-05 3.078079e-06
[2007,] 9.234229e-06 2.726144e-05 3.078078e-06
[2008,] 9.321454e-06 2.726144e-05 3.107153e-06
[2009,] 9.398505e-06 2.726144e-05 3.132836e-06
[2010,] 1.067606e-05 2.726144e-05 3.558690e-06
[2011,] 1.331316e-05 2.726144e-05 4.437699e-06
[2012,] 8.684820e-06 2.726144e-05 2.894946e-06
[2013,] 1.112438e-05 2.726144e-05 3.708135e-06
[2014,] 9.098170e-06 2.726144e-05 3.032726e-06
[2015,] 1.439846e-05 2.726144e-05 4.799469e-06
[2016,] 9.032131e-06 2.726144e-05 3.010714e-06
[2017,] 1.451171e-05 2.726144e-05 4.837216e-06
[2018,] 1.331316e-05 2.726144e-05 4.437700e-06
[2019,] 1.510461e-05 2.726144e-05 5.034862e-06
[2020,] 7.824734e-06 2.726144e-05 2.608245e-06
[2021,] 9.098170e-06 2.726144e-05 3.032727e-06
[2022,] 9.093504e-06 2.726144e-05 3.031167e-06
[2023,] 9.098552e-06 2.726144e-05 3.032850e-06
[2024,] 8.841727e-06 2.726144e-05 2.947245e-06
[2025,] 9.680590e-06 2.726144e-05 3.226867e-06
[2026,] 6.742812e-06 2.726144e-05 2.247607e-06
[2027,] 5.671656e-05 2.726144e-05 1.890569e-05
[2028,] 1.474345e-05 2.726144e-05 4.914462e-06
[2029,] 1.083152e-05 2.726144e-05 3.610513e-06
[2030,] 9.750673e-06 2.726144e-05 3.250228e-06
[2031,] 1.462669e-05 2.726144e-05 4.875546e-06
[2032,] 1.094553e-05 2.726144e-05 3.648515e-06
[2033,] 9.750673e-06 2.726144e-05 3.250228e-06
[2034,] 6.673907e-06 2.726144e-05 2.224638e-06
[2035,] 9.670440e-06 2.726144e-05 3.223482e-06
[2036,] 1.521624e-05 2.726144e-05 5.072068e-06
[2037,] 9.673558e-06 2.726144e-05 3.224523e-06
[2038,] 9.603601e-06 2.726144e-05 3.201203e-06
[2039,] 1.376415e-05 2.726144e-05 4.588046e-06
[2040,] 1.099084e-05 2.726144e-05 3.663618e-06
[2041,] 1.099084e-05 2.726144e-05 3.663619e-06
[2042,] 9.533932e-06 2.726144e-05 3.177980e-06
[2043,] 2.964318e-05 2.726144e-05 9.881143e-06
[2044,] 9.533932e-06 2.726144e-05 3.177979e-06
[2045,] 1.449308e-05 2.726144e-05 4.831002e-06
[2046,] 6.661910e-06 2.726144e-05 2.220639e-06
[2047,] 1.028247e-05 2.726144e-05 3.427491e-06
[2048,] 9.702962e-06 2.726144e-05 3.234321e-06
[2049,] 1.103017e-05 2.726144e-05 3.676728e-06
[2050,] 6.518610e-06 2.726144e-05 2.172873e-06
[2051,] 1.095311e-05 2.726144e-05 3.651043e-06
[2052,] 9.111550e-06 2.726144e-05 3.037183e-06
[2053,] 9.046476e-06 2.726144e-05 3.015491e-06
[2054,] 8.239752e-06 2.726144e-05 2.746585e-06
[2055,] 9.046987e-06 2.726144e-05 3.015661e-06
[2056,] 1.078444e-05 2.726144e-05 3.594820e-06
[2057,] 8.515065e-06 2.726144e-05 2.838353e-06
[2058,] 1.054937e-05 2.726144e-05 3.516459e-06
[2059,] 5.149536e-05 2.726144e-05 1.716505e-05
[2060,] 1.092412e-05 2.726144e-05 3.641372e-06
[2061,] 1.129154e-05 2.726144e-05 3.763846e-06
[2062,] 1.111839e-05 2.726144e-05 3.706123e-06
[2063,] 2.388429e-05 2.726144e-05 7.961352e-06
[2064,] 1.545258e-05 2.726144e-05 5.150869e-06
[2065,] 1.147827e-05 2.726144e-05 3.826075e-06
[2066,] 7.364846e-06 2.726144e-05 2.454949e-06
[2067,] 6.625926e-06 2.726144e-05 2.208642e-06
[2068,] 7.017397e-06 2.726144e-05 2.339125e-06
[2069,] 1.159609e-05 2.726144e-05 3.865346e-06
[2070,] 1.124945e-05 2.726144e-05 3.749791e-06
[2071,] 7.481131e-06 2.726144e-05 2.493709e-06
[2072,] 7.463884e-06 2.726144e-05 2.487959e-06
[2073,] 6.951973e-06 2.726144e-05 2.317321e-06
[2074,] 7.439844e-06 2.726144e-05 2.479947e-06
[2075,] 1.134751e-05 2.726144e-05 3.782490e-06
[2076,] 7.473752e-06 2.726144e-05 2.491250e-06
[2077,] 7.481131e-06 2.726144e-05 2.493709e-06
[2078,] 1.140421e-05 2.726144e-05 3.801389e-06
[2079,] 1.164410e-05 2.726144e-05 3.881349e-06
[2080,] 7.274223e-06 2.726144e-05 2.424736e-06
[2081,] 7.503759e-06 2.726144e-05 2.501252e-06
[2082,] 1.132260e-05 2.726144e-05 3.774183e-06
[2083,] 1.167686e-05 2.726144e-05 3.892268e-06
[2084,] 1.616432e-05 2.726144e-05 5.388117e-06
[2085,] 4.467149e-05 2.726144e-05 1.112656e-05
[2086,] 7.536292e-06 2.726144e-05 2.512096e-06
[2087,] 7.589900e-06 2.726144e-05 2.529964e-06
[2088,] 1.132260e-05 2.726144e-05 3.774183e-06
[2089,] 1.480510e-05 2.726144e-05 4.935010e-06
[2090,] 1.114118e-05 2.726144e-05 3.713712e-06
[2091,] 8.078957e-06 2.726144e-05 2.692983e-06
[2092,] 1.613536e-05 2.726144e-05 5.378456e-06
[2093,] 1.152320e-05 2.726144e-05 3.841042e-06
[2094,] 1.085193e-05 2.726144e-05 3.617308e-06
[2095,] 1.122340e-05 2.726144e-05 3.741119e-06
[2096,] 9.482827e-06 2.726144e-05 3.160940e-06
[2097,] 1.342423e-05 2.726144e-05 4.474777e-06
[2098,] 1.843581e-05 2.726144e-05 6.145217e-06
[2099,] 1.614947e-05 2.726144e-05 5.383121e-06
[2100,] 1.633034e-05 2.726144e-05 5.443409e-06
[2101,] 1.134944e-05 2.726144e-05 3.783174e-06
[2102,] 1.931208e-05 2.726144e-05 6.437311e-06
[2103,] 1.860779e-05 2.726144e-05 6.202550e-06
[2104,] 1.292635e-05 2.726144e-05 4.308803e-06
[2105,] 1.295730e-05 2.726144e-05 4.319121e-06
[2106,] 1.286797e-05 2.726144e-05 4.289341e-06
[2107,] 1.621125e-05 2.726144e-05 5.403697e-06
[2108,] 1.274400e-05 2.726144e-05 4.248011e-06
[2109,] 1.322801e-05 2.726144e-05 4.409380e-06
[2110,] 1.282661e-05 2.726144e-05 4.275500e-06
[2111,] 1.445537e-05 2.726144e-05 4.818437e-06
[2112,] 1.843581e-05 2.726144e-05 6.145210e-06
[2113,] 1.284900e-05 2.726144e-05 4.283019e-06
[2114,] 1.293090e-05 2.726144e-05 4.310324e-06
[2115,] 1.278310e-05 2.726144e-05 4.261047e-06
[2116,] 1.639395e-05 2.726144e-05 5.464596e-06
[2117,] 1.590136e-05 2.726144e-05 4.422643e-06
[2118,] 1.228162e-05 2.726144e-05 4.093903e-06
[2119,] 1.328861e-05 2.726144e-05 4.429569e-06
[2120,] 9.840126e-06 2.726144e-05 3.280043e-06
[2121,] 1.936193e-05 2.726144e-05 6.453920e-06
[2122,] 1.274400e-05 2.726144e-05 4.248011e-06
[2123,] 1.279579e-05 2.726144e-05 4.265292e-06
[2124,] 1.672171e-05 2.726144e-05 5.573841e-06
[2125,] 1.314298e-05 2.726144e-05 4.381026e-06
[2126,] 1.424618e-05 2.726144e-05 4.748754e-06
[2127,] 1.565494e-05 2.726144e-05 5.218262e-06
[2128,] 1.274130e-05 2.726144e-05 4.247110e-06
[2129,] 1.280830e-05 2.726144e-05 4.269446e-06
[2130,] 1.278468e-05 2.726144e-05 4.261573e-06
[2131,] 1.049021e-05 2.726144e-05 3.496752e-06
[2132,] 9.668435e-06 2.726144e-05 3.222794e-06
[2133,] 1.704910e-05 2.726144e-05 5.683044e-06
[2134,] 1.323927e-05 2.726144e-05 4.413166e-06
[2135,] 4.115449e-05 2.726144e-05 1.371780e-05
[2136,] 1.274898e-05 2.726144e-05 4.249666e-06
[2137,] 1.590931e-05 2.726144e-05 5.303080e-06
[2138,] 1.644578e-05 2.726144e-05 5.481901e-06
[2139,] 1.347252e-05 2.726144e-05 4.490853e-06
[2140,] 1.336367e-05 2.726144e-05 4.454570e-06
[2141,] 4.004038e-05 2.726144e-05 1.334641e-05
[2142,] 1.334649e-05 2.726144e-05 4.448842e-06
[2143,] 1.163132e-05 2.726144e-05 3.877117e-06
[2144,] 1.601255e-05 2.726144e-05 5.337590e-06
[2145,] 1.370401e-05 2.726144e-05 4.567993e-06
[2146,] 1.832214e-05 2.726144e-05 6.107505e-06
[2147,] 1.596247e-05 2.726144e-05 5.320919e-06
[2148,] 1.848616e-05 2.726144e-05 6.162172e-06
[2149,] 2.263979e-05 2.726144e-05 7.546762e-06
[2150,] 1.939290e-05 2.726144e-05 6.464431e-06
[2151,] 1.958909e-05 2.726144e-05 6.529833e-06
[2152,] 8.363791e-06 2.726144e-05 2.787930e-06
[2153,] 2.618973e-05 2.726144e-05 8.730126e-06
[2154,] 1.313818e-05 2.726144e-05 4.379390e-06
[2155,] 3.212928e-05 2.726144e-05 1.070991e-05
[2156,] 9.704531e-06 2.726144e-05 3.234844e-06
[2157,] 1.022746e-05 2.726144e-05 3.409155e-06
[2158,] 1.620984e-05 2.726144e-05 5.403379e-06
[2159,] 9.654193e-06 2.726144e-05 3.218065e-06
[2160,] 1.134377e-05 2.726144e-05 3.781258e-06
[2161,] 2.717435e-05 2.726144e-05 9.058036e-06
[2162,] 2.423896e-05 2.726144e-05 8.079782e-06
[2163,] 2.546573e-05 2.726144e-05 8.488454e-06
[2164,] 1.640586e-04 2.726144e-05 5.468641e-05
[2165,] 2.076258e-05 2.726144e-05 6.920773e-06
[2166,] 1.906046e-05 2.726144e-05 6.353583e-06
[2167,] 1.001319e-04 2.726144e-05 3.337742e-05
[2168,] 2.913667e-05 2.726144e-05 9.712370e-06
[2169,] 1.871107e-04 2.726144e-05 6.237078e-05
[2170,] 1.344373e-05 2.726144e-05 4.481250e-06
[2171,] 1.652736e-04 2.726144e-05 5.509028e-05
[2172,] 1.910102e-04 2.726144e-05 6.366968e-05
[2173,] 3.470536e-05 2.726144e-05 1.156887e-05
[2174,] 3.635918e-05 2.726144e-05 1.228265e-05
[2175,] 1.523118e-05 2.726144e-05 5.077027e-06
[2176,] 2.969666e-05 2.726144e-05 9.899311e-06
[2177,] 3.768892e-05 2.726144e-05 1.355491e-05
[2178,] 3.607177e-05 2.726144e-05 1.322882e-05
[2179,] 9.814066e-06 2.726144e-05 3.271301e-06
[2180,] 5.752519e-05 2.726144e-05 1.917395e-05
[2181,] 1.723003e-05 2.726144e-05 5.563999e-06
[2182,] 4.995290e-05 2.726144e-05 1.665011e-05
[2183,] 2.987011e-05 2.726144e-05 1.125206e-05
[2184,] 2.393641e-05 2.726144e-05 7.978687e-06
[2185,] 3.463637e-05 2.726144e-05 1.154579e-05
[2186,] 1.114365e-05 2.726144e-05 3.714524e-06
[2187,] 9.125837e-06 2.726144e-05 3.041925e-06
[2188,] 9.492763e-06 2.726144e-05 3.164265e-06
[2189,] 1.976858e-05 2.726144e-05 6.589552e-06
[2190,] 7.692739e-06 2.726144e-05 2.564236e-06
[2191,] 6.344750e-06 2.726144e-05 2.114917e-06
[2192,] 6.978388e-06 2.726144e-05 2.326128e-06
[2193,] 1.010894e-05 2.726144e-05 3.369653e-06
[2194,] 6.937760e-06 2.726144e-05 2.312584e-06
[2195,] 1.625807e-05 2.726144e-05 5.419337e-06
[2196,] 8.346997e-06 2.726144e-05 2.782332e-06
[2197,] 8.246231e-06 2.726144e-05 2.748741e-06
[2198,] 6.031168e-06 2.726144e-05 2.010389e-06
[2199,] 7.488498e-06 2.726144e-05 2.496184e-06
[2200,] 6.404577e-06 2.726144e-05 2.134858e-06
[2201,] 6.207717e-06 2.726144e-05 2.069238e-06
[2202,] 6.103957e-06 2.726144e-05 2.034652e-06
[2203,] 7.202799e-06 2.726144e-05 2.400939e-06
[2204,] 6.333945e-06 2.726144e-05 2.111314e-06
[2205,] 6.291132e-06 2.726144e-05 2.097043e-06
[2206,] 9.105318e-06 2.726144e-05 3.035103e-06
[2207,] 6.074197e-06 2.726144e-05 2.024732e-06
[2208,] 6.051259e-06 2.726144e-05 2.017086e-06
[2209,] 6.039827e-06 2.726144e-05 2.013275e-06
[2210,] 6.252210e-06 2.726144e-05 2.084069e-06
[2211,] 8.775515e-06 2.726144e-05 2.925169e-06
[2212,] 6.051396e-06 2.726144e-05 2.017132e-06
[2213,] 6.058305e-06 2.726144e-05 2.019435e-06
[2214,] 8.572119e-06 2.726144e-05 2.857370e-06
[2215,] 6.334589e-06 2.726144e-05 2.111529e-06
[2216,] 6.139827e-06 2.726144e-05 2.046609e-06
[2217,] 6.271554e-06 2.726144e-05 2.090517e-06
[2218,] 6.148973e-06 2.726144e-05 2.049657e-06
[2219,] 6.139827e-06 2.726144e-05 2.046609e-06
[2220,] 1.599740e-05 2.726144e-05 5.332432e-06
[2221,] 6.139827e-06 2.726144e-05 2.046609e-06
[2222,] 6.139827e-06 2.726144e-05 2.046609e-06
[2223,] 6.139827e-06 2.726144e-05 2.046609e-06
[2224,] 6.291726e-06 2.726144e-05 2.097242e-06
[2225,] 6.296360e-06 2.726144e-05 2.098787e-06
[2226,] 6.131430e-06 2.726144e-05 2.043810e-06
[2227,] 8.453871e-06 2.726144e-05 2.817955e-06
[2228,] 9.031778e-06 2.726144e-05 3.010589e-06
[2229,] 2.336856e-05 2.726144e-05 7.789530e-06
[2230,] 2.091860e-05 2.726144e-05 6.972861e-06
[2231,] 2.071092e-05 2.726144e-05 6.903633e-06
[2232,] 2.106512e-05 2.726144e-05 7.021701e-06
[2233,] 8.594005e-06 2.726144e-05 2.864665e-06
[2234,] 6.595302e-06 2.726144e-05 2.198432e-06
[2235,] 8.072542e-06 2.726144e-05 2.690847e-06
[2236,] 6.629465e-06 2.726144e-05 2.209819e-06
[2237,] 6.595302e-06 2.726144e-05 2.198432e-06
[2238,] 6.461529e-06 2.726144e-05 2.153842e-06
[2239,] 6.529843e-06 2.726144e-05 2.176614e-06
[2240,] 6.559396e-06 2.726144e-05 2.186465e-06
[2241,] 2.197861e-05 2.726144e-05 7.326236e-06
[2242,] 7.686423e-06 2.726144e-05 2.562142e-06
[2243,] 2.211051e-05 2.726144e-05 7.370206e-06
[2244,] 7.645158e-06 2.726144e-05 2.548387e-06
[2245,] 2.211051e-05 2.726144e-05 7.370205e-06
[2246,] 1.808788e-05 2.726144e-05 6.029283e-06
[2247,] 6.092295e-06 2.726144e-05 2.030765e-06
[2248,] 6.096791e-06 2.726144e-05 2.032263e-06
[2249,] 6.092295e-06 2.726144e-05 2.030765e-06
[2250,] 8.072542e-06 2.726144e-05 2.690848e-06
[2251,] 2.295305e-05 2.726144e-05 7.651062e-06
[2252,] 8.019752e-06 2.726144e-05 2.673252e-06
[2253,] 6.241695e-06 2.726144e-05 2.080564e-06
[2254,] 2.353395e-05 2.726144e-05 7.844711e-06
[2255,] 3.083865e-05 2.726144e-05 1.027963e-05
[2256,] 3.550540e-05 2.726144e-05 1.183521e-05
[2257,] 1.401636e-05 2.726144e-05 4.672102e-06
[2258,] 1.420554e-05 2.726144e-05 4.735168e-06
[2259,] 3.365669e-05 2.726144e-05 1.121895e-05
[2260,] 3.312272e-05 2.726144e-05 1.104094e-05
[2261,] 7.696332e-06 2.726144e-05 2.565443e-06
[2262,] 1.287828e-05 2.726144e-05 4.292759e-06
[2263,] 3.623293e-05 2.726144e-05 1.207773e-05
[2264,] 2.869872e-05 2.726144e-05 9.566240e-06
[2265,] 2.593753e-05 2.726144e-05 8.645812e-06
[2266,] 3.197104e-05 2.726144e-05 1.065701e-05
[2267,] 1.139022e-05 2.726144e-05 3.796753e-06
[2268,] 1.901132e-05 2.726144e-05 6.337218e-06
[2269,] 1.642294e-05 2.726144e-05 5.474311e-06
[2270,] 1.652624e-05 2.726144e-05 5.508742e-06
[2271,] 1.164314e-05 2.726144e-05 3.881077e-06
[2272,] 1.287873e-05 2.726144e-05 4.292963e-06
[2273,] 1.405279e-05 2.726144e-05 4.684412e-06
[2274,] 1.598717e-05 2.726144e-05 5.329141e-06
[2275,] 1.492370e-05 2.726144e-05 4.974742e-06
[2276,] 1.241738e-05 2.726144e-05 4.139195e-06
[2277,] 1.353925e-05 2.726144e-05 4.513102e-06
[2278,] 1.688692e-05 2.726144e-05 5.629110e-06
[2279,] 1.618483e-05 2.726144e-05 5.395033e-06
[2280,] 2.528687e-05 2.726144e-05 8.429355e-06
[2281,] 1.628623e-05 2.726144e-05 5.428739e-06
[2282,] 1.797433e-05 2.726144e-05 5.991458e-06
[2283,] 1.335421e-05 2.726144e-05 4.704717e-06
[2284,] 1.682120e-05 2.726144e-05 5.607174e-06
[2285,] 1.361036e-05 2.726144e-05 4.536868e-06
[2286,] 1.758346e-05 2.726144e-05 5.861312e-06
[2287,] 1.574949e-05 2.726144e-05 5.249962e-06
[2288,] 2.213437e-05 2.726144e-05 7.378166e-06
[2289,] 1.745762e-05 2.726144e-05 5.819251e-06
[2290,] 2.099098e-05 2.726144e-05 6.997119e-06
[2291,] 1.748302e-05 2.726144e-05 5.827716e-06
[2292,] 2.049650e-05 2.726144e-05 6.832311e-06
[2293,] 2.348903e-05 2.726144e-05 7.829852e-06
[2294,] 2.088156e-05 2.726144e-05 6.960545e-06
[2295,] 2.307906e-05 2.726144e-05 7.693204e-06
[2296,] 1.859275e-05 2.726144e-05 6.197749e-06
[2297,] 1.836127e-05 2.726144e-05 6.120511e-06
[2298,] 1.818697e-05 2.726144e-05 6.062404e-06
[2299,] 1.817788e-05 2.726144e-05 6.059352e-06
[2300,] 2.441018e-05 2.726144e-05 8.136851e-06
[2301,] 2.237240e-05 2.726144e-05 7.457692e-06
[2302,] 2.201845e-05 2.726144e-05 7.339709e-06
[2303,] 2.234554e-05 2.726144e-05 7.448718e-06
[2304,] 2.646378e-05 2.726144e-05 8.821476e-06
[2305,] 2.162777e-05 2.726144e-05 7.209494e-06
[2306,] 2.201845e-05 2.726144e-05 7.339707e-06
[2307,] 2.831351e-05 2.726144e-05 9.438074e-06
[2308,] 2.162777e-05 2.726144e-05 7.209470e-06
[2309,] 2.201845e-05 2.726144e-05 7.339703e-06
[2310,] 2.057036e-05 2.726144e-05 6.856985e-06
[2311,] 2.040913e-05 2.726144e-05 6.803139e-06
[2312,] 2.363132e-05 2.726144e-05 7.877291e-06
[2313,] 1.842749e-05 2.726144e-05 6.142656e-06
[2314,] 8.204622e-06 2.726144e-05 2.734887e-06
[2315,] 1.883647e-05 2.726144e-05 6.278838e-06
[2316,] 1.989969e-05 2.726144e-05 6.633333e-06
[2317,] 1.870926e-05 2.726144e-05 6.236582e-06
[2318,] 1.870926e-05 2.726144e-05 6.236562e-06
[2319,] 1.977134e-05 2.726144e-05 6.590617e-06
[2320,] 1.905311e-05 2.726144e-05 6.351210e-06
[2321,] 1.982553e-05 2.726144e-05 6.608621e-06
[2322,] 2.377543e-05 2.726144e-05 7.925326e-06
[2323,] 2.023714e-05 2.726144e-05 6.745834e-06
[2324,] 1.517827e-05 2.726144e-05 5.059527e-06
[2325,] 2.049472e-05 2.726144e-05 6.831691e-06
[2326,] 1.887101e-05 2.726144e-05 6.290504e-06
[2327,] 1.906531e-05 2.726144e-05 6.355286e-06
[2328,] 3.160682e-05 2.726144e-05 1.053588e-05
[2329,] 2.229244e-05 2.726144e-05 7.430972e-06
[2330,] 2.116455e-05 2.726144e-05 7.054852e-06
[2331,] 9.417758e-06 2.726144e-05 3.139252e-06
[2332,] 2.834093e-05 2.726144e-05 9.447299e-06
[2333,] 2.205305e-05 2.726144e-05 7.351216e-06
[2334,] 6.874233e-06 2.726144e-05 2.291410e-06
[2335,] 6.926730e-06 2.726144e-05 2.308906e-06
[2336,] 7.757387e-06 2.726144e-05 2.585796e-06
[2337,] 1.461760e-05 2.726144e-05 4.872543e-06
[2338,] 2.894261e-05 2.726144e-05 9.648134e-06
[2339,] 8.926924e-06 2.726144e-05 2.975625e-06
[2340,] 1.246930e-05 2.726144e-05 4.156419e-06
[2341,] 2.801751e-05 2.726144e-05 9.338914e-06
[2342,] 1.698572e-05 2.726144e-05 5.661907e-06
[2343,] 2.524861e-05 2.726144e-05 8.415967e-06
[2344,] 1.693686e-05 2.726144e-05 5.645619e-06
[2345,] 2.957790e-05 2.726144e-05 9.859030e-06
[2346,] 2.817482e-05 2.726144e-05 9.391354e-06
[2347,] 2.963775e-05 2.726144e-05 9.878943e-06
[2348,] 9.178859e-06 2.726144e-05 3.059651e-06
[2349,] 2.677249e-05 2.726144e-05 8.923903e-06
[2350,] 2.201475e-05 2.726144e-05 7.338366e-06
[2351,] 1.942934e-05 2.726144e-05 6.476453e-06
[2352,] 2.681148e-05 2.726144e-05 8.936896e-06
[2353,] 2.614848e-05 2.726144e-05 8.715905e-06
[2354,] 2.393088e-05 2.726144e-05 7.976737e-06
[2355,] 1.752953e-05 2.726144e-05 5.843181e-06
[2356,] 2.582575e-05 2.726144e-05 8.608331e-06
[2357,] 2.543801e-05 2.726144e-05 8.479095e-06
[2358,] 2.683406e-05 2.726144e-05 8.944416e-06
[2359,] 2.717918e-05 2.726144e-05 9.059444e-06
[2360,] 2.022183e-05 2.726144e-05 6.740398e-06
[2361,] 2.638740e-05 2.726144e-05 8.795924e-06
[2362,] 1.909459e-05 2.726144e-05 6.364865e-06
[2363,] 6.865048e-06 2.726144e-05 2.288348e-06
[2364,] 4.308561e-05 2.726144e-05 1.436217e-05
[2365,] 2.638583e-05 2.726144e-05 8.795437e-06
[2366,] 3.635459e-05 2.726144e-05 1.211856e-05
[2367,] 1.916401e-05 2.726144e-05 6.388018e-06
[2368,] 2.192083e-05 2.726144e-05 7.307030e-06
[2369,] 6.814557e-06 2.726144e-05 2.271517e-06
[2370,] 6.819767e-06 2.726144e-05 2.273254e-06
[2371,] 2.315924e-05 2.726144e-05 7.719829e-06
[2372,] 2.312352e-05 2.726144e-05 7.707922e-06
[2373,] 4.101640e-05 2.726144e-05 1.367239e-05
[2374,] 3.458519e-05 2.726144e-05 1.152860e-05
[2375,] 3.148385e-05 2.726144e-05 1.049519e-05
[2376,] 4.969496e-05 2.726144e-05 1.656522e-05
[2377,] 2.186253e-05 2.726144e-05 7.287625e-06
[2378,] 2.463651e-05 2.726144e-05 8.212269e-06
[2379,] 5.766288e-05 2.726144e-05 1.922149e-05
[2380,] 1.430260e-04 2.726144e-05 4.767590e-05
[2381,] 5.894612e-05 2.726144e-05 1.964929e-05
[2382,] 2.307246e-05 2.726144e-05 7.690947e-06
```
