## Supplementary material for "Characterization of shared and ancestry-specific signals driving complex traits using multi-ancestry fine-mapping": s2_remaining_snps.pvar

```
##FILTER=<ID=PASS,Description="All filters passed">
##reference=ftp://ftp.1000genomes.ebi.ac.uk//vol1/ftp/technical/reference/phase2_reference_assembly_sequence/hs37d5.fa.gz
##contig=<ID=10,assembly=b37,length=135534747>
##ALT=<ID=CNV,Description="Copy Number Polymorphism">
##ALT=<ID=DEL,Description="Deletion">
##ALT=<ID=DUP,Description="Duplication">
##ALT=<ID=INS:ME:ALU,Description="Insertion of ALU element">
##ALT=<ID=INS:ME:LINE1,Description="Insertion of LINE1 element">
##ALT=<ID=INS:ME:SVA,Description="Insertion of SVA element">
##ALT=<ID=INS:MT,Description="Nuclear Mitochondrial Insertion">
##ALT=<ID=INV,Description="Inversion">
##ALT=<ID=CN0,Description="Copy number allele: 0 copies">
##ALT=<ID=CN1,Description="Copy number allele: 1 copy">
##ALT=<ID=CN2,Description="Copy number allele: 2 copies">
##ALT=<ID=CN3,Description="Copy number allele: 3 copies">
##ALT=<ID=CN4,Description="Copy number allele: 4 copies">
##ALT=<ID=CN5,Description="Copy number allele: 5 copies">
##ALT=<ID=CN6,Description="Copy number allele: 6 copies">
##ALT=<ID=CN7,Description="Copy number allele: 7 copies">
##ALT=<ID=CN8,Description="Copy number allele: 8 copies">
##ALT=<ID=CN9,Description="Copy number allele: 9 copies">
##ALT=<ID=CN10,Description="Copy number allele: 10 copies">
##ALT=<ID=CN11,Description="Copy number allele: 11 copies">
##ALT=<ID=CN12,Description="Copy number allele: 12 copies">
##ALT=<ID=CN13,Description="Copy number allele: 13 copies">
##ALT=<ID=CN14,Description="Copy number allele: 14 copies">
##ALT=<ID=CN15,Description="Copy number allele: 15 copies">
##ALT=<ID=CN16,Description="Copy number allele: 16 copies">
##ALT=<ID=CN17,Description="Copy number allele: 17 copies">
##ALT=<ID=CN18,Description="Copy number allele: 18 copies">
##ALT=<ID=CN19,Description="Copy number allele: 19 copies">
##ALT=<ID=CN20,Description="Copy number allele: 20 copies">
##ALT=<ID=CN21,Description="Copy number allele: 21 copies">
##ALT=<ID=CN22,Description="Copy number allele: 22 copies">
##ALT=<ID=CN23,Description="Copy number allele: 23 copies">
##ALT=<ID=CN24,Description="Copy number allele: 24 copies">
##ALT=<ID=CN25,Description="Copy number allele: 25 copies">
##ALT=<ID=CN26,Description="Copy number allele: 26 copies">
##ALT=<ID=CN27,Description="Copy number allele: 27 copies">
##ALT=<ID=CN28,Description="Copy number allele: 28 copies">
##ALT=<ID=CN29,Description="Copy number allele: 29 copies">
##ALT=<ID=CN30,Description="Copy number allele: 30 copies">
##ALT=<ID=CN31,Description="Copy number allele: 31 copies">
##ALT=<ID=CN32,Description="Copy number allele: 32 copies">
##ALT=<ID=CN33,Description="Copy number allele: 33 copies">
##ALT=<ID=CN34,Description="Copy number allele: 34 copies">
##ALT=<ID=CN35,Description="Copy number allele: 35 copies">
##ALT=<ID=CN36,Description="Copy number allele: 36 copies">
##ALT=<ID=CN37,Description="Copy number allele: 37 copies">
##ALT=<ID=CN38,Description="Copy number allele: 38 copies">
##ALT=<ID=CN39,Description="Copy number allele: 39 copies">
##ALT=<ID=CN40,Description="Copy number allele: 40 copies">
##ALT=<ID=CN41,Description="Copy number allele: 41 copies">
##ALT=<ID=CN42,Description="Copy number allele: 42 copies">
##ALT=<ID=CN43,Description="Copy number allele: 43 copies">
##ALT=<ID=CN44,Description="Copy number allele: 44 copies">
##ALT=<ID=CN45,Description="Copy number allele: 45 copies">
##ALT=<ID=CN46,Description="Copy number allele: 46 copies">
##ALT=<ID=CN47,Description="Copy number allele: 47 copies">
##ALT=<ID=CN48,Description="Copy number allele: 48 copies">
##ALT=<ID=CN49,Description="Copy number allele: 49 copies">
##ALT=<ID=CN50,Description="Copy number allele: 50 copies">
##ALT=<ID=CN51,Description="Copy number allele: 51 copies">
##ALT=<ID=CN52,Description="Copy number allele: 52 copies">
##ALT=<ID=CN53,Description="Copy number allele: 53 copies">
##ALT=<ID=CN54,Description="Copy number allele: 54 copies">
##ALT=<ID=CN55,Description="Copy number allele: 55 copies">
##ALT=<ID=CN56,Description="Copy number allele: 56 copies">
##ALT=<ID=CN57,Description="Copy number allele: 57 copies">
##ALT=<ID=CN58,Description="Copy number allele: 58 copies">
##ALT=<ID=CN59,Description="Copy number allele: 59 copies">
##ALT=<ID=CN60,Description="Copy number allele: 60 copies">
##ALT=<ID=CN61,Description="Copy number allele: 61 copies">
##ALT=<ID=CN62,Description="Copy number allele: 62 copies">
##ALT=<ID=CN63,Description="Copy number allele: 63 copies">
##ALT=<ID=CN64,Description="Copy number allele: 64 copies">
##ALT=<ID=CN65,Description="Copy number allele: 65 copies">
##ALT=<ID=CN66,Description="Copy number allele: 66 copies">
##ALT=<ID=CN67,Description="Copy number allele: 67 copies">
##ALT=<ID=CN68,Description="Copy number allele: 68 copies">
##ALT=<ID=CN69,Description="Copy number allele: 69 copies">
##ALT=<ID=CN70,Description="Copy number allele: 70 copies">
##ALT=<ID=CN71,Description="Copy number allele: 71 copies">
##ALT=<ID=CN72,Description="Copy number allele: 72 copies">
##ALT=<ID=CN73,Description="Copy number allele: 73 copies">
##ALT=<ID=CN74,Description="Copy number allele: 74 copies">
##ALT=<ID=CN75,Description="Copy number allele: 75 copies">
##ALT=<ID=CN76,Description="Copy number allele: 76 copies">
##ALT=<ID=CN77,Description="Copy number allele: 77 copies">
##ALT=<ID=CN78,Description="Copy number allele: 78 copies">
##ALT=<ID=CN79,Description="Copy number allele: 79 copies">
##ALT=<ID=CN80,Description="Copy number allele: 80 copies">
##ALT=<ID=CN81,Description="Copy number allele: 81 copies">
##ALT=<ID=CN82,Description="Copy number allele: 82 copies">
##ALT=<ID=CN83,Description="Copy number allele: 83 copies">
##ALT=<ID=CN84,Description="Copy number allele: 84 copies">
##ALT=<ID=CN85,Description="Copy number allele: 85 copies">
##ALT=<ID=CN86,Description="Copy number allele: 86 copies">
##ALT=<ID=CN87,Description="Copy number allele: 87 copies">
##ALT=<ID=CN88,Description="Copy number allele: 88 copies">
##ALT=<ID=CN89,Description="Copy number allele: 89 copies">
##ALT=<ID=CN90,Description="Copy number allele: 90 copies">
##ALT=<ID=CN91,Description="Copy number allele: 91 copies">
##ALT=<ID=CN92,Description="Copy number allele: 92 copies">
##ALT=<ID=CN93,Description="Copy number allele: 93 copies">
##ALT=<ID=CN94,Description="Copy number allele: 94 copies">
##ALT=<ID=CN95,Description="Copy number allele: 95 copies">
##ALT=<ID=CN96,Description="Copy number allele: 96 copies">
##ALT=<ID=CN97,Description="Copy number allele: 97 copies">
##ALT=<ID=CN98,Description="Copy number allele: 98 copies">
##ALT=<ID=CN99,Description="Copy number allele: 99 copies">
##ALT=<ID=CN100,Description="Copy number allele: 100 copies">
##ALT=<ID=CN101,Description="Copy number allele: 101 copies">
##ALT=<ID=CN102,Description="Copy number allele: 102 copies">
##ALT=<ID=CN103,Description="Copy number allele: 103 copies">
##ALT=<ID=CN104,Description="Copy number allele: 104 copies">
##ALT=<ID=CN105,Description="Copy number allele: 105 copies">
##ALT=<ID=CN106,Description="Copy number allele: 106 copies">
##ALT=<ID=CN107,Description="Copy number allele: 107 copies">
##ALT=<ID=CN108,Description="Copy number allele: 108 copies">
##ALT=<ID=CN109,Description="Copy number allele: 109 copies">
##ALT=<ID=CN110,Description="Copy number allele: 110 copies">
##ALT=<ID=CN111,Description="Copy number allele: 111 copies">
##ALT=<ID=CN112,Description="Copy number allele: 112 copies">
##ALT=<ID=CN113,Description="Copy number allele: 113 copies">
##ALT=<ID=CN114,Description="Copy number allele: 114 copies">
##ALT=<ID=CN115,Description="Copy number allele: 115 copies">
##ALT=<ID=CN116,Description="Copy number allele: 116 copies">
##ALT=<ID=CN117,Description="Copy number allele: 117 copies">
##ALT=<ID=CN118,Description="Copy number allele: 118 copies">
##ALT=<ID=CN119,Description="Copy number allele: 119 copies">
##ALT=<ID=CN120,Description="Copy number allele: 120 copies">
##ALT=<ID=CN121,Description="Copy number allele: 121 copies">
##ALT=<ID=CN122,Description="Copy number allele: 122 copies">
##ALT=<ID=CN123,Description="Copy number allele: 123 copies">
##ALT=<ID=CN124,Description="Copy number allele: 124 copies">
##INFO=<ID=CIEND,Number=2,Type=Integer,Description="Confidence interval around END for imprecise variants">
##INFO=<ID=CIPOS,Number=2,Type=Integer,Description="Confidence interval around POS for imprecise variants">
##INFO=<ID=CS,Number=1,Type=String,Description="Source call set.">
##INFO=<ID=END,Number=1,Type=Integer,Description="End coordinate of this variant">
##INFO=<ID=IMPRECISE,Number=0,Type=Flag,Description="Imprecise structural variation">
##INFO=<ID=MC,Number=.,Type=String,Description="Merged calls.">
##INFO=<ID=MEINFO,Number=4,Type=String,Description="Mobile element info of the form NAME,START,END<POLARITY; If there is only 5' OR 3' support for this call, will be NULL NULL for START and END">
##INFO=<ID=MEND,Number=1,Type=Integer,Description="Mitochondrial end coordinate of inserted sequence">
##INFO=<ID=MLEN,Number=1,Type=Integer,Description="Estimated length of mitochondrial insert">
##INFO=<ID=MSTART,Number=1,Type=Integer,Description="Mitochondrial start coordinate of inserted sequence">
##INFO=<ID=SVLEN,Number=.,Type=Integer,Description="SV length. It is only calculated for structural variation MEIs. For other types of SVs; one may calculate the SV length by INFO:END-START+1, or by finding the difference between lengthes of REF and ALT alleles">
##INFO=<ID=SVTYPE,Number=1,Type=String,Description="Type of structural variant">
##INFO=<ID=TSD,Number=1,Type=String,Description="Precise Target Site Duplication for bases, if unknown, value will be NULL">
##INFO=<ID=AC,Number=A,Type=Integer,Description="Total number of alternate alleles in called genotypes">
##INFO=<ID=AF,Number=A,Type=Float,Description="Estimated allele frequency in the range (0,1)">
##INFO=<ID=NS,Number=1,Type=Integer,Description="Number of samples with data">
##INFO=<ID=AN,Number=1,Type=Integer,Description="Total number of alleles in called genotypes">
##INFO=<ID=EAS_AF,Number=A,Type=Float,Description="Allele frequency in the EAS populations calculated from AC and AN, in the range (0,1)">
##INFO=<ID=EUR_AF,Number=A,Type=Float,Description="Allele frequency in the EUR populations calculated from AC and AN, in the range (0,1)">
##INFO=<ID=AFR_AF,Number=A,Type=Float,Description="Allele frequency in the AFR populations calculated from AC and AN, in the range (0,1)">
##INFO=<ID=AMR_AF,Number=A,Type=Float,Description="Allele frequency in the AMR populations calculated from AC and AN, in the range (0,1)">
##INFO=<ID=SAS_AF,Number=A,Type=Float,Description="Allele frequency in the SAS populations calculated from AC and AN, in the range (0,1)">
##INFO=<ID=DP,Number=1,Type=Integer,Description="Total read depth; only low coverage data were counted towards the DP, exome data were not used">
##INFO=<ID=AA,Number=1,Type=String,Description="Ancestral Allele. Format: AA|REF|ALT|IndelType. AA: Ancestral allele, REF:Reference Allele, ALT:Alternate Allele, IndelType:Type of Indel (REF, ALT and IndelType are only defined for indels)">
##INFO=<ID=VT,Number=.,Type=String,Description="indicates what type of variant the line represents">
##INFO=<ID=EX_TARGET,Number=0,Type=Flag,Description="indicates whether a variant is within the exon pull down target boundaries">
##INFO=<ID=MULTI_ALLELIC,Number=0,Type=Flag,Description="indicates whether a site is multi-allelic">
#CHROM	POS	ID	REF	ALT	QUAL	FILTER	INFO
10	3321721	rs10904011	T	C	100	PASS	AC=1838;AF=0.367013;AN=5008;NS=2504;DP=21535;EAS_AF=0.4613;AMR_AF=0.2536;AFR_AF=0.4274;EUR_AF=0.4115;SAS_AF=0.2229;AA=T|||;VT=SNP
10	3322307	rs2147939	C	A	100	PASS	AC=3087;AF=0.616414;AN=5008;NS=2504;DP=19495;EAS_AF=0.5387;AMR_AF=0.7392;AFR_AF=0.5174;EUR_AF=0.5845;SAS_AF=0.7761;AA=C|||;VT=SNP
10	3323773	rs1325586	T	C	100	PASS	AC=3138;AF=0.626597;AN=5008;NS=2504;DP=19591;EAS_AF=0.495;AMR_AF=0.7435;AFR_AF=0.584;EUR_AF=0.5875;SAS_AF=0.7771;AA=T|||;VT=SNP
10	3324408	rs12415965	C	G	100	PASS	AC=1022;AF=0.204073;AN=5008;NS=2504;DP=19678;EAS_AF=0.0843;AMR_AF=0.3501;AFR_AF=0.1657;EUR_AF=0.2455;SAS_AF=0.2331;AA=C|||;VT=SNP
10	3324433	rs12413180	G	T	100	PASS	AC=1021;AF=0.203874;AN=5008;NS=2504;DP=22051;EAS_AF=0.0813;AMR_AF=0.3501;AFR_AF=0.1664;EUR_AF=0.2465;SAS_AF=0.2331;AA=G|||;VT=SNP
10	3324729	rs11251828	T	C	100	PASS	AC=688;AF=0.13738;AN=5008;NS=2504;DP=18304;EAS_AF=0.2093;AMR_AF=0.1153;AFR_AF=0.1256;EUR_AF=0.1173;SAS_AF=0.1155;AA=T|||;VT=SNP
10	3325026	rs11251829	C	T	100	PASS	AC=1625;AF=0.324481;AN=5008;NS=2504;DP=16988;EAS_AF=0.4643;AMR_AF=0.2205;AFR_AF=0.3404;EUR_AF=0.3618;SAS_AF=0.1943;AA=C|||;VT=SNP
10	3325156	rs11251830	C	T	100	PASS	AC=1172;AF=0.234026;AN=5008;NS=2504;DP=15847;EAS_AF=0.2421;AMR_AF=0.255;AFR_AF=0.087;EUR_AF=0.2197;SAS_AF=0.4243;AA=C|||;VT=SNP
10	3325416	rs11251831	C	T	100	PASS	AC=1627;AF=0.32488;AN=5008;NS=2504;DP=18158;EAS_AF=0.4663;AMR_AF=0.2205;AFR_AF=0.3404;EUR_AF=0.3618;SAS_AF=0.1943;AA=C|||;VT=SNP
10	3326329	rs10795018	G	A	100	PASS	AC=1642;AF=0.327875;AN=5008;NS=2504;DP=18187;EAS_AF=0.4643;AMR_AF=0.2248;AFR_AF=0.3684;EUR_AF=0.3529;SAS_AF=0.18;AA=G|||;VT=SNP
10	3326422	rs7094215	G	A	100	PASS	AC=1966;AF=0.392572;AN=5008;NS=2504;DP=15113;EAS_AF=0.4405;AMR_AF=0.3703;AFR_AF=0.3215;EUR_AF=0.3241;SAS_AF=0.5256;AA=G|||;VT=SNP
10	3326652	rs10904012	C	T	100	PASS	AC=3611;AF=0.721046;AN=5008;NS=2504;DP=17174;EAS_AF=0.7252;AMR_AF=0.8314;AFR_AF=0.4508;EUR_AF=0.8489;SAS_AF=0.8722;AA=T|||;VT=SNP
10	3326826	rs59774628	G	A	100	PASS	AC=511;AF=0.102037;AN=5008;NS=2504;DP=14465;EAS_AF=0.0139;AMR_AF=0.0865;AFR_AF=0.1997;EUR_AF=0.0964;SAS_AF=0.0777;AA=G|||;VT=SNP
10	3326832	rs59213567	A	G	100	PASS	AC=940;AF=0.1877;AN=5008;NS=2504;DP=14751;EAS_AF=0.2361;AMR_AF=0.1844;AFR_AF=0.1528;EUR_AF=0.2087;SAS_AF=0.1656;AA=A|||;VT=SNP
10	3327039	rs11251832	G	A	100	PASS	AC=513;AF=0.102436;AN=5008;NS=2504;DP=18314;EAS_AF=0.0992;AMR_AF=0.1282;AFR_AF=0.034;EUR_AF=0.1292;SAS_AF=0.1524;AA=G|||;VT=SNP
10	3327136	rs12161688	T	C	100	PASS	AC=1327;AF=0.264976;AN=5008;NS=2504;DP=15758;EAS_AF=0.503;AMR_AF=0.2579;AFR_AF=0.034;EUR_AF=0.3131;SAS_AF=0.2873;AA=T|||;VT=SNP
10	3327192	rs11251833	C	T	100	PASS	AC=622;AF=0.124201;AN=5008;NS=2504;DP=14624;EAS_AF=0.0238;AMR_AF=0.0778;AFR_AF=0.2405;EUR_AF=0.1083;SAS_AF=0.1196;AA=C|||;VT=SNP
10	3327273	rs10904013	A	G	100	PASS	AC=1166;AF=0.232827;AN=5008;NS=2504;DP=17616;EAS_AF=0.501;AMR_AF=0.196;AFR_AF=0.0212;EUR_AF=0.2366;SAS_AF=0.2648;AA=G|||;VT=SNP
10	3327358	rs10904014	T	A	100	PASS	AC=561;AF=0.112021;AN=5008;NS=2504;DP=17665;EAS_AF=0.0556;AMR_AF=0.0836;AFR_AF=0.1899;EUR_AF=0.0964;SAS_AF=0.1012;AA=T|||;VT=SNP
10	3327415	rs10904015	A	G	100	PASS	AC=1212;AF=0.242013;AN=5008;NS=2504;DP=18706;EAS_AF=0.497;AMR_AF=0.1974;AFR_AF=0.087;EUR_AF=0.2247;SAS_AF=0.2382;AA=G|||;VT=SNP
10	3327601	rs10904016	G	C	100	PASS	AC=822;AF=0.164137;AN=5008;NS=2504;DP=14364;EAS_AF=0.2867;AMR_AF=0.121;AFR_AF=0.0197;EUR_AF=0.2237;SAS_AF=0.2025;AA=C|||;VT=SNP
10	3327813	rs10904017	T	C	100	PASS	AC=808;AF=0.161342;AN=5008;NS=2504;DP=16337;EAS_AF=0.2917;AMR_AF=0.1196;AFR_AF=0.0204;EUR_AF=0.2177;SAS_AF=0.1892;AA=T|||;VT=SNP
10	3327931	rs17135001	C	A	100	PASS	AC=378;AF=0.0754792;AN=5008;NS=2504;DP=16743;EAS_AF=0.0327;AMR_AF=0.0533;AFR_AF=0.1467;EUR_AF=0.0577;SAS_AF=0.0573;AA=C|||;VT=SNP
10	3328298	rs180747820	A	G	100	PASS	AC=79;AF=0.0157748;AN=5008;NS=2504;DP=15947;EAS_AF=0.0069;AMR_AF=0.0216;AFR_AF=0.0068;EUR_AF=0.0368;SAS_AF=0.0112;AA=G|||;VT=SNP
10	3328354	rs4881140	C	T	100	PASS	AC=1809;AF=0.361222;AN=5008;NS=2504;DP=18054;EAS_AF=0.623;AMR_AF=0.317;AFR_AF=0.1679;EUR_AF=0.328;SAS_AF=0.4182;AA=C|||;VT=SNP
10	3328386	rs57180542	A	G	100	PASS	AC=147;AF=0.029353;AN=5008;NS=2504;DP=18129;EAS_AF=0.0387;AMR_AF=0.0303;AFR_AF=0.0076;EUR_AF=0.0378;SAS_AF=0.0399;AA=A|||;VT=SNP
10	3328387	rs58633702	T	C	100	PASS	AC=141;AF=0.028155;AN=5008;NS=2504;DP=18146;EAS_AF=0.0377;AMR_AF=0.0288;AFR_AF=0.0045;EUR_AF=0.0368;SAS_AF=0.0409;AA=T|||;VT=SNP
10	3329621	rs7899905	G	C	100	PASS	AC=1091;AF=0.217851;AN=5008;NS=2504;DP=17740;EAS_AF=0.3869;AMR_AF=0.1671;AFR_AF=0.1725;EUR_AF=0.0855;SAS_AF=0.2771;AA=G|||;VT=SNP
10	3329666	rs7918585	A	T	100	PASS	AC=1086;AF=0.216853;AN=5008;NS=2504;DP=18946;EAS_AF=0.3859;AMR_AF=0.1671;AFR_AF=0.1702;EUR_AF=0.0845;SAS_AF=0.2771;AA=A|||;VT=SNP
10	3329773	rs12763582	T	A	100	PASS	AC=757;AF=0.151158;AN=5008;NS=2504;DP=18701;EAS_AF=0.2877;AMR_AF=0.1167;AFR_AF=0.0318;EUR_AF=0.164;SAS_AF=0.183;AA=T|||;VT=SNP
10	3329798	rs7912532	C	G	100	PASS	AC=2967;AF=0.592452;AN=5008;NS=2504;DP=18932;EAS_AF=0.8125;AMR_AF=0.5317;AFR_AF=0.4228;EUR_AF=0.5258;SAS_AF=0.7065;AA=c|||;VT=SNP
10	3330127	rs10795019	G	A	100	PASS	AC=1970;AF=0.393371;AN=5008;NS=2504;DP=18557;EAS_AF=0.1865;AMR_AF=0.4539;AFR_AF=0.5401;EUR_AF=0.4692;SAS_AF=0.2873;AA=G|||;VT=SNP
10	3330274	rs10795020	A	G	100	PASS	AC=2770;AF=0.553115;AN=5008;NS=2504;DP=20164;EAS_AF=0.4722;AMR_AF=0.5836;AFR_AF=0.5847;EUR_AF=0.6451;SAS_AF=0.4775;AA=A|||;VT=SNP
10	3330360	rs10904018	T	G	100	PASS	AC=2765;AF=0.552117;AN=5008;NS=2504;DP=17878;EAS_AF=0.4752;AMR_AF=0.5807;AFR_AF=0.5847;EUR_AF=0.6412;SAS_AF=0.4755;AA=T|||;VT=SNP
10	3330405	rs7079507	G	C	100	PASS	AC=1477;AF=0.294928;AN=5008;NS=2504;DP=15682;EAS_AF=0.1746;AMR_AF=0.3127;AFR_AF=0.27;EUR_AF=0.3469;SAS_AF=0.3865;AA=G|||;VT=SNP
10	3330448	rs7099588	A	G	100	PASS	AC=4226;AF=0.84385;AN=5008;NS=2504;DP=14396;EAS_AF=0.6528;AMR_AF=0.8876;AFR_AF=0.8601;EUR_AF=0.9801;SAS_AF=0.8476;AA=G|||;VT=SNP
10	3330501	rs7070043	T	C	100	PASS	AC=2678;AF=0.534744;AN=5008;NS=2504;DP=14770;EAS_AF=0.4742;AMR_AF=0.6282;AFR_AF=0.4092;EUR_AF=0.7177;SAS_AF=0.5123;AA=C|||;VT=SNP
10	3330587	rs7070200	T	C	100	PASS	AC=3791;AF=0.756989;AN=5008;NS=2504;DP=18657;EAS_AF=0.6151;AMR_AF=0.7752;AFR_AF=0.8253;EUR_AF=0.8459;SAS_AF=0.7065;AA=t|||;VT=SNP
10	3330983	rs728938	G	A	100	PASS	AC=506;AF=0.101038;AN=5008;NS=2504;DP=19119;EAS_AF=0.0218;AMR_AF=0.0778;AFR_AF=0.2027;EUR_AF=0.0924;SAS_AF=0.0706;AA=G|||;VT=SNP
10	3331092	rs728939	C	T	100	PASS	AC=2561;AF=0.511382;AN=5008;NS=2504;DP=19381;EAS_AF=0.3234;AMR_AF=0.6801;AFR_AF=0.3343;EUR_AF=0.7237;SAS_AF=0.6063;AA=C|||;VT=SNP
10	3331201	rs11593627	T	C	100	PASS	AC=864;AF=0.172524;AN=5008;NS=2504;DP=18448;EAS_AF=0.2877;AMR_AF=0.1167;AFR_AF=0.1104;EUR_AF=0.166;SAS_AF=0.184;AA=T|||;VT=SNP
10	3331318	rs736052	A	G	100	PASS	AC=863;AF=0.172324;AN=5008;NS=2504;DP=16887;EAS_AF=0.2877;AMR_AF=0.1167;AFR_AF=0.1097;EUR_AF=0.166;SAS_AF=0.184;AA=A|||;VT=SNP
10	3331449	rs736051	G	C	100	PASS	AC=2026;AF=0.404553;AN=5008;NS=2504;DP=18054;EAS_AF=0.2847;AMR_AF=0.5533;AFR_AF=0.261;EUR_AF=0.5825;SAS_AF=0.4335;AA=G|||;VT=SNP
10	3331460	rs736050	T	C	100	PASS	AC=865;AF=0.172724;AN=5008;NS=2504;DP=17931;EAS_AF=0.2877;AMR_AF=0.1182;AFR_AF=0.1104;EUR_AF=0.166;SAS_AF=0.184;AA=C|||;VT=SNP
10	3331471	rs736049	C	G	100	PASS	AC=865;AF=0.172724;AN=5008;NS=2504;DP=18144;EAS_AF=0.2877;AMR_AF=0.1182;AFR_AF=0.1104;EUR_AF=0.166;SAS_AF=0.184;AA=G|||;VT=SNP
10	3331595	rs74774427	C	T	100	PASS	AC=309;AF=0.0617013;AN=5008;NS=2504;DP=15400;EAS_AF=0.0387;AMR_AF=0.0519;AFR_AF=0.0393;EUR_AF=0.0606;SAS_AF=0.1237;AA=C|||;VT=SNP
10	3331859	rs966282	A	G	100	PASS	AC=874;AF=0.174521;AN=5008;NS=2504;DP=16511;EAS_AF=0.2877;AMR_AF=0.1196;AFR_AF=0.1104;EUR_AF=0.17;SAS_AF=0.1881;AA=G|||;VT=SNP
10	3331872	rs79209987	A	G	100	PASS	AC=181;AF=0.0361422;AN=5008;NS=2504;DP=16579;EAS_AF=0.0278;AMR_AF=0.0461;AFR_AF=0.0234;EUR_AF=0.0527;SAS_AF=0.0378;AA=A|||;VT=SNP
10	3331873	rs10904019	T	G	100	PASS	AC=2045;AF=0.408347;AN=5008;NS=2504;DP=16550;EAS_AF=0.2847;AMR_AF=0.5533;AFR_AF=0.2753;EUR_AF=0.5815;SAS_AF=0.4346;AA=T|||;VT=SNP
10	3332021	rs72763768	G	A	100	PASS	AC=343;AF=0.0684904;AN=5008;NS=2504;DP=16835;EAS_AF=0.0387;AMR_AF=0.0576;AFR_AF=0.0552;EUR_AF=0.0596;SAS_AF=0.1339;AA=G|||;VT=SNP
10	3332235	rs12765094	C	T	100	PASS	AC=875;AF=0.17472;AN=5008;NS=2504;DP=16210;EAS_AF=0.2887;AMR_AF=0.1196;AFR_AF=0.1104;EUR_AF=0.17;SAS_AF=0.1881;AA=C|||;VT=SNP
10	3332249	rs966283	G	A	100	PASS	AC=1041;AF=0.207867;AN=5008;NS=2504;DP=16639;EAS_AF=0.2877;AMR_AF=0.1859;AFR_AF=0.1172;EUR_AF=0.2475;SAS_AF=0.2229;AA=G|||;VT=SNP
10	3332360	rs12765323	C	T	100	PASS	AC=874;AF=0.174521;AN=5008;NS=2504;DP=17809;EAS_AF=0.2877;AMR_AF=0.1196;AFR_AF=0.1097;EUR_AF=0.17;SAS_AF=0.1892;AA=C|||;VT=SNP
10	3332438	rs11251834	A	G	100	PASS	AC=841;AF=0.167931;AN=5008;NS=2504;DP=19993;EAS_AF=0.0417;AMR_AF=0.0965;AFR_AF=0.4281;EUR_AF=0.0944;SAS_AF=0.0726;AA=A|||;VT=SNP
10	3332494	rs12766305	A	G	100	PASS	AC=874;AF=0.174521;AN=5008;NS=2504;DP=20797;EAS_AF=0.2877;AMR_AF=0.1196;AFR_AF=0.1104;EUR_AF=0.17;SAS_AF=0.1881;AA=A|||;VT=SNP
10	3332623	rs17291053	T	C	100	PASS	AC=2007;AF=0.400759;AN=5008;NS=2504;DP=17992;EAS_AF=0.2847;AMR_AF=0.536;AFR_AF=0.2746;EUR_AF=0.5557;SAS_AF=0.4356;AA=T|||;VT=SNP
10	3332639	rs35563450	G	A	100	PASS	AC=2550;AF=0.509185;AN=5008;NS=2504;DP=16909;EAS_AF=0.3214;AMR_AF=0.6772;AFR_AF=0.3374;EUR_AF=0.7177;SAS_AF=0.6012;AA=G|||;VT=SNP
10	3332847	rs34649869	T	C	100	PASS	AC=874;AF=0.174521;AN=5008;NS=2504;DP=15110;EAS_AF=0.2877;AMR_AF=0.1196;AFR_AF=0.1104;EUR_AF=0.17;SAS_AF=0.1881;AA=C|||;VT=SNP
10	3332998	rs71502286	C	T	100	PASS	AC=878;AF=0.175319;AN=5008;NS=2504;DP=14039;EAS_AF=0.2867;AMR_AF=0.1196;AFR_AF=0.1127;EUR_AF=0.171;SAS_AF=0.1892;AA=T|||;VT=SNP
10	3333118	rs35743300	A	G	100	PASS	AC=872;AF=0.174121;AN=5008;NS=2504;DP=13789;EAS_AF=0.2877;AMR_AF=0.1196;AFR_AF=0.1104;EUR_AF=0.17;SAS_AF=0.1861;AA=G|||;VT=SNP
10	3333398	rs34243766	C	A	100	PASS	AC=875;AF=0.17472;AN=5008;NS=2504;DP=16857;EAS_AF=0.2877;AMR_AF=0.1196;AFR_AF=0.1112;EUR_AF=0.17;SAS_AF=0.1881;AA=C|||;VT=SNP
10	3333431	rs35253922	G	C	100	PASS	AC=874;AF=0.174521;AN=5008;NS=2504;DP=16574;EAS_AF=0.2877;AMR_AF=0.1196;AFR_AF=0.1104;EUR_AF=0.17;SAS_AF=0.1881;AA=G|||;VT=SNP
10	3333530	rs17135017	G	A	100	PASS	AC=1006;AF=0.200879;AN=5008;NS=2504;DP=19243;EAS_AF=0.0417;AMR_AF=0.1614;AFR_AF=0.4342;EUR_AF=0.173;SAS_AF=0.1063;AA=G|||;VT=SNP
10	3333553	rs17135023	C	T	100	PASS	AC=874;AF=0.174521;AN=5008;NS=2504;DP=19536;EAS_AF=0.2877;AMR_AF=0.1196;AFR_AF=0.1104;EUR_AF=0.17;SAS_AF=0.1881;AA=C|||;VT=SNP
10	3333784	rs12778979	T	C	100	PASS	AC=874;AF=0.174521;AN=5008;NS=2504;DP=16605;EAS_AF=0.2877;AMR_AF=0.1196;AFR_AF=0.1104;EUR_AF=0.17;SAS_AF=0.1881;AA=T|||;VT=SNP
10	3333806	rs4881143	G	A	100	PASS	AC=2039;AF=0.407149;AN=5008;NS=2504;DP=15835;EAS_AF=0.2847;AMR_AF=0.5548;AFR_AF=0.2776;EUR_AF=0.5835;SAS_AF=0.4223;AA=G|||;VT=SNP
10	3333916	rs12779341	T	A	100	PASS	AC=875;AF=0.17472;AN=5008;NS=2504;DP=15910;EAS_AF=0.2877;AMR_AF=0.1196;AFR_AF=0.1112;EUR_AF=0.17;SAS_AF=0.1881;AA=A|||;VT=SNP
10	3334041	rs12784412	T	C	100	PASS	AC=875;AF=0.17472;AN=5008;NS=2504;DP=14595;EAS_AF=0.2877;AMR_AF=0.1196;AFR_AF=0.1112;EUR_AF=0.17;SAS_AF=0.1881;AA=C|||;VT=SNP
10	3334308	rs17135033	C	T	100	PASS	AC=874;AF=0.174521;AN=5008;NS=2504;DP=17926;EAS_AF=0.2877;AMR_AF=0.1196;AFR_AF=0.1104;EUR_AF=0.17;SAS_AF=0.1881;AA=C|||;VT=SNP
10	3334645	rs10795021	C	A	100	PASS	AC=2217;AF=0.442692;AN=5008;NS=2504;DP=20178;EAS_AF=0.369;AMR_AF=0.3372;AFR_AF=0.5991;EUR_AF=0.3996;SAS_AF=0.4264;AA=A|||;VT=SNP
10	3334815	rs17155688	A	C	100	PASS	AC=874;AF=0.174521;AN=5008;NS=2504;DP=19027;EAS_AF=0.2877;AMR_AF=0.1196;AFR_AF=0.1104;EUR_AF=0.17;SAS_AF=0.1881;AA=C|||;VT=SNP
10	3335061	rs12766986	T	C	100	PASS	AC=877;AF=0.17512;AN=5008;NS=2504;DP=20992;EAS_AF=0.2887;AMR_AF=0.121;AFR_AF=0.1104;EUR_AF=0.17;SAS_AF=0.1892;AA=T|||;VT=SNP
10	3335447	rs11251836	G	T	100	PASS	AC=504;AF=0.100639;AN=5008;NS=2504;DP=17930;EAS_AF=0.0417;AMR_AF=0.0764;AFR_AF=0.1861;EUR_AF=0.0924;SAS_AF=0.0716;AA=G|||;VT=SNP
10	3335964	rs76396547	G	T	100	PASS	AC=340;AF=0.0678914;AN=5008;NS=2504;DP=17482;EAS_AF=0.0387;AMR_AF=0.0576;AFR_AF=0.0552;EUR_AF=0.0586;SAS_AF=0.1319;AA=G|||;VT=SNP
10	3336415	rs1886759	T	C	100	PASS	AC=876;AF=0.17492;AN=5008;NS=2504;DP=19951;EAS_AF=0.2897;AMR_AF=0.1196;AFR_AF=0.1051;EUR_AF=0.1759;SAS_AF=0.1892;AA=T|||;VT=SNP
10	3336438	rs72763771	C	T	100	PASS	AC=876;AF=0.17492;AN=5008;NS=2504;DP=19939;EAS_AF=0.121;AMR_AF=0.2061;AFR_AF=0.0885;EUR_AF=0.2903;SAS_AF=0.2065;AA=C|||;VT=SNP
10	3336760	rs12356509	C	T	100	PASS	AC=2154;AF=0.430112;AN=5008;NS=2504;DP=18415;EAS_AF=0.2827;AMR_AF=0.5591;AFR_AF=0.3593;EUR_AF=0.5795;SAS_AF=0.4325;AA=C|||;VT=SNP
10	3338089	rs17135046	C	T	100	PASS	AC=509;AF=0.101637;AN=5008;NS=2504;DP=21885;EAS_AF=0.0417;AMR_AF=0.0749;AFR_AF=0.1906;EUR_AF=0.0905;SAS_AF=0.0736;AA=c|||;VT=SNP
10	3338390	rs72763772	G	A	100	PASS	AC=210;AF=0.0419329;AN=5008;NS=2504;DP=19100;EAS_AF=0.006;AMR_AF=0.0533;AFR_AF=0.0295;EUR_AF=0.1034;SAS_AF=0.0245;AA=G|||;VT=SNP
10	3338705	rs4881144	G	A	100	PASS	AC=3128;AF=0.624601;AN=5008;NS=2504;DP=18071;EAS_AF=0.4196;AMR_AF=0.6988;AFR_AF=0.702;EUR_AF=0.7346;SAS_AF=0.5654;AA=A|||;VT=SNP
10	3338974	rs10736968	G	A	100	PASS	AC=3155;AF=0.629992;AN=5008;NS=2504;DP=17756;EAS_AF=0.4187;AMR_AF=0.6988;AFR_AF=0.7337;EUR_AF=0.7316;SAS_AF=0.5542;AA=A|||;VT=SNP
10	3339212	rs12256076	C	T	100	PASS	AC=1868;AF=0.373003;AN=5008;NS=2504;DP=20479;EAS_AF=0.2798;AMR_AF=0.2867;AFR_AF=0.4955;EUR_AF=0.3529;SAS_AF=0.3855;AA=T|||;VT=SNP
10	3339394	rs12764839	C	T	100	PASS	AC=825;AF=0.164736;AN=5008;NS=2504;DP=15883;EAS_AF=0.2292;AMR_AF=0.1657;AFR_AF=0.0348;EUR_AF=0.2286;SAS_AF=0.2076;AA=C|||;VT=SNP
10	3339580	rs11251842	G	A	100	PASS	AC=488;AF=0.0974441;AN=5008;NS=2504;DP=17861;EAS_AF=0.0417;AMR_AF=0.0735;AFR_AF=0.1717;EUR_AF=0.0915;SAS_AF=0.0777;AA=G|||;VT=SNP
10	3340767	rs7068631	G	A	100	PASS	AC=1071;AF=0.213858;AN=5008;NS=2504;DP=11261;EAS_AF=0.2341;AMR_AF=0.1816;AFR_AF=0.1415;EUR_AF=0.2465;SAS_AF=0.2802;AA=G|||;VT=SNP
10	3340812	rs9787505	C	G	100	PASS	AC=3069;AF=0.612819;AN=5008;NS=2504;DP=15060;EAS_AF=0.4216;AMR_AF=0.6844;AFR_AF=0.6838;EUR_AF=0.7157;SAS_AF=0.5573;AA=C|||;VT=SNP
10	3341120	rs1886760	C	T	100	PASS	AC=827;AF=0.165136;AN=5008;NS=2504;DP=18488;EAS_AF=0.2272;AMR_AF=0.1758;AFR_AF=0.0265;EUR_AF=0.2425;SAS_AF=0.2014;AA=C|||;VT=SNP
10	3341237	rs9787654	G	A	100	PASS	AC=2356;AF=0.470447;AN=5008;NS=2504;DP=20466;EAS_AF=0.3621;AMR_AF=0.5994;AFR_AF=0.3616;EUR_AF=0.6213;SAS_AF=0.4826;AA=G|||;VT=SNP
10	3341263	rs1886761	C	T	100	PASS	AC=4349;AF=0.868411;AN=5008;NS=2504;DP=21428;EAS_AF=0.6577;AMR_AF=0.9049;AFR_AF=0.9115;EUR_AF=0.9911;SAS_AF=0.8753;AA=T|||;VT=SNP
10	3342774	rs4881147	T	C	100	PASS	AC=3064;AF=0.611821;AN=5008;NS=2504;DP=17725;EAS_AF=0.4187;AMR_AF=0.6787;AFR_AF=0.6823;EUR_AF=0.7127;SAS_AF=0.5644;AA=T|||;VT=SNP
10	3343141	rs4881148	C	T	100	PASS	AC=4283;AF=0.855232;AN=5008;NS=2504;DP=19669;EAS_AF=0.6607;AMR_AF=0.8804;AFR_AF=0.91;EUR_AF=0.9632;SAS_AF=0.8528;AA=C|||;VT=SNP
10	3343672	rs4576726	T	C	100	PASS	AC=2160;AF=0.43131;AN=5008;NS=2504;DP=15048;EAS_AF=0.3204;AMR_AF=0.3516;AFR_AF=0.5643;EUR_AF=0.4245;SAS_AF=0.4294;AA=t|||;VT=SNP
10	3343797	rs12357265	C	T	100	PASS	AC=832;AF=0.166134;AN=5008;NS=2504;DP=16663;EAS_AF=0.0952;AMR_AF=0.1816;AFR_AF=0.1573;EUR_AF=0.2296;SAS_AF=0.1748;AA=C|||;VT=SNP
10	3344048	rs4881149	T	C	100	PASS	AC=4292;AF=0.857029;AN=5008;NS=2504;DP=19228;EAS_AF=0.6607;AMR_AF=0.8804;AFR_AF=0.916;EUR_AF=0.9632;SAS_AF=0.8538;AA=C|||;VT=SNP
10	3344154	rs4881150	G	T	100	PASS	AC=4292;AF=0.857029;AN=5008;NS=2504;DP=19074;EAS_AF=0.6607;AMR_AF=0.8804;AFR_AF=0.916;EUR_AF=0.9632;SAS_AF=0.8538;AA=T|||;VT=SNP
10	3344775	rs77966225	C	T	100	PASS	AC=68;AF=0.0135783;AN=5008;NS=2504;DP=16932;EAS_AF=0.0228;AMR_AF=0.0115;AFR_AF=0.0015;EUR_AF=0.0199;SAS_AF=0.0153;AA=T|||;VT=SNP
10	3344974	rs10795022	C	T	100	PASS	AC=4347;AF=0.868011;AN=5008;NS=2504;DP=16747;EAS_AF=0.6498;AMR_AF=0.9049;AFR_AF=0.9175;EUR_AF=0.9911;SAS_AF=0.8732;AA=T|||;VT=SNP
10	3345509	rs4881151	A	C	100	PASS	AC=2412;AF=0.481629;AN=5008;NS=2504;DP=17739;EAS_AF=0.381;AMR_AF=0.5965;AFR_AF=0.385;EUR_AF=0.6272;SAS_AF=0.4847;AA=A|||;VT=SNP
10	3346148	rs10751918	A	C	100	PASS	AC=3082;AF=0.615415;AN=5008;NS=2504;DP=21404;EAS_AF=0.4246;AMR_AF=0.6816;AFR_AF=0.6891;EUR_AF=0.7147;SAS_AF=0.5634;AA=A|||;VT=SNP
10	3346457	rs10751919	G	A	100	PASS	AC=4265;AF=0.851637;AN=5008;NS=2504;DP=18990;EAS_AF=0.6508;AMR_AF=0.8804;AFR_AF=0.9054;EUR_AF=0.9632;SAS_AF=0.8507;AA=G|||;VT=SNP
10	3346975	rs11251847	G	C	100	PASS	AC=546;AF=0.109026;AN=5008;NS=2504;DP=17476;EAS_AF=0.3462;AMR_AF=0.0922;AFR_AF=0.0008;EUR_AF=0.0089;SAS_AF=0.1258;AA=G|||;VT=SNP
10	3347548	rs502397	T	C	100	PASS	AC=961;AF=0.191893;AN=5008;NS=2504;DP=18997;EAS_AF=0.3472;AMR_AF=0.1499;AFR_AF=0.1808;EUR_AF=0.0815;SAS_AF=0.1902;AA=C|||;VT=SNP
10	3348048	rs548827	C	T	100	PASS	AC=673;AF=0.134385;AN=5008;NS=2504;DP=17699;EAS_AF=0.3472;AMR_AF=0.0951;AFR_AF=0.093;EUR_AF=0.0089;SAS_AF=0.1278;AA=C|||;VT=SNP
10	3348064	rs528650	G	A	100	PASS	AC=673;AF=0.134385;AN=5008;NS=2504;DP=17440;EAS_AF=0.3472;AMR_AF=0.0951;AFR_AF=0.093;EUR_AF=0.0089;SAS_AF=0.1278;AA=G|||;VT=SNP
10	3348124	rs549676	T	C	100	PASS	AC=2807;AF=0.560503;AN=5008;NS=2504;DP=18048;EAS_AF=0.6617;AMR_AF=0.4553;AFR_AF=0.6172;EUR_AF=0.4602;SAS_AF=0.5573;AA=C|||;VT=SNP
10	3349492	rs562636	A	G	100	PASS	AC=678;AF=0.135383;AN=5008;NS=2504;DP=21521;EAS_AF=0.3502;AMR_AF=0.0951;AFR_AF=0.093;EUR_AF=0.0089;SAS_AF=0.1299;AA=A|||;VT=SNP
10	3350003	rs477851	C	T	100	PASS	AC=681;AF=0.135982;AN=5008;NS=2504;DP=18245;EAS_AF=0.3542;AMR_AF=0.0965;AFR_AF=0.093;EUR_AF=0.0089;SAS_AF=0.1278;AA=C|||;VT=SNP
10	3350027	rs17291583	C	T	100	PASS	AC=956;AF=0.190895;AN=5008;NS=2504;DP=17318;EAS_AF=0.1825;AMR_AF=0.2089;AFR_AF=0.0862;EUR_AF=0.2982;SAS_AF=0.2178;AA=C|||;VT=SNP
10	3350441	rs17219336	G	A	100	PASS	AC=533;AF=0.10643;AN=5008;NS=2504;DP=22502;EAS_AF=0.0804;AMR_AF=0.1441;AFR_AF=0.0477;EUR_AF=0.16;SAS_AF=0.1309;AA=G|||;VT=SNP
10	3351829	rs11592321	G	C	100	PASS	AC=1261;AF=0.251797;AN=5008;NS=2504;DP=16786;EAS_AF=0.2599;AMR_AF=0.2882;AFR_AF=0.1044;EUR_AF=0.3897;SAS_AF=0.2751;AA=G|||;VT=SNP
10	3351864	rs516386	A	G	100	PASS	AC=1348;AF=0.269169;AN=5008;NS=2504;DP=16564;EAS_AF=0.2708;AMR_AF=0.2305;AFR_AF=0.3442;EUR_AF=0.2296;SAS_AF=0.2342;AA=A|||;VT=SNP
10	3353681	rs61830638	G	A	100	PASS	AC=1076;AF=0.214856;AN=5008;NS=2504;DP=21672;EAS_AF=0.1458;AMR_AF=0.3746;AFR_AF=0.0651;EUR_AF=0.335;SAS_AF=0.2515;AA=g|||;VT=SNP
10	3355303	rs1337382	G	T	100	PASS	AC=1076;AF=0.214856;AN=5008;NS=2504;DP=19616;EAS_AF=0.1468;AMR_AF=0.3775;AFR_AF=0.0635;EUR_AF=0.337;SAS_AF=0.2485;AA=G|||;VT=SNP
10	3357735	rs1966200	C	G	100	PASS	AC=3277;AF=0.654353;AN=5008;NS=2504;DP=15161;EAS_AF=0.8244;AMR_AF=0.5576;AFR_AF=0.5832;EUR_AF=0.6004;SAS_AF=0.6994;AA=C|||;VT=SNP
10	3357862	rs1966201	G	A	100	PASS	AC=3279;AF=0.654752;AN=5008;NS=2504;DP=14391;EAS_AF=0.8244;AMR_AF=0.5605;AFR_AF=0.5817;EUR_AF=0.6024;SAS_AF=0.6994;AA=G|||;VT=SNP
10	3357864	rs1966202	A	G	100	PASS	AC=3279;AF=0.654752;AN=5008;NS=2504;DP=14452;EAS_AF=0.8244;AMR_AF=0.5605;AFR_AF=0.5817;EUR_AF=0.6024;SAS_AF=0.6994;AA=A|||;VT=SNP
10	3358052	rs1337380	C	G	100	PASS	AC=1083;AF=0.216254;AN=5008;NS=2504;DP=14743;EAS_AF=0.1498;AMR_AF=0.379;AFR_AF=0.0643;EUR_AF=0.336;SAS_AF=0.2515;AA=C|||;VT=SNP
10	3359362	rs73575946	C	T	100	PASS	AC=436;AF=0.0870607;AN=5008;NS=2504;DP=19864;EAS_AF=0.0258;AMR_AF=0.0476;AFR_AF=0.2118;EUR_AF=0.0527;SAS_AF=0.045;AA=C|||;VT=SNP
10	3359961	rs7075325	G	A	100	PASS	AC=1086;AF=0.216853;AN=5008;NS=2504;DP=17348;EAS_AF=0.1518;AMR_AF=0.3833;AFR_AF=0.0635;EUR_AF=0.336;SAS_AF=0.2505;AA=G|||;VT=SNP
10	3359982	rs10795024	T	G	100	PASS	AC=2728;AF=0.544728;AN=5008;NS=2504;DP=16437;EAS_AF=0.8224;AMR_AF=0.4481;AFR_AF=0.323;EUR_AF=0.4901;SAS_AF=0.683;AA=G|||;VT=SNP
10	3360016	rs111570083	G	T	100	PASS	AC=435;AF=0.086861;AN=5008;NS=2504;DP=14801;EAS_AF=0.0258;AMR_AF=0.0476;AFR_AF=0.2103;EUR_AF=0.0537;SAS_AF=0.045;AA=G|||;VT=SNP
10	3360858	rs12767138	C	A	100	PASS	AC=1087;AF=0.217053;AN=5008;NS=2504;DP=15957;EAS_AF=0.1498;AMR_AF=0.3818;AFR_AF=0.0658;EUR_AF=0.336;SAS_AF=0.2515;AA=C|||;VT=SNP
10	3360889	rs112772752	G	T	100	PASS	AC=448;AF=0.0894569;AN=5008;NS=2504;DP=15312;EAS_AF=0.0258;AMR_AF=0.0519;AFR_AF=0.2194;EUR_AF=0.0517;SAS_AF=0.045;AA=G|||;VT=SNP
10	3361392	rs12771321	G	C	100	PASS	AC=1083;AF=0.216254;AN=5008;NS=2504;DP=19330;EAS_AF=0.1498;AMR_AF=0.3804;AFR_AF=0.0635;EUR_AF=0.336;SAS_AF=0.2515;AA=G|||;VT=SNP
10	3362045	rs4336936	C	T	100	PASS	AC=2666;AF=0.532348;AN=5008;NS=2504;DP=14344;EAS_AF=0.8244;AMR_AF=0.4496;AFR_AF=0.2769;EUR_AF=0.4881;SAS_AF=0.681;AA=C|||;VT=SNP
10	3362085	rs12777735	G	A	100	PASS	AC=1086;AF=0.216853;AN=5008;NS=2504;DP=14185;EAS_AF=0.1498;AMR_AF=0.3804;AFR_AF=0.0658;EUR_AF=0.336;SAS_AF=0.2515;AA=A|||;VT=SNP
10	3362366	rs58412547	C	T	100	PASS	AC=953;AF=0.190296;AN=5008;NS=2504;DP=12591;EAS_AF=0.1498;AMR_AF=0.366;AFR_AF=0.0348;EUR_AF=0.2883;SAS_AF=0.2168;AA=C|||;VT=SNP
10	3362441	rs12780031	C	G	100	PASS	AC=1086;AF=0.216853;AN=5008;NS=2504;DP=14275;EAS_AF=0.1498;AMR_AF=0.3804;AFR_AF=0.0658;EUR_AF=0.336;SAS_AF=0.2515;AA=C|||;VT=SNP
10	3362503	rs12780211	C	T	100	PASS	AC=1083;AF=0.216254;AN=5008;NS=2504;DP=13961;EAS_AF=0.1498;AMR_AF=0.3804;AFR_AF=0.0635;EUR_AF=0.336;SAS_AF=0.2515;AA=C|||;VT=SNP
10	3363137	rs737533	G	A	100	PASS	AC=2713;AF=0.541733;AN=5008;NS=2504;DP=21471;EAS_AF=0.8244;AMR_AF=0.4524;AFR_AF=0.3109;EUR_AF=0.4881;SAS_AF=0.681;AA=G|||;VT=SNP
10	3363175	rs77760296	G	A	100	PASS	AC=401;AF=0.0800719;AN=5008;NS=2504;DP=21001;EAS_AF=0.0258;AMR_AF=0.049;AFR_AF=0.1846;EUR_AF=0.0517;SAS_AF=0.046;AA=G|||;VT=SNP
10	3363208	rs1807437	T	C	100	PASS	AC=1093;AF=0.218251;AN=5008;NS=2504;DP=20531;EAS_AF=0.1498;AMR_AF=0.3804;AFR_AF=0.0711;EUR_AF=0.336;SAS_AF=0.2515;AA=C|||;VT=SNP
10	3363675	rs912838	A	C	100	PASS	AC=401;AF=0.0800719;AN=5008;NS=2504;DP=17761;EAS_AF=0.0258;AMR_AF=0.049;AFR_AF=0.1846;EUR_AF=0.0517;SAS_AF=0.046;AA=A|||;VT=SNP
10	3364252	rs11251853	A	G	100	PASS	AC=998;AF=0.199281;AN=5008;NS=2504;DP=21951;EAS_AF=0.3175;AMR_AF=0.2378;AFR_AF=0.025;EUR_AF=0.2058;SAS_AF=0.2791;AA=A|||;VT=SNP
10	3365918	rs11251854	A	G	100	PASS	AC=954;AF=0.190495;AN=5008;NS=2504;DP=17388;EAS_AF=0.3333;AMR_AF=0.0648;AFR_AF=0.1891;EUR_AF=0.1461;SAS_AF=0.18;AA=A|||;VT=SNP
10	3366559	rs12765037	T	G	100	PASS	AC=1109;AF=0.221446;AN=5008;NS=2504;DP=18979;EAS_AF=0.1498;AMR_AF=0.3804;AFR_AF=0.0719;EUR_AF=0.3469;SAS_AF=0.2556;AA=G|||;VT=SNP
10	3367147	rs112272055	A	T	100	PASS	AC=399;AF=0.0796725;AN=5008;NS=2504;DP=16382;EAS_AF=0.0258;AMR_AF=0.049;AFR_AF=0.1831;EUR_AF=0.0517;SAS_AF=0.046;AA=A|||;VT=SNP
10	3367236	rs34870421	A	G	100	PASS	AC=1087;AF=0.217053;AN=5008;NS=2504;DP=15998;EAS_AF=0.1498;AMR_AF=0.3804;AFR_AF=0.0666;EUR_AF=0.336;SAS_AF=0.2515;AA=A|||;VT=SNP
10	3368171	rs12772610	A	G	100	PASS	AC=1086;AF=0.216853;AN=5008;NS=2504;DP=19271;EAS_AF=0.1498;AMR_AF=0.3804;AFR_AF=0.0658;EUR_AF=0.336;SAS_AF=0.2515;AA=A|||;VT=SNP
10	3368555	rs11594429	A	G	100	PASS	AC=1113;AF=0.222244;AN=5008;NS=2504;DP=19805;EAS_AF=0.1498;AMR_AF=0.3804;AFR_AF=0.0726;EUR_AF=0.3459;SAS_AF=0.2597;AA=G|||;VT=SNP
10	3368595	rs4881155	C	T	100	PASS	AC=3315;AF=0.661941;AN=5008;NS=2504;DP=20366;EAS_AF=0.8244;AMR_AF=0.5548;AFR_AF=0.6074;EUR_AF=0.6014;SAS_AF=0.7065;AA=C|||;VT=SNP
10	3368596	rs4881156	A	G	100	PASS	AC=4422;AF=0.882987;AN=5008;NS=2504;DP=20376;EAS_AF=0.9742;AMR_AF=0.9352;AFR_AF=0.68;EUR_AF=0.9453;SAS_AF=0.9622;AA=G|||;VT=SNP
10	3369708	rs1415464	G	A	100	PASS	AC=4414;AF=0.88139;AN=5008;NS=2504;DP=15714;EAS_AF=0.9742;AMR_AF=0.9352;AFR_AF=0.6778;EUR_AF=0.9483;SAS_AF=0.954;AA=A|||;VT=SNP
10	3370108	rs11598863	C	T	100	PASS	AC=1082;AF=0.216054;AN=5008;NS=2504;DP=19028;EAS_AF=0.1498;AMR_AF=0.379;AFR_AF=0.0635;EUR_AF=0.336;SAS_AF=0.2515;AA=C|||;VT=SNP
10	3372159	rs7067602	T	C	100	PASS	AC=3314;AF=0.661741;AN=5008;NS=2504;DP=18376;EAS_AF=0.8254;AMR_AF=0.5548;AFR_AF=0.6059;EUR_AF=0.6024;SAS_AF=0.7055;AA=T|||;VT=SNP
10	3373163	rs1572539	G	C	100	PASS	AC=1079;AF=0.215455;AN=5008;NS=2504;DP=19621;EAS_AF=0.1498;AMR_AF=0.3804;AFR_AF=0.0635;EUR_AF=0.334;SAS_AF=0.2495;AA=G|||;VT=SNP
10	3373977	rs4881157	T	C	100	PASS	AC=3304;AF=0.659744;AN=5008;NS=2504;DP=17509;EAS_AF=0.8244;AMR_AF=0.5548;AFR_AF=0.6044;EUR_AF=0.6024;SAS_AF=0.6984;AA=T|||;VT=SNP
10	3374178	rs735155	C	T	100	PASS	AC=2698;AF=0.538738;AN=5008;NS=2504;DP=13608;EAS_AF=0.8234;AMR_AF=0.4568;AFR_AF=0.3147;EUR_AF=0.4901;SAS_AF=0.6564;AA=C|||;VT=SNP
10	3374901	rs61829099	T	C	100	PASS	AC=1049;AF=0.209465;AN=5008;NS=2504;DP=21825;EAS_AF=0.0258;AMR_AF=0.1571;AFR_AF=0.5166;EUR_AF=0.168;SAS_AF=0.0634;AA=T|||;VT=SNP
10	3375152	rs965241	G	C	100	PASS	AC=4479;AF=0.894369;AN=5008;NS=2504;DP=10435;EAS_AF=0.9742;AMR_AF=0.9424;AFR_AF=0.7239;EUR_AF=0.9473;SAS_AF=0.954;AA=C|||;VT=SNP
10	3375666	rs10795026	G	A	100	PASS	AC=3319;AF=0.66274;AN=5008;NS=2504;DP=20060;EAS_AF=0.8244;AMR_AF=0.5576;AFR_AF=0.6172;EUR_AF=0.6034;SAS_AF=0.6933;AA=g|||;VT=SNP
10	3376280	rs10904024	T	A	100	PASS	AC=2721;AF=0.543331;AN=5008;NS=2504;DP=12876;EAS_AF=0.8244;AMR_AF=0.4524;AFR_AF=0.3139;EUR_AF=0.4891;SAS_AF=0.684;AA=T|||;VT=SNP
10	3377859	rs2297761	C	T	100	PASS	AC=1105;AF=0.220647;AN=5008;NS=2504;DP=15358;EAS_AF=0.1498;AMR_AF=0.3818;AFR_AF=0.0666;EUR_AF=0.3439;SAS_AF=0.2607;AA=T|||;VT=SNP
10	3377868	rs78821120	G	A	100	PASS	AC=389;AF=0.0776757;AN=5008;NS=2504;DP=15626;EAS_AF=0.0258;AMR_AF=0.049;AFR_AF=0.1747;EUR_AF=0.0527;SAS_AF=0.046;AA=G|||;VT=SNP
10	3378151	rs12415414	T	C	100	PASS	AC=1088;AF=0.217252;AN=5008;NS=2504;DP=17238;EAS_AF=0.1498;AMR_AF=0.3804;AFR_AF=0.0651;EUR_AF=0.334;SAS_AF=0.2566;AA=T|||;VT=SNP
10	3378897	rs11597857	T	G	100	PASS	AC=1105;AF=0.220647;AN=5008;NS=2504;DP=19352;EAS_AF=0.1508;AMR_AF=0.3804;AFR_AF=0.0658;EUR_AF=0.3449;SAS_AF=0.2607;AA=T|||;VT=SNP
10	3378957	rs2050616	G	C	100	PASS	AC=2713;AF=0.541733;AN=5008;NS=2504;DP=19376;EAS_AF=0.8234;AMR_AF=0.4524;AFR_AF=0.3094;EUR_AF=0.4881;SAS_AF=0.684;AA=G|||;VT=SNP
10	3379133	rs11597872	A	G	100	PASS	AC=1085;AF=0.216653;AN=5008;NS=2504;DP=19517;EAS_AF=0.1508;AMR_AF=0.3804;AFR_AF=0.0643;EUR_AF=0.333;SAS_AF=0.2546;AA=A|||;VT=SNP
10	3379780	rs2038873	T	A	100	PASS	AC=3077;AF=0.614417;AN=5008;NS=2504;DP=18217;EAS_AF=0.8214;AMR_AF=0.4798;AFR_AF=0.5537;EUR_AF=0.5089;SAS_AF=0.6871;AA=t|||;VT=SNP
10	3380599	rs79192466	T	C	100	PASS	AC=360;AF=0.071885;AN=5008;NS=2504;DP=13805;EAS_AF=0.0258;AMR_AF=0.049;AFR_AF=0.1528;EUR_AF=0.0527;SAS_AF=0.046;AA=T|||;VT=SNP
10	3381200	rs10795027	C	A	100	PASS	AC=2717;AF=0.542532;AN=5008;NS=2504;DP=19976;EAS_AF=0.8244;AMR_AF=0.4539;AFR_AF=0.3094;EUR_AF=0.4901;SAS_AF=0.684;AA=C|||;VT=SNP
10	3381474	rs10751920	C	T	100	PASS	AC=4433;AF=0.885184;AN=5008;NS=2504;DP=18863;EAS_AF=0.9742;AMR_AF=0.938;AFR_AF=0.6853;EUR_AF=0.9473;SAS_AF=0.9622;AA=T|||;VT=SNP
10	3381830	rs1033935	G	A	100	PASS	AC=3321;AF=0.663139;AN=5008;NS=2504;DP=18921;EAS_AF=0.8224;AMR_AF=0.5576;AFR_AF=0.618;EUR_AF=0.6054;SAS_AF=0.6943;AA=G|||;VT=SNP
10	3381890	rs11814386	C	T	100	PASS	AC=1104;AF=0.220447;AN=5008;NS=2504;DP=22861;EAS_AF=0.1518;AMR_AF=0.3804;AFR_AF=0.0666;EUR_AF=0.3419;SAS_AF=0.2607;AA=C|||;VT=SNP
10	3381912	rs11251856	T	C	100	PASS	AC=1103;AF=0.220248;AN=5008;NS=2504;DP=22717;EAS_AF=0.1518;AMR_AF=0.3804;AFR_AF=0.0666;EUR_AF=0.3419;SAS_AF=0.2597;AA=G|||;VT=SNP
10	3381987	rs1033936	G	C	100	PASS	AC=4432;AF=0.884984;AN=5008;NS=2504;DP=20884;EAS_AF=0.9742;AMR_AF=0.938;AFR_AF=0.6846;EUR_AF=0.9473;SAS_AF=0.9622;AA=C|||;VT=SNP
10	3382097	rs10904025	A	G	100	PASS	AC=2722;AF=0.54353;AN=5008;NS=2504;DP=16720;EAS_AF=0.8224;AMR_AF=0.4539;AFR_AF=0.3132;EUR_AF=0.4911;SAS_AF=0.6851;AA=A|||;VT=SNP
10	3382156	rs11251857	A	G	100	PASS	AC=1171;AF=0.233826;AN=5008;NS=2504;DP=17670;EAS_AF=0.1518;AMR_AF=0.3862;AFR_AF=0.115;EUR_AF=0.3419;SAS_AF=0.2597;AA=a|||;VT=SNP
10	3382188	rs11251858	C	T	100	PASS	AC=1083;AF=0.216254;AN=5008;NS=2504;DP=18453;EAS_AF=0.1518;AMR_AF=0.3775;AFR_AF=0.0658;EUR_AF=0.332;SAS_AF=0.2526;AA=C|||;VT=SNP
10	3382237	rs10795028	G	C	100	PASS	AC=3313;AF=0.661542;AN=5008;NS=2504;DP=18735;EAS_AF=0.8224;AMR_AF=0.5562;AFR_AF=0.6067;EUR_AF=0.6054;SAS_AF=0.7025;AA=C|||;VT=SNP
10	3382482	rs11251859	C	G	100	PASS	AC=1121;AF=0.223842;AN=5008;NS=2504;DP=18589;EAS_AF=0.1518;AMR_AF=0.3818;AFR_AF=0.0779;EUR_AF=0.3419;SAS_AF=0.2618;AA=C|||;VT=SNP
10	3382518	rs35191211	C	T	100	PASS	AC=1080;AF=0.215655;AN=5008;NS=2504;DP=17027;EAS_AF=0.1448;AMR_AF=0.3804;AFR_AF=0.0651;EUR_AF=0.33;SAS_AF=0.2577;AA=C|||;VT=SNP
10	3382717	rs76257629	G	A	100	PASS	AC=351;AF=0.0700879;AN=5008;NS=2504;DP=19955;EAS_AF=0.0258;AMR_AF=0.049;AFR_AF=0.152;EUR_AF=0.0527;SAS_AF=0.0378;AA=G|||;VT=SNP
10	3382723	rs34033143	T	G	100	PASS	AC=1106;AF=0.220847;AN=5008;NS=2504;DP=20045;EAS_AF=0.1538;AMR_AF=0.3804;AFR_AF=0.0666;EUR_AF=0.3419;SAS_AF=0.2607;AA=G|||;VT=SNP
10	3383158	rs10795029	A	G	100	PASS	AC=2705;AF=0.540136;AN=5008;NS=2504;DP=21492;EAS_AF=0.8204;AMR_AF=0.4539;AFR_AF=0.3071;EUR_AF=0.493;SAS_AF=0.6759;AA=A|||;VT=SNP
10	3384133	rs7895490	A	G	100	PASS	AC=1108;AF=0.221246;AN=5008;NS=2504;DP=20514;EAS_AF=0.1538;AMR_AF=0.3775;AFR_AF=0.0681;EUR_AF=0.337;SAS_AF=0.2679;AA=A|||;VT=SNP
10	3385393	rs17135065	A	G	100	PASS	AC=723;AF=0.144369;AN=5008;NS=2504;DP=14930;EAS_AF=0.0248;AMR_AF=0.0764;AFR_AF=0.3343;EUR_AF=0.1173;SAS_AF=0.0869;AA=G|||;VT=SNP
10	3385438	rs79971240	T	G	100	PASS	AC=179;AF=0.0357428;AN=5008;NS=2504;DP=13854;EAS_AF=0.0248;AMR_AF=0.0159;AFR_AF=0.053;EUR_AF=0.0318;SAS_AF=0.0419;AA=T|||;VT=SNP
10	3386998	rs10736969	T	C	100	PASS	AC=3766;AF=0.751997;AN=5008;NS=2504;DP=18341;EAS_AF=0.9752;AMR_AF=0.8242;AFR_AF=0.413;EUR_AF=0.7744;SAS_AF=0.9059;AA=T|||;VT=SNP
10	3387104	rs10736970	T	C	100	PASS	AC=3742;AF=0.747204;AN=5008;NS=2504;DP=18101;EAS_AF=0.9742;AMR_AF=0.8228;AFR_AF=0.4115;EUR_AF=0.7594;SAS_AF=0.9008;AA=T|||;VT=SNP
10	3387193	rs10736971	G	C	100	PASS	AC=3766;AF=0.751997;AN=5008;NS=2504;DP=16845;EAS_AF=0.9752;AMR_AF=0.8242;AFR_AF=0.413;EUR_AF=0.7744;SAS_AF=0.9059;AA=C|||;VT=SNP
10	3387951	rs7922520	G	C	100	PASS	AC=177;AF=0.0353435;AN=5008;NS=2504;DP=17294;EAS_AF=0.0248;AMR_AF=0.0202;AFR_AF=0.0484;EUR_AF=0.0328;SAS_AF=0.0419;AA=G|||;VT=SNP
10	3387978	rs7903644	C	T	100	PASS	AC=3733;AF=0.745407;AN=5008;NS=2504;DP=18101;EAS_AF=0.9752;AMR_AF=0.8228;AFR_AF=0.4092;EUR_AF=0.7594;SAS_AF=0.8937;AA=C|||;VT=SNP
10	3388324	rs7894927	G	C	100	PASS	AC=3735;AF=0.745807;AN=5008;NS=2504;DP=20193;EAS_AF=0.9752;AMR_AF=0.8242;AFR_AF=0.4092;EUR_AF=0.7594;SAS_AF=0.8947;AA=G|||;VT=SNP
10	3388334	rs7894937	G	A	100	PASS	AC=3734;AF=0.745607;AN=5008;NS=2504;DP=20465;EAS_AF=0.9752;AMR_AF=0.8242;AFR_AF=0.4092;EUR_AF=0.7594;SAS_AF=0.8937;AA=G|||;VT=SNP
10	3389023	rs10736972	A	G	100	PASS	AC=3759;AF=0.750599;AN=5008;NS=2504;DP=18672;EAS_AF=0.9752;AMR_AF=0.8256;AFR_AF=0.4123;EUR_AF=0.7744;SAS_AF=0.8988;AA=A|||;VT=SNP
10	3389807	rs118120150	C	T	100	PASS	AC=116;AF=0.0231629;AN=5008;NS=2504;DP=21835;EAS_AF=0.0258;AMR_AF=0.0173;AFR_AF=0.0091;EUR_AF=0.0318;SAS_AF=0.0348;AA=C|||;VT=SNP
10	3390320	rs1337381	C	T	100	PASS	AC=2367;AF=0.472644;AN=5008;NS=2504;DP=21844;EAS_AF=0.5556;AMR_AF=0.4827;AFR_AF=0.3064;EUR_AF=0.5288;SAS_AF=0.547;AA=C|||;VT=SNP
10	3390506	rs7069744	T	C	100	PASS	AC=263;AF=0.052516;AN=5008;NS=2504;DP=19203;EAS_AF=0.0188;AMR_AF=0.0202;AFR_AF=0.1422;EUR_AF=0.0189;SAS_AF=0.0235;AA=T|||;VT=SNP
10	3390575	rs7079506	G	T	100	PASS	AC=1347;AF=0.26897;AN=5008;NS=2504;DP=18975;EAS_AF=0.1587;AMR_AF=0.2752;AFR_AF=0.2685;EUR_AF=0.3718;SAS_AF=0.273;AA=T|||;VT=SNP
10	3390704	rs7099623	A	G	100	PASS	AC=1410;AF=0.28155;AN=5008;NS=2504;DP=20334;EAS_AF=0.4167;AMR_AF=0.2968;AFR_AF=0.1838;EUR_AF=0.2624;SAS_AF=0.2832;AA=A|||;VT=SNP
10	3390982	rs1359526	A	G	100	PASS	AC=2698;AF=0.538738;AN=5008;NS=2504;DP=17846;EAS_AF=0.5714;AMR_AF=0.5101;AFR_AF=0.4024;EUR_AF=0.5944;SAS_AF=0.6524;AA=G|||;VT=SNP
10	3391621	rs6602045	A	G	100	PASS	AC=3171;AF=0.633187;AN=5008;NS=2504;DP=13128;EAS_AF=0.631;AMR_AF=0.6153;AFR_AF=0.6415;EUR_AF=0.6044;SAS_AF=0.6667;AA=A|||;VT=SNP
10	3392204	rs7912405	G	A	100	PASS	AC=1349;AF=0.269369;AN=5008;NS=2504;DP=12955;EAS_AF=0.369;AMR_AF=0.2896;AFR_AF=0.1679;EUR_AF=0.2535;SAS_AF=0.3057;AA=G|||;VT=SNP
10	3392591	rs7089145	G	A	100	PASS	AC=1372;AF=0.273962;AN=5008;NS=2504;DP=18861;EAS_AF=0.369;AMR_AF=0.2867;AFR_AF=0.171;EUR_AF=0.2694;SAS_AF=0.3108;AA=A|||;VT=SNP
10	3394472	rs75471568	C	T	100	PASS	AC=105;AF=0.0209665;AN=5008;NS=2504;DP=18440;EAS_AF=0.0198;AMR_AF=0.0115;AFR_AF=0.0129;EUR_AF=0.0278;SAS_AF=0.0327;AA=C|||;VT=SNP
10	3394728	rs112611894	A	G	100	PASS	AC=279;AF=0.0557109;AN=5008;NS=2504;DP=17495;EAS_AF=0.0506;AMR_AF=0.0951;AFR_AF=0.0696;EUR_AF=0.0417;SAS_AF=0.0286;AA=A|||;VT=SNP
10	3394737	rs142569527	G	A	100	PASS	AC=113;AF=0.0225639;AN=5008;NS=2504;DP=17860;EAS_AF=0.0198;AMR_AF=0.0115;AFR_AF=0.0136;EUR_AF=0.0278;SAS_AF=0.0399;AA=G|||;VT=SNP
10	3395216	rs2182195	A	C	100	PASS	AC=1273;AF=0.254193;AN=5008;NS=2504;DP=21125;EAS_AF=0.3522;AMR_AF=0.281;AFR_AF=0.1649;EUR_AF=0.2336;SAS_AF=0.2761;AA=C|||;VT=SNP
10	3396090	rs7906503	G	A	100	PASS	AC=3083;AF=0.615615;AN=5008;NS=2504;DP=23437;EAS_AF=0.628;AMR_AF=0.6052;AFR_AF=0.5908;EUR_AF=0.5964;SAS_AF=0.6636;AA=G|||;VT=SNP
10	3396130	rs7893931	A	G	100	PASS	AC=2947;AF=0.588458;AN=5008;NS=2504;DP=23523;EAS_AF=0.629;AMR_AF=0.598;AFR_AF=0.4909;EUR_AF=0.5964;SAS_AF=0.6636;AA=A|||;VT=SNP
10	3396471	rs12412589	A	G	100	PASS	AC=1269;AF=0.253395;AN=5008;NS=2504;DP=21634;EAS_AF=0.3522;AMR_AF=0.281;AFR_AF=0.1611;EUR_AF=0.2346;SAS_AF=0.2761;AA=A|||;VT=SNP
10	3396472	rs12412590	A	G	100	PASS	AC=1397;AF=0.278954;AN=5008;NS=2504;DP=21691;EAS_AF=0.372;AMR_AF=0.2954;AFR_AF=0.1846;EUR_AF=0.2624;SAS_AF=0.316;AA=G|||;VT=SNP
10	3397341	rs715873	T	C	100	PASS	AC=1268;AF=0.253195;AN=5008;NS=2504;DP=18683;EAS_AF=0.3512;AMR_AF=0.281;AFR_AF=0.1619;EUR_AF=0.2346;SAS_AF=0.2751;AA=T|||;VT=SNP
10	3397417	rs1408985	C	T	100	PASS	AC=2311;AF=0.461462;AN=5008;NS=2504;DP=18845;EAS_AF=0.5774;AMR_AF=0.4726;AFR_AF=0.1944;EUR_AF=0.5388;SAS_AF=0.6155;AA=C|||;VT=SNP
10	3397728	rs11251861	G	T	100	PASS	AC=2311;AF=0.461462;AN=5008;NS=2504;DP=15224;EAS_AF=0.5774;AMR_AF=0.4726;AFR_AF=0.1944;EUR_AF=0.5388;SAS_AF=0.6155;AA=G|||;VT=SNP
10	3398355	rs139238135	C	T	100	PASS	AC=114;AF=0.0227636;AN=5008;NS=2504;DP=12665;EAS_AF=0.0198;AMR_AF=0.0115;AFR_AF=0.0144;EUR_AF=0.0278;SAS_AF=0.0399;AA=C|||;VT=SNP
10	3398356	rs141599021	A	G	100	PASS	AC=118;AF=0.0235623;AN=5008;NS=2504;DP=12704;EAS_AF=0.0198;AMR_AF=0.0115;AFR_AF=0.0174;EUR_AF=0.0278;SAS_AF=0.0399;AA=A|||;VT=SNP
10	3399877	rs7901930	C	T	100	PASS	AC=634;AF=0.126597;AN=5008;NS=2504;DP=19473;EAS_AF=0.0516;AMR_AF=0.1297;AFR_AF=0.298;EUR_AF=0.0577;SAS_AF=0.0409;AA=C|||;VT=SNP
10	3399915	rs7901949	C	G	100	PASS	AC=282;AF=0.0563099;AN=5008;NS=2504;DP=19389;EAS_AF=0.0506;AMR_AF=0.098;AFR_AF=0.0703;EUR_AF=0.0417;SAS_AF=0.0286;AA=C|||;VT=SNP
10	3399934	rs12415036	G	A	100	PASS	AC=1262;AF=0.251997;AN=5008;NS=2504;DP=19537;EAS_AF=0.3512;AMR_AF=0.2781;AFR_AF=0.1611;EUR_AF=0.2336;SAS_AF=0.273;AA=G|||;VT=SNP
10	3400516	rs4271299	A	G	100	PASS	AC=1374;AF=0.274361;AN=5008;NS=2504;DP=21803;EAS_AF=0.372;AMR_AF=0.2925;AFR_AF=0.171;EUR_AF=0.2614;SAS_AF=0.3139;AA=A|||;VT=SNP
10	3401059	rs11251863	A	G	100	PASS	AC=1278;AF=0.255192;AN=5008;NS=2504;DP=16497;EAS_AF=0.3522;AMR_AF=0.2839;AFR_AF=0.1687;EUR_AF=0.2336;SAS_AF=0.274;AA=A|||;VT=SNP
10	3401135	rs117025592	G	A	100	PASS	AC=98;AF=0.0195687;AN=5008;NS=2504;DP=14877;EAS_AF=0.0198;AMR_AF=0.0101;AFR_AF=0.0083;EUR_AF=0.0278;SAS_AF=0.0327;AA=A|||;VT=SNP
10	3401654	rs10904026	G	T	100	PASS	AC=317;AF=0.0632987;AN=5008;NS=2504;DP=16817;EAS_AF=0.0754;AMR_AF=0.0331;AFR_AF=0.003;EUR_AF=0.1133;SAS_AF=0.1022;AA=T|||;VT=SNP
10	3402334	rs2209500	A	G	100	PASS	AC=1386;AF=0.276757;AN=5008;NS=2504;DP=17759;EAS_AF=0.372;AMR_AF=0.2954;AFR_AF=0.1823;EUR_AF=0.2614;SAS_AF=0.3088;AA=A|||;VT=SNP
10	3402412	rs144021951	G	A	100	PASS	AC=105;AF=0.0209665;AN=5008;NS=2504;DP=18839;EAS_AF=0.0198;AMR_AF=0.0115;AFR_AF=0.0129;EUR_AF=0.0278;SAS_AF=0.0327;AA=G|||;VT=SNP
10	3402591	rs10508252	T	C	100	PASS	AC=1386;AF=0.276757;AN=5008;NS=2504;DP=17562;EAS_AF=0.372;AMR_AF=0.2954;AFR_AF=0.1823;EUR_AF=0.2614;SAS_AF=0.3088;AA=T|||;VT=SNP
10	3403140	rs4881162	G	A	100	PASS	AC=650;AF=0.129792;AN=5008;NS=2504;DP=19250;EAS_AF=0.0506;AMR_AF=0.1297;AFR_AF=0.3116;EUR_AF=0.0577;SAS_AF=0.0399;AA=G|||;VT=SNP
10	3403669	rs2104433	A	G	100	PASS	AC=2322;AF=0.463658;AN=5008;NS=2504;DP=19467;EAS_AF=0.5784;AMR_AF=0.4726;AFR_AF=0.1944;EUR_AF=0.5398;SAS_AF=0.6247;AA=A|||;VT=SNP
10	3404157	rs117099053	C	T	100	PASS	AC=99;AF=0.0197684;AN=5008;NS=2504;DP=17869;EAS_AF=0.0198;AMR_AF=0.0115;AFR_AF=0.0083;EUR_AF=0.0278;SAS_AF=0.0327;AA=C|||;VT=SNP
10	3404219	rs11251865	G	A	100	PASS	AC=1246;AF=0.248802;AN=5008;NS=2504;DP=19029;EAS_AF=0.3522;AMR_AF=0.2752;AFR_AF=0.1619;EUR_AF=0.2256;SAS_AF=0.2648;AA=g|||;VT=SNP
10	3405755	rs4881163	G	C	100	PASS	AC=654;AF=0.130591;AN=5008;NS=2504;DP=18356;EAS_AF=0.0506;AMR_AF=0.1326;AFR_AF=0.3132;EUR_AF=0.0577;SAS_AF=0.0399;AA=G|||;VT=SNP
10	3406037	rs10795030	T	C	100	PASS	AC=2342;AF=0.467652;AN=5008;NS=2504;DP=18231;EAS_AF=0.5804;AMR_AF=0.4769;AFR_AF=0.1944;EUR_AF=0.5467;SAS_AF=0.6329;AA=T|||;VT=SNP
10	3407280	rs11251866	T	C	100	PASS	AC=1384;AF=0.276358;AN=5008;NS=2504;DP=20649;EAS_AF=0.37;AMR_AF=0.2925;AFR_AF=0.1853;EUR_AF=0.2604;SAS_AF=0.3078;AA=T|||;VT=SNP
10	3407329	rs12773260	C	T	100	PASS	AC=1384;AF=0.276358;AN=5008;NS=2504;DP=19862;EAS_AF=0.37;AMR_AF=0.2925;AFR_AF=0.1853;EUR_AF=0.2604;SAS_AF=0.3078;AA=T|||;VT=SNP
10	3407661	rs12779983	T	C	100	PASS	AC=1384;AF=0.276358;AN=5008;NS=2504;DP=19555;EAS_AF=0.37;AMR_AF=0.2925;AFR_AF=0.1853;EUR_AF=0.2604;SAS_AF=0.3078;AA=T|||;VT=SNP
10	3408316	rs10904027	C	A	100	PASS	AC=1224;AF=0.244409;AN=5008;NS=2504;DP=20101;EAS_AF=0.3502;AMR_AF=0.2723;AFR_AF=0.1483;EUR_AF=0.2256;SAS_AF=0.2648;AA=C|||;VT=SNP
10	3408947	rs17135159	A	C	100	PASS	AC=1279;AF=0.255391;AN=5008;NS=2504;DP=17062;EAS_AF=0.3502;AMR_AF=0.281;AFR_AF=0.1717;EUR_AF=0.2336;SAS_AF=0.2751;AA=A|||;VT=SNP
10	3409961	rs10795031	C	T	100	PASS	AC=2315;AF=0.46226;AN=5008;NS=2504;DP=13387;EAS_AF=0.5784;AMR_AF=0.4726;AFR_AF=0.1936;EUR_AF=0.5388;SAS_AF=0.6196;AA=C|||;VT=SNP
10	3411158	rs118116115	G	C	100	PASS	AC=106;AF=0.0211661;AN=5008;NS=2504;DP=19431;EAS_AF=0.0198;AMR_AF=0.0115;AFR_AF=0.0136;EUR_AF=0.0278;SAS_AF=0.0327;AA=G|||;VT=SNP
10	3411423	rs11251868	C	T	100	PASS	AC=1263;AF=0.252196;AN=5008;NS=2504;DP=19025;EAS_AF=0.3512;AMR_AF=0.2824;AFR_AF=0.1589;EUR_AF=0.2386;SAS_AF=0.2689;AA=C|||;VT=SNP
10	3411616	rs10904028	G	A	100	PASS	AC=2285;AF=0.45627;AN=5008;NS=2504;DP=17116;EAS_AF=0.5754;AMR_AF=0.4553;AFR_AF=0.1936;EUR_AF=0.5258;SAS_AF=0.6176;AA=G|||;VT=SNP
10	3412116	rs79162117	A	G	100	PASS	AC=106;AF=0.0211661;AN=5008;NS=2504;DP=12646;EAS_AF=0.0198;AMR_AF=0.0115;AFR_AF=0.0136;EUR_AF=0.0278;SAS_AF=0.0327;AA=A|||;VT=SNP
10	3414277	rs117220371	G	A	100	PASS	AC=71;AF=0.0141773;AN=5008;NS=2504;DP=18003;EAS_AF=0.0198;AMR_AF=0.0043;AFR_AF=0.0083;EUR_AF=0.0129;SAS_AF=0.0245;AA=G|||;VT=SNP
10	3414492	rs118015832	C	T	100	PASS	AC=71;AF=0.0141773;AN=5008;NS=2504;DP=20517;EAS_AF=0.0198;AMR_AF=0.0043;AFR_AF=0.0083;EUR_AF=0.0129;SAS_AF=0.0245;AA=C|||;VT=SNP
10	3414676	rs6602047	A	T	100	PASS	AC=3365;AF=0.671925;AN=5008;NS=2504;DP=16333;EAS_AF=0.629;AMR_AF=0.6513;AFR_AF=0.6543;EUR_AF=0.7078;SAS_AF=0.7178;AA=T|||;VT=SNP
10	3415125	rs927750	G	T	100	PASS	AC=2127;AF=0.42472;AN=5008;NS=2504;DP=18446;EAS_AF=0.3522;AMR_AF=0.549;AFR_AF=0.1634;EUR_AF=0.6123;SAS_AF=0.5716;AA=G|||;VT=SNP
10	3416737	rs7090790	A	G	100	PASS	AC=1047;AF=0.209065;AN=5008;NS=2504;DP=20466;EAS_AF=0.3681;AMR_AF=0.2579;AFR_AF=0.0575;EUR_AF=0.165;SAS_AF=0.2607;AA=A|||;VT=SNP
10	3417554	rs12781841	C	T	100	PASS	AC=1045;AF=0.208666;AN=5008;NS=2504;DP=16728;EAS_AF=0.3671;AMR_AF=0.2421;AFR_AF=0.0885;EUR_AF=0.1342;SAS_AF=0.2607;AA=c|||;VT=SNP
10	3418124	rs1570854	C	T	100	PASS	AC=2511;AF=0.501398;AN=5008;NS=2504;DP=21420;EAS_AF=0.6091;AMR_AF=0.5576;AFR_AF=0.1884;EUR_AF=0.6282;SAS_AF=0.6431;AA=C|||;VT=SNP
10	3419023	rs67117895	G	A	100	PASS	AC=660;AF=0.131789;AN=5008;NS=2504;DP=17864;EAS_AF=0.003;AMR_AF=0.098;AFR_AF=0.357;EUR_AF=0.0795;SAS_AF=0.0378;AA=G|||;VT=SNP
10	3419952	rs7085371	G	A	100	PASS	AC=998;AF=0.199281;AN=5008;NS=2504;DP=18246;EAS_AF=0.3671;AMR_AF=0.2421;AFR_AF=0.0537;EUR_AF=0.1342;SAS_AF=0.2597;AA=G|||;VT=SNP
10	3420399	rs10795032	T	C	100	PASS	AC=2514;AF=0.501997;AN=5008;NS=2504;DP=15348;EAS_AF=0.6081;AMR_AF=0.5605;AFR_AF=0.1884;EUR_AF=0.6282;SAS_AF=0.6452;AA=T|||;VT=SNP
10	3424440	rs11251870	G	A	100	PASS	AC=4419;AF=0.882388;AN=5008;NS=2504;DP=10561;EAS_AF=0.9802;AMR_AF=0.9121;AFR_AF=0.7421;EUR_AF=0.8698;SAS_AF=0.9632;AA=a|||;VT=SNP
10	3429289	rs10904029	G	T	100	PASS	AC=1038;AF=0.207268;AN=5008;NS=2504;DP=22450;EAS_AF=0.3681;AMR_AF=0.2522;AFR_AF=0.0635;EUR_AF=0.164;SAS_AF=0.2485;AA=G|||;VT=SNP
10	3429328	rs7898173	G	A	100	PASS	AC=389;AF=0.0776757;AN=5008;NS=2504;DP=20790;EAS_AF=0.0486;AMR_AF=0.0879;AFR_AF=0.0038;EUR_AF=0.164;SAS_AF=0.1115;AA=G|||;VT=SNP
10	3430759	rs10751923	A	G	100	PASS	AC=2554;AF=0.509984;AN=5008;NS=2504;DP=18595;EAS_AF=0.6081;AMR_AF=0.5663;AFR_AF=0.1884;EUR_AF=0.6431;SAS_AF=0.6667;AA=A|||;VT=SNP
10	3430951	rs10508253	T	G	100	PASS	AC=1069;AF=0.213458;AN=5008;NS=2504;DP=17028;EAS_AF=0.3671;AMR_AF=0.2536;AFR_AF=0.0968;EUR_AF=0.1581;SAS_AF=0.2413;AA=T|||;VT=SNP
10	3431424	rs10904030	T	C	100	PASS	AC=964;AF=0.192492;AN=5008;NS=2504;DP=13865;EAS_AF=0.3671;AMR_AF=0.2464;AFR_AF=0.0159;EUR_AF=0.1581;SAS_AF=0.2485;AA=T|||;VT=SNP
10	3432703	rs35459638	A	C	100	PASS	AC=1064;AF=0.21246;AN=5008;NS=2504;DP=15259;EAS_AF=0.3671;AMR_AF=0.2507;AFR_AF=0.0923;EUR_AF=0.1581;SAS_AF=0.2444;AA=A|||;VT=SNP
10	3433224	rs4486528	G	A	100	PASS	AC=2543;AF=0.507788;AN=5008;NS=2504;DP=19922;EAS_AF=0.6081;AMR_AF=0.5634;AFR_AF=0.1891;EUR_AF=0.6421;SAS_AF=0.6575;AA=G|||;VT=SNP
10	3436109	rs11251873	A	G	100	PASS	AC=1104;AF=0.220447;AN=5008;NS=2504;DP=19411;EAS_AF=0.37;AMR_AF=0.2608;AFR_AF=0.1014;EUR_AF=0.164;SAS_AF=0.2566;AA=A|||;VT=SNP
10	3439835	rs12763688	C	T	100	PASS	AC=1004;AF=0.200479;AN=5008;NS=2504;DP=19645;EAS_AF=0.3671;AMR_AF=0.2507;AFR_AF=0.0605;EUR_AF=0.1581;SAS_AF=0.226;AA=C|||;VT=SNP
10	3440382	rs66462211	C	T	100	PASS	AC=998;AF=0.199281;AN=5008;NS=2504;DP=17288;EAS_AF=0.3661;AMR_AF=0.2507;AFR_AF=0.0567;EUR_AF=0.1581;SAS_AF=0.226;AA=C|||;VT=SNP
10	3441806	rs8181300	G	T	100	PASS	AC=2561;AF=0.511382;AN=5008;NS=2504;DP=17350;EAS_AF=0.6498;AMR_AF=0.5663;AFR_AF=0.1876;EUR_AF=0.6272;SAS_AF=0.6483;AA=T|||;VT=SNP
10	3442533	rs17135209	C	T	100	PASS	AC=1007;AF=0.201078;AN=5008;NS=2504;DP=17171;EAS_AF=0.3859;AMR_AF=0.1066;AFR_AF=0.0855;EUR_AF=0.1789;SAS_AF=0.2566;AA=C|||;VT=SNP
10	3442998	rs61830471	C	T	100	PASS	AC=1328;AF=0.265176;AN=5008;NS=2504;DP=15992;EAS_AF=0.2183;AMR_AF=0.4265;AFR_AF=0.0877;EUR_AF=0.3837;SAS_AF=0.317;AA=C|||;VT=SNP
10	3444489	rs10508254	G	A	100	PASS	AC=1985;AF=0.396366;AN=5008;NS=2504;DP=19629;EAS_AF=0.4425;AMR_AF=0.2738;AFR_AF=0.3964;EUR_AF=0.4076;SAS_AF=0.4243;AA=A|||;VT=SNP
10	3444851	rs10508255	A	G	100	PASS	AC=1094;AF=0.21845;AN=5008;NS=2504;DP=19083;EAS_AF=0.4018;AMR_AF=0.111;AFR_AF=0.1157;EUR_AF=0.1958;SAS_AF=0.2679;AA=A|||;VT=SNP
10	3445054	rs10508256	C	G	100	PASS	AC=1052;AF=0.210064;AN=5008;NS=2504;DP=20263;EAS_AF=0.3978;AMR_AF=0.1095;AFR_AF=0.0885;EUR_AF=0.1968;SAS_AF=0.2658;AA=C|||;VT=SNP
10	3445668	rs7079024	C	T	100	PASS	AC=2584;AF=0.515974;AN=5008;NS=2504;DP=15969;EAS_AF=0.5744;AMR_AF=0.7104;AFR_AF=0.1899;EUR_AF=0.6352;SAS_AF=0.636;AA=C|||;VT=SNP
10	3445952	rs76719981	A	T	100	PASS	AC=1171;AF=0.233826;AN=5008;NS=2504;DP=16415;EAS_AF=0.4187;AMR_AF=0.1167;AFR_AF=0.1415;EUR_AF=0.2018;SAS_AF=0.2843;AA=A|||;VT=SNP
10	3446632	rs112841237	C	T	100	PASS	AC=1120;AF=0.223642;AN=5008;NS=2504;DP=18214;EAS_AF=0.4236;AMR_AF=0.1124;AFR_AF=0.1248;EUR_AF=0.1869;SAS_AF=0.2679;AA=C|||;VT=SNP
10	3447072	rs10795033	C	T	100	PASS	AC=2658;AF=0.530751;AN=5008;NS=2504;DP=18514;EAS_AF=0.5724;AMR_AF=0.7133;AFR_AF=0.2466;EUR_AF=0.6342;SAS_AF=0.636;AA=C|||;VT=SNP
10	3448187	rs11591499	A	G	100	PASS	AC=626;AF=0.125;AN=5008;NS=2504;DP=17412;EAS_AF=0.119;AMR_AF=0.1037;AFR_AF=0.0272;EUR_AF=0.1829;SAS_AF=0.2188;AA=A|||;VT=SNP
10	3450818	rs79796594	C	T	100	PASS	AC=1201;AF=0.239816;AN=5008;NS=2504;DP=10783;EAS_AF=0.4226;AMR_AF=0.1167;AFR_AF=0.1672;EUR_AF=0.1948;SAS_AF=0.2832;AA=c|||;VT=SNP
10	3451620	rs76152180	C	T	100	PASS	AC=230;AF=0.0459265;AN=5008;NS=2504;DP=17743;EAS_AF=0.002;AMR_AF=0.0562;AFR_AF=0.0053;EUR_AF=0.0646;SAS_AF=0.1196;AA=c|||;VT=SNP
10	3451843	rs80001241	T	C	100	PASS	AC=1214;AF=0.242412;AN=5008;NS=2504;DP=19262;EAS_AF=0.4246;AMR_AF=0.1182;AFR_AF=0.1679;EUR_AF=0.2018;SAS_AF=0.2853;AA=c|||;VT=SNP
10	3452055	rs77833791	C	A	100	PASS	AC=1216;AF=0.242812;AN=5008;NS=2504;DP=22070;EAS_AF=0.4246;AMR_AF=0.1182;AFR_AF=0.1687;EUR_AF=0.2028;SAS_AF=0.2853;AA=C|||;VT=SNP
10	3453177	rs7917213	T	C	100	PASS	AC=1215;AF=0.242612;AN=5008;NS=2504;DP=22199;EAS_AF=0.4246;AMR_AF=0.1182;AFR_AF=0.1687;EUR_AF=0.2018;SAS_AF=0.2853;AA=C|||;VT=SNP
10	3453203	rs7913248	A	G	100	PASS	AC=1216;AF=0.242812;AN=5008;NS=2504;DP=22961;EAS_AF=0.4246;AMR_AF=0.1196;AFR_AF=0.1687;EUR_AF=0.2018;SAS_AF=0.2853;AA=G|||;VT=SNP
10	3454147	rs1538098	G	A	100	PASS	AC=1177;AF=0.235024;AN=5008;NS=2504;DP=19834;EAS_AF=0.4246;AMR_AF=0.1167;AFR_AF=0.1392;EUR_AF=0.2018;SAS_AF=0.2873;AA=G|||;VT=SNP
10	3454407	rs58790415	T	C	100	PASS	AC=1217;AF=0.243011;AN=5008;NS=2504;DP=19081;EAS_AF=0.4246;AMR_AF=0.121;AFR_AF=0.1687;EUR_AF=0.2018;SAS_AF=0.2853;AA=T|||;VT=SNP
10	3454524	rs57470768	C	A	100	PASS	AC=1216;AF=0.242812;AN=5008;NS=2504;DP=19937;EAS_AF=0.4246;AMR_AF=0.1196;AFR_AF=0.1687;EUR_AF=0.2018;SAS_AF=0.2853;AA=C|||;VT=SNP
10	3454996	rs76749458	G	A	100	PASS	AC=1241;AF=0.247804;AN=5008;NS=2504;DP=15068;EAS_AF=0.4246;AMR_AF=0.1282;AFR_AF=0.1687;EUR_AF=0.2197;SAS_AF=0.2863;AA=A|||;VT=SNP
10	3455154	rs4880612	C	T	100	PASS	AC=2669;AF=0.532947;AN=5008;NS=2504;DP=16403;EAS_AF=0.5724;AMR_AF=0.7161;AFR_AF=0.2534;EUR_AF=0.6352;SAS_AF=0.635;AA=C|||;VT=SNP
10	3455213	rs79287362	C	T	100	PASS	AC=1211;AF=0.241813;AN=5008;NS=2504;DP=17230;EAS_AF=0.4246;AMR_AF=0.1182;AFR_AF=0.1657;EUR_AF=0.2018;SAS_AF=0.2853;AA=C|||;VT=SNP
10	3456223	rs7915980	G	A	100	PASS	AC=2675;AF=0.534145;AN=5008;NS=2504;DP=21972;EAS_AF=0.5734;AMR_AF=0.7161;AFR_AF=0.2557;EUR_AF=0.6352;SAS_AF=0.637;AA=A|||;VT=SNP
10	3456317	rs11251876	C	T	100	PASS	AC=1700;AF=0.339457;AN=5008;NS=2504;DP=17953;EAS_AF=0.4325;AMR_AF=0.1542;AFR_AF=0.4781;EUR_AF=0.2237;SAS_AF=0.3067;AA=c|||;VT=SNP
10	3456461	rs7903436	A	G	100	PASS	AC=2745;AF=0.548123;AN=5008;NS=2504;DP=20355;EAS_AF=0.5754;AMR_AF=0.7277;AFR_AF=0.2927;EUR_AF=0.6471;SAS_AF=0.636;AA=A|||;VT=SNP
10	3457047	rs4880615	A	G	100	PASS	AC=3850;AF=0.76877;AN=5008;NS=2504;DP=4301;EAS_AF=0.9762;AMR_AF=0.8357;AFR_AF=0.4198;EUR_AF=0.8419;SAS_AF=0.9039;AA=G|||;VT=SNP
10	3457097	rs4881165	C	T	100	PASS	AC=3837;AF=0.766174;AN=5008;NS=2504;DP=13974;EAS_AF=0.9762;AMR_AF=0.8329;AFR_AF=0.4198;EUR_AF=0.831;SAS_AF=0.9039;AA=T|||;VT=SNP
10	3457288	rs7901480	C	T	100	PASS	AC=3621;AF=0.723043;AN=5008;NS=2504;DP=23264;EAS_AF=0.9752;AMR_AF=0.8156;AFR_AF=0.2685;EUR_AF=0.83;SAS_AF=0.9018;AA=C|||;VT=SNP
10	3457386	rs7901618	C	A	100	PASS	AC=3662;AF=0.73123;AN=5008;NS=2504;DP=16882;EAS_AF=0.9762;AMR_AF=0.8228;AFR_AF=0.2943;EUR_AF=0.831;SAS_AF=0.9018;AA=C|||;VT=SNP
10	3457876	rs10795035	G	A	100	PASS	AC=3650;AF=0.728834;AN=5008;NS=2504;DP=13950;EAS_AF=0.9762;AMR_AF=0.8213;AFR_AF=0.2859;EUR_AF=0.831;SAS_AF=0.9018;AA=G|||;VT=SNP
10	3458282	rs10795036	T	C	100	PASS	AC=3869;AF=0.772564;AN=5008;NS=2504;DP=15093;EAS_AF=0.9762;AMR_AF=0.8487;AFR_AF=0.4191;EUR_AF=0.8439;SAS_AF=0.9131;AA=T|||;VT=SNP
10	3458540	rs10795038	G	A	100	PASS	AC=3856;AF=0.769968;AN=5008;NS=2504;DP=18810;EAS_AF=0.9762;AMR_AF=0.8458;AFR_AF=0.4191;EUR_AF=0.833;SAS_AF=0.9131;AA=A|||;VT=SNP
10	3458563	rs10795039	A	G	100	PASS	AC=3874;AF=0.773562;AN=5008;NS=2504;DP=17513;EAS_AF=0.9772;AMR_AF=0.8501;AFR_AF=0.4289;EUR_AF=0.834;SAS_AF=0.9131;AA=A|||;VT=SNP
10	3458603	rs7068437	G	C	100	PASS	AC=3874;AF=0.773562;AN=5008;NS=2504;DP=17109;EAS_AF=0.9772;AMR_AF=0.8501;AFR_AF=0.4289;EUR_AF=0.834;SAS_AF=0.9131;AA=G|||;VT=SNP
10	3458722	rs7092993	T	G	100	PASS	AC=3699;AF=0.738618;AN=5008;NS=2504;DP=19631;EAS_AF=0.9762;AMR_AF=0.8329;AFR_AF=0.3071;EUR_AF=0.833;SAS_AF=0.9131;AA=T|||;VT=SNP
10	3458842	rs7093269	T	G	100	PASS	AC=3856;AF=0.769968;AN=5008;NS=2504;DP=18858;EAS_AF=0.9762;AMR_AF=0.8458;AFR_AF=0.4191;EUR_AF=0.833;SAS_AF=0.9131;AA=T|||;VT=SNP
10	3459734	rs10904031	A	C	100	PASS	AC=3832;AF=0.765176;AN=5008;NS=2504;DP=9161;EAS_AF=0.9762;AMR_AF=0.8329;AFR_AF=0.4191;EUR_AF=0.829;SAS_AF=0.9018;AA=A|||;VT=SNP
10	3460157	rs10751927	T	C	100	PASS	AC=3818;AF=0.76238;AN=5008;NS=2504;DP=14105;EAS_AF=0.9613;AMR_AF=0.8329;AFR_AF=0.4198;EUR_AF=0.829;SAS_AF=0.9018;AA=C|||;VT=SNP
10	3460926	rs2210964	C	T	100	PASS	AC=3832;AF=0.765176;AN=5008;NS=2504;DP=15380;EAS_AF=0.9762;AMR_AF=0.8329;AFR_AF=0.4191;EUR_AF=0.829;SAS_AF=0.9018;AA=T|||;VT=SNP
10	3461010	rs2210963	T	A	100	PASS	AC=3661;AF=0.73103;AN=5008;NS=2504;DP=14178;EAS_AF=0.9762;AMR_AF=0.8213;AFR_AF=0.2958;EUR_AF=0.829;SAS_AF=0.9018;AA=T|||;VT=SNP
10	3461323	rs10795040	G	A	100	PASS	AC=3651;AF=0.729034;AN=5008;NS=2504;DP=15628;EAS_AF=0.9762;AMR_AF=0.8213;AFR_AF=0.2882;EUR_AF=0.829;SAS_AF=0.9018;AA=G|||;VT=SNP
10	3461480	rs10795041	T	G	100	PASS	AC=3831;AF=0.764976;AN=5008;NS=2504;DP=19081;EAS_AF=0.9762;AMR_AF=0.8329;AFR_AF=0.4183;EUR_AF=0.829;SAS_AF=0.9018;AA=G|||;VT=SNP
10	3461486	rs10795042	G	C	100	PASS	AC=3831;AF=0.764976;AN=5008;NS=2504;DP=19261;EAS_AF=0.9762;AMR_AF=0.8329;AFR_AF=0.4183;EUR_AF=0.829;SAS_AF=0.9018;AA=C|||;VT=SNP
10	3461501	rs10795043	T	A	100	PASS	AC=3832;AF=0.765176;AN=5008;NS=2504;DP=19010;EAS_AF=0.9762;AMR_AF=0.8329;AFR_AF=0.4191;EUR_AF=0.829;SAS_AF=0.9018;AA=a|||;VT=SNP
10	3461722	rs10795044	T	C	100	PASS	AC=3832;AF=0.765176;AN=5008;NS=2504;DP=18188;EAS_AF=0.9762;AMR_AF=0.8329;AFR_AF=0.4191;EUR_AF=0.829;SAS_AF=0.9018;AA=t|||;VT=SNP
10	3462223	rs10751928	T	C	100	PASS	AC=3840;AF=0.766773;AN=5008;NS=2504;DP=19340;EAS_AF=0.9762;AMR_AF=0.8329;AFR_AF=0.4206;EUR_AF=0.834;SAS_AF=0.9029;AA=C|||;VT=SNP
10	3462706	rs11251880	C	T	100	PASS	AC=1093;AF=0.218251;AN=5008;NS=2504;DP=20495;EAS_AF=0.4018;AMR_AF=0.1124;AFR_AF=0.1172;EUR_AF=0.1938;SAS_AF=0.2658;AA=C|||;VT=SNP
10	3463404	rs10904033	G	A	100	PASS	AC=3647;AF=0.728235;AN=5008;NS=2504;DP=20365;EAS_AF=0.9762;AMR_AF=0.8199;AFR_AF=0.2859;EUR_AF=0.829;SAS_AF=0.9018;AA=G|||;VT=SNP
10	3463511	rs10904034	T	G	100	PASS	AC=3830;AF=0.764776;AN=5008;NS=2504;DP=19792;EAS_AF=0.9762;AMR_AF=0.8329;AFR_AF=0.4175;EUR_AF=0.829;SAS_AF=0.9018;AA=G|||;VT=SNP
10	3463569	rs72765335	C	T	100	PASS	AC=425;AF=0.0848642;AN=5008;NS=2504;DP=20274;EAS_AF=0.0466;AMR_AF=0.1095;AFR_AF=0.0045;EUR_AF=0.1819;SAS_AF=0.1155;AA=C|||;VT=SNP
10	3464129	rs4147145	G	A	100	PASS	AC=3826;AF=0.763978;AN=5008;NS=2504;DP=18964;EAS_AF=0.9762;AMR_AF=0.8314;AFR_AF=0.4153;EUR_AF=0.829;SAS_AF=0.9018;AA=g|||;VT=SNP
10	3464250	rs4147144	G	A	100	PASS	AC=3647;AF=0.728235;AN=5008;NS=2504;DP=18536;EAS_AF=0.9762;AMR_AF=0.8199;AFR_AF=0.2859;EUR_AF=0.829;SAS_AF=0.9018;AA=G|||;VT=SNP
10	3464325	rs4147143	G	A	100	PASS	AC=3830;AF=0.764776;AN=5008;NS=2504;DP=17810;EAS_AF=0.9762;AMR_AF=0.8329;AFR_AF=0.4175;EUR_AF=0.829;SAS_AF=0.9018;AA=g|||;VT=SNP
10	3464568	rs10795045	C	A	100	PASS	AC=3830;AF=0.764776;AN=5008;NS=2504;DP=18584;EAS_AF=0.9762;AMR_AF=0.8329;AFR_AF=0.4175;EUR_AF=0.829;SAS_AF=0.9018;AA=A|||;VT=SNP
10	3464722	rs4881166	G	A	100	PASS	AC=3830;AF=0.764776;AN=5008;NS=2504;DP=16325;EAS_AF=0.9762;AMR_AF=0.8329;AFR_AF=0.4175;EUR_AF=0.829;SAS_AF=0.9018;AA=G|||;VT=SNP
10	3464770	rs4881167	G	A	100	PASS	AC=3826;AF=0.763978;AN=5008;NS=2504;DP=16342;EAS_AF=0.9762;AMR_AF=0.8314;AFR_AF=0.4153;EUR_AF=0.829;SAS_AF=0.9018;AA=G|||;VT=SNP
10	3465856	rs111763673	C	T	100	PASS	AC=239;AF=0.0477236;AN=5008;NS=2504;DP=19667;EAS_AF=0.002;AMR_AF=0.0562;AFR_AF=0.0053;EUR_AF=0.0646;SAS_AF=0.1288;AA=C|||;VT=SNP
10	3465866	rs17221368	T	C	100	PASS	AC=1068;AF=0.213259;AN=5008;NS=2504;DP=19757;EAS_AF=0.1786;AMR_AF=0.3631;AFR_AF=0.0567;EUR_AF=0.2833;SAS_AF=0.2822;AA=T|||;VT=SNP
10	3466499	rs11819416	C	A	100	PASS	AC=1061;AF=0.211861;AN=5008;NS=2504;DP=14709;EAS_AF=0.1766;AMR_AF=0.3631;AFR_AF=0.0567;EUR_AF=0.2823;SAS_AF=0.2781;AA=C|||;VT=SNP
10	3467189	rs945797	C	T	100	PASS	AC=3589;AF=0.716653;AN=5008;NS=2504;DP=18799;EAS_AF=0.9762;AMR_AF=0.8112;AFR_AF=0.2821;EUR_AF=0.8121;SAS_AF=0.8712;AA=C|||;VT=SNP
10	3472054	rs10904038	C	T	100	PASS	AC=3590;AF=0.716853;AN=5008;NS=2504;DP=18329;EAS_AF=0.9762;AMR_AF=0.8228;AFR_AF=0.2799;EUR_AF=0.8141;SAS_AF=0.865;AA=T|||;VT=SNP
10	3473734	rs76907951	G	T	100	PASS	AC=1040;AF=0.207668;AN=5008;NS=2504;DP=19979;EAS_AF=0.3988;AMR_AF=0.1052;AFR_AF=0.118;EUR_AF=0.1799;SAS_AF=0.2331;AA=G|||;VT=SNP
10	3474053	rs11592348	C	T	100	PASS	AC=1039;AF=0.207468;AN=5008;NS=2504;DP=19873;EAS_AF=0.3988;AMR_AF=0.1052;AFR_AF=0.1165;EUR_AF=0.1799;SAS_AF=0.2342;AA=C|||;VT=SNP
10	3475318	rs10904040	G	A	100	PASS	AC=911;AF=0.181909;AN=5008;NS=2504;DP=19529;EAS_AF=0.3472;AMR_AF=0.2248;AFR_AF=0.0106;EUR_AF=0.165;SAS_AF=0.2301;AA=G|||;VT=SNP
10	3482498	rs7084941	A	G	100	PASS	AC=1049;AF=0.209465;AN=5008;NS=2504;DP=18309;EAS_AF=0.1736;AMR_AF=0.353;AFR_AF=0.0545;EUR_AF=0.2833;SAS_AF=0.2781;AA=A|||;VT=SNP
10	3484352	rs10795047	C	G	100	PASS	AC=1521;AF=0.303714;AN=5008;NS=2504;DP=15354;EAS_AF=0.6617;AMR_AF=0.255;AFR_AF=0.1044;EUR_AF=0.169;SAS_AF=0.3773;AA=C|||;VT=SNP
10	3484416	rs12415614	T	C	100	PASS	AC=1749;AF=0.349241;AN=5008;NS=2504;DP=17864;EAS_AF=0.1696;AMR_AF=0.5259;AFR_AF=0.3684;EUR_AF=0.496;SAS_AF=0.2321;AA=C|||;VT=SNP
10	3484881	rs7920115	C	T	100	PASS	AC=2590;AF=0.517173;AN=5008;NS=2504;DP=19200;EAS_AF=0.6052;AMR_AF=0.379;AFR_AF=0.59;EUR_AF=0.492;SAS_AF=0.4519;AA=c|||;VT=SNP
10	3485229	rs17135258	G	A	100	PASS	AC=2003;AF=0.39996;AN=5008;NS=2504;DP=19661;EAS_AF=0.4782;AMR_AF=0.3012;AFR_AF=0.6573;EUR_AF=0.2594;SAS_AF=0.1861;AA=G|||;VT=SNP
10	3485609	rs60032423	A	T	100	PASS	AC=1612;AF=0.321885;AN=5008;NS=2504;DP=21107;EAS_AF=0.4792;AMR_AF=0.2579;AFR_AF=0.4349;EUR_AF=0.2296;SAS_AF=0.1472;AA=A|||;VT=SNP
10	3485839	rs11251887	G	A	100	PASS	AC=801;AF=0.159944;AN=5008;NS=2504;DP=23106;EAS_AF=0.4792;AMR_AF=0.1196;AFR_AF=0.0295;EUR_AF=0.0746;SAS_AF=0.1237;AA=G|||;VT=SNP
10	3485920	rs7067778	C	A	100	PASS	AC=2762;AF=0.551518;AN=5008;NS=2504;DP=22962;EAS_AF=0.501;AMR_AF=0.6902;AFR_AF=0.1846;EUR_AF=0.7356;SAS_AF=0.8119;AA=C|||;VT=SNP
10	3486273	rs7082678	T	C	100	PASS	AC=1060;AF=0.211661;AN=5008;NS=2504;DP=20549;EAS_AF=0.4802;AMR_AF=0.1441;AFR_AF=0.1906;EUR_AF=0.0994;SAS_AF=0.1268;AA=T|||;VT=SNP
10	3486900	rs11251889	C	T	100	PASS	AC=1016;AF=0.202875;AN=5008;NS=2504;DP=15646;EAS_AF=0.4802;AMR_AF=0.1383;AFR_AF=0.1634;EUR_AF=0.0964;SAS_AF=0.1258;AA=C|||;VT=SNP
10	3487425	rs4881170	A	C	100	PASS	AC=2207;AF=0.440695;AN=5008;NS=2504;DP=18916;EAS_AF=0.5188;AMR_AF=0.3213;AFR_AF=0.7171;EUR_AF=0.2922;SAS_AF=0.2239;AA=C|||;VT=SNP
10	3488484	rs883634	A	G	100	PASS	AC=1800;AF=0.359425;AN=5008;NS=2504;DP=14977;EAS_AF=0.502;AMR_AF=0.2767;AFR_AF=0.4977;EUR_AF=0.2565;SAS_AF=0.1902;AA=A|||;VT=SNP
10	3488513	rs883633	C	T	100	PASS	AC=2087;AF=0.416733;AN=5008;NS=2504;DP=13965;EAS_AF=0.501;AMR_AF=0.3112;AFR_AF=0.6657;EUR_AF=0.2833;SAS_AF=0.2055;AA=C|||;VT=SNP
10	3488883	rs11251890	G	A	100	PASS	AC=1754;AF=0.35024;AN=5008;NS=2504;DP=17578;EAS_AF=0.502;AMR_AF=0.2752;AFR_AF=0.4705;EUR_AF=0.2545;SAS_AF=0.183;AA=G|||;VT=SNP
10	3489133	rs1890072	G	A	100	PASS	AC=2759;AF=0.550919;AN=5008;NS=2504;DP=15896;EAS_AF=0.4812;AMR_AF=0.6787;AFR_AF=0.2496;EUR_AF=0.7107;SAS_AF=0.7751;AA=G|||;VT=SNP
10	3489903	rs12249944	G	T	100	PASS	AC=969;AF=0.19349;AN=5008;NS=2504;DP=16613;EAS_AF=0.1081;AMR_AF=0.1427;AFR_AF=0.1573;EUR_AF=0.2654;SAS_AF=0.2924;AA=G|||;VT=SNP
10	3490398	rs7068025	T	C	100	PASS	AC=2188;AF=0.436901;AN=5008;NS=2504;DP=18682;EAS_AF=0.5179;AMR_AF=0.3228;AFR_AF=0.702;EUR_AF=0.2922;SAS_AF=0.2249;AA=C|||;VT=SNP
10	3490587	rs7068283	T	C	100	PASS	AC=2096;AF=0.41853;AN=5008;NS=2504;DP=20849;EAS_AF=0.502;AMR_AF=0.3141;AFR_AF=0.6679;EUR_AF=0.2863;SAS_AF=0.2055;AA=C|||;VT=SNP
10	3490932	rs7894316	T	C	100	PASS	AC=2096;AF=0.41853;AN=5008;NS=2504;DP=17834;EAS_AF=0.502;AMR_AF=0.3141;AFR_AF=0.6679;EUR_AF=0.2863;SAS_AF=0.2055;AA=C|||;VT=SNP
10	3491719	rs55725670	A	G	100	PASS	AC=2154;AF=0.430112;AN=5008;NS=2504;DP=16257;EAS_AF=0.5188;AMR_AF=0.3184;AFR_AF=0.6823;EUR_AF=0.2873;SAS_AF=0.2239;AA=a|||;VT=SNP
10	3492476	rs11251896	G	A	100	PASS	AC=1655;AF=0.330471;AN=5008;NS=2504;DP=18333;EAS_AF=0.4841;AMR_AF=0.2709;AFR_AF=0.4115;EUR_AF=0.2545;SAS_AF=0.183;AA=G|||;VT=SNP
10	3492570	rs11251897	T	C	100	PASS	AC=2073;AF=0.413938;AN=5008;NS=2504;DP=20121;EAS_AF=0.4841;AMR_AF=0.3127;AFR_AF=0.6679;EUR_AF=0.2833;SAS_AF=0.2045;AA=C|||;VT=SNP
10	3492888	rs4881171	G	A	100	PASS	AC=1141;AF=0.227835;AN=5008;NS=2504;DP=21797;EAS_AF=0.4821;AMR_AF=0.1614;AFR_AF=0.1997;EUR_AF=0.1193;SAS_AF=0.1626;AA=A|||;VT=SNP
10	3493666	rs10795048	T	C	100	PASS	AC=2086;AF=0.416534;AN=5008;NS=2504;DP=21414;EAS_AF=0.502;AMR_AF=0.3141;AFR_AF=0.6604;EUR_AF=0.2863;SAS_AF=0.2055;AA=C|||;VT=SNP
10	3493718	rs10795049	C	T	100	PASS	AC=1760;AF=0.351438;AN=5008;NS=2504;DP=20741;EAS_AF=0.501;AMR_AF=0.2795;AFR_AF=0.4682;EUR_AF=0.2604;SAS_AF=0.184;AA=C|||;VT=SNP
10	3494097	rs10904044	C	T	100	PASS	AC=2169;AF=0.433107;AN=5008;NS=2504;DP=22126;EAS_AF=0.501;AMR_AF=0.3228;AFR_AF=0.7012;EUR_AF=0.2922;SAS_AF=0.2239;AA=T|||;VT=SNP
10	3494886	rs11251898	G	T	100	PASS	AC=1472;AF=0.29393;AN=5008;NS=2504;DP=16985;EAS_AF=0.6855;AMR_AF=0.2695;AFR_AF=0.1241;EUR_AF=0.1322;SAS_AF=0.3037;AA=G|||;VT=SNP
10	3494971	rs72635999	T	G	100	PASS	AC=678;AF=0.135383;AN=5008;NS=2504;DP=16335;EAS_AF=0.2054;AMR_AF=0.147;AFR_AF=0.0961;EUR_AF=0.0537;SAS_AF=0.1922;AA=T|||;VT=SNP
10	3495037	rs4881172	T	C	100	PASS	AC=2631;AF=0.525359;AN=5008;NS=2504;DP=15220;EAS_AF=0.7054;AMR_AF=0.4553;AFR_AF=0.6589;EUR_AF=0.337;SAS_AF=0.4029;AA=C|||;VT=SNP
10	3495382	rs1890073	G	A	100	PASS	AC=664;AF=0.132588;AN=5008;NS=2504;DP=18075;EAS_AF=0.2044;AMR_AF=0.147;AFR_AF=0.0862;EUR_AF=0.0537;SAS_AF=0.1922;AA=G|||;VT=SNP
10	3495525	rs921414	G	C	100	PASS	AC=664;AF=0.132588;AN=5008;NS=2504;DP=18638;EAS_AF=0.2044;AMR_AF=0.1484;AFR_AF=0.0862;EUR_AF=0.0527;SAS_AF=0.1922;AA=G|||;VT=SNP
10	3496301	rs12049661	A	G	100	PASS	AC=2541;AF=0.507388;AN=5008;NS=2504;DP=11843;EAS_AF=0.6429;AMR_AF=0.4294;AFR_AF=0.6589;EUR_AF=0.329;SAS_AF=0.4018;AA=g|||;VT=SNP
10	3496426	rs17135269	C	T	100	PASS	AC=636;AF=0.126997;AN=5008;NS=2504;DP=14623;EAS_AF=0.125;AMR_AF=0.1398;AFR_AF=0.1036;EUR_AF=0.0676;SAS_AF=0.2127;AA=c|||;VT=SNP
10	3496772	rs60977746	A	G	100	PASS	AC=2666;AF=0.532348;AN=5008;NS=2504;DP=14970;EAS_AF=0.6438;AMR_AF=0.4467;AFR_AF=0.7315;EUR_AF=0.341;SAS_AF=0.4059;AA=G|||;VT=SNP
10	3498982	rs12250998	A	G	100	PASS	AC=2658;AF=0.530751;AN=5008;NS=2504;DP=32695;EAS_AF=0.6429;AMR_AF=0.4409;AFR_AF=0.7315;EUR_AF=0.337;SAS_AF=0.407;AA=-|||;VT=SNP
10	3499052	rs12244869	C	G	100	PASS	AC=2615;AF=0.522165;AN=5008;NS=2504;DP=30637;EAS_AF=0.6419;AMR_AF=0.4323;AFR_AF=0.7065;EUR_AF=0.335;SAS_AF=0.4059;AA=-|||;VT=SNP
10	3499603	rs141099931	C	T	100	PASS	AC=574;AF=0.114617;AN=5008;NS=2504;DP=28506;EAS_AF=0.127;AMR_AF=0.121;AFR_AF=0.0991;EUR_AF=0.0447;SAS_AF=0.1902;AA=-|||;VT=SNP
10	3500154	rs1668532	A	G	100	PASS	AC=2618;AF=0.522764;AN=5008;NS=2504;DP=28704;EAS_AF=0.629;AMR_AF=0.4395;AFR_AF=0.7126;EUR_AF=0.334;SAS_AF=0.41;AA=g|||;VT=SNP
10	3500350	rs58026777	G	C	100	PASS	AC=1300;AF=0.259585;AN=5008;NS=2504;DP=31778;EAS_AF=0.4802;AMR_AF=0.1715;AFR_AF=0.3215;EUR_AF=0.1183;SAS_AF=0.1564;AA=g|||;VT=SNP
10	3500809	rs61830526	G	A	100	PASS	AC=1895;AF=0.378395;AN=5008;NS=2504;DP=40335;EAS_AF=0.498;AMR_AF=0.2867;AFR_AF=0.5567;EUR_AF=0.2664;SAS_AF=0.1943;AA=G|||;VT=SNP
10	3501358	rs11251903	C	T	100	PASS	AC=1895;AF=0.378395;AN=5008;NS=2504;DP=21189;EAS_AF=0.498;AMR_AF=0.2867;AFR_AF=0.5575;EUR_AF=0.2654;SAS_AF=0.1943;AA=C|||;VT=SNP
10	3501960	rs7919585	T	A	100	PASS	AC=565;AF=0.112819;AN=5008;NS=2504;DP=15490;EAS_AF=0.127;AMR_AF=0.121;AFR_AF=0.0923;EUR_AF=0.0447;SAS_AF=0.1902;AA=T|||;VT=SNP
10	3502282	rs4881173	G	A	100	PASS	AC=1300;AF=0.259585;AN=5008;NS=2504;DP=18954;EAS_AF=0.4812;AMR_AF=0.1715;AFR_AF=0.3215;EUR_AF=0.1183;SAS_AF=0.1554;AA=G|||;VT=SNP
10	3502673	rs78308798	C	T	100	PASS	AC=565;AF=0.112819;AN=5008;NS=2504;DP=20657;EAS_AF=0.127;AMR_AF=0.121;AFR_AF=0.0923;EUR_AF=0.0447;SAS_AF=0.1902;AA=T|||;VT=SNP
10	3502944	rs12571618	G	A	100	PASS	AC=789;AF=0.157548;AN=5008;NS=2504;DP=19902;EAS_AF=0.4802;AMR_AF=0.1196;AFR_AF=0.0295;EUR_AF=0.0755;SAS_AF=0.1094;AA=G|||;VT=SNP
10	3502965	rs76435902	T	G	100	PASS	AC=565;AF=0.112819;AN=5008;NS=2504;DP=19909;EAS_AF=0.127;AMR_AF=0.121;AFR_AF=0.0923;EUR_AF=0.0447;SAS_AF=0.1902;AA=T|||;VT=SNP
10	3503186	rs12571849	G	A	100	PASS	AC=1308;AF=0.261182;AN=5008;NS=2504;DP=18154;EAS_AF=0.4812;AMR_AF=0.1715;AFR_AF=0.3268;EUR_AF=0.1193;SAS_AF=0.1554;AA=G|||;VT=SNP
10	3503615	rs17135273	T	C	100	PASS	AC=565;AF=0.112819;AN=5008;NS=2504;DP=18954;EAS_AF=0.127;AMR_AF=0.121;AFR_AF=0.0923;EUR_AF=0.0447;SAS_AF=0.1902;AA=T|||;VT=SNP
10	3503929	rs56347778	G	A	100	PASS	AC=1301;AF=0.259784;AN=5008;NS=2504;DP=19007;EAS_AF=0.4812;AMR_AF=0.1715;AFR_AF=0.3222;EUR_AF=0.1183;SAS_AF=0.1554;AA=G|||;VT=SNP
10	3503962	rs12250340	A	G	100	PASS	AC=1895;AF=0.378395;AN=5008;NS=2504;DP=20764;EAS_AF=0.498;AMR_AF=0.2867;AFR_AF=0.5575;EUR_AF=0.2654;SAS_AF=0.1943;AA=A|||;VT=SNP
10	3504081	rs12217619	C	T	100	PASS	AC=789;AF=0.157548;AN=5008;NS=2504;DP=21020;EAS_AF=0.4802;AMR_AF=0.1196;AFR_AF=0.0295;EUR_AF=0.0755;SAS_AF=0.1094;AA=C|||;VT=SNP
10	3504440	rs4881175	G	A	100	PASS	AC=1894;AF=0.378195;AN=5008;NS=2504;DP=19899;EAS_AF=0.497;AMR_AF=0.2867;AFR_AF=0.5567;EUR_AF=0.2664;SAS_AF=0.1943;AA=A|||;VT=SNP
10	3504658	rs72478255	T	C	100	PASS	AC=565;AF=0.112819;AN=5008;NS=2504;DP=21779;EAS_AF=0.127;AMR_AF=0.121;AFR_AF=0.0923;EUR_AF=0.0447;SAS_AF=0.1902;AA=T|||;VT=SNP
10	3504711	rs4881176	G	A	100	PASS	AC=1894;AF=0.378195;AN=5008;NS=2504;DP=20447;EAS_AF=0.497;AMR_AF=0.2867;AFR_AF=0.5575;EUR_AF=0.2654;SAS_AF=0.1943;AA=A|||;VT=SNP
10	3505030	rs1964428	A	G	100	PASS	AC=1894;AF=0.378195;AN=5008;NS=2504;DP=19215;EAS_AF=0.497;AMR_AF=0.2867;AFR_AF=0.5575;EUR_AF=0.2654;SAS_AF=0.1943;AA=A|||;VT=SNP
10	3506070	rs1036747	A	G	100	PASS	AC=1314;AF=0.26238;AN=5008;NS=2504;DP=18760;EAS_AF=0.4802;AMR_AF=0.1729;AFR_AF=0.329;EUR_AF=0.1213;SAS_AF=0.1564;AA=A|||;VT=SNP
10	3506218	rs1961463	G	A	100	PASS	AC=2573;AF=0.513778;AN=5008;NS=2504;DP=8688;EAS_AF=0.628;AMR_AF=0.4294;AFR_AF=0.7012;EUR_AF=0.3211;SAS_AF=0.4008;AA=A|||;VT=SNP
10	3506691	rs1975417	C	A	100	PASS	AC=2656;AF=0.530351;AN=5008;NS=2504;DP=18752;EAS_AF=0.623;AMR_AF=0.4726;AFR_AF=0.7179;EUR_AF=0.3479;SAS_AF=0.41;AA=A|||;VT=SNP
10	3507687	rs61830527	C	T	100	PASS	AC=862;AF=0.172125;AN=5008;NS=2504;DP=21431;EAS_AF=0.13;AMR_AF=0.2147;AFR_AF=0.1483;EUR_AF=0.1879;SAS_AF=0.2014;AA=C|||;VT=SNP
10	3507739	rs4881177	G	T	100	PASS	AC=1605;AF=0.320487;AN=5008;NS=2504;DP=21798;EAS_AF=0.494;AMR_AF=0.2349;AFR_AF=0.4652;EUR_AF=0.1461;SAS_AF=0.1861;AA=G|||;VT=SNP
10	3508711	rs11251904	C	T	100	PASS	AC=851;AF=0.169928;AN=5008;NS=2504;DP=14156;EAS_AF=0.131;AMR_AF=0.2133;AFR_AF=0.152;EUR_AF=0.175;SAS_AF=0.1984;AA=C|||;VT=SNP
10	3509300	rs2053889	G	T	100	PASS	AC=2593;AF=0.517772;AN=5008;NS=2504;DP=18357;EAS_AF=0.624;AMR_AF=0.4654;AFR_AF=0.6952;EUR_AF=0.329;SAS_AF=0.3998;AA=T|||;VT=SNP
10	3509915	rs12264384	T	C	100	PASS	AC=2593;AF=0.517772;AN=5008;NS=2504;DP=19243;EAS_AF=0.629;AMR_AF=0.4697;AFR_AF=0.6831;EUR_AF=0.332;SAS_AF=0.4049;AA=C|||;VT=SNP
10	3511630	rs7088850	G	C	100	PASS	AC=849;AF=0.169529;AN=5008;NS=2504;DP=16567;EAS_AF=0.131;AMR_AF=0.2118;AFR_AF=0.152;EUR_AF=0.174;SAS_AF=0.1984;AA=G|||;VT=SNP
10	3513493	rs111823853	C	T	100	PASS	AC=1523;AF=0.304113;AN=5008;NS=2504;DP=11665;EAS_AF=0.4762;AMR_AF=0.2435;AFR_AF=0.4047;EUR_AF=0.1521;SAS_AF=0.1902;AA=C|||;VT=SNP
10	3514023	rs61556018	C	T	100	PASS	AC=1475;AF=0.294529;AN=5008;NS=2504;DP=13964;EAS_AF=0.4762;AMR_AF=0.2406;AFR_AF=0.3699;EUR_AF=0.1521;SAS_AF=0.1902;AA=C|||;VT=SNP
10	3515440	rs12241260	G	T	100	PASS	AC=2571;AF=0.513379;AN=5008;NS=2504;DP=19042;EAS_AF=0.5784;AMR_AF=0.4683;AFR_AF=0.7133;EUR_AF=0.329;SAS_AF=0.3978;AA=T|||;VT=SNP
10	3516061	rs11251907	G	C	100	PASS	AC=901;AF=0.179912;AN=5008;NS=2504;DP=14708;EAS_AF=0.1369;AMR_AF=0.2161;AFR_AF=0.1846;EUR_AF=0.174;SAS_AF=0.1984;AA=G|||;VT=SNP
10	3516105	rs2165468	C	A	100	PASS	AC=1348;AF=0.269169;AN=5008;NS=2504;DP=16726;EAS_AF=0.4673;AMR_AF=0.2205;AFR_AF=0.3132;EUR_AF=0.1412;SAS_AF=0.1718;AA=C|||;VT=SNP
10	3516359	rs7088009	C	T	100	PASS	AC=1243;AF=0.248203;AN=5008;NS=2504;DP=11112;EAS_AF=0.1111;AMR_AF=0.2536;AFR_AF=0.4115;EUR_AF=0.1899;SAS_AF=0.2249;AA=T|||;VT=SNP
10	3516512	rs11251908	C	T	100	PASS	AC=189;AF=0.0377396;AN=5008;NS=2504;DP=10776;EAS_AF=0.0774;AMR_AF=0.0533;AFR_AF=0.0008;EUR_AF=0.0278;SAS_AF=0.046;AA=C|||;VT=SNP
10	3517575	rs60568346	A	G	100	PASS	AC=594;AF=0.11861;AN=5008;NS=2504;DP=19309;EAS_AF=0.1369;AMR_AF=0.1225;AFR_AF=0.112;EUR_AF=0.0447;SAS_AF=0.182;AA=A|||;VT=SNP
10	3518557	rs11251909	C	T	100	PASS	AC=1342;AF=0.267971;AN=5008;NS=2504;DP=20116;EAS_AF=0.4673;AMR_AF=0.219;AFR_AF=0.3094;EUR_AF=0.1412;SAS_AF=0.1718;AA=C|||;VT=SNP
10	3518880	rs11251910	G	A	100	PASS	AC=1345;AF=0.26857;AN=5008;NS=2504;DP=20608;EAS_AF=0.4643;AMR_AF=0.2205;AFR_AF=0.3132;EUR_AF=0.1412;SAS_AF=0.1718;AA=G|||;VT=SNP
10	3518893	rs1543836	T	G	100	PASS	AC=1108;AF=0.221246;AN=5008;NS=2504;DP=20604;EAS_AF=0.1389;AMR_AF=0.2392;AFR_AF=0.3064;EUR_AF=0.1859;SAS_AF=0.2147;AA=G|||;VT=SNP
10	3519828	rs590984	A	T	100	PASS	AC=2301;AF=0.459465;AN=5008;NS=2504;DP=17975;EAS_AF=0.381;AMR_AF=0.5303;AFR_AF=0.2171;EUR_AF=0.669;SAS_AF=0.6022;AA=A|||;VT=SNP
10	3520151	rs483881	G	A	100	PASS	AC=4086;AF=0.815895;AN=5008;NS=2504;DP=20460;EAS_AF=0.8631;AMR_AF=0.7867;AFR_AF=0.7973;EUR_AF=0.826;SAS_AF=0.8027;AA=g|||;VT=SNP
10	3521459	rs515984	T	C	100	PASS	AC=4084;AF=0.815495;AN=5008;NS=2504;DP=21875;EAS_AF=0.8611;AMR_AF=0.7867;AFR_AF=0.7973;EUR_AF=0.826;SAS_AF=0.8027;AA=C|||;VT=SNP
10	3521579	rs609343	T	A	100	PASS	AC=4084;AF=0.815495;AN=5008;NS=2504;DP=22179;EAS_AF=0.8611;AMR_AF=0.7867;AFR_AF=0.7973;EUR_AF=0.826;SAS_AF=0.8027;AA=A|||;VT=SNP
10	3522302	rs622898	A	G	100	PASS	AC=2492;AF=0.497604;AN=5008;NS=2504;DP=18174;EAS_AF=0.381;AMR_AF=0.5447;AFR_AF=0.3343;EUR_AF=0.6799;SAS_AF=0.6176;AA=A|||;VT=SNP
10	3523623	rs7088080	C	A	100	PASS	AC=3078;AF=0.614617;AN=5008;NS=2504;DP=19365;EAS_AF=0.4296;AMR_AF=0.5159;AFR_AF=0.826;EUR_AF=0.6481;SAS_AF=0.5552;AA=A|||;VT=SNP
10	3523779	rs11251911	A	C	100	PASS	AC=1238;AF=0.247204;AN=5008;NS=2504;DP=18864;EAS_AF=0.3155;AMR_AF=0.2896;AFR_AF=0.208;EUR_AF=0.2992;SAS_AF=0.1462;AA=A|||;VT=SNP
10	3523872	rs10904048	C	T	100	PASS	AC=3212;AF=0.641374;AN=5008;NS=2504;DP=18411;EAS_AF=0.4454;AMR_AF=0.6023;AFR_AF=0.7557;EUR_AF=0.7893;SAS_AF=0.5644;AA=C|||;VT=SNP
10	3524449	rs11251912	G	A	100	PASS	AC=195;AF=0.0389377;AN=5008;NS=2504;DP=19829;EAS_AF=0.0139;AMR_AF=0.0259;AFR_AF=0.0318;EUR_AF=0.0268;SAS_AF=0.0961;AA=G|||;VT=SNP
10	3524502	rs494448	A	G	100	PASS	AC=2439;AF=0.487021;AN=5008;NS=2504;DP=19549;EAS_AF=0.4067;AMR_AF=0.4481;AFR_AF=0.4985;EUR_AF=0.5497;SAS_AF=0.5174;AA=G|||;VT=SNP
10	3524823	rs664760	T	C	100	PASS	AC=2854;AF=0.569888;AN=5008;NS=2504;DP=22645;EAS_AF=0.4266;AMR_AF=0.4986;AFR_AF=0.6831;EUR_AF=0.6292;SAS_AF=0.5542;AA=C|||;VT=SNP
10	3524893	rs1962663	T	G	100	PASS	AC=2202;AF=0.439696;AN=5008;NS=2504;DP=22166;EAS_AF=0.4038;AMR_AF=0.4366;AFR_AF=0.3283;EUR_AF=0.5477;SAS_AF=0.5184;AA=T|||;VT=SNP
10	3524970	rs17313838	G	T	100	PASS	AC=638;AF=0.127396;AN=5008;NS=2504;DP=23303;EAS_AF=0.0605;AMR_AF=0.1052;AFR_AF=0.0136;EUR_AF=0.2237;SAS_AF=0.2669;AA=G|||;VT=SNP
10	3525645	rs10904049	G	A	100	PASS	AC=1154;AF=0.230431;AN=5008;NS=2504;DP=30226;EAS_AF=0.3284;AMR_AF=0.2824;AFR_AF=0.1392;EUR_AF=0.2922;SAS_AF=0.1524;AA=G|||;VT=SNP
10	3525694	rs1097232	G	A	100	PASS	AC=3294;AF=0.657748;AN=5008;NS=2504;DP=28488;EAS_AF=0.4276;AMR_AF=0.6052;AFR_AF=0.8275;EUR_AF=0.7893;SAS_AF=0.5675;AA=A|||;VT=SNP
10	3526096	rs17135292	G	A	100	PASS	AC=429;AF=0.0856629;AN=5008;NS=2504;DP=20886;EAS_AF=0.0228;AMR_AF=0.0648;AFR_AF=0.1838;EUR_AF=0.0835;SAS_AF=0.0348;AA=G|||;VT=SNP
10	3526363	rs620229	G	C	100	PASS	AC=3355;AF=0.669928;AN=5008;NS=2504;DP=21176;EAS_AF=0.4286;AMR_AF=0.611;AFR_AF=0.8669;EUR_AF=0.7893;SAS_AF=0.5716;AA=C|||;VT=SNP
10	3526686	rs11251914	C	T	100	PASS	AC=1157;AF=0.23103;AN=5008;NS=2504;DP=18102;EAS_AF=0.3294;AMR_AF=0.2839;AFR_AF=0.1407;EUR_AF=0.2922;SAS_AF=0.1513;AA=C|||;VT=SNP
10	3527047	rs11251915	G	A	100	PASS	AC=179;AF=0.0357428;AN=5008;NS=2504;DP=16261;EAS_AF=0.0129;AMR_AF=0.0101;AFR_AF=0.0318;EUR_AF=0.0239;SAS_AF=0.0951;AA=G|||;VT=SNP
10	3527844	rs74113200	G	A	100	PASS	AC=407;AF=0.08127;AN=5008;NS=2504;DP=21588;EAS_AF=0.0218;AMR_AF=0.0548;AFR_AF=0.1853;EUR_AF=0.0696;SAS_AF=0.0327;AA=G|||;VT=SNP
10	3527900	rs7099538	A	G	100	PASS	AC=377;AF=0.0752796;AN=5008;NS=2504;DP=19611;EAS_AF=0.0139;AMR_AF=0.0418;AFR_AF=0.1604;EUR_AF=0.0268;SAS_AF=0.0971;AA=A|||;VT=SNP
10	3528222	rs7084929	G	T	100	PASS	AC=1132;AF=0.226038;AN=5008;NS=2504;DP=19024;EAS_AF=0.3294;AMR_AF=0.2839;AFR_AF=0.1225;EUR_AF=0.2903;SAS_AF=0.1524;AA=g|||;VT=SNP
10	3528781	rs74778074	C	G	100	PASS	AC=158;AF=0.0315495;AN=5008;NS=2504;DP=16249;EAS_AF=0.0139;AMR_AF=0.0115;AFR_AF=0.0151;EUR_AF=0.0239;SAS_AF=0.0941;AA=C|||;VT=SNP
10	3528928	rs1660979	T	G	100	PASS	AC=2431;AF=0.485423;AN=5008;NS=2504;DP=21168;EAS_AF=0.4058;AMR_AF=0.4366;AFR_AF=0.4985;EUR_AF=0.5517;SAS_AF=0.5164;AA=G|||;VT=SNP
10	3528977	rs75239870	C	T	100	PASS	AC=174;AF=0.0347444;AN=5008;NS=2504;DP=20163;EAS_AF=0.0139;AMR_AF=0.0115;AFR_AF=0.0272;EUR_AF=0.0239;SAS_AF=0.0941;AA=C|||;VT=SNP
10	3529033	rs2275414	G	A	100	PASS	AC=1160;AF=0.231629;AN=5008;NS=2504;DP=19740;EAS_AF=0.3294;AMR_AF=0.2839;AFR_AF=0.1392;EUR_AF=0.2952;SAS_AF=0.1534;AA=G|||;VT=SNP
10	3529103	rs1660980	T	G	100	PASS	AC=2411;AF=0.48143;AN=5008;NS=2504;DP=16097;EAS_AF=0.4067;AMR_AF=0.4308;AFR_AF=0.4856;EUR_AF=0.5517;SAS_AF=0.5164;AA=G|||;VT=SNP
10	3529625	rs705455	G	A	100	PASS	AC=2836;AF=0.566294;AN=5008;NS=2504;DP=19732;EAS_AF=0.4276;AMR_AF=0.4885;AFR_AF=0.6831;EUR_AF=0.6213;SAS_AF=0.5501;AA=A|||;VT=SNP
10	3530108	rs7095342	C	T	100	PASS	AC=2160;AF=0.43131;AN=5008;NS=2504;DP=14832;EAS_AF=0.4038;AMR_AF=0.415;AFR_AF=0.3094;EUR_AF=0.5497;SAS_AF=0.5143;AA=C|||;VT=SNP
10	3531426	rs1070335	A	G	100	PASS	AC=2835;AF=0.566094;AN=5008;NS=2504;DP=21386;EAS_AF=0.4286;AMR_AF=0.487;AFR_AF=0.6831;EUR_AF=0.6213;SAS_AF=0.5491;AA=G|||;VT=SNP
10	3531982	rs10904050	G	C	100	PASS	AC=1163;AF=0.232228;AN=5008;NS=2504;DP=20221;EAS_AF=0.3294;AMR_AF=0.2839;AFR_AF=0.1399;EUR_AF=0.2962;SAS_AF=0.1544;AA=G|||;VT=SNP
10	3533044	rs627269	T	C	100	PASS	AC=3327;AF=0.664337;AN=5008;NS=2504;DP=19725;EAS_AF=0.4266;AMR_AF=0.6023;AFR_AF=0.8676;EUR_AF=0.7744;SAS_AF=0.5654;AA=C|||;VT=SNP
10	3533364	rs475544	G	A	100	PASS	AC=2397;AF=0.478634;AN=5008;NS=2504;DP=19329;EAS_AF=0.4038;AMR_AF=0.4251;AFR_AF=0.4803;EUR_AF=0.5517;SAS_AF=0.5164;AA=A|||;VT=SNP
10	3533684	rs694782	G	A	100	PASS	AC=2374;AF=0.474042;AN=5008;NS=2504;DP=18495;EAS_AF=0.4048;AMR_AF=0.4236;AFR_AF=0.4637;EUR_AF=0.5497;SAS_AF=0.5174;AA=A|||;VT=SNP
10	3533874	rs7900849	G	A	100	PASS	AC=350;AF=0.0698882;AN=5008;NS=2504;DP=20435;EAS_AF=0.0129;AMR_AF=0.0245;AFR_AF=0.1551;EUR_AF=0.0229;SAS_AF=0.0941;AA=G|||;VT=SNP
10	3534342	rs7477175	C	T	100	PASS	AC=1001;AF=0.19988;AN=5008;NS=2504;DP=15917;EAS_AF=0.3284;AMR_AF=0.268;AFR_AF=0.0477;EUR_AF=0.2813;SAS_AF=0.1411;AA=C|||;VT=SNP
10	3534629	rs2017288	C	G	100	PASS	AC=2637;AF=0.526558;AN=5008;NS=2504;DP=17125;EAS_AF=0.4028;AMR_AF=0.5014;AFR_AF=0.5219;EUR_AF=0.6869;SAS_AF=0.5133;AA=C|||;VT=SNP
10	3534725	rs2017279	A	G	100	PASS	AC=1123;AF=0.224241;AN=5008;NS=2504;DP=18354;EAS_AF=0.0744;AMR_AF=0.1282;AFR_AF=0.1611;EUR_AF=0.2992;SAS_AF=0.455;AA=a|||;VT=SNP
10	3535233	rs964162	C	T	100	PASS	AC=2902;AF=0.579473;AN=5008;NS=2504;DP=19614;EAS_AF=0.3978;AMR_AF=0.5591;AFR_AF=0.5582;EUR_AF=0.7634;SAS_AF=0.6207;AA=T|||;VT=SNP
10	3535672	rs7082020	T	C	100	PASS	AC=2909;AF=0.580871;AN=5008;NS=2504;DP=20454;EAS_AF=0.3978;AMR_AF=0.5605;AFR_AF=0.5575;EUR_AF=0.7644;SAS_AF=0.6268;AA=T|||;VT=SNP
10	3535854	rs12355804	C	T	100	PASS	AC=327;AF=0.0652955;AN=5008;NS=2504;DP=18873;EAS_AF=0.0169;AMR_AF=0.0317;AFR_AF=0.0393;EUR_AF=0.0646;SAS_AF=0.1748;AA=C|||;VT=SNP
10	3536296	rs959509	C	T	100	PASS	AC=3123;AF=0.623602;AN=5008;NS=2504;DP=14211;EAS_AF=0.4087;AMR_AF=0.5951;AFR_AF=0.6967;EUR_AF=0.7734;SAS_AF=0.6125;AA=T|||;VT=SNP
10	3538655	rs10795050	C	G	100	PASS	AC=2810;AF=0.561102;AN=5008;NS=2504;DP=16843;EAS_AF=0.3988;AMR_AF=0.5476;AFR_AF=0.5151;EUR_AF=0.7416;SAS_AF=0.6145;AA=C|||;VT=SNP
10	3538749	rs7074352	G	T	100	PASS	AC=2792;AF=0.557508;AN=5008;NS=2504;DP=19983;EAS_AF=0.4008;AMR_AF=0.5447;AFR_AF=0.5015;EUR_AF=0.7406;SAS_AF=0.6155;AA=T|||;VT=SNP
10	3538794	rs7092929	A	C	100	PASS	AC=3271;AF=0.653155;AN=5008;NS=2504;DP=20606;EAS_AF=0.4117;AMR_AF=0.6196;AFR_AF=0.7156;EUR_AF=0.836;SAS_AF=0.6534;AA=C|||;VT=SNP
10	3539690	rs7097515	A	G	100	PASS	AC=3215;AF=0.641973;AN=5008;NS=2504;DP=18758;EAS_AF=0.4117;AMR_AF=0.6153;AFR_AF=0.674;EUR_AF=0.837;SAS_AF=0.6544;AA=G|||;VT=SNP
10	3540748	rs7072195	T	C	100	PASS	AC=2244;AF=0.448083;AN=5008;NS=2504;DP=16708;EAS_AF=0.3978;AMR_AF=0.4222;AFR_AF=0.2874;EUR_AF=0.5765;SAS_AF=0.6033;AA=T|||;VT=SNP
10	3544637	rs41313804	G	A	100	PASS	AC=398;AF=0.0794728;AN=5008;NS=2504;DP=15091;EAS_AF=0.0109;AMR_AF=0.0576;AFR_AF=0.1657;EUR_AF=0.0895;SAS_AF=0.0389;AA=A|||;VT=SNP
10	3545288	rs11251918	T	G	100	PASS	AC=843;AF=0.168331;AN=5008;NS=2504;DP=16846;EAS_AF=0.3234;AMR_AF=0.1988;AFR_AF=0.1188;EUR_AF=0.1223;SAS_AF=0.1012;AA=T|||;VT=SNP
10	3545431	rs10751929	T	C	100	PASS	AC=3203;AF=0.639577;AN=5008;NS=2504;DP=18217;EAS_AF=0.4018;AMR_AF=0.6182;AFR_AF=0.6664;EUR_AF=0.837;SAS_AF=0.6605;AA=T|||;VT=SNP
10	3545917	rs7907091	G	A	100	PASS	AC=1809;AF=0.361222;AN=5008;NS=2504;DP=19586;EAS_AF=0.373;AMR_AF=0.3905;AFR_AF=0.1611;EUR_AF=0.5308;SAS_AF=0.4243;AA=G|||;VT=SNP
10	3546025	rs7896132	A	T	100	PASS	AC=904;AF=0.180511;AN=5008;NS=2504;DP=19964;EAS_AF=0.0099;AMR_AF=0.1772;AFR_AF=0.3464;EUR_AF=0.2555;SAS_AF=0.0573;AA=A|||;VT=SNP
10	3547796	rs113722875	C	T	100	PASS	AC=373;AF=0.0744808;AN=5008;NS=2504;DP=17757;EAS_AF=0.0099;AMR_AF=0.0548;AFR_AF=0.149;EUR_AF=0.0895;SAS_AF=0.0389;AA=C|||;VT=SNP
10	3547924	rs77318022	A	C	100	PASS	AC=480;AF=0.0958466;AN=5008;NS=2504;DP=17718;EAS_AF=0.0188;AMR_AF=0.0476;AFR_AF=0.1551;EUR_AF=0.0497;SAS_AF=0.1769;AA=A|||;VT=SNP
10	3548704	rs74115223	T	C	100	PASS	AC=466;AF=0.0930511;AN=5008;NS=2504;DP=19545;EAS_AF=0.0109;AMR_AF=0.0634;AFR_AF=0.2133;EUR_AF=0.0905;SAS_AF=0.0389;AA=C|||;VT=SNP
10	3548715	rs55991146	C	G	100	PASS	AC=937;AF=0.187101;AN=5008;NS=2504;DP=19746;EAS_AF=0.0109;AMR_AF=0.1816;AFR_AF=0.3684;EUR_AF=0.2555;SAS_AF=0.0573;AA=G|||;VT=SNP
10	3548841	rs79744291	C	A	100	PASS	AC=373;AF=0.0744808;AN=5008;NS=2504;DP=20259;EAS_AF=0.0099;AMR_AF=0.0548;AFR_AF=0.149;EUR_AF=0.0895;SAS_AF=0.0389;AA=C|||;VT=SNP
10	3548876	rs17135326	G	C	100	PASS	AC=374;AF=0.0746805;AN=5008;NS=2504;DP=20271;EAS_AF=0.0099;AMR_AF=0.0562;AFR_AF=0.149;EUR_AF=0.0895;SAS_AF=0.0389;AA=G|||;VT=SNP
10	3549366	rs4880616	G	A	100	PASS	AC=1013;AF=0.202276;AN=5008;NS=2504;DP=19627;EAS_AF=0.4831;AMR_AF=0.3141;AFR_AF=0.0204;EUR_AF=0.0934;SAS_AF=0.1912;AA=G|||;VT=SNP
10	3549609	rs7910111	A	G	100	PASS	AC=736;AF=0.146965;AN=5008;NS=2504;DP=18740;EAS_AF=0.3234;AMR_AF=0.1902;AFR_AF=0.0424;EUR_AF=0.1223;SAS_AF=0.1012;AA=A|||;VT=SNP
10	3549768	rs56295491	G	T	100	PASS	AC=466;AF=0.0930511;AN=5008;NS=2504;DP=16650;EAS_AF=0.0099;AMR_AF=0.0634;AFR_AF=0.2141;EUR_AF=0.0905;SAS_AF=0.0389;AA=G|||;VT=SNP
10	3550049	rs77363481	G	A	100	PASS	AC=465;AF=0.0928514;AN=5008;NS=2504;DP=15537;EAS_AF=0.0099;AMR_AF=0.0634;AFR_AF=0.2133;EUR_AF=0.0905;SAS_AF=0.0389;AA=A|||;VT=SNP
10	3550148	rs139414518	G	A	100	PASS	AC=374;AF=0.0746805;AN=5008;NS=2504;DP=15342;EAS_AF=0.0099;AMR_AF=0.0562;AFR_AF=0.149;EUR_AF=0.0895;SAS_AF=0.0389;AA=G|||;VT=SNP
10	3550245	rs76966804	T	C	100	PASS	AC=469;AF=0.0936502;AN=5008;NS=2504;DP=15503;EAS_AF=0.0119;AMR_AF=0.0634;AFR_AF=0.2141;EUR_AF=0.0905;SAS_AF=0.0399;AA=C|||;VT=SNP
10	3550314	rs111354248	G	A	100	PASS	AC=375;AF=0.0748802;AN=5008;NS=2504;DP=13765;EAS_AF=0.0099;AMR_AF=0.0562;AFR_AF=0.149;EUR_AF=0.0895;SAS_AF=0.0399;AA=G|||;VT=SNP
10	3550395	rs1561697	T	G	100	PASS	AC=2292;AF=0.457668;AN=5008;NS=2504;DP=16309;EAS_AF=0.3909;AMR_AF=0.4424;AFR_AF=0.3162;EUR_AF=0.5885;SAS_AF=0.5941;AA=T|||;VT=SNP
10	3551484	rs705472	C	G	100	PASS	AC=3427;AF=0.684305;AN=5008;NS=2504;DP=21259;EAS_AF=0.4038;AMR_AF=0.6311;AFR_AF=0.8275;EUR_AF=0.836;SAS_AF=0.6616;AA=G|||;VT=SNP
10	3552471	rs76198393	G	A	100	PASS	AC=379;AF=0.0756789;AN=5008;NS=2504;DP=18360;EAS_AF=0.0099;AMR_AF=0.0548;AFR_AF=0.1536;EUR_AF=0.0895;SAS_AF=0.0389;AA=G|||;VT=SNP
10	3552630	rs11592500	G	C	100	PASS	AC=378;AF=0.0754792;AN=5008;NS=2504;DP=17218;EAS_AF=0.0099;AMR_AF=0.0548;AFR_AF=0.1528;EUR_AF=0.0895;SAS_AF=0.0389;AA=G|||;VT=SNP
10	3553125	rs11251924	A	C	100	PASS	AC=2194;AF=0.438099;AN=5008;NS=2504;DP=17738;EAS_AF=0.3849;AMR_AF=0.4467;AFR_AF=0.3154;EUR_AF=0.6213;SAS_AF=0.4642;AA=C|||;VT=SNP
10	3554020	rs10904052	T	G	100	PASS	AC=1819;AF=0.363219;AN=5008;NS=2504;DP=20747;EAS_AF=0.378;AMR_AF=0.3919;AFR_AF=0.1626;EUR_AF=0.5318;SAS_AF=0.4254;AA=T|||;VT=SNP
10	3554186	rs11598148	C	T	100	PASS	AC=377;AF=0.0752796;AN=5008;NS=2504;DP=19681;EAS_AF=0.0099;AMR_AF=0.0548;AFR_AF=0.152;EUR_AF=0.0895;SAS_AF=0.0389;AA=C|||;VT=SNP
10	3554672	rs80284767	G	A	100	PASS	AC=378;AF=0.0754792;AN=5008;NS=2504;DP=15407;EAS_AF=0.0099;AMR_AF=0.0548;AFR_AF=0.1528;EUR_AF=0.0895;SAS_AF=0.0389;AA=G|||;VT=SNP
10	3555131	rs7071396	C	T	100	PASS	AC=469;AF=0.0936502;AN=5008;NS=2504;DP=17993;EAS_AF=0.0159;AMR_AF=0.0476;AFR_AF=0.1543;EUR_AF=0.0497;SAS_AF=0.1697;AA=C|||;VT=SNP
10	3555578	rs17135332	G	A	100	PASS	AC=395;AF=0.0788738;AN=5008;NS=2504;DP=20284;EAS_AF=0.0119;AMR_AF=0.0548;AFR_AF=0.1626;EUR_AF=0.0905;SAS_AF=0.0399;AA=G|||;VT=SNP
10	3556513	rs11251926	C	T	100	PASS	AC=459;AF=0.0916534;AN=5008;NS=2504;DP=18287;EAS_AF=0.0159;AMR_AF=0.0461;AFR_AF=0.1467;EUR_AF=0.0497;SAS_AF=0.1708;AA=C|||;VT=SNP
10	3556594	rs11251927	C	T	100	PASS	AC=1862;AF=0.371805;AN=5008;NS=2504;DP=20741;EAS_AF=0.8115;AMR_AF=0.5159;AFR_AF=0.1399;EUR_AF=0.2127;SAS_AF=0.2935;AA=c|||;VT=SNP
10	3557077	rs12248196	A	G	100	PASS	AC=1473;AF=0.294129;AN=5008;NS=2504;DP=16784;EAS_AF=0.0278;AMR_AF=0.2291;AFR_AF=0.5719;EUR_AF=0.3042;SAS_AF=0.229;AA=G|||;VT=SNP
10	3557100	rs590338	T	C	100	PASS	AC=3423;AF=0.683506;AN=5008;NS=2504;DP=16210;EAS_AF=0.4048;AMR_AF=0.6311;AFR_AF=0.8313;EUR_AF=0.837;SAS_AF=0.6503;AA=C|||;VT=SNP
10	3557125	rs75526499	C	T	100	PASS	AC=381;AF=0.0760783;AN=5008;NS=2504;DP=16267;EAS_AF=0.0099;AMR_AF=0.0548;AFR_AF=0.152;EUR_AF=0.0905;SAS_AF=0.0419;AA=C|||;VT=SNP
10	3557204	rs593798	C	T	100	PASS	AC=2927;AF=0.584465;AN=5008;NS=2504;DP=15627;EAS_AF=0.3562;AMR_AF=0.585;AFR_AF=0.6846;EUR_AF=0.7873;SAS_AF=0.4755;AA=T|||;VT=SNP
10	3557410	rs7905709	C	T	100	PASS	AC=1776;AF=0.354633;AN=5008;NS=2504;DP=15890;EAS_AF=0.3442;AMR_AF=0.3905;AFR_AF=0.1626;EUR_AF=0.5318;SAS_AF=0.4172;AA=C|||;VT=SNP
10	3557731	rs591531	G	C	100	PASS	AC=3424;AF=0.683706;AN=5008;NS=2504;DP=16381;EAS_AF=0.4067;AMR_AF=0.6311;AFR_AF=0.8321;EUR_AF=0.836;SAS_AF=0.6493;AA=C|||;VT=SNP
10	3557971	rs11591484	C	T	100	PASS	AC=400;AF=0.0798722;AN=5008;NS=2504;DP=14755;EAS_AF=0.0109;AMR_AF=0.0548;AFR_AF=0.1664;EUR_AF=0.0895;SAS_AF=0.0419;AA=C|||;VT=SNP
10	3558705	rs930454	G	A	100	PASS	AC=2367;AF=0.472644;AN=5008;NS=2504;DP=18729;EAS_AF=0.3938;AMR_AF=0.4438;AFR_AF=0.3691;EUR_AF=0.5865;SAS_AF=0.5971;AA=G|||;VT=SNP
10	3558708	rs12356958	T	A	100	PASS	AC=457;AF=0.091254;AN=5008;NS=2504;DP=18823;EAS_AF=0.0159;AMR_AF=0.0461;AFR_AF=0.146;EUR_AF=0.0497;SAS_AF=0.1697;AA=T|||;VT=SNP
10	3558799	rs684240	A	G	100	PASS	AC=3424;AF=0.683706;AN=5008;NS=2504;DP=18064;EAS_AF=0.4058;AMR_AF=0.6311;AFR_AF=0.8313;EUR_AF=0.834;SAS_AF=0.6534;AA=G|||;VT=SNP
10	3558971	rs476079	A	G	100	PASS	AC=1067;AF=0.213059;AN=5008;NS=2504;DP=16335;EAS_AF=0.0119;AMR_AF=0.1873;AFR_AF=0.4622;EUR_AF=0.2545;SAS_AF=0.0593;AA=G|||;VT=SNP
10	3559024	rs113089274	C	T	100	PASS	AC=394;AF=0.0786741;AN=5008;NS=2504;DP=17099;EAS_AF=0.0109;AMR_AF=0.0548;AFR_AF=0.1626;EUR_AF=0.0895;SAS_AF=0.0409;AA=C|||;VT=SNP
10	3559173	rs499279	C	T	100	PASS	AC=1069;AF=0.213458;AN=5008;NS=2504;DP=19068;EAS_AF=0.0119;AMR_AF=0.1859;AFR_AF=0.4644;EUR_AF=0.2535;SAS_AF=0.0603;AA=C|||;VT=SNP
10	3559357	rs835321	A	G	100	PASS	AC=1065;AF=0.21266;AN=5008;NS=2504;DP=15555;EAS_AF=0.0119;AMR_AF=0.1859;AFR_AF=0.4622;EUR_AF=0.2535;SAS_AF=0.0593;AA=G|||;VT=SNP
10	3559601	rs11594791	A	G	100	PASS	AC=330;AF=0.0658946;AN=5008;NS=2504;DP=18705;EAS_AF=0.0099;AMR_AF=0.0519;AFR_AF=0.1172;EUR_AF=0.0895;SAS_AF=0.0399;AA=A|||;VT=SNP
10	3559837	rs78037693	G	A	100	PASS	AC=340;AF=0.0678914;AN=5008;NS=2504;DP=14341;EAS_AF=0.0109;AMR_AF=0.0548;AFR_AF=0.1248;EUR_AF=0.0905;SAS_AF=0.0358;AA=G|||;VT=SNP
10	3560223	rs563341	T	C	100	PASS	AC=3175;AF=0.633986;AN=5008;NS=2504;DP=18832;EAS_AF=0.3988;AMR_AF=0.598;AFR_AF=0.8139;EUR_AF=0.7873;SAS_AF=0.501;AA=C|||;VT=SNP
10	3560515	rs645838	A	G	100	PASS	AC=3446;AF=0.688099;AN=5008;NS=2504;DP=18726;EAS_AF=0.3988;AMR_AF=0.6369;AFR_AF=0.8351;EUR_AF=0.841;SAS_AF=0.6667;AA=G|||;VT=SNP
10	3560644	rs7096078	C	T	100	PASS	AC=2089;AF=0.417133;AN=5008;NS=2504;DP=17306;EAS_AF=0.377;AMR_AF=0.4193;AFR_AF=0.1944;EUR_AF=0.5795;SAS_AF=0.591;AA=c|||;VT=SNP
10	3562193	rs630310	A	G	100	PASS	AC=3287;AF=0.65635;AN=5008;NS=2504;DP=16582;EAS_AF=0.3909;AMR_AF=0.6326;AFR_AF=0.7322;EUR_AF=0.831;SAS_AF=0.6646;AA=G|||;VT=SNP
10	3563237	rs7900844	C	T	100	PASS	AC=112;AF=0.0223642;AN=5008;NS=2504;DP=22253;EAS_AF=0.002;AMR_AF=0.0187;AFR_AF=0.0129;EUR_AF=0.0487;SAS_AF=0.0317;AA=C|||;VT=SNP
10	3563318	rs615019	T	C	100	PASS	AC=3346;AF=0.668131;AN=5008;NS=2504;DP=20409;EAS_AF=0.3889;AMR_AF=0.6282;AFR_AF=0.7731;EUR_AF=0.835;SAS_AF=0.6708;AA=t|||;VT=SNP
10	3564592	rs10795051	G	A	100	PASS	AC=2101;AF=0.419529;AN=5008;NS=2504;DP=19918;EAS_AF=0.379;AMR_AF=0.4438;AFR_AF=0.1664;EUR_AF=0.5994;SAS_AF=0.6012;AA=G|||;VT=SNP
10	3565039	rs10795052	G	A	100	PASS	AC=1608;AF=0.321086;AN=5008;NS=2504;DP=20539;EAS_AF=0.3661;AMR_AF=0.3617;AFR_AF=0.1044;EUR_AF=0.4364;SAS_AF=0.4202;AA=G|||;VT=SNP
10	3565283	rs6601733	G	A	100	PASS	AC=2104;AF=0.420128;AN=5008;NS=2504;DP=20810;EAS_AF=0.378;AMR_AF=0.4438;AFR_AF=0.1664;EUR_AF=0.5994;SAS_AF=0.6053;AA=G|||;VT=SNP
10	3565490	rs77661181	C	T	100	PASS	AC=177;AF=0.0353435;AN=5008;NS=2504;DP=20181;EAS_AF=0.1042;AMR_AF=0.0216;AFR_AF=0.0023;EUR_AF=0.0427;SAS_AF=0.0112;AA=C|||;VT=SNP
10	3567445	rs4601657	G	A	100	PASS	AC=2073;AF=0.413938;AN=5008;NS=2504;DP=20168;EAS_AF=0.378;AMR_AF=0.4424;AFR_AF=0.1437;EUR_AF=0.5994;SAS_AF=0.6053;AA=G|||;VT=SNP
10	3569417	rs2066107	T	C	100	PASS	AC=2111;AF=0.421526;AN=5008;NS=2504;DP=19334;EAS_AF=0.381;AMR_AF=0.4424;AFR_AF=0.1694;EUR_AF=0.5994;SAS_AF=0.6063;AA=T|||;VT=SNP
10	3570836	rs7072196	T	G	100	PASS	AC=2084;AF=0.416134;AN=5008;NS=2504;DP=17003;EAS_AF=0.3542;AMR_AF=0.4409;AFR_AF=0.171;EUR_AF=0.5994;SAS_AF=0.6053;AA=T|||;VT=SNP
10	3571137	rs6601735	A	G	100	PASS	AC=2111;AF=0.421526;AN=5008;NS=2504;DP=19580;EAS_AF=0.38;AMR_AF=0.4424;AFR_AF=0.171;EUR_AF=0.5994;SAS_AF=0.6053;AA=A|||;VT=SNP
10	3571175	rs835325	A	G	100	PASS	AC=3474;AF=0.69369;AN=5008;NS=2504;DP=20434;EAS_AF=0.3919;AMR_AF=0.6383;AFR_AF=0.8676;EUR_AF=0.834;SAS_AF=0.6646;AA=G|||;VT=SNP
10	3572073	rs611726	T	C	100	PASS	AC=3532;AF=0.705272;AN=5008;NS=2504;DP=19018;EAS_AF=0.3909;AMR_AF=0.6398;AFR_AF=0.9092;EUR_AF=0.837;SAS_AF=0.6646;AA=C|||;VT=SNP
10	3573466	rs10751930	C	T	100	PASS	AC=1981;AF=0.395567;AN=5008;NS=2504;DP=18972;EAS_AF=0.379;AMR_AF=0.4366;AFR_AF=0.0764;EUR_AF=0.5994;SAS_AF=0.6053;AA=C|||;VT=SNP
10	3573644	rs10904053	C	T	100	PASS	AC=2029;AF=0.405152;AN=5008;NS=2504;DP=19450;EAS_AF=0.378;AMR_AF=0.438;AFR_AF=0.112;EUR_AF=0.5994;SAS_AF=0.6063;AA=C|||;VT=SNP
10	3574757	rs535539	T	C	100	PASS	AC=3533;AF=0.705471;AN=5008;NS=2504;DP=12958;EAS_AF=0.3909;AMR_AF=0.6398;AFR_AF=0.9092;EUR_AF=0.837;SAS_AF=0.6656;AA=C|||;VT=SNP
10	3575417	rs667943	C	T	100	PASS	AC=3527;AF=0.704273;AN=5008;NS=2504;DP=21143;EAS_AF=0.3909;AMR_AF=0.6383;AFR_AF=0.9054;EUR_AF=0.837;SAS_AF=0.6656;AA=c|||;VT=SNP
10	3575664	rs668923	G	T	100	PASS	AC=3479;AF=0.694688;AN=5008;NS=2504;DP=18282;EAS_AF=0.3909;AMR_AF=0.6369;AFR_AF=0.8699;EUR_AF=0.837;SAS_AF=0.6656;AA=T|||;VT=SNP
10	3576159	rs11251933	A	G	100	PASS	AC=117;AF=0.0233626;AN=5008;NS=2504;DP=17274;EAS_AF=0.002;AMR_AF=0.0187;AFR_AF=0.0129;EUR_AF=0.0517;SAS_AF=0.0337;AA=A|||;VT=SNP
10	3576394	rs12220313	G	A	100	PASS	AC=1617;AF=0.322883;AN=5008;NS=2504;DP=15862;EAS_AF=0.371;AMR_AF=0.3646;AFR_AF=0.1036;EUR_AF=0.4354;SAS_AF=0.4243;AA=G|||;VT=SNP
10	3577178	rs651750	A	G	100	PASS	AC=3399;AF=0.678714;AN=5008;NS=2504;DP=17886;EAS_AF=0.3909;AMR_AF=0.6282;AFR_AF=0.8139;EUR_AF=0.837;SAS_AF=0.6656;AA=G|||;VT=SNP
10	3579283	rs575738	C	A	100	PASS	AC=3534;AF=0.705671;AN=5008;NS=2504;DP=17542;EAS_AF=0.3909;AMR_AF=0.6398;AFR_AF=0.91;EUR_AF=0.837;SAS_AF=0.6656;AA=A|||;VT=SNP
10	3580253	rs7914011	A	C	100	PASS	AC=1769;AF=0.353235;AN=5008;NS=2504;DP=19681;EAS_AF=0.372;AMR_AF=0.366;AFR_AF=0.2103;EUR_AF=0.4443;SAS_AF=0.4243;AA=A|||;VT=SNP
10	3580420	rs10795054	G	C	100	PASS	AC=1766;AF=0.352636;AN=5008;NS=2504;DP=18499;EAS_AF=0.371;AMR_AF=0.366;AFR_AF=0.2103;EUR_AF=0.4414;SAS_AF=0.4254;AA=G|||;VT=SNP
10	3581221	rs10795055	A	G	100	PASS	AC=2373;AF=0.473842;AN=5008;NS=2504;DP=16990;EAS_AF=0.38;AMR_AF=0.4553;AFR_AF=0.3517;EUR_AF=0.6034;SAS_AF=0.6155;AA=G|||;VT=SNP
10	3582161	rs705477	A	G	100	PASS	AC=3538;AF=0.70647;AN=5008;NS=2504;DP=22553;EAS_AF=0.3909;AMR_AF=0.6398;AFR_AF=0.91;EUR_AF=0.839;SAS_AF=0.6677;AA=G|||;VT=SNP
10	3582543	rs9971129	C	T	100	PASS	AC=851;AF=0.169928;AN=5008;NS=2504;DP=21448;EAS_AF=0.0119;AMR_AF=0.1643;AFR_AF=0.3306;EUR_AF=0.2346;SAS_AF=0.0532;AA=C|||;VT=SNP
10	3583378	rs7911273	C	G	100	PASS	AC=1732;AF=0.345847;AN=5008;NS=2504;DP=17423;EAS_AF=0.372;AMR_AF=0.3285;AFR_AF=0.2065;EUR_AF=0.4423;SAS_AF=0.4202;AA=C|||;VT=SNP
10	3583507	rs72765382	T	A	100	PASS	AC=402;AF=0.0802716;AN=5008;NS=2504;DP=16312;EAS_AF=0.124;AMR_AF=0.0432;AFR_AF=0.031;EUR_AF=0.0696;SAS_AF=0.1391;AA=T|||;VT=SNP
10	3584566	rs715094	T	C	100	PASS	AC=1735;AF=0.346446;AN=5008;NS=2504;DP=19618;EAS_AF=0.372;AMR_AF=0.3285;AFR_AF=0.2088;EUR_AF=0.4423;SAS_AF=0.4202;AA=T|||;VT=SNP
10	3584829	rs24401	G	A	100	PASS	AC=3380;AF=0.67492;AN=5008;NS=2504;DP=19464;EAS_AF=0.3909;AMR_AF=0.5922;AFR_AF=0.8185;EUR_AF=0.837;SAS_AF=0.6656;AA=G|||;VT=SNP
10	3585733	rs611890	T	C	100	PASS	AC=3509;AF=0.700679;AN=5008;NS=2504;DP=20620;EAS_AF=0.3909;AMR_AF=0.6023;AFR_AF=0.91;EUR_AF=0.837;SAS_AF=0.6667;AA=C|||;VT=SNP
10	3586532	rs835960	G	C	100	PASS	AC=3511;AF=0.701078;AN=5008;NS=2504;DP=17809;EAS_AF=0.3919;AMR_AF=0.6023;AFR_AF=0.91;EUR_AF=0.837;SAS_AF=0.6677;AA=c|||;VT=SNP
10	3586581	rs661019	G	A	100	PASS	AC=3509;AF=0.700679;AN=5008;NS=2504;DP=18779;EAS_AF=0.3909;AMR_AF=0.6023;AFR_AF=0.91;EUR_AF=0.837;SAS_AF=0.6667;AA=a|||;VT=SNP
10	3588014	rs10795056	G	A	100	PASS	AC=1734;AF=0.346246;AN=5008;NS=2504;DP=11963;EAS_AF=0.371;AMR_AF=0.3285;AFR_AF=0.2073;EUR_AF=0.4414;SAS_AF=0.4233;AA=g|||;VT=SNP
10	3588319	rs835957	G	A	100	PASS	AC=3373;AF=0.673522;AN=5008;NS=2504;DP=15038;EAS_AF=0.3909;AMR_AF=0.5922;AFR_AF=0.8139;EUR_AF=0.836;SAS_AF=0.6656;AA=g|||;VT=SNP
10	3588390	rs835956	T	C	100	PASS	AC=3376;AF=0.674121;AN=5008;NS=2504;DP=15861;EAS_AF=0.3909;AMR_AF=0.5922;AFR_AF=0.8147;EUR_AF=0.837;SAS_AF=0.6667;AA=c|||;VT=SNP
10	3590026	rs12761614	A	C	100	PASS	AC=1392;AF=0.277955;AN=5008;NS=2504;DP=16987;EAS_AF=0.0179;AMR_AF=0.2507;AFR_AF=0.4274;EUR_AF=0.3956;SAS_AF=0.2423;AA=A|||;VT=SNP
10	3590092	rs7917582	G	A	100	PASS	AC=1730;AF=0.345447;AN=5008;NS=2504;DP=16109;EAS_AF=0.371;AMR_AF=0.3285;AFR_AF=0.2027;EUR_AF=0.4414;SAS_AF=0.4254;AA=G|||;VT=SNP
10	3590269	rs1890583	T	C	100	PASS	AC=3516;AF=0.702077;AN=5008;NS=2504;DP=19913;EAS_AF=0.3958;AMR_AF=0.6023;AFR_AF=0.91;EUR_AF=0.837;SAS_AF=0.6687;AA=C|||;VT=SNP
10	3590804	rs77410966	G	C	100	PASS	AC=275;AF=0.0549121;AN=5008;NS=2504;DP=19510;EAS_AF=0.0903;AMR_AF=0.036;AFR_AF=0.0061;EUR_AF=0.0567;SAS_AF=0.0961;AA=G|||;VT=SNP
10	3590948	rs835954	C	G	100	PASS	AC=1858;AF=0.371006;AN=5008;NS=2504;DP=19446;EAS_AF=0.371;AMR_AF=0.3372;AFR_AF=0.2965;EUR_AF=0.4414;SAS_AF=0.4233;AA=C|||;VT=SNP
10	3591799	rs10904054	A	C	100	PASS	AC=1589;AF=0.317292;AN=5008;NS=2504;DP=19248;EAS_AF=0.371;AMR_AF=0.3285;AFR_AF=0.0998;EUR_AF=0.4364;SAS_AF=0.4254;AA=A|||;VT=SNP
10	3591922	rs10795058	C	T	100	PASS	AC=1729;AF=0.345248;AN=5008;NS=2504;DP=18335;EAS_AF=0.371;AMR_AF=0.3285;AFR_AF=0.2042;EUR_AF=0.4414;SAS_AF=0.4223;AA=C|||;VT=SNP
10	3592082	rs10795059	G	A	100	PASS	AC=1729;AF=0.345248;AN=5008;NS=2504;DP=19162;EAS_AF=0.371;AMR_AF=0.3285;AFR_AF=0.2042;EUR_AF=0.4414;SAS_AF=0.4223;AA=G|||;VT=SNP
10	3592654	rs10904055	A	G	100	PASS	AC=1913;AF=0.381989;AN=5008;NS=2504;DP=18963;EAS_AF=0.371;AMR_AF=0.3415;AFR_AF=0.3343;EUR_AF=0.4414;SAS_AF=0.4254;AA=A|||;VT=SNP
10	3594187	rs7911947	G	A	100	PASS	AC=1722;AF=0.34385;AN=5008;NS=2504;DP=18403;EAS_AF=0.371;AMR_AF=0.3285;AFR_AF=0.2042;EUR_AF=0.4414;SAS_AF=0.4151;AA=G|||;VT=SNP
10	3595235	rs10904056	C	T	100	PASS	AC=1728;AF=0.345048;AN=5008;NS=2504;DP=20615;EAS_AF=0.371;AMR_AF=0.3285;AFR_AF=0.2042;EUR_AF=0.4423;SAS_AF=0.4202;AA=C|||;VT=SNP
10	3596526	rs7086377	T	G	100	PASS	AC=2379;AF=0.47504;AN=5008;NS=2504;DP=15387;EAS_AF=0.379;AMR_AF=0.4222;AFR_AF=0.3805;EUR_AF=0.6014;SAS_AF=0.6094;AA=G|||;VT=SNP
10	3596947	rs11251942	G	A	100	PASS	AC=1644;AF=0.328275;AN=5008;NS=2504;DP=17968;EAS_AF=0.371;AMR_AF=0.3271;AFR_AF=0.1437;EUR_AF=0.4394;SAS_AF=0.4202;AA=G|||;VT=SNP
10	3597375	rs111659487	C	T	100	PASS	AC=782;AF=0.15615;AN=5008;NS=2504;DP=16370;EAS_AF=0.0565;AMR_AF=0.0937;AFR_AF=0.174;EUR_AF=0.1581;SAS_AF=0.2771;AA=C|||;VT=SNP
10	3597405	rs7914587	T	C	100	PASS	AC=782;AF=0.15615;AN=5008;NS=2504;DP=16931;EAS_AF=0.0565;AMR_AF=0.0937;AFR_AF=0.174;EUR_AF=0.1581;SAS_AF=0.2771;AA=T|||;VT=SNP
10	3597542	rs551307	T	C	100	PASS	AC=3510;AF=0.700879;AN=5008;NS=2504;DP=18345;EAS_AF=0.3929;AMR_AF=0.6023;AFR_AF=0.9092;EUR_AF=0.836;SAS_AF=0.6677;AA=C|||;VT=SNP
10	3598085	rs7899091	C	T	100	PASS	AC=784;AF=0.15655;AN=5008;NS=2504;DP=17131;EAS_AF=0.0565;AMR_AF=0.0937;AFR_AF=0.174;EUR_AF=0.1581;SAS_AF=0.2791;AA=c|||;VT=SNP
10	3598540	rs7898806	G	A	100	PASS	AC=774;AF=0.154553;AN=5008;NS=2504;DP=18279;EAS_AF=0.0565;AMR_AF=0.0937;AFR_AF=0.174;EUR_AF=0.1551;SAS_AF=0.272;AA=g|||;VT=SNP
10	3599021	rs74113522	G	C	100	PASS	AC=788;AF=0.157348;AN=5008;NS=2504;DP=19337;EAS_AF=0.0565;AMR_AF=0.0951;AFR_AF=0.1762;EUR_AF=0.1581;SAS_AF=0.2791;AA=C|||;VT=SNP
10	3599244	rs657478	A	T	100	PASS	AC=3498;AF=0.698482;AN=5008;NS=2504;DP=18298;EAS_AF=0.3909;AMR_AF=0.6009;AFR_AF=0.9032;EUR_AF=0.836;SAS_AF=0.6667;AA=A|||;VT=SNP
10	3599481	rs11813201	C	T	100	PASS	AC=784;AF=0.15655;AN=5008;NS=2504;DP=12477;EAS_AF=0.0565;AMR_AF=0.0937;AFR_AF=0.174;EUR_AF=0.1571;SAS_AF=0.2802;AA=C|||;VT=SNP
10	3600077	rs527935	T	G	100	PASS	AC=1077;AF=0.215056;AN=5008;NS=2504;DP=16283;EAS_AF=0.3145;AMR_AF=0.2435;AFR_AF=0.121;EUR_AF=0.2863;SAS_AF=0.1462;AA=T|||;VT=SNP
10	3600248	rs112849185	C	A	100	PASS	AC=784;AF=0.15655;AN=5008;NS=2504;DP=15513;EAS_AF=0.0565;AMR_AF=0.0937;AFR_AF=0.174;EUR_AF=0.1581;SAS_AF=0.2791;AA=C|||;VT=SNP
10	3600278	rs112930714	C	T	100	PASS	AC=785;AF=0.156749;AN=5008;NS=2504;DP=16763;EAS_AF=0.0565;AMR_AF=0.0937;AFR_AF=0.174;EUR_AF=0.1581;SAS_AF=0.2802;AA=C|||;VT=SNP
10	3600533	rs7907711	G	T	100	PASS	AC=785;AF=0.156749;AN=5008;NS=2504;DP=17488;EAS_AF=0.0565;AMR_AF=0.0937;AFR_AF=0.174;EUR_AF=0.1581;SAS_AF=0.2802;AA=G|||;VT=SNP
10	3601067	rs74113523	G	A	100	PASS	AC=699;AF=0.139577;AN=5008;NS=2504;DP=17619;EAS_AF=0.0565;AMR_AF=0.0922;AFR_AF=0.1135;EUR_AF=0.1531;SAS_AF=0.2802;AA=G|||;VT=SNP
10	3601319	rs74113524	G	A	100	PASS	AC=786;AF=0.156949;AN=5008;NS=2504;DP=19611;EAS_AF=0.0565;AMR_AF=0.0937;AFR_AF=0.1747;EUR_AF=0.1581;SAS_AF=0.2802;AA=G|||;VT=SNP
10	3602371	rs11814314	T	C	100	PASS	AC=1092;AF=0.218051;AN=5008;NS=2504;DP=14658;EAS_AF=0.0565;AMR_AF=0.1124;AFR_AF=0.3918;EUR_AF=0.1581;SAS_AF=0.2863;AA=N|||;VT=SNP
10	3603883	rs74113525	A	T	100	PASS	AC=1121;AF=0.223842;AN=5008;NS=2504;DP=19501;EAS_AF=0.0565;AMR_AF=0.1138;AFR_AF=0.4123;EUR_AF=0.1581;SAS_AF=0.2873;AA=T|||;VT=SNP
10	3604355	rs11815365	T	C	100	PASS	AC=786;AF=0.156949;AN=5008;NS=2504;DP=18643;EAS_AF=0.0565;AMR_AF=0.0937;AFR_AF=0.174;EUR_AF=0.1581;SAS_AF=0.2812;AA=C|||;VT=SNP
10	3604374	rs615778	C	G	100	PASS	AC=1075;AF=0.214657;AN=5008;NS=2504;DP=19111;EAS_AF=0.3135;AMR_AF=0.2435;AFR_AF=0.121;EUR_AF=0.2863;SAS_AF=0.1452;AA=C|||;VT=SNP
10	3604422	rs17224469	G	T	100	PASS	AC=786;AF=0.156949;AN=5008;NS=2504;DP=19186;EAS_AF=0.0565;AMR_AF=0.0937;AFR_AF=0.174;EUR_AF=0.1581;SAS_AF=0.2812;AA=G|||;VT=SNP
10	3605214	rs3120978	C	T	100	PASS	AC=785;AF=0.156749;AN=5008;NS=2504;DP=12398;EAS_AF=0.0565;AMR_AF=0.0937;AFR_AF=0.174;EUR_AF=0.1581;SAS_AF=0.2802;AA=C|||;VT=SNP
10	3605695	rs1441266	A	C	100	PASS	AC=786;AF=0.156949;AN=5008;NS=2504;DP=20916;EAS_AF=0.0565;AMR_AF=0.0937;AFR_AF=0.174;EUR_AF=0.1581;SAS_AF=0.2812;AA=C|||;VT=SNP
10	3606072	rs1441265	A	G	100	PASS	AC=2435;AF=0.486222;AN=5008;NS=2504;DP=19563;EAS_AF=0.0764;AMR_AF=0.3588;AFR_AF=0.7897;EUR_AF=0.5497;SAS_AF=0.5235;AA=G|||;VT=SNP
10	3606475	rs11816418	T	C	100	PASS	AC=792;AF=0.158147;AN=5008;NS=2504;DP=17862;EAS_AF=0.0565;AMR_AF=0.0937;AFR_AF=0.1785;EUR_AF=0.1581;SAS_AF=0.2812;AA=C|||;VT=SNP
10	3607029	rs74113529	T	C	100	PASS	AC=869;AF=0.173522;AN=5008;NS=2504;DP=17558;EAS_AF=0.0565;AMR_AF=0.098;AFR_AF=0.2345;EUR_AF=0.1581;SAS_AF=0.2812;AA=T|||;VT=SNP
10	3607484	rs57010557	C	T	100	PASS	AC=1072;AF=0.214058;AN=5008;NS=2504;DP=16386;EAS_AF=0.0565;AMR_AF=0.1081;AFR_AF=0.3782;EUR_AF=0.1581;SAS_AF=0.2873;AA=c|||;VT=SNP
10	3607941	rs57173011	T	C	100	PASS	AC=1879;AF=0.3752;AN=5008;NS=2504;DP=19787;EAS_AF=0.0665;AMR_AF=0.2738;AFR_AF=0.6785;EUR_AF=0.3917;SAS_AF=0.3384;AA=C|||;VT=SNP
10	3608003	rs7910956	A	G	100	PASS	AC=872;AF=0.174121;AN=5008;NS=2504;DP=18846;EAS_AF=0.0565;AMR_AF=0.098;AFR_AF=0.236;EUR_AF=0.159;SAS_AF=0.2812;AA=G|||;VT=SNP
10	3609194	rs697430	C	T	100	PASS	AC=1066;AF=0.212859;AN=5008;NS=2504;DP=17302;EAS_AF=0.3135;AMR_AF=0.245;AFR_AF=0.1135;EUR_AF=0.2863;SAS_AF=0.1452;AA=C|||;VT=SNP
10	3609546	rs17315959	A	G	100	PASS	AC=864;AF=0.172524;AN=5008;NS=2504;DP=18694;EAS_AF=0.0565;AMR_AF=0.098;AFR_AF=0.2345;EUR_AF=0.1581;SAS_AF=0.2761;AA=G|||;VT=SNP
10	3611415	rs705458	A	G	100	PASS	AC=3509;AF=0.700679;AN=5008;NS=2504;DP=17528;EAS_AF=0.3899;AMR_AF=0.6037;AFR_AF=0.9115;EUR_AF=0.834;SAS_AF=0.6677;AA=G|||;VT=SNP
10	3612160	rs12570734	C	T	100	PASS	AC=869;AF=0.173522;AN=5008;NS=2504;DP=23821;EAS_AF=0.0565;AMR_AF=0.098;AFR_AF=0.2345;EUR_AF=0.159;SAS_AF=0.2802;AA=C|||;VT=SNP
10	3612271	rs599053	A	G	100	PASS	AC=3470;AF=0.692891;AN=5008;NS=2504;DP=22227;EAS_AF=0.3899;AMR_AF=0.5965;AFR_AF=0.8858;EUR_AF=0.834;SAS_AF=0.6677;AA=G|||;VT=SNP
10	3612928	rs7092497	G	A	100	PASS	AC=871;AF=0.173922;AN=5008;NS=2504;DP=19693;EAS_AF=0.0565;AMR_AF=0.098;AFR_AF=0.2345;EUR_AF=0.16;SAS_AF=0.2812;AA=G|||;VT=SNP
10	3615477	rs705459	T	C	100	PASS	AC=3502;AF=0.699281;AN=5008;NS=2504;DP=20176;EAS_AF=0.3889;AMR_AF=0.6037;AFR_AF=0.907;EUR_AF=0.834;SAS_AF=0.6677;AA=C|||;VT=SNP
10	3618792	rs588410	T	C	100	PASS	AC=3504;AF=0.699681;AN=5008;NS=2504;DP=15516;EAS_AF=0.3899;AMR_AF=0.5994;AFR_AF=0.9107;EUR_AF=0.834;SAS_AF=0.6667;AA=C|||;VT=SNP
10	3619272	rs590646	A	G	100	PASS	AC=1271;AF=0.253794;AN=5008;NS=2504;DP=18249;EAS_AF=0.3125;AMR_AF=0.2536;AFR_AF=0.261;EUR_AF=0.2853;SAS_AF=0.1513;AA=A|||;VT=SNP
10	3619826	rs74113592	C	G	100	PASS	AC=815;AF=0.16274;AN=5008;NS=2504;DP=21995;EAS_AF=0.0575;AMR_AF=0.098;AFR_AF=0.1929;EUR_AF=0.1581;SAS_AF=0.2812;AA=G|||;VT=SNP
10	3620050	rs75451635	C	T	100	PASS	AC=816;AF=0.162939;AN=5008;NS=2504;DP=16469;EAS_AF=0.0565;AMR_AF=0.098;AFR_AF=0.1936;EUR_AF=0.159;SAS_AF=0.2812;AA=C|||;VT=SNP
10	3620969	rs11812097	G	A	100	PASS	AC=813;AF=0.16234;AN=5008;NS=2504;DP=19534;EAS_AF=0.0565;AMR_AF=0.098;AFR_AF=0.1929;EUR_AF=0.1581;SAS_AF=0.2802;AA=A|||;VT=SNP
10	3622867	rs11251951	C	T	100	PASS	AC=1453;AF=0.290136;AN=5008;NS=2504;DP=21469;EAS_AF=0.6111;AMR_AF=0.3919;AFR_AF=0.0598;EUR_AF=0.162;SAS_AF=0.3303;AA=C|||;VT=SNP
10	3623961	rs11251952	G	A	100	PASS	AC=482;AF=0.096246;AN=5008;NS=2504;DP=21034;EAS_AF=0.2063;AMR_AF=0.3184;AFR_AF=0.0023;EUR_AF=0.0199;SAS_AF=0.0307;AA=G|||;VT=SNP
10	3624116	rs7906888	A	G	100	PASS	AC=618;AF=0.123403;AN=5008;NS=2504;DP=20658;EAS_AF=0.0565;AMR_AF=0.0879;AFR_AF=0.0545;EUR_AF=0.1521;SAS_AF=0.2812;AA=A|||;VT=SNP
10	3624451	rs72765396	C	A	100	PASS	AC=390;AF=0.0778754;AN=5008;NS=2504;DP=18880;EAS_AF=0.121;AMR_AF=0.0389;AFR_AF=0.0287;EUR_AF=0.0696;SAS_AF=0.136;AA=C|||;VT=SNP
10	3624672	rs619009	A	T	100	PASS	AC=2366;AF=0.472444;AN=5008;NS=2504;DP=17677;EAS_AF=0.0754;AMR_AF=0.3631;AFR_AF=0.739;EUR_AF=0.5527;SAS_AF=0.5164;AA=T|||;VT=SNP
10	3625494	rs10904059	G	A	100	PASS	AC=947;AF=0.189097;AN=5008;NS=2504;DP=14471;EAS_AF=0.3125;AMR_AF=0.2349;AFR_AF=0.031;EUR_AF=0.2843;SAS_AF=0.1452;AA=G|||;VT=SNP
10	3625624	rs12772528	A	G	100	PASS	AC=1567;AF=0.312899;AN=5008;NS=2504;DP=18202;EAS_AF=0.0675;AMR_AF=0.2565;AFR_AF=0.4554;EUR_AF=0.3926;SAS_AF=0.3313;AA=A|||;VT=SNP
10	3626557	rs11251953	C	G	100	PASS	AC=960;AF=0.191693;AN=5008;NS=2504;DP=17978;EAS_AF=0.2877;AMR_AF=0.2334;AFR_AF=0.09;EUR_AF=0.2634;SAS_AF=0.1268;AA=C|||;VT=SNP
10	3627483	rs6601737	C	T	100	PASS	AC=737;AF=0.147165;AN=5008;NS=2504;DP=18393;EAS_AF=0.0546;AMR_AF=0.0965;AFR_AF=0.0635;EUR_AF=0.175;SAS_AF=0.363;AA=C|||;VT=SNP
10	3627733	rs7079458	G	A	100	PASS	AC=695;AF=0.138778;AN=5008;NS=2504;DP=16756;EAS_AF=0.0546;AMR_AF=0.0937;AFR_AF=0.0325;EUR_AF=0.1759;SAS_AF=0.363;AA=G|||;VT=SNP
10	3628517	rs11251954	G	A	100	PASS	AC=1216;AF=0.242812;AN=5008;NS=2504;DP=18609;EAS_AF=0.2927;AMR_AF=0.2896;AFR_AF=0.23;EUR_AF=0.2903;SAS_AF=0.1268;AA=G|||;VT=SNP
10	3629849	rs2388792	A	G	100	PASS	AC=2132;AF=0.425719;AN=5008;NS=2504;DP=14838;EAS_AF=0.3472;AMR_AF=0.4006;AFR_AF=0.3782;EUR_AF=0.508;SAS_AF=0.5041;AA=A|||;VT=SNP
10	3629908	rs488535	C	T	100	PASS	AC=3087;AF=0.616414;AN=5008;NS=2504;DP=17199;EAS_AF=0.3591;AMR_AF=0.5346;AFR_AF=0.8033;EUR_AF=0.6839;SAS_AF=0.6176;AA=T|||;VT=SNP
10	3630790	rs72765398	C	T	100	PASS	AC=353;AF=0.0704872;AN=5008;NS=2504;DP=17174;EAS_AF=0.1181;AMR_AF=0.0375;AFR_AF=0.0053;EUR_AF=0.0726;SAS_AF=0.1309;AA=C|||;VT=SNP
10	3632419	rs7068892	G	A	100	PASS	AC=1219;AF=0.243411;AN=5008;NS=2504;DP=15157;EAS_AF=0.2897;AMR_AF=0.2911;AFR_AF=0.233;EUR_AF=0.2903;SAS_AF=0.1278;AA=G|||;VT=SNP
10	3635185	rs17135433	A	G	100	PASS	AC=360;AF=0.071885;AN=5008;NS=2504;DP=23036;EAS_AF=0.1349;AMR_AF=0.0375;AFR_AF=0.0045;EUR_AF=0.0547;SAS_AF=0.1401;AA=A|||;VT=SNP
10	3635369	rs17135436	G	A	100	PASS	AC=1030;AF=0.205671;AN=5008;NS=2504;DP=20023;EAS_AF=0.1052;AMR_AF=0.1859;AFR_AF=0.2345;EUR_AF=0.1382;SAS_AF=0.3538;AA=A|||;VT=SNP
10	3635518	rs17135438	T	G	100	PASS	AC=355;AF=0.0708866;AN=5008;NS=2504;DP=19021;EAS_AF=0.1319;AMR_AF=0.0375;AFR_AF=0.0038;EUR_AF=0.0547;SAS_AF=0.1391;AA=T|||;VT=SNP
10	3637566	rs592837	T	C	100	PASS	AC=1397;AF=0.278954;AN=5008;NS=2504;DP=18785;EAS_AF=0.3175;AMR_AF=0.3199;AFR_AF=0.2474;EUR_AF=0.3638;SAS_AF=0.1656;AA=T|||;VT=SNP
10	3638054	rs601074	A	G	100	PASS	AC=1776;AF=0.354633;AN=5008;NS=2504;DP=21971;EAS_AF=0.3165;AMR_AF=0.3487;AFR_AF=0.4811;EUR_AF=0.4026;SAS_AF=0.1779;AA=A|||;VT=SNP
10	3639178	rs74639386	T	C	100	PASS	AC=610;AF=0.121805;AN=5008;NS=2504;DP=14508;EAS_AF=0.0546;AMR_AF=0.0778;AFR_AF=0.0212;EUR_AF=0.1362;SAS_AF=0.3436;AA=T|||;VT=SNP
10	3639915	rs72765401	G	A	100	PASS	AC=693;AF=0.138379;AN=5008;NS=2504;DP=17617;EAS_AF=0.1101;AMR_AF=0.1124;AFR_AF=0.0961;EUR_AF=0.173;SAS_AF=0.2076;AA=G|||;VT=SNP
10	3640328	rs149929239	T	G	100	PASS	AC=913;AF=0.182308;AN=5008;NS=2504;DP=11122;EAS_AF=0.0575;AMR_AF=0.0937;AFR_AF=0.2322;EUR_AF=0.1421;SAS_AF=0.3476;AA=T|||;VT=SNP
10	3640424	rs2993773	T	C	100	PASS	AC=3359;AF=0.670727;AN=5008;NS=2504;DP=11665;EAS_AF=0.4861;AMR_AF=0.5533;AFR_AF=0.7927;EUR_AF=0.7127;SAS_AF=0.7362;AA=T|||;VT=SNP
10	3640752	rs1668538	G	A	100	PASS	AC=2172;AF=0.433706;AN=5008;NS=2504;DP=17224;EAS_AF=0.4315;AMR_AF=0.4366;AFR_AF=0.3994;EUR_AF=0.5338;SAS_AF=0.3773;AA=A|||;VT=SNP
10	3640922	rs1668537	T	C	100	PASS	AC=3359;AF=0.670727;AN=5008;NS=2504;DP=18852;EAS_AF=0.4861;AMR_AF=0.5533;AFR_AF=0.7927;EUR_AF=0.7127;SAS_AF=0.7362;AA=C|||;VT=SNP
10	3641130	rs1623441	T	A	100	PASS	AC=2174;AF=0.434105;AN=5008;NS=2504;DP=17586;EAS_AF=0.4315;AMR_AF=0.4366;AFR_AF=0.4017;EUR_AF=0.5328;SAS_AF=0.3773;AA=T|||;VT=SNP
10	3641467	rs3120979	C	A	100	PASS	AC=3363;AF=0.671526;AN=5008;NS=2504;DP=13918;EAS_AF=0.4831;AMR_AF=0.5519;AFR_AF=0.7973;EUR_AF=0.7107;SAS_AF=0.7403;AA=A|||;VT=SNP
10	3641475	rs3098745	C	T	100	PASS	AC=3364;AF=0.671725;AN=5008;NS=2504;DP=14240;EAS_AF=0.4841;AMR_AF=0.5519;AFR_AF=0.7973;EUR_AF=0.7107;SAS_AF=0.7403;AA=T|||;VT=SNP
10	3641512	rs12357508	A	C	100	PASS	AC=707;AF=0.141174;AN=5008;NS=2504;DP=14612;EAS_AF=0.1141;AMR_AF=0.1124;AFR_AF=0.0998;EUR_AF=0.1769;SAS_AF=0.2086;AA=A|||;VT=SNP
10	3641579	rs56080426	C	T	100	PASS	AC=2829;AF=0.564896;AN=5008;NS=2504;DP=13274;EAS_AF=0.5685;AMR_AF=0.5634;AFR_AF=0.5991;EUR_AF=0.4682;SAS_AF=0.6155;AA=C|||;VT=SNP
10	3642031	rs74116107	C	A	100	PASS	AC=656;AF=0.13099;AN=5008;NS=2504;DP=19659;EAS_AF=0.0536;AMR_AF=0.0821;AFR_AF=0.0514;EUR_AF=0.1382;SAS_AF=0.3456;AA=C|||;VT=SNP
10	3642047	rs67555085	G	C	100	PASS	AC=1921;AF=0.383586;AN=5008;NS=2504;DP=19810;EAS_AF=0.5149;AMR_AF=0.4683;AFR_AF=0.3623;EUR_AF=0.329;SAS_AF=0.273;AA=G|||;VT=SNP
10	3642246	rs835948	G	A	100	PASS	AC=1519;AF=0.303315;AN=5008;NS=2504;DP=17604;EAS_AF=0.3165;AMR_AF=0.33;AFR_AF=0.3404;EUR_AF=0.3559;SAS_AF=0.1667;AA=G|||;VT=SNP
10	3642555	rs7901181	A	C	100	PASS	AC=1300;AF=0.259585;AN=5008;NS=2504;DP=19718;EAS_AF=0.0536;AMR_AF=0.1268;AFR_AF=0.4758;EUR_AF=0.1789;SAS_AF=0.3569;AA=A|||;VT=SNP
10	3643035	rs705464	G	A	100	PASS	AC=1799;AF=0.359225;AN=5008;NS=2504;DP=20682;EAS_AF=0.4246;AMR_AF=0.3617;AFR_AF=0.3041;EUR_AF=0.4125;SAS_AF=0.3098;AA=G|||;VT=SNP
10	3643301	rs74116115	A	G	100	PASS	AC=652;AF=0.130192;AN=5008;NS=2504;DP=20434;EAS_AF=0.0536;AMR_AF=0.0807;AFR_AF=0.053;EUR_AF=0.1382;SAS_AF=0.3405;AA=A|||;VT=SNP
10	3643563	rs1808116	C	T	100	PASS	AC=440;AF=0.0878594;AN=5008;NS=2504;DP=17117;EAS_AF=0.1052;AMR_AF=0.0476;AFR_AF=0.0802;EUR_AF=0.0596;SAS_AF=0.138;AA=C|||;VT=SNP
10	3643713	rs7909115	T	C	100	PASS	AC=442;AF=0.0882588;AN=5008;NS=2504;DP=20067;EAS_AF=0.1052;AMR_AF=0.049;AFR_AF=0.0802;EUR_AF=0.0596;SAS_AF=0.1391;AA=C|||;VT=SNP
10	3644678	rs17135445	G	A	100	PASS	AC=436;AF=0.0870607;AN=5008;NS=2504;DP=19640;EAS_AF=0.1012;AMR_AF=0.049;AFR_AF=0.0794;EUR_AF=0.0596;SAS_AF=0.138;AA=G|||;VT=SNP
10	3644689	rs7477804	A	T	100	PASS	AC=605;AF=0.120807;AN=5008;NS=2504;DP=19597;EAS_AF=0.0536;AMR_AF=0.0778;AFR_AF=0.0204;EUR_AF=0.1362;SAS_AF=0.3405;AA=A|||;VT=SNP
10	3644879	rs619778	A	G	100	PASS	AC=3582;AF=0.715256;AN=5008;NS=2504;DP=18783;EAS_AF=0.4841;AMR_AF=0.5836;AFR_AF=0.9062;EUR_AF=0.7455;SAS_AF=0.7577;AA=G|||;VT=SNP
10	3644934	rs583633	T	A	100	PASS	AC=3370;AF=0.672923;AN=5008;NS=2504;DP=21588;EAS_AF=0.4821;AMR_AF=0.5562;AFR_AF=0.8011;EUR_AF=0.7117;SAS_AF=0.7393;AA=A|||;VT=SNP
10	3645056	rs72767106	C	T	100	PASS	AC=331;AF=0.0660942;AN=5008;NS=2504;DP=20497;EAS_AF=0.1012;AMR_AF=0.0403;AFR_AF=0.0045;EUR_AF=0.0596;SAS_AF=0.138;AA=C|||;VT=SNP
10	3645633	rs705465	G	A	100	PASS	AC=1785;AF=0.35643;AN=5008;NS=2504;DP=20700;EAS_AF=0.3254;AMR_AF=0.3948;AFR_AF=0.3548;EUR_AF=0.4732;SAS_AF=0.2434;AA=g|||;VT=SNP
10	3645923	rs72767107	G	A	100	PASS	AC=330;AF=0.0658946;AN=5008;NS=2504;DP=18362;EAS_AF=0.1012;AMR_AF=0.0403;AFR_AF=0.0038;EUR_AF=0.0596;SAS_AF=0.138;AA=G|||;VT=SNP
10	3646050	rs705466	G	A	100	PASS	AC=3583;AF=0.715455;AN=5008;NS=2504;DP=16720;EAS_AF=0.4841;AMR_AF=0.5836;AFR_AF=0.907;EUR_AF=0.7455;SAS_AF=0.7577;AA=g|||;VT=SNP
10	3646361	rs9733532	A	G	100	PASS	AC=3369;AF=0.672724;AN=5008;NS=2504;DP=12791;EAS_AF=0.4802;AMR_AF=0.5562;AFR_AF=0.7988;EUR_AF=0.7137;SAS_AF=0.7413;AA=G|||;VT=SNP
10	3646594	rs190892978	C	T	100	PASS	AC=906;AF=0.180911;AN=5008;NS=2504;DP=11387;EAS_AF=0.0536;AMR_AF=0.0937;AFR_AF=0.2337;EUR_AF=0.1382;SAS_AF=0.3466;AA=c|||;VT=SNP
10	3646696	rs113447705	C	T	100	PASS	AC=437;AF=0.0872604;AN=5008;NS=2504;DP=11356;EAS_AF=0.1012;AMR_AF=0.049;AFR_AF=0.0802;EUR_AF=0.0596;SAS_AF=0.138;AA=C|||;VT=SNP
10	3647032	rs866262	C	T	100	PASS	AC=3553;AF=0.709465;AN=5008;NS=2504;DP=14706;EAS_AF=0.4841;AMR_AF=0.5836;AFR_AF=0.8843;EUR_AF=0.7455;SAS_AF=0.7577;AA=T|||;VT=SNP
10	3648200	rs72767108	A	G	100	PASS	AC=329;AF=0.0656949;AN=5008;NS=2504;DP=17218;EAS_AF=0.1012;AMR_AF=0.0389;AFR_AF=0.0038;EUR_AF=0.0596;SAS_AF=0.138;AA=A|||;VT=SNP
10	3648206	rs584700	C	G	100	PASS	AC=3369;AF=0.672724;AN=5008;NS=2504;DP=17409;EAS_AF=0.4821;AMR_AF=0.5562;AFR_AF=0.8003;EUR_AF=0.7117;SAS_AF=0.7393;AA=G|||;VT=SNP
10	3649101	rs17135476	A	C	100	PASS	AC=329;AF=0.0656949;AN=5008;NS=2504;DP=16806;EAS_AF=0.1012;AMR_AF=0.0389;AFR_AF=0.0038;EUR_AF=0.0596;SAS_AF=0.138;AA=A|||;VT=SNP
10	3649483	rs72767109	G	A	100	PASS	AC=438;AF=0.0874601;AN=5008;NS=2504;DP=17789;EAS_AF=0.1012;AMR_AF=0.049;AFR_AF=0.0809;EUR_AF=0.0596;SAS_AF=0.138;AA=G|||;VT=SNP
10	3649591	rs72767110	C	G	100	PASS	AC=329;AF=0.0656949;AN=5008;NS=2504;DP=17751;EAS_AF=0.1012;AMR_AF=0.0389;AFR_AF=0.0038;EUR_AF=0.0596;SAS_AF=0.138;AA=C|||;VT=SNP
10	3649847	rs72767111	G	A	100	PASS	AC=438;AF=0.0874601;AN=5008;NS=2504;DP=18964;EAS_AF=0.1012;AMR_AF=0.049;AFR_AF=0.0809;EUR_AF=0.0596;SAS_AF=0.138;AA=A|||;VT=SNP
10	3649921	rs77171196	G	A	100	PASS	AC=438;AF=0.0874601;AN=5008;NS=2504;DP=18911;EAS_AF=0.1012;AMR_AF=0.049;AFR_AF=0.0809;EUR_AF=0.0596;SAS_AF=0.138;AA=A|||;VT=SNP
10	3651460	rs72767113	G	C	100	PASS	AC=330;AF=0.0658946;AN=5008;NS=2504;DP=21234;EAS_AF=0.1012;AMR_AF=0.0403;AFR_AF=0.0038;EUR_AF=0.0596;SAS_AF=0.138;AA=G|||;VT=SNP
10	3652078	rs11816894	C	T	100	PASS	AC=898;AF=0.179313;AN=5008;NS=2504;DP=20254;EAS_AF=0.0536;AMR_AF=0.0937;AFR_AF=0.2292;EUR_AF=0.1362;SAS_AF=0.3466;AA=C|||;VT=SNP
10	3652271	rs629312	T	A	100	PASS	AC=3365;AF=0.671925;AN=5008;NS=2504;DP=18160;EAS_AF=0.4821;AMR_AF=0.5562;AFR_AF=0.798;EUR_AF=0.7107;SAS_AF=0.7393;AA=A|||;VT=SNP
10	3652322	rs72767115	A	G	100	PASS	AC=438;AF=0.0874601;AN=5008;NS=2504;DP=18690;EAS_AF=0.1012;AMR_AF=0.049;AFR_AF=0.0809;EUR_AF=0.0596;SAS_AF=0.138;AA=G|||;VT=SNP
10	3653410	rs77731158	A	G	100	PASS	AC=330;AF=0.0658946;AN=5008;NS=2504;DP=21481;EAS_AF=0.1012;AMR_AF=0.0403;AFR_AF=0.0038;EUR_AF=0.0596;SAS_AF=0.138;AA=A|||;VT=SNP
10	3653464	rs1070331	C	T	100	PASS	AC=2457;AF=0.490615;AN=5008;NS=2504;DP=21439;EAS_AF=0.4286;AMR_AF=0.4625;AFR_AF=0.562;EUR_AF=0.5736;SAS_AF=0.3926;AA=T|||;VT=SNP
10	3653768	rs76436049	G	A	100	PASS	AC=603;AF=0.120407;AN=5008;NS=2504;DP=17821;EAS_AF=0.0536;AMR_AF=0.0778;AFR_AF=0.0197;EUR_AF=0.1352;SAS_AF=0.3405;AA=G|||;VT=SNP
10	3654200	rs10904060	A	G	100	PASS	AC=1064;AF=0.21246;AN=5008;NS=2504;DP=17336;EAS_AF=0.3155;AMR_AF=0.2939;AFR_AF=0.0356;EUR_AF=0.334;SAS_AF=0.1626;AA=A|||;VT=SNP
10	3654911	rs12218277	G	A	100	PASS	AC=347;AF=0.0692891;AN=5008;NS=2504;DP=19380;EAS_AF=0.1181;AMR_AF=0.0403;AFR_AF=0.0038;EUR_AF=0.0596;SAS_AF=0.138;AA=G|||;VT=SNP
10	3655112	rs111704209	A	G	100	PASS	AC=453;AF=0.0904553;AN=5008;NS=2504;DP=12005;EAS_AF=0.1181;AMR_AF=0.0476;AFR_AF=0.0802;EUR_AF=0.0596;SAS_AF=0.138;AA=-|||;VT=SNP
10	3655890	rs11251964	A	G	100	PASS	AC=453;AF=0.0904553;AN=5008;NS=2504;DP=17382;EAS_AF=0.1181;AMR_AF=0.0476;AFR_AF=0.0802;EUR_AF=0.0596;SAS_AF=0.138;AA=G|||;VT=SNP
10	3656199	rs17135483	A	T	100	PASS	AC=347;AF=0.0692891;AN=5008;NS=2504;DP=17110;EAS_AF=0.1181;AMR_AF=0.0403;AFR_AF=0.0038;EUR_AF=0.0596;SAS_AF=0.138;AA=A|||;VT=SNP
10	3656268	rs12573508	C	T	100	PASS	AC=1046;AF=0.208866;AN=5008;NS=2504;DP=16153;EAS_AF=0.2966;AMR_AF=0.2939;AFR_AF=0.0356;EUR_AF=0.335;SAS_AF=0.1626;AA=C|||;VT=SNP
10	3656594	rs17135485	G	C	100	PASS	AC=347;AF=0.0692891;AN=5008;NS=2504;DP=16742;EAS_AF=0.1181;AMR_AF=0.0403;AFR_AF=0.0038;EUR_AF=0.0596;SAS_AF=0.138;AA=G|||;VT=SNP
10	3657243	rs11251965	C	T	100	PASS	AC=347;AF=0.0692891;AN=5008;NS=2504;DP=19082;EAS_AF=0.1181;AMR_AF=0.0389;AFR_AF=0.0045;EUR_AF=0.0596;SAS_AF=0.138;AA=C|||;VT=SNP
10	3657262	rs11251966	A	G	100	PASS	AC=453;AF=0.0904553;AN=5008;NS=2504;DP=18939;EAS_AF=0.1181;AMR_AF=0.0476;AFR_AF=0.0802;EUR_AF=0.0596;SAS_AF=0.138;AA=G|||;VT=SNP
10	3657375	rs11251967	A	G	100	PASS	AC=419;AF=0.0836661;AN=5008;NS=2504;DP=19654;EAS_AF=0.1181;AMR_AF=0.0418;AFR_AF=0.0794;EUR_AF=0.0467;SAS_AF=0.1217;AA=A|||;VT=SNP
10	3657969	rs12218218	A	G	100	PASS	AC=453;AF=0.0904553;AN=5008;NS=2504;DP=15521;EAS_AF=0.1181;AMR_AF=0.0476;AFR_AF=0.0802;EUR_AF=0.0596;SAS_AF=0.138;AA=A|||;VT=SNP
10	3658059	rs11251968	C	T	100	PASS	AC=347;AF=0.0692891;AN=5008;NS=2504;DP=15156;EAS_AF=0.1181;AMR_AF=0.0403;AFR_AF=0.0038;EUR_AF=0.0596;SAS_AF=0.138;AA=C|||;VT=SNP
10	3658092	rs72767120	A	T	100	PASS	AC=454;AF=0.090655;AN=5008;NS=2504;DP=14630;EAS_AF=0.1181;AMR_AF=0.0476;AFR_AF=0.0809;EUR_AF=0.0596;SAS_AF=0.138;AA=A|||;VT=SNP
10	3658172	rs536226	G	A	100	PASS	AC=1355;AF=0.270567;AN=5008;NS=2504;DP=12975;EAS_AF=0.2986;AMR_AF=0.3199;AFR_AF=0.23;EUR_AF=0.3588;SAS_AF=0.1708;AA=G|||;VT=SNP
10	3658288	rs72767121	A	G	100	PASS	AC=453;AF=0.0904553;AN=5008;NS=2504;DP=16517;EAS_AF=0.1181;AMR_AF=0.0476;AFR_AF=0.0802;EUR_AF=0.0596;SAS_AF=0.138;AA=A|||;VT=SNP
10	3658434	rs705468	A	G	100	PASS	AC=3363;AF=0.671526;AN=5008;NS=2504;DP=18932;EAS_AF=0.4802;AMR_AF=0.5562;AFR_AF=0.798;EUR_AF=0.7107;SAS_AF=0.7393;AA=G|||;VT=SNP
10	3658707	rs7908207	G	A	100	PASS	AC=606;AF=0.121006;AN=5008;NS=2504;DP=18022;EAS_AF=0.0536;AMR_AF=0.0778;AFR_AF=0.0219;EUR_AF=0.1352;SAS_AF=0.3405;AA=G|||;VT=SNP
10	3658997	rs72767123	C	T	100	PASS	AC=380;AF=0.0758786;AN=5008;NS=2504;DP=17442;EAS_AF=0.1181;AMR_AF=0.0418;AFR_AF=0.0272;EUR_AF=0.0606;SAS_AF=0.138;AA=G|||;VT=SNP
10	3659105	rs72767124	T	C	100	PASS	AC=453;AF=0.0904553;AN=5008;NS=2504;DP=18182;EAS_AF=0.1181;AMR_AF=0.0476;AFR_AF=0.0802;EUR_AF=0.0596;SAS_AF=0.138;AA=C|||;VT=SNP
10	3659252	rs11251969	A	G	100	PASS	AC=346;AF=0.0690895;AN=5008;NS=2504;DP=18244;EAS_AF=0.1181;AMR_AF=0.0389;AFR_AF=0.0038;EUR_AF=0.0596;SAS_AF=0.138;AA=A|||;VT=SNP
10	3659791	rs11251970	A	G	100	PASS	AC=453;AF=0.0904553;AN=5008;NS=2504;DP=17743;EAS_AF=0.1181;AMR_AF=0.0476;AFR_AF=0.0802;EUR_AF=0.0596;SAS_AF=0.138;AA=G|||;VT=SNP
10	3660171	rs7093859	C	G	100	PASS	AC=455;AF=0.0908546;AN=5008;NS=2504;DP=17690;EAS_AF=0.1181;AMR_AF=0.0476;AFR_AF=0.0802;EUR_AF=0.0616;SAS_AF=0.138;AA=G|||;VT=SNP
10	3661064	rs11251971	T	C	100	PASS	AC=453;AF=0.0904553;AN=5008;NS=2504;DP=13332;EAS_AF=0.1181;AMR_AF=0.0476;AFR_AF=0.0802;EUR_AF=0.0596;SAS_AF=0.138;AA=C|||;VT=SNP
10	3661099	rs11251972	T	A	100	PASS	AC=453;AF=0.0904553;AN=5008;NS=2504;DP=13979;EAS_AF=0.1181;AMR_AF=0.0476;AFR_AF=0.0802;EUR_AF=0.0596;SAS_AF=0.138;AA=A|||;VT=SNP
10	3662153	rs72767125	G	A	100	PASS	AC=346;AF=0.0690895;AN=5008;NS=2504;DP=18463;EAS_AF=0.1181;AMR_AF=0.0389;AFR_AF=0.0038;EUR_AF=0.0596;SAS_AF=0.138;AA=G|||;VT=SNP
10	3662181	rs6601738	T	G	100	PASS	AC=906;AF=0.180911;AN=5008;NS=2504;DP=18520;EAS_AF=0.0536;AMR_AF=0.0937;AFR_AF=0.2352;EUR_AF=0.1362;SAS_AF=0.3466;AA=T|||;VT=SNP
10	3662241	rs835955	C	T	100	PASS	AC=3391;AF=0.677117;AN=5008;NS=2504;DP=18961;EAS_AF=0.4802;AMR_AF=0.5576;AFR_AF=0.8177;EUR_AF=0.7117;SAS_AF=0.7393;AA=T|||;VT=SNP
10	3662506	rs72767126	A	G	100	PASS	AC=486;AF=0.0970447;AN=5008;NS=2504;DP=19644;EAS_AF=0.12;AMR_AF=0.0476;AFR_AF=0.1029;EUR_AF=0.0596;SAS_AF=0.1391;AA=G|||;VT=SNP
10	3662558	rs555978	G	A	100	PASS	AC=1716;AF=0.342652;AN=5008;NS=2504;DP=20260;EAS_AF=0.3065;AMR_AF=0.3905;AFR_AF=0.3185;EUR_AF=0.4742;SAS_AF=0.2434;AA=G|||;VT=SNP
10	3662635	rs7070269	C	T	100	PASS	AC=903;AF=0.180312;AN=5008;NS=2504;DP=20785;EAS_AF=0.0536;AMR_AF=0.0937;AFR_AF=0.233;EUR_AF=0.1362;SAS_AF=0.3466;AA=C|||;VT=SNP
10	3663259	rs72767128	T	C	100	PASS	AC=452;AF=0.0902556;AN=5008;NS=2504;DP=18256;EAS_AF=0.1181;AMR_AF=0.0476;AFR_AF=0.0802;EUR_AF=0.0596;SAS_AF=0.137;AA=C|||;VT=SNP
10	3663309	rs77545882	A	G	100	PASS	AC=605;AF=0.120807;AN=5008;NS=2504;DP=18274;EAS_AF=0.0536;AMR_AF=0.0778;AFR_AF=0.0197;EUR_AF=0.1352;SAS_AF=0.3425;AA=A|||;VT=SNP
10	3663352	rs7919035	T	C	100	PASS	AC=906;AF=0.180911;AN=5008;NS=2504;DP=17898;EAS_AF=0.0536;AMR_AF=0.0937;AFR_AF=0.2345;EUR_AF=0.1362;SAS_AF=0.3476;AA=T|||;VT=SNP
10	3663728	rs79021933	G	A	100	PASS	AC=905;AF=0.180711;AN=5008;NS=2504;DP=15473;EAS_AF=0.0536;AMR_AF=0.0937;AFR_AF=0.2337;EUR_AF=0.1362;SAS_AF=0.3476;AA=G|||;VT=SNP
10	3664025	rs72767129	G	C	100	PASS	AC=454;AF=0.090655;AN=5008;NS=2504;DP=19805;EAS_AF=0.1181;AMR_AF=0.0476;AFR_AF=0.0809;EUR_AF=0.0596;SAS_AF=0.138;AA=C|||;VT=SNP
10	3664150	rs11251973	T	C	100	PASS	AC=490;AF=0.0978435;AN=5008;NS=2504;DP=18251;EAS_AF=0.12;AMR_AF=0.0476;AFR_AF=0.1059;EUR_AF=0.0596;SAS_AF=0.1391;AA=C|||;VT=SNP
10	3664351	rs11251974	C	T	100	PASS	AC=454;AF=0.090655;AN=5008;NS=2504;DP=20963;EAS_AF=0.1181;AMR_AF=0.0476;AFR_AF=0.0809;EUR_AF=0.0596;SAS_AF=0.138;AA=C|||;VT=SNP
10	3664358	rs11251975	C	T	100	PASS	AC=456;AF=0.0910543;AN=5008;NS=2504;DP=21263;EAS_AF=0.1181;AMR_AF=0.0476;AFR_AF=0.0809;EUR_AF=0.0616;SAS_AF=0.138;AA=T|||;VT=SNP
10	3664801	rs78165935	C	T	100	PASS	AC=347;AF=0.0692891;AN=5008;NS=2504;DP=24625;EAS_AF=0.1181;AMR_AF=0.0403;AFR_AF=0.0038;EUR_AF=0.0596;SAS_AF=0.138;AA=C|||;VT=SNP
10	3664950	rs74116128	G	C	100	PASS	AC=893;AF=0.178315;AN=5008;NS=2504;DP=22135;EAS_AF=0.0536;AMR_AF=0.0937;AFR_AF=0.2239;EUR_AF=0.1382;SAS_AF=0.3466;AA=G|||;VT=SNP
10	3667726	rs705471	A	G	100	PASS	AC=1449;AF=0.289337;AN=5008;NS=2504;DP=16735;EAS_AF=0.2976;AMR_AF=0.3242;AFR_AF=0.2995;EUR_AF=0.3588;SAS_AF=0.1708;AA=A|||;VT=SNP
10	3667771	rs11251976	C	G	100	PASS	AC=453;AF=0.0904553;AN=5008;NS=2504;DP=16431;EAS_AF=0.1181;AMR_AF=0.0476;AFR_AF=0.0809;EUR_AF=0.0596;SAS_AF=0.137;AA=C|||;VT=SNP
10	3667774	rs11251977	C	T	100	PASS	AC=453;AF=0.0904553;AN=5008;NS=2504;DP=16339;EAS_AF=0.1181;AMR_AF=0.0476;AFR_AF=0.0809;EUR_AF=0.0596;SAS_AF=0.137;AA=C|||;VT=SNP
10	3668002	rs11251978	G	A	100	PASS	AC=1386;AF=0.276757;AN=5008;NS=2504;DP=17512;EAS_AF=0.1736;AMR_AF=0.1412;AFR_AF=0.3328;EUR_AF=0.1968;SAS_AF=0.4857;AA=A|||;VT=SNP
10	3668164	rs79221132	A	G	100	PASS	AC=604;AF=0.120607;AN=5008;NS=2504;DP=20563;EAS_AF=0.0536;AMR_AF=0.0778;AFR_AF=0.0197;EUR_AF=0.1362;SAS_AF=0.3405;AA=A|||;VT=SNP
10	3669784	rs74116130	G	A	100	PASS	AC=903;AF=0.180312;AN=5008;NS=2504;DP=20549;EAS_AF=0.0546;AMR_AF=0.0937;AFR_AF=0.2247;EUR_AF=0.1372;SAS_AF=0.3558;AA=G|||;VT=SNP
10	3669815	rs12219707	G	A	100	PASS	AC=442;AF=0.0882588;AN=5008;NS=2504;DP=19997;EAS_AF=0.1181;AMR_AF=0.0461;AFR_AF=0.0802;EUR_AF=0.0596;SAS_AF=0.1278;AA=G|||;VT=SNP
10	3669970	rs7919625	A	G	100	PASS	AC=1714;AF=0.342252;AN=5008;NS=2504;DP=22563;EAS_AF=0.3065;AMR_AF=0.389;AFR_AF=0.32;EUR_AF=0.4732;SAS_AF=0.2413;AA=A|||;VT=SNP
10	3670803	rs7070619	T	G	100	PASS	AC=3394;AF=0.677716;AN=5008;NS=2504;DP=19351;EAS_AF=0.4802;AMR_AF=0.5562;AFR_AF=0.8222;EUR_AF=0.7107;SAS_AF=0.7382;AA=G|||;VT=SNP
10	3671190	rs17135522	G	A	100	PASS	AC=477;AF=0.0952476;AN=5008;NS=2504;DP=18240;EAS_AF=0.1181;AMR_AF=0.0476;AFR_AF=0.1059;EUR_AF=0.0596;SAS_AF=0.1278;AA=A|||;VT=SNP
10	3671513	rs72767132	C	T	100	PASS	AC=337;AF=0.0672923;AN=5008;NS=2504;DP=15753;EAS_AF=0.1181;AMR_AF=0.0403;AFR_AF=0.0038;EUR_AF=0.0596;SAS_AF=0.1278;AA=C|||;VT=SNP
10	3671925	rs72767134	G	C	100	PASS	AC=480;AF=0.0958466;AN=5008;NS=2504;DP=17296;EAS_AF=0.12;AMR_AF=0.049;AFR_AF=0.1051;EUR_AF=0.0596;SAS_AF=0.1288;AA=C|||;VT=SNP
10	3672306	rs6601739	T	C	100	PASS	AC=3393;AF=0.677516;AN=5008;NS=2504;DP=18304;EAS_AF=0.4802;AMR_AF=0.5562;AFR_AF=0.8215;EUR_AF=0.7107;SAS_AF=0.7382;AA=A|||;VT=SNP
10	3673153	rs11251979	C	T	100	PASS	AC=1448;AF=0.289137;AN=5008;NS=2504;DP=18987;EAS_AF=0.2976;AMR_AF=0.3242;AFR_AF=0.298;EUR_AF=0.3588;SAS_AF=0.1718;AA=C|||;VT=SNP
10	3673600	rs17135529	G	C	100	PASS	AC=883;AF=0.176318;AN=5008;NS=2504;DP=20944;EAS_AF=0.0536;AMR_AF=0.0937;AFR_AF=0.2292;EUR_AF=0.1203;SAS_AF=0.3476;AA=G|||;VT=SNP
10	3674152	rs74116145	C	T	100	PASS	AC=879;AF=0.175519;AN=5008;NS=2504;DP=19513;EAS_AF=0.0536;AMR_AF=0.0937;AFR_AF=0.2262;EUR_AF=0.1203;SAS_AF=0.3476;AA=C|||;VT=SNP
10	3674184	rs11251980	T	C	100	PASS	AC=336;AF=0.0670927;AN=5008;NS=2504;DP=19883;EAS_AF=0.1181;AMR_AF=0.0389;AFR_AF=0.0038;EUR_AF=0.0596;SAS_AF=0.1278;AA=T|||;VT=SNP
10	3674474	rs1361329	G	A	100	PASS	AC=3382;AF=0.675319;AN=5008;NS=2504;DP=17716;EAS_AF=0.4802;AMR_AF=0.5562;AFR_AF=0.8132;EUR_AF=0.7107;SAS_AF=0.7382;AA=A|||;VT=SNP
10	3675733	rs59874431	C	T	100	PASS	AC=1451;AF=0.289736;AN=5008;NS=2504;DP=13149;EAS_AF=0.2966;AMR_AF=0.3242;AFR_AF=0.3011;EUR_AF=0.3588;SAS_AF=0.1718;AA=C|||;VT=SNP
10	3676216	rs72767137	T	C	100	PASS	AC=346;AF=0.0690895;AN=5008;NS=2504;DP=18690;EAS_AF=0.1181;AMR_AF=0.0389;AFR_AF=0.0038;EUR_AF=0.0596;SAS_AF=0.138;AA=T|||;VT=SNP
10	3676508	rs72767139	G	T	100	PASS	AC=345;AF=0.0688898;AN=5008;NS=2504;DP=12067;EAS_AF=0.1181;AMR_AF=0.0389;AFR_AF=0.0038;EUR_AF=0.0596;SAS_AF=0.137;AA=G|||;VT=SNP
10	3676597	rs60602074	C	T	100	PASS	AC=867;AF=0.173123;AN=5008;NS=2504;DP=12225;EAS_AF=0.0536;AMR_AF=0.0937;AFR_AF=0.2239;EUR_AF=0.1203;SAS_AF=0.3384;AA=C|||;VT=SNP
10	3677358	rs1106278	A	G	100	PASS	AC=1047;AF=0.209065;AN=5008;NS=2504;DP=19222;EAS_AF=0.2956;AMR_AF=0.2939;AFR_AF=0.0356;EUR_AF=0.336;SAS_AF=0.1636;AA=A|||;VT=SNP
10	3678533	rs12220881	G	A	100	PASS	AC=345;AF=0.0688898;AN=5008;NS=2504;DP=16263;EAS_AF=0.1181;AMR_AF=0.0389;AFR_AF=0.0038;EUR_AF=0.0596;SAS_AF=0.137;AA=G|||;VT=SNP
10	3679102	rs11251982	C	G	100	PASS	AC=454;AF=0.090655;AN=5008;NS=2504;DP=19878;EAS_AF=0.12;AMR_AF=0.0447;AFR_AF=0.0809;EUR_AF=0.0596;SAS_AF=0.138;AA=G|||;VT=SNP
10	3680436	rs2275413	G	A	100	PASS	AC=348;AF=0.0694888;AN=5008;NS=2504;DP=18464;EAS_AF=0.119;AMR_AF=0.0375;AFR_AF=0.0038;EUR_AF=0.0596;SAS_AF=0.1401;AA=G|||;VT=SNP
10	3680942	rs7916975	T	C	100	PASS	AC=3389;AF=0.676717;AN=5008;NS=2504;DP=19315;EAS_AF=0.4792;AMR_AF=0.5562;AFR_AF=0.82;EUR_AF=0.7107;SAS_AF=0.7372;AA=C|||;VT=SNP
10	3681045	rs7920083	T	A	100	PASS	AC=1372;AF=0.273962;AN=5008;NS=2504;DP=19741;EAS_AF=0.1746;AMR_AF=0.1398;AFR_AF=0.3419;EUR_AF=0.1809;SAS_AF=0.4755;AA=A|||;VT=SNP
10	3681159	rs7920197	T	C	100	PASS	AC=1368;AF=0.273163;AN=5008;NS=2504;DP=17437;EAS_AF=0.1736;AMR_AF=0.1398;AFR_AF=0.3411;EUR_AF=0.1799;SAS_AF=0.4744;AA=C|||;VT=SNP
10	3682002	rs7098140	T	C	100	PASS	AC=1370;AF=0.273562;AN=5008;NS=2504;DP=18913;EAS_AF=0.1736;AMR_AF=0.1398;AFR_AF=0.3427;EUR_AF=0.1799;SAS_AF=0.4744;AA=C|||;VT=SNP
10	3682523	rs2153235	A	T	100	PASS	AC=3305;AF=0.659944;AN=5008;NS=2504;DP=20171;EAS_AF=0.4782;AMR_AF=0.5461;AFR_AF=0.7655;EUR_AF=0.7107;SAS_AF=0.7331;AA=t|||;VT=SNP
10	3683786	rs7909512	G	A	100	PASS	AC=1803;AF=0.360024;AN=5008;NS=2504;DP=19456;EAS_AF=0.3274;AMR_AF=0.3934;AFR_AF=0.2625;EUR_AF=0.5119;SAS_AF=0.3456;AA=G|||;VT=SNP
10	3684211	rs59679352	C	T	100	PASS	AC=1431;AF=0.285743;AN=5008;NS=2504;DP=19066;EAS_AF=0.3194;AMR_AF=0.3141;AFR_AF=0.1725;EUR_AF=0.3807;SAS_AF=0.2863;AA=C|||;VT=SNP
10	3684739	rs11251984	A	G	100	PASS	AC=605;AF=0.120807;AN=5008;NS=2504;DP=21793;EAS_AF=0.131;AMR_AF=0.0461;AFR_AF=0.1831;EUR_AF=0.0736;SAS_AF=0.1278;AA=A|||;VT=SNP
10	3685228	rs112212350	C	A	100	PASS	AC=604;AF=0.120607;AN=5008;NS=2504;DP=16188;EAS_AF=0.13;AMR_AF=0.0461;AFR_AF=0.1831;EUR_AF=0.0736;SAS_AF=0.1278;AA=C|||;VT=SNP
10	3686150	rs79262974	G	T	100	PASS	AC=534;AF=0.106629;AN=5008;NS=2504;DP=13731;EAS_AF=0.0446;AMR_AF=0.0965;AFR_AF=0.0522;EUR_AF=0.1312;SAS_AF=0.226;AA=G|||;VT=SNP
10	3686167	rs7899426	C	G	100	PASS	AC=3674;AF=0.733626;AN=5008;NS=2504;DP=13896;EAS_AF=0.506;AMR_AF=0.6556;AFR_AF=0.7874;EUR_AF=0.9056;SAS_AF=0.774;AA=G|||;VT=SNP
10	3686300	rs7899593	C	T	100	PASS	AC=3633;AF=0.725439;AN=5008;NS=2504;DP=13664;EAS_AF=0.506;AMR_AF=0.6527;AFR_AF=0.7579;EUR_AF=0.9056;SAS_AF=0.774;AA=T|||;VT=SNP
10	3686327	rs7899713	C	T	100	PASS	AC=3633;AF=0.725439;AN=5008;NS=2504;DP=15044;EAS_AF=0.506;AMR_AF=0.6527;AFR_AF=0.7579;EUR_AF=0.9056;SAS_AF=0.774;AA=T|||;VT=SNP
10	3686435	rs4881184	G	T	100	PASS	AC=3633;AF=0.725439;AN=5008;NS=2504;DP=18575;EAS_AF=0.506;AMR_AF=0.6527;AFR_AF=0.7579;EUR_AF=0.9056;SAS_AF=0.774;AA=T|||;VT=SNP
10	3686485	rs4880619	T	C	100	PASS	AC=1218;AF=0.243211;AN=5008;NS=2504;DP=20021;EAS_AF=0.0476;AMR_AF=0.2089;AFR_AF=0.3101;EUR_AF=0.3201;SAS_AF=0.2996;AA=t|||;VT=SNP
10	3687748	rs77959948	G	A	100	PASS	AC=536;AF=0.107029;AN=5008;NS=2504;DP=17017;EAS_AF=0.0446;AMR_AF=0.0994;AFR_AF=0.0522;EUR_AF=0.1312;SAS_AF=0.226;AA=G|||;VT=SNP
10	3689448	rs10751934	T	C	100	PASS	AC=3714;AF=0.741613;AN=5008;NS=2504;DP=20113;EAS_AF=0.5079;AMR_AF=0.6599;AFR_AF=0.8139;EUR_AF=0.9066;SAS_AF=0.773;AA=t|||;VT=SNP
10	3689449	rs11251987	G	A	100	PASS	AC=479;AF=0.095647;AN=5008;NS=2504;DP=20097;EAS_AF=0.1339;AMR_AF=0.0375;AFR_AF=0.0877;EUR_AF=0.0736;SAS_AF=0.1309;AA=G|||;VT=SNP
10	3689466	rs11251988	G	A	100	PASS	AC=479;AF=0.095647;AN=5008;NS=2504;DP=19877;EAS_AF=0.1339;AMR_AF=0.0375;AFR_AF=0.0877;EUR_AF=0.0736;SAS_AF=0.1309;AA=G|||;VT=SNP
10	3689480	rs11251989	C	T	100	PASS	AC=479;AF=0.095647;AN=5008;NS=2504;DP=20171;EAS_AF=0.1339;AMR_AF=0.0375;AFR_AF=0.0877;EUR_AF=0.0736;SAS_AF=0.1309;AA=C|||;VT=SNP
10	3689590	rs11251990	C	G	100	PASS	AC=420;AF=0.0838658;AN=5008;NS=2504;DP=19826;EAS_AF=0.1319;AMR_AF=0.036;AFR_AF=0.0461;EUR_AF=0.0736;SAS_AF=0.1299;AA=C|||;VT=SNP
10	3689611	rs11251991	C	T	100	PASS	AC=473;AF=0.0944489;AN=5008;NS=2504;DP=20140;EAS_AF=0.1349;AMR_AF=0.0375;AFR_AF=0.0825;EUR_AF=0.0736;SAS_AF=0.1309;AA=C|||;VT=SNP
10	3690023	rs74116174	A	G	100	PASS	AC=732;AF=0.146166;AN=5008;NS=2504;DP=18141;EAS_AF=0.0486;AMR_AF=0.1138;AFR_AF=0.1536;EUR_AF=0.169;SAS_AF=0.2362;AA=A|||;VT=SNP
10	3690057	rs12572942	T	C	100	PASS	AC=1255;AF=0.250599;AN=5008;NS=2504;DP=18043;EAS_AF=0.3135;AMR_AF=0.2983;AFR_AF=0.0923;EUR_AF=0.339;SAS_AF=0.2751;AA=T|||;VT=SNP
10	3690149	rs76678009	C	T	100	PASS	AC=510;AF=0.101837;AN=5008;NS=2504;DP=19179;EAS_AF=0.0486;AMR_AF=0.0965;AFR_AF=0.0303;EUR_AF=0.1322;SAS_AF=0.226;AA=C|||;VT=SNP
10	3690181	rs12573672	G	A	100	PASS	AC=1785;AF=0.35643;AN=5008;NS=2504;DP=20248;EAS_AF=0.4474;AMR_AF=0.3372;AFR_AF=0.2141;EUR_AF=0.4175;SAS_AF=0.4059;AA=A|||;VT=SNP
10	3690339	rs76205087	T	C	100	PASS	AC=510;AF=0.101837;AN=5008;NS=2504;DP=19090;EAS_AF=0.0486;AMR_AF=0.0965;AFR_AF=0.0303;EUR_AF=0.1322;SAS_AF=0.226;AA=T|||;VT=SNP
10	3690408	rs11251992	C	A	100	PASS	AC=1624;AF=0.324281;AN=5008;NS=2504;DP=18154;EAS_AF=0.3224;AMR_AF=0.3804;AFR_AF=0.174;EUR_AF=0.4761;SAS_AF=0.3333;AA=C|||;VT=SNP
10	3690678	rs10904064	G	C	100	PASS	AC=1660;AF=0.33147;AN=5008;NS=2504;DP=23770;EAS_AF=0.0605;AMR_AF=0.2954;AFR_AF=0.4455;EUR_AF=0.4533;SAS_AF=0.3569;AA=G|||;VT=SNP
10	3691029	rs7085518	T	C	100	PASS	AC=3752;AF=0.749201;AN=5008;NS=2504;DP=26142;EAS_AF=0.5069;AMR_AF=0.6614;AFR_AF=0.8434;EUR_AF=0.9066;SAS_AF=0.772;AA=C|||;VT=SNP
10	3691304	rs2397327	G	A	100	PASS	AC=1686;AF=0.336661;AN=5008;NS=2504;DP=20988;EAS_AF=0.0605;AMR_AF=0.2983;AFR_AF=0.4667;EUR_AF=0.4513;SAS_AF=0.3548;AA=G|||;VT=SNP
10	3691429	rs2397328	A	G	100	PASS	AC=3859;AF=0.770567;AN=5008;NS=2504;DP=18515;EAS_AF=0.5079;AMR_AF=0.6729;AFR_AF=0.9168;EUR_AF=0.9066;SAS_AF=0.773;AA=G|||;VT=SNP
10	3691791	rs7910525	T	C	100	PASS	AC=1666;AF=0.332668;AN=5008;NS=2504;DP=12916;EAS_AF=0.0605;AMR_AF=0.2968;AFR_AF=0.4531;EUR_AF=0.4513;SAS_AF=0.3538;AA=C|||;VT=SNP
10	3691793	rs7910529	T	G	100	PASS	AC=1666;AF=0.332668;AN=5008;NS=2504;DP=12999;EAS_AF=0.0605;AMR_AF=0.2968;AFR_AF=0.4531;EUR_AF=0.4513;SAS_AF=0.3538;AA=T|||;VT=SNP
10	3691806	rs7907254	A	G	100	PASS	AC=1665;AF=0.332468;AN=5008;NS=2504;DP=12895;EAS_AF=0.0605;AMR_AF=0.2968;AFR_AF=0.4523;EUR_AF=0.4513;SAS_AF=0.3538;AA=G|||;VT=SNP
10	3691963	rs3943151	T	G	100	PASS	AC=1666;AF=0.332668;AN=5008;NS=2504;DP=16558;EAS_AF=0.0585;AMR_AF=0.2968;AFR_AF=0.4531;EUR_AF=0.4523;SAS_AF=0.3548;AA=G|||;VT=SNP
10	3692191	rs2129441	C	A	100	PASS	AC=1635;AF=0.326478;AN=5008;NS=2504;DP=17262;EAS_AF=0.0575;AMR_AF=0.2968;AFR_AF=0.4304;EUR_AF=0.4523;SAS_AF=0.3548;AA=c|||;VT=SNP
10	3692923	rs7895754	C	T	100	PASS	AC=1665;AF=0.332468;AN=5008;NS=2504;DP=19755;EAS_AF=0.0575;AMR_AF=0.2968;AFR_AF=0.4531;EUR_AF=0.4523;SAS_AF=0.3548;AA=C|||;VT=SNP
10	3693792	rs2129442	T	A	100	PASS	AC=1662;AF=0.331869;AN=5008;NS=2504;DP=23240;EAS_AF=0.0575;AMR_AF=0.2954;AFR_AF=0.4531;EUR_AF=0.4503;SAS_AF=0.3548;AA=A|||;VT=SNP
10	3694164	rs35908220	C	T	100	PASS	AC=1661;AF=0.331669;AN=5008;NS=2504;DP=24539;EAS_AF=0.0575;AMR_AF=0.2954;AFR_AF=0.4523;EUR_AF=0.4503;SAS_AF=0.3548;AA=C|||;VT=SNP
10	3694459	rs4881186	T	C	100	PASS	AC=3791;AF=0.756989;AN=5008;NS=2504;DP=22485;EAS_AF=0.5079;AMR_AF=0.6643;AFR_AF=0.8691;EUR_AF=0.9066;SAS_AF=0.774;AA=C|||;VT=SNP
10	3695003	rs12359488	C	T	100	PASS	AC=1661;AF=0.331669;AN=5008;NS=2504;DP=9276;EAS_AF=0.0575;AMR_AF=0.2954;AFR_AF=0.4531;EUR_AF=0.4513;SAS_AF=0.3528;AA=C|||;VT=SNP
10	3695278	rs12356388	G	A	100	PASS	AC=1661;AF=0.331669;AN=5008;NS=2504;DP=12218;EAS_AF=0.0575;AMR_AF=0.2954;AFR_AF=0.4531;EUR_AF=0.4513;SAS_AF=0.3528;AA=G|||;VT=SNP
10	3695386	rs11251995	C	T	100	PASS	AC=468;AF=0.0934505;AN=5008;NS=2504;DP=15179;EAS_AF=0.1319;AMR_AF=0.0389;AFR_AF=0.0794;EUR_AF=0.0736;SAS_AF=0.1319;AA=A|||;VT=SNP
10	3695498	rs59476649	A	G	100	PASS	AC=3790;AF=0.756789;AN=5008;NS=2504;DP=15947;EAS_AF=0.5069;AMR_AF=0.6643;AFR_AF=0.8691;EUR_AF=0.9066;SAS_AF=0.774;AA=G|||;VT=SNP
10	3695507	rs76261989	T	G	100	PASS	AC=493;AF=0.0984425;AN=5008;NS=2504;DP=15629;EAS_AF=0.0476;AMR_AF=0.0965;AFR_AF=0.0204;EUR_AF=0.1322;SAS_AF=0.2229;AA=T|||;VT=SNP
10	3695733	rs12217707	T	C	100	PASS	AC=500;AF=0.0998403;AN=5008;NS=2504;DP=17416;EAS_AF=0.1319;AMR_AF=0.0418;AFR_AF=0.1014;EUR_AF=0.0736;SAS_AF=0.1329;AA=T|||;VT=SNP
10	3695782	rs10904066	A	G	100	PASS	AC=3416;AF=0.682109;AN=5008;NS=2504;DP=17276;EAS_AF=0.5;AMR_AF=0.5821;AFR_AF=0.7784;EUR_AF=0.7744;SAS_AF=0.7157;AA=N|||;VT=SNP
10	3695797	rs12220765	C	T	100	PASS	AC=747;AF=0.149161;AN=5008;NS=2504;DP=17591;EAS_AF=0.1319;AMR_AF=0.0605;AFR_AF=0.2428;EUR_AF=0.1103;SAS_AF=0.1431;AA=c|||;VT=SNP
10	3695798	rs11251996	G	A	100	PASS	AC=1291;AF=0.257788;AN=5008;NS=2504;DP=17624;EAS_AF=0.0506;AMR_AF=0.2133;AFR_AF=0.3616;EUR_AF=0.3201;SAS_AF=0.2986;AA=g|||;VT=SNP
10	3696207	rs7919384	G	A	100	PASS	AC=469;AF=0.0936502;AN=5008;NS=2504;DP=16057;EAS_AF=0.1319;AMR_AF=0.0389;AFR_AF=0.0794;EUR_AF=0.0736;SAS_AF=0.1329;AA=G|||;VT=SNP
10	3696983	rs7098197	C	T	100	PASS	AC=769;AF=0.153554;AN=5008;NS=2504;DP=20051;EAS_AF=0.1696;AMR_AF=0.0591;AFR_AF=0.2315;EUR_AF=0.1103;SAS_AF=0.1431;AA=T|||;VT=SNP
10	3696998	rs11251997	G	T	100	PASS	AC=827;AF=0.165136;AN=5008;NS=2504;DP=19948;EAS_AF=0.1696;AMR_AF=0.0605;AFR_AF=0.2738;EUR_AF=0.1103;SAS_AF=0.1442;AA=T|||;VT=SNP
10	3697271	rs72767151	A	T	100	PASS	AC=522;AF=0.104233;AN=5008;NS=2504;DP=20596;EAS_AF=0.1706;AMR_AF=0.0403;AFR_AF=0.0893;EUR_AF=0.0736;SAS_AF=0.1329;AA=A|||;VT=SNP
10	3697851	rs1872752	G	T	100	PASS	AC=2826;AF=0.564297;AN=5008;NS=2504;DP=18175;EAS_AF=0.5893;AMR_AF=0.6556;AFR_AF=0.3215;EUR_AF=0.6779;SAS_AF=0.6851;AA=T|||;VT=SNP
10	3698452	rs7073176	C	T	100	PASS	AC=954;AF=0.190495;AN=5008;NS=2504;DP=19593;EAS_AF=0.4058;AMR_AF=0.1715;AFR_AF=0.1278;EUR_AF=0.0646;SAS_AF=0.1963;AA=T|||;VT=SNP
10	3698574	rs7090831	A	G	100	PASS	AC=2306;AF=0.460463;AN=5008;NS=2504;DP=19109;EAS_AF=0.4147;AMR_AF=0.4452;AFR_AF=0.4047;EUR_AF=0.5815;SAS_AF=0.4693;AA=G|||;VT=SNP
10	3699620	rs10904068	A	G	100	PASS	AC=1968;AF=0.392971;AN=5008;NS=2504;DP=19058;EAS_AF=0.5466;AMR_AF=0.3329;AFR_AF=0.3517;EUR_AF=0.326;SAS_AF=0.4018;AA=G|||;VT=SNP
10	3699729	rs10508257	G	A	100	PASS	AC=483;AF=0.0964457;AN=5008;NS=2504;DP=20702;EAS_AF=0.1339;AMR_AF=0.0331;AFR_AF=0.1104;EUR_AF=0.0527;SAS_AF=0.1288;AA=G|||;VT=SNP
10	3699789	rs78733046	C	A	100	PASS	AC=483;AF=0.0964457;AN=5008;NS=2504;DP=19869;EAS_AF=0.1339;AMR_AF=0.0331;AFR_AF=0.1104;EUR_AF=0.0527;SAS_AF=0.1288;AA=C|||;VT=SNP
10	3700290	rs12765657	G	A	100	PASS	AC=1479;AF=0.295327;AN=5008;NS=2504;DP=19334;EAS_AF=0.4107;AMR_AF=0.2997;AFR_AF=0.239;EUR_AF=0.2724;SAS_AF=0.273;AA=G|||;VT=SNP
10	3700438	rs17135579	C	T	100	PASS	AC=457;AF=0.091254;AN=5008;NS=2504;DP=18216;EAS_AF=0.1339;AMR_AF=0.0317;AFR_AF=0.0915;EUR_AF=0.0527;SAS_AF=0.1288;AA=C|||;VT=SNP
10	3700499	rs76411114	T	C	100	PASS	AC=854;AF=0.170527;AN=5008;NS=2504;DP=16344;EAS_AF=0.1677;AMR_AF=0.232;AFR_AF=0.0976;EUR_AF=0.1421;SAS_AF=0.2577;AA=T|||;VT=SNP
10	3701067	rs61829741	C	A	100	PASS	AC=1316;AF=0.26278;AN=5008;NS=2504;DP=17601;EAS_AF=0.2788;AMR_AF=0.317;AFR_AF=0.1021;EUR_AF=0.4006;SAS_AF=0.2832;AA=A|||;VT=SNP
10	3701243	rs61829742	A	G	100	PASS	AC=1318;AF=0.263179;AN=5008;NS=2504;DP=16613;EAS_AF=0.2788;AMR_AF=0.317;AFR_AF=0.1029;EUR_AF=0.4006;SAS_AF=0.2843;AA=G|||;VT=SNP
10	3701417	rs61294962	G	T	100	PASS	AC=482;AF=0.096246;AN=5008;NS=2504;DP=17241;EAS_AF=0.1339;AMR_AF=0.0331;AFR_AF=0.1097;EUR_AF=0.0527;SAS_AF=0.1288;AA=G|||;VT=SNP
10	3701470	rs10904069	T	C	100	PASS	AC=1317;AF=0.262979;AN=5008;NS=2504;DP=17284;EAS_AF=0.2788;AMR_AF=0.317;AFR_AF=0.1021;EUR_AF=0.4016;SAS_AF=0.2832;AA=T|||;VT=SNP
10	3701654	rs12412149	A	C	100	PASS	AC=854;AF=0.170527;AN=5008;NS=2504;DP=16247;EAS_AF=0.1687;AMR_AF=0.2305;AFR_AF=0.0976;EUR_AF=0.1421;SAS_AF=0.2577;AA=C|||;VT=SNP
10	3701981	rs11593021	T	G	100	PASS	AC=780;AF=0.155751;AN=5008;NS=2504;DP=20904;EAS_AF=0.3998;AMR_AF=0.1614;AFR_AF=0.0076;EUR_AF=0.0636;SAS_AF=0.1953;AA=T|||;VT=SNP
10	3702052	rs11252000	T	A	100	PASS	AC=459;AF=0.0916534;AN=5008;NS=2504;DP=19243;EAS_AF=0.1339;AMR_AF=0.0317;AFR_AF=0.0915;EUR_AF=0.0527;SAS_AF=0.1309;AA=T|||;VT=SNP
10	3702213	rs61829743	A	C	100	PASS	AC=1336;AF=0.266773;AN=5008;NS=2504;DP=21269;EAS_AF=0.2788;AMR_AF=0.3184;AFR_AF=0.1157;EUR_AF=0.4006;SAS_AF=0.2843;AA=A|||;VT=SNP
10	3702857	rs61829745	A	G	100	PASS	AC=1335;AF=0.266573;AN=5008;NS=2504;DP=14198;EAS_AF=0.2788;AMR_AF=0.3184;AFR_AF=0.115;EUR_AF=0.4006;SAS_AF=0.2843;AA=G|||;VT=SNP
10	3702876	rs61829746	T	C	100	PASS	AC=1336;AF=0.266773;AN=5008;NS=2504;DP=17568;EAS_AF=0.2788;AMR_AF=0.3184;AFR_AF=0.115;EUR_AF=0.4016;SAS_AF=0.2843;AA=C|||;VT=SNP
10	3703206	rs6601742	G	A	100	PASS	AC=2323;AF=0.463858;AN=5008;NS=2504;DP=17403;EAS_AF=0.5784;AMR_AF=0.5288;AFR_AF=0.3359;EUR_AF=0.4105;SAS_AF=0.5276;AA=G|||;VT=SNP
10	3703638	rs2397330	T	C	100	PASS	AC=1369;AF=0.273363;AN=5008;NS=2504;DP=22324;EAS_AF=0.2788;AMR_AF=0.3199;AFR_AF=0.1407;EUR_AF=0.3996;SAS_AF=0.2843;AA=T|||;VT=SNP
10	3703719	rs7919717	G	A	100	PASS	AC=1316;AF=0.26278;AN=5008;NS=2504;DP=22875;EAS_AF=0.2788;AMR_AF=0.317;AFR_AF=0.1021;EUR_AF=0.3996;SAS_AF=0.2843;AA=G|||;VT=SNP
10	3704355	rs75443677	G	A	100	PASS	AC=466;AF=0.0930511;AN=5008;NS=2504;DP=21297;EAS_AF=0.1339;AMR_AF=0.0331;AFR_AF=0.0968;EUR_AF=0.0517;SAS_AF=0.1309;AA=G|||;VT=SNP
10	3705887	rs11592727	C	T	100	PASS	AC=782;AF=0.15615;AN=5008;NS=2504;DP=18581;EAS_AF=0.3998;AMR_AF=0.1614;AFR_AF=0.0076;EUR_AF=0.0606;SAS_AF=0.2004;AA=C|||;VT=SNP
10	3706028	rs11593209	C	G	100	PASS	AC=782;AF=0.15615;AN=5008;NS=2504;DP=19644;EAS_AF=0.3998;AMR_AF=0.1614;AFR_AF=0.0076;EUR_AF=0.0606;SAS_AF=0.2004;AA=C|||;VT=SNP
10	3706865	rs7084185	T	C	100	PASS	AC=2113;AF=0.421925;AN=5008;NS=2504;DP=19199;EAS_AF=0.2857;AMR_AF=0.4568;AFR_AF=0.407;EUR_AF=0.6143;SAS_AF=0.3599;AA=C|||;VT=SNP
10	3706894	rs7095969	G	A	100	PASS	AC=2041;AF=0.407548;AN=5008;NS=2504;DP=19392;EAS_AF=0.2847;AMR_AF=0.4553;AFR_AF=0.3548;EUR_AF=0.6133;SAS_AF=0.3599;AA=A|||;VT=SNP
10	3706930	rs7080692	A	G	100	PASS	AC=2042;AF=0.407748;AN=5008;NS=2504;DP=19901;EAS_AF=0.2857;AMR_AF=0.4568;AFR_AF=0.354;EUR_AF=0.6133;SAS_AF=0.3599;AA=G|||;VT=SNP
10	3707116	rs6601743	G	A	100	PASS	AC=2042;AF=0.407748;AN=5008;NS=2504;DP=18054;EAS_AF=0.2857;AMR_AF=0.4553;AFR_AF=0.3548;EUR_AF=0.6133;SAS_AF=0.3599;AA=G|||;VT=SNP
10	3707315	rs7912035	T	C	100	PASS	AC=3671;AF=0.733027;AN=5008;NS=2504;DP=21489;EAS_AF=0.4831;AMR_AF=0.7983;AFR_AF=0.826;EUR_AF=0.8807;SAS_AF=0.6667;AA=C|||;VT=SNP
10	3707359	rs7912146	T	C	100	PASS	AC=2042;AF=0.407748;AN=5008;NS=2504;DP=21195;EAS_AF=0.2857;AMR_AF=0.4553;AFR_AF=0.3548;EUR_AF=0.6133;SAS_AF=0.3599;AA=t|||;VT=SNP
10	3707479	rs11593871	C	A	100	PASS	AC=782;AF=0.15615;AN=5008;NS=2504;DP=18943;EAS_AF=0.3998;AMR_AF=0.1614;AFR_AF=0.0076;EUR_AF=0.0606;SAS_AF=0.2004;AA=C|||;VT=SNP
10	3707568	rs77459412	C	A	100	PASS	AC=460;AF=0.091853;AN=5008;NS=2504;DP=19165;EAS_AF=0.1091;AMR_AF=0.0346;AFR_AF=0.1044;EUR_AF=0.0577;SAS_AF=0.1329;AA=C|||;VT=SNP
10	3707650	rs7909212	A	C	100	PASS	AC=2968;AF=0.592652;AN=5008;NS=2504;DP=18228;EAS_AF=0.4831;AMR_AF=0.6844;AFR_AF=0.4962;EUR_AF=0.7505;SAS_AF=0.6084;AA=C|||;VT=SNP
10	3707666	rs7924299	C	T	100	PASS	AC=858;AF=0.171326;AN=5008;NS=2504;DP=18678;EAS_AF=0.1905;AMR_AF=0.2291;AFR_AF=0.0961;EUR_AF=0.1362;SAS_AF=0.2485;AA=C|||;VT=SNP
10	3707748	rs7912685	T	C	100	PASS	AC=3433;AF=0.685503;AN=5008;NS=2504;DP=18992;EAS_AF=0.4871;AMR_AF=0.7882;AFR_AF=0.6498;EUR_AF=0.8787;SAS_AF=0.6667;AA=C|||;VT=SNP
10	3708015	rs4279919	G	A	100	PASS	AC=2056;AF=0.410543;AN=5008;NS=2504;DP=19210;EAS_AF=0.2837;AMR_AF=0.4553;AFR_AF=0.3661;EUR_AF=0.6133;SAS_AF=0.3609;AA=G|||;VT=SNP
10	3708040	rs10458784	C	T	100	PASS	AC=857;AF=0.171126;AN=5008;NS=2504;DP=19133;EAS_AF=0.1905;AMR_AF=0.2277;AFR_AF=0.0961;EUR_AF=0.1362;SAS_AF=0.2485;AA=C|||;VT=SNP
10	3708099	rs11252002	G	T	100	PASS	AC=782;AF=0.15615;AN=5008;NS=2504;DP=18023;EAS_AF=0.3988;AMR_AF=0.1614;AFR_AF=0.0076;EUR_AF=0.0606;SAS_AF=0.2014;AA=G|||;VT=SNP
10	3708264	rs10458785	T	C	100	PASS	AC=4140;AF=0.826677;AN=5008;NS=2504;DP=18663;EAS_AF=0.6022;AMR_AF=0.8329;AFR_AF=0.9297;EUR_AF=0.9384;SAS_AF=0.7996;AA=C|||;VT=SNP
10	3708595	rs10458786	T	C	100	PASS	AC=2875;AF=0.574081;AN=5008;NS=2504;DP=17985;EAS_AF=0.4752;AMR_AF=0.683;AFR_AF=0.4327;EUR_AF=0.7495;SAS_AF=0.6094;AA=C|||;VT=SNP
10	3708688	rs11252003	T	C	100	PASS	AC=2884;AF=0.575879;AN=5008;NS=2504;DP=17554;EAS_AF=0.4752;AMR_AF=0.683;AFR_AF=0.438;EUR_AF=0.7505;SAS_AF=0.6104;AA=C|||;VT=SNP
10	3708702	rs12251769	C	G	100	PASS	AC=2884;AF=0.575879;AN=5008;NS=2504;DP=17610;EAS_AF=0.4752;AMR_AF=0.683;AFR_AF=0.438;EUR_AF=0.7505;SAS_AF=0.6104;AA=G|||;VT=SNP
10	3708798	rs7071534	G	A	100	PASS	AC=2883;AF=0.575679;AN=5008;NS=2504;DP=18964;EAS_AF=0.4752;AMR_AF=0.683;AFR_AF=0.4387;EUR_AF=0.7495;SAS_AF=0.6094;AA=G|||;VT=SNP
10	3708876	rs4503427	T	C	100	PASS	AC=3354;AF=0.669728;AN=5008;NS=2504;DP=16914;EAS_AF=0.5923;AMR_AF=0.7176;AFR_AF=0.5454;EUR_AF=0.8072;SAS_AF=0.7423;AA=C|||;VT=SNP
10	3708979	rs7071810	G	C	100	PASS	AC=3351;AF=0.669129;AN=5008;NS=2504;DP=17124;EAS_AF=0.5923;AMR_AF=0.7176;AFR_AF=0.5431;EUR_AF=0.8072;SAS_AF=0.7423;AA=C|||;VT=SNP
10	3709316	rs7097658	T	C	100	PASS	AC=2083;AF=0.415935;AN=5008;NS=2504;DP=16550;EAS_AF=0.2867;AMR_AF=0.4496;AFR_AF=0.4047;EUR_AF=0.6113;SAS_AF=0.3395;AA=T|||;VT=SNP
10	3709741	rs10904073	C	A	100	PASS	AC=1866;AF=0.372604;AN=5008;NS=2504;DP=19112;EAS_AF=0.2808;AMR_AF=0.3919;AFR_AF=0.3404;EUR_AF=0.5209;SAS_AF=0.3446;AA=C|||;VT=SNP
10	3710080	rs7904600	G	A	100	PASS	AC=2312;AF=0.461661;AN=5008;NS=2504;DP=20081;EAS_AF=0.3958;AMR_AF=0.4625;AFR_AF=0.3888;EUR_AF=0.6163;SAS_AF=0.4683;AA=G|||;VT=SNP
10	3710148	rs12252155	A	G	100	PASS	AC=1595;AF=0.31849;AN=5008;NS=2504;DP=16689;EAS_AF=0.13;AMR_AF=0.2565;AFR_AF=0.4637;EUR_AF=0.3628;SAS_AF=0.3149;AA=G|||;VT=SNP
10	3710200	rs72767157	C	G	100	PASS	AC=505;AF=0.100839;AN=5008;NS=2504;DP=15276;EAS_AF=0.0099;AMR_AF=0.1023;AFR_AF=0.174;EUR_AF=0.1332;SAS_AF=0.0613;AA=C|||;VT=SNP
10	3710201	rs61831072	C	T	100	PASS	AC=362;AF=0.0722843;AN=5008;NS=2504;DP=15275;EAS_AF=0.124;AMR_AF=0.0086;AFR_AF=0.0545;EUR_AF=0.0139;SAS_AF=0.1483;AA=C|||;VT=SNP
10	3710436	rs60584803	T	A	100	PASS	AC=651;AF=0.129992;AN=5008;NS=2504;DP=15136;EAS_AF=0.12;AMR_AF=0.0994;AFR_AF=0.0719;EUR_AF=0.1541;SAS_AF=0.2157;AA=T|||;VT=SNP
10	3710626	rs12219804	G	A	100	PASS	AC=2269;AF=0.453075;AN=5008;NS=2504;DP=13934;EAS_AF=0.6181;AMR_AF=0.4568;AFR_AF=0.441;EUR_AF=0.2763;SAS_AF=0.4785;AA=A|||;VT=SNP
10	3710887	rs10795061	C	T	100	PASS	AC=3045;AF=0.608027;AN=5008;NS=2504;DP=19782;EAS_AF=0.7907;AMR_AF=0.5807;AFR_AF=0.5522;EUR_AF=0.4304;SAS_AF=0.6973;AA=c|||;VT=SNP
10	3710962	rs10904074	G	A	100	PASS	AC=1854;AF=0.370208;AN=5008;NS=2504;DP=17549;EAS_AF=0.6161;AMR_AF=0.4553;AFR_AF=0.1157;EUR_AF=0.2773;SAS_AF=0.4959;AA=G|||;VT=SNP
10	3711074	rs11252004	G	T	100	PASS	AC=817;AF=0.163139;AN=5008;NS=2504;DP=14211;EAS_AF=0.1796;AMR_AF=0.1023;AFR_AF=0.1641;EUR_AF=0.1511;SAS_AF=0.2004;AA=G|||;VT=SNP
10	3711122	rs10508258	G	T	100	PASS	AC=2925;AF=0.584065;AN=5008;NS=2504;DP=16271;EAS_AF=0.7917;AMR_AF=0.5793;AFR_AF=0.4652;EUR_AF=0.4304;SAS_AF=0.6922;AA=T|||;VT=SNP
10	3711459	rs10508259	C	A	100	PASS	AC=1959;AF=0.391174;AN=5008;NS=2504;DP=18895;EAS_AF=0.1954;AMR_AF=0.2709;AFR_AF=0.6989;EUR_AF=0.3598;SAS_AF=0.2945;AA=A|||;VT=SNP
10	3711563	rs6601744	C	A	100	PASS	AC=1882;AF=0.375799;AN=5008;NS=2504;DP=19870;EAS_AF=0.6091;AMR_AF=0.4611;AFR_AF=0.1422;EUR_AF=0.2773;SAS_AF=0.4918;AA=C|||;VT=SNP
10	3711794	rs12256130	T	G	100	PASS	AC=706;AF=0.140974;AN=5008;NS=2504;DP=20466;EAS_AF=0.0109;AMR_AF=0.1427;AFR_AF=0.2201;EUR_AF=0.2048;SAS_AF=0.1012;AA=T|||;VT=SNP
10	3711939	rs61831073	T	G	100	PASS	AC=1156;AF=0.230831;AN=5008;NS=2504;DP=20443;EAS_AF=0.1984;AMR_AF=0.2651;AFR_AF=0.1475;EUR_AF=0.3648;SAS_AF=0.2147;AA=T|||;VT=SNP
10	3712035	rs7089769	G	A	100	PASS	AC=2324;AF=0.464058;AN=5008;NS=2504;DP=19829;EAS_AF=0.6121;AMR_AF=0.4899;AFR_AF=0.4402;EUR_AF=0.2952;SAS_AF=0.499;AA=A|||;VT=SNP
10	3714170	rs11252005	T	C	100	PASS	AC=2619;AF=0.522963;AN=5008;NS=2504;DP=17270;EAS_AF=0.4425;AMR_AF=0.5634;AFR_AF=0.5371;EUR_AF=0.5944;SAS_AF=0.4847;AA=T|||;VT=SNP
10	3714893	rs11252006	T	C	100	PASS	AC=2491;AF=0.497404;AN=5008;NS=2504;DP=14872;EAS_AF=0.5585;AMR_AF=0.4813;AFR_AF=0.4395;EUR_AF=0.497;SAS_AF=0.5245;AA=T|||;VT=SNP
10	3715036	rs11252007	C	T	100	PASS	AC=941;AF=0.187899;AN=5008;NS=2504;DP=14629;EAS_AF=0.1607;AMR_AF=0.2378;AFR_AF=0.1142;EUR_AF=0.2813;SAS_AF=0.184;AA=c|||;VT=SNP
10	3715205	rs9733856	G	A	100	PASS	AC=2490;AF=0.497204;AN=5008;NS=2504;DP=15485;EAS_AF=0.5575;AMR_AF=0.4827;AFR_AF=0.4402;EUR_AF=0.496;SAS_AF=0.5235;AA=G|||;VT=SNP
10	3715263	rs12571616	C	G	100	PASS	AC=2377;AF=0.474641;AN=5008;NS=2504;DP=12164;EAS_AF=0.4425;AMR_AF=0.5115;AFR_AF=0.4576;EUR_AF=0.502;SAS_AF=0.4765;AA=C|||;VT=SNP
10	3715765	rs11252010	T	C	100	PASS	AC=749;AF=0.149561;AN=5008;NS=2504;DP=12273;EAS_AF=0.3829;AMR_AF=0.1455;AFR_AF=0.0061;EUR_AF=0.0746;SAS_AF=0.183;AA=T|||;VT=SNP
10	3716155	rs4880620	C	T	100	PASS	AC=1119;AF=0.223442;AN=5008;NS=2504;DP=15187;EAS_AF=0.2371;AMR_AF=0.1787;AFR_AF=0.1914;EUR_AF=0.2584;SAS_AF=0.2485;AA=C|||;VT=SNP
10	3716205	rs4633344	C	T	100	PASS	AC=2492;AF=0.497604;AN=5008;NS=2504;DP=13457;EAS_AF=0.5575;AMR_AF=0.4827;AFR_AF=0.441;EUR_AF=0.496;SAS_AF=0.5245;AA=C|||;VT=SNP
10	3716976	rs11252011	A	G	100	PASS	AC=753;AF=0.150359;AN=5008;NS=2504;DP=15472;EAS_AF=0.3849;AMR_AF=0.1499;AFR_AF=0.0068;EUR_AF=0.0686;SAS_AF=0.1871;AA=A|||;VT=SNP
10	3717380	rs183712748	T	C	100	PASS	AC=153;AF=0.0305511;AN=5008;NS=2504;DP=12305;EAS_AF=0.0179;AMR_AF=0.0288;AFR_AF=0.0068;EUR_AF=0.0527;SAS_AF=0.0542;AA=T|||;VT=SNP
10	3717392	rs143711193	A	G	100	PASS	AC=53;AF=0.0105831;AN=5008;NS=2504;DP=12640;EAS_AF=0.0089;AMR_AF=0.0115;AFR_AF=0.003;EUR_AF=0.0258;SAS_AF=0.0061;AA=G|||;VT=SNP
10	3717423	rs10751935	C	G	100	PASS	AC=4088;AF=0.816294;AN=5008;NS=2504;DP=13361;EAS_AF=0.995;AMR_AF=0.8746;AFR_AF=0.6286;EUR_AF=0.8042;SAS_AF=0.8569;AA=C|||;VT=SNP
10	3718285	rs4567349	G	T	100	PASS	AC=4036;AF=0.805911;AN=5008;NS=2504;DP=18571;EAS_AF=0.8085;AMR_AF=0.9049;AFR_AF=0.7905;EUR_AF=0.8519;SAS_AF=0.7065;AA=G|||;VT=SNP
10	3719164	rs6601745	C	T	100	PASS	AC=4002;AF=0.799121;AN=5008;NS=2504;DP=21148;EAS_AF=0.8075;AMR_AF=0.9035;AFR_AF=0.7678;EUR_AF=0.8509;SAS_AF=0.7055;AA=C|||;VT=SNP
10	3719692	rs11252013	G	A	100	PASS	AC=542;AF=0.108227;AN=5008;NS=2504;DP=14871;EAS_AF=0.1915;AMR_AF=0.0476;AFR_AF=0.0545;EUR_AF=0.0467;SAS_AF=0.2014;AA=G|||;VT=SNP
10	3720304	rs10904077	G	T	100	PASS	AC=4289;AF=0.85643;AN=5008;NS=2504;DP=21273;EAS_AF=0.8085;AMR_AF=0.9452;AFR_AF=0.8162;EUR_AF=0.9523;SAS_AF=0.7986;AA=T|||;VT=SNP
10	3720398	rs74113415	G	A	100	PASS	AC=949;AF=0.189497;AN=5008;NS=2504;DP=22598;EAS_AF=0.4048;AMR_AF=0.2075;AFR_AF=0.0787;EUR_AF=0.169;SAS_AF=0.1258;AA=G|||;VT=SNP
10	3720528	rs11252014	C	G	100	PASS	AC=1321;AF=0.263778;AN=5008;NS=2504;DP=20782;EAS_AF=0.4256;AMR_AF=0.255;AFR_AF=0.2322;EUR_AF=0.2167;SAS_AF=0.1943;AA=C|||;VT=SNP
10	3720903	rs66731395	T	G	100	PASS	AC=1304;AF=0.260383;AN=5008;NS=2504;DP=21529;EAS_AF=0.4177;AMR_AF=0.255;AFR_AF=0.23;EUR_AF=0.2177;SAS_AF=0.1871;AA=T|||;VT=SNP
10	3721248	rs4881189	T	A	100	PASS	AC=4313;AF=0.861222;AN=5008;NS=2504;DP=23519;EAS_AF=0.8026;AMR_AF=0.9467;AFR_AF=0.8336;EUR_AF=0.9553;SAS_AF=0.8016;AA=A|||;VT=SNP
10	3721261	rs4881190	G	A	100	PASS	AC=4286;AF=0.855831;AN=5008;NS=2504;DP=23272;EAS_AF=0.8026;AMR_AF=0.9452;AFR_AF=0.8169;EUR_AF=0.9553;SAS_AF=0.7975;AA=g|||;VT=SNP
10	3721768	rs11252015	C	T	100	PASS	AC=1309;AF=0.261382;AN=5008;NS=2504;DP=24981;EAS_AF=0.4187;AMR_AF=0.255;AFR_AF=0.2292;EUR_AF=0.2157;SAS_AF=0.1943;AA=C|||;VT=SNP
10	3721781	rs11252016	G	C	100	PASS	AC=4302;AF=0.859026;AN=5008;NS=2504;DP=24487;EAS_AF=0.8056;AMR_AF=0.9452;AFR_AF=0.8169;EUR_AF=0.9573;SAS_AF=0.8088;AA=C|||;VT=SNP
10	3721900	rs11252017	C	T	100	PASS	AC=2503;AF=0.4998;AN=5008;NS=2504;DP=25140;EAS_AF=0.3859;AMR_AF=0.6297;AFR_AF=0.3986;EUR_AF=0.6372;SAS_AF=0.5204;AA=c|||;VT=SNP
10	3721991	rs4880621	A	G	100	PASS	AC=4240;AF=0.846645;AN=5008;NS=2504;DP=25603;EAS_AF=0.8046;AMR_AF=0.9438;AFR_AF=0.7716;EUR_AF=0.9573;SAS_AF=0.8088;AA=A|||;VT=SNP
10	3722280	rs4880622	T	C	100	PASS	AC=4237;AF=0.846046;AN=5008;NS=2504;DP=23396;EAS_AF=0.8046;AMR_AF=0.9438;AFR_AF=0.7693;EUR_AF=0.9573;SAS_AF=0.8088;AA=T|||;VT=SNP
10	3723217	rs10904078	C	A	100	PASS	AC=1471;AF=0.29373;AN=5008;NS=2504;DP=16793;EAS_AF=0.4177;AMR_AF=0.2666;AFR_AF=0.3457;EUR_AF=0.2167;SAS_AF=0.1943;AA=C|||;VT=SNP
10	3723609	rs11252020	G	T	100	PASS	AC=537;AF=0.107228;AN=5008;NS=2504;DP=12730;EAS_AF=0.1905;AMR_AF=0.0476;AFR_AF=0.0628;EUR_AF=0.0417;SAS_AF=0.1912;AA=G|||;VT=SNP
10	3723698	rs11252021	G	A	100	PASS	AC=1304;AF=0.260383;AN=5008;NS=2504;DP=12441;EAS_AF=0.4177;AMR_AF=0.2522;AFR_AF=0.2284;EUR_AF=0.2147;SAS_AF=0.1943;AA=G|||;VT=SNP
10	3724236	rs75142075	C	T	100	PASS	AC=1227;AF=0.245008;AN=5008;NS=2504;DP=17614;EAS_AF=0.3393;AMR_AF=0.1715;AFR_AF=0.1293;EUR_AF=0.2296;SAS_AF=0.3722;AA=C|||;VT=SNP
10	3724490	rs10904079	T	C	100	PASS	AC=1572;AF=0.313898;AN=5008;NS=2504;DP=17268;EAS_AF=0.3621;AMR_AF=0.2493;AFR_AF=0.1853;EUR_AF=0.3469;SAS_AF=0.4499;AA=C|||;VT=SNP
10	3724611	rs12412703	G	A	100	PASS	AC=895;AF=0.178714;AN=5008;NS=2504;DP=17402;EAS_AF=0.1627;AMR_AF=0.17;AFR_AF=0.1278;EUR_AF=0.2575;SAS_AF=0.1892;AA=A|||;VT=SNP
10	3724752	rs873207	T	C	100	PASS	AC=842;AF=0.168131;AN=5008;NS=2504;DP=18368;EAS_AF=0.1637;AMR_AF=0.1715;AFR_AF=0.084;EUR_AF=0.2575;SAS_AF=0.1922;AA=T|||;VT=SNP
10	3724931	rs873208	T	C	100	PASS	AC=1357;AF=0.270966;AN=5008;NS=2504;DP=17507;EAS_AF=0.3502;AMR_AF=0.2147;AFR_AF=0.1316;EUR_AF=0.2992;SAS_AF=0.3885;AA=T|||;VT=SNP
10	3726391	rs2388852	A	G	100	PASS	AC=1340;AF=0.267572;AN=5008;NS=2504;DP=19216;EAS_AF=0.3492;AMR_AF=0.2176;AFR_AF=0.115;EUR_AF=0.3012;SAS_AF=0.3906;AA=A|||;VT=SNP
10	3726611	rs2077643	T	C	100	PASS	AC=3223;AF=0.64357;AN=5008;NS=2504;DP=19192;EAS_AF=0.7698;AMR_AF=0.536;AFR_AF=0.6044;EUR_AF=0.6163;SAS_AF=0.6708;AA=C|||;VT=SNP
10	3726919	rs3889857	C	A	100	PASS	AC=1571;AF=0.313698;AN=5008;NS=2504;DP=17536;EAS_AF=0.3631;AMR_AF=0.2493;AFR_AF=0.1823;EUR_AF=0.3489;SAS_AF=0.4499;AA=C|||;VT=SNP
10	3727039	rs10736976	G	A	100	PASS	AC=2916;AF=0.582268;AN=5008;NS=2504;DP=19209;EAS_AF=0.7698;AMR_AF=0.5159;AFR_AF=0.3835;EUR_AF=0.6143;SAS_AF=0.6718;AA=A|||;VT=SNP
10	3727913	rs7100092	T	C	100	PASS	AC=1372;AF=0.273962;AN=5008;NS=2504;DP=19906;EAS_AF=0.4067;AMR_AF=0.2392;AFR_AF=0.3812;EUR_AF=0.167;SAS_AF=0.1268;AA=T|||;VT=SNP
10	3727947	rs7100211	T	C	100	PASS	AC=1373;AF=0.274161;AN=5008;NS=2504;DP=19674;EAS_AF=0.4067;AMR_AF=0.2392;AFR_AF=0.3812;EUR_AF=0.168;SAS_AF=0.1268;AA=T|||;VT=SNP
10	3728452	rs113925720	G	C	100	PASS	AC=823;AF=0.164337;AN=5008;NS=2504;DP=17729;EAS_AF=0.1627;AMR_AF=0.1671;AFR_AF=0.0726;EUR_AF=0.2594;SAS_AF=0.1902;AA=G|||;VT=SNP
10	3728503	rs11252024	T	C	100	PASS	AC=540;AF=0.107827;AN=5008;NS=2504;DP=17833;EAS_AF=0.1875;AMR_AF=0.049;AFR_AF=0.0613;EUR_AF=0.0417;SAS_AF=0.1984;AA=T|||;VT=SNP
10	3728834	rs11252026	C	T	100	PASS	AC=212;AF=0.0423323;AN=5008;NS=2504;DP=21324;EAS_AF=0.0188;AMR_AF=0.0331;AFR_AF=0.0469;EUR_AF=0.0477;SAS_AF=0.0613;AA=C|||;VT=SNP
10	3728948	rs11252027	G	A	100	PASS	AC=195;AF=0.0389377;AN=5008;NS=2504;DP=20657;EAS_AF=0.0129;AMR_AF=0.0331;AFR_AF=0.0386;EUR_AF=0.0477;SAS_AF=0.0613;AA=G|||;VT=SNP
10	3728965	rs17135610	C	T	100	PASS	AC=819;AF=0.163538;AN=5008;NS=2504;DP=21029;EAS_AF=0.1558;AMR_AF=0.1686;AFR_AF=0.0741;EUR_AF=0.2594;SAS_AF=0.1902;AA=C|||;VT=SNP
10	3728986	rs7101350	A	G	100	PASS	AC=3229;AF=0.644768;AN=5008;NS=2504;DP=21030;EAS_AF=0.7698;AMR_AF=0.5375;AFR_AF=0.6082;EUR_AF=0.6163;SAS_AF=0.6708;AA=G|||;VT=SNP
10	3729202	rs10795063	A	G	100	PASS	AC=1818;AF=0.363019;AN=5008;NS=2504;DP=18014;EAS_AF=0.3611;AMR_AF=0.2954;AFR_AF=0.202;EUR_AF=0.4473;SAS_AF=0.544;AA=G|||;VT=SNP
10	3729242	rs4465277	C	T	100	PASS	AC=1594;AF=0.318291;AN=5008;NS=2504;DP=18239;EAS_AF=0.3631;AMR_AF=0.2522;AFR_AF=0.1982;EUR_AF=0.3489;SAS_AF=0.4499;AA=T|||;VT=SNP
10	3729727	rs11252028	G	A	100	PASS	AC=1348;AF=0.269169;AN=5008;NS=2504;DP=19012;EAS_AF=0.3442;AMR_AF=0.2147;AFR_AF=0.1309;EUR_AF=0.2972;SAS_AF=0.3885;AA=G|||;VT=SNP
10	3730051	rs10795064	A	G	100	PASS	AC=1569;AF=0.313299;AN=5008;NS=2504;DP=18690;EAS_AF=0.3631;AMR_AF=0.2507;AFR_AF=0.1815;EUR_AF=0.3489;SAS_AF=0.4479;AA=A|||;VT=SNP
10	3730104	rs11252029	T	C	100	PASS	AC=213;AF=0.0425319;AN=5008;NS=2504;DP=19733;EAS_AF=0.0198;AMR_AF=0.0331;AFR_AF=0.0469;EUR_AF=0.0477;SAS_AF=0.0613;AA=T|||;VT=SNP
10	3730563	rs12359426	C	G	100	PASS	AC=201;AF=0.0401358;AN=5008;NS=2504;DP=16830;EAS_AF=0.0188;AMR_AF=0.0331;AFR_AF=0.0386;EUR_AF=0.0477;SAS_AF=0.0613;AA=C|||;VT=SNP
10	3730704	rs10904080	C	G	100	PASS	AC=1361;AF=0.271765;AN=5008;NS=2504;DP=17482;EAS_AF=0.3442;AMR_AF=0.2176;AFR_AF=0.1354;EUR_AF=0.3012;SAS_AF=0.3896;AA=C|||;VT=SNP
10	3731067	rs11252030	A	G	100	PASS	AC=212;AF=0.0423323;AN=5008;NS=2504;DP=20206;EAS_AF=0.0188;AMR_AF=0.0331;AFR_AF=0.0469;EUR_AF=0.0477;SAS_AF=0.0613;AA=A|||;VT=SNP
10	3731269	rs11252031	G	A	100	PASS	AC=1359;AF=0.271366;AN=5008;NS=2504;DP=16937;EAS_AF=0.3442;AMR_AF=0.2176;AFR_AF=0.1346;EUR_AF=0.3012;SAS_AF=0.3885;AA=G|||;VT=SNP
10	3731394	rs74539728	G	A	100	PASS	AC=818;AF=0.163339;AN=5008;NS=2504;DP=17209;EAS_AF=0.1558;AMR_AF=0.1686;AFR_AF=0.0734;EUR_AF=0.2594;SAS_AF=0.1902;AA=G|||;VT=SNP
10	3731533	rs72767179	A	T	100	PASS	AC=201;AF=0.0401358;AN=5008;NS=2504;DP=15864;EAS_AF=0.0188;AMR_AF=0.0331;AFR_AF=0.0386;EUR_AF=0.0477;SAS_AF=0.0613;AA=A|||;VT=SNP
10	3731656	rs11252033	T	C	100	PASS	AC=1572;AF=0.313898;AN=5008;NS=2504;DP=16914;EAS_AF=0.3631;AMR_AF=0.2522;AFR_AF=0.1815;EUR_AF=0.3489;SAS_AF=0.4499;AA=C|||;VT=SNP
10	3732050	rs6601746	G	A	100	PASS	AC=1081;AF=0.215855;AN=5008;NS=2504;DP=19149;EAS_AF=0.4067;AMR_AF=0.2205;AFR_AF=0.1725;EUR_AF=0.165;SAS_AF=0.1268;AA=G|||;VT=SNP
10	3732215	rs6601747	G	A	100	PASS	AC=1091;AF=0.217851;AN=5008;NS=2504;DP=21481;EAS_AF=0.4067;AMR_AF=0.2205;AFR_AF=0.18;EUR_AF=0.165;SAS_AF=0.1268;AA=G|||;VT=SNP
10	3732747	rs10508260	C	T	100	PASS	AC=1351;AF=0.269768;AN=5008;NS=2504;DP=19284;EAS_AF=0.3433;AMR_AF=0.2133;AFR_AF=0.1346;EUR_AF=0.2972;SAS_AF=0.3885;AA=C|||;VT=SNP
10	3732975	rs11252034	G	A	100	PASS	AC=1571;AF=0.313698;AN=5008;NS=2504;DP=14788;EAS_AF=0.3631;AMR_AF=0.2493;AFR_AF=0.1823;EUR_AF=0.3489;SAS_AF=0.4499;AA=A|||;VT=SNP
10	3733041	rs11252035	G	T	100	PASS	AC=1570;AF=0.313498;AN=5008;NS=2504;DP=15774;EAS_AF=0.3631;AMR_AF=0.2493;AFR_AF=0.1815;EUR_AF=0.3489;SAS_AF=0.4499;AA=T|||;VT=SNP
10	3733275	rs11593610	A	G	100	PASS	AC=212;AF=0.0423323;AN=5008;NS=2504;DP=18095;EAS_AF=0.0188;AMR_AF=0.0331;AFR_AF=0.0469;EUR_AF=0.0477;SAS_AF=0.0613;AA=A|||;VT=SNP
10	3733386	rs2129446	G	A	100	PASS	AC=1569;AF=0.313299;AN=5008;NS=2504;DP=20175;EAS_AF=0.3641;AMR_AF=0.2478;AFR_AF=0.1808;EUR_AF=0.3489;SAS_AF=0.4499;AA=g|||;VT=SNP
10	3733731	rs10508261	T	C	100	PASS	AC=3227;AF=0.644369;AN=5008;NS=2504;DP=22712;EAS_AF=0.7708;AMR_AF=0.5461;AFR_AF=0.5893;EUR_AF=0.6262;SAS_AF=0.6769;AA=C|||;VT=SNP
10	3734123	rs7086246	C	G	100	PASS	AC=1509;AF=0.301318;AN=5008;NS=2504;DP=19479;EAS_AF=0.2292;AMR_AF=0.4265;AFR_AF=0.2436;EUR_AF=0.3449;SAS_AF=0.32;AA=C|||;VT=SNP
10	3734454	rs4881192	C	T	100	PASS	AC=1001;AF=0.19988;AN=5008;NS=2504;DP=18610;EAS_AF=0.1558;AMR_AF=0.1873;AFR_AF=0.1921;EUR_AF=0.2704;SAS_AF=0.1922;AA=C|||;VT=SNP
10	3734547	rs4881193	G	T	100	PASS	AC=932;AF=0.186102;AN=5008;NS=2504;DP=17810;EAS_AF=0.1558;AMR_AF=0.1859;AFR_AF=0.1407;EUR_AF=0.2704;SAS_AF=0.1922;AA=G|||;VT=SNP
10	3734857	rs4881194	C	T	100	PASS	AC=932;AF=0.186102;AN=5008;NS=2504;DP=19890;EAS_AF=0.1558;AMR_AF=0.1859;AFR_AF=0.1407;EUR_AF=0.2704;SAS_AF=0.1922;AA=C|||;VT=SNP
10	3735372	rs11252036	G	A	100	PASS	AC=529;AF=0.105631;AN=5008;NS=2504;DP=18616;EAS_AF=0.1815;AMR_AF=0.0519;AFR_AF=0.056;EUR_AF=0.0378;SAS_AF=0.2025;AA=G|||;VT=SNP
10	3735375	rs7903138	T	C	100	PASS	AC=1459;AF=0.291334;AN=5008;NS=2504;DP=18914;EAS_AF=0.4325;AMR_AF=0.2666;AFR_AF=0.3313;EUR_AF=0.2137;SAS_AF=0.1892;AA=T|||;VT=SNP
10	3735552	rs4880623	A	G	100	PASS	AC=2044;AF=0.408147;AN=5008;NS=2504;DP=21798;EAS_AF=0.5982;AMR_AF=0.3228;AFR_AF=0.4372;EUR_AF=0.2555;SAS_AF=0.3906;AA=a|||;VT=SNP
10	3735711	rs77097015	G	T	100	PASS	AC=783;AF=0.15635;AN=5008;NS=2504;DP=20465;EAS_AF=0.1726;AMR_AF=0.1715;AFR_AF=0.0234;EUR_AF=0.2694;SAS_AF=0.1922;AA=G|||;VT=SNP
10	3735772	rs11252037	G	A	100	PASS	AC=578;AF=0.115415;AN=5008;NS=2504;DP=19313;EAS_AF=0.1657;AMR_AF=0.0533;AFR_AF=0.1051;EUR_AF=0.0378;SAS_AF=0.2014;AA=g|||;VT=SNP
10	3735925	rs2388853	T	C	100	PASS	AC=2631;AF=0.525359;AN=5008;NS=2504;DP=19171;EAS_AF=0.6052;AMR_AF=0.4885;AFR_AF=0.4758;EUR_AF=0.5845;SAS_AF=0.4755;AA=C|||;VT=SNP
10	3736463	rs11252038	G	A	100	PASS	AC=577;AF=0.115216;AN=5008;NS=2504;DP=16927;EAS_AF=0.1657;AMR_AF=0.0533;AFR_AF=0.1051;EUR_AF=0.0378;SAS_AF=0.2004;AA=G|||;VT=SNP
10	3736485	rs11252039	C	T	100	PASS	AC=510;AF=0.101837;AN=5008;NS=2504;DP=17508;EAS_AF=0.1637;AMR_AF=0.0519;AFR_AF=0.056;EUR_AF=0.0378;SAS_AF=0.2014;AA=C|||;VT=SNP
10	3736805	rs10751937	A	G	100	PASS	AC=1459;AF=0.291334;AN=5008;NS=2504;DP=16919;EAS_AF=0.4325;AMR_AF=0.2666;AFR_AF=0.3313;EUR_AF=0.2137;SAS_AF=0.1892;AA=A|||;VT=SNP
10	3737199	rs1906145	T	C	100	PASS	AC=786;AF=0.156949;AN=5008;NS=2504;DP=21316;EAS_AF=0.1736;AMR_AF=0.1715;AFR_AF=0.025;EUR_AF=0.2694;SAS_AF=0.1922;AA=T|||;VT=SNP
10	3737388	rs11252040	A	G	100	PASS	AC=577;AF=0.115216;AN=5008;NS=2504;DP=21293;EAS_AF=0.1647;AMR_AF=0.0533;AFR_AF=0.1051;EUR_AF=0.0378;SAS_AF=0.2014;AA=A|||;VT=SNP
10	3737615	rs12218418	C	T	100	PASS	AC=578;AF=0.115415;AN=5008;NS=2504;DP=22109;EAS_AF=0.1647;AMR_AF=0.0533;AFR_AF=0.1059;EUR_AF=0.0378;SAS_AF=0.2014;AA=C|||;VT=SNP
10	3737678	rs7923221	G	A	100	PASS	AC=3244;AF=0.647764;AN=5008;NS=2504;DP=23071;EAS_AF=0.7708;AMR_AF=0.5447;AFR_AF=0.6059;EUR_AF=0.6223;SAS_AF=0.6769;AA=A|||;VT=SNP
10	3737864	rs11252041	G	A	100	PASS	AC=578;AF=0.115415;AN=5008;NS=2504;DP=18828;EAS_AF=0.1657;AMR_AF=0.0533;AFR_AF=0.1051;EUR_AF=0.0378;SAS_AF=0.2014;AA=G|||;VT=SNP
10	3737978	rs7923636	G	C	100	PASS	AC=2036;AF=0.40655;AN=5008;NS=2504;DP=19448;EAS_AF=0.5972;AMR_AF=0.3199;AFR_AF=0.4365;EUR_AF=0.2515;SAS_AF=0.3906;AA=C|||;VT=SNP
10	3738103	rs7895630	G	A	100	PASS	AC=1458;AF=0.291134;AN=5008;NS=2504;DP=23436;EAS_AF=0.4315;AMR_AF=0.2666;AFR_AF=0.3313;EUR_AF=0.2137;SAS_AF=0.1892;AA=G|||;VT=SNP
10	3738246	rs6601748	A	C	100	PASS	AC=2038;AF=0.406949;AN=5008;NS=2504;DP=21261;EAS_AF=0.5972;AMR_AF=0.3199;AFR_AF=0.4372;EUR_AF=0.2515;SAS_AF=0.3916;AA=C|||;VT=SNP
10	3738283	rs7070699	G	A	100	PASS	AC=1080;AF=0.215655;AN=5008;NS=2504;DP=20448;EAS_AF=0.4127;AMR_AF=0.219;AFR_AF=0.1672;EUR_AF=0.165;SAS_AF=0.1278;AA=G|||;VT=SNP
10	3738284	rs6601749	G	T	100	PASS	AC=1459;AF=0.291334;AN=5008;NS=2504;DP=20492;EAS_AF=0.4315;AMR_AF=0.2666;AFR_AF=0.3321;EUR_AF=0.2137;SAS_AF=0.1892;AA=G|||;VT=SNP
10	3738517	rs12779859	T	C	100	PASS	AC=1726;AF=0.344649;AN=5008;NS=2504;DP=24612;EAS_AF=0.2292;AMR_AF=0.4539;AFR_AF=0.3661;EUR_AF=0.3777;SAS_AF=0.3231;AA=T|||;VT=SNP
10	3738912	rs10466268	C	G	100	PASS	AC=2269;AF=0.453075;AN=5008;NS=2504;DP=22656;EAS_AF=0.5962;AMR_AF=0.366;AFR_AF=0.4402;EUR_AF=0.3549;SAS_AF=0.4857;AA=C|||;VT=SNP
10	3739439	rs4881195	A	C	100	PASS	AC=3251;AF=0.649161;AN=5008;NS=2504;DP=21877;EAS_AF=0.7708;AMR_AF=0.5461;AFR_AF=0.6104;EUR_AF=0.6223;SAS_AF=0.6769;AA=C|||;VT=SNP
10	3739489	rs12571407	C	T	100	PASS	AC=784;AF=0.15655;AN=5008;NS=2504;DP=22161;EAS_AF=0.1736;AMR_AF=0.1715;AFR_AF=0.0234;EUR_AF=0.2694;SAS_AF=0.1922;AA=C|||;VT=SNP
10	3739510	rs4881197	C	T	100	PASS	AC=2262;AF=0.451677;AN=5008;NS=2504;DP=21501;EAS_AF=0.5962;AMR_AF=0.3631;AFR_AF=0.4402;EUR_AF=0.3509;SAS_AF=0.4847;AA=C|||;VT=SNP
10	3739629	rs4881198	C	A	100	PASS	AC=1457;AF=0.290935;AN=5008;NS=2504;DP=19251;EAS_AF=0.4315;AMR_AF=0.2651;AFR_AF=0.3313;EUR_AF=0.2137;SAS_AF=0.1892;AA=c|||;VT=SNP
10	3739802	rs12572864	T	C	100	PASS	AC=786;AF=0.156949;AN=5008;NS=2504;DP=23053;EAS_AF=0.1736;AMR_AF=0.1715;AFR_AF=0.025;EUR_AF=0.2694;SAS_AF=0.1922;AA=T|||;VT=SNP
10	3739921	rs61831102	C	T	100	PASS	AC=834;AF=0.166534;AN=5008;NS=2504;DP=21462;EAS_AF=0.1746;AMR_AF=0.1744;AFR_AF=0.0582;EUR_AF=0.2704;SAS_AF=0.1922;AA=C|||;VT=SNP
10	3740059	rs79103627	C	T	100	PASS	AC=784;AF=0.15655;AN=5008;NS=2504;DP=21601;EAS_AF=0.1736;AMR_AF=0.1715;AFR_AF=0.0234;EUR_AF=0.2694;SAS_AF=0.1922;AA=C|||;VT=SNP
10	3740909	rs2220306	G	T	100	PASS	AC=3096;AF=0.618211;AN=5008;NS=2504;DP=20128;EAS_AF=0.7708;AMR_AF=0.5389;AFR_AF=0.4977;EUR_AF=0.6213;SAS_AF=0.6769;AA=T|||;VT=SNP
10	3741223	rs11252042	G	A	100	PASS	AC=513;AF=0.102436;AN=5008;NS=2504;DP=19549;EAS_AF=0.1647;AMR_AF=0.0519;AFR_AF=0.056;EUR_AF=0.0388;SAS_AF=0.2025;AA=G|||;VT=SNP
10	3741605	rs78201511	G	A	100	PASS	AC=784;AF=0.15655;AN=5008;NS=2504;DP=17788;EAS_AF=0.1746;AMR_AF=0.1729;AFR_AF=0.0234;EUR_AF=0.2694;SAS_AF=0.1902;AA=G|||;VT=SNP
10	3741889	rs3852451	C	T	100	PASS	AC=781;AF=0.15595;AN=5008;NS=2504;DP=19549;EAS_AF=0.1736;AMR_AF=0.17;AFR_AF=0.0234;EUR_AF=0.2694;SAS_AF=0.1902;AA=C|||;VT=SNP
10	3742044	rs17135672	C	A	100	PASS	AC=1082;AF=0.216054;AN=5008;NS=2504;DP=19061;EAS_AF=0.4127;AMR_AF=0.2205;AFR_AF=0.1672;EUR_AF=0.165;SAS_AF=0.1288;AA=C|||;VT=SNP
10	3742161	rs12218282	C	A	100	PASS	AC=442;AF=0.0882588;AN=5008;NS=2504;DP=19289;EAS_AF=0.1637;AMR_AF=0.0504;AFR_AF=0.0038;EUR_AF=0.0388;SAS_AF=0.2025;AA=C|||;VT=SNP
10	3743050	rs4001953	C	T	100	PASS	AC=3101;AF=0.619209;AN=5008;NS=2504;DP=20314;EAS_AF=0.7698;AMR_AF=0.5389;AFR_AF=0.5015;EUR_AF=0.6223;SAS_AF=0.6769;AA=T|||;VT=SNP
10	3743058	rs11252043	C	G	100	PASS	AC=581;AF=0.116014;AN=5008;NS=2504;DP=20237;EAS_AF=0.1647;AMR_AF=0.0533;AFR_AF=0.1067;EUR_AF=0.0388;SAS_AF=0.2025;AA=C|||;VT=SNP
10	3743084	rs12218626	C	T	100	PASS	AC=582;AF=0.116214;AN=5008;NS=2504;DP=19596;EAS_AF=0.1647;AMR_AF=0.0533;AFR_AF=0.1067;EUR_AF=0.0388;SAS_AF=0.2035;AA=C|||;VT=SNP
10	3743379	rs2892619	G	C	100	PASS	AC=2882;AF=0.575479;AN=5008;NS=2504;DP=18234;EAS_AF=0.7698;AMR_AF=0.4971;AFR_AF=0.503;EUR_AF=0.5229;SAS_AF=0.5828;AA=C|||;VT=SNP
10	3743894	rs7095480	G	A	100	PASS	AC=783;AF=0.15635;AN=5008;NS=2504;DP=15530;EAS_AF=0.1736;AMR_AF=0.1729;AFR_AF=0.0234;EUR_AF=0.2694;SAS_AF=0.1902;AA=g|||;VT=SNP
10	3744258	rs6601750	A	C	100	PASS	AC=2912;AF=0.58147;AN=5008;NS=2504;DP=18363;EAS_AF=0.7698;AMR_AF=0.5;AFR_AF=0.5234;EUR_AF=0.5229;SAS_AF=0.5838;AA=C|||;VT=SNP
10	3744446	rs12572490	A	C	100	PASS	AC=782;AF=0.15615;AN=5008;NS=2504;DP=19432;EAS_AF=0.1726;AMR_AF=0.1729;AFR_AF=0.0234;EUR_AF=0.2694;SAS_AF=0.1902;AA=A|||;VT=SNP
10	3744575	rs2388854	G	A	100	PASS	AC=2041;AF=0.407548;AN=5008;NS=2504;DP=16197;EAS_AF=0.5962;AMR_AF=0.3199;AFR_AF=0.438;EUR_AF=0.2525;SAS_AF=0.3937;AA=G|||;VT=SNP
10	3744748	rs1872759	C	T	100	PASS	AC=2883;AF=0.575679;AN=5008;NS=2504;DP=18430;EAS_AF=0.7698;AMR_AF=0.4957;AFR_AF=0.5045;EUR_AF=0.5229;SAS_AF=0.5828;AA=T|||;VT=SNP
10	3744925	rs1872758	G	A	100	PASS	AC=2884;AF=0.575879;AN=5008;NS=2504;DP=16024;EAS_AF=0.7698;AMR_AF=0.4957;AFR_AF=0.5053;EUR_AF=0.5229;SAS_AF=0.5828;AA=A|||;VT=SNP
10	3745801	rs11252044	C	T	100	PASS	AC=207;AF=0.0413339;AN=5008;NS=2504;DP=16539;EAS_AF=0.0198;AMR_AF=0.0331;AFR_AF=0.0416;EUR_AF=0.0477;SAS_AF=0.0624;AA=C|||;VT=SNP
10	3746104	rs2388855	A	G	100	PASS	AC=769;AF=0.153554;AN=5008;NS=2504;DP=17760;EAS_AF=0.1726;AMR_AF=0.1671;AFR_AF=0.025;EUR_AF=0.2594;SAS_AF=0.1892;AA=A|||;VT=SNP
10	3746114	rs2171303	T	C	100	PASS	AC=2871;AF=0.573283;AN=5008;NS=2504;DP=17463;EAS_AF=0.7698;AMR_AF=0.4914;AFR_AF=0.5061;EUR_AF=0.5129;SAS_AF=0.5818;AA=C|||;VT=SNP
10	3746447	rs7893957	A	G	100	PASS	AC=1504;AF=0.300319;AN=5008;NS=2504;DP=17737;EAS_AF=0.2302;AMR_AF=0.4323;AFR_AF=0.2262;EUR_AF=0.3569;SAS_AF=0.3211;AA=A|||;VT=SNP
10	3746775	rs2129445	G	A	100	PASS	AC=2042;AF=0.407748;AN=5008;NS=2504;DP=20664;EAS_AF=0.5962;AMR_AF=0.3213;AFR_AF=0.4387;EUR_AF=0.2525;SAS_AF=0.3926;AA=G|||;VT=SNP
10	3748215	rs7917601	C	T	100	PASS	AC=1467;AF=0.292931;AN=5008;NS=2504;DP=16886;EAS_AF=0.4325;AMR_AF=0.2709;AFR_AF=0.3336;EUR_AF=0.2137;SAS_AF=0.1912;AA=C|||;VT=SNP
10	3748756	rs7906487	T	C	100	PASS	AC=2049;AF=0.409145;AN=5008;NS=2504;DP=15968;EAS_AF=0.5962;AMR_AF=0.3228;AFR_AF=0.4425;EUR_AF=0.2525;SAS_AF=0.3937;AA=T|||;VT=SNP
10	3748936	rs7906744	T	C	100	PASS	AC=2083;AF=0.415935;AN=5008;NS=2504;DP=16778;EAS_AF=0.5992;AMR_AF=0.3256;AFR_AF=0.4644;EUR_AF=0.2535;SAS_AF=0.3926;AA=C|||;VT=SNP
10	3751274	rs10508262	C	G	100	PASS	AC=804;AF=0.160543;AN=5008;NS=2504;DP=20099;EAS_AF=0.1726;AMR_AF=0.1671;AFR_AF=0.0507;EUR_AF=0.2614;SAS_AF=0.1881;AA=C|||;VT=SNP
10	3751408	rs7915928	A	C	100	PASS	AC=3112;AF=0.621406;AN=5008;NS=2504;DP=18824;EAS_AF=0.7758;AMR_AF=0.5389;AFR_AF=0.503;EUR_AF=0.6302;SAS_AF=0.6718;AA=C|||;VT=SNP
10	3752351	rs4881203	C	T	100	PASS	AC=3104;AF=0.619808;AN=5008;NS=2504;DP=20165;EAS_AF=0.7758;AMR_AF=0.536;AFR_AF=0.5015;EUR_AF=0.6262;SAS_AF=0.6718;AA=T|||;VT=SNP
10	3752730	rs17135698	A	G	100	PASS	AC=171;AF=0.0341454;AN=5008;NS=2504;DP=26969;EAS_AF=0.0198;AMR_AF=0.0274;AFR_AF=0.0408;EUR_AF=0.0239;SAS_AF=0.0552;AA=A|||;VT=SNP
10	3752985	rs7921058	A	G	100	PASS	AC=2388;AF=0.476837;AN=5008;NS=2504;DP=31085;EAS_AF=0.6091;AMR_AF=0.4251;AFR_AF=0.4932;EUR_AF=0.4622;SAS_AF=0.3701;AA=A|||;VT=SNP
10	3753044	rs4881204	C	T	100	PASS	AC=1559;AF=0.311302;AN=5008;NS=2504;DP=32301;EAS_AF=0.2232;AMR_AF=0.4409;AFR_AF=0.2534;EUR_AF=0.3698;SAS_AF=0.3282;AA=C|||;VT=SNP
10	3753239	rs72769304	C	A	100	PASS	AC=885;AF=0.176717;AN=5008;NS=2504;DP=30701;EAS_AF=0.1726;AMR_AF=0.1671;AFR_AF=0.1165;EUR_AF=0.2565;SAS_AF=0.1871;AA=c|||;VT=SNP
10	3753307	rs4881205	G	A	100	PASS	AC=2159;AF=0.43111;AN=5008;NS=2504;DP=30602;EAS_AF=0.6081;AMR_AF=0.415;AFR_AF=0.3275;EUR_AF=0.4602;SAS_AF=0.3701;AA=G|||;VT=SNP
10	3753699	rs4131577	C	A	100	PASS	AC=1098;AF=0.219249;AN=5008;NS=2504;DP=24191;EAS_AF=0.4147;AMR_AF=0.2205;AFR_AF=0.1672;EUR_AF=0.1799;SAS_AF=0.1278;AA=C|||;VT=SNP
10	3753772	rs66529620	T	A	100	PASS	AC=168;AF=0.0335463;AN=5008;NS=2504;DP=21950;EAS_AF=0.0198;AMR_AF=0.0274;AFR_AF=0.0386;EUR_AF=0.0239;SAS_AF=0.0552;AA=T|||;VT=SNP
10	3754781	rs11597829	C	A	100	PASS	AC=2434;AF=0.486022;AN=5008;NS=2504;DP=19390;EAS_AF=0.6052;AMR_AF=0.4611;AFR_AF=0.3661;EUR_AF=0.5636;SAS_AF=0.4632;AA=a|||;VT=SNP
10	3755965	rs7068405	G	A	100	PASS	AC=563;AF=0.11242;AN=5008;NS=2504;DP=18477;EAS_AF=0.1657;AMR_AF=0.0735;AFR_AF=0.0545;EUR_AF=0.0646;SAS_AF=0.2127;AA=G|||;VT=SNP
10	3756252	rs12570318	T	C	100	PASS	AC=945;AF=0.188698;AN=5008;NS=2504;DP=16615;EAS_AF=0.1716;AMR_AF=0.1671;AFR_AF=0.1619;EUR_AF=0.2535;SAS_AF=0.1912;AA=T|||;VT=SNP
10	3756277	rs72769311	G	T	100	PASS	AC=200;AF=0.0399361;AN=5008;NS=2504;DP=16128;EAS_AF=0.0198;AMR_AF=0.0288;AFR_AF=0.062;EUR_AF=0.0239;SAS_AF=0.0552;AA=G|||;VT=SNP
10	3757012	rs11252048	A	G	100	PASS	AC=220;AF=0.0439297;AN=5008;NS=2504;DP=17243;EAS_AF=0.0198;AMR_AF=0.0346;AFR_AF=0.0628;EUR_AF=0.0368;SAS_AF=0.0573;AA=A|||;VT=SNP
10	3757013	rs11252049	C	T	100	PASS	AC=220;AF=0.0439297;AN=5008;NS=2504;DP=17295;EAS_AF=0.0198;AMR_AF=0.0346;AFR_AF=0.0628;EUR_AF=0.0368;SAS_AF=0.0573;AA=C|||;VT=SNP
10	3760813	rs17135711	C	T	100	PASS	AC=692;AF=0.138179;AN=5008;NS=2504;DP=21982;EAS_AF=0.1657;AMR_AF=0.0821;AFR_AF=0.1475;EUR_AF=0.0656;SAS_AF=0.2117;AA=C|||;VT=SNP
10	3761111	rs17325819	G	A	100	PASS	AC=883;AF=0.176318;AN=5008;NS=2504;DP=22094;EAS_AF=0.0536;AMR_AF=0.1513;AFR_AF=0.2474;EUR_AF=0.2157;SAS_AF=0.184;AA=G|||;VT=SNP
10	3761322	rs56095680	A	C	100	PASS	AC=756;AF=0.150958;AN=5008;NS=2504;DP=17450;EAS_AF=0.1359;AMR_AF=0.1628;AFR_AF=0.0469;EUR_AF=0.2535;SAS_AF=0.1933;AA=A|||;VT=SNP
10	3761829	rs75261341	C	T	100	PASS	AC=688;AF=0.13738;AN=5008;NS=2504;DP=16631;EAS_AF=0.4137;AMR_AF=0.147;AFR_AF=0.0083;EUR_AF=0.0855;SAS_AF=0.0736;AA=C|||;VT=SNP
10	3761990	rs11252052	G	A	100	PASS	AC=617;AF=0.123203;AN=5008;NS=2504;DP=19967;EAS_AF=0.1677;AMR_AF=0.0749;AFR_AF=0.093;EUR_AF=0.0646;SAS_AF=0.2127;AA=G|||;VT=SNP
10	3762183	rs55884779	T	C	100	PASS	AC=794;AF=0.158546;AN=5008;NS=2504;DP=14785;EAS_AF=0.1379;AMR_AF=0.1628;AFR_AF=0.0741;EUR_AF=0.2535;SAS_AF=0.1933;AA=T|||;VT=SNP
10	3762287	rs11252053	C	T	100	PASS	AC=914;AF=0.182508;AN=5008;NS=2504;DP=13456;EAS_AF=0.1667;AMR_AF=0.1239;AFR_AF=0.1505;EUR_AF=0.166;SAS_AF=0.3006;AA=C|||;VT=SNP
10	3763582	rs72769322	C	T	100	PASS	AC=757;AF=0.151158;AN=5008;NS=2504;DP=20076;EAS_AF=0.1359;AMR_AF=0.1643;AFR_AF=0.0469;EUR_AF=0.2535;SAS_AF=0.1933;AA=C|||;VT=SNP
10	3764060	rs17228134	A	C	100	PASS	AC=794;AF=0.158546;AN=5008;NS=2504;DP=21067;EAS_AF=0.1369;AMR_AF=0.1643;AFR_AF=0.0741;EUR_AF=0.2535;SAS_AF=0.1933;AA=A|||;VT=SNP
10	3764131	rs17325889	G	A	100	PASS	AC=794;AF=0.158546;AN=5008;NS=2504;DP=20187;EAS_AF=0.1369;AMR_AF=0.1643;AFR_AF=0.0741;EUR_AF=0.2535;SAS_AF=0.1933;AA=G|||;VT=SNP
10	3764605	rs17228197	T	C	100	PASS	AC=1068;AF=0.213259;AN=5008;NS=2504;DP=18168;EAS_AF=0.1379;AMR_AF=0.2104;AFR_AF=0.1089;EUR_AF=0.3598;SAS_AF=0.2832;AA=T|||;VT=SNP
10	3765346	rs4488095	C	T	100	PASS	AC=3896;AF=0.777955;AN=5008;NS=2504;DP=19734;EAS_AF=0.9484;AMR_AF=0.8401;AFR_AF=0.584;EUR_AF=0.7843;SAS_AF=0.8139;AA=T|||;VT=SNP
10	3765356	rs4528214	C	T	100	PASS	AC=3166;AF=0.632188;AN=5008;NS=2504;DP=20163;EAS_AF=0.7827;AMR_AF=0.7478;AFR_AF=0.4304;EUR_AF=0.6998;SAS_AF=0.5982;AA=C|||;VT=SNP
10	3765639	rs2129448	A	G	100	PASS	AC=3169;AF=0.632788;AN=5008;NS=2504;DP=17287;EAS_AF=0.7827;AMR_AF=0.7478;AFR_AF=0.4304;EUR_AF=0.7008;SAS_AF=0.6002;AA=G|||;VT=SNP
10	3765644	rs2129447	T	C	100	PASS	AC=3169;AF=0.632788;AN=5008;NS=2504;DP=17245;EAS_AF=0.7827;AMR_AF=0.7478;AFR_AF=0.4304;EUR_AF=0.7008;SAS_AF=0.6002;AA=T|||;VT=SNP
10	3766472	rs10751938	A	G	100	PASS	AC=3166;AF=0.632188;AN=5008;NS=2504;DP=21161;EAS_AF=0.7808;AMR_AF=0.7478;AFR_AF=0.4304;EUR_AF=0.6998;SAS_AF=0.6002;AA=G|||;VT=SNP
10	3766644	rs2388861	A	G	100	PASS	AC=2984;AF=0.595847;AN=5008;NS=2504;DP=18104;EAS_AF=0.7817;AMR_AF=0.7262;AFR_AF=0.3986;EUR_AF=0.6252;SAS_AF=0.5481;AA=A|||;VT=SNP
10	3766696	rs6601751	G	T	100	PASS	AC=3947;AF=0.788139;AN=5008;NS=2504;DP=18191;EAS_AF=0.9474;AMR_AF=0.8401;AFR_AF=0.6218;EUR_AF=0.7843;SAS_AF=0.816;AA=T|||;VT=SNP
10	3766811	rs2388860	T	C	100	PASS	AC=3167;AF=0.632388;AN=5008;NS=2504;DP=17908;EAS_AF=0.7827;AMR_AF=0.7478;AFR_AF=0.4297;EUR_AF=0.6998;SAS_AF=0.6002;AA=C|||;VT=SNP
10	3766814	rs11252054	A	C	100	PASS	AC=766;AF=0.152955;AN=5008;NS=2504;DP=17854;EAS_AF=0.1369;AMR_AF=0.1671;AFR_AF=0.0469;EUR_AF=0.2584;SAS_AF=0.1943;AA=A|||;VT=SNP
10	3766944	rs9702253	T	C	100	PASS	AC=2706;AF=0.540335;AN=5008;NS=2504;DP=16775;EAS_AF=0.7817;AMR_AF=0.6916;AFR_AF=0.2557;EUR_AF=0.5974;SAS_AF=0.5102;AA=T|||;VT=SNP
10	3766959	rs11252055	A	C	100	PASS	AC=1900;AF=0.379393;AN=5008;NS=2504;DP=16817;EAS_AF=0.6458;AMR_AF=0.5274;AFR_AF=0.1755;EUR_AF=0.339;SAS_AF=0.317;AA=A|||;VT=SNP
10	3767058	rs7922282	G	C	100	PASS	AC=3167;AF=0.632388;AN=5008;NS=2504;DP=15346;EAS_AF=0.7827;AMR_AF=0.7478;AFR_AF=0.4297;EUR_AF=0.6998;SAS_AF=0.6002;AA=C|||;VT=SNP
10	3767126	rs9702252	A	G	100	PASS	AC=3168;AF=0.632588;AN=5008;NS=2504;DP=15587;EAS_AF=0.7827;AMR_AF=0.7478;AFR_AF=0.4297;EUR_AF=0.7008;SAS_AF=0.6002;AA=G|||;VT=SNP
10	3767147	rs7908261	A	C	100	PASS	AC=3168;AF=0.632588;AN=5008;NS=2504;DP=15229;EAS_AF=0.7827;AMR_AF=0.7478;AFR_AF=0.4297;EUR_AF=0.7008;SAS_AF=0.6002;AA=C|||;VT=SNP
10	3767186	rs7923384	C	T	100	PASS	AC=3166;AF=0.632188;AN=5008;NS=2504;DP=16613;EAS_AF=0.7817;AMR_AF=0.7478;AFR_AF=0.4297;EUR_AF=0.6998;SAS_AF=0.6002;AA=C|||;VT=SNP
10	3767441	rs10904084	A	G	100	PASS	AC=3168;AF=0.632588;AN=5008;NS=2504;DP=16480;EAS_AF=0.7827;AMR_AF=0.7478;AFR_AF=0.4297;EUR_AF=0.7008;SAS_AF=0.6002;AA=A|||;VT=SNP
10	3767522	rs12570343	A	G	100	PASS	AC=735;AF=0.146765;AN=5008;NS=2504;DP=17304;EAS_AF=0.1359;AMR_AF=0.1643;AFR_AF=0.0552;EUR_AF=0.2296;SAS_AF=0.184;AA=A|||;VT=SNP
10	3767923	rs7088889	T	G	100	PASS	AC=3168;AF=0.632588;AN=5008;NS=2504;DP=17605;EAS_AF=0.7827;AMR_AF=0.7478;AFR_AF=0.4304;EUR_AF=0.6998;SAS_AF=0.6002;AA=T|||;VT=SNP
10	3768173	rs4001951	T	C	100	PASS	AC=3166;AF=0.632188;AN=5008;NS=2504;DP=16553;EAS_AF=0.7817;AMR_AF=0.7478;AFR_AF=0.4297;EUR_AF=0.6998;SAS_AF=0.6002;AA=T|||;VT=SNP
10	3768175	rs4001950	A	C	100	PASS	AC=3168;AF=0.632588;AN=5008;NS=2504;DP=16545;EAS_AF=0.7827;AMR_AF=0.7478;AFR_AF=0.4297;EUR_AF=0.7008;SAS_AF=0.6002;AA=A|||;VT=SNP
10	3768468	rs72769338	G	T	100	PASS	AC=811;AF=0.161941;AN=5008;NS=2504;DP=14470;EAS_AF=0.1369;AMR_AF=0.1686;AFR_AF=0.0794;EUR_AF=0.2584;SAS_AF=0.1953;AA=G|||;VT=SNP
10	3769134	rs11252058	G	A	100	PASS	AC=727;AF=0.145168;AN=5008;NS=2504;DP=20018;EAS_AF=0.1657;AMR_AF=0.0922;AFR_AF=0.1505;EUR_AF=0.0845;SAS_AF=0.2168;AA=G|||;VT=SNP
10	3769239	rs2388862	C	T	100	PASS	AC=2944;AF=0.587859;AN=5008;NS=2504;DP=18928;EAS_AF=0.7817;AMR_AF=0.7061;AFR_AF=0.4259;EUR_AF=0.5984;SAS_AF=0.5123;AA=C|||;VT=SNP
10	3769322	rs4881207	G	A	100	PASS	AC=2945;AF=0.588059;AN=5008;NS=2504;DP=18979;EAS_AF=0.7817;AMR_AF=0.7061;AFR_AF=0.4266;EUR_AF=0.5984;SAS_AF=0.5123;AA=G|||;VT=SNP
10	3769727	rs7094467	A	G	100	PASS	AC=3658;AF=0.730431;AN=5008;NS=2504;DP=19916;EAS_AF=0.8105;AMR_AF=0.8213;AFR_AF=0.6278;EUR_AF=0.7773;SAS_AF=0.6738;AA=G|||;VT=SNP
10	3769785	rs7077025	C	G	100	PASS	AC=3567;AF=0.71226;AN=5008;NS=2504;DP=18655;EAS_AF=0.7758;AMR_AF=0.8199;AFR_AF=0.587;EUR_AF=0.7783;SAS_AF=0.6718;AA=C|||;VT=SNP
10	3770014	rs7094797	A	C	100	PASS	AC=3005;AF=0.60004;AN=5008;NS=2504;DP=15863;EAS_AF=0.746;AMR_AF=0.7363;AFR_AF=0.3699;EUR_AF=0.6809;SAS_AF=0.5808;AA=C|||;VT=SNP
10	3770085	rs7080817	C	T	100	PASS	AC=2993;AF=0.597644;AN=5008;NS=2504;DP=15312;EAS_AF=0.745;AMR_AF=0.7277;AFR_AF=0.3767;EUR_AF=0.6551;SAS_AF=0.593;AA=T|||;VT=SNP
10	3770562	rs2171300	C	T	100	PASS	AC=3070;AF=0.613019;AN=5008;NS=2504;DP=14076;EAS_AF=0.744;AMR_AF=0.7435;AFR_AF=0.4039;EUR_AF=0.6819;SAS_AF=0.5971;AA=c|||;VT=SNP
10	3770571	rs2171299	G	A	100	PASS	AC=3070;AF=0.613019;AN=5008;NS=2504;DP=14173;EAS_AF=0.744;AMR_AF=0.7435;AFR_AF=0.4039;EUR_AF=0.6819;SAS_AF=0.5971;AA=g|||;VT=SNP
10	3770670	rs58393652	T	A	100	PASS	AC=696;AF=0.138978;AN=5008;NS=2504;DP=15236;EAS_AF=0.0347;AMR_AF=0.1196;AFR_AF=0.2088;EUR_AF=0.1809;SAS_AF=0.1227;AA=T|||;VT=SNP
10	3770880	rs4881208	T	G	100	PASS	AC=3056;AF=0.610224;AN=5008;NS=2504;DP=17272;EAS_AF=0.7401;AMR_AF=0.7421;AFR_AF=0.4085;EUR_AF=0.674;SAS_AF=0.59;AA=G|||;VT=SNP
10	3771084	rs7069135	A	G	100	PASS	AC=1938;AF=0.386981;AN=5008;NS=2504;DP=16228;EAS_AF=0.3581;AMR_AF=0.5303;AFR_AF=0.2383;EUR_AF=0.4533;SAS_AF=0.4479;AA=A|||;VT=SNP
10	3771168	rs4881209	T	C	100	PASS	AC=3389;AF=0.676717;AN=5008;NS=2504;DP=19099;EAS_AF=0.7956;AMR_AF=0.7867;AFR_AF=0.5023;EUR_AF=0.7316;SAS_AF=0.6554;AA=T|||;VT=SNP
10	3771714	rs7910472	C	T	100	PASS	AC=2183;AF=0.435903;AN=5008;NS=2504;DP=16902;EAS_AF=0.3373;AMR_AF=0.5504;AFR_AF=0.3971;EUR_AF=0.4801;SAS_AF=0.4632;AA=C|||;VT=SNP
10	3771717	rs7898664	T	C	100	PASS	AC=2207;AF=0.440695;AN=5008;NS=2504;DP=16941;EAS_AF=0.3482;AMR_AF=0.5576;AFR_AF=0.3986;EUR_AF=0.4861;SAS_AF=0.4632;AA=C|||;VT=SNP
10	3771730	rs12778968	T	C	100	PASS	AC=691;AF=0.137979;AN=5008;NS=2504;DP=16692;EAS_AF=0.0347;AMR_AF=0.1167;AFR_AF=0.2057;EUR_AF=0.1809;SAS_AF=0.1237;AA=T|||;VT=SNP
10	3771752	rs7895469	A	G	100	PASS	AC=2214;AF=0.442093;AN=5008;NS=2504;DP=16598;EAS_AF=0.3482;AMR_AF=0.5605;AFR_AF=0.3994;EUR_AF=0.4861;SAS_AF=0.4673;AA=G|||;VT=SNP
10	3771779	rs11592787	T	C	100	PASS	AC=2439;AF=0.487021;AN=5008;NS=2504;DP=17934;EAS_AF=0.6508;AMR_AF=0.3847;AFR_AF=0.4962;EUR_AF=0.4016;SAS_AF=0.4663;AA=T|||;VT=SNP
10	3771817	rs77161132	C	T	100	PASS	AC=285;AF=0.0569089;AN=5008;NS=2504;DP=18819;EAS_AF=0.0268;AMR_AF=0.0274;AFR_AF=0.1467;EUR_AF=0.0249;SAS_AF=0.0204;AA=C|||;VT=SNP
10	3771933	rs7909953	G	A	100	PASS	AC=2276;AF=0.454473;AN=5008;NS=2504;DP=17711;EAS_AF=0.3512;AMR_AF=0.5634;AFR_AF=0.4349;EUR_AF=0.4871;SAS_AF=0.4765;AA=G|||;VT=SNP
10	3772008	rs74481813	C	T	100	PASS	AC=286;AF=0.0571086;AN=5008;NS=2504;DP=18225;EAS_AF=0.0268;AMR_AF=0.0274;AFR_AF=0.1467;EUR_AF=0.0249;SAS_AF=0.0215;AA=C|||;VT=SNP
10	3772249	rs11599366	C	T	100	PASS	AC=1124;AF=0.224441;AN=5008;NS=2504;DP=18958;EAS_AF=0.5655;AMR_AF=0.1988;AFR_AF=0.0106;EUR_AF=0.1332;SAS_AF=0.274;AA=C|||;VT=SNP
10	3772777	rs56939961	A	G	100	PASS	AC=388;AF=0.077476;AN=5008;NS=2504;DP=20808;EAS_AF=0.0506;AMR_AF=0.0447;AFR_AF=0.149;EUR_AF=0.0497;SAS_AF=0.0603;AA=A|||;VT=SNP
10	3772783	rs11252060	G	A	100	PASS	AC=1940;AF=0.38738;AN=5008;NS=2504;DP=20835;EAS_AF=0.3204;AMR_AF=0.5389;AFR_AF=0.2511;EUR_AF=0.4652;SAS_AF=0.453;AA=G|||;VT=SNP
10	3772797	rs7074913	A	G	100	PASS	AC=285;AF=0.0569089;AN=5008;NS=2504;DP=21233;EAS_AF=0.0268;AMR_AF=0.0274;AFR_AF=0.1467;EUR_AF=0.0249;SAS_AF=0.0204;AA=A|||;VT=SNP
10	3772834	rs4881211	T	A	100	PASS	AC=2418;AF=0.482827;AN=5008;NS=2504;DP=21858;EAS_AF=0.6518;AMR_AF=0.3732;AFR_AF=0.4947;EUR_AF=0.3867;SAS_AF=0.4693;AA=T|||;VT=SNP
10	3773917	rs144087644	G	T	100	PASS	AC=285;AF=0.0569089;AN=5008;NS=2504;DP=18135;EAS_AF=0.0268;AMR_AF=0.0274;AFR_AF=0.1467;EUR_AF=0.0249;SAS_AF=0.0204;AA=G|||;VT=SNP
10	3773951	rs7095458	G	A	100	PASS	AC=2218;AF=0.442891;AN=5008;NS=2504;DP=18104;EAS_AF=0.3472;AMR_AF=0.5648;AFR_AF=0.3971;EUR_AF=0.4861;SAS_AF=0.4724;AA=G|||;VT=SNP
10	3774156	rs7095837	T	C	100	PASS	AC=2224;AF=0.444089;AN=5008;NS=2504;DP=18863;EAS_AF=0.3472;AMR_AF=0.5677;AFR_AF=0.3971;EUR_AF=0.4901;SAS_AF=0.4724;AA=C|||;VT=SNP
10	3774530	rs7075256	C	T	100	PASS	AC=1886;AF=0.376597;AN=5008;NS=2504;DP=17644;EAS_AF=0.3214;AMR_AF=0.5389;AFR_AF=0.2103;EUR_AF=0.4652;SAS_AF=0.4519;AA=C|||;VT=SNP
10	3774720	rs7092991	A	G	100	PASS	AC=2224;AF=0.444089;AN=5008;NS=2504;DP=19029;EAS_AF=0.3472;AMR_AF=0.5692;AFR_AF=0.3971;EUR_AF=0.4891;SAS_AF=0.4724;AA=A|||;VT=SNP
10	3774755	rs10795066	T	C	100	PASS	AC=2355;AF=0.470248;AN=5008;NS=2504;DP=18629;EAS_AF=0.6508;AMR_AF=0.3617;AFR_AF=0.4811;EUR_AF=0.3608;SAS_AF=0.4591;AA=T|||;VT=SNP
10	3774758	rs10795067	T	C	100	PASS	AC=2355;AF=0.470248;AN=5008;NS=2504;DP=18636;EAS_AF=0.6508;AMR_AF=0.3617;AFR_AF=0.4811;EUR_AF=0.3608;SAS_AF=0.4591;AA=T|||;VT=SNP
10	3774779	rs11252061	A	G	100	PASS	AC=391;AF=0.0780751;AN=5008;NS=2504;DP=18545;EAS_AF=0.0506;AMR_AF=0.0461;AFR_AF=0.149;EUR_AF=0.0517;SAS_AF=0.0603;AA=A|||;VT=SNP
10	3775164	rs7078522	G	A	100	PASS	AC=285;AF=0.0569089;AN=5008;NS=2504;DP=15799;EAS_AF=0.0268;AMR_AF=0.0274;AFR_AF=0.1467;EUR_AF=0.0249;SAS_AF=0.0204;AA=G|||;VT=SNP
10	3775612	rs7080166	C	T	100	PASS	AC=2224;AF=0.444089;AN=5008;NS=2504;DP=13788;EAS_AF=0.3472;AMR_AF=0.5677;AFR_AF=0.3971;EUR_AF=0.4901;SAS_AF=0.4724;AA=T|||;VT=SNP
10	3776003	rs2892621	T	A	100	PASS	AC=2356;AF=0.470447;AN=5008;NS=2504;DP=17431;EAS_AF=0.6518;AMR_AF=0.3631;AFR_AF=0.4811;EUR_AF=0.3598;SAS_AF=0.4591;AA=T|||;VT=SNP
10	3776575	rs71477833	C	T	100	PASS	AC=691;AF=0.137979;AN=5008;NS=2504;DP=19119;EAS_AF=0.0337;AMR_AF=0.1138;AFR_AF=0.211;EUR_AF=0.1769;SAS_AF=0.1237;AA=c|||;VT=SNP
10	3777293	rs36089038	G	A	100	PASS	AC=687;AF=0.137181;AN=5008;NS=2504;DP=21571;EAS_AF=0.0347;AMR_AF=0.1138;AFR_AF=0.2073;EUR_AF=0.1769;SAS_AF=0.1237;AA=G|||;VT=SNP
10	3777404	rs11252062	C	T	100	PASS	AC=1879;AF=0.3752;AN=5008;NS=2504;DP=20847;EAS_AF=0.3145;AMR_AF=0.5375;AFR_AF=0.2095;EUR_AF=0.4672;SAS_AF=0.4519;AA=C|||;VT=SNP
10	3777662	rs7089959	C	T	100	PASS	AC=2218;AF=0.442891;AN=5008;NS=2504;DP=18574;EAS_AF=0.3413;AMR_AF=0.5677;AFR_AF=0.3956;EUR_AF=0.492;SAS_AF=0.4724;AA=C|||;VT=SNP
10	3778250	rs10736978	C	G	100	PASS	AC=3958;AF=0.790335;AN=5008;NS=2504;DP=19476;EAS_AF=0.9663;AMR_AF=0.8271;AFR_AF=0.6868;EUR_AF=0.7008;SAS_AF=0.8149;AA=G|||;VT=SNP
10	3778277	rs78409289	T	A	100	PASS	AC=286;AF=0.0571086;AN=5008;NS=2504;DP=19498;EAS_AF=0.0268;AMR_AF=0.0288;AFR_AF=0.1467;EUR_AF=0.0249;SAS_AF=0.0204;AA=T|||;VT=SNP
10	3778825	rs7094917	C	T	100	PASS	AC=2217;AF=0.442692;AN=5008;NS=2504;DP=15338;EAS_AF=0.3413;AMR_AF=0.5663;AFR_AF=0.3956;EUR_AF=0.492;SAS_AF=0.4724;AA=T|||;VT=SNP
10	3779274	rs11252063	T	G	100	PASS	AC=1127;AF=0.22504;AN=5008;NS=2504;DP=10499;EAS_AF=0.5724;AMR_AF=0.196;AFR_AF=0.0091;EUR_AF=0.1312;SAS_AF=0.2761;AA=T|||;VT=SNP
10	3780780	rs6601753	G	A	100	PASS	AC=4113;AF=0.821286;AN=5008;NS=2504;DP=14153;EAS_AF=0.9643;AMR_AF=0.8718;AFR_AF=0.6573;EUR_AF=0.8091;SAS_AF=0.8722;AA=A|||;VT=SNP
10	3781745	rs10904087	G	A	100	PASS	AC=1112;AF=0.222045;AN=5008;NS=2504;DP=15577;EAS_AF=0.5744;AMR_AF=0.1888;AFR_AF=0.0076;EUR_AF=0.1243;SAS_AF=0.273;AA=G|||;VT=SNP
10	3781849	rs60132804	T	C	100	PASS	AC=254;AF=0.0507188;AN=5008;NS=2504;DP=13626;EAS_AF=0.0268;AMR_AF=0.0216;AFR_AF=0.1331;EUR_AF=0.0159;SAS_AF=0.0204;AA=C|||;VT=SNP
10	3782419	rs10795068	A	G	100	PASS	AC=3926;AF=0.783946;AN=5008;NS=2504;DP=19423;EAS_AF=0.9673;AMR_AF=0.8242;AFR_AF=0.6573;EUR_AF=0.6988;SAS_AF=0.8252;AA=G|||;VT=SNP
10	3783239	rs12414827	T	C	100	PASS	AC=1947;AF=0.388778;AN=5008;NS=2504;DP=15385;EAS_AF=0.2817;AMR_AF=0.5591;AFR_AF=0.2254;EUR_AF=0.5099;SAS_AF=0.4744;AA=C|||;VT=SNP
10	3783431	rs4881214	A	G	100	PASS	AC=4148;AF=0.828275;AN=5008;NS=2504;DP=14158;EAS_AF=0.9653;AMR_AF=0.8761;AFR_AF=0.6755;EUR_AF=0.8141;SAS_AF=0.8742;AA=G|||;VT=SNP
10	3783461	rs4881215	A	G	100	PASS	AC=4151;AF=0.828874;AN=5008;NS=2504;DP=14680;EAS_AF=0.9653;AMR_AF=0.8775;AFR_AF=0.6762;EUR_AF=0.8151;SAS_AF=0.8742;AA=G|||;VT=SNP
10	3783521	rs4881218	C	T	100	PASS	AC=3018;AF=0.602636;AN=5008;NS=2504;DP=17434;EAS_AF=0.8859;AMR_AF=0.7392;AFR_AF=0.2216;EUR_AF=0.6054;SAS_AF=0.726;AA=C|||;VT=SNP
10	3784363	rs2894868	A	C	100	PASS	AC=3935;AF=0.785743;AN=5008;NS=2504;DP=21672;EAS_AF=0.9643;AMR_AF=0.8256;AFR_AF=0.6649;EUR_AF=0.6988;SAS_AF=0.8262;AA=C|||;VT=SNP
10	3784409	rs78852454	T	C	100	PASS	AC=185;AF=0.0369409;AN=5008;NS=2504;DP=22393;EAS_AF=0.0278;AMR_AF=0.0173;AFR_AF=0.0825;EUR_AF=0.0159;SAS_AF=0.0204;AA=T|||;VT=SNP
10	3784532	rs79337291	G	A	100	PASS	AC=72;AF=0.014377;AN=5008;NS=2504;DP=20154;EAS_AF=0.0268;AMR_AF=0.013;AFR_AF=0;EUR_AF=0.0159;SAS_AF=0.0204;AA=G|||;VT=SNP
10	3784687	rs4880630	G	A	100	PASS	AC=3934;AF=0.785543;AN=5008;NS=2504;DP=17063;EAS_AF=0.9653;AMR_AF=0.8242;AFR_AF=0.6641;EUR_AF=0.6988;SAS_AF=0.8262;AA=A|||;VT=SNP
10	3785146	rs12764632	T	C	100	PASS	AC=782;AF=0.15615;AN=5008;NS=2504;DP=18164;EAS_AF=0.0357;AMR_AF=0.1239;AFR_AF=0.2595;EUR_AF=0.1909;SAS_AF=0.1278;AA=T|||;VT=SNP
10	3785290	rs12254418	C	T	100	PASS	AC=1813;AF=0.362021;AN=5008;NS=2504;DP=19913;EAS_AF=0.2768;AMR_AF=0.5403;AFR_AF=0.1846;EUR_AF=0.4652;SAS_AF=0.4571;AA=C|||;VT=SNP
10	3785510	rs7068588	C	A	100	PASS	AC=3907;AF=0.780152;AN=5008;NS=2504;DP=16253;EAS_AF=0.9643;AMR_AF=0.8184;AFR_AF=0.6566;EUR_AF=0.6948;SAS_AF=0.818;AA=C|||;VT=SNP
10	3785605	rs10508263	T	C	100	PASS	AC=4277;AF=0.854034;AN=5008;NS=2504;DP=15787;EAS_AF=0.9782;AMR_AF=0.9078;AFR_AF=0.7027;EUR_AF=0.8489;SAS_AF=0.8978;AA=C|||;VT=SNP
10	3785843	rs77308314	A	T	100	PASS	AC=186;AF=0.0371406;AN=5008;NS=2504;DP=17781;EAS_AF=0.0268;AMR_AF=0.0173;AFR_AF=0.084;EUR_AF=0.0159;SAS_AF=0.0204;AA=A|||;VT=SNP
10	3785968	rs11595417	C	A	100	PASS	AC=264;AF=0.0527157;AN=5008;NS=2504;DP=11922;EAS_AF=0.0506;AMR_AF=0.0317;AFR_AF=0.0666;EUR_AF=0.0417;SAS_AF=0.0624;AA=C|||;VT=SNP
10	3786476	rs10904088	A	G	100	PASS	AC=1804;AF=0.360224;AN=5008;NS=2504;DP=16982;EAS_AF=0.2788;AMR_AF=0.5159;AFR_AF=0.1725;EUR_AF=0.4791;SAS_AF=0.4652;AA=A|||;VT=SNP
10	3787961	rs2171304	G	C	100	PASS	AC=1968;AF=0.392971;AN=5008;NS=2504;DP=20505;EAS_AF=0.5456;AMR_AF=0.33;AFR_AF=0.298;EUR_AF=0.4105;SAS_AF=0.3906;AA=C|||;VT=SNP
10	3788316	rs10795069	C	T	100	PASS	AC=1361;AF=0.271765;AN=5008;NS=2504;DP=18512;EAS_AF=0.2192;AMR_AF=0.4337;AFR_AF=0.0825;EUR_AF=0.3857;SAS_AF=0.3497;AA=C|||;VT=SNP
10	3788702	rs72769362	C	T	100	PASS	AC=238;AF=0.047524;AN=5008;NS=2504;DP=17787;EAS_AF=0.0099;AMR_AF=0.0288;AFR_AF=0.034;EUR_AF=0.0755;SAS_AF=0.089;AA=C|||;VT=SNP
10	3789223	rs10795070	G	A	100	PASS	AC=1809;AF=0.361222;AN=5008;NS=2504;DP=18381;EAS_AF=0.2649;AMR_AF=0.402;AFR_AF=0.562;EUR_AF=0.2883;SAS_AF=0.2352;AA=g|||;VT=SNP
10	3789846	rs7911303	G	C	100	PASS	AC=3196;AF=0.638179;AN=5008;NS=2504;DP=20084;EAS_AF=0.4147;AMR_AF=0.6945;AFR_AF=0.8086;EUR_AF=0.6571;SAS_AF=0.5787;AA=C|||;VT=SNP
10	3790348	rs17247987	G	A	100	PASS	AC=2393;AF=0.477835;AN=5008;NS=2504;DP=17251;EAS_AF=0.3323;AMR_AF=0.5346;AFR_AF=0.6437;EUR_AF=0.4404;SAS_AF=0.4018;AA=G|||;VT=SNP
10	3790926	rs11599575	G	A	100	PASS	AC=1728;AF=0.345048;AN=5008;NS=2504;DP=17151;EAS_AF=0.5675;AMR_AF=0.3501;AFR_AF=0.0272;EUR_AF=0.4175;SAS_AF=0.4673;AA=G|||;VT=SNP
10	3791224	rs10904089	G	T	100	PASS	AC=2744;AF=0.547923;AN=5008;NS=2504;DP=21165;EAS_AF=0.3532;AMR_AF=0.5692;AFR_AF=0.8003;EUR_AF=0.493;SAS_AF=0.4489;AA=T|||;VT=SNP
10	3791884	rs12263723	A	G	100	PASS	AC=2778;AF=0.554712;AN=5008;NS=2504;DP=11700;EAS_AF=0.3671;AMR_AF=0.5706;AFR_AF=0.8147;EUR_AF=0.4871;SAS_AF=0.455;AA=G|||;VT=SNP
10	3792130	rs10795071	A	G	100	PASS	AC=2770;AF=0.553115;AN=5008;NS=2504;DP=16094;EAS_AF=0.369;AMR_AF=0.5706;AFR_AF=0.7973;EUR_AF=0.495;SAS_AF=0.4601;AA=G|||;VT=SNP
10	3792608	rs2279415	G	A	100	PASS	AC=2779;AF=0.554912;AN=5008;NS=2504;DP=20488;EAS_AF=0.3482;AMR_AF=0.5778;AFR_AF=0.8139;EUR_AF=0.501;SAS_AF=0.4571;AA=A|||;VT=SNP
10	3792676	rs11252068	C	T	100	PASS	AC=342;AF=0.0682907;AN=5008;NS=2504;DP=19589;EAS_AF=0.0556;AMR_AF=0.1225;AFR_AF=0.0113;EUR_AF=0.1322;SAS_AF=0.0542;AA=C|||;VT=SNP
10	3792738	rs12572121	C	T	100	PASS	AC=295;AF=0.0589058;AN=5008;NS=2504;DP=18468;EAS_AF=0.0764;AMR_AF=0.0692;AFR_AF=0.0053;EUR_AF=0.0845;SAS_AF=0.0798;AA=C|||;VT=SNP
10	3792844	rs2129440	G	C	100	PASS	AC=2788;AF=0.556709;AN=5008;NS=2504;DP=20471;EAS_AF=0.3522;AMR_AF=0.5793;AFR_AF=0.8162;EUR_AF=0.501;SAS_AF=0.4581;AA=C|||;VT=SNP
10	3793187	rs2279416	T	C	100	PASS	AC=2828;AF=0.564696;AN=5008;NS=2504;DP=19009;EAS_AF=0.3671;AMR_AF=0.5706;AFR_AF=0.8389;EUR_AF=0.499;SAS_AF=0.4611;AA=C|||;VT=SNP
10	3794127	rs11252069	A	G	100	PASS	AC=350;AF=0.0698882;AN=5008;NS=2504;DP=17875;EAS_AF=0.0595;AMR_AF=0.1239;AFR_AF=0.0113;EUR_AF=0.1322;SAS_AF=0.0573;AA=A|||;VT=SNP
10	3794205	rs12218020	G	A	100	PASS	AC=345;AF=0.0688898;AN=5008;NS=2504;DP=19271;EAS_AF=0.0595;AMR_AF=0.1225;AFR_AF=0.0113;EUR_AF=0.1322;SAS_AF=0.0532;AA=G|||;VT=SNP
10	3794265	rs12241804	T	C	100	PASS	AC=949;AF=0.189497;AN=5008;NS=2504;DP=19546;EAS_AF=0.0952;AMR_AF=0.1282;AFR_AF=0.3699;EUR_AF=0.1183;SAS_AF=0.1595;AA=T|||;VT=SNP
10	3794279	rs7085102	G	T	100	PASS	AC=2463;AF=0.491813;AN=5008;NS=2504;DP=19849;EAS_AF=0.2996;AMR_AF=0.451;AFR_AF=0.8275;EUR_AF=0.3668;SAS_AF=0.3937;AA=G|||;VT=SNP
10	3795076	rs7089722	G	A	100	PASS	AC=2804;AF=0.559904;AN=5008;NS=2504;DP=18839;EAS_AF=0.3562;AMR_AF=0.5706;AFR_AF=0.8389;EUR_AF=0.498;SAS_AF=0.4489;AA=A|||;VT=SNP
10	3795085	rs11252070	G	T	100	PASS	AC=1720;AF=0.34345;AN=5008;NS=2504;DP=18800;EAS_AF=0.2897;AMR_AF=0.4078;AFR_AF=0.3782;EUR_AF=0.3101;SAS_AF=0.3405;AA=G|||;VT=SNP
10	3795187	rs7089867	G	A	100	PASS	AC=2454;AF=0.490016;AN=5008;NS=2504;DP=18782;EAS_AF=0.2966;AMR_AF=0.4481;AFR_AF=0.8275;EUR_AF=0.3658;SAS_AF=0.3906;AA=G|||;VT=SNP
10	3795522	rs7090260	G	A	100	PASS	AC=2455;AF=0.490216;AN=5008;NS=2504;DP=20389;EAS_AF=0.2966;AMR_AF=0.4481;AFR_AF=0.8275;EUR_AF=0.3658;SAS_AF=0.3916;AA=G|||;VT=SNP
10	3795629	rs35811062	C	A	100	PASS	AC=1694;AF=0.338259;AN=5008;NS=2504;DP=22997;EAS_AF=0.5585;AMR_AF=0.3415;AFR_AF=0.0287;EUR_AF=0.4115;SAS_AF=0.4519;AA=C|||;VT=SNP
10	3796222	rs7918940	C	G	100	PASS	AC=1672;AF=0.333866;AN=5008;NS=2504;DP=11050;EAS_AF=0.2877;AMR_AF=0.4078;AFR_AF=0.3434;EUR_AF=0.3101;SAS_AF=0.3405;AA=C|||;VT=SNP
10	3796361	rs7393221	A	T	100	PASS	AC=315;AF=0.0628994;AN=5008;NS=2504;DP=12545;EAS_AF=0.0853;AMR_AF=0.0692;AFR_AF=0.0053;EUR_AF=0.0815;SAS_AF=0.0941;AA=a|||;VT=SNP
10	3796544	rs72769375	C	T	100	PASS	AC=350;AF=0.0698882;AN=5008;NS=2504;DP=13540;EAS_AF=0.0595;AMR_AF=0.1225;AFR_AF=0.0113;EUR_AF=0.1322;SAS_AF=0.0583;AA=C|||;VT=SNP
10	3796569	rs6601755	C	G	100	PASS	AC=2805;AF=0.560104;AN=5008;NS=2504;DP=13415;EAS_AF=0.3552;AMR_AF=0.5706;AFR_AF=0.8404;EUR_AF=0.498;SAS_AF=0.4489;AA=G|||;VT=SNP
10	3797577	rs2397326	A	G	100	PASS	AC=2796;AF=0.558307;AN=5008;NS=2504;DP=22468;EAS_AF=0.3542;AMR_AF=0.5764;AFR_AF=0.826;EUR_AF=0.502;SAS_AF=0.4519;AA=G|||;VT=SNP
10	3797864	rs72769376	A	G	100	PASS	AC=361;AF=0.0720847;AN=5008;NS=2504;DP=21834;EAS_AF=0.0605;AMR_AF=0.1225;AFR_AF=0.0189;EUR_AF=0.1322;SAS_AF=0.0583;AA=G|||;VT=SNP
10	3798204	rs72769377	G	A	100	PASS	AC=351;AF=0.0700879;AN=5008;NS=2504;DP=18347;EAS_AF=0.0595;AMR_AF=0.1225;AFR_AF=0.0113;EUR_AF=0.1322;SAS_AF=0.0593;AA=G|||;VT=SNP
10	3798495	rs7896849	C	A	100	PASS	AC=2413;AF=0.481829;AN=5008;NS=2504;DP=19006;EAS_AF=0.2867;AMR_AF=0.4496;AFR_AF=0.8056;EUR_AF=0.3638;SAS_AF=0.3896;AA=C|||;VT=SNP
10	3798643	rs72769378	C	T	100	PASS	AC=360;AF=0.071885;AN=5008;NS=2504;DP=17156;EAS_AF=0.0595;AMR_AF=0.1225;AFR_AF=0.0189;EUR_AF=0.1322;SAS_AF=0.0583;AA=c|||;VT=SNP
10	3799174	rs72769379	A	C	100	PASS	AC=360;AF=0.071885;AN=5008;NS=2504;DP=21547;EAS_AF=0.0595;AMR_AF=0.1225;AFR_AF=0.0189;EUR_AF=0.1322;SAS_AF=0.0583;AA=A|||;VT=SNP
10	3799495	rs1872749	C	A	100	PASS	AC=2027;AF=0.404752;AN=5008;NS=2504;DP=20703;EAS_AF=0.6538;AMR_AF=0.4063;AFR_AF=0.0386;EUR_AF=0.493;SAS_AF=0.5511;AA=C|||;VT=SNP
10	3799547	rs1872750	T	C	100	PASS	AC=350;AF=0.0698882;AN=5008;NS=2504;DP=20709;EAS_AF=0.0595;AMR_AF=0.1225;AFR_AF=0.0113;EUR_AF=0.1322;SAS_AF=0.0583;AA=C|||;VT=SNP
10	3799594	rs1872751	G	A	100	PASS	AC=350;AF=0.0698882;AN=5008;NS=2504;DP=20813;EAS_AF=0.0595;AMR_AF=0.1225;AFR_AF=0.0113;EUR_AF=0.1322;SAS_AF=0.0583;AA=G|||;VT=SNP
10	3799694	rs72769381	C	T	100	PASS	AC=350;AF=0.0698882;AN=5008;NS=2504;DP=21491;EAS_AF=0.0595;AMR_AF=0.1225;AFR_AF=0.0113;EUR_AF=0.1322;SAS_AF=0.0583;AA=T|||;VT=SNP
10	3799725	rs72769382	G	A	100	PASS	AC=351;AF=0.0700879;AN=5008;NS=2504;DP=21681;EAS_AF=0.0595;AMR_AF=0.1225;AFR_AF=0.0113;EUR_AF=0.1322;SAS_AF=0.0593;AA=G|||;VT=SNP
10	3799730	rs2171301	G	T	100	PASS	AC=2449;AF=0.489018;AN=5008;NS=2504;DP=21724;EAS_AF=0.2847;AMR_AF=0.4611;AFR_AF=0.8147;EUR_AF=0.3757;SAS_AF=0.3957;AA=G|||;VT=SNP
10	3800076	rs17327128	C	G	100	PASS	AC=342;AF=0.0682907;AN=5008;NS=2504;DP=20511;EAS_AF=0.0605;AMR_AF=0.121;AFR_AF=0.0106;EUR_AF=0.1312;SAS_AF=0.0521;AA=G|||;VT=SNP
10	3800240	rs56086712	T	C	100	PASS	AC=2882;AF=0.575479;AN=5008;NS=2504;DP=15920;EAS_AF=0.3363;AMR_AF=0.5908;AFR_AF=0.829;EUR_AF=0.5676;SAS_AF=0.4765;AA=C|||;VT=SNP
10	3800295	rs4880631	C	T	100	PASS	AC=2067;AF=0.41274;AN=5008;NS=2504;DP=17527;EAS_AF=0.6399;AMR_AF=0.4726;AFR_AF=0.0431;EUR_AF=0.5408;SAS_AF=0.5041;AA=C|||;VT=SNP
10	3800525	rs72769385	A	C	100	PASS	AC=327;AF=0.0652955;AN=5008;NS=2504;DP=19469;EAS_AF=0.0595;AMR_AF=0.1225;AFR_AF=0.0121;EUR_AF=0.1203;SAS_AF=0.046;AA=A|||;VT=SNP
10	3801127	rs72769386	T	G	100	PASS	AC=326;AF=0.0650958;AN=5008;NS=2504;DP=7744;EAS_AF=0.0595;AMR_AF=0.121;AFR_AF=0.0121;EUR_AF=0.1203;SAS_AF=0.046;AA=T|||;VT=SNP
10	3801384	rs3829199	T	C	100	PASS	AC=2346;AF=0.46845;AN=5008;NS=2504;DP=20521;EAS_AF=0.7262;AMR_AF=0.5331;AFR_AF=0.0507;EUR_AF=0.6024;SAS_AF=0.5838;AA=-|||;VT=SNP
10	3801413	rs3750858	T	C	100	PASS	AC=326;AF=0.0650958;AN=5008;NS=2504;DP=20773;EAS_AF=0.0595;AMR_AF=0.121;AFR_AF=0.0121;EUR_AF=0.1203;SAS_AF=0.046;AA=T|||;VT=SNP
10	3801549	rs3750859	C	T	100	PASS	AC=2340;AF=0.467252;AN=5008;NS=2504;DP=21954;EAS_AF=0.7242;AMR_AF=0.5331;AFR_AF=0.0484;EUR_AF=0.6024;SAS_AF=0.5828;AA=c|||;VT=SNP
10	3802112	rs2279417	G	C	100	PASS	AC=2351;AF=0.469449;AN=5008;NS=2504;DP=18301;EAS_AF=0.7321;AMR_AF=0.5245;AFR_AF=0.0507;EUR_AF=0.6093;SAS_AF=0.5818;AA=C|||;VT=SNP
10	3802460	rs2279418	T	G	100	PASS	AC=282;AF=0.0563099;AN=5008;NS=2504;DP=16468;EAS_AF=0.0843;AMR_AF=0.049;AFR_AF=0.0053;EUR_AF=0.0686;SAS_AF=0.089;AA=T|||;VT=SNP
10	3802761	rs2279419	C	T	100	PASS	AC=2328;AF=0.464856;AN=5008;NS=2504;DP=20327;EAS_AF=0.7262;AMR_AF=0.5231;AFR_AF=0.0484;EUR_AF=0.6004;SAS_AF=0.5777;AA=T|||;VT=SNP
10	3804257	rs10508264	G	A	100	PASS	AC=325;AF=0.0648962;AN=5008;NS=2504;DP=18986;EAS_AF=0.0585;AMR_AF=0.121;AFR_AF=0.0121;EUR_AF=0.1203;SAS_AF=0.046;AA=G|||;VT=SNP
10	3805018	rs1872755	G	T	100	PASS	AC=327;AF=0.0652955;AN=5008;NS=2504;DP=18224;EAS_AF=0.0585;AMR_AF=0.1225;AFR_AF=0.0121;EUR_AF=0.1213;SAS_AF=0.046;AA=G|||;VT=SNP
10	3805609	rs3829200	G	A	100	PASS	AC=348;AF=0.0694888;AN=5008;NS=2504;DP=16018;EAS_AF=0.0694;AMR_AF=0.1037;AFR_AF=0.0182;EUR_AF=0.0775;SAS_AF=0.1063;AA=A|||;VT=SNP
10	3805690	rs117447313	T	G	100	PASS	AC=366;AF=0.0730831;AN=5008;NS=2504;DP=17999;EAS_AF=0.0694;AMR_AF=0.1037;AFR_AF=0.0318;EUR_AF=0.0775;SAS_AF=0.1063;AA=T|||;VT=SNP
10	3805734	rs78037218	C	A	100	PASS	AC=361;AF=0.0720847;AN=5008;NS=2504;DP=17901;EAS_AF=0.0694;AMR_AF=0.1037;AFR_AF=0.0303;EUR_AF=0.0765;SAS_AF=0.1043;AA=A|||;VT=SNP
10	3806034	rs17327205	T	C	100	PASS	AC=280;AF=0.0559105;AN=5008;NS=2504;DP=17652;EAS_AF=0.0813;AMR_AF=0.049;AFR_AF=0.0053;EUR_AF=0.0686;SAS_AF=0.09;AA=T|||;VT=SNP
10	3806078	rs11252072	G	C	100	PASS	AC=1764;AF=0.352236;AN=5008;NS=2504;DP=18340;EAS_AF=0.5873;AMR_AF=0.3617;AFR_AF=0.0318;EUR_AF=0.4334;SAS_AF=0.453;AA=G|||;VT=SNP
10	3806127	rs10795073	C	T	100	PASS	AC=2378;AF=0.47484;AN=5008;NS=2504;DP=20152;EAS_AF=0.7282;AMR_AF=0.5331;AFR_AF=0.0492;EUR_AF=0.6223;SAS_AF=0.5961;AA=T|||;VT=SNP
10	3806184	rs78432054	C	T	100	PASS	AC=363;AF=0.072484;AN=5008;NS=2504;DP=20036;EAS_AF=0.0685;AMR_AF=0.1037;AFR_AF=0.0325;EUR_AF=0.0775;SAS_AF=0.1033;AA=C|||;VT=SNP
10	3806216	rs7093488	G	A	100	PASS	AC=2731;AF=0.545327;AN=5008;NS=2504;DP=19430;EAS_AF=0.7966;AMR_AF=0.6369;AFR_AF=0.0809;EUR_AF=0.6988;SAS_AF=0.6912;AA=A|||;VT=SNP
10	3806333	rs79266111	G	A	100	PASS	AC=394;AF=0.0786741;AN=5008;NS=2504;DP=21088;EAS_AF=0.0685;AMR_AF=0.1037;AFR_AF=0.056;EUR_AF=0.0775;SAS_AF=0.1033;AA=G|||;VT=SNP
10	3806376	rs7078292	A	G	100	PASS	AC=2765;AF=0.552117;AN=5008;NS=2504;DP=21618;EAS_AF=0.7966;AMR_AF=0.6369;AFR_AF=0.1051;EUR_AF=0.6998;SAS_AF=0.6922;AA=a|||;VT=SNP
10	3806417	rs11252073	G	A	100	PASS	AC=487;AF=0.0972444;AN=5008;NS=2504;DP=22632;EAS_AF=0.0347;AMR_AF=0.0994;AFR_AF=0.0303;EUR_AF=0.2207;SAS_AF=0.1237;AA=G|||;VT=SNP
10	3806645	rs7094145	G	A	100	PASS	AC=1762;AF=0.351837;AN=5008;NS=2504;DP=19042;EAS_AF=0.5863;AMR_AF=0.3617;AFR_AF=0.0318;EUR_AF=0.4324;SAS_AF=0.453;AA=G|||;VT=SNP
10	3806656	rs7078708	A	G	100	PASS	AC=2765;AF=0.552117;AN=5008;NS=2504;DP=19165;EAS_AF=0.7966;AMR_AF=0.6369;AFR_AF=0.1059;EUR_AF=0.6998;SAS_AF=0.6912;AA=G|||;VT=SNP
10	3806697	rs34559754	C	T	100	PASS	AC=1760;AF=0.351438;AN=5008;NS=2504;DP=19007;EAS_AF=0.5843;AMR_AF=0.3602;AFR_AF=0.0333;EUR_AF=0.4324;SAS_AF=0.4519;AA=C|||;VT=SNP
10	3806700	rs11252075	C	T	100	PASS	AC=2369;AF=0.473043;AN=5008;NS=2504;DP=19220;EAS_AF=0.7252;AMR_AF=0.5331;AFR_AF=0.0507;EUR_AF=0.6223;SAS_AF=0.5879;AA=C|||;VT=SNP
10	3807145	rs11252076	C	T	100	PASS	AC=2370;AF=0.473243;AN=5008;NS=2504;DP=21696;EAS_AF=0.7272;AMR_AF=0.5331;AFR_AF=0.0492;EUR_AF=0.6223;SAS_AF=0.589;AA=C|||;VT=SNP
10	3807316	rs79573417	C	T	100	PASS	AC=396;AF=0.0790735;AN=5008;NS=2504;DP=22796;EAS_AF=0.0694;AMR_AF=0.1037;AFR_AF=0.0567;EUR_AF=0.0775;SAS_AF=0.1033;AA=C|||;VT=SNP
10	3807517	rs4242761	G	A	100	PASS	AC=2369;AF=0.473043;AN=5008;NS=2504;DP=21553;EAS_AF=0.7272;AMR_AF=0.5331;AFR_AF=0.0492;EUR_AF=0.6223;SAS_AF=0.5879;AA=G|||;VT=SNP
10	3807541	rs4242762	C	G	100	PASS	AC=2776;AF=0.554313;AN=5008;NS=2504;DP=21125;EAS_AF=0.7966;AMR_AF=0.6427;AFR_AF=0.1067;EUR_AF=0.7038;SAS_AF=0.6933;AA=G|||;VT=SNP
10	3807544	rs4259742	G	A	100	PASS	AC=396;AF=0.0790735;AN=5008;NS=2504;DP=20991;EAS_AF=0.0694;AMR_AF=0.1037;AFR_AF=0.0567;EUR_AF=0.0775;SAS_AF=0.1033;AA=G|||;VT=SNP
10	3807852	rs4259743	G	A	100	PASS	AC=395;AF=0.0788738;AN=5008;NS=2504;DP=21841;EAS_AF=0.0694;AMR_AF=0.1037;AFR_AF=0.056;EUR_AF=0.0775;SAS_AF=0.1033;AA=G|||;VT=SNP
10	3808002	rs78343032	G	A	100	PASS	AC=397;AF=0.0792732;AN=5008;NS=2504;DP=21403;EAS_AF=0.0694;AMR_AF=0.1037;AFR_AF=0.0567;EUR_AF=0.0775;SAS_AF=0.1043;AA=G|||;VT=SNP
10	3808054	rs191004953	G	A	100	PASS	AC=397;AF=0.0792732;AN=5008;NS=2504;DP=21210;EAS_AF=0.0704;AMR_AF=0.1037;AFR_AF=0.0567;EUR_AF=0.0775;SAS_AF=0.1033;AA=G|||;VT=SNP
10	3808055	rs183567923	A	T	100	PASS	AC=397;AF=0.0792732;AN=5008;NS=2504;DP=21359;EAS_AF=0.0694;AMR_AF=0.1037;AFR_AF=0.0567;EUR_AF=0.0775;SAS_AF=0.1043;AA=A|||;VT=SNP
10	3808352	rs7069366	G	A	100	PASS	AC=328;AF=0.0654952;AN=5008;NS=2504;DP=17497;EAS_AF=0.0585;AMR_AF=0.1239;AFR_AF=0.0121;EUR_AF=0.1213;SAS_AF=0.046;AA=G|||;VT=SNP
10	3808536	rs74815438	G	A	100	PASS	AC=391;AF=0.0780751;AN=5008;NS=2504;DP=23263;EAS_AF=0.0694;AMR_AF=0.1037;AFR_AF=0.0522;EUR_AF=0.0775;SAS_AF=0.1043;AA=G|||;VT=SNP
10	3808543	rs75396070	T	C	100	PASS	AC=391;AF=0.0780751;AN=5008;NS=2504;DP=23115;EAS_AF=0.0694;AMR_AF=0.1037;AFR_AF=0.0522;EUR_AF=0.0775;SAS_AF=0.1043;AA=C|||;VT=SNP
10	3808925	rs75401360	T	C	100	PASS	AC=391;AF=0.0780751;AN=5008;NS=2504;DP=19774;EAS_AF=0.0694;AMR_AF=0.1037;AFR_AF=0.0522;EUR_AF=0.0775;SAS_AF=0.1043;AA=T|||;VT=SNP
10	3808941	rs77668567	G	C	100	PASS	AC=391;AF=0.0780751;AN=5008;NS=2504;DP=19030;EAS_AF=0.0694;AMR_AF=0.1037;AFR_AF=0.0522;EUR_AF=0.0775;SAS_AF=0.1043;AA=G|||;VT=SNP
10	3809243	rs11252077	G	A	100	PASS	AC=1274;AF=0.254393;AN=5008;NS=2504;DP=20248;EAS_AF=0.1954;AMR_AF=0.2939;AFR_AF=0.3147;EUR_AF=0.2217;SAS_AF=0.2393;AA=G|||;VT=SNP
10	3809246	rs79671842	T	C	100	PASS	AC=391;AF=0.0780751;AN=5008;NS=2504;DP=20197;EAS_AF=0.0694;AMR_AF=0.1037;AFR_AF=0.0522;EUR_AF=0.0775;SAS_AF=0.1043;AA=T|||;VT=SNP
10	3809342	rs60582545	A	T	100	PASS	AC=391;AF=0.0780751;AN=5008;NS=2504;DP=18452;EAS_AF=0.0694;AMR_AF=0.1037;AFR_AF=0.0522;EUR_AF=0.0775;SAS_AF=0.1043;AA=A|||;VT=SNP
10	3809383	rs72769389	C	G	100	PASS	AC=328;AF=0.0654952;AN=5008;NS=2504;DP=17015;EAS_AF=0.0585;AMR_AF=0.1239;AFR_AF=0.0121;EUR_AF=0.1213;SAS_AF=0.046;AA=G|||;VT=SNP
10	3810104	rs10218947	A	G	100	PASS	AC=1197;AF=0.239018;AN=5008;NS=2504;DP=19761;EAS_AF=0.1954;AMR_AF=0.2896;AFR_AF=0.2579;EUR_AF=0.2227;SAS_AF=0.2393;AA=A|||;VT=SNP
10	3810499	rs11252078	T	C	100	PASS	AC=328;AF=0.0654952;AN=5008;NS=2504;DP=18413;EAS_AF=0.0585;AMR_AF=0.1239;AFR_AF=0.0121;EUR_AF=0.1213;SAS_AF=0.046;AA=C|||;VT=SNP
10	3811042	rs7071559	T	C	100	PASS	AC=2680;AF=0.535144;AN=5008;NS=2504;DP=20645;EAS_AF=0.4127;AMR_AF=0.5965;AFR_AF=0.6399;EUR_AF=0.5089;SAS_AF=0.5031;AA=C|||;VT=SNP
10	3811212	rs11252080	A	G	100	PASS	AC=330;AF=0.0658946;AN=5008;NS=2504;DP=19952;EAS_AF=0.0585;AMR_AF=0.1254;AFR_AF=0.0121;EUR_AF=0.1223;SAS_AF=0.046;AA=G|||;VT=SNP
10	3811244	rs11252081	T	G	100	PASS	AC=331;AF=0.0660942;AN=5008;NS=2504;DP=19794;EAS_AF=0.0585;AMR_AF=0.1268;AFR_AF=0.0121;EUR_AF=0.1223;SAS_AF=0.046;AA=T|||;VT=SNP
10	3811492	rs12780313	C	T	100	PASS	AC=1781;AF=0.355631;AN=5008;NS=2504;DP=16494;EAS_AF=0.5923;AMR_AF=0.366;AFR_AF=0.0325;EUR_AF=0.4414;SAS_AF=0.453;AA=C|||;VT=SNP
10	3811740	rs10795074	C	G	100	PASS	AC=2683;AF=0.535743;AN=5008;NS=2504;DP=13943;EAS_AF=0.4137;AMR_AF=0.5965;AFR_AF=0.6392;EUR_AF=0.5089;SAS_AF=0.5061;AA=C|||;VT=SNP
10	3812082	rs12762783	A	C	100	PASS	AC=1786;AF=0.356629;AN=5008;NS=2504;DP=19913;EAS_AF=0.5883;AMR_AF=0.366;AFR_AF=0.0325;EUR_AF=0.4384;SAS_AF=0.4652;AA=A|||;VT=SNP
10	3812240	rs7076536	T	C	100	PASS	AC=2690;AF=0.537141;AN=5008;NS=2504;DP=19683;EAS_AF=0.3601;AMR_AF=0.4914;AFR_AF=0.7927;EUR_AF=0.4404;SAS_AF=0.5061;AA=T|||;VT=SNP
10	3812484	rs7901715	T	C	100	PASS	AC=2692;AF=0.53754;AN=5008;NS=2504;DP=17809;EAS_AF=0.3601;AMR_AF=0.4914;AFR_AF=0.795;EUR_AF=0.4394;SAS_AF=0.5061;AA=T|||;VT=SNP
10	3812857	rs7898844	A	G	100	PASS	AC=1094;AF=0.21845;AN=5008;NS=2504;DP=17842;EAS_AF=0.2044;AMR_AF=0.2882;AFR_AF=0.171;EUR_AF=0.2237;SAS_AF=0.2423;AA=A|||;VT=SNP
10	3814236	rs7072597	G	T	100	PASS	AC=2333;AF=0.465855;AN=5008;NS=2504;DP=21735;EAS_AF=0.3591;AMR_AF=0.4683;AFR_AF=0.6256;EUR_AF=0.3777;SAS_AF=0.4489;AA=g|||;VT=SNP
10	3814644	rs6601757	C	T	100	PASS	AC=2343;AF=0.467851;AN=5008;NS=2504;DP=17253;EAS_AF=0.3591;AMR_AF=0.4712;AFR_AF=0.6256;EUR_AF=0.3857;SAS_AF=0.4489;AA=C|||;VT=SNP
10	3814773	rs6601758	C	T	100	PASS	AC=2331;AF=0.465455;AN=5008;NS=2504;DP=18919;EAS_AF=0.3591;AMR_AF=0.4683;AFR_AF=0.6256;EUR_AF=0.3757;SAS_AF=0.4489;AA=C|||;VT=SNP
10	3815292	rs2171302	C	T	100	PASS	AC=635;AF=0.126797;AN=5008;NS=2504;DP=13759;EAS_AF=0.0526;AMR_AF=0.1455;AFR_AF=0.1702;EUR_AF=0.171;SAS_AF=0.0859;AA=T|||;VT=SNP
10	3815373	rs1906143	C	T	100	PASS	AC=1693;AF=0.338059;AN=5008;NS=2504;DP=12255;EAS_AF=0.2758;AMR_AF=0.4049;AFR_AF=0.3744;EUR_AF=0.3022;SAS_AF=0.3425;AA=C|||;VT=SNP
10	3816180	rs10795075	C	T	100	PASS	AC=1773;AF=0.354034;AN=5008;NS=2504;DP=20271;EAS_AF=0.5903;AMR_AF=0.366;AFR_AF=0.0325;EUR_AF=0.4364;SAS_AF=0.4519;AA=C|||;VT=SNP
10	3816330	rs116967405	G	A	100	PASS	AC=339;AF=0.0676917;AN=5008;NS=2504;DP=19478;EAS_AF=0.0714;AMR_AF=0.1023;AFR_AF=0.0129;EUR_AF=0.0785;SAS_AF=0.1022;AA=G|||;VT=SNP
10	3816851	rs2129438	T	C	100	PASS	AC=320;AF=0.0638978;AN=5008;NS=2504;DP=18692;EAS_AF=0.0526;AMR_AF=0.1254;AFR_AF=0.0129;EUR_AF=0.1213;SAS_AF=0.0419;AA=T|||;VT=SNP
10	3816919	rs78477337	G	T	100	PASS	AC=292;AF=0.0583067;AN=5008;NS=2504;DP=17577;EAS_AF=0.0625;AMR_AF=0.0533;AFR_AF=0.0045;EUR_AF=0.0865;SAS_AF=0.1012;AA=G|||;VT=SNP
10	3817494	rs7071909	A	T	100	PASS	AC=1776;AF=0.354633;AN=5008;NS=2504;DP=20281;EAS_AF=0.5893;AMR_AF=0.3631;AFR_AF=0.031;EUR_AF=0.4334;SAS_AF=0.4632;AA=A|||;VT=SNP
10	3817515	rs11252088	C	T	100	PASS	AC=318;AF=0.0634984;AN=5008;NS=2504;DP=20764;EAS_AF=0.0526;AMR_AF=0.1254;AFR_AF=0.0121;EUR_AF=0.1203;SAS_AF=0.0419;AA=C|||;VT=SNP
10	3818058	rs2279414	A	G	100	PASS	AC=1534;AF=0.30631;AN=5008;NS=2504;DP=21683;EAS_AF=0.2927;AMR_AF=0.3977;AFR_AF=0.2443;EUR_AF=0.3072;SAS_AF=0.3384;AA=A|||;VT=SNP
10	3818497	rs2129439	C	T	100	PASS	AC=974;AF=0.194489;AN=5008;NS=2504;DP=19512;EAS_AF=0.1954;AMR_AF=0.2839;AFR_AF=0.1067;EUR_AF=0.2266;SAS_AF=0.2157;AA=C|||;VT=SNP
10	3819209	rs7005	C	T	100	PASS	AC=322;AF=0.0642971;AN=5008;NS=2504;DP=16702;EAS_AF=0.0536;AMR_AF=0.1268;AFR_AF=0.0121;EUR_AF=0.1193;SAS_AF=0.045;AA=C|||;VT=SNP
10	3819714	rs1043009	C	T	100	PASS	AC=1348;AF=0.269169;AN=5008;NS=2504;DP=12337;EAS_AF=0.4841;AMR_AF=0.2752;AFR_AF=0.0197;EUR_AF=0.3509;SAS_AF=0.2965;AA=C|||;VT=SNP
10	3820787	rs1043003	T	C	100	PASS	AC=1374;AF=0.274361;AN=5008;NS=2504;DP=18565;EAS_AF=0.4891;AMR_AF=0.2795;AFR_AF=0.028;EUR_AF=0.3529;SAS_AF=0.3016;AA=T|||;VT=SNP
10	3821327	rs7634	A	T	100	PASS	AC=694;AF=0.138578;AN=5008;NS=2504;DP=20071;EAS_AF=0.2073;AMR_AF=0.1383;AFR_AF=0.0121;EUR_AF=0.1431;SAS_AF=0.2342;AA=A|||;VT=SNP
10	3821561	rs17731	G	A	100	PASS	AC=1355;AF=0.270567;AN=5008;NS=2504;DP=17930;EAS_AF=0.4821;AMR_AF=0.2723;AFR_AF=0.0265;EUR_AF=0.3489;SAS_AF=0.3006;AA=G|||;VT=SNP
10	3823188	rs12414935	C	G	100	PASS	AC=324;AF=0.0646965;AN=5008;NS=2504;DP=21459;EAS_AF=0.0546;AMR_AF=0.1268;AFR_AF=0.0121;EUR_AF=0.1193;SAS_AF=0.046;AA=C|||;VT=SNP
10	3823326	rs57966882	G	A	100	PASS	AC=340;AF=0.0678914;AN=5008;NS=2504;DP=20106;EAS_AF=0.0506;AMR_AF=0.0965;AFR_AF=0.025;EUR_AF=0.0795;SAS_AF=0.1115;AA=G|||;VT=SNP
10	3823419	rs12221160	A	G	100	PASS	AC=1320;AF=0.263578;AN=5008;NS=2504;DP=17517;EAS_AF=0.2083;AMR_AF=0.2075;AFR_AF=0.2791;EUR_AF=0.2674;SAS_AF=0.3354;AA=A|||;VT=SNP
10	3823531	rs3829201	G	A	100	PASS	AC=324;AF=0.0646965;AN=5008;NS=2504;DP=16797;EAS_AF=0.0546;AMR_AF=0.1268;AFR_AF=0.0121;EUR_AF=0.1193;SAS_AF=0.046;AA=G|||;VT=SNP
10	3824433	rs3750861	C	T	100	PASS	AC=341;AF=0.0680911;AN=5008;NS=2504;DP=21423;EAS_AF=0.0446;AMR_AF=0.098;AFR_AF=0.0242;EUR_AF=0.0795;SAS_AF=0.1186;AA=C|||;VT=SNP
10	3825343	rs10795076	G	T	100	PASS	AC=850;AF=0.169728;AN=5008;NS=2504;DP=18092;EAS_AF=0.1806;AMR_AF=0.2478;AFR_AF=0.0832;EUR_AF=0.162;SAS_AF=0.228;AA=G|||;VT=SNP
10	3825801	rs3793919	C	T	100	PASS	AC=317;AF=0.0632987;AN=5008;NS=2504;DP=17972;EAS_AF=0.0516;AMR_AF=0.1254;AFR_AF=0.0121;EUR_AF=0.1183;SAS_AF=0.044;AA=T|||;VT=SNP
10	3826151	rs71477837	T	G	100	PASS	AC=341;AF=0.0680911;AN=5008;NS=2504;DP=17664;EAS_AF=0.006;AMR_AF=0.0908;AFR_AF=0.0809;EUR_AF=0.1491;SAS_AF=0.0153;AA=T|||;VT=SNP
10	3827859	rs12253538	G	A	100	PASS	AC=906;AF=0.180911;AN=5008;NS=2504;DP=6129;EAS_AF=0.1835;AMR_AF=0.2478;AFR_AF=0.1233;EUR_AF=0.1561;SAS_AF=0.2342;AA=G|||;VT=SNP
10	3828115	rs17135808	T	C	100	PASS	AC=318;AF=0.0634984;AN=5008;NS=2504;DP=13942;EAS_AF=0.0516;AMR_AF=0.1239;AFR_AF=0.0113;EUR_AF=0.1193;SAS_AF=0.046;AA=C|||;VT=SNP
10	3828154	rs3829202	T	C	100	PASS	AC=323;AF=0.0644968;AN=5008;NS=2504;DP=14593;EAS_AF=0.0565;AMR_AF=0.1239;AFR_AF=0.0113;EUR_AF=0.1193;SAS_AF=0.046;AA=t|||;VT=SNP
10	3828220	rs3812714	C	A	100	PASS	AC=720;AF=0.14377;AN=5008;NS=2504;DP=14677;EAS_AF=0.2163;AMR_AF=0.1354;AFR_AF=0.0242;EUR_AF=0.1421;SAS_AF=0.2382;AA=C|||;VT=SNP
10	3828281	rs3812715	G	A	100	PASS	AC=1208;AF=0.241214;AN=5008;NS=2504;DP=13802;EAS_AF=0.4792;AMR_AF=0.2161;AFR_AF=0.0257;EUR_AF=0.2674;SAS_AF=0.2781;AA=G|||;VT=SNP
10	3829186	rs9633755	C	G	100	PASS	AC=317;AF=0.0632987;AN=5008;NS=2504;DP=17515;EAS_AF=0.0516;AMR_AF=0.1225;AFR_AF=0.0113;EUR_AF=0.1193;SAS_AF=0.046;AA=C|||;VT=SNP
10	3829469	rs11252093	T	C	100	PASS	AC=320;AF=0.0638978;AN=5008;NS=2504;DP=19251;EAS_AF=0.0516;AMR_AF=0.1225;AFR_AF=0.0113;EUR_AF=0.1193;SAS_AF=0.0491;AA=T|||;VT=SNP
10	3829996	rs11252094	G	A	100	PASS	AC=317;AF=0.0632987;AN=5008;NS=2504;DP=18636;EAS_AF=0.0516;AMR_AF=0.1225;AFR_AF=0.0113;EUR_AF=0.1193;SAS_AF=0.046;AA=A|||;VT=SNP
10	3830122	rs10904094	T	C	100	PASS	AC=1551;AF=0.309704;AN=5008;NS=2504;DP=18408;EAS_AF=0.5327;AMR_AF=0.3415;AFR_AF=0.0598;EUR_AF=0.3748;SAS_AF=0.3282;AA=C|||;VT=SNP
10	3830346	rs11252095	C	G	100	PASS	AC=318;AF=0.0634984;AN=5008;NS=2504;DP=15164;EAS_AF=0.0516;AMR_AF=0.1225;AFR_AF=0.0113;EUR_AF=0.1193;SAS_AF=0.047;AA=C|||;VT=SNP
10	3830538	rs10904095	A	G	100	PASS	AC=1575;AF=0.314497;AN=5008;NS=2504;DP=16947;EAS_AF=0.5337;AMR_AF=0.3458;AFR_AF=0.0605;EUR_AF=0.3936;SAS_AF=0.3282;AA=G|||;VT=SNP
10	3830964	rs10904096	C	G	100	PASS	AC=1166;AF=0.232827;AN=5008;NS=2504;DP=19699;EAS_AF=0.2073;AMR_AF=0.3256;AFR_AF=0.1437;EUR_AF=0.2952;SAS_AF=0.2495;AA=C|||;VT=SNP
10	3831656	rs11252096	A	G	100	PASS	AC=318;AF=0.0634984;AN=5008;NS=2504;DP=18207;EAS_AF=0.0516;AMR_AF=0.1239;AFR_AF=0.0113;EUR_AF=0.1193;SAS_AF=0.046;AA=A|||;VT=SNP
10	3831690	rs11252097	G	C	100	PASS	AC=317;AF=0.0632987;AN=5008;NS=2504;DP=18385;EAS_AF=0.0516;AMR_AF=0.1225;AFR_AF=0.0113;EUR_AF=0.1193;SAS_AF=0.046;AA=G|||;VT=SNP
10	3831768	rs11252098	T	C	100	PASS	AC=317;AF=0.0632987;AN=5008;NS=2504;DP=19039;EAS_AF=0.0516;AMR_AF=0.1225;AFR_AF=0.0113;EUR_AF=0.1193;SAS_AF=0.046;AA=C|||;VT=SNP
10	3832082	rs77382321	C	T	100	PASS	AC=366;AF=0.0730831;AN=5008;NS=2504;DP=18198;EAS_AF=0.0427;AMR_AF=0.1023;AFR_AF=0.034;EUR_AF=0.0885;SAS_AF=0.1207;AA=C|||;VT=SNP
10	3832665	rs72771208	T	A	100	PASS	AC=316;AF=0.063099;AN=5008;NS=2504;DP=21557;EAS_AF=0.0516;AMR_AF=0.1225;AFR_AF=0.0113;EUR_AF=0.1193;SAS_AF=0.045;AA=T|||;VT=SNP
10	3833232	rs17249262	C	T	100	PASS	AC=1183;AF=0.236222;AN=5008;NS=2504;DP=19312;EAS_AF=0.1925;AMR_AF=0.3501;AFR_AF=0.1475;EUR_AF=0.3101;SAS_AF=0.2444;AA=C|||;VT=SNP
10	3833267	rs11252099	C	G	100	PASS	AC=346;AF=0.0690895;AN=5008;NS=2504;DP=18682;EAS_AF=0.0516;AMR_AF=0.1239;AFR_AF=0.0333;EUR_AF=0.1193;SAS_AF=0.045;AA=G|||;VT=SNP
10	3833286	rs11252100	C	T	100	PASS	AC=316;AF=0.063099;AN=5008;NS=2504;DP=18184;EAS_AF=0.0516;AMR_AF=0.1225;AFR_AF=0.0113;EUR_AF=0.1193;SAS_AF=0.045;AA=C|||;VT=SNP
10	3833674	rs11252101	A	G	100	PASS	AC=318;AF=0.0634984;AN=5008;NS=2504;DP=13385;EAS_AF=0.0536;AMR_AF=0.1225;AFR_AF=0.0113;EUR_AF=0.1193;SAS_AF=0.045;AA=A|||;VT=SNP
10	3833996	rs7090115	A	G	100	PASS	AC=319;AF=0.0636981;AN=5008;NS=2504;DP=11192;EAS_AF=0.0546;AMR_AF=0.121;AFR_AF=0.0113;EUR_AF=0.1203;SAS_AF=0.045;AA=A|||;VT=SNP
10	3834033	rs55809146	A	T	100	PASS	AC=366;AF=0.0730831;AN=5008;NS=2504;DP=12064;EAS_AF=0.002;AMR_AF=0.1124;AFR_AF=0.0197;EUR_AF=0.1889;SAS_AF=0.0716;AA=T|||;VT=SNP
10	3834285	rs7084883	C	T	100	PASS	AC=316;AF=0.063099;AN=5008;NS=2504;DP=17605;EAS_AF=0.0536;AMR_AF=0.1196;AFR_AF=0.0113;EUR_AF=0.1193;SAS_AF=0.045;AA=C|||;VT=SNP
10	3834471	rs11252102	A	G	100	PASS	AC=1162;AF=0.232029;AN=5008;NS=2504;DP=17840;EAS_AF=0.3145;AMR_AF=0.2248;AFR_AF=0.0401;EUR_AF=0.2714;SAS_AF=0.3712;AA=A|||;VT=SNP
10	3834528	rs11252103	C	T	100	PASS	AC=450;AF=0.0898562;AN=5008;NS=2504;DP=19763;EAS_AF=0.1587;AMR_AF=0.0605;AFR_AF=0.0121;EUR_AF=0.0815;SAS_AF=0.1534;AA=C|||;VT=SNP
10	3835302	rs11252104	G	A	100	PASS	AC=892;AF=0.178115;AN=5008;NS=2504;DP=19012;EAS_AF=0.3065;AMR_AF=0.1196;AFR_AF=0.031;EUR_AF=0.1879;SAS_AF=0.2761;AA=G|||;VT=SNP
10	3835352	rs72771214	G	A	100	PASS	AC=325;AF=0.0648962;AN=5008;NS=2504;DP=19010;EAS_AF=0.0536;AMR_AF=0.1268;AFR_AF=0.0121;EUR_AF=0.1272;SAS_AF=0.0399;AA=G|||;VT=SNP
10	3835710	rs12774242	G	A	100	PASS	AC=964;AF=0.192492;AN=5008;NS=2504;DP=18012;EAS_AF=0.3085;AMR_AF=0.1873;AFR_AF=0.0151;EUR_AF=0.2167;SAS_AF=0.2914;AA=G|||;VT=SNP
10	3836471	rs11595251	A	G	100	PASS	AC=363;AF=0.072484;AN=5008;NS=2504;DP=21136;EAS_AF=0.0635;AMR_AF=0.1354;AFR_AF=0.0098;EUR_AF=0.1392;SAS_AF=0.0532;AA=A|||;VT=SNP
10	3836585	rs11597255	G	A	100	PASS	AC=362;AF=0.0722843;AN=5008;NS=2504;DP=20851;EAS_AF=0.0635;AMR_AF=0.1354;AFR_AF=0.0098;EUR_AF=0.1392;SAS_AF=0.0521;AA=G|||;VT=SNP
10	3836803	rs72771216	G	A	100	PASS	AC=362;AF=0.0722843;AN=5008;NS=2504;DP=18556;EAS_AF=0.0635;AMR_AF=0.1354;AFR_AF=0.0098;EUR_AF=0.1392;SAS_AF=0.0521;AA=G|||;VT=SNP
10	3837173	rs11596255	T	G	100	PASS	AC=362;AF=0.0722843;AN=5008;NS=2504;DP=20717;EAS_AF=0.0635;AMR_AF=0.1354;AFR_AF=0.0098;EUR_AF=0.1392;SAS_AF=0.0521;AA=G|||;VT=SNP
10	3837506	rs61829729	C	T	100	PASS	AC=631;AF=0.125998;AN=5008;NS=2504;DP=21348;EAS_AF=0.0595;AMR_AF=0.1455;AFR_AF=0.0613;EUR_AF=0.2753;SAS_AF=0.1145;AA=C|||;VT=SNP
10	3837689	rs2388850	T	C	100	PASS	AC=1026;AF=0.204872;AN=5008;NS=2504;DP=17667;EAS_AF=0.3056;AMR_AF=0.2133;AFR_AF=0.0166;EUR_AF=0.2575;SAS_AF=0.2955;AA=T|||;VT=SNP
10	3837699	rs11596356	T	C	100	PASS	AC=362;AF=0.0722843;AN=5008;NS=2504;DP=17792;EAS_AF=0.0635;AMR_AF=0.1354;AFR_AF=0.0098;EUR_AF=0.1392;SAS_AF=0.0521;AA=C|||;VT=SNP
10	3837766	rs5006151	C	T	100	PASS	AC=357;AF=0.0712859;AN=5008;NS=2504;DP=18035;EAS_AF=0.0635;AMR_AF=0.1354;AFR_AF=0.0098;EUR_AF=0.1342;SAS_AF=0.0521;AA=T|||;VT=SNP
10	3837781	rs5006152	C	T	100	PASS	AC=362;AF=0.0722843;AN=5008;NS=2504;DP=18063;EAS_AF=0.0635;AMR_AF=0.1354;AFR_AF=0.0098;EUR_AF=0.1392;SAS_AF=0.0521;AA=T|||;VT=SNP
10	3837807	rs5006153	A	G	100	PASS	AC=362;AF=0.0722843;AN=5008;NS=2504;DP=18226;EAS_AF=0.0635;AMR_AF=0.1354;AFR_AF=0.0098;EUR_AF=0.1392;SAS_AF=0.0521;AA=A|||;VT=SNP
10	3837857	rs5006154	A	G	100	PASS	AC=363;AF=0.072484;AN=5008;NS=2504;DP=18650;EAS_AF=0.0645;AMR_AF=0.1354;AFR_AF=0.0098;EUR_AF=0.1392;SAS_AF=0.0521;AA=A|||;VT=SNP
10	3838216	rs1872756	C	T	100	PASS	AC=362;AF=0.0722843;AN=5008;NS=2504;DP=19104;EAS_AF=0.0635;AMR_AF=0.1354;AFR_AF=0.0098;EUR_AF=0.1392;SAS_AF=0.0521;AA=C|||;VT=SNP
10	3838791	rs72771219	G	A	100	PASS	AC=362;AF=0.0722843;AN=5008;NS=2504;DP=19031;EAS_AF=0.0635;AMR_AF=0.1354;AFR_AF=0.0098;EUR_AF=0.1392;SAS_AF=0.0521;AA=A|||;VT=SNP
10	3838821	rs11252106	T	G	100	PASS	AC=1123;AF=0.224241;AN=5008;NS=2504;DP=19445;EAS_AF=0.1796;AMR_AF=0.2291;AFR_AF=0.2806;EUR_AF=0.1342;SAS_AF=0.2832;AA=T|||;VT=SNP
10	3838993	rs12773202	A	C	100	PASS	AC=1107;AF=0.221046;AN=5008;NS=2504;DP=17918;EAS_AF=0.2857;AMR_AF=0.2075;AFR_AF=0.1498;EUR_AF=0.3082;SAS_AF=0.1708;AA=A|||;VT=SNP
10	3839024	rs10508265	G	A	100	PASS	AC=1084;AF=0.216454;AN=5008;NS=2504;DP=17528;EAS_AF=0.1637;AMR_AF=0.2233;AFR_AF=0.2806;EUR_AF=0.1193;SAS_AF=0.2791;AA=G|||;VT=SNP
10	3839155	rs67762123	A	G	100	PASS	AC=385;AF=0.076877;AN=5008;NS=2504;DP=19192;EAS_AF=0.0645;AMR_AF=0.1354;AFR_AF=0.0265;EUR_AF=0.1392;SAS_AF=0.0521;AA=A|||;VT=SNP
10	3839520	rs12253022	C	A	100	PASS	AC=1111;AF=0.221845;AN=5008;NS=2504;DP=17892;EAS_AF=0.1796;AMR_AF=0.2248;AFR_AF=0.2867;EUR_AF=0.1193;SAS_AF=0.2812;AA=C|||;VT=SNP
10	3839642	rs7919841	T	C	100	PASS	AC=1881;AF=0.375599;AN=5008;NS=2504;DP=17372;EAS_AF=0.37;AMR_AF=0.379;AFR_AF=0.1808;EUR_AF=0.5795;SAS_AF=0.4325;AA=T|||;VT=SNP
10	3839746	rs2388851	C	T	100	PASS	AC=3563;AF=0.711462;AN=5008;NS=2504;DP=16472;EAS_AF=0.7688;AMR_AF=0.6643;AFR_AF=0.6604;EUR_AF=0.7018;SAS_AF=0.7648;AA=C|||;VT=SNP
10	3839836	rs74113831	G	A	100	PASS	AC=820;AF=0.163738;AN=5008;NS=2504;DP=17828;EAS_AF=0.1687;AMR_AF=0.183;AFR_AF=0.1415;EUR_AF=0.1571;SAS_AF=0.182;AA=G|||;VT=SNP
10	3840014	rs10508266	G	T	100	PASS	AC=1021;AF=0.203874;AN=5008;NS=2504;DP=17276;EAS_AF=0.3095;AMR_AF=0.2118;AFR_AF=0.0144;EUR_AF=0.2535;SAS_AF=0.2945;AA=G|||;VT=SNP
10	3841337	rs11597036	G	A	100	PASS	AC=480;AF=0.0958466;AN=5008;NS=2504;DP=18051;EAS_AF=0.0635;AMR_AF=0.1427;AFR_AF=0.0968;EUR_AF=0.1382;SAS_AF=0.0511;AA=G|||;VT=SNP
10	3841480	rs11592875	C	T	100	PASS	AC=358;AF=0.0714856;AN=5008;NS=2504;DP=18721;EAS_AF=0.0635;AMR_AF=0.1326;AFR_AF=0.0098;EUR_AF=0.1382;SAS_AF=0.0511;AA=C|||;VT=SNP
10	3842321	rs11252108	C	T	100	PASS	AC=2889;AF=0.576877;AN=5008;NS=2504;DP=19953;EAS_AF=0.6508;AMR_AF=0.5735;AFR_AF=0.4713;EUR_AF=0.7028;SAS_AF=0.5164;AA=T|||;VT=SNP
10	3842600	rs10904097	T	C	100	PASS	AC=4051;AF=0.808906;AN=5008;NS=2504;DP=18301;EAS_AF=0.8333;AMR_AF=0.8084;AFR_AF=0.7738;EUR_AF=0.837;SAS_AF=0.8027;AA=C|||;VT=SNP
10	3842780	rs72771222	A	G	100	PASS	AC=357;AF=0.0712859;AN=5008;NS=2504;DP=18013;EAS_AF=0.0625;AMR_AF=0.1326;AFR_AF=0.0098;EUR_AF=0.1372;SAS_AF=0.0521;AA=A|||;VT=SNP
10	3843677	rs7918147	C	T	100	PASS	AC=963;AF=0.192292;AN=5008;NS=2504;DP=19281;EAS_AF=0.3016;AMR_AF=0.1945;AFR_AF=0.0129;EUR_AF=0.2197;SAS_AF=0.2924;AA=C|||;VT=SNP
10	3843745	rs17249633	G	C	100	PASS	AC=677;AF=0.135184;AN=5008;NS=2504;DP=20220;EAS_AF=0.0595;AMR_AF=0.1556;AFR_AF=0.0749;EUR_AF=0.3042;SAS_AF=0.1063;AA=G|||;VT=SNP
10	3844038	rs7898258	C	A	100	PASS	AC=3499;AF=0.698682;AN=5008;NS=2504;DP=19368;EAS_AF=0.7599;AMR_AF=0.6455;AFR_AF=0.6687;EUR_AF=0.664;SAS_AF=0.7495;AA=C|||;VT=SNP
10	3844113	rs11252109	G	A	100	PASS	AC=1073;AF=0.214257;AN=5008;NS=2504;DP=20557;EAS_AF=0.1677;AMR_AF=0.2233;AFR_AF=0.2708;EUR_AF=0.1163;SAS_AF=0.2802;AA=G|||;VT=SNP
10	3844216	rs10904098	A	T	100	PASS	AC=1073;AF=0.214257;AN=5008;NS=2504;DP=20712;EAS_AF=0.1677;AMR_AF=0.2233;AFR_AF=0.2708;EUR_AF=0.1163;SAS_AF=0.2802;AA=A|||;VT=SNP
10	3844242	rs7897562	G	A	100	PASS	AC=3498;AF=0.698482;AN=5008;NS=2504;DP=19892;EAS_AF=0.7599;AMR_AF=0.6455;AFR_AF=0.6687;EUR_AF=0.663;SAS_AF=0.7495;AA=A|||;VT=SNP
10	3844274	rs11596884	A	G	100	PASS	AC=1131;AF=0.225839;AN=5008;NS=2504;DP=19518;EAS_AF=0.2857;AMR_AF=0.2089;AFR_AF=0.174;EUR_AF=0.3082;SAS_AF=0.1616;AA=A|||;VT=SNP
10	3845218	rs72771223	C	T	100	PASS	AC=963;AF=0.192292;AN=5008;NS=2504;DP=22741;EAS_AF=0.3065;AMR_AF=0.1916;AFR_AF=0.0212;EUR_AF=0.2167;SAS_AF=0.2812;AA=C|||;VT=SNP
10	3845365	rs1872757	T	C	100	PASS	AC=356;AF=0.0710863;AN=5008;NS=2504;DP=22574;EAS_AF=0.0625;AMR_AF=0.1326;AFR_AF=0.0098;EUR_AF=0.1372;SAS_AF=0.0511;AA=T|||;VT=SNP
10	3846327	rs7906552	G	A	100	PASS	AC=2123;AF=0.423922;AN=5008;NS=2504;DP=19090;EAS_AF=0.4692;AMR_AF=0.4222;AFR_AF=0.3381;EUR_AF=0.3549;SAS_AF=0.5654;AA=G|||;VT=SNP
10	3846959	rs10508267	G	C	100	PASS	AC=761;AF=0.151957;AN=5008;NS=2504;DP=18314;EAS_AF=0.0615;AMR_AF=0.1859;AFR_AF=0.093;EUR_AF=0.3499;SAS_AF=0.0971;AA=G|||;VT=SNP
10	3848340	rs11252110	A	G	100	PASS	AC=1596;AF=0.31869;AN=5008;NS=2504;DP=17391;EAS_AF=0.3581;AMR_AF=0.3242;AFR_AF=0.2179;EUR_AF=0.3638;SAS_AF=0.364;AA=A|||;VT=SNP
10	3848431	rs10508268	A	G	100	PASS	AC=676;AF=0.134984;AN=5008;NS=2504;DP=18896;EAS_AF=0.0595;AMR_AF=0.1527;AFR_AF=0.0961;EUR_AF=0.2922;SAS_AF=0.091;AA=A|||;VT=SNP
10	3848734	rs72771224	G	A	100	PASS	AC=488;AF=0.0974441;AN=5008;NS=2504;DP=21841;EAS_AF=0.0804;AMR_AF=0.134;AFR_AF=0.09;EUR_AF=0.1431;SAS_AF=0.0521;AA=A|||;VT=SNP
10	3848992	rs72771225	A	G	100	PASS	AC=490;AF=0.0978435;AN=5008;NS=2504;DP=21022;EAS_AF=0.0804;AMR_AF=0.134;AFR_AF=0.09;EUR_AF=0.1441;SAS_AF=0.0532;AA=G|||;VT=SNP
10	3848995	rs78288214	A	C	100	PASS	AC=531;AF=0.10603;AN=5008;NS=2504;DP=21255;EAS_AF=0.2163;AMR_AF=0.1859;AFR_AF=0.0023;EUR_AF=0.0249;SAS_AF=0.1595;AA=A|||;VT=SNP
10	3849241	rs11597698	C	A	100	PASS	AC=488;AF=0.0974441;AN=5008;NS=2504;DP=21322;EAS_AF=0.0804;AMR_AF=0.134;AFR_AF=0.09;EUR_AF=0.1431;SAS_AF=0.0521;AA=A|||;VT=SNP
10	3849302	rs11597718	C	A	100	PASS	AC=488;AF=0.0974441;AN=5008;NS=2504;DP=22108;EAS_AF=0.0804;AMR_AF=0.134;AFR_AF=0.09;EUR_AF=0.1431;SAS_AF=0.0521;AA=A|||;VT=SNP
10	3849534	rs11597765	C	T	100	PASS	AC=487;AF=0.0972444;AN=5008;NS=2504;DP=22194;EAS_AF=0.0804;AMR_AF=0.134;AFR_AF=0.0893;EUR_AF=0.1431;SAS_AF=0.0521;AA=C|||;VT=SNP
10	3849583	rs11593360	G	C	100	PASS	AC=392;AF=0.0782748;AN=5008;NS=2504;DP=22250;EAS_AF=0.0804;AMR_AF=0.1326;AFR_AF=0.0197;EUR_AF=0.1412;SAS_AF=0.0521;AA=C|||;VT=SNP
10	3849608	rs11597781	C	A	100	PASS	AC=378;AF=0.0754792;AN=5008;NS=2504;DP=21477;EAS_AF=0.0804;AMR_AF=0.1326;AFR_AF=0.0091;EUR_AF=0.1412;SAS_AF=0.0521;AA=C|||;VT=SNP
10	3850303	rs17135848	G	T	100	PASS	AC=379;AF=0.0756789;AN=5008;NS=2504;DP=11310;EAS_AF=0.0804;AMR_AF=0.1326;AFR_AF=0.0091;EUR_AF=0.1412;SAS_AF=0.0532;AA=G|||;VT=SNP
10	3850660	rs72771228	A	G	100	PASS	AC=487;AF=0.0972444;AN=5008;NS=2504;DP=19907;EAS_AF=0.0804;AMR_AF=0.134;AFR_AF=0.0893;EUR_AF=0.1431;SAS_AF=0.0521;AA=A|||;VT=SNP
10	3850680	rs72771231	T	C	100	PASS	AC=487;AF=0.0972444;AN=5008;NS=2504;DP=20373;EAS_AF=0.0804;AMR_AF=0.134;AFR_AF=0.0893;EUR_AF=0.1431;SAS_AF=0.0521;AA=T|||;VT=SNP
10	3850780	rs17135854	C	T	100	PASS	AC=488;AF=0.0974441;AN=5008;NS=2504;DP=24169;EAS_AF=0.0804;AMR_AF=0.134;AFR_AF=0.0893;EUR_AF=0.1431;SAS_AF=0.0532;AA=T|||;VT=SNP
10	3850876	rs61829733	G	A	100	PASS	AC=553;AF=0.110423;AN=5008;NS=2504;DP=24423;EAS_AF=0.0595;AMR_AF=0.147;AFR_AF=0.0371;EUR_AF=0.2724;SAS_AF=0.0695;AA=G|||;VT=SNP
10	3850990	rs111607796	C	A	100	PASS	AC=487;AF=0.0972444;AN=5008;NS=2504;DP=28084;EAS_AF=0.0804;AMR_AF=0.134;AFR_AF=0.0893;EUR_AF=0.1431;SAS_AF=0.0521;AA=A|||;VT=SNP
10	3851115	rs11252111	G	C	100	PASS	AC=1541;AF=0.307708;AN=5008;NS=2504;DP=30445;EAS_AF=0.4187;AMR_AF=0.3545;AFR_AF=0.1762;EUR_AF=0.2485;SAS_AF=0.3988;AA=G|||;VT=SNP
10	3851749	rs34180227	G	C	100	PASS	AC=1204;AF=0.240415;AN=5008;NS=2504;DP=17786;EAS_AF=0.2262;AMR_AF=0.2291;AFR_AF=0.2882;EUR_AF=0.2922;SAS_AF=0.1452;AA=G|||;VT=SNP
10	3852542	rs61829734	C	T	100	PASS	AC=553;AF=0.110423;AN=5008;NS=2504;DP=17287;EAS_AF=0.0585;AMR_AF=0.147;AFR_AF=0.0371;EUR_AF=0.2724;SAS_AF=0.0706;AA=C|||;VT=SNP
10	3852879	rs74842723	A	T	100	PASS	AC=1290;AF=0.257588;AN=5008;NS=2504;DP=15954;EAS_AF=0.2718;AMR_AF=0.2291;AFR_AF=0.1944;EUR_AF=0.2744;SAS_AF=0.3313;AA=A|||;VT=SNP
10	3853031	rs4881220	A	G	100	PASS	AC=1630;AF=0.325479;AN=5008;NS=2504;DP=17819;EAS_AF=0.4196;AMR_AF=0.3602;AFR_AF=0.1899;EUR_AF=0.2495;SAS_AF=0.4652;AA=A|||;VT=SNP
10	3853529	rs17842280	T	A	100	PASS	AC=467;AF=0.0932508;AN=5008;NS=2504;DP=19943;EAS_AF=0.1181;AMR_AF=0.0994;AFR_AF=0.0976;EUR_AF=0.0696;SAS_AF=0.0818;AA=T|||;VT=SNP
10	3854018	rs12358872	C	T	100	PASS	AC=1111;AF=0.221845;AN=5008;NS=2504;DP=19834;EAS_AF=0.2718;AMR_AF=0.1888;AFR_AF=0.1278;EUR_AF=0.2247;SAS_AF=0.318;AA=C|||;VT=SNP
10	3854069	rs12358873	C	T	100	PASS	AC=900;AF=0.179712;AN=5008;NS=2504;DP=20769;EAS_AF=0.2708;AMR_AF=0.1772;AFR_AF=0.0061;EUR_AF=0.1978;SAS_AF=0.3037;AA=C|||;VT=SNP
10	3854204	rs11252112	T	C	100	PASS	AC=1105;AF=0.220647;AN=5008;NS=2504;DP=19771;EAS_AF=0.2718;AMR_AF=0.1873;AFR_AF=0.1278;EUR_AF=0.2167;SAS_AF=0.3211;AA=T|||;VT=SNP
10	3854358	rs10430773	C	G	100	PASS	AC=1584;AF=0.316294;AN=5008;NS=2504;DP=17447;EAS_AF=0.4097;AMR_AF=0.389;AFR_AF=0.1679;EUR_AF=0.2922;SAS_AF=0.3937;AA=C|||;VT=SNP
10	3854524	rs72771236	C	T	100	PASS	AC=379;AF=0.0756789;AN=5008;NS=2504;DP=15529;EAS_AF=0.0813;AMR_AF=0.1326;AFR_AF=0.0091;EUR_AF=0.1412;SAS_AF=0.0521;AA=C|||;VT=SNP
10	3854556	rs11252113	G	A	100	PASS	AC=922;AF=0.184105;AN=5008;NS=2504;DP=15220;EAS_AF=0.1062;AMR_AF=0.1671;AFR_AF=0.2602;EUR_AF=0.2744;SAS_AF=0.0808;AA=G|||;VT=SNP
10	3854581	rs72771238	C	A	100	PASS	AC=487;AF=0.0972444;AN=5008;NS=2504;DP=15586;EAS_AF=0.0813;AMR_AF=0.134;AFR_AF=0.0893;EUR_AF=0.1421;SAS_AF=0.0521;AA=C|||;VT=SNP
10	3854706	rs72771239	T	C	100	PASS	AC=358;AF=0.0714856;AN=5008;NS=2504;DP=14086;EAS_AF=0.0813;AMR_AF=0.1254;AFR_AF=0.0091;EUR_AF=0.1342;SAS_AF=0.0429;AA=T|||;VT=SNP
10	3854724	rs72771241	G	A	100	PASS	AC=489;AF=0.0976438;AN=5008;NS=2504;DP=14839;EAS_AF=0.0804;AMR_AF=0.1369;AFR_AF=0.0893;EUR_AF=0.1431;SAS_AF=0.0521;AA=A|||;VT=SNP
10	3856293	rs12245875	T	C	100	PASS	AC=852;AF=0.170128;AN=5008;NS=2504;DP=17672;EAS_AF=0.1071;AMR_AF=0.1599;AFR_AF=0.2095;EUR_AF=0.2753;SAS_AF=0.0808;AA=T|||;VT=SNP
10	3856481	rs72478256	C	G	100	PASS	AC=379;AF=0.0756789;AN=5008;NS=2504;DP=19034;EAS_AF=0.0813;AMR_AF=0.1326;AFR_AF=0.0091;EUR_AF=0.1412;SAS_AF=0.0521;AA=C|||;VT=SNP
10	3856960	rs56121803	G	A	100	PASS	AC=494;AF=0.0986422;AN=5008;NS=2504;DP=12953;EAS_AF=0.0873;AMR_AF=0.134;AFR_AF=0.0893;EUR_AF=0.1431;SAS_AF=0.0521;AA=A|||;VT=SNP
10	3857165	rs34414469	C	T	100	PASS	AC=552;AF=0.110224;AN=5008;NS=2504;DP=12784;EAS_AF=0.0556;AMR_AF=0.1484;AFR_AF=0.0371;EUR_AF=0.2744;SAS_AF=0.0695;AA=C|||;VT=SNP
10	3857337	rs12268277	C	T	100	PASS	AC=867;AF=0.173123;AN=5008;NS=2504;DP=18720;EAS_AF=0.1062;AMR_AF=0.1628;AFR_AF=0.2201;EUR_AF=0.2753;SAS_AF=0.0808;AA=C|||;VT=SNP
10	3857395	rs7097763	T	C	100	PASS	AC=385;AF=0.076877;AN=5008;NS=2504;DP=19328;EAS_AF=0.0873;AMR_AF=0.1326;AFR_AF=0.0091;EUR_AF=0.1412;SAS_AF=0.0521;AA=N|||;VT=SNP
10	3857437	rs11252114	T	G	100	PASS	AC=1144;AF=0.228435;AN=5008;NS=2504;DP=19453;EAS_AF=0.2718;AMR_AF=0.2118;AFR_AF=0.1074;EUR_AF=0.2624;SAS_AF=0.3241;AA=T|||;VT=SNP
10	3857605	rs12248147	T	C	100	PASS	AC=619;AF=0.123602;AN=5008;NS=2504;DP=20623;EAS_AF=0.0556;AMR_AF=0.1484;AFR_AF=0.0877;EUR_AF=0.2744;SAS_AF=0.0695;AA=T|||;VT=SNP
10	3857656	rs7094575	A	G	100	PASS	AC=385;AF=0.076877;AN=5008;NS=2504;DP=20447;EAS_AF=0.0873;AMR_AF=0.1326;AFR_AF=0.0091;EUR_AF=0.1412;SAS_AF=0.0521;AA=A|||;VT=SNP
10	3857746	rs7077239	C	A	100	PASS	AC=495;AF=0.0988419;AN=5008;NS=2504;DP=20894;EAS_AF=0.0873;AMR_AF=0.134;AFR_AF=0.0893;EUR_AF=0.1431;SAS_AF=0.0532;AA=A|||;VT=SNP
10	3857816	rs7076208	G	A	100	PASS	AC=619;AF=0.123602;AN=5008;NS=2504;DP=22581;EAS_AF=0.1895;AMR_AF=0.1369;AFR_AF=0.0212;EUR_AF=0.1262;SAS_AF=0.182;AA=G|||;VT=SNP
10	3858051	rs12761012	G	A	100	PASS	AC=554;AF=0.110623;AN=5008;NS=2504;DP=21510;EAS_AF=0.0556;AMR_AF=0.1484;AFR_AF=0.0386;EUR_AF=0.2744;SAS_AF=0.0695;AA=G|||;VT=SNP
10	3858166	rs72771245	A	G	100	PASS	AC=494;AF=0.0986422;AN=5008;NS=2504;DP=18877;EAS_AF=0.0873;AMR_AF=0.134;AFR_AF=0.0893;EUR_AF=0.1431;SAS_AF=0.0521;AA=A|||;VT=SNP
10	3858467	rs72771246	G	T	100	PASS	AC=494;AF=0.0986422;AN=5008;NS=2504;DP=23056;EAS_AF=0.0873;AMR_AF=0.134;AFR_AF=0.0893;EUR_AF=0.1431;SAS_AF=0.0521;AA=T|||;VT=SNP
10	3858748	rs72771247	G	A	100	PASS	AC=494;AF=0.0986422;AN=5008;NS=2504;DP=20417;EAS_AF=0.0873;AMR_AF=0.134;AFR_AF=0.0893;EUR_AF=0.1431;SAS_AF=0.0521;AA=G|||;VT=SNP
10	3858778	rs11252116	C	A	100	PASS	AC=1389;AF=0.277356;AN=5008;NS=2504;DP=19969;EAS_AF=0.1935;AMR_AF=0.2997;AFR_AF=0.329;EUR_AF=0.4195;SAS_AF=0.1319;AA=A|||;VT=SNP
10	3858788	rs72771249	A	T	100	PASS	AC=495;AF=0.0988419;AN=5008;NS=2504;DP=19347;EAS_AF=0.0873;AMR_AF=0.134;AFR_AF=0.09;EUR_AF=0.1431;SAS_AF=0.0521;AA=T|||;VT=SNP
10	3859037	rs17842282	A	C	100	PASS	AC=553;AF=0.110423;AN=5008;NS=2504;DP=20786;EAS_AF=0.0873;AMR_AF=0.1398;AFR_AF=0.1309;EUR_AF=0.1431;SAS_AF=0.0521;AA=C|||;VT=SNP
10	3859843	rs7910025	G	A	100	PASS	AC=493;AF=0.0984425;AN=5008;NS=2504;DP=16372;EAS_AF=0.0873;AMR_AF=0.1326;AFR_AF=0.0893;EUR_AF=0.1431;SAS_AF=0.0521;AA=A|||;VT=SNP
10	3860123	rs72771251	A	G	100	PASS	AC=494;AF=0.0986422;AN=5008;NS=2504;DP=19821;EAS_AF=0.0873;AMR_AF=0.134;AFR_AF=0.0893;EUR_AF=0.1431;SAS_AF=0.0521;AA=G|||;VT=SNP
10	3860167	rs11252118	C	T	100	PASS	AC=1140;AF=0.227636;AN=5008;NS=2504;DP=20317;EAS_AF=0.2718;AMR_AF=0.2133;AFR_AF=0.1074;EUR_AF=0.2594;SAS_AF=0.3221;AA=C|||;VT=SNP
10	3860192	rs72771253	G	C	100	PASS	AC=494;AF=0.0986422;AN=5008;NS=2504;DP=20571;EAS_AF=0.0873;AMR_AF=0.134;AFR_AF=0.0893;EUR_AF=0.1431;SAS_AF=0.0521;AA=G|||;VT=SNP
10	3860289	rs72771254	T	A	100	PASS	AC=494;AF=0.0986422;AN=5008;NS=2504;DP=19034;EAS_AF=0.0873;AMR_AF=0.134;AFR_AF=0.0893;EUR_AF=0.1431;SAS_AF=0.0521;AA=T|||;VT=SNP
10	3860702	rs6601760	T	A	100	PASS	AC=1798;AF=0.359026;AN=5008;NS=2504;DP=19214;EAS_AF=0.4266;AMR_AF=0.3833;AFR_AF=0.2481;EUR_AF=0.3002;SAS_AF=0.4826;AA=c|||;VT=SNP
10	3860746	rs6601761	A	G	100	PASS	AC=2771;AF=0.553315;AN=5008;NS=2504;DP=19801;EAS_AF=0.5804;AMR_AF=0.6527;AFR_AF=0.3359;EUR_AF=0.6968;SAS_AF=0.6012;AA=g|||;VT=SNP
10	3860835	rs6601762	C	T	100	PASS	AC=2811;AF=0.561302;AN=5008;NS=2504;DP=17261;EAS_AF=0.5833;AMR_AF=0.6556;AFR_AF=0.3707;EUR_AF=0.7058;SAS_AF=0.5808;AA=C|||;VT=SNP
10	3860858	rs6601763	C	T	100	PASS	AC=2805;AF=0.560104;AN=5008;NS=2504;DP=16969;EAS_AF=0.5804;AMR_AF=0.6571;AFR_AF=0.3623;EUR_AF=0.7127;SAS_AF=0.5808;AA=C|||;VT=SNP
10	3861214	rs7082849	T	C	100	PASS	AC=3691;AF=0.737021;AN=5008;NS=2504;DP=17003;EAS_AF=0.8065;AMR_AF=0.7233;AFR_AF=0.5696;EUR_AF=0.8529;SAS_AF=0.7822;AA=C|||;VT=SNP
10	3861338	rs72771257	G	A	100	PASS	AC=246;AF=0.0491214;AN=5008;NS=2504;DP=19674;EAS_AF=0.0357;AMR_AF=0.0591;AFR_AF=0.0068;EUR_AF=0.1163;SAS_AF=0.044;AA=G|||;VT=SNP
10	3861344	rs11252119	G	A	100	PASS	AC=1476;AF=0.294728;AN=5008;NS=2504;DP=19784;EAS_AF=0.2242;AMR_AF=0.2608;AFR_AF=0.329;EUR_AF=0.3111;SAS_AF=0.3282;AA=g|||;VT=SNP
10	3861446	rs34354411	T	C	100	PASS	AC=1813;AF=0.362021;AN=5008;NS=2504;DP=20323;EAS_AF=0.3095;AMR_AF=0.3271;AFR_AF=0.2496;EUR_AF=0.5119;SAS_AF=0.4387;AA=C|||;VT=SNP
10	3861663	rs5002977	C	T	100	PASS	AC=958;AF=0.191294;AN=5008;NS=2504;DP=19417;EAS_AF=0.2163;AMR_AF=0.2752;AFR_AF=0.2277;EUR_AF=0.0994;SAS_AF=0.1513;AA=c|||;VT=SNP
10	3861861	rs7904671	A	G	100	PASS	AC=1308;AF=0.261182;AN=5008;NS=2504;DP=20518;EAS_AF=0.2004;AMR_AF=0.1729;AFR_AF=0.2421;EUR_AF=0.3449;SAS_AF=0.3262;AA=A|||;VT=SNP
10	3862320	rs17842279	C	T	100	PASS	AC=695;AF=0.138778;AN=5008;NS=2504;DP=23004;EAS_AF=0.2371;AMR_AF=0.2421;AFR_AF=0.0129;EUR_AF=0.1074;SAS_AF=0.1667;AA=C|||;VT=SNP
10	3862514	rs11252121	G	A	100	PASS	AC=564;AF=0.11262;AN=5008;NS=2504;DP=22602;EAS_AF=0.0714;AMR_AF=0.0836;AFR_AF=0.1657;EUR_AF=0.1272;SAS_AF=0.089;AA=A|||;VT=SNP
10	3862542	rs6601764	C	T	100	PASS	AC=1686;AF=0.336661;AN=5008;NS=2504;DP=22600;EAS_AF=0.2212;AMR_AF=0.4481;AFR_AF=0.2337;EUR_AF=0.5328;SAS_AF=0.3139;AA=T|||;VT=SNP
10	3862940	rs12266938	T	C	100	PASS	AC=1692;AF=0.337859;AN=5008;NS=2504;DP=23168;EAS_AF=0.3889;AMR_AF=0.33;AFR_AF=0.4365;EUR_AF=0.1531;SAS_AF=0.3476;AA=T|||;VT=SNP
10	3863098	rs11252122	C	T	100	PASS	AC=2479;AF=0.495008;AN=5008;NS=2504;DP=18231;EAS_AF=0.6726;AMR_AF=0.4697;AFR_AF=0.4319;EUR_AF=0.3449;SAS_AF=0.5695;AA=T|||;VT=SNP
10	3863572	rs7896984	C	A	100	PASS	AC=2240;AF=0.447284;AN=5008;NS=2504;DP=18209;EAS_AF=0.4008;AMR_AF=0.5432;AFR_AF=0.3434;EUR_AF=0.5527;SAS_AF=0.4591;AA=A|||;VT=SNP
10	3863726	rs58989984	G	C	100	PASS	AC=441;AF=0.0880591;AN=5008;NS=2504;DP=19517;EAS_AF=0.0913;AMR_AF=0.0231;AFR_AF=0.1732;EUR_AF=0.0149;SAS_AF=0.091;AA=C|||;VT=SNP
10	3863750	rs7896289	G	C	100	PASS	AC=2142;AF=0.427716;AN=5008;NS=2504;DP=20530;EAS_AF=0.6637;AMR_AF=0.5231;AFR_AF=0.1452;EUR_AF=0.3499;SAS_AF=0.5787;AA=G|||;VT=SNP
10	3863901	rs17328824	G	A	100	PASS	AC=259;AF=0.0517173;AN=5008;NS=2504;DP=19188;EAS_AF=0.0248;AMR_AF=0.0634;AFR_AF=0.0045;EUR_AF=0.1093;SAS_AF=0.0757;AA=g|||;VT=SNP
10	3864071	rs72771263	G	A	100	PASS	AC=268;AF=0.0535144;AN=5008;NS=2504;DP=19244;EAS_AF=0.0238;AMR_AF=0.0634;AFR_AF=0.0045;EUR_AF=0.1123;SAS_AF=0.0828;AA=G|||;VT=SNP
10	3864942	rs11252124	C	T	100	PASS	AC=2070;AF=0.413339;AN=5008;NS=2504;DP=14550;EAS_AF=0.6696;AMR_AF=0.4308;AFR_AF=0.1422;EUR_AF=0.3598;SAS_AF=0.5583;AA=C|||;VT=SNP
10	3864978	rs11252125	A	T	100	PASS	AC=959;AF=0.191494;AN=5008;NS=2504;DP=15214;EAS_AF=0.1121;AMR_AF=0.3127;AFR_AF=0.0378;EUR_AF=0.4185;SAS_AF=0.1616;AA=A|||;VT=SNP
10	3865519	rs10904101	A	G	100	PASS	AC=1091;AF=0.217851;AN=5008;NS=2504;DP=16966;EAS_AF=0.1111;AMR_AF=0.317;AFR_AF=0.1339;EUR_AF=0.4215;SAS_AF=0.1616;AA=A|||;VT=SNP
10	3865566	rs10904102	T	C	100	PASS	AC=1091;AF=0.217851;AN=5008;NS=2504;DP=17452;EAS_AF=0.1111;AMR_AF=0.317;AFR_AF=0.1339;EUR_AF=0.4215;SAS_AF=0.1616;AA=T|||;VT=SNP
10	3865793	rs17250304	G	C	100	PASS	AC=288;AF=0.057508;AN=5008;NS=2504;DP=16967;EAS_AF=0.0268;AMR_AF=0.0663;AFR_AF=0.0045;EUR_AF=0.1123;SAS_AF=0.0982;AA=G|||;VT=SNP
10	3866284	rs4880634	G	A	100	PASS	AC=2020;AF=0.403355;AN=5008;NS=2504;DP=20185;EAS_AF=0.6796;AMR_AF=0.4078;AFR_AF=0.1377;EUR_AF=0.3052;SAS_AF=0.5757;AA=G|||;VT=SNP
10	3866303	rs67058447	G	A	100	PASS	AC=875;AF=0.17472;AN=5008;NS=2504;DP=20599;EAS_AF=0.1091;AMR_AF=0.1124;AFR_AF=0.2519;EUR_AF=0.1511;SAS_AF=0.2065;AA=G|||;VT=SNP
10	3866680	rs73582530	T	A	100	PASS	AC=684;AF=0.136581;AN=5008;NS=2504;DP=10206;EAS_AF=0.0972;AMR_AF=0.147;AFR_AF=0.2352;EUR_AF=0.1173;SAS_AF=0.0562;AA=T|||;VT=SNP
10	3867784	rs11594834	G	T	100	PASS	AC=608;AF=0.121406;AN=5008;NS=2504;DP=21308;EAS_AF=0.0823;AMR_AF=0.2435;AFR_AF=0.0348;EUR_AF=0.2346;SAS_AF=0.0757;AA=G|||;VT=SNP
10	3867802	rs11599465	C	T	100	PASS	AC=633;AF=0.126398;AN=5008;NS=2504;DP=21445;EAS_AF=0.0863;AMR_AF=0.2536;AFR_AF=0.0356;EUR_AF=0.2455;SAS_AF=0.0777;AA=C|||;VT=SNP
10	3868056	rs4880635	A	G	100	PASS	AC=1987;AF=0.396765;AN=5008;NS=2504;DP=21867;EAS_AF=0.3274;AMR_AF=0.366;AFR_AF=0.3994;EUR_AF=0.4404;SAS_AF=0.4417;AA=A|||;VT=SNP
10	3868082	rs11252126	G	T	100	PASS	AC=1396;AF=0.278754;AN=5008;NS=2504;DP=22600;EAS_AF=0.2788;AMR_AF=0.281;AFR_AF=0.4637;EUR_AF=0.0984;SAS_AF=0.2127;AA=G|||;VT=SNP
10	3868096	rs77693979	A	G	100	PASS	AC=723;AF=0.144369;AN=5008;NS=2504;DP=22572;EAS_AF=0.1181;AMR_AF=0.0965;AFR_AF=0.1664;EUR_AF=0.1849;SAS_AF=0.1339;AA=A|||;VT=SNP
10	3868173	rs12569367	C	T	100	PASS	AC=518;AF=0.103435;AN=5008;NS=2504;DP=21862;EAS_AF=0.2956;AMR_AF=0.1153;AFR_AF=0.0688;EUR_AF=0.0119;SAS_AF=0.0378;AA=C|||;VT=SNP
10	3868226	rs3829203	A	G	100	PASS	AC=3628;AF=0.724441;AN=5008;NS=2504;DP=19404;EAS_AF=0.747;AMR_AF=0.7104;AFR_AF=0.6952;EUR_AF=0.6998;SAS_AF=0.7761;AA=G|||;VT=SNP
10	3868293	rs3812716	T	A	100	PASS	AC=1925;AF=0.384385;AN=5008;NS=2504;DP=18569;EAS_AF=0.5625;AMR_AF=0.5029;AFR_AF=0.1861;EUR_AF=0.4702;SAS_AF=0.2965;AA=T|||;VT=SNP
10	3868392	rs7914924	T	C	100	PASS	AC=1226;AF=0.244808;AN=5008;NS=2504;DP=18322;EAS_AF=0.1042;AMR_AF=0.3343;AFR_AF=0.1301;EUR_AF=0.4185;SAS_AF=0.3027;AA=T|||;VT=SNP
10	3868557	rs75737817	A	G	100	PASS	AC=203;AF=0.0405351;AN=5008;NS=2504;DP=19300;EAS_AF=0.1002;AMR_AF=0.0101;AFR_AF=0.0023;EUR_AF=0.0169;SAS_AF=0.0767;AA=A|||;VT=SNP
10	3869005	rs35345637	T	C	100	PASS	AC=778;AF=0.155351;AN=5008;NS=2504;DP=16260;EAS_AF=0.1032;AMR_AF=0.1542;AFR_AF=0.0772;EUR_AF=0.2962;SAS_AF=0.1708;AA=T|||;VT=SNP
10	3870503	rs74911337	C	T	100	PASS	AC=398;AF=0.0794728;AN=5008;NS=2504;DP=30360;EAS_AF=0.125;AMR_AF=0.0865;AFR_AF=0.0741;EUR_AF=0.0696;SAS_AF=0.045;AA=C|||;VT=SNP
10	3870633	rs61829756	T	C	100	PASS	AC=1248;AF=0.249201;AN=5008;NS=2504;DP=29350;EAS_AF=0.1488;AMR_AF=0.3343;AFR_AF=0.0877;EUR_AF=0.4354;SAS_AF=0.319;AA=T|||;VT=SNP
10	3870719	rs67423220	G	T	100	PASS	AC=1328;AF=0.265176;AN=5008;NS=2504;DP=24425;EAS_AF=0.4028;AMR_AF=0.1556;AFR_AF=0.3933;EUR_AF=0.1352;SAS_AF=0.1616;AA=T|||;VT=SNP
10	3871296	rs12569842	A	T	100	PASS	AC=1258;AF=0.251198;AN=5008;NS=2504;DP=17597;EAS_AF=0.4097;AMR_AF=0.1513;AFR_AF=0.3434;EUR_AF=0.1302;SAS_AF=0.1585;AA=A|||;VT=SNP
10	3871518	rs72771267	T	C	100	PASS	AC=403;AF=0.0804712;AN=5008;NS=2504;DP=17287;EAS_AF=0.128;AMR_AF=0.0879;AFR_AF=0.0787;EUR_AF=0.0656;SAS_AF=0.044;AA=T|||;VT=SNP
10	3871790	rs72771268	G	A	100	PASS	AC=354;AF=0.0706869;AN=5008;NS=2504;DP=17738;EAS_AF=0.0873;AMR_AF=0.0836;AFR_AF=0.0772;EUR_AF=0.0636;SAS_AF=0.0429;AA=G|||;VT=SNP
10	3872341	rs6601765	T	C	100	PASS	AC=4612;AF=0.920927;AN=5008;NS=2504;DP=15921;EAS_AF=0.9206;AMR_AF=0.9539;AFR_AF=0.8502;EUR_AF=0.9642;SAS_AF=0.9489;AA=T|||;VT=SNP
10	3872876	rs10904103	C	T	100	PASS	AC=1589;AF=0.317292;AN=5008;NS=2504;DP=20738;EAS_AF=0.256;AMR_AF=0.3343;AFR_AF=0.4728;EUR_AF=0.2972;SAS_AF=0.1789;AA=T|||;VT=SNP
10	3874869	rs11252131	T	C	100	PASS	AC=358;AF=0.0714856;AN=5008;NS=2504;DP=21587;EAS_AF=0.0893;AMR_AF=0.1254;AFR_AF=0.0628;EUR_AF=0.0229;SAS_AF=0.0767;AA=T|||;VT=SNP
10	3874895	rs76398457	C	T	100	PASS	AC=345;AF=0.0688898;AN=5008;NS=2504;DP=20872;EAS_AF=0.0208;AMR_AF=0.0677;AFR_AF=0.093;EUR_AF=0.0954;SAS_AF=0.0593;AA=C|||;VT=SNP
10	3875914	rs35090005	A	G	100	PASS	AC=362;AF=0.0722843;AN=5008;NS=2504;DP=19732;EAS_AF=0.1558;AMR_AF=0.1009;AFR_AF=0.028;EUR_AF=0.0169;SAS_AF=0.0828;AA=A|||;VT=SNP
10	3876063	rs12245903	C	T	100	PASS	AC=2399;AF=0.479034;AN=5008;NS=2504;DP=16034;EAS_AF=0.2738;AMR_AF=0.4496;AFR_AF=0.6762;EUR_AF=0.5726;SAS_AF=0.3487;AA=T|||;VT=SNP
10	3876183	rs76818169	G	A	100	PASS	AC=657;AF=0.13119;AN=5008;NS=2504;DP=17291;EAS_AF=0.0208;AMR_AF=0.1369;AFR_AF=0.1483;EUR_AF=0.2435;SAS_AF=0.1022;AA=G|||;VT=SNP
10	3877968	rs11597773	G	T	100	PASS	AC=2088;AF=0.416933;AN=5008;NS=2504;DP=17425;EAS_AF=0.4038;AMR_AF=0.4107;AFR_AF=0.5484;EUR_AF=0.3429;SAS_AF=0.3333;AA=T|||;VT=SNP
10	3878314	rs7915257	G	C	100	PASS	AC=2007;AF=0.400759;AN=5008;NS=2504;DP=18118;EAS_AF=0.4038;AMR_AF=0.4078;AFR_AF=0.4909;EUR_AF=0.341;SAS_AF=0.3323;AA=G|||;VT=SNP
10	3878511	rs34711829	T	G	100	PASS	AC=287;AF=0.0573083;AN=5008;NS=2504;DP=19352;EAS_AF=0.0327;AMR_AF=0.0476;AFR_AF=0.0053;EUR_AF=0.0915;SAS_AF=0.1247;AA=T|||;VT=SNP
10	3878568	rs11596796	T	C	100	PASS	AC=662;AF=0.132188;AN=5008;NS=2504;DP=20616;EAS_AF=0.0208;AMR_AF=0.1354;AFR_AF=0.1581;EUR_AF=0.2435;SAS_AF=0.0951;AA=T|||;VT=SNP
10	3879052	rs76564586	C	T	100	PASS	AC=321;AF=0.0640974;AN=5008;NS=2504;DP=21246;EAS_AF=0.0208;AMR_AF=0.0706;AFR_AF=0.0749;EUR_AF=0.0934;SAS_AF=0.0593;AA=C|||;VT=SNP
10	3879748	rs4128695	G	C	100	PASS	AC=2336;AF=0.466454;AN=5008;NS=2504;DP=18229;EAS_AF=0.3036;AMR_AF=0.4395;AFR_AF=0.6135;EUR_AF=0.5716;SAS_AF=0.3466;AA=C|||;VT=SNP
10	3880629	rs12252752	T	C	100	PASS	AC=2323;AF=0.463858;AN=5008;NS=2504;DP=17508;EAS_AF=0.3115;AMR_AF=0.4438;AFR_AF=0.7088;EUR_AF=0.3827;SAS_AF=0.3875;AA=C|||;VT=SNP
10	3881210	rs79281390	C	T	100	PASS	AC=656;AF=0.13099;AN=5008;NS=2504;DP=17754;EAS_AF=0.0208;AMR_AF=0.1354;AFR_AF=0.1543;EUR_AF=0.2425;SAS_AF=0.0951;AA=C|||;VT=SNP
10	3882089	rs12414007	A	T	100	PASS	AC=654;AF=0.130591;AN=5008;NS=2504;DP=18700;EAS_AF=0.2421;AMR_AF=0.2233;AFR_AF=0.0431;EUR_AF=0.0388;SAS_AF=0.1626;AA=A|||;VT=SNP
10	3882497	rs11252133	A	G	100	PASS	AC=1426;AF=0.284744;AN=5008;NS=2504;DP=20367;EAS_AF=0.2629;AMR_AF=0.3646;AFR_AF=0.2769;EUR_AF=0.2863;SAS_AF=0.2597;AA=G|||;VT=SNP
10	3882550	rs12415309	G	A	100	PASS	AC=654;AF=0.130591;AN=5008;NS=2504;DP=19600;EAS_AF=0.2421;AMR_AF=0.2233;AFR_AF=0.0431;EUR_AF=0.0388;SAS_AF=0.1626;AA=G|||;VT=SNP
10	3882667	rs12415319	G	A	100	PASS	AC=652;AF=0.130192;AN=5008;NS=2504;DP=20549;EAS_AF=0.2421;AMR_AF=0.2233;AFR_AF=0.0416;EUR_AF=0.0388;SAS_AF=0.1626;AA=G|||;VT=SNP
10	3882668	rs12414080	A	T	100	PASS	AC=652;AF=0.130192;AN=5008;NS=2504;DP=20569;EAS_AF=0.2421;AMR_AF=0.2233;AFR_AF=0.0416;EUR_AF=0.0388;SAS_AF=0.1626;AA=A|||;VT=SNP
10	3883275	rs12765804	G	A	100	PASS	AC=287;AF=0.0573083;AN=5008;NS=2504;DP=15346;EAS_AF=0.0337;AMR_AF=0.0476;AFR_AF=0.0053;EUR_AF=0.0934;SAS_AF=0.1217;AA=G|||;VT=SNP
10	3884273	rs7919246	C	A	100	PASS	AC=850;AF=0.169728;AN=5008;NS=2504;DP=15579;EAS_AF=0.3621;AMR_AF=0.1196;AFR_AF=0.0129;EUR_AF=0.1173;SAS_AF=0.273;AA=C|||;VT=SNP
10	3884797	rs78424159	C	T	100	PASS	AC=653;AF=0.130391;AN=5008;NS=2504;DP=22987;EAS_AF=0.2421;AMR_AF=0.2233;AFR_AF=0.0416;EUR_AF=0.0388;SAS_AF=0.1636;AA=C|||;VT=SNP
10	3884806	rs61828721	G	A	100	PASS	AC=762;AF=0.152157;AN=5008;NS=2504;DP=22958;EAS_AF=0.2153;AMR_AF=0.2248;AFR_AF=0.028;EUR_AF=0.2306;SAS_AF=0.1227;AA=G|||;VT=SNP
10	3885571	rs60558804	A	G	100	PASS	AC=654;AF=0.130591;AN=5008;NS=2504;DP=19851;EAS_AF=0.2421;AMR_AF=0.2248;AFR_AF=0.0416;EUR_AF=0.0388;SAS_AF=0.1636;AA=A|||;VT=SNP
10	3885746	rs61464031	T	C	100	PASS	AC=687;AF=0.137181;AN=5008;NS=2504;DP=19494;EAS_AF=0.2421;AMR_AF=0.2248;AFR_AF=0.0635;EUR_AF=0.0398;SAS_AF=0.1667;AA=T|||;VT=SNP
10	3885987	rs11595217	C	T	100	PASS	AC=656;AF=0.13099;AN=5008;NS=2504;DP=17496;EAS_AF=0.0208;AMR_AF=0.1369;AFR_AF=0.1536;EUR_AF=0.2435;SAS_AF=0.0941;AA=C|||;VT=SNP
10	3886249	rs113598585	G	A	100	PASS	AC=654;AF=0.130591;AN=5008;NS=2504;DP=13800;EAS_AF=0.0208;AMR_AF=0.1369;AFR_AF=0.1513;EUR_AF=0.2445;SAS_AF=0.0941;AA=A|||;VT=SNP
10	3887162	rs12411753	G	A	100	PASS	AC=655;AF=0.130791;AN=5008;NS=2504;DP=17605;EAS_AF=0.2421;AMR_AF=0.2233;AFR_AF=0.0431;EUR_AF=0.0388;SAS_AF=0.1636;AA=G|||;VT=SNP
10	3887605	rs7901658	C	T	100	PASS	AC=2335;AF=0.466254;AN=5008;NS=2504;DP=19871;EAS_AF=0.2966;AMR_AF=0.4424;AFR_AF=0.7315;EUR_AF=0.3807;SAS_AF=0.3875;AA=T|||;VT=SNP
10	3887689	rs10904104	G	A	100	PASS	AC=741;AF=0.147963;AN=5008;NS=2504;DP=19203;EAS_AF=0.2153;AMR_AF=0.2262;AFR_AF=0.0121;EUR_AF=0.2306;SAS_AF=0.1217;AA=G|||;VT=SNP
10	3887818	rs10904105	C	T	100	PASS	AC=761;AF=0.151957;AN=5008;NS=2504;DP=16670;EAS_AF=0.2133;AMR_AF=0.2248;AFR_AF=0.0287;EUR_AF=0.2316;SAS_AF=0.1217;AA=C|||;VT=SNP
10	3887923	rs11252135	A	G	100	PASS	AC=1892;AF=0.377796;AN=5008;NS=2504;DP=15864;EAS_AF=0.2629;AMR_AF=0.389;AFR_AF=0.6157;EUR_AF=0.2863;SAS_AF=0.2607;AA=G|||;VT=SNP
10	3888368	rs58371660	G	A	100	PASS	AC=621;AF=0.124002;AN=5008;NS=2504;DP=16131;EAS_AF=0.0218;AMR_AF=0.134;AFR_AF=0.1293;EUR_AF=0.2425;SAS_AF=0.093;AA=G|||;VT=SNP
10	3888519	rs7904986	G	A	100	PASS	AC=703;AF=0.140375;AN=5008;NS=2504;DP=18783;EAS_AF=0.0198;AMR_AF=0.1369;AFR_AF=0.1921;EUR_AF=0.2425;SAS_AF=0.092;AA=A|||;VT=SNP
10	3888684	rs17135881	T	C	100	PASS	AC=319;AF=0.0636981;AN=5008;NS=2504;DP=21044;EAS_AF=0.119;AMR_AF=0.1254;AFR_AF=0.0091;EUR_AF=0.0219;SAS_AF=0.0798;AA=T|||;VT=SNP
10	3888845	rs7906433	C	T	100	PASS	AC=678;AF=0.135383;AN=5008;NS=2504;DP=18785;EAS_AF=0.0208;AMR_AF=0.1354;AFR_AF=0.1747;EUR_AF=0.2425;SAS_AF=0.09;AA=C|||;VT=SNP
10	3889060	rs7897931	T	C	100	PASS	AC=1704;AF=0.340256;AN=5008;NS=2504;DP=20127;EAS_AF=0.2351;AMR_AF=0.3833;AFR_AF=0.3828;EUR_AF=0.4781;SAS_AF=0.2188;AA=C|||;VT=SNP
10	3889090	rs34088469	G	A	100	PASS	AC=291;AF=0.058107;AN=5008;NS=2504;DP=20661;EAS_AF=0.0347;AMR_AF=0.0476;AFR_AF=0.0053;EUR_AF=0.0934;SAS_AF=0.1247;AA=G|||;VT=SNP
10	3890921	rs145539968	C	A	100	PASS	AC=158;AF=0.0315495;AN=5008;NS=2504;DP=13398;EAS_AF=0.0109;AMR_AF=0.1138;AFR_AF=0.0015;EUR_AF=0.0209;SAS_AF=0.046;AA=c|||;VT=SNP
10	3890923	rs12571402	C	A	100	PASS	AC=315;AF=0.0628994;AN=5008;NS=2504;DP=13354;EAS_AF=0.12;AMR_AF=0.1254;AFR_AF=0.0061;EUR_AF=0.0219;SAS_AF=0.0787;AA=C|||;VT=SNP
10	3890925	rs12571403	C	A	100	PASS	AC=1420;AF=0.283546;AN=5008;NS=2504;DP=13262;EAS_AF=0.375;AMR_AF=0.4063;AFR_AF=0.0605;EUR_AF=0.3519;SAS_AF=0.3333;AA=A|||;VT=SNP
10	3892083	rs7907906	A	G	100	PASS	AC=920;AF=0.183706;AN=5008;NS=2504;DP=17372;EAS_AF=0.2163;AMR_AF=0.2421;AFR_AF=0.1324;EUR_AF=0.2326;SAS_AF=0.1278;AA=A|||;VT=SNP
10	3892180	rs7923118	C	T	100	PASS	AC=1450;AF=0.289537;AN=5008;NS=2504;DP=16374;EAS_AF=0.2153;AMR_AF=0.317;AFR_AF=0.3563;EUR_AF=0.3807;SAS_AF=0.1626;AA=T|||;VT=SNP
10	3892471	rs7911775	T	G	100	PASS	AC=922;AF=0.184105;AN=5008;NS=2504;DP=12803;EAS_AF=0.2183;AMR_AF=0.2421;AFR_AF=0.1324;EUR_AF=0.2326;SAS_AF=0.1278;AA=T|||;VT=SNP
10	3893110	rs74228825	G	A	100	PASS	AC=316;AF=0.063099;AN=5008;NS=2504;DP=19510;EAS_AF=0.12;AMR_AF=0.1254;AFR_AF=0.0061;EUR_AF=0.0219;SAS_AF=0.0798;AA=g|||;VT=SNP
10	3893374	rs116992496	T	C	100	PASS	AC=219;AF=0.04373;AN=5008;NS=2504;DP=18445;EAS_AF=0.0198;AMR_AF=0.0648;AFR_AF=0.0045;EUR_AF=0.0954;SAS_AF=0.0532;AA=T|||;VT=SNP
10	3893457	rs17135891	T	G	100	PASS	AC=616;AF=0.123003;AN=5008;NS=2504;DP=22061;EAS_AF=0.1508;AMR_AF=0.1095;AFR_AF=0.2171;EUR_AF=0.0179;SAS_AF=0.0849;AA=T|||;VT=SNP
10	3894160	rs7896800	T	C	100	PASS	AC=2123;AF=0.423922;AN=5008;NS=2504;DP=18967;EAS_AF=0.3671;AMR_AF=0.4308;AFR_AF=0.6082;EUR_AF=0.4016;SAS_AF=0.2515;AA=t|||;VT=SNP
10	3894591	rs12261560	C	G	100	PASS	AC=613;AF=0.122404;AN=5008;NS=2504;DP=22823;EAS_AF=0.1508;AMR_AF=0.1095;AFR_AF=0.2141;EUR_AF=0.0179;SAS_AF=0.0859;AA=C|||;VT=SNP
10	3894931	rs78923325	T	C	100	PASS	AC=412;AF=0.0822684;AN=5008;NS=2504;DP=18832;EAS_AF=0.1508;AMR_AF=0.1037;AFR_AF=0.0666;EUR_AF=0.0169;SAS_AF=0.0849;AA=T|||;VT=SNP
10	3895333	rs7912394	G	A	100	PASS	AC=920;AF=0.183706;AN=5008;NS=2504;DP=13583;EAS_AF=0.2173;AMR_AF=0.2421;AFR_AF=0.1309;EUR_AF=0.2326;SAS_AF=0.1288;AA=G|||;VT=SNP
10	3895368	rs75146689	A	G	100	PASS	AC=316;AF=0.063099;AN=5008;NS=2504;DP=14367;EAS_AF=0.121;AMR_AF=0.1254;AFR_AF=0.0053;EUR_AF=0.0219;SAS_AF=0.0798;AA=T|||;VT=SNP
10	3896066	rs11252138	C	T	100	PASS	AC=735;AF=0.146765;AN=5008;NS=2504;DP=17654;EAS_AF=0.2173;AMR_AF=0.2305;AFR_AF=0.0121;EUR_AF=0.2316;SAS_AF=0.1094;AA=C|||;VT=SNP
10	3896168	rs7905646	T	A	100	PASS	AC=1517;AF=0.302915;AN=5008;NS=2504;DP=17300;EAS_AF=0.2173;AMR_AF=0.3199;AFR_AF=0.4047;EUR_AF=0.3797;SAS_AF=0.1626;AA=A|||;VT=SNP
10	3896229	rs7902434	A	G	100	PASS	AC=3074;AF=0.613818;AN=5008;NS=2504;DP=17688;EAS_AF=0.5446;AMR_AF=0.6758;AFR_AF=0.7126;EUR_AF=0.6103;SAS_AF=0.5112;AA=G|||;VT=SNP
10	3896351	rs10795079	A	G	100	PASS	AC=2949;AF=0.588858;AN=5008;NS=2504;DP=18817;EAS_AF=0.5486;AMR_AF=0.6628;AFR_AF=0.671;EUR_AF=0.5845;SAS_AF=0.4714;AA=G|||;VT=SNP
10	3896686	rs10904109	C	G	100	PASS	AC=595;AF=0.11881;AN=5008;NS=2504;DP=19526;EAS_AF=0.12;AMR_AF=0.1354;AFR_AF=0.2171;EUR_AF=0.0209;SAS_AF=0.0736;AA=G|||;VT=SNP
10	3897181	rs7906724	A	G	100	PASS	AC=2969;AF=0.592851;AN=5008;NS=2504;DP=20186;EAS_AF=0.5565;AMR_AF=0.6484;AFR_AF=0.674;EUR_AF=0.5805;SAS_AF=0.4939;AA=G|||;VT=SNP
10	3897745	rs114391964	C	T	100	PASS	AC=178;AF=0.0355431;AN=5008;NS=2504;DP=18410;EAS_AF=0.0169;AMR_AF=0.0403;AFR_AF=0.0234;EUR_AF=0.0716;SAS_AF=0.0307;AA=C|||;VT=SNP
10	3898018	rs17135903	C	T	100	PASS	AC=416;AF=0.0830671;AN=5008;NS=2504;DP=23270;EAS_AF=0.1488;AMR_AF=0.1052;AFR_AF=0.0681;EUR_AF=0.0159;SAS_AF=0.089;AA=C|||;VT=SNP
10	3898743	rs79797222	A	G	100	PASS	AC=177;AF=0.0353435;AN=5008;NS=2504;DP=21036;EAS_AF=0.0169;AMR_AF=0.0403;AFR_AF=0.0227;EUR_AF=0.0716;SAS_AF=0.0307;AA=A|||;VT=SNP
10	3898839	rs4600115	G	T	100	PASS	AC=1529;AF=0.305312;AN=5008;NS=2504;DP=22680;EAS_AF=0.373;AMR_AF=0.3617;AFR_AF=0.3283;EUR_AF=0.2495;SAS_AF=0.2219;AA=G|||;VT=SNP
10	3899157	rs17135906	T	G	100	PASS	AC=537;AF=0.107228;AN=5008;NS=2504;DP=17589;EAS_AF=0.12;AMR_AF=0.134;AFR_AF=0.1732;EUR_AF=0.0209;SAS_AF=0.0746;AA=T|||;VT=SNP
10	3899392	rs77767920	G	A	100	PASS	AC=415;AF=0.0828674;AN=5008;NS=2504;DP=17415;EAS_AF=0.1488;AMR_AF=0.1037;AFR_AF=0.0681;EUR_AF=0.0159;SAS_AF=0.089;AA=G|||;VT=SNP
10	3899607	rs4351725	A	G	100	PASS	AC=2623;AF=0.523762;AN=5008;NS=2504;DP=19557;EAS_AF=0.5099;AMR_AF=0.5994;AFR_AF=0.6369;EUR_AF=0.494;SAS_AF=0.362;AA=G|||;VT=SNP
10	3899643	rs114924452	T	C	100	PASS	AC=176;AF=0.0351438;AN=5008;NS=2504;DP=19092;EAS_AF=0.0169;AMR_AF=0.0403;AFR_AF=0.0219;EUR_AF=0.0716;SAS_AF=0.0307;AA=T|||;VT=SNP
10	3899809	rs78933330	C	T	100	PASS	AC=176;AF=0.0351438;AN=5008;NS=2504;DP=19840;EAS_AF=0.0169;AMR_AF=0.0403;AFR_AF=0.0219;EUR_AF=0.0716;SAS_AF=0.0307;AA=C|||;VT=SNP
10	3900125	rs7100255	T	C	100	PASS	AC=1487;AF=0.296925;AN=5008;NS=2504;DP=16628;EAS_AF=0.375;AMR_AF=0.3602;AFR_AF=0.2935;EUR_AF=0.2495;SAS_AF=0.2249;AA=T|||;VT=SNP
10	3900509	rs57383096	A	G	100	PASS	AC=538;AF=0.107428;AN=5008;NS=2504;DP=21546;EAS_AF=0.119;AMR_AF=0.134;AFR_AF=0.1747;EUR_AF=0.0209;SAS_AF=0.0746;AA=A|||;VT=SNP
10	3901034	rs4514308	C	T	100	PASS	AC=2479;AF=0.495008;AN=5008;NS=2504;DP=15896;EAS_AF=0.4355;AMR_AF=0.5187;AFR_AF=0.5295;EUR_AF=0.5626;SAS_AF=0.4233;AA=C|||;VT=SNP
10	3901226	rs60603763	G	C	100	PASS	AC=198;AF=0.0395367;AN=5008;NS=2504;DP=11015;EAS_AF=0.0169;AMR_AF=0.0389;AFR_AF=0.0393;EUR_AF=0.0716;SAS_AF=0.0307;AA=G|||;VT=SNP
10	3903834	rs7918143	C	T	100	PASS	AC=2148;AF=0.428914;AN=5008;NS=2504;DP=15755;EAS_AF=0.5188;AMR_AF=0.3963;AFR_AF=0.2307;EUR_AF=0.4493;SAS_AF=0.6063;AA=c|||;VT=SNP
10	3904320	rs80334106	C	T	100	PASS	AC=178;AF=0.0355431;AN=5008;NS=2504;DP=19320;EAS_AF=0.0397;AMR_AF=0.049;AFR_AF=0.0287;EUR_AF=0.0447;SAS_AF=0.0215;AA=C|||;VT=SNP
10	3905115	rs10795080	G	A	100	PASS	AC=2256;AF=0.450479;AN=5008;NS=2504;DP=18489;EAS_AF=0.5952;AMR_AF=0.3991;AFR_AF=0.2375;EUR_AF=0.4523;SAS_AF=0.6237;AA=G|||;VT=SNP
10	3905188	rs10904110	G	A	100	PASS	AC=2251;AF=0.449481;AN=5008;NS=2504;DP=15709;EAS_AF=0.5952;AMR_AF=0.3991;AFR_AF=0.2337;EUR_AF=0.4523;SAS_AF=0.6237;AA=G|||;VT=SNP
10	3905321	rs10795081	G	A	100	PASS	AC=2256;AF=0.450479;AN=5008;NS=2504;DP=17290;EAS_AF=0.5952;AMR_AF=0.3991;AFR_AF=0.2375;EUR_AF=0.4523;SAS_AF=0.6237;AA=G|||;VT=SNP
10	3905714	rs7911769	G	A	100	PASS	AC=2256;AF=0.450479;AN=5008;NS=2504;DP=14805;EAS_AF=0.5952;AMR_AF=0.3991;AFR_AF=0.2375;EUR_AF=0.4523;SAS_AF=0.6237;AA=G|||;VT=SNP
10	3905883	rs7901171	T	A	100	PASS	AC=2255;AF=0.45028;AN=5008;NS=2504;DP=20613;EAS_AF=0.5942;AMR_AF=0.4006;AFR_AF=0.2368;EUR_AF=0.4523;SAS_AF=0.6237;AA=T|||;VT=SNP
10	3906070	rs10904111	G	A	100	PASS	AC=2257;AF=0.450679;AN=5008;NS=2504;DP=16018;EAS_AF=0.5942;AMR_AF=0.402;AFR_AF=0.2375;EUR_AF=0.4523;SAS_AF=0.6237;AA=G|||;VT=SNP
10	3906261	rs11252143	T	C	100	PASS	AC=1073;AF=0.214257;AN=5008;NS=2504;DP=18448;EAS_AF=0.1419;AMR_AF=0.2061;AFR_AF=0.3464;EUR_AF=0.2078;SAS_AF=0.1227;AA=T|||;VT=SNP
10	3906268	rs10795082	G	C	100	PASS	AC=2249;AF=0.449081;AN=5008;NS=2504;DP=18311;EAS_AF=0.5883;AMR_AF=0.4006;AFR_AF=0.2368;EUR_AF=0.4523;SAS_AF=0.6237;AA=C|||;VT=SNP
10	3906337	rs10795083	T	C	100	PASS	AC=2249;AF=0.449081;AN=5008;NS=2504;DP=19978;EAS_AF=0.5883;AMR_AF=0.4006;AFR_AF=0.2368;EUR_AF=0.4523;SAS_AF=0.6237;AA=C|||;VT=SNP
10	3906558	rs10751942	A	G	100	PASS	AC=2255;AF=0.45028;AN=5008;NS=2504;DP=19055;EAS_AF=0.5883;AMR_AF=0.4006;AFR_AF=0.2375;EUR_AF=0.4523;SAS_AF=0.6288;AA=G|||;VT=SNP
10	3906835	rs7905538	T	C	100	PASS	AC=2255;AF=0.45028;AN=5008;NS=2504;DP=17557;EAS_AF=0.5883;AMR_AF=0.4006;AFR_AF=0.2368;EUR_AF=0.4533;SAS_AF=0.6288;AA=C|||;VT=SNP
10	3906911	rs7902252	A	G	100	PASS	AC=2255;AF=0.45028;AN=5008;NS=2504;DP=20471;EAS_AF=0.5883;AMR_AF=0.4006;AFR_AF=0.2368;EUR_AF=0.4533;SAS_AF=0.6288;AA=G|||;VT=SNP
10	3907086	rs7905560	A	G	100	PASS	AC=2255;AF=0.45028;AN=5008;NS=2504;DP=17464;EAS_AF=0.5883;AMR_AF=0.4006;AFR_AF=0.2368;EUR_AF=0.4533;SAS_AF=0.6288;AA=G|||;VT=SNP
10	3907338	rs78298556	G	A	100	PASS	AC=158;AF=0.0315495;AN=5008;NS=2504;DP=14616;EAS_AF=0.006;AMR_AF=0.0749;AFR_AF=0.0136;EUR_AF=0.0388;SAS_AF=0.044;AA=G|||;VT=SNP
10	3907669	rs7921502	C	A	100	PASS	AC=2254;AF=0.45008;AN=5008;NS=2504;DP=16780;EAS_AF=0.5883;AMR_AF=0.4006;AFR_AF=0.2368;EUR_AF=0.4523;SAS_AF=0.6288;AA=C|||;VT=SNP
10	3907819	rs12414185	A	T	100	PASS	AC=1052;AF=0.210064;AN=5008;NS=2504;DP=18589;EAS_AF=0.1419;AMR_AF=0.2061;AFR_AF=0.3343;EUR_AF=0.2068;SAS_AF=0.1186;AA=A|||;VT=SNP
10	3908778	rs77905334	G	T	100	PASS	AC=158;AF=0.0315495;AN=5008;NS=2504;DP=22602;EAS_AF=0.006;AMR_AF=0.0749;AFR_AF=0.0136;EUR_AF=0.0388;SAS_AF=0.044;AA=G|||;VT=SNP
10	3908942	rs10904112	A	C	100	PASS	AC=2284;AF=0.45607;AN=5008;NS=2504;DP=22160;EAS_AF=0.5883;AMR_AF=0.4035;AFR_AF=0.2557;EUR_AF=0.4563;SAS_AF=0.6278;AA=C|||;VT=SNP
10	3909978	rs10904113	A	G	100	PASS	AC=276;AF=0.0551118;AN=5008;NS=2504;DP=21364;EAS_AF=0.0873;AMR_AF=0.0764;AFR_AF=0.0378;EUR_AF=0.0388;SAS_AF=0.047;AA=A|||;VT=SNP
10	3910198	rs4881226	C	A	100	PASS	AC=2308;AF=0.460863;AN=5008;NS=2504;DP=18875;EAS_AF=0.5446;AMR_AF=0.4438;AFR_AF=0.2852;EUR_AF=0.4573;SAS_AF=0.6278;AA=A|||;VT=SNP
10	3910816	rs11252145	C	T	100	PASS	AC=2174;AF=0.434105;AN=5008;NS=2504;DP=20501;EAS_AF=0.5079;AMR_AF=0.3977;AFR_AF=0.2375;EUR_AF=0.4573;SAS_AF=0.6258;AA=C|||;VT=SNP
10	3910894	rs4604781	G	A	100	PASS	AC=3837;AF=0.766174;AN=5008;NS=2504;DP=18942;EAS_AF=0.8562;AMR_AF=0.7954;AFR_AF=0.5734;EUR_AF=0.7982;SAS_AF=0.8804;AA=A|||;VT=SNP
10	3911918	rs1570942	C	G	100	PASS	AC=3689;AF=0.736621;AN=5008;NS=2504;DP=18359;EAS_AF=0.8214;AMR_AF=0.7608;AFR_AF=0.5477;EUR_AF=0.7634;SAS_AF=0.8599;AA=G|||;VT=SNP
10	3912120	rs117804235	G	A	100	PASS	AC=145;AF=0.0289537;AN=5008;NS=2504;DP=17525;EAS_AF=0.0387;AMR_AF=0.0346;AFR_AF=0.0197;EUR_AF=0.0348;SAS_AF=0.0215;AA=G|||;VT=SNP
10	3913700	rs6601770	C	T	100	PASS	AC=3821;AF=0.762979;AN=5008;NS=2504;DP=18673;EAS_AF=0.8611;AMR_AF=0.7939;AFR_AF=0.5582;EUR_AF=0.7982;SAS_AF=0.8804;AA=T|||;VT=SNP
10	3913834	rs11252146	T	C	100	PASS	AC=1130;AF=0.225639;AN=5008;NS=2504;DP=18042;EAS_AF=0.1399;AMR_AF=0.2046;AFR_AF=0.3941;EUR_AF=0.2078;SAS_AF=0.1196;AA=T|||;VT=SNP
10	3914828	rs12775093	C	T	100	PASS	AC=951;AF=0.189896;AN=5008;NS=2504;DP=16513;EAS_AF=0.1885;AMR_AF=0.232;AFR_AF=0.1354;EUR_AF=0.2565;SAS_AF=0.1667;AA=C|||;VT=SNP
10	3914986	rs11252147	C	A	100	PASS	AC=2173;AF=0.433906;AN=5008;NS=2504;DP=19122;EAS_AF=0.5089;AMR_AF=0.3963;AFR_AF=0.233;EUR_AF=0.4513;SAS_AF=0.637;AA=C|||;VT=SNP
10	3915501	rs6601771	T	G	100	PASS	AC=3347;AF=0.668331;AN=5008;NS=2504;DP=17777;EAS_AF=0.6488;AMR_AF=0.5994;AFR_AF=0.6664;EUR_AF=0.66;SAS_AF=0.7485;AA=T|||;VT=SNP
10	3916682	rs12357722	C	A	100	PASS	AC=2173;AF=0.433906;AN=5008;NS=2504;DP=16714;EAS_AF=0.5089;AMR_AF=0.3963;AFR_AF=0.233;EUR_AF=0.4503;SAS_AF=0.638;AA=C|||;VT=SNP
10	3917236	rs80043621	C	T	100	PASS	AC=123;AF=0.0245607;AN=5008;NS=2504;DP=20212;EAS_AF=0.0387;AMR_AF=0.036;AFR_AF=0.0015;EUR_AF=0.0358;SAS_AF=0.0215;AA=C|||;VT=SNP
10	3917237	rs11252148	G	A	100	PASS	AC=2177;AF=0.434704;AN=5008;NS=2504;DP=20195;EAS_AF=0.5089;AMR_AF=0.3963;AFR_AF=0.236;EUR_AF=0.4503;SAS_AF=0.638;AA=G|||;VT=SNP
10	3917341	rs117143778	A	G	100	PASS	AC=166;AF=0.033147;AN=5008;NS=2504;DP=19506;EAS_AF=0.0417;AMR_AF=0.0922;AFR_AF=0.0023;EUR_AF=0.0358;SAS_AF=0.0215;AA=A|||;VT=SNP
10	3917353	rs10904114	A	G	100	PASS	AC=933;AF=0.186302;AN=5008;NS=2504;DP=19182;EAS_AF=0.1885;AMR_AF=0.232;AFR_AF=0.121;EUR_AF=0.2575;SAS_AF=0.1667;AA=G|||;VT=SNP
10	3917602	rs6601773	A	G	100	PASS	AC=2649;AF=0.528954;AN=5008;NS=2504;DP=21763;EAS_AF=0.5893;AMR_AF=0.5403;AFR_AF=0.3986;EUR_AF=0.501;SAS_AF=0.6636;AA=G|||;VT=SNP
10	3917693	rs12049718	C	A	100	PASS	AC=855;AF=0.170727;AN=5008;NS=2504;DP=21123;EAS_AF=0.1875;AMR_AF=0.2305;AFR_AF=0.0643;EUR_AF=0.2565;SAS_AF=0.1667;AA=C|||;VT=SNP
10	3918174	rs10904115	T	G	100	PASS	AC=2649;AF=0.528954;AN=5008;NS=2504;DP=17413;EAS_AF=0.5893;AMR_AF=0.5403;AFR_AF=0.3986;EUR_AF=0.501;SAS_AF=0.6636;AA=G|||;VT=SNP
10	3918469	rs12267583	A	G	100	PASS	AC=2180;AF=0.435304;AN=5008;NS=2504;DP=17558;EAS_AF=0.5099;AMR_AF=0.3963;AFR_AF=0.233;EUR_AF=0.4563;SAS_AF=0.638;AA=A|||;VT=SNP
10	3918640	rs943029	T	C	100	PASS	AC=1251;AF=0.2498;AN=5008;NS=2504;DP=17233;EAS_AF=0.2718;AMR_AF=0.2579;AFR_AF=0.2088;EUR_AF=0.2982;SAS_AF=0.227;AA=T|||;VT=SNP
10	3919001	rs7915947	C	T	100	PASS	AC=2182;AF=0.435703;AN=5008;NS=2504;DP=17895;EAS_AF=0.5099;AMR_AF=0.3963;AFR_AF=0.233;EUR_AF=0.4573;SAS_AF=0.6391;AA=C|||;VT=SNP
10	3919071	rs7918233	G	A	100	PASS	AC=2182;AF=0.435703;AN=5008;NS=2504;DP=19574;EAS_AF=0.5099;AMR_AF=0.3963;AFR_AF=0.233;EUR_AF=0.4573;SAS_AF=0.6391;AA=G|||;VT=SNP
10	3919081	rs7918238	G	A	100	PASS	AC=2185;AF=0.436302;AN=5008;NS=2504;DP=19705;EAS_AF=0.5099;AMR_AF=0.3963;AFR_AF=0.233;EUR_AF=0.4602;SAS_AF=0.6391;AA=G|||;VT=SNP
10	3919243	rs10795084	G	C	100	PASS	AC=1310;AF=0.261581;AN=5008;NS=2504;DP=19250;EAS_AF=0.2708;AMR_AF=0.2622;AFR_AF=0.2519;EUR_AF=0.2982;SAS_AF=0.227;AA=G|||;VT=SNP
10	3919765	rs10904116	T	C	100	PASS	AC=2182;AF=0.435703;AN=5008;NS=2504;DP=19043;EAS_AF=0.5109;AMR_AF=0.3963;AFR_AF=0.233;EUR_AF=0.4573;SAS_AF=0.638;AA=C|||;VT=SNP
10	3920467	rs139557686	G	A	100	PASS	AC=166;AF=0.033147;AN=5008;NS=2504;DP=15894;EAS_AF=0.0417;AMR_AF=0.0922;AFR_AF=0.0023;EUR_AF=0.0358;SAS_AF=0.0215;AA=G|||;VT=SNP
10	3920586	rs10904117	G	T	100	PASS	AC=191;AF=0.038139;AN=5008;NS=2504;DP=14501;EAS_AF=0.0833;AMR_AF=0.0216;AFR_AF=0.0038;EUR_AF=0.0408;SAS_AF=0.047;AA=G|||;VT=SNP
10	3920602	rs9783264	G	C	100	PASS	AC=1087;AF=0.217053;AN=5008;NS=2504;DP=14822;EAS_AF=0.1399;AMR_AF=0.2003;AFR_AF=0.3775;EUR_AF=0.1998;SAS_AF=0.1094;AA=G|||;VT=SNP
10	3920681	rs10904118	A	G	100	PASS	AC=2181;AF=0.435503;AN=5008;NS=2504;DP=14558;EAS_AF=0.5099;AMR_AF=0.3963;AFR_AF=0.233;EUR_AF=0.4573;SAS_AF=0.638;AA=G|||;VT=SNP
10	3920818	rs2094179	G	A	100	PASS	AC=277;AF=0.0553115;AN=5008;NS=2504;DP=18700;EAS_AF=0.0833;AMR_AF=0.0259;AFR_AF=0.0522;EUR_AF=0.0467;SAS_AF=0.0603;AA=A|||;VT=SNP
10	3921082	rs943034	T	C	100	PASS	AC=1319;AF=0.263379;AN=5008;NS=2504;DP=17127;EAS_AF=0.3085;AMR_AF=0.3026;AFR_AF=0.2012;EUR_AF=0.3042;SAS_AF=0.2311;AA=T|||;VT=SNP
10	3921137	rs729440	T	C	100	PASS	AC=1088;AF=0.217252;AN=5008;NS=2504;DP=17261;EAS_AF=0.1399;AMR_AF=0.2003;AFR_AF=0.3767;EUR_AF=0.2018;SAS_AF=0.1094;AA=T|||;VT=SNP
10	3923486	rs117374259	T	G	100	PASS	AC=165;AF=0.0329473;AN=5008;NS=2504;DP=17311;EAS_AF=0.0417;AMR_AF=0.0922;AFR_AF=0.0023;EUR_AF=0.0348;SAS_AF=0.0215;AA=T|||;VT=SNP
10	3923656	rs11252151	C	T	100	PASS	AC=3110;AF=0.621006;AN=5008;NS=2504;DP=19111;EAS_AF=0.6974;AMR_AF=0.6282;AFR_AF=0.3585;EUR_AF=0.7087;SAS_AF=0.8016;AA=C|||;VT=SNP
10	3924328	rs10904119	C	A	100	PASS	AC=193;AF=0.0385383;AN=5008;NS=2504;DP=20991;EAS_AF=0.0833;AMR_AF=0.0231;AFR_AF=0.0038;EUR_AF=0.0408;SAS_AF=0.0481;AA=C|||;VT=SNP
10	3924383	rs4881228	T	C	100	PASS	AC=166;AF=0.033147;AN=5008;NS=2504;DP=22787;EAS_AF=0.0417;AMR_AF=0.0937;AFR_AF=0.0023;EUR_AF=0.0348;SAS_AF=0.0215;AA=T|||;VT=SNP
10	3924743	rs11252152	C	T	100	PASS	AC=192;AF=0.0383387;AN=5008;NS=2504;DP=17918;EAS_AF=0.0833;AMR_AF=0.0216;AFR_AF=0.0038;EUR_AF=0.0408;SAS_AF=0.0481;AA=C|||;VT=SNP
10	3925238	rs10904120	G	A	100	PASS	AC=2177;AF=0.434704;AN=5008;NS=2504;DP=19917;EAS_AF=0.504;AMR_AF=0.3948;AFR_AF=0.2352;EUR_AF=0.4503;SAS_AF=0.6452;AA=G|||;VT=SNP
10	3925728	rs3932533	A	G	100	PASS	AC=3130;AF=0.625;AN=5008;NS=2504;DP=24733;EAS_AF=0.6974;AMR_AF=0.6282;AFR_AF=0.3729;EUR_AF=0.7097;SAS_AF=0.8016;AA=A|||;VT=SNP
10	3925729	rs4242763	T	C	100	PASS	AC=299;AF=0.0597045;AN=5008;NS=2504;DP=24530;EAS_AF=0.0417;AMR_AF=0.0994;AFR_AF=0.0983;EUR_AF=0.0348;SAS_AF=0.0235;AA=T|||;VT=SNP
10	3925957	rs150498816	A	G	100	PASS	AC=563;AF=0.11242;AN=5008;NS=2504;DP=19825;EAS_AF=0.1399;AMR_AF=0.1354;AFR_AF=0.143;EUR_AF=0.0676;SAS_AF=0.0726;AA=A|||;VT=SNP
10	3926536	rs11252155	C	T	100	PASS	AC=268;AF=0.0535144;AN=5008;NS=2504;DP=18015;EAS_AF=0.0843;AMR_AF=0.0259;AFR_AF=0.0499;EUR_AF=0.0388;SAS_AF=0.0613;AA=C|||;VT=SNP
10	3926646	rs12772876	A	G	100	PASS	AC=3386;AF=0.676118;AN=5008;NS=2504;DP=20357;EAS_AF=0.7381;AMR_AF=0.7291;AFR_AF=0.438;EUR_AF=0.7465;SAS_AF=0.8241;AA=G|||;VT=SNP
10	3926818	rs74370947	A	T	100	PASS	AC=167;AF=0.0333466;AN=5008;NS=2504;DP=18423;EAS_AF=0.0417;AMR_AF=0.0951;AFR_AF=0.0023;EUR_AF=0.0348;SAS_AF=0.0215;AA=A|||;VT=SNP
10	3926920	rs12771235	G	A	100	PASS	AC=3087;AF=0.616414;AN=5008;NS=2504;DP=19081;EAS_AF=0.6954;AMR_AF=0.6254;AFR_AF=0.3419;EUR_AF=0.7117;SAS_AF=0.8016;AA=G|||;VT=SNP
10	3927451	rs7075364	C	T	100	PASS	AC=3033;AF=0.605631;AN=5008;NS=2504;DP=18855;EAS_AF=0.6935;AMR_AF=0.6239;AFR_AF=0.3192;EUR_AF=0.6948;SAS_AF=0.7975;AA=C|||;VT=SNP
10	3927988	rs10904121	C	T	100	PASS	AC=191;AF=0.038139;AN=5008;NS=2504;DP=18874;EAS_AF=0.0833;AMR_AF=0.0216;AFR_AF=0.0045;EUR_AF=0.0388;SAS_AF=0.0481;AA=C|||;VT=SNP
10	3928287	rs17135941	A	G	100	PASS	AC=406;AF=0.0810703;AN=5008;NS=2504;DP=11594;EAS_AF=0.123;AMR_AF=0.0994;AFR_AF=0.1059;EUR_AF=0.0348;SAS_AF=0.0389;AA=a|||;VT=SNP
10	3928372	rs114205980	T	C	100	PASS	AC=233;AF=0.0465256;AN=5008;NS=2504;DP=9575;EAS_AF=0.0476;AMR_AF=0.0951;AFR_AF=0.0378;EUR_AF=0.0348;SAS_AF=0.0348;AA=T|||;VT=SNP
10	3928464	rs11252157	C	A	100	PASS	AC=1200;AF=0.239617;AN=5008;NS=2504;DP=8350;EAS_AF=0.2312;AMR_AF=0.3401;AFR_AF=0.1717;EUR_AF=0.3101;SAS_AF=0.1963;AA=A|||;VT=SNP
10	3928528	rs7903926	G	C	100	PASS	AC=2379;AF=0.47504;AN=5008;NS=2504;DP=10006;EAS_AF=0.5437;AMR_AF=0.4942;AFR_AF=0.3238;EUR_AF=0.4662;SAS_AF=0.6043;AA=G|||;VT=SNP
10	3928657	rs11252158	T	C	100	PASS	AC=1387;AF=0.276957;AN=5008;NS=2504;DP=11208;EAS_AF=0.2212;AMR_AF=0.3357;AFR_AF=0.3964;EUR_AF=0.2644;SAS_AF=0.1442;AA=T|||;VT=SNP
10	3928995	rs12240700	C	T	100	PASS	AC=820;AF=0.163738;AN=5008;NS=2504;DP=17809;EAS_AF=0.0198;AMR_AF=0.1182;AFR_AF=0.3139;EUR_AF=0.2117;SAS_AF=0.092;AA=C|||;VT=SNP
10	3929075	rs10904122	G	A	100	PASS	AC=188;AF=0.0375399;AN=5008;NS=2504;DP=18477;EAS_AF=0.0823;AMR_AF=0.0216;AFR_AF=0.0038;EUR_AF=0.0378;SAS_AF=0.0481;AA=G|||;VT=SNP
10	3929526	rs10795086	T	C	100	PASS	AC=2738;AF=0.546725;AN=5008;NS=2504;DP=18350;EAS_AF=0.3294;AMR_AF=0.6383;AFR_AF=0.5749;EUR_AF=0.7594;SAS_AF=0.4489;AA=T|||;VT=SNP
10	3929820	rs4881229	T	A	100	PASS	AC=1353;AF=0.270168;AN=5008;NS=2504;DP=17045;EAS_AF=0.4236;AMR_AF=0.1556;AFR_AF=0.1725;EUR_AF=0.1551;SAS_AF=0.4438;AA=T|||;VT=SNP
10	3930326	rs10795087	C	T	100	PASS	AC=3000;AF=0.599042;AN=5008;NS=2504;DP=20238;EAS_AF=0.4127;AMR_AF=0.6643;AFR_AF=0.6316;EUR_AF=0.7972;SAS_AF=0.4969;AA=C|||;VT=SNP
10	3930424	rs10795088	A	G	100	PASS	AC=3001;AF=0.599241;AN=5008;NS=2504;DP=21371;EAS_AF=0.4127;AMR_AF=0.6643;AFR_AF=0.6316;EUR_AF=0.7972;SAS_AF=0.498;AA=A|||;VT=SNP
10	3930571	rs17135945	T	C	100	PASS	AC=290;AF=0.0579073;AN=5008;NS=2504;DP=17016;EAS_AF=0.0427;AMR_AF=0.0965;AFR_AF=0.084;EUR_AF=0.0368;SAS_AF=0.0327;AA=T|||;VT=SNP
10	3931196	rs6601775	C	A	100	PASS	AC=2998;AF=0.598642;AN=5008;NS=2504;DP=15506;EAS_AF=0.4147;AMR_AF=0.6643;AFR_AF=0.6286;EUR_AF=0.7972;SAS_AF=0.4969;AA=C|||;VT=SNP
10	3931326	rs7917039	G	A	100	PASS	AC=3000;AF=0.599042;AN=5008;NS=2504;DP=16624;EAS_AF=0.4137;AMR_AF=0.6643;AFR_AF=0.6316;EUR_AF=0.7962;SAS_AF=0.4969;AA=G|||;VT=SNP
10	3931524	rs10904123	G	C	100	PASS	AC=1682;AF=0.335863;AN=5008;NS=2504;DP=14900;EAS_AF=0.1379;AMR_AF=0.3948;AFR_AF=0.3737;EUR_AF=0.493;SAS_AF=0.2853;AA=G|||;VT=SNP
10	3931840	rs10795089	G	A	100	PASS	AC=2997;AF=0.598442;AN=5008;NS=2504;DP=16192;EAS_AF=0.4117;AMR_AF=0.6643;AFR_AF=0.6301;EUR_AF=0.7972;SAS_AF=0.4969;AA=A|||;VT=SNP
10	3931878	rs11252162	C	T	100	PASS	AC=990;AF=0.197684;AN=5008;NS=2504;DP=15376;EAS_AF=0.1935;AMR_AF=0.2435;AFR_AF=0.1505;EUR_AF=0.2664;SAS_AF=0.1626;AA=C|||;VT=SNP
10	3931904	rs10904124	C	T	100	PASS	AC=2997;AF=0.598442;AN=5008;NS=2504;DP=15299;EAS_AF=0.4117;AMR_AF=0.6643;AFR_AF=0.6301;EUR_AF=0.7972;SAS_AF=0.4969;AA=T|||;VT=SNP
10	3932025	rs10904126	C	A	100	PASS	AC=2997;AF=0.598442;AN=5008;NS=2504;DP=17467;EAS_AF=0.4117;AMR_AF=0.6643;AFR_AF=0.6301;EUR_AF=0.7972;SAS_AF=0.4969;AA=C|||;VT=SNP
10	3932360	rs5020527	A	G	100	PASS	AC=2999;AF=0.598842;AN=5008;NS=2504;DP=18344;EAS_AF=0.4137;AMR_AF=0.6643;AFR_AF=0.6301;EUR_AF=0.7972;SAS_AF=0.4969;AA=G|||;VT=SNP
10	3932397	rs11252163	T	A	100	PASS	AC=849;AF=0.169529;AN=5008;NS=2504;DP=18349;EAS_AF=0.1161;AMR_AF=0.2738;AFR_AF=0.0688;EUR_AF=0.2664;SAS_AF=0.1871;AA=T|||;VT=SNP
10	3932531	rs17251434	A	G	100	PASS	AC=1533;AF=0.30611;AN=5008;NS=2504;DP=18866;EAS_AF=0.1369;AMR_AF=0.3444;AFR_AF=0.4191;EUR_AF=0.3559;SAS_AF=0.2495;AA=A|||;VT=SNP
10	3932606	rs4394730	C	T	100	PASS	AC=3001;AF=0.599241;AN=5008;NS=2504;DP=16856;EAS_AF=0.4137;AMR_AF=0.6643;AFR_AF=0.6316;EUR_AF=0.7972;SAS_AF=0.4969;AA=c|||;VT=SNP
10	3932870	rs12412574	T	C	100	PASS	AC=1502;AF=0.29992;AN=5008;NS=2504;DP=18140;EAS_AF=0.2381;AMR_AF=0.3919;AFR_AF=0.2405;EUR_AF=0.4414;SAS_AF=0.2331;AA=T|||;VT=SNP
10	3933171	rs7911268	A	G	100	PASS	AC=3314;AF=0.661741;AN=5008;NS=2504;DP=17625;EAS_AF=0.4702;AMR_AF=0.7637;AFR_AF=0.7201;EUR_AF=0.834;SAS_AF=0.5307;AA=A|||;VT=SNP
10	3933404	rs10795090	T	C	100	PASS	AC=3314;AF=0.661741;AN=5008;NS=2504;DP=19189;EAS_AF=0.4702;AMR_AF=0.7637;AFR_AF=0.7194;EUR_AF=0.832;SAS_AF=0.5337;AA=C|||;VT=SNP
10	3934379	rs11252165	T	A	100	PASS	AC=187;AF=0.0373403;AN=5008;NS=2504;DP=17893;EAS_AF=0.0813;AMR_AF=0.0216;AFR_AF=0.0038;EUR_AF=0.0378;SAS_AF=0.0481;AA=T|||;VT=SNP
10	3934490	rs11252167	G	C	100	PASS	AC=1631;AF=0.325679;AN=5008;NS=2504;DP=19972;EAS_AF=0.1379;AMR_AF=0.389;AFR_AF=0.3389;EUR_AF=0.492;SAS_AF=0.2853;AA=G|||;VT=SNP
10	3934526	rs10795091	C	T	100	PASS	AC=3309;AF=0.660743;AN=5008;NS=2504;DP=19373;EAS_AF=0.4702;AMR_AF=0.7622;AFR_AF=0.7163;EUR_AF=0.834;SAS_AF=0.5317;AA=C|||;VT=SNP
10	3934581	rs10795092	G	T	100	PASS	AC=3310;AF=0.660942;AN=5008;NS=2504;DP=18577;EAS_AF=0.4702;AMR_AF=0.7622;AFR_AF=0.7163;EUR_AF=0.834;SAS_AF=0.5327;AA=G|||;VT=SNP
10	3934846	rs76168616	G	A	100	PASS	AC=187;AF=0.0373403;AN=5008;NS=2504;DP=21335;EAS_AF=0.0813;AMR_AF=0.0216;AFR_AF=0.0038;EUR_AF=0.0378;SAS_AF=0.0481;AA=G|||;VT=SNP
10	3935402	rs11252168	A	G	100	PASS	AC=1015;AF=0.202676;AN=5008;NS=2504;DP=18789;EAS_AF=0.1954;AMR_AF=0.2406;AFR_AF=0.1679;EUR_AF=0.2664;SAS_AF=0.1646;AA=A|||;VT=SNP
10	3935589	rs11252169	T	G	100	PASS	AC=1054;AF=0.210463;AN=5008;NS=2504;DP=16142;EAS_AF=0.1726;AMR_AF=0.3646;AFR_AF=0.0908;EUR_AF=0.2972;SAS_AF=0.2127;AA=T|||;VT=SNP
10	3935887	rs943024	C	G	100	PASS	AC=3377;AF=0.674321;AN=5008;NS=2504;DP=17091;EAS_AF=0.4702;AMR_AF=0.7666;AFR_AF=0.7625;EUR_AF=0.834;SAS_AF=0.5358;AA=C|||;VT=SNP
10	3935933	rs943025	T	C	100	PASS	AC=3271;AF=0.653155;AN=5008;NS=2504;DP=17449;EAS_AF=0.4702;AMR_AF=0.7622;AFR_AF=0.6853;EUR_AF=0.833;SAS_AF=0.5358;AA=T|||;VT=SNP
10	3935964	rs943026	A	G	100	PASS	AC=3270;AF=0.652955;AN=5008;NS=2504;DP=16665;EAS_AF=0.4683;AMR_AF=0.7622;AFR_AF=0.6861;EUR_AF=0.833;SAS_AF=0.5358;AA=G|||;VT=SNP
10	3937537	rs10904127	G	C	100	PASS	AC=1431;AF=0.285743;AN=5008;NS=2504;DP=8346;EAS_AF=0.1716;AMR_AF=0.3372;AFR_AF=0.3306;EUR_AF=0.3429;SAS_AF=0.2474;AA=G|||;VT=SNP
10	3937966	rs12415433	G	T	100	PASS	AC=552;AF=0.110224;AN=5008;NS=2504;DP=16320;EAS_AF=0.1786;AMR_AF=0.1801;AFR_AF=0.1195;EUR_AF=0.0388;SAS_AF=0.0511;AA=G|||;VT=SNP
10	3938370	rs11252171	G	A	100	PASS	AC=643;AF=0.128395;AN=5008;NS=2504;DP=20107;EAS_AF=0.1617;AMR_AF=0.1427;AFR_AF=0.171;EUR_AF=0.0646;SAS_AF=0.092;AA=G|||;VT=SNP
10	3938695	rs2148192	T	G	100	PASS	AC=1663;AF=0.332069;AN=5008;NS=2504;DP=21012;EAS_AF=0.4107;AMR_AF=0.2507;AFR_AF=0.1415;EUR_AF=0.3688;SAS_AF=0.5286;AA=T|||;VT=SNP
10	3938771	rs2148193	G	A	100	PASS	AC=1662;AF=0.331869;AN=5008;NS=2504;DP=20275;EAS_AF=0.4107;AMR_AF=0.2493;AFR_AF=0.1415;EUR_AF=0.3688;SAS_AF=0.5286;AA=G|||;VT=SNP
10	3939516	rs11252172	G	A	100	PASS	AC=1421;AF=0.283746;AN=5008;NS=2504;DP=18516;EAS_AF=0.3383;AMR_AF=0.3343;AFR_AF=0.4561;EUR_AF=0.1044;SAS_AF=0.1431;AA=A|||;VT=SNP
10	3939543	rs11252173	A	G	100	PASS	AC=1421;AF=0.283746;AN=5008;NS=2504;DP=18675;EAS_AF=0.3383;AMR_AF=0.3343;AFR_AF=0.4561;EUR_AF=0.1044;SAS_AF=0.1431;AA=G|||;VT=SNP
10	3939728	rs10795093	C	T	100	PASS	AC=1422;AF=0.283946;AN=5008;NS=2504;DP=16464;EAS_AF=0.3383;AMR_AF=0.3343;AFR_AF=0.4561;EUR_AF=0.1054;SAS_AF=0.1431;AA=C|||;VT=SNP
10	3939916	rs4881230	A	G	100	PASS	AC=3207;AF=0.640375;AN=5008;NS=2504;DP=15453;EAS_AF=0.6627;AMR_AF=0.5893;AFR_AF=0.4705;EUR_AF=0.7117;SAS_AF=0.8098;AA=A|||;VT=SNP
10	3939951	rs11252174	T	A	100	PASS	AC=288;AF=0.057508;AN=5008;NS=2504;DP=15513;EAS_AF=0.0675;AMR_AF=0.0951;AFR_AF=0.0764;EUR_AF=0.0298;SAS_AF=0.0235;AA=T|||;VT=SNP
10	3940063	rs7902593	C	T	100	PASS	AC=3534;AF=0.705671;AN=5008;NS=2504;DP=15865;EAS_AF=0.6617;AMR_AF=0.6657;AFR_AF=0.5053;EUR_AF=0.8956;SAS_AF=0.8548;AA=C|||;VT=SNP
10	3940263	rs10795094	A	G	100	PASS	AC=1429;AF=0.285343;AN=5008;NS=2504;DP=19617;EAS_AF=0.3323;AMR_AF=0.3329;AFR_AF=0.4576;EUR_AF=0.1044;SAS_AF=0.1564;AA=A|||;VT=SNP
10	3940373	rs12257518	G	A	100	PASS	AC=587;AF=0.117212;AN=5008;NS=2504;DP=16860;EAS_AF=0.1736;AMR_AF=0.2104;AFR_AF=0.1331;EUR_AF=0.0388;SAS_AF=0.0521;AA=G|||;VT=SNP
10	3940427	rs10904128	G	C	100	PASS	AC=1415;AF=0.282548;AN=5008;NS=2504;DP=15200;EAS_AF=0.3115;AMR_AF=0.3415;AFR_AF=0.4592;EUR_AF=0.1044;SAS_AF=0.1554;AA=C|||;VT=SNP
10	3940545	rs55863175	G	A	100	PASS	AC=562;AF=0.11222;AN=5008;NS=2504;DP=13952;EAS_AF=0.0843;AMR_AF=0.1254;AFR_AF=0.1694;EUR_AF=0.0636;SAS_AF=0.1043;AA=G|||;VT=SNP
10	3940618	rs10795095	C	T	100	PASS	AC=1413;AF=0.282149;AN=5008;NS=2504;DP=14222;EAS_AF=0.3105;AMR_AF=0.3429;AFR_AF=0.4576;EUR_AF=0.1044;SAS_AF=0.1554;AA=C|||;VT=SNP
10	3940706	rs10795096	T	C	100	PASS	AC=1409;AF=0.28135;AN=5008;NS=2504;DP=10868;EAS_AF=0.3115;AMR_AF=0.3401;AFR_AF=0.4554;EUR_AF=0.1044;SAS_AF=0.1554;AA=t|||;VT=SNP
10	3941198	rs76068735	T	C	100	PASS	AC=323;AF=0.0644968;AN=5008;NS=2504;DP=14813;EAS_AF=0.0655;AMR_AF=0.121;AFR_AF=0.09;EUR_AF=0.0298;SAS_AF=0.0245;AA=T|||;VT=SNP
10	3941340	rs11252178	C	T	100	PASS	AC=603;AF=0.120407;AN=5008;NS=2504;DP=14971;EAS_AF=0.1716;AMR_AF=0.2104;AFR_AF=0.149;EUR_AF=0.0398;SAS_AF=0.0481;AA=C|||;VT=SNP
10	3942527	rs7088249	C	T	100	PASS	AC=1677;AF=0.334864;AN=5008;NS=2504;DP=16703;EAS_AF=0.4226;AMR_AF=0.2478;AFR_AF=0.1445;EUR_AF=0.3708;SAS_AF=0.5266;AA=C|||;VT=SNP
10	3942756	rs10795097	C	T	100	PASS	AC=2785;AF=0.55611;AN=5008;NS=2504;DP=18259;EAS_AF=0.5;AMR_AF=0.6729;AFR_AF=0.7466;EUR_AF=0.4443;SAS_AF=0.3885;AA=T|||;VT=SNP
10	3943142	rs7358215	G	A	100	PASS	AC=2063;AF=0.411941;AN=5008;NS=2504;DP=18091;EAS_AF=0.3591;AMR_AF=0.5403;AFR_AF=0.5023;EUR_AF=0.3817;SAS_AF=0.2843;AA=A|||;VT=SNP
10	3943217	rs7900884	A	G	100	PASS	AC=1797;AF=0.358826;AN=5008;NS=2504;DP=17483;EAS_AF=0.502;AMR_AF=0.2507;AFR_AF=0.1452;EUR_AF=0.3698;SAS_AF=0.5654;AA=A|||;VT=SNP
10	3943504	rs7076360	A	G	100	PASS	AC=3246;AF=0.648163;AN=5008;NS=2504;DP=20462;EAS_AF=0.5774;AMR_AF=0.7507;AFR_AF=0.7897;EUR_AF=0.6312;SAS_AF=0.4744;AA=G|||;VT=SNP
10	3943508	rs7080086	T	C	100	PASS	AC=2136;AF=0.426518;AN=5008;NS=2504;DP=20416;EAS_AF=0.254;AMR_AF=0.5288;AFR_AF=0.4909;EUR_AF=0.5557;SAS_AF=0.3119;AA=T|||;VT=SNP
10	3943627	rs12263883	G	A	100	PASS	AC=1759;AF=0.351238;AN=5008;NS=2504;DP=18587;EAS_AF=0.3899;AMR_AF=0.4179;AFR_AF=0.4175;EUR_AF=0.2922;SAS_AF=0.2352;AA=G|||;VT=SNP
10	3943749	rs7076800	A	T	100	PASS	AC=2797;AF=0.558506;AN=5008;NS=2504;DP=19253;EAS_AF=0.499;AMR_AF=0.6744;AFR_AF=0.7466;EUR_AF=0.4493;SAS_AF=0.3957;AA=T|||;VT=SNP
10	3943763	rs7092293	G	A	100	PASS	AC=2811;AF=0.561302;AN=5008;NS=2504;DP=19346;EAS_AF=0.499;AMR_AF=0.6744;AFR_AF=0.7572;EUR_AF=0.4493;SAS_AF=0.3957;AA=G|||;VT=SNP
10	3944167	rs4881231	G	A	100	PASS	AC=4249;AF=0.848442;AN=5008;NS=2504;DP=21565;EAS_AF=0.8155;AMR_AF=0.8905;AFR_AF=0.6838;EUR_AF=0.9831;SAS_AF=0.9366;AA=A|||;VT=SNP
10	3944404	rs66572277	A	G	100	PASS	AC=992;AF=0.198083;AN=5008;NS=2504;DP=20281;EAS_AF=0.1845;AMR_AF=0.1787;AFR_AF=0.2806;EUR_AF=0.2008;SAS_AF=0.1115;AA=A|||;VT=SNP
10	3945053	rs7917483	A	G	100	PASS	AC=2737;AF=0.546526;AN=5008;NS=2504;DP=18022;EAS_AF=0.3929;AMR_AF=0.6556;AFR_AF=0.6415;EUR_AF=0.6213;SAS_AF=0.4223;AA=G|||;VT=SNP
10	3945400	rs4881232	A	C	100	PASS	AC=2229;AF=0.445088;AN=5008;NS=2504;DP=15734;EAS_AF=0.3929;AMR_AF=0.5677;AFR_AF=0.469;EUR_AF=0.4414;SAS_AF=0.3834;AA=A|||;VT=SNP
10	3945485	rs4880637	A	C	100	PASS	AC=2229;AF=0.445088;AN=5008;NS=2504;DP=14325;EAS_AF=0.3929;AMR_AF=0.5677;AFR_AF=0.469;EUR_AF=0.4414;SAS_AF=0.3834;AA=A|||;VT=SNP
10	3945981	rs10904131	A	G	100	PASS	AC=2734;AF=0.545927;AN=5008;NS=2504;DP=12798;EAS_AF=0.3929;AMR_AF=0.6556;AFR_AF=0.6384;EUR_AF=0.6213;SAS_AF=0.4233;AA=G|||;VT=SNP
10	3946102	rs10795098	T	G	100	PASS	AC=2903;AF=0.579673;AN=5008;NS=2504;DP=16271;EAS_AF=0.4722;AMR_AF=0.6585;AFR_AF=0.6755;EUR_AF=0.6233;SAS_AF=0.4601;AA=G|||;VT=SNP
10	3946311	rs11252179	G	A	100	PASS	AC=432;AF=0.086262;AN=5008;NS=2504;DP=18581;EAS_AF=0.1389;AMR_AF=0.1124;AFR_AF=0.0401;EUR_AF=0.0616;SAS_AF=0.1012;AA=G|||;VT=SNP
10	3946467	rs10736980	A	C	100	PASS	AC=2869;AF=0.572883;AN=5008;NS=2504;DP=19504;EAS_AF=0.3909;AMR_AF=0.6571;AFR_AF=0.7648;EUR_AF=0.6044;SAS_AF=0.409;AA=C|||;VT=SNP
10	3946505	rs10751943	T	C	100	PASS	AC=2821;AF=0.563299;AN=5008;NS=2504;DP=19158;EAS_AF=0.3909;AMR_AF=0.6571;AFR_AF=0.7262;EUR_AF=0.6044;SAS_AF=0.4121;AA=C|||;VT=SNP
10	3946610	rs10732922	T	C	100	PASS	AC=3068;AF=0.61262;AN=5008;NS=2504;DP=20319;EAS_AF=0.498;AMR_AF=0.7435;AFR_AF=0.7648;EUR_AF=0.6143;SAS_AF=0.4305;AA=C|||;VT=SNP
10	3946730	rs10736981	T	C	100	PASS	AC=3070;AF=0.613019;AN=5008;NS=2504;DP=20263;EAS_AF=0.498;AMR_AF=0.7435;AFR_AF=0.7648;EUR_AF=0.6163;SAS_AF=0.4305;AA=C|||;VT=SNP
10	3946744	rs10736982	T	G	100	PASS	AC=3082;AF=0.615415;AN=5008;NS=2504;DP=19951;EAS_AF=0.498;AMR_AF=0.7435;AFR_AF=0.7716;EUR_AF=0.6173;SAS_AF=0.4325;AA=T|||;VT=SNP
10	3946808	rs10732923	A	G	100	PASS	AC=3069;AF=0.612819;AN=5008;NS=2504;DP=18658;EAS_AF=0.498;AMR_AF=0.7435;AFR_AF=0.764;EUR_AF=0.6163;SAS_AF=0.4305;AA=A|||;VT=SNP
10	3946951	rs4880638	G	A	100	PASS	AC=1723;AF=0.34405;AN=5008;NS=2504;DP=19215;EAS_AF=0.4236;AMR_AF=0.2522;AFR_AF=0.1604;EUR_AF=0.3847;SAS_AF=0.5337;AA=G|||;VT=SNP
10	3946975	rs10732924	T	G	100	PASS	AC=3124;AF=0.623802;AN=5008;NS=2504;DP=20153;EAS_AF=0.498;AMR_AF=0.745;AFR_AF=0.8064;EUR_AF=0.6143;SAS_AF=0.4305;AA=T|||;VT=SNP
10	3947129	rs74823114	T	C	100	PASS	AC=326;AF=0.0650958;AN=5008;NS=2504;DP=19417;EAS_AF=0.0407;AMR_AF=0.0879;AFR_AF=0.0408;EUR_AF=0.1193;SAS_AF=0.0511;AA=t|||;VT=SNP
10	3947552	rs7086801	C	A	100	PASS	AC=1387;AF=0.276957;AN=5008;NS=2504;DP=15833;EAS_AF=0.1835;AMR_AF=0.3242;AFR_AF=0.2784;EUR_AF=0.3539;SAS_AF=0.2587;AA=C|||;VT=SNP
10	3947561	rs7085782	G	T	100	PASS	AC=1581;AF=0.315695;AN=5008;NS=2504;DP=15141;EAS_AF=0.1835;AMR_AF=0.3271;AFR_AF=0.4213;EUR_AF=0.3539;SAS_AF=0.2618;AA=C|||;VT=SNP
10	3947582	rs7085797	G	A	100	PASS	AC=3069;AF=0.612819;AN=5008;NS=2504;DP=13780;EAS_AF=0.498;AMR_AF=0.7435;AFR_AF=0.7678;EUR_AF=0.6113;SAS_AF=0.4305;AA=A|||;VT=SNP
10	3947583	rs10904132	A	G	100	PASS	AC=1186;AF=0.236821;AN=5008;NS=2504;DP=13814;EAS_AF=0.3145;AMR_AF=0.3401;AFR_AF=0.3026;EUR_AF=0.0905;SAS_AF=0.1452;AA=A|||;VT=SNP
10	3947943	rs7910348	G	T	100	PASS	AC=3059;AF=0.610823;AN=5008;NS=2504;DP=16104;EAS_AF=0.498;AMR_AF=0.7421;AFR_AF=0.7648;EUR_AF=0.6113;SAS_AF=0.4254;AA=G|||;VT=SNP
10	3948254	rs9651514	T	A	100	PASS	AC=1389;AF=0.277356;AN=5008;NS=2504;DP=14608;EAS_AF=0.1845;AMR_AF=0.3242;AFR_AF=0.2791;EUR_AF=0.3539;SAS_AF=0.2587;AA=T|||;VT=SNP
10	3948429	rs7915142	C	T	100	PASS	AC=746;AF=0.148962;AN=5008;NS=2504;DP=11532;EAS_AF=0.2073;AMR_AF=0.2363;AFR_AF=0.1407;EUR_AF=0.0746;SAS_AF=0.1145;AA=C|||;VT=SNP
10	3948464	rs7899935	A	G	100	PASS	AC=3188;AF=0.636581;AN=5008;NS=2504;DP=14027;EAS_AF=0.5764;AMR_AF=0.7464;AFR_AF=0.7678;EUR_AF=0.6133;SAS_AF=0.4673;AA=G|||;VT=SNP
10	3948793	rs10904133	G	A	100	PASS	AC=862;AF=0.172125;AN=5008;NS=2504;DP=18625;EAS_AF=0.12;AMR_AF=0.1427;AFR_AF=0.3381;EUR_AF=0.0765;SAS_AF=0.1207;AA=G|||;VT=SNP
10	3948928	rs10904134	G	A	100	PASS	AC=2428;AF=0.484824;AN=5008;NS=2504;DP=20990;EAS_AF=0.3839;AMR_AF=0.4841;AFR_AF=0.6316;EUR_AF=0.4602;SAS_AF=0.4162;AA=A|||;VT=SNP
10	3949016	rs4881234	A	G	100	PASS	AC=3184;AF=0.635783;AN=5008;NS=2504;DP=19974;EAS_AF=0.505;AMR_AF=0.7622;AFR_AF=0.7897;EUR_AF=0.6431;SAS_AF=0.4652;AA=A|||;VT=SNP
10	3949085	rs11252180	C	T	100	PASS	AC=888;AF=0.177316;AN=5008;NS=2504;DP=18863;EAS_AF=0.1389;AMR_AF=0.2824;AFR_AF=0.0484;EUR_AF=0.2982;SAS_AF=0.1922;AA=C|||;VT=SNP
10	3949166	rs9651513	G	A	100	PASS	AC=2417;AF=0.482628;AN=5008;NS=2504;DP=15367;EAS_AF=0.369;AMR_AF=0.4496;AFR_AF=0.6218;EUR_AF=0.5646;SAS_AF=0.3507;AA=A|||;VT=SNP
10	3949293	rs11252181	G	A	100	PASS	AC=1781;AF=0.355631;AN=5008;NS=2504;DP=15767;EAS_AF=0.5109;AMR_AF=0.2522;AFR_AF=0.1558;EUR_AF=0.3658;SAS_AF=0.5286;AA=G|||;VT=SNP
10	3949884	rs10795099	G	A	100	PASS	AC=2949;AF=0.588858;AN=5008;NS=2504;DP=16033;EAS_AF=0.7173;AMR_AF=0.5908;AFR_AF=0.2012;EUR_AF=0.7475;SAS_AF=0.816;AA=G|||;VT=SNP
10	3950093	rs4457649	A	G	100	PASS	AC=3661;AF=0.73103;AN=5008;NS=2504;DP=20823;EAS_AF=0.8452;AMR_AF=0.8703;AFR_AF=0.3737;EUR_AF=0.8121;SAS_AF=0.9141;AA=A|||;VT=SNP
10	3950427	rs10795100	G	A	100	PASS	AC=3052;AF=0.609425;AN=5008;NS=2504;DP=17121;EAS_AF=0.7937;AMR_AF=0.598;AFR_AF=0.1989;EUR_AF=0.7555;SAS_AF=0.8323;AA=G|||;VT=SNP
10	3950441	rs4328133	A	T	100	PASS	AC=4282;AF=0.855032;AN=5008;NS=2504;DP=16914;EAS_AF=0.9226;AMR_AF=0.9063;AFR_AF=0.7322;EUR_AF=0.83;SAS_AF=0.9407;AA=T|||;VT=SNP
10	3950446	rs4364955	T	C	100	PASS	AC=4281;AF=0.854832;AN=5008;NS=2504;DP=16741;EAS_AF=0.9226;AMR_AF=0.9063;AFR_AF=0.7322;EUR_AF=0.83;SAS_AF=0.9397;AA=C|||;VT=SNP
10	3950767	rs10904135	A	T	100	PASS	AC=3054;AF=0.609824;AN=5008;NS=2504;DP=15646;EAS_AF=0.7937;AMR_AF=0.598;AFR_AF=0.1989;EUR_AF=0.7565;SAS_AF=0.8333;AA=A|||;VT=SNP
10	3951241	rs7912916	A	G	100	PASS	AC=3480;AF=0.694888;AN=5008;NS=2504;DP=10673;EAS_AF=0.873;AMR_AF=0.67;AFR_AF=0.3011;EUR_AF=0.8101;SAS_AF=0.9427;AA=A|||;VT=SNP
10	3951492	rs7896124	G	A	100	PASS	AC=3054;AF=0.609824;AN=5008;NS=2504;DP=15810;EAS_AF=0.7937;AMR_AF=0.598;AFR_AF=0.1989;EUR_AF=0.7565;SAS_AF=0.8333;AA=G|||;VT=SNP
10	3952114	rs11252184	C	T	100	PASS	AC=891;AF=0.177915;AN=5008;NS=2504;DP=19309;EAS_AF=0.126;AMR_AF=0.2363;AFR_AF=0.4145;EUR_AF=0.0209;SAS_AF=0.0317;AA=C|||;VT=SNP
10	3952247	rs7901255	C	T	100	PASS	AC=3054;AF=0.609824;AN=5008;NS=2504;DP=19591;EAS_AF=0.7927;AMR_AF=0.598;AFR_AF=0.1989;EUR_AF=0.7575;SAS_AF=0.8333;AA=c|||;VT=SNP
10	3952680	rs7901795	C	T	100	PASS	AC=888;AF=0.177316;AN=5008;NS=2504;DP=15522;EAS_AF=0.125;AMR_AF=0.2363;AFR_AF=0.413;EUR_AF=0.0209;SAS_AF=0.0317;AA=C|||;VT=SNP
10	3952714	rs7350412	C	A	100	PASS	AC=3055;AF=0.610024;AN=5008;NS=2504;DP=17397;EAS_AF=0.7937;AMR_AF=0.598;AFR_AF=0.1989;EUR_AF=0.7575;SAS_AF=0.8333;AA=C|||;VT=SNP
10	3953218	rs7905528	C	A	100	PASS	AC=4126;AF=0.823882;AN=5008;NS=2504;DP=17196;EAS_AF=0.997;AMR_AF=0.8401;AFR_AF=0.6619;EUR_AF=0.7783;SAS_AF=0.8998;AA=A|||;VT=SNP
10	3953539	rs17252078	G	C	100	PASS	AC=370;AF=0.0738818;AN=5008;NS=2504;DP=19482;EAS_AF=0.0546;AMR_AF=0.0865;AFR_AF=0.0182;EUR_AF=0.1302;SAS_AF=0.1022;AA=G|||;VT=SNP
10	3954953	rs12217962	G	T	100	PASS	AC=434;AF=0.0866613;AN=5008;NS=2504;DP=20422;EAS_AF=0.0744;AMR_AF=0.0879;AFR_AF=0.0356;EUR_AF=0.1362;SAS_AF=0.1166;AA=G|||;VT=SNP
10	3955005	rs10450522	G	A	100	PASS	AC=1707;AF=0.340855;AN=5008;NS=2504;DP=20107;EAS_AF=0.1944;AMR_AF=0.3804;AFR_AF=0.4486;EUR_AF=0.3658;SAS_AF=0.2924;AA=A|||;VT=SNP
10	3955084	rs12764691	A	G	100	PASS	AC=800;AF=0.159744;AN=5008;NS=2504;DP=16355;EAS_AF=0.1964;AMR_AF=0.33;AFR_AF=0.1021;EUR_AF=0.1133;SAS_AF=0.1268;AA=G|||;VT=SNP
10	3956541	rs10795102	G	A	100	PASS	AC=3885;AF=0.775759;AN=5008;NS=2504;DP=19917;EAS_AF=0.9812;AMR_AF=0.8026;AFR_AF=0.4342;EUR_AF=0.836;SAS_AF=0.9448;AA=G|||;VT=SNP
10	3959614	rs7908267	G	A	100	PASS	AC=3886;AF=0.775958;AN=5008;NS=2504;DP=12145;EAS_AF=0.9812;AMR_AF=0.8026;AFR_AF=0.4342;EUR_AF=0.836;SAS_AF=0.9458;AA=G|||;VT=SNP
10	3962232	rs4881235	T	C	100	PASS	AC=3849;AF=0.76857;AN=5008;NS=2504;DP=18002;EAS_AF=0.9812;AMR_AF=0.7997;AFR_AF=0.4213;EUR_AF=0.836;SAS_AF=0.9274;AA=T|||;VT=SNP
10	3963795	rs7894945	G	A	100	PASS	AC=4040;AF=0.806709;AN=5008;NS=2504;DP=18412;EAS_AF=0.9812;AMR_AF=0.8069;AFR_AF=0.562;EUR_AF=0.836;SAS_AF=0.9274;AA=G|||;VT=SNP
10	3964142	rs11252189	C	T	100	PASS	AC=4042;AF=0.807109;AN=5008;NS=2504;DP=19326;EAS_AF=0.9812;AMR_AF=0.8069;AFR_AF=0.5635;EUR_AF=0.836;SAS_AF=0.9274;AA=C|||;VT=SNP
10	3965517	rs4999529	G	A	100	PASS	AC=4043;AF=0.807308;AN=5008;NS=2504;DP=18894;EAS_AF=0.9812;AMR_AF=0.8069;AFR_AF=0.5643;EUR_AF=0.836;SAS_AF=0.9274;AA=G|||;VT=SNP
10	3970778	rs7903375	C	T	100	PASS	AC=3991;AF=0.796925;AN=5008;NS=2504;DP=15684;EAS_AF=0.9812;AMR_AF=0.8069;AFR_AF=0.525;EUR_AF=0.836;SAS_AF=0.9274;AA=C|||;VT=SNP
10	3971046	rs10904136	C	T	100	PASS	AC=3993;AF=0.797324;AN=5008;NS=2504;DP=17148;EAS_AF=0.9812;AMR_AF=0.8069;AFR_AF=0.5265;EUR_AF=0.836;SAS_AF=0.9274;AA=C|||;VT=SNP
10	3972342	rs6601784	G	A	100	PASS	AC=4127;AF=0.824081;AN=5008;NS=2504;DP=17211;EAS_AF=0.9802;AMR_AF=0.8127;AFR_AF=0.6248;EUR_AF=0.836;SAS_AF=0.9284;AA=G|||;VT=SNP
10	3974157	rs7092791	T	C	100	PASS	AC=3986;AF=0.795927;AN=5008;NS=2504;DP=19117;EAS_AF=0.9812;AMR_AF=0.8069;AFR_AF=0.5212;EUR_AF=0.836;SAS_AF=0.9274;AA=T|||;VT=SNP
10	3975031	rs7076272	C	G	100	PASS	AC=681;AF=0.135982;AN=5008;NS=2504;DP=10288;EAS_AF=0.0982;AMR_AF=0.1628;AFR_AF=0.1604;EUR_AF=0.1292;SAS_AF=0.1299;AA=G|||;VT=SNP
10	3975784	rs57468138	C	T	100	PASS	AC=1258;AF=0.251198;AN=5008;NS=2504;DP=20042;EAS_AF=0.1171;AMR_AF=0.2752;AFR_AF=0.4107;EUR_AF=0.1879;SAS_AF=0.2219;AA=T|||;VT=SNP
10	3980759	rs7912421	T	C	100	PASS	AC=3072;AF=0.613419;AN=5008;NS=2504;DP=18449;EAS_AF=0.881;AMR_AF=0.6081;AFR_AF=0.3207;EUR_AF=0.6223;SAS_AF=0.728;AA=t|||;VT=SNP
10	3980959	rs7893243	C	T	100	PASS	AC=3052;AF=0.609425;AN=5008;NS=2504;DP=17546;EAS_AF=0.8819;AMR_AF=0.6095;AFR_AF=0.289;EUR_AF=0.6272;SAS_AF=0.7434;AA=C|||;VT=SNP
10	3981122	rs12773882	G	C	100	PASS	AC=845;AF=0.16873;AN=5008;NS=2504;DP=14364;EAS_AF=0.0962;AMR_AF=0.1974;AFR_AF=0.1415;EUR_AF=0.2256;SAS_AF=0.2014;AA=G|||;VT=SNP
10	3981861	rs11252201	C	T	100	PASS	AC=855;AF=0.170727;AN=5008;NS=2504;DP=19658;EAS_AF=0.1012;AMR_AF=0.1888;AFR_AF=0.1566;EUR_AF=0.2137;SAS_AF=0.2045;AA=C|||;VT=SNP
10	3982081	rs10751945	T	C	100	PASS	AC=4089;AF=0.816494;AN=5008;NS=2504;DP=17926;EAS_AF=0.9802;AMR_AF=0.8069;AFR_AF=0.5809;EUR_AF=0.84;SAS_AF=0.9489;AA=T|||;VT=SNP
10	3982319	rs4880646	C	T	100	PASS	AC=4226;AF=0.84385;AN=5008;NS=2504;DP=19898;EAS_AF=0.9782;AMR_AF=0.8098;AFR_AF=0.6846;EUR_AF=0.84;SAS_AF=0.9489;AA=T|||;VT=SNP
10	3982333	rs4880647	C	T	100	PASS	AC=4221;AF=0.842851;AN=5008;NS=2504;DP=19584;EAS_AF=0.9812;AMR_AF=0.8098;AFR_AF=0.6785;EUR_AF=0.84;SAS_AF=0.9489;AA=T|||;VT=SNP
10	3982452	rs4881248	A	G	100	PASS	AC=4237;AF=0.846046;AN=5008;NS=2504;DP=17815;EAS_AF=0.9812;AMR_AF=0.8098;AFR_AF=0.6906;EUR_AF=0.84;SAS_AF=0.9489;AA=A|||;VT=SNP
10	3982560	rs4880648	G	A	100	PASS	AC=4419;AF=0.882388;AN=5008;NS=2504;DP=19734;EAS_AF=0.9821;AMR_AF=0.8184;AFR_AF=0.823;EUR_AF=0.84;SAS_AF=0.9489;AA=G|||;VT=SNP
10	3983552	rs7081515	C	T	100	PASS	AC=659;AF=0.131589;AN=5008;NS=2504;DP=18875;EAS_AF=0.0615;AMR_AF=0.0764;AFR_AF=0.1808;EUR_AF=0.1352;SAS_AF=0.1728;AA=T|||;VT=SNP
10	3983598	rs7921993	A	G	100	PASS	AC=4214;AF=0.841454;AN=5008;NS=2504;DP=19782;EAS_AF=0.8869;AMR_AF=0.9035;AFR_AF=0.6884;EUR_AF=0.8996;SAS_AF=0.8978;AA=A|||;VT=SNP
10	3983722	rs12771928	T	C	100	PASS	AC=382;AF=0.076278;AN=5008;NS=2504;DP=19484;EAS_AF=0.0724;AMR_AF=0.0764;AFR_AF=0.0068;EUR_AF=0.1412;SAS_AF=0.1074;AA=T|||;VT=SNP
10	3984107	rs7094139	C	T	100	PASS	AC=463;AF=0.0924521;AN=5008;NS=2504;DP=17344;EAS_AF=0.0218;AMR_AF=0.0677;AFR_AF=0.2065;EUR_AF=0.0775;SAS_AF=0.044;AA=C|||;VT=SNP
10	3984495	rs72773000	G	A	100	PASS	AC=392;AF=0.0782748;AN=5008;NS=2504;DP=17644;EAS_AF=0.0198;AMR_AF=0.0389;AFR_AF=0.2035;EUR_AF=0.0437;SAS_AF=0.0327;AA=G|||;VT=SNP
10	3984563	rs72773001	C	A	100	PASS	AC=168;AF=0.0335463;AN=5008;NS=2504;DP=18006;EAS_AF=0.0198;AMR_AF=0.0259;AFR_AF=0.0408;EUR_AF=0.0427;SAS_AF=0.0337;AA=C|||;VT=SNP
10	3984585	rs72773002	C	T	100	PASS	AC=770;AF=0.153754;AN=5008;NS=2504;DP=18203;EAS_AF=0.1319;AMR_AF=0.0533;AFR_AF=0.3464;EUR_AF=0.0785;SAS_AF=0.0644;AA=C|||;VT=SNP
10	3985194	rs2031574	A	G	100	PASS	AC=4094;AF=0.817492;AN=5008;NS=2504;DP=18087;EAS_AF=0.9137;AMR_AF=0.7493;AFR_AF=0.7897;EUR_AF=0.7654;SAS_AF=0.8579;AA=G|||;VT=SNP
10	3985509	rs7099446	C	T	100	PASS	AC=2959;AF=0.590855;AN=5008;NS=2504;DP=18698;EAS_AF=0.7688;AMR_AF=0.6326;AFR_AF=0.2549;EUR_AF=0.6441;SAS_AF=0.7771;AA=C|||;VT=SNP
10	3986323	rs4881251	T	C	100	PASS	AC=4210;AF=0.840655;AN=5008;NS=2504;DP=20835;EAS_AF=0.9097;AMR_AF=0.768;AFR_AF=0.8177;EUR_AF=0.8052;SAS_AF=0.8885;AA=C|||;VT=SNP
10	3986376	rs7070280	C	T	100	PASS	AC=599;AF=0.119609;AN=5008;NS=2504;DP=19834;EAS_AF=0.1121;AMR_AF=0.0331;AFR_AF=0.2882;EUR_AF=0.0467;SAS_AF=0.0358;AA=c|||;VT=SNP
10	3986641	rs4881252	C	T	100	PASS	AC=2996;AF=0.598243;AN=5008;NS=2504;DP=16297;EAS_AF=0.751;AMR_AF=0.6729;AFR_AF=0.2723;EUR_AF=0.6551;SAS_AF=0.7699;AA=C|||;VT=SNP
10	3987877	rs11252207	C	T	100	PASS	AC=3409;AF=0.680711;AN=5008;NS=2504;DP=17328;EAS_AF=0.7986;AMR_AF=0.7248;AFR_AF=0.3873;EUR_AF=0.7594;SAS_AF=0.8436;AA=C|||;VT=SNP
10	3988146	rs10904140	T	G	100	PASS	AC=3511;AF=0.701078;AN=5008;NS=2504;DP=20862;EAS_AF=0.7976;AMR_AF=0.7363;AFR_AF=0.4463;EUR_AF=0.7714;SAS_AF=0.8487;AA=G|||;VT=SNP
10	3988811	rs10904141	A	C	100	PASS	AC=2968;AF=0.592652;AN=5008;NS=2504;DP=17134;EAS_AF=0.7798;AMR_AF=0.6657;AFR_AF=0.2262;EUR_AF=0.666;SAS_AF=0.7679;AA=A|||;VT=SNP
10	3988922	rs10904142	A	G	100	PASS	AC=4380;AF=0.874601;AN=5008;NS=2504;DP=13926;EAS_AF=0.9524;AMR_AF=0.7752;AFR_AF=0.8949;EUR_AF=0.8111;SAS_AF=0.9029;AA=G|||;VT=SNP
10	3988923	rs10904143	T	G	100	PASS	AC=4234;AF=0.845447;AN=5008;NS=2504;DP=13922;EAS_AF=0.9147;AMR_AF=0.7695;AFR_AF=0.8374;EUR_AF=0.8101;SAS_AF=0.8753;AA=G|||;VT=SNP
10	3989177	rs78839889	T	G	100	PASS	AC=317;AF=0.0632987;AN=5008;NS=2504;DP=13808;EAS_AF=0.1121;AMR_AF=0.0173;AFR_AF=0.0968;EUR_AF=0.0348;SAS_AF=0.0297;AA=T|||;VT=SNP
10	3989427	rs4630187	G	A	100	PASS	AC=4376;AF=0.873802;AN=5008;NS=2504;DP=14252;EAS_AF=0.9504;AMR_AF=0.7723;AFR_AF=0.8949;EUR_AF=0.8171;SAS_AF=0.8967;AA=A|||;VT=SNP
10	3989450	rs4600113	T	G	100	PASS	AC=3674;AF=0.733626;AN=5008;NS=2504;DP=14227;EAS_AF=0.8978;AMR_AF=0.7161;AFR_AF=0.5204;EUR_AF=0.7634;SAS_AF=0.8344;AA=G|||;VT=SNP
10	3990061	rs10904144	G	A	100	PASS	AC=884;AF=0.176518;AN=5008;NS=2504;DP=14475;EAS_AF=0.0466;AMR_AF=0.2536;AFR_AF=0.2549;EUR_AF=0.1918;SAS_AF=0.1339;AA=G|||;VT=SNP
10	3990595	rs76139627	T	C	100	PASS	AC=200;AF=0.0399361;AN=5008;NS=2504;DP=15983;EAS_AF=0.0456;AMR_AF=0.0259;AFR_AF=0.0272;EUR_AF=0.0408;SAS_AF=0.0603;AA=T|||;VT=SNP
10	3991102	rs6601785	C	T	100	PASS	AC=2086;AF=0.416534;AN=5008;NS=2504;DP=18186;EAS_AF=0.2946;AMR_AF=0.2911;AFR_AF=0.7179;EUR_AF=0.332;SAS_AF=0.3108;AA=T|||;VT=SNP
10	3991749	rs17338440	T	C	100	PASS	AC=423;AF=0.0844649;AN=5008;NS=2504;DP=12904;EAS_AF=0.0754;AMR_AF=0.0591;AFR_AF=0.028;EUR_AF=0.1272;SAS_AF=0.1442;AA=T|||;VT=SNP
10	3992163	rs4880650	A	G	100	PASS	AC=2759;AF=0.550919;AN=5008;NS=2504;DP=14894;EAS_AF=0.6895;AMR_AF=0.696;AFR_AF=0.323;EUR_AF=0.5686;SAS_AF=0.5951;AA=G|||;VT=SNP
10	3992461	rs4880651	G	A	100	PASS	AC=3339;AF=0.666733;AN=5008;NS=2504;DP=19343;EAS_AF=0.6855;AMR_AF=0.7392;AFR_AF=0.7284;EUR_AF=0.6014;SAS_AF=0.5798;AA=A|||;VT=SNP
10	3993120	rs12778841	T	C	100	PASS	AC=641;AF=0.127995;AN=5008;NS=2504;DP=17169;EAS_AF=0.0347;AMR_AF=0.1772;AFR_AF=0.1286;EUR_AF=0.1899;SAS_AF=0.1247;AA=T|||;VT=SNP
10	3993198	rs10795104	G	C	100	PASS	AC=3682;AF=0.735224;AN=5008;NS=2504;DP=17559;EAS_AF=0.8829;AMR_AF=0.8084;AFR_AF=0.6649;EUR_AF=0.675;SAS_AF=0.6881;AA=a|||;VT=SNP
10	3993352	rs7911271	A	G	100	PASS	AC=719;AF=0.14357;AN=5008;NS=2504;DP=16063;EAS_AF=0.0526;AMR_AF=0.0879;AFR_AF=0.3268;EUR_AF=0.1272;SAS_AF=0.046;AA=A|||;VT=SNP
10	3993417	rs11599424	T	A	100	PASS	AC=1784;AF=0.35623;AN=5008;NS=2504;DP=16846;EAS_AF=0.5496;AMR_AF=0.4928;AFR_AF=0.0809;EUR_AF=0.3638;SAS_AF=0.4243;AA=T|||;VT=SNP
10	3994164	rs57306718	G	A	100	PASS	AC=935;AF=0.186701;AN=5008;NS=2504;DP=15416;EAS_AF=0.0992;AMR_AF=0.1628;AFR_AF=0.087;EUR_AF=0.3101;SAS_AF=0.3016;AA=G|||;VT=SNP
10	3994254	rs11813509	G	A	100	PASS	AC=900;AF=0.179712;AN=5008;NS=2504;DP=16288;EAS_AF=0.129;AMR_AF=0.1931;AFR_AF=0.2458;EUR_AF=0.1849;SAS_AF=0.1278;AA=g|||;VT=SNP
10	3994302	rs72774706	C	T	100	PASS	AC=446;AF=0.0890575;AN=5008;NS=2504;DP=19207;EAS_AF=0.1696;AMR_AF=0.0749;AFR_AF=0.0439;EUR_AF=0.0706;SAS_AF=0.0961;AA=C|||;VT=SNP
10	3994452	rs7082349	G	A	100	PASS	AC=594;AF=0.11861;AN=5008;NS=2504;DP=18968;EAS_AF=0.0337;AMR_AF=0.1715;AFR_AF=0.1059;EUR_AF=0.1799;SAS_AF=0.1227;AA=G|||;VT=SNP
10	3995127	rs4881253	C	T	100	PASS	AC=1420;AF=0.283546;AN=5008;NS=2504;DP=14724;EAS_AF=0.2708;AMR_AF=0.2378;AFR_AF=0.1589;EUR_AF=0.3807;SAS_AF=0.3978;AA=C|||;VT=SNP
10	3995507	rs11252209	A	G	100	PASS	AC=443;AF=0.0884585;AN=5008;NS=2504;DP=16757;EAS_AF=0.1706;AMR_AF=0.0706;AFR_AF=0.0431;EUR_AF=0.0706;SAS_AF=0.0961;AA=A|||;VT=SNP
10	3996044	rs10904145	G	A	100	PASS	AC=1439;AF=0.28734;AN=5008;NS=2504;DP=21471;EAS_AF=0.2708;AMR_AF=0.2378;AFR_AF=0.1732;EUR_AF=0.3807;SAS_AF=0.3978;AA=G|||;VT=SNP
10	3996606	rs117824470	G	A	100	PASS	AC=451;AF=0.0900559;AN=5008;NS=2504;DP=16552;EAS_AF=0.1716;AMR_AF=0.0706;AFR_AF=0.0477;EUR_AF=0.0706;SAS_AF=0.0971;AA=G|||;VT=SNP
10	3996755	rs35695452	G	A	100	PASS	AC=533;AF=0.10643;AN=5008;NS=2504;DP=18728;EAS_AF=0.0337;AMR_AF=0.1657;AFR_AF=0.0628;EUR_AF=0.1799;SAS_AF=0.1227;AA=G|||;VT=SNP
10	3997304	rs6601786	C	T	100	PASS	AC=3775;AF=0.753794;AN=5008;NS=2504;DP=13891;EAS_AF=0.8988;AMR_AF=0.8098;AFR_AF=0.7179;EUR_AF=0.674;SAS_AF=0.6953;AA=T|||;VT=SNP
10	3997672	rs10795105	T	C	100	PASS	AC=1901;AF=0.379593;AN=5008;NS=2504;DP=19126;EAS_AF=0.5982;AMR_AF=0.5173;AFR_AF=0.0998;EUR_AF=0.3807;SAS_AF=0.4335;AA=C|||;VT=SNP
10	3998807	rs4881257	G	A	100	PASS	AC=944;AF=0.188498;AN=5008;NS=2504;DP=18276;EAS_AF=0.122;AMR_AF=0.1657;AFR_AF=0.0696;EUR_AF=0.3151;SAS_AF=0.3037;AA=G|||;VT=SNP
10	3999051	rs4881258	A	T	100	PASS	AC=1432;AF=0.285942;AN=5008;NS=2504;DP=17017;EAS_AF=0.1419;AMR_AF=0.1945;AFR_AF=0.4032;EUR_AF=0.3171;SAS_AF=0.3088;AA=T|||;VT=SNP
10	3999458	rs7898409	C	T	100	PASS	AC=1471;AF=0.29373;AN=5008;NS=2504;DP=11305;EAS_AF=0.122;AMR_AF=0.2075;AFR_AF=0.4433;EUR_AF=0.3191;SAS_AF=0.3037;AA=C|||;VT=SNP
10	3999496	rs7898425	C	T	100	PASS	AC=1418;AF=0.283147;AN=5008;NS=2504;DP=10944;EAS_AF=0.122;AMR_AF=0.2032;AFR_AF=0.4054;EUR_AF=0.3191;SAS_AF=0.3037;AA=C|||;VT=SNP
10	3999910	rs4881259	G	A	100	PASS	AC=1633;AF=0.326078;AN=5008;NS=2504;DP=16530;EAS_AF=0.2252;AMR_AF=0.2104;AFR_AF=0.4811;EUR_AF=0.3201;SAS_AF=0.3088;AA=G|||;VT=SNP
10	4000140	rs7098821	T	C	100	PASS	AC=2420;AF=0.483227;AN=5008;NS=2504;DP=20536;EAS_AF=0.7212;AMR_AF=0.5922;AFR_AF=0.1876;EUR_AF=0.4851;SAS_AF=0.5583;AA=T|||;VT=SNP
10	4000708	rs4881260	A	G	100	PASS	AC=1635;AF=0.326478;AN=5008;NS=2504;DP=19905;EAS_AF=0.2252;AMR_AF=0.2104;AFR_AF=0.4834;EUR_AF=0.3191;SAS_AF=0.3088;AA=A|||;VT=SNP
10	4000834	rs11252211	C	G	100	PASS	AC=2171;AF=0.433506;AN=5008;NS=2504;DP=17217;EAS_AF=0.4266;AMR_AF=0.2853;AFR_AF=0.5666;EUR_AF=0.3917;SAS_AF=0.409;AA=G|||;VT=SNP
10	4001542	rs2025682	A	G	100	PASS	AC=1645;AF=0.328474;AN=5008;NS=2504;DP=18381;EAS_AF=0.2252;AMR_AF=0.2104;AFR_AF=0.4909;EUR_AF=0.3191;SAS_AF=0.3088;AA=A|||;VT=SNP
10	4001748	rs4607962	A	G	100	PASS	AC=1995;AF=0.398363;AN=5008;NS=2504;DP=18299;EAS_AF=0.5377;AMR_AF=0.5288;AFR_AF=0.1392;EUR_AF=0.4404;SAS_AF=0.4693;AA=A|||;VT=SNP
10	4001897	rs2031573	C	T	100	PASS	AC=466;AF=0.0930511;AN=5008;NS=2504;DP=21543;EAS_AF=0.0377;AMR_AF=0.1614;AFR_AF=0.0144;EUR_AF=0.173;SAS_AF=0.1258;AA=C|||;VT=SNP
10	4002024	rs7895960	A	T	100	PASS	AC=3614;AF=0.721645;AN=5008;NS=2504;DP=22707;EAS_AF=0.7808;AMR_AF=0.7334;AFR_AF=0.621;EUR_AF=0.7376;SAS_AF=0.772;AA=T|||;VT=SNP
10	4002033	rs7895964	A	C	100	PASS	AC=3614;AF=0.721645;AN=5008;NS=2504;DP=22647;EAS_AF=0.7808;AMR_AF=0.7334;AFR_AF=0.621;EUR_AF=0.7376;SAS_AF=0.772;AA=C|||;VT=SNP
10	4002213	rs56154000	T	C	100	PASS	AC=436;AF=0.0870607;AN=5008;NS=2504;DP=20152;EAS_AF=0.1815;AMR_AF=0.0706;AFR_AF=0.0303;EUR_AF=0.0696;SAS_AF=0.0961;AA=T|||;VT=SNP
10	4002436	rs17338734	T	C	100	PASS	AC=954;AF=0.190495;AN=5008;NS=2504;DP=19433;EAS_AF=0.123;AMR_AF=0.1671;AFR_AF=0.0764;EUR_AF=0.3151;SAS_AF=0.3027;AA=T|||;VT=SNP
10	4002478	rs7899906	T	G	100	PASS	AC=1643;AF=0.328075;AN=5008;NS=2504;DP=18170;EAS_AF=0.2252;AMR_AF=0.2118;AFR_AF=0.4894;EUR_AF=0.3191;SAS_AF=0.3078;AA=G|||;VT=SNP
10	4002707	rs1409209	C	G	100	PASS	AC=436;AF=0.0870607;AN=5008;NS=2504;DP=17366;EAS_AF=0.1815;AMR_AF=0.0692;AFR_AF=0.0303;EUR_AF=0.0696;SAS_AF=0.0971;AA=C|||;VT=SNP
10	4002947	rs4593901	C	T	100	PASS	AC=1643;AF=0.328075;AN=5008;NS=2504;DP=19068;EAS_AF=0.2252;AMR_AF=0.2104;AFR_AF=0.4902;EUR_AF=0.3191;SAS_AF=0.3078;AA=C|||;VT=SNP
10	4003340	rs12217980	A	G	100	PASS	AC=437;AF=0.0872604;AN=5008;NS=2504;DP=20856;EAS_AF=0.1815;AMR_AF=0.0706;AFR_AF=0.0303;EUR_AF=0.0696;SAS_AF=0.0971;AA=A|||;VT=SNP
10	4003481	rs12253501	G	C	100	PASS	AC=1594;AF=0.318291;AN=5008;NS=2504;DP=18082;EAS_AF=0.2252;AMR_AF=0.2061;AFR_AF=0.4546;EUR_AF=0.3201;SAS_AF=0.3078;AA=G|||;VT=SNP
10	4003527	rs12219083	G	A	100	PASS	AC=464;AF=0.0926518;AN=5008;NS=2504;DP=17512;EAS_AF=0.1815;AMR_AF=0.0706;AFR_AF=0.0507;EUR_AF=0.0696;SAS_AF=0.0971;AA=G|||;VT=SNP
10	4004343	rs2025680	A	G	100	PASS	AC=4453;AF=0.889177;AN=5008;NS=2504;DP=19035;EAS_AF=0.9772;AMR_AF=0.9539;AFR_AF=0.6725;EUR_AF=0.9612;SAS_AF=0.9714;AA=G|||;VT=SNP
10	4004473	rs4881261	C	T	100	PASS	AC=2483;AF=0.495807;AN=5008;NS=2504;DP=20091;EAS_AF=0.4405;AMR_AF=0.4323;AFR_AF=0.5189;EUR_AF=0.5487;SAS_AF=0.5123;AA=C|||;VT=SNP
10	4004958	rs4881262	T	C	100	PASS	AC=2529;AF=0.504992;AN=5008;NS=2504;DP=14820;EAS_AF=0.4405;AMR_AF=0.438;AFR_AF=0.5507;EUR_AF=0.5497;SAS_AF=0.5112;AA=C|||;VT=SNP
10	4005148	rs4881263	G	C	100	PASS	AC=2527;AF=0.504593;AN=5008;NS=2504;DP=17500;EAS_AF=0.4405;AMR_AF=0.4366;AFR_AF=0.5507;EUR_AF=0.5487;SAS_AF=0.5112;AA=C|||;VT=SNP
10	4005259	rs943027	A	G	100	PASS	AC=1955;AF=0.390375;AN=5008;NS=2504;DP=18738;EAS_AF=0.5367;AMR_AF=0.5259;AFR_AF=0.1362;EUR_AF=0.4165;SAS_AF=0.4601;AA=A|||;VT=SNP
10	4005682	rs6601787	A	G	100	PASS	AC=2528;AF=0.504792;AN=5008;NS=2504;DP=17619;EAS_AF=0.4405;AMR_AF=0.4366;AFR_AF=0.5507;EUR_AF=0.5497;SAS_AF=0.5112;AA=g|||;VT=SNP
10	4005967	rs7910684	G	A	100	PASS	AC=2527;AF=0.504593;AN=5008;NS=2504;DP=18315;EAS_AF=0.4405;AMR_AF=0.4366;AFR_AF=0.5507;EUR_AF=0.5487;SAS_AF=0.5112;AA=A|||;VT=SNP
10	4006579	rs7079191	T	G	100	PASS	AC=1548;AF=0.309105;AN=5008;NS=2504;DP=19561;EAS_AF=0.2569;AMR_AF=0.3199;AFR_AF=0.1422;EUR_AF=0.4712;SAS_AF=0.4141;AA=T|||;VT=SNP
10	4006693	rs7079341	T	C	100	PASS	AC=2529;AF=0.504992;AN=5008;NS=2504;DP=20079;EAS_AF=0.4405;AMR_AF=0.438;AFR_AF=0.5507;EUR_AF=0.5497;SAS_AF=0.5112;AA=T|||;VT=SNP
10	4007263	rs10904149	A	G	100	PASS	AC=2591;AF=0.517372;AN=5008;NS=2504;DP=20157;EAS_AF=0.4623;AMR_AF=0.438;AFR_AF=0.5734;EUR_AF=0.5557;SAS_AF=0.5153;AA=G|||;VT=SNP
10	4007623	rs35108768	C	G	100	PASS	AC=2479;AF=0.495008;AN=5008;NS=2504;DP=19272;EAS_AF=0.4405;AMR_AF=0.4323;AFR_AF=0.5159;EUR_AF=0.5497;SAS_AF=0.5112;AA=C|||;VT=SNP
10	4009105	rs7089266	A	G	100	PASS	AC=2453;AF=0.489816;AN=5008;NS=2504;DP=21790;EAS_AF=0.4266;AMR_AF=0.4366;AFR_AF=0.5098;EUR_AF=0.5527;SAS_AF=0.501;AA=A|||;VT=SNP
10	4009583	rs7896628	G	A	100	PASS	AC=2417;AF=0.482628;AN=5008;NS=2504;DP=16783;EAS_AF=0.4256;AMR_AF=0.4323;AFR_AF=0.4947;EUR_AF=0.5497;SAS_AF=0.4918;AA=G|||;VT=SNP
10	4009926	rs7897103	G	A	100	PASS	AC=2419;AF=0.483027;AN=5008;NS=2504;DP=20229;EAS_AF=0.4256;AMR_AF=0.4323;AFR_AF=0.4962;EUR_AF=0.5497;SAS_AF=0.4918;AA=G|||;VT=SNP
10	4010313	rs4881264	T	C	100	PASS	AC=2557;AF=0.510583;AN=5008;NS=2504;DP=19155;EAS_AF=0.4474;AMR_AF=0.438;AFR_AF=0.5681;EUR_AF=0.5527;SAS_AF=0.5061;AA=C|||;VT=SNP
10	4011134	rs56250932	G	A	100	PASS	AC=516;AF=0.103035;AN=5008;NS=2504;DP=19261;EAS_AF=0.1706;AMR_AF=0.0821;AFR_AF=0.0953;EUR_AF=0.0755;SAS_AF=0.0869;AA=g|||;VT=SNP
10	4011350	rs7922194	A	G	100	PASS	AC=1547;AF=0.308906;AN=5008;NS=2504;DP=18467;EAS_AF=0.255;AMR_AF=0.3199;AFR_AF=0.1437;EUR_AF=0.4702;SAS_AF=0.4141;AA=A|||;VT=SNP
10	4011424	rs6601790	C	T	100	PASS	AC=2493;AF=0.497804;AN=5008;NS=2504;DP=19761;EAS_AF=0.4256;AMR_AF=0.438;AFR_AF=0.5681;EUR_AF=0.5497;SAS_AF=0.4663;AA=T|||;VT=SNP
10	4012469	rs72774717	G	A	100	PASS	AC=488;AF=0.0974441;AN=5008;NS=2504;DP=20164;EAS_AF=0.1706;AMR_AF=0.0821;AFR_AF=0.0946;EUR_AF=0.0755;SAS_AF=0.0593;AA=G|||;VT=SNP
10	4012906	rs10904150	C	T	100	PASS	AC=856;AF=0.170927;AN=5008;NS=2504;DP=18276;EAS_AF=0.1706;AMR_AF=0.1124;AFR_AF=0.3525;EUR_AF=0.0815;SAS_AF=0.0593;AA=C|||;VT=SNP
10	4013328	rs7074790	A	T	100	PASS	AC=2504;AF=0.5;AN=5008;NS=2504;DP=18280;EAS_AF=0.4276;AMR_AF=0.4395;AFR_AF=0.5688;EUR_AF=0.5517;SAS_AF=0.4714;AA=A|||;VT=SNP
10	4013335	rs11252217	A	G	100	PASS	AC=1360;AF=0.271565;AN=5008;NS=2504;DP=18198;EAS_AF=0.1548;AMR_AF=0.3199;AFR_AF=0.0832;EUR_AF=0.4712;SAS_AF=0.407;AA=A|||;VT=SNP
10	4013757	rs11252218	T	A	100	PASS	AC=1550;AF=0.309505;AN=5008;NS=2504;DP=16383;EAS_AF=0.2569;AMR_AF=0.3213;AFR_AF=0.1437;EUR_AF=0.4712;SAS_AF=0.4131;AA=T|||;VT=SNP
10	4013761	rs7079128	T	A	100	PASS	AC=2531;AF=0.505391;AN=5008;NS=2504;DP=15626;EAS_AF=0.4474;AMR_AF=0.438;AFR_AF=0.5719;EUR_AF=0.5527;SAS_AF=0.4744;AA=T|||;VT=SNP
10	4013922	rs10904151	C	T	100	PASS	AC=2533;AF=0.505791;AN=5008;NS=2504;DP=18609;EAS_AF=0.4474;AMR_AF=0.4395;AFR_AF=0.5726;EUR_AF=0.5527;SAS_AF=0.4744;AA=C|||;VT=SNP
10	4014037	rs7894640	G	A	100	PASS	AC=2534;AF=0.50599;AN=5008;NS=2504;DP=19372;EAS_AF=0.4484;AMR_AF=0.4395;AFR_AF=0.5726;EUR_AF=0.5527;SAS_AF=0.4744;AA=G|||;VT=SNP
10	4014044	rs11814797	C	T	100	PASS	AC=594;AF=0.11861;AN=5008;NS=2504;DP=19070;EAS_AF=0.1706;AMR_AF=0.0865;AFR_AF=0.1725;EUR_AF=0.0755;SAS_AF=0.0593;AA=C|||;VT=SNP
10	4014087	rs57872033	A	T	100	PASS	AC=416;AF=0.0830671;AN=5008;NS=2504;DP=2067;EAS_AF=0.1706;AMR_AF=0.0764;AFR_AF=0.0431;EUR_AF=0.0755;SAS_AF=0.0593;AA=A|||;VT=SNP
10	4014680	rs4881265	G	T	100	PASS	AC=2514;AF=0.501997;AN=5008;NS=2504;DP=17231;EAS_AF=0.4464;AMR_AF=0.4352;AFR_AF=0.5681;EUR_AF=0.5527;SAS_AF=0.4652;AA=G|||;VT=SNP
10	4014690	rs4881266	G	T	100	PASS	AC=2523;AF=0.503794;AN=5008;NS=2504;DP=17410;EAS_AF=0.4464;AMR_AF=0.4352;AFR_AF=0.5681;EUR_AF=0.5527;SAS_AF=0.4744;AA=T|||;VT=SNP
10	4015091	rs7096204	T	G	100	PASS	AC=2519;AF=0.502995;AN=5008;NS=2504;DP=15661;EAS_AF=0.4474;AMR_AF=0.438;AFR_AF=0.5673;EUR_AF=0.5557;SAS_AF=0.4652;AA=G|||;VT=SNP
10	4015693	rs7920244	T	C	100	PASS	AC=1552;AF=0.309904;AN=5008;NS=2504;DP=16590;EAS_AF=0.2569;AMR_AF=0.3141;AFR_AF=0.1467;EUR_AF=0.4742;SAS_AF=0.4131;AA=T|||;VT=SNP
10	4015857	rs7917286	A	T	100	PASS	AC=2529;AF=0.504992;AN=5008;NS=2504;DP=15498;EAS_AF=0.4474;AMR_AF=0.438;AFR_AF=0.5673;EUR_AF=0.5567;SAS_AF=0.4744;AA=A|||;VT=SNP
10	4016050	rs10904152	A	C	100	PASS	AC=2529;AF=0.504992;AN=5008;NS=2504;DP=13547;EAS_AF=0.4474;AMR_AF=0.438;AFR_AF=0.5673;EUR_AF=0.5567;SAS_AF=0.4744;AA=A|||;VT=SNP
10	4016135	rs10795106	T	C	100	PASS	AC=2530;AF=0.505192;AN=5008;NS=2504;DP=11657;EAS_AF=0.4474;AMR_AF=0.4395;AFR_AF=0.5666;EUR_AF=0.5577;SAS_AF=0.4744;AA=C|||;VT=SNP
10	4016152	rs10795107	G	A	100	PASS	AC=2531;AF=0.505391;AN=5008;NS=2504;DP=10663;EAS_AF=0.4474;AMR_AF=0.4395;AFR_AF=0.5673;EUR_AF=0.5577;SAS_AF=0.4744;AA=A|||;VT=SNP
10	4016185	rs10795108	T	C	100	PASS	AC=2531;AF=0.505391;AN=5008;NS=2504;DP=9681;EAS_AF=0.4474;AMR_AF=0.4395;AFR_AF=0.5673;EUR_AF=0.5577;SAS_AF=0.4744;AA=T|||;VT=SNP
10	4016343	rs10751946	C	T	100	PASS	AC=2526;AF=0.504393;AN=5008;NS=2504;DP=7746;EAS_AF=0.4474;AMR_AF=0.438;AFR_AF=0.5658;EUR_AF=0.5557;SAS_AF=0.4744;AA=T|||;VT=SNP
10	4016457	rs10904153	A	G	100	PASS	AC=1556;AF=0.310703;AN=5008;NS=2504;DP=12447;EAS_AF=0.2569;AMR_AF=0.3213;AFR_AF=0.1467;EUR_AF=0.4742;SAS_AF=0.4121;AA=A|||;VT=SNP
10	4016818	rs10904157	T	C	100	PASS	AC=2522;AF=0.503594;AN=5008;NS=2504;DP=16484;EAS_AF=0.4435;AMR_AF=0.4366;AFR_AF=0.5681;EUR_AF=0.5547;SAS_AF=0.4734;AA=T|||;VT=SNP
10	4017063	rs11598382	A	G	100	PASS	AC=2525;AF=0.504193;AN=5008;NS=2504;DP=16261;EAS_AF=0.4474;AMR_AF=0.4366;AFR_AF=0.5673;EUR_AF=0.5537;SAS_AF=0.4744;AA=A|||;VT=SNP
10	4017175	rs10904158	C	T	100	PASS	AC=2516;AF=0.502396;AN=5008;NS=2504;DP=15988;EAS_AF=0.4474;AMR_AF=0.4366;AFR_AF=0.5605;EUR_AF=0.5537;SAS_AF=0.4744;AA=T|||;VT=SNP
10	4017347	rs10904159	T	C	100	PASS	AC=2525;AF=0.504193;AN=5008;NS=2504;DP=17427;EAS_AF=0.4474;AMR_AF=0.4366;AFR_AF=0.5673;EUR_AF=0.5537;SAS_AF=0.4744;AA=C|||;VT=SNP
10	4017504	rs10904160	A	G	100	PASS	AC=2523;AF=0.503794;AN=5008;NS=2504;DP=16184;EAS_AF=0.4474;AMR_AF=0.4352;AFR_AF=0.5666;EUR_AF=0.5537;SAS_AF=0.4744;AA=A|||;VT=SNP
10	4017608	rs10904161	T	C	100	PASS	AC=2533;AF=0.505791;AN=5008;NS=2504;DP=17021;EAS_AF=0.4494;AMR_AF=0.4395;AFR_AF=0.5673;EUR_AF=0.5547;SAS_AF=0.4775;AA=C|||;VT=SNP
10	4017630	rs11252221	G	T	100	PASS	AC=2534;AF=0.50599;AN=5008;NS=2504;DP=17508;EAS_AF=0.4494;AMR_AF=0.4395;AFR_AF=0.5673;EUR_AF=0.5557;SAS_AF=0.4775;AA=T|||;VT=SNP
10	4017659	rs11252222	C	T	100	PASS	AC=1365;AF=0.272564;AN=5008;NS=2504;DP=17617;EAS_AF=0.1558;AMR_AF=0.3199;AFR_AF=0.0825;EUR_AF=0.4732;SAS_AF=0.41;AA=C|||;VT=SNP
10	4017708	rs11252225	T	C	100	PASS	AC=2525;AF=0.504193;AN=5008;NS=2504;DP=18231;EAS_AF=0.4474;AMR_AF=0.4366;AFR_AF=0.5673;EUR_AF=0.5537;SAS_AF=0.4744;AA=C|||;VT=SNP
10	4017814	rs72774723	C	T	100	PASS	AC=476;AF=0.0950479;AN=5008;NS=2504;DP=17534;EAS_AF=0.1706;AMR_AF=0.0764;AFR_AF=0.0885;EUR_AF=0.0755;SAS_AF=0.0593;AA=C|||;VT=SNP
10	4017906	rs10904162	T	C	100	PASS	AC=2528;AF=0.504792;AN=5008;NS=2504;DP=16224;EAS_AF=0.4494;AMR_AF=0.4352;AFR_AF=0.5666;EUR_AF=0.5557;SAS_AF=0.4755;AA=C|||;VT=SNP
10	4017955	rs10795109	A	G	100	PASS	AC=2532;AF=0.505591;AN=5008;NS=2504;DP=15529;EAS_AF=0.4494;AMR_AF=0.4352;AFR_AF=0.5688;EUR_AF=0.5557;SAS_AF=0.4765;AA=G|||;VT=SNP
10	4017987	rs10751947	A	G	100	PASS	AC=2532;AF=0.505591;AN=5008;NS=2504;DP=15757;EAS_AF=0.4494;AMR_AF=0.4352;AFR_AF=0.5688;EUR_AF=0.5557;SAS_AF=0.4765;AA=A|||;VT=SNP
10	4018095	rs10751948	T	C	100	PASS	AC=2530;AF=0.505192;AN=5008;NS=2504;DP=19564;EAS_AF=0.4484;AMR_AF=0.4352;AFR_AF=0.5681;EUR_AF=0.5557;SAS_AF=0.4765;AA=C|||;VT=SNP
10	4018466	rs12268528	T	A	100	PASS	AC=2531;AF=0.505391;AN=5008;NS=2504;DP=19716;EAS_AF=0.4484;AMR_AF=0.4366;AFR_AF=0.5688;EUR_AF=0.5557;SAS_AF=0.4755;AA=T|||;VT=SNP
10	4018622	rs72774724	T	C	100	PASS	AC=145;AF=0.0289537;AN=5008;NS=2504;DP=20816;EAS_AF=0.0169;AMR_AF=0.0591;AFR_AF=0.0091;EUR_AF=0.0517;SAS_AF=0.0235;AA=T|||;VT=SNP
10	4018726	rs11252229	A	G	100	PASS	AC=2531;AF=0.505391;AN=5008;NS=2504;DP=20219;EAS_AF=0.4484;AMR_AF=0.438;AFR_AF=0.5688;EUR_AF=0.5527;SAS_AF=0.4775;AA=A|||;VT=SNP
10	4018745	rs7089590	G	A	100	PASS	AC=2519;AF=0.502995;AN=5008;NS=2504;DP=20389;EAS_AF=0.4137;AMR_AF=0.438;AFR_AF=0.587;EUR_AF=0.5527;SAS_AF=0.4765;AA=G|||;VT=SNP
10	4018960	rs11252230	C	T	100	PASS	AC=478;AF=0.0954473;AN=5008;NS=2504;DP=19542;EAS_AF=0.1706;AMR_AF=0.0764;AFR_AF=0.0908;EUR_AF=0.0746;SAS_AF=0.0593;AA=C|||;VT=SNP
10	4019368	rs7094696	C	G	100	PASS	AC=2508;AF=0.500799;AN=5008;NS=2504;DP=21554;EAS_AF=0.4484;AMR_AF=0.4337;AFR_AF=0.5545;EUR_AF=0.5527;SAS_AF=0.4765;AA=C|||;VT=SNP
10	4019424	rs10795110	A	G	100	PASS	AC=2519;AF=0.502995;AN=5008;NS=2504;DP=19607;EAS_AF=0.4484;AMR_AF=0.4337;AFR_AF=0.5628;EUR_AF=0.5527;SAS_AF=0.4765;AA=A|||;VT=SNP
10	4019564	rs10795111	C	T	100	PASS	AC=2508;AF=0.500799;AN=5008;NS=2504;DP=21076;EAS_AF=0.4484;AMR_AF=0.4337;AFR_AF=0.5545;EUR_AF=0.5527;SAS_AF=0.4765;AA=C|||;VT=SNP
10	4019668	rs10795112	A	T	100	PASS	AC=2501;AF=0.499401;AN=5008;NS=2504;DP=22770;EAS_AF=0.4484;AMR_AF=0.4323;AFR_AF=0.5499;EUR_AF=0.5527;SAS_AF=0.4765;AA=A|||;VT=SNP
10	4019754	rs10904163	A	G	100	PASS	AC=1362;AF=0.271965;AN=5008;NS=2504;DP=21263;EAS_AF=0.1548;AMR_AF=0.3213;AFR_AF=0.0825;EUR_AF=0.4712;SAS_AF=0.409;AA=A|||;VT=SNP
10	4020133	rs11252232	C	T	100	PASS	AC=1356;AF=0.270767;AN=5008;NS=2504;DP=22062;EAS_AF=0.1548;AMR_AF=0.3199;AFR_AF=0.0779;EUR_AF=0.4712;SAS_AF=0.41;AA=C|||;VT=SNP
10	4020156	rs4880652	A	G	100	PASS	AC=1702;AF=0.339856;AN=5008;NS=2504;DP=21410;EAS_AF=0.1548;AMR_AF=0.3473;AFR_AF=0.323;EUR_AF=0.4751;SAS_AF=0.409;AA=A|||;VT=SNP
10	4020600	rs10795113	A	G	100	PASS	AC=2510;AF=0.501198;AN=5008;NS=2504;DP=18675;EAS_AF=0.4474;AMR_AF=0.4308;AFR_AF=0.5582;EUR_AF=0.5527;SAS_AF=0.4765;AA=G|||;VT=SNP
10	4020635	rs10904164	A	G	100	PASS	AC=1692;AF=0.337859;AN=5008;NS=2504;DP=19143;EAS_AF=0.1548;AMR_AF=0.3487;AFR_AF=0.3147;EUR_AF=0.4751;SAS_AF=0.409;AA=A|||;VT=SNP
10	4020701	rs10795114	G	A	100	PASS	AC=2500;AF=0.499201;AN=5008;NS=2504;DP=18987;EAS_AF=0.4484;AMR_AF=0.4308;AFR_AF=0.5499;EUR_AF=0.5527;SAS_AF=0.4765;AA=A|||;VT=SNP
10	4020714	rs10751949	G	A	100	PASS	AC=2500;AF=0.499201;AN=5008;NS=2504;DP=18925;EAS_AF=0.4484;AMR_AF=0.4308;AFR_AF=0.5499;EUR_AF=0.5527;SAS_AF=0.4765;AA=A|||;VT=SNP
10	4020768	rs10751950	T	C	100	PASS	AC=2501;AF=0.499401;AN=5008;NS=2504;DP=20898;EAS_AF=0.4484;AMR_AF=0.4308;AFR_AF=0.5507;EUR_AF=0.5527;SAS_AF=0.4765;AA=C|||;VT=SNP
10	4021078	rs10751951	G	A	100	PASS	AC=2335;AF=0.466254;AN=5008;NS=2504;DP=18666;EAS_AF=0.4286;AMR_AF=0.4265;AFR_AF=0.4463;EUR_AF=0.5507;SAS_AF=0.4734;AA=G|||;VT=SNP
10	4021286	rs10904165	C	A	100	PASS	AC=1688;AF=0.337061;AN=5008;NS=2504;DP=20992;EAS_AF=0.1548;AMR_AF=0.3473;AFR_AF=0.3139;EUR_AF=0.4742;SAS_AF=0.408;AA=C|||;VT=SNP
10	4022304	rs11252235	C	G	100	PASS	AC=775;AF=0.154752;AN=5008;NS=2504;DP=21925;EAS_AF=0.2738;AMR_AF=0.0865;AFR_AF=0.2269;EUR_AF=0.0755;SAS_AF=0.0644;AA=C|||;VT=SNP
10	4022450	rs4880653	C	T	100	PASS	AC=1690;AF=0.33746;AN=5008;NS=2504;DP=20036;EAS_AF=0.1538;AMR_AF=0.3473;AFR_AF=0.3154;EUR_AF=0.4742;SAS_AF=0.409;AA=T|||;VT=SNP
10	4023054	rs11252236	C	T	100	PASS	AC=365;AF=0.0728834;AN=5008;NS=2504;DP=14913;EAS_AF=0.1716;AMR_AF=0.0706;AFR_AF=0.0076;EUR_AF=0.0746;SAS_AF=0.0593;AA=C|||;VT=SNP
10	4023229	rs2031579	A	G	100	PASS	AC=2504;AF=0.5;AN=5008;NS=2504;DP=15881;EAS_AF=0.4494;AMR_AF=0.4323;AFR_AF=0.5514;EUR_AF=0.5527;SAS_AF=0.4765;AA=G|||;VT=SNP
10	4023403	rs2031578	A	G	100	PASS	AC=1693;AF=0.338059;AN=5008;NS=2504;DP=16525;EAS_AF=0.1548;AMR_AF=0.3473;AFR_AF=0.3162;EUR_AF=0.4751;SAS_AF=0.409;AA=A|||;VT=SNP
10	4023557	rs7903823	G	A	100	PASS	AC=599;AF=0.119609;AN=5008;NS=2504;DP=17507;EAS_AF=0.1716;AMR_AF=0.0807;AFR_AF=0.1793;EUR_AF=0.0746;SAS_AF=0.0593;AA=G|||;VT=SNP
10	4023855	rs10795115	A	G	100	PASS	AC=1693;AF=0.338059;AN=5008;NS=2504;DP=18698;EAS_AF=0.1548;AMR_AF=0.3473;AFR_AF=0.3162;EUR_AF=0.4751;SAS_AF=0.409;AA=A|||;VT=SNP
10	4025644	rs12217249	A	T	100	PASS	AC=488;AF=0.0974441;AN=5008;NS=2504;DP=18522;EAS_AF=0.1706;AMR_AF=0.0778;AFR_AF=0.0976;EUR_AF=0.0746;SAS_AF=0.0593;AA=A|||;VT=SNP
10	4025730	rs12217258	A	T	100	PASS	AC=654;AF=0.130591;AN=5008;NS=2504;DP=17487;EAS_AF=0.2738;AMR_AF=0.0821;AFR_AF=0.1377;EUR_AF=0.0755;SAS_AF=0.0644;AA=A|||;VT=SNP
10	4026125	rs11252237	A	G	100	PASS	AC=681;AF=0.135982;AN=5008;NS=2504;DP=13333;EAS_AF=0.2937;AMR_AF=0.0821;AFR_AF=0.1384;EUR_AF=0.0775;SAS_AF=0.0685;AA=A|||;VT=SNP
10	4026346	rs56142939	C	G	100	PASS	AC=479;AF=0.095647;AN=5008;NS=2504;DP=15669;EAS_AF=0.1706;AMR_AF=0.0764;AFR_AF=0.0915;EUR_AF=0.0746;SAS_AF=0.0593;AA=C|||;VT=SNP
10	4026403	rs11252238	G	A	100	PASS	AC=1690;AF=0.33746;AN=5008;NS=2504;DP=16225;EAS_AF=0.1558;AMR_AF=0.3473;AFR_AF=0.3139;EUR_AF=0.4742;SAS_AF=0.409;AA=G|||;VT=SNP
10	4026406	rs11252239	T	C	100	PASS	AC=495;AF=0.0988419;AN=5008;NS=2504;DP=16311;EAS_AF=0.0694;AMR_AF=0.1599;AFR_AF=0.0144;EUR_AF=0.165;SAS_AF=0.1319;AA=T|||;VT=SNP
10	4027024	rs10795116	A	T	100	PASS	AC=1708;AF=0.341054;AN=5008;NS=2504;DP=23117;EAS_AF=0.1558;AMR_AF=0.3473;AFR_AF=0.3275;EUR_AF=0.4742;SAS_AF=0.409;AA=T|||;VT=SNP
10	4027213	rs7918069	T	C	100	PASS	AC=2510;AF=0.501198;AN=5008;NS=2504;DP=18544;EAS_AF=0.4494;AMR_AF=0.4337;AFR_AF=0.5552;EUR_AF=0.5517;SAS_AF=0.4775;AA=C|||;VT=SNP
10	4027338	rs11252240	G	A	100	PASS	AC=1355;AF=0.270567;AN=5008;NS=2504;DP=19349;EAS_AF=0.1558;AMR_AF=0.3199;AFR_AF=0.0779;EUR_AF=0.4702;SAS_AF=0.409;AA=G|||;VT=SNP
10	4027426	rs11252241	A	T	100	PASS	AC=1688;AF=0.337061;AN=5008;NS=2504;DP=20760;EAS_AF=0.1558;AMR_AF=0.3473;AFR_AF=0.3132;EUR_AF=0.4742;SAS_AF=0.408;AA=A|||;VT=SNP
10	4027462	rs11252242	A	T	100	PASS	AC=1688;AF=0.337061;AN=5008;NS=2504;DP=19806;EAS_AF=0.1558;AMR_AF=0.3473;AFR_AF=0.3132;EUR_AF=0.4742;SAS_AF=0.408;AA=A|||;VT=SNP
10	4027595	rs11252243	A	G	100	PASS	AC=1695;AF=0.338458;AN=5008;NS=2504;DP=15466;EAS_AF=0.1558;AMR_AF=0.3473;AFR_AF=0.3169;EUR_AF=0.4751;SAS_AF=0.409;AA=a|||;VT=SNP
10	4028083	rs2148189	G	A	100	PASS	AC=1687;AF=0.336861;AN=5008;NS=2504;DP=19837;EAS_AF=0.1558;AMR_AF=0.3473;AFR_AF=0.3132;EUR_AF=0.4751;SAS_AF=0.4059;AA=G|||;VT=SNP
10	4028151	rs2148188	A	G	100	PASS	AC=1691;AF=0.33766;AN=5008;NS=2504;DP=19359;EAS_AF=0.1558;AMR_AF=0.3473;AFR_AF=0.3162;EUR_AF=0.4751;SAS_AF=0.4059;AA=A|||;VT=SNP
10	4028155	rs17136237	G	T	100	PASS	AC=479;AF=0.095647;AN=5008;NS=2504;DP=19388;EAS_AF=0.1716;AMR_AF=0.0764;AFR_AF=0.0908;EUR_AF=0.0746;SAS_AF=0.0593;AA=G|||;VT=SNP
10	4029215	rs12570958	T	A	100	PASS	AC=1973;AF=0.39397;AN=5008;NS=2504;DP=20752;EAS_AF=0.5486;AMR_AF=0.5274;AFR_AF=0.1392;EUR_AF=0.4046;SAS_AF=0.4734;AA=T|||;VT=SNP
10	4029670	rs4242767	G	T	100	PASS	AC=1732;AF=0.345847;AN=5008;NS=2504;DP=20689;EAS_AF=0.1577;AMR_AF=0.3473;AFR_AF=0.32;EUR_AF=0.4851;SAS_AF=0.4305;AA=G|||;VT=SNP
10	4030448	rs10795117	G	T	100	PASS	AC=1722;AF=0.34385;AN=5008;NS=2504;DP=21091;EAS_AF=0.1528;AMR_AF=0.3444;AFR_AF=0.3185;EUR_AF=0.4841;SAS_AF=0.4305;AA=G|||;VT=SNP
10	4030590	rs10795118	G	A	100	PASS	AC=1735;AF=0.346446;AN=5008;NS=2504;DP=20260;EAS_AF=0.1567;AMR_AF=0.3444;AFR_AF=0.3253;EUR_AF=0.4841;SAS_AF=0.4305;AA=G|||;VT=SNP
10	4031002	rs7072577	A	G	100	PASS	AC=2939;AF=0.586861;AN=5008;NS=2504;DP=17679;EAS_AF=0.7163;AMR_AF=0.6484;AFR_AF=0.5318;EUR_AF=0.5129;SAS_AF=0.5603;AA=A|||;VT=SNP
10	4031063	rs11598225	C	T	100	PASS	AC=2395;AF=0.478235;AN=5008;NS=2504;DP=16672;EAS_AF=0.5149;AMR_AF=0.5735;AFR_AF=0.4138;EUR_AF=0.4394;SAS_AF=0.5;AA=C|||;VT=SNP
10	4031519	rs4881269	G	A	100	PASS	AC=1724;AF=0.344249;AN=5008;NS=2504;DP=15388;EAS_AF=0.5139;AMR_AF=0.513;AFR_AF=0.0333;EUR_AF=0.3698;SAS_AF=0.4438;AA=G|||;VT=SNP
10	4032380	rs67630759	G	A	100	PASS	AC=1950;AF=0.389377;AN=5008;NS=2504;DP=21436;EAS_AF=0.5188;AMR_AF=0.5346;AFR_AF=0.1392;EUR_AF=0.4066;SAS_AF=0.4734;AA=G|||;VT=SNP
10	4035123	rs12571162	T	C	100	PASS	AC=1955;AF=0.390375;AN=5008;NS=2504;DP=19316;EAS_AF=0.5188;AMR_AF=0.536;AFR_AF=0.1415;EUR_AF=0.4115;SAS_AF=0.4693;AA=T|||;VT=SNP
10	4035701	rs72774728	C	G	100	PASS	AC=486;AF=0.0970447;AN=5008;NS=2504;DP=20654;EAS_AF=0.2014;AMR_AF=0.0403;AFR_AF=0.093;EUR_AF=0.0736;SAS_AF=0.0593;AA=C|||;VT=SNP
10	4037207	rs11252249	C	T	100	PASS	AC=687;AF=0.137181;AN=5008;NS=2504;DP=19248;EAS_AF=0.0893;AMR_AF=0.1398;AFR_AF=0.0461;EUR_AF=0.2157;SAS_AF=0.227;AA=C|||;VT=SNP
10	4038270	rs61519757	A	G	100	PASS	AC=550;AF=0.109824;AN=5008;NS=2504;DP=16477;EAS_AF=0.2004;AMR_AF=0.0461;AFR_AF=0.1392;EUR_AF=0.0736;SAS_AF=0.0593;AA=A|||;VT=SNP
10	4038347	rs9664331	A	C	100	PASS	AC=1001;AF=0.19988;AN=5008;NS=2504;DP=16137;EAS_AF=0.2014;AMR_AF=0.085;AFR_AF=0.4145;EUR_AF=0.1064;SAS_AF=0.0859;AA=C|||;VT=SNP
10	4039724	rs4880655	G	A	100	PASS	AC=283;AF=0.0565096;AN=5008;NS=2504;DP=16872;EAS_AF=0.0417;AMR_AF=0.0461;AFR_AF=0.0053;EUR_AF=0.1083;SAS_AF=0.0951;AA=G|||;VT=SNP
10	4039747	rs943017	T	C	100	PASS	AC=607;AF=0.121206;AN=5008;NS=2504;DP=18344;EAS_AF=0.1964;AMR_AF=0.0461;AFR_AF=0.1853;EUR_AF=0.0736;SAS_AF=0.0593;AA=T|||;VT=SNP
10	4040821	rs7094872	A	G	100	PASS	AC=2707;AF=0.540535;AN=5008;NS=2504;DP=17168;EAS_AF=0.6101;AMR_AF=0.7305;AFR_AF=0.2352;EUR_AF=0.6382;SAS_AF=0.6462;AA=g|||;VT=SNP
10	4041720	rs4364956	T	C	100	PASS	AC=2489;AF=0.497005;AN=5008;NS=2504;DP=8655;EAS_AF=0.5863;AMR_AF=0.7233;AFR_AF=0.0968;EUR_AF=0.6362;SAS_AF=0.6421;AA=T|||;VT=SNP
10	4042116	rs61829223	G	A	100	PASS	AC=276;AF=0.0551118;AN=5008;NS=2504;DP=14275;EAS_AF=0.0407;AMR_AF=0.0447;AFR_AF=0.0053;EUR_AF=0.1064;SAS_AF=0.092;AA=G|||;VT=SNP
10	4042619	rs6601792	T	A	100	PASS	AC=2716;AF=0.542332;AN=5008;NS=2504;DP=18057;EAS_AF=0.6101;AMR_AF=0.732;AFR_AF=0.2405;EUR_AF=0.6392;SAS_AF=0.6462;AA=A|||;VT=SNP
10	4043419	rs11252252	C	T	100	PASS	AC=2493;AF=0.497804;AN=5008;NS=2504;DP=17526;EAS_AF=0.5873;AMR_AF=0.7248;AFR_AF=0.0976;EUR_AF=0.6362;SAS_AF=0.6431;AA=C|||;VT=SNP
10	4044541	rs1540992	G	T	100	PASS	AC=2485;AF=0.496206;AN=5008;NS=2504;DP=19237;EAS_AF=0.5972;AMR_AF=0.7233;AFR_AF=0.0923;EUR_AF=0.6362;SAS_AF=0.6329;AA=G|||;VT=SNP
10	4044577	rs1540991	T	C	100	PASS	AC=2487;AF=0.496605;AN=5008;NS=2504;DP=16977;EAS_AF=0.5972;AMR_AF=0.7233;AFR_AF=0.093;EUR_AF=0.6372;SAS_AF=0.6329;AA=C|||;VT=SNP
10	4044603	rs1540990	T	C	100	PASS	AC=2486;AF=0.496406;AN=5008;NS=2504;DP=15975;EAS_AF=0.5972;AMR_AF=0.7233;AFR_AF=0.093;EUR_AF=0.6372;SAS_AF=0.6319;AA=C|||;VT=SNP
10	4044646	rs1540989	T	C	100	PASS	AC=2708;AF=0.540735;AN=5008;NS=2504;DP=15370;EAS_AF=0.621;AMR_AF=0.7305;AFR_AF=0.2345;EUR_AF=0.6402;SAS_AF=0.635;AA=C|||;VT=SNP
10	4044653	rs3927883	C	T	100	PASS	AC=2709;AF=0.540935;AN=5008;NS=2504;DP=15518;EAS_AF=0.622;AMR_AF=0.7305;AFR_AF=0.2345;EUR_AF=0.6402;SAS_AF=0.635;AA=T|||;VT=SNP
10	4045316	rs4880656	C	T	100	PASS	AC=1623;AF=0.324081;AN=5008;NS=2504;DP=18716;EAS_AF=0.0804;AMR_AF=0.219;AFR_AF=0.612;EUR_AF=0.2893;SAS_AF=0.2965;AA=C|||;VT=SNP
10	4045418	rs4880657	C	T	100	PASS	AC=1444;AF=0.288339;AN=5008;NS=2504;DP=18445;EAS_AF=0.0804;AMR_AF=0.1931;AFR_AF=0.5182;EUR_AF=0.2664;SAS_AF=0.2822;AA=C|||;VT=SNP
10	4045470	rs6601793	C	A	100	PASS	AC=2484;AF=0.496006;AN=5008;NS=2504;DP=18876;EAS_AF=0.5992;AMR_AF=0.7248;AFR_AF=0.09;EUR_AF=0.6362;SAS_AF=0.6319;AA=C|||;VT=SNP
10	4045533	rs4880658	C	T	100	PASS	AC=1012;AF=0.202077;AN=5008;NS=2504;DP=19431;EAS_AF=0.0804;AMR_AF=0.1614;AFR_AF=0.2572;EUR_AF=0.2306;SAS_AF=0.2526;AA=C|||;VT=SNP
10	4047014	rs10904168	C	G	100	PASS	AC=2483;AF=0.495807;AN=5008;NS=2504;DP=17418;EAS_AF=0.5982;AMR_AF=0.7248;AFR_AF=0.09;EUR_AF=0.6362;SAS_AF=0.6319;AA=G|||;VT=SNP
10	4047125	rs4881271	G	T	100	PASS	AC=2706;AF=0.540335;AN=5008;NS=2504;DP=23126;EAS_AF=0.621;AMR_AF=0.732;AFR_AF=0.2337;EUR_AF=0.6382;SAS_AF=0.635;AA=T|||;VT=SNP
10	4048528	rs7073584	A	C	100	PASS	AC=2707;AF=0.540535;AN=5008;NS=2504;DP=19154;EAS_AF=0.625;AMR_AF=0.732;AFR_AF=0.2315;EUR_AF=0.6382;SAS_AF=0.635;AA=c|||;VT=SNP
10	4048634	rs72774737	T	C	100	PASS	AC=472;AF=0.0942492;AN=5008;NS=2504;DP=20008;EAS_AF=0.1855;AMR_AF=0.0403;AFR_AF=0.09;EUR_AF=0.0706;SAS_AF=0.0685;AA=T|||;VT=SNP
10	4048785	rs6601794	T	C	100	PASS	AC=2485;AF=0.496206;AN=5008;NS=2504;DP=15875;EAS_AF=0.6002;AMR_AF=0.7233;AFR_AF=0.09;EUR_AF=0.6372;SAS_AF=0.6319;AA=T|||;VT=SNP
10	4048857	rs11252259	T	C	100	PASS	AC=1617;AF=0.322883;AN=5008;NS=2504;DP=18191;EAS_AF=0.0804;AMR_AF=0.2205;AFR_AF=0.6172;EUR_AF=0.2903;SAS_AF=0.2812;AA=T|||;VT=SNP
10	4049166	rs7917771	C	A	100	PASS	AC=2492;AF=0.497604;AN=5008;NS=2504;DP=22350;EAS_AF=0.6002;AMR_AF=0.7233;AFR_AF=0.09;EUR_AF=0.6362;SAS_AF=0.6401;AA=A|||;VT=SNP
10	4049386	rs11252260	T	C	100	PASS	AC=2493;AF=0.497804;AN=5008;NS=2504;DP=20993;EAS_AF=0.6012;AMR_AF=0.7233;AFR_AF=0.09;EUR_AF=0.6362;SAS_AF=0.6401;AA=C|||;VT=SNP
10	4049819	rs2148195	A	T	100	PASS	AC=2723;AF=0.54373;AN=5008;NS=2504;DP=19012;EAS_AF=0.624;AMR_AF=0.7334;AFR_AF=0.2368;EUR_AF=0.6382;SAS_AF=0.6442;AA=T|||;VT=SNP
10	4050003	rs2031577	A	G	100	PASS	AC=2723;AF=0.54373;AN=5008;NS=2504;DP=21253;EAS_AF=0.624;AMR_AF=0.7334;AFR_AF=0.2368;EUR_AF=0.6382;SAS_AF=0.6442;AA=G|||;VT=SNP
10	4050037	rs2031576	C	T	100	PASS	AC=2492;AF=0.497604;AN=5008;NS=2504;DP=20180;EAS_AF=0.6002;AMR_AF=0.7233;AFR_AF=0.09;EUR_AF=0.6362;SAS_AF=0.6401;AA=C|||;VT=SNP
10	4050058	rs2031575	T	G	100	PASS	AC=4337;AF=0.866014;AN=5008;NS=2504;DP=19349;EAS_AF=0.7054;AMR_AF=0.951;AFR_AF=0.8548;EUR_AF=0.9235;SAS_AF=0.9274;AA=G|||;VT=SNP
10	4050329	rs7098287	G	C	100	PASS	AC=4340;AF=0.866613;AN=5008;NS=2504;DP=20859;EAS_AF=0.7054;AMR_AF=0.951;AFR_AF=0.8548;EUR_AF=0.9274;SAS_AF=0.9264;AA=C|||;VT=SNP
10	4050367	rs7098303	G	C	100	PASS	AC=2498;AF=0.498802;AN=5008;NS=2504;DP=18719;EAS_AF=0.6012;AMR_AF=0.7248;AFR_AF=0.09;EUR_AF=0.6402;SAS_AF=0.6401;AA=G|||;VT=SNP
10	4051081	rs1570947	G	T	100	PASS	AC=4320;AF=0.86262;AN=5008;NS=2504;DP=19425;EAS_AF=0.7054;AMR_AF=0.951;AFR_AF=0.8396;EUR_AF=0.9274;SAS_AF=0.9264;AA=T|||;VT=SNP
10	4053001	rs7075855	C	A	100	PASS	AC=2729;AF=0.544928;AN=5008;NS=2504;DP=16212;EAS_AF=0.626;AMR_AF=0.7349;AFR_AF=0.2345;EUR_AF=0.6431;SAS_AF=0.6452;AA=C|||;VT=SNP
10	4053065	rs2645215	T	G	100	PASS	AC=596;AF=0.11901;AN=5008;NS=2504;DP=15825;EAS_AF=0.2728;AMR_AF=0.0403;AFR_AF=0.112;EUR_AF=0.0726;SAS_AF=0.0736;AA=T|||;VT=SNP
10	4053068	rs10751952	G	T	100	PASS	AC=4246;AF=0.847843;AN=5008;NS=2504;DP=15840;EAS_AF=0.7044;AMR_AF=0.9409;AFR_AF=0.8101;EUR_AF=0.9105;SAS_AF=0.9162;AA=g|||;VT=SNP
10	4053441	rs2397398	T	G	100	PASS	AC=4330;AF=0.864617;AN=5008;NS=2504;DP=19737;EAS_AF=0.7063;AMR_AF=0.951;AFR_AF=0.8464;EUR_AF=0.9274;SAS_AF=0.9264;AA=G|||;VT=SNP
10	4054600	rs7077002	A	G	100	PASS	AC=1599;AF=0.319289;AN=5008;NS=2504;DP=16516;EAS_AF=0.0804;AMR_AF=0.2161;AFR_AF=0.6104;EUR_AF=0.2843;SAS_AF=0.2812;AA=A|||;VT=SNP
10	4055669	rs11597838	C	G	100	PASS	AC=2524;AF=0.503994;AN=5008;NS=2504;DP=9579;EAS_AF=0.6101;AMR_AF=0.7291;AFR_AF=0.0915;EUR_AF=0.6421;SAS_AF=0.6503;AA=C|||;VT=SNP
10	4056174	rs67401362	C	T	100	PASS	AC=402;AF=0.0802716;AN=5008;NS=2504;DP=17994;EAS_AF=0.1905;AMR_AF=0.0346;AFR_AF=0.0363;EUR_AF=0.0716;SAS_AF=0.0675;AA=C|||;VT=SNP
10	4056871	rs10508272	G	A	100	PASS	AC=403;AF=0.0804712;AN=5008;NS=2504;DP=19099;EAS_AF=0.1905;AMR_AF=0.0346;AFR_AF=0.0363;EUR_AF=0.0726;SAS_AF=0.0675;AA=G|||;VT=SNP
10	4057709	rs4242769	A	C	100	PASS	AC=1738;AF=0.347045;AN=5008;NS=2504;DP=19119;EAS_AF=0.0764;AMR_AF=0.2205;AFR_AF=0.7209;EUR_AF=0.2833;SAS_AF=0.2761;AA=A|||;VT=SNP
10	4057826	rs17131877	T	C	100	PASS	AC=430;AF=0.0858626;AN=5008;NS=2504;DP=19225;EAS_AF=0.1905;AMR_AF=0.036;AFR_AF=0.056;EUR_AF=0.0726;SAS_AF=0.0675;AA=C|||;VT=SNP
10	4058691	rs10795121	G	C	100	PASS	AC=1730;AF=0.345447;AN=5008;NS=2504;DP=18975;EAS_AF=0.0754;AMR_AF=0.219;AFR_AF=0.7163;EUR_AF=0.2833;SAS_AF=0.2761;AA=G|||;VT=SNP
10	4058869	rs10751953	T	A	100	PASS	AC=1769;AF=0.353235;AN=5008;NS=2504;DP=18556;EAS_AF=0.0992;AMR_AF=0.219;AFR_AF=0.7224;EUR_AF=0.2853;SAS_AF=0.2812;AA=T|||;VT=SNP
10	4059154	rs11252271	G	T	100	PASS	AC=1769;AF=0.353235;AN=5008;NS=2504;DP=19204;EAS_AF=0.0992;AMR_AF=0.219;AFR_AF=0.7247;EUR_AF=0.2853;SAS_AF=0.2781;AA=G|||;VT=SNP
10	4059747	rs12241918	C	G	100	PASS	AC=1736;AF=0.346645;AN=5008;NS=2504;DP=21879;EAS_AF=0.0754;AMR_AF=0.219;AFR_AF=0.7209;EUR_AF=0.2833;SAS_AF=0.2761;AA=C|||;VT=SNP
10	4061039	rs10904169	A	G	100	PASS	AC=1885;AF=0.376398;AN=5008;NS=2504;DP=15849;EAS_AF=0.1012;AMR_AF=0.2248;AFR_AF=0.8056;EUR_AF=0.2853;SAS_AF=0.2812;AA=G|||;VT=SNP
10	4061453	rs10904170	G	T	100	PASS	AC=1736;AF=0.346645;AN=5008;NS=2504;DP=15083;EAS_AF=0.0774;AMR_AF=0.2205;AFR_AF=0.7209;EUR_AF=0.2833;SAS_AF=0.273;AA=G|||;VT=SNP
10	4061695	rs7092266	G	A	100	PASS	AC=4407;AF=0.879992;AN=5008;NS=2504;DP=14319;EAS_AF=0.7073;AMR_AF=0.9553;AFR_AF=0.9032;EUR_AF=0.9264;SAS_AF=0.9254;AA=A|||;VT=SNP
10	4062123	rs67567624	G	T	100	PASS	AC=2517;AF=0.502596;AN=5008;NS=2504;DP=13768;EAS_AF=0.6052;AMR_AF=0.7305;AFR_AF=0.0968;EUR_AF=0.6392;SAS_AF=0.6431;AA=G|||;VT=SNP
10	4062327	rs7919822	G	A	100	PASS	AC=1738;AF=0.347045;AN=5008;NS=2504;DP=16416;EAS_AF=0.0774;AMR_AF=0.219;AFR_AF=0.7224;EUR_AF=0.2813;SAS_AF=0.2761;AA=G|||;VT=SNP
10	4063899	rs8181410	T	G	100	PASS	AC=1645;AF=0.328474;AN=5008;NS=2504;DP=18609;EAS_AF=0.0982;AMR_AF=0.2133;AFR_AF=0.6384;EUR_AF=0.2833;SAS_AF=0.2751;AA=G|||;VT=SNP
10	4063979	rs12769283	G	T	100	PASS	AC=2782;AF=0.555511;AN=5008;NS=2504;DP=19862;EAS_AF=0.6141;AMR_AF=0.7421;AFR_AF=0.2761;EUR_AF=0.6402;SAS_AF=0.6534;AA=G|||;VT=SNP
10	4063984	rs72774752	A	T	100	PASS	AC=398;AF=0.0794728;AN=5008;NS=2504;DP=19874;EAS_AF=0.1885;AMR_AF=0.036;AFR_AF=0.0303;EUR_AF=0.0755;SAS_AF=0.0685;AA=A|||;VT=SNP
10	4064315	rs11252275	A	G	100	PASS	AC=2626;AF=0.524361;AN=5008;NS=2504;DP=18350;EAS_AF=0.6141;AMR_AF=0.732;AFR_AF=0.1634;EUR_AF=0.6402;SAS_AF=0.6534;AA=A|||;VT=SNP
10	4065186	rs77378623	C	T	100	PASS	AC=404;AF=0.0806709;AN=5008;NS=2504;DP=14225;EAS_AF=0.1885;AMR_AF=0.036;AFR_AF=0.0318;EUR_AF=0.0785;SAS_AF=0.0695;AA=C|||;VT=SNP
10	4065704	rs11252277	G	A	100	PASS	AC=428;AF=0.0854633;AN=5008;NS=2504;DP=16387;EAS_AF=0.2123;AMR_AF=0.036;AFR_AF=0.0318;EUR_AF=0.0736;SAS_AF=0.0746;AA=G|||;VT=SNP
10	4065810	rs11252279	C	G	100	PASS	AC=951;AF=0.189896;AN=5008;NS=2504;DP=14995;EAS_AF=0.0774;AMR_AF=0.1556;AFR_AF=0.2284;EUR_AF=0.2346;SAS_AF=0.2321;AA=C|||;VT=SNP
10	4066551	rs11252280	C	T	100	PASS	AC=577;AF=0.115216;AN=5008;NS=2504;DP=19956;EAS_AF=0.0556;AMR_AF=0.1311;AFR_AF=0.0477;EUR_AF=0.2435;SAS_AF=0.1247;AA=C|||;VT=SNP
10	4066827	rs2249755	A	T	100	PASS	AC=2383;AF=0.475839;AN=5008;NS=2504;DP=18971;EAS_AF=0.3562;AMR_AF=0.2781;AFR_AF=0.8971;EUR_AF=0.3807;SAS_AF=0.2679;AA=T|||;VT=SNP
10	4066984	rs943020	A	G	100	PASS	AC=374;AF=0.0746805;AN=5008;NS=2504;DP=20969;EAS_AF=0.1815;AMR_AF=0.0187;AFR_AF=0.0673;EUR_AF=0.0437;SAS_AF=0.046;AA=A|||;VT=SNP
10	4067066	rs943019	C	G	100	PASS	AC=861;AF=0.171925;AN=5008;NS=2504;DP=19655;EAS_AF=0.0813;AMR_AF=0.1383;AFR_AF=0.267;EUR_AF=0.2137;SAS_AF=0.1176;AA=C|||;VT=SNP
10	4068858	rs2765658	T	C	100	PASS	AC=1802;AF=0.359824;AN=5008;NS=2504;DP=20477;EAS_AF=0.3284;AMR_AF=0.2421;AFR_AF=0.5605;EUR_AF=0.338;SAS_AF=0.227;AA=T|||;VT=SNP
10	4068966	rs2453895	A	G	100	PASS	AC=1276;AF=0.254792;AN=5008;NS=2504;DP=20305;EAS_AF=0.245;AMR_AF=0.1167;AFR_AF=0.5461;EUR_AF=0.1143;SAS_AF=0.1135;AA=A|||;VT=SNP
10	4068988	rs11252283	A	G	100	PASS	AC=2160;AF=0.43131;AN=5008;NS=2504;DP=20036;EAS_AF=0.1667;AMR_AF=0.2853;AFR_AF=0.8661;EUR_AF=0.3897;SAS_AF=0.2628;AA=a|||;VT=SNP
10	4069101	rs2765657	T	C	100	PASS	AC=2323;AF=0.463858;AN=5008;NS=2504;DP=16816;EAS_AF=0.3294;AMR_AF=0.2824;AFR_AF=0.8744;EUR_AF=0.3797;SAS_AF=0.2628;AA=T|||;VT=SNP
10	4069135	rs7896765	C	A	100	PASS	AC=1009;AF=0.201478;AN=5008;NS=2504;DP=17423;EAS_AF=0.0665;AMR_AF=0.1254;AFR_AF=0.4297;EUR_AF=0.1561;SAS_AF=0.1329;AA=C|||;VT=SNP
10	4069140	rs2765656	G	A	100	PASS	AC=2408;AF=0.480831;AN=5008;NS=2504;DP=17350;EAS_AF=0.3452;AMR_AF=0.2839;AFR_AF=0.9183;EUR_AF=0.3817;SAS_AF=0.271;AA=A|||;VT=SNP
10	4069215	rs11252284	C	T	100	PASS	AC=811;AF=0.161941;AN=5008;NS=2504;DP=19961;EAS_AF=0.0833;AMR_AF=0.1427;AFR_AF=0.2073;EUR_AF=0.2336;SAS_AF=0.1217;AA=C|||;VT=SNP
10	4069271	rs2765654	G	A	100	PASS	AC=397;AF=0.0792732;AN=5008;NS=2504;DP=21508;EAS_AF=0.1796;AMR_AF=0.0187;AFR_AF=0.0832;EUR_AF=0.0437;SAS_AF=0.0501;AA=A|||;VT=SNP
10	4069527	rs2031581	T	C	100	PASS	AC=1419;AF=0.283347;AN=5008;NS=2504;DP=18855;EAS_AF=0.2629;AMR_AF=0.1297;AFR_AF=0.5711;EUR_AF=0.159;SAS_AF=0.1524;AA=C|||;VT=SNP
10	4070166	rs1008061	A	G	100	PASS	AC=1450;AF=0.289537;AN=5008;NS=2504;DP=22092;EAS_AF=0.2639;AMR_AF=0.1369;AFR_AF=0.5772;EUR_AF=0.163;SAS_AF=0.1656;AA=G|||;VT=SNP
10	4070315	rs12246482	C	T	100	PASS	AC=928;AF=0.185304;AN=5008;NS=2504;DP=21677;EAS_AF=0.0655;AMR_AF=0.1081;AFR_AF=0.4349;EUR_AF=0.1133;SAS_AF=0.1002;AA=C|||;VT=SNP
10	4070424	rs2250229	T	C	100	PASS	AC=1435;AF=0.286542;AN=5008;NS=2504;DP=21535;EAS_AF=0.2629;AMR_AF=0.1354;AFR_AF=0.5764;EUR_AF=0.163;SAS_AF=0.1534;AA=C|||;VT=SNP
10	4070427	rs2250230	G	A	100	PASS	AC=449;AF=0.0896565;AN=5008;NS=2504;DP=21435;EAS_AF=0.1806;AMR_AF=0.0259;AFR_AF=0.115;EUR_AF=0.0477;SAS_AF=0.0501;AA=G|||;VT=SNP
10	4070444	rs2291788	G	A	100	PASS	AC=802;AF=0.160144;AN=5008;NS=2504;DP=21651;EAS_AF=0.0823;AMR_AF=0.1398;AFR_AF=0.2035;EUR_AF=0.2296;SAS_AF=0.1247;AA=G|||;VT=SNP
10	4071155	rs1540988	T	C	100	PASS	AC=1401;AF=0.279752;AN=5008;NS=2504;DP=18270;EAS_AF=0.2629;AMR_AF=0.1354;AFR_AF=0.5507;EUR_AF=0.163;SAS_AF=0.1534;AA=C|||;VT=SNP
10	4071473	rs2645219	T	C	100	PASS	AC=1417;AF=0.282947;AN=5008;NS=2504;DP=18360;EAS_AF=0.2639;AMR_AF=0.1354;AFR_AF=0.5507;EUR_AF=0.163;SAS_AF=0.1687;AA=C|||;VT=SNP
10	4071617	rs7068914	T	C	100	PASS	AC=1056;AF=0.210863;AN=5008;NS=2504;DP=18351;EAS_AF=0.0823;AMR_AF=0.1527;AFR_AF=0.3903;EUR_AF=0.2296;SAS_AF=0.1227;AA=T|||;VT=SNP
10	4071978	rs2645220	A	G	100	PASS	AC=1422;AF=0.283946;AN=5008;NS=2504;DP=22458;EAS_AF=0.2639;AMR_AF=0.1383;AFR_AF=0.5522;EUR_AF=0.164;SAS_AF=0.1687;AA=G|||;VT=SNP
10	4072474	rs1886948	T	C	100	PASS	AC=1403;AF=0.280152;AN=5008;NS=2504;DP=15929;EAS_AF=0.2629;AMR_AF=0.1354;AFR_AF=0.5522;EUR_AF=0.163;SAS_AF=0.1534;AA=C|||;VT=SNP
10	4073369	rs2765651	T	C	100	PASS	AC=2235;AF=0.446286;AN=5008;NS=2504;DP=12127;EAS_AF=0.3452;AMR_AF=0.2738;AFR_AF=0.7776;EUR_AF=0.3926;SAS_AF=0.2802;AA=C|||;VT=SNP
10	4074096	rs2765650	C	T	100	PASS	AC=1394;AF=0.278355;AN=5008;NS=2504;DP=18790;EAS_AF=0.2629;AMR_AF=0.134;AFR_AF=0.5499;EUR_AF=0.163;SAS_AF=0.1483;AA=T|||;VT=SNP
10	4074542	rs2645221	G	A	100	PASS	AC=1395;AF=0.278554;AN=5008;NS=2504;DP=19619;EAS_AF=0.2639;AMR_AF=0.134;AFR_AF=0.5499;EUR_AF=0.163;SAS_AF=0.1483;AA=G|||;VT=SNP
10	4074543	rs1540987	C	T	100	PASS	AC=1395;AF=0.278554;AN=5008;NS=2504;DP=19684;EAS_AF=0.2639;AMR_AF=0.134;AFR_AF=0.5499;EUR_AF=0.163;SAS_AF=0.1483;AA=C|||;VT=SNP
10	4074998	rs1540986	C	T	100	PASS	AC=1387;AF=0.276957;AN=5008;NS=2504;DP=19286;EAS_AF=0.2589;AMR_AF=0.134;AFR_AF=0.5499;EUR_AF=0.16;SAS_AF=0.1483;AA=C|||;VT=SNP
10	4075316	rs2645222	C	T	100	PASS	AC=1391;AF=0.277756;AN=5008;NS=2504;DP=20523;EAS_AF=0.2589;AMR_AF=0.134;AFR_AF=0.5499;EUR_AF=0.164;SAS_AF=0.1483;AA=C|||;VT=SNP
10	4075392	rs2765649	G	A	100	PASS	AC=1395;AF=0.278554;AN=5008;NS=2504;DP=23085;EAS_AF=0.2589;AMR_AF=0.134;AFR_AF=0.5499;EUR_AF=0.165;SAS_AF=0.1513;AA=G|||;VT=SNP
10	4075656	rs1886946	T	C	100	PASS	AC=2255;AF=0.45028;AN=5008;NS=2504;DP=19388;EAS_AF=0.3472;AMR_AF=0.2752;AFR_AF=0.7776;EUR_AF=0.3936;SAS_AF=0.2965;AA=C|||;VT=SNP
10	4075866	rs1886944	T	A	100	PASS	AC=1428;AF=0.285144;AN=5008;NS=2504;DP=19008;EAS_AF=0.2589;AMR_AF=0.1354;AFR_AF=0.5749;EUR_AF=0.164;SAS_AF=0.1513;AA=A|||;VT=SNP
10	4076159	rs2765648	T	C	100	PASS	AC=1427;AF=0.284944;AN=5008;NS=2504;DP=18951;EAS_AF=0.2589;AMR_AF=0.1354;AFR_AF=0.5741;EUR_AF=0.164;SAS_AF=0.1513;AA=C|||;VT=SNP
10	4076444	rs2645223	A	G	100	PASS	AC=1428;AF=0.285144;AN=5008;NS=2504;DP=15693;EAS_AF=0.2589;AMR_AF=0.1354;AFR_AF=0.5741;EUR_AF=0.164;SAS_AF=0.1524;AA=G|||;VT=SNP
10	4076504	rs10904171	C	G	100	PASS	AC=806;AF=0.160942;AN=5008;NS=2504;DP=16342;EAS_AF=0.0863;AMR_AF=0.1383;AFR_AF=0.2005;EUR_AF=0.2296;SAS_AF=0.1299;AA=C|||;VT=SNP
10	4076637	rs11252287	A	G	100	PASS	AC=504;AF=0.100639;AN=5008;NS=2504;DP=19016;EAS_AF=0.0476;AMR_AF=0.1196;AFR_AF=0.0318;EUR_AF=0.2276;SAS_AF=0.1043;AA=A|||;VT=SNP
10	4076808	rs2645224	T	C	100	PASS	AC=1443;AF=0.288139;AN=5008;NS=2504;DP=16108;EAS_AF=0.2599;AMR_AF=0.1354;AFR_AF=0.5741;EUR_AF=0.164;SAS_AF=0.1667;AA=C|||;VT=SNP
10	4077264	rs2645226	T	G	100	PASS	AC=1422;AF=0.283946;AN=5008;NS=2504;DP=19398;EAS_AF=0.2599;AMR_AF=0.134;AFR_AF=0.5605;EUR_AF=0.164;SAS_AF=0.1646;AA=G|||;VT=SNP
10	4077551	rs2645227	A	G	100	PASS	AC=1425;AF=0.284545;AN=5008;NS=2504;DP=20101;EAS_AF=0.2599;AMR_AF=0.134;AFR_AF=0.5613;EUR_AF=0.164;SAS_AF=0.1667;AA=A|||;VT=SNP
10	4079076	rs61829237	A	G	100	PASS	AC=923;AF=0.184305;AN=5008;NS=2504;DP=18437;EAS_AF=0.0655;AMR_AF=0.1066;AFR_AF=0.4319;EUR_AF=0.1143;SAS_AF=0.0992;AA=A|||;VT=SNP
10	4079365	rs57365628	T	A	100	PASS	AC=923;AF=0.184305;AN=5008;NS=2504;DP=16021;EAS_AF=0.0655;AMR_AF=0.1066;AFR_AF=0.4319;EUR_AF=0.1143;SAS_AF=0.0992;AA=T|||;VT=SNP
10	4079520	rs7093608	G	T	100	PASS	AC=2517;AF=0.502596;AN=5008;NS=2504;DP=15777;EAS_AF=0.6548;AMR_AF=0.7075;AFR_AF=0.053;EUR_AF=0.6064;SAS_AF=0.7014;AA=G|||;VT=SNP
10	4081457	rs7474736	G	A	100	PASS	AC=795;AF=0.158746;AN=5008;NS=2504;DP=10555;EAS_AF=0.0556;AMR_AF=0.1412;AFR_AF=0.2148;EUR_AF=0.2296;SAS_AF=0.1288;AA=G|||;VT=SNP
10	4081981	rs4480439	G	A	100	PASS	AC=790;AF=0.157748;AN=5008;NS=2504;DP=15571;EAS_AF=0.0556;AMR_AF=0.1412;AFR_AF=0.211;EUR_AF=0.2296;SAS_AF=0.1288;AA=G|||;VT=SNP
10	4082079	rs2765646	A	G	100	PASS	AC=2433;AF=0.485823;AN=5008;NS=2504;DP=16429;EAS_AF=0.3155;AMR_AF=0.2911;AFR_AF=0.9402;EUR_AF=0.3936;SAS_AF=0.2802;AA=G|||;VT=SNP
10	4082760	rs11252292	C	T	100	PASS	AC=472;AF=0.0942492;AN=5008;NS=2504;DP=19725;EAS_AF=0.0179;AMR_AF=0.1196;AFR_AF=0.0318;EUR_AF=0.2286;SAS_AF=0.1012;AA=C|||;VT=SNP
10	4083426	rs74381267	T	C	100	PASS	AC=601;AF=0.120008;AN=5008;NS=2504;DP=16249;EAS_AF=0.0575;AMR_AF=0.1282;AFR_AF=0.0726;EUR_AF=0.2306;SAS_AF=0.1288;AA=T|||;VT=SNP
10	4085843	rs11252293	G	A	100	PASS	AC=451;AF=0.0900559;AN=5008;NS=2504;DP=20656;EAS_AF=0.0169;AMR_AF=0.1196;AFR_AF=0.0303;EUR_AF=0.2227;SAS_AF=0.089;AA=G|||;VT=SNP
10	4086978	rs2453893	A	G	100	PASS	AC=1619;AF=0.323283;AN=5008;NS=2504;DP=18603;EAS_AF=0.2579;AMR_AF=0.1499;AFR_AF=0.7027;EUR_AF=0.163;SAS_AF=0.1656;AA=G|||;VT=SNP
10	4087748	rs56009417	G	A	100	PASS	AC=410;AF=0.081869;AN=5008;NS=2504;DP=14433;EAS_AF=0.0407;AMR_AF=0.0562;AFR_AF=0.0053;EUR_AF=0.1441;SAS_AF=0.182;AA=G|||;VT=SNP
10	4088699	rs2765662	A	G	100	PASS	AC=2429;AF=0.485024;AN=5008;NS=2504;DP=13402;EAS_AF=0.3433;AMR_AF=0.2911;AFR_AF=0.9198;EUR_AF=0.3857;SAS_AF=0.2832;AA=G|||;VT=SNP
10	4089399	rs17131971	C	G	100	PASS	AC=629;AF=0.125599;AN=5008;NS=2504;DP=17101;EAS_AF=0.0615;AMR_AF=0.0807;AFR_AF=0.2731;EUR_AF=0.0765;SAS_AF=0.0746;AA=C|||;VT=SNP
10	4089959	rs2765663	G	T	100	PASS	AC=3934;AF=0.785543;AN=5008;NS=2504;DP=15711;EAS_AF=0.9375;AMR_AF=0.8876;AFR_AF=0.4546;EUR_AF=0.8946;SAS_AF=0.8916;AA=T|||;VT=SNP
10	4090785	rs7087457	G	C	100	PASS	AC=3860;AF=0.770767;AN=5008;NS=2504;DP=21538;EAS_AF=0.8938;AMR_AF=0.8545;AFR_AF=0.4365;EUR_AF=0.8767;SAS_AF=0.9274;AA=G|||;VT=SNP
10	4091343	rs7092668	C	T	100	PASS	AC=402;AF=0.0802716;AN=5008;NS=2504;DP=20756;EAS_AF=0.0804;AMR_AF=0.0504;AFR_AF=0.0651;EUR_AF=0.0885;SAS_AF=0.1135;AA=C|||;VT=SNP
10	4091774	rs10904174	C	T	100	PASS	AC=2709;AF=0.540935;AN=5008;NS=2504;DP=19893;EAS_AF=0.7113;AMR_AF=0.7003;AFR_AF=0.2156;EUR_AF=0.674;SAS_AF=0.5552;AA=C|||;VT=SNP
10	4092494	rs1325998	T	G	100	PASS	AC=2946;AF=0.588259;AN=5008;NS=2504;DP=21578;EAS_AF=0.8125;AMR_AF=0.7723;AFR_AF=0.2307;EUR_AF=0.6879;SAS_AF=0.6074;AA=T|||;VT=SNP
10	4093893	rs117016076	T	C	100	PASS	AC=185;AF=0.0369409;AN=5008;NS=2504;DP=18350;EAS_AF=0.0962;AMR_AF=0.0288;AFR_AF=0.0098;EUR_AF=0.0239;SAS_AF=0.0317;AA=T|||;VT=SNP
10	4094234	rs2645211	A	G	100	PASS	AC=3534;AF=0.705671;AN=5008;NS=2504;DP=19853;EAS_AF=0.7937;AMR_AF=0.7939;AFR_AF=0.4675;EUR_AF=0.826;SAS_AF=0.7505;AA=G|||;VT=SNP
10	4094454	rs4881276	T	A	100	PASS	AC=2757;AF=0.550519;AN=5008;NS=2504;DP=19972;EAS_AF=0.7143;AMR_AF=0.7075;AFR_AF=0.2186;EUR_AF=0.6859;SAS_AF=0.5798;AA=T|||;VT=SNP
10	4095177	rs4880661	G	A	100	PASS	AC=3277;AF=0.654353;AN=5008;NS=2504;DP=14149;EAS_AF=0.8859;AMR_AF=0.7622;AFR_AF=0.2935;EUR_AF=0.7783;SAS_AF=0.6994;AA=G|||;VT=SNP
10	4096300	rs2765665	T	C	100	PASS	AC=4406;AF=0.879792;AN=5008;NS=2504;DP=20972;EAS_AF=0.9613;AMR_AF=0.9323;AFR_AF=0.8737;EUR_AF=0.8419;SAS_AF=0.8057;AA=C|||;VT=SNP
10	4097118	rs4147111	T	C	100	PASS	AC=311;AF=0.0621006;AN=5008;NS=2504;DP=19141;EAS_AF=0.0764;AMR_AF=0.0648;AFR_AF=0.0083;EUR_AF=0.0726;SAS_AF=0.1074;AA=T|||;VT=SNP
10	4097880	rs7904836	A	G	100	PASS	AC=2884;AF=0.575879;AN=5008;NS=2504;DP=12594;EAS_AF=0.8095;AMR_AF=0.7118;AFR_AF=0.2247;EUR_AF=0.6899;SAS_AF=0.5961;AA=A|||;VT=SNP
10	4098453	rs2645210	A	G	100	PASS	AC=3661;AF=0.73103;AN=5008;NS=2504;DP=16605;EAS_AF=0.8889;AMR_AF=0.7997;AFR_AF=0.4849;EUR_AF=0.8241;SAS_AF=0.7566;AA=G|||;VT=SNP
10	4099233	rs10751954	C	A	100	PASS	AC=2667;AF=0.532548;AN=5008;NS=2504;DP=19190;EAS_AF=0.7073;AMR_AF=0.6787;AFR_AF=0.2042;EUR_AF=0.665;SAS_AF=0.5562;AA=C|||;VT=SNP
10	4101314	rs2251005	G	T	100	PASS	AC=4429;AF=0.884385;AN=5008;NS=2504;DP=15610;EAS_AF=0.9593;AMR_AF=0.9337;AFR_AF=0.8744;EUR_AF=0.8429;SAS_AF=0.8282;AA=T|||;VT=SNP
10	4101955	rs2935284	A	G	100	PASS	AC=4179;AF=0.834465;AN=5008;NS=2504;DP=17207;EAS_AF=0.9107;AMR_AF=0.8458;AFR_AF=0.8018;EUR_AF=0.8439;SAS_AF=0.7822;AA=G|||;VT=SNP
10	4103418	rs7078122	T	C	100	PASS	AC=2603;AF=0.519768;AN=5008;NS=2504;DP=15070;EAS_AF=0.6181;AMR_AF=0.6801;AFR_AF=0.2065;EUR_AF=0.668;SAS_AF=0.5757;AA=T|||;VT=SNP
10	4103821	rs2986183	T	C	100	PASS	AC=4431;AF=0.884784;AN=5008;NS=2504;DP=21545;EAS_AF=0.9593;AMR_AF=0.9337;AFR_AF=0.8752;EUR_AF=0.8439;SAS_AF=0.8282;AA=C|||;VT=SNP
10	4108079	rs34718208	A	T	100	PASS	AC=749;AF=0.149561;AN=5008;NS=2504;DP=20806;EAS_AF=0.2272;AMR_AF=0.1326;AFR_AF=0.1044;EUR_AF=0.1779;SAS_AF=0.1135;AA=A|||;VT=SNP
10	4109601	rs72774769	C	G	100	PASS	AC=268;AF=0.0535144;AN=5008;NS=2504;DP=19045;EAS_AF=0.0744;AMR_AF=0.0591;AFR_AF=0.0068;EUR_AF=0.0596;SAS_AF=0.0849;AA=C|||;VT=SNP
10	4111119	rs12242929	G	C	100	PASS	AC=323;AF=0.0644968;AN=5008;NS=2504;DP=23237;EAS_AF=0.0248;AMR_AF=0.0331;AFR_AF=0.1331;EUR_AF=0.0447;SAS_AF=0.0552;AA=G|||;VT=SNP
10	4111128	rs72774770	T	A	100	PASS	AC=292;AF=0.0583067;AN=5008;NS=2504;DP=23272;EAS_AF=0.0744;AMR_AF=0.0706;AFR_AF=0.0076;EUR_AF=0.0765;SAS_AF=0.0828;AA=T|||;VT=SNP
10	4112318	rs10904177	A	C	100	PASS	AC=2910;AF=0.58107;AN=5008;NS=2504;DP=20852;EAS_AF=0.624;AMR_AF=0.6686;AFR_AF=0.4803;EUR_AF=0.5954;SAS_AF=0.5961;AA=C|||;VT=SNP
10	4113145	rs2067541	C	T	100	PASS	AC=319;AF=0.0636981;AN=5008;NS=2504;DP=19882;EAS_AF=0.0704;AMR_AF=0.0793;AFR_AF=0.0121;EUR_AF=0.0905;SAS_AF=0.0879;AA=C|||;VT=SNP
10	4114231	rs2003416	G	A	100	PASS	AC=2468;AF=0.492812;AN=5008;NS=2504;DP=14824;EAS_AF=0.624;AMR_AF=0.6398;AFR_AF=0.2231;EUR_AF=0.5477;SAS_AF=0.5613;AA=G|||;VT=SNP
10	4114533	rs12774305	T	G	100	PASS	AC=2338;AF=0.466853;AN=5008;NS=2504;DP=15167;EAS_AF=0.5536;AMR_AF=0.5706;AFR_AF=0.3487;EUR_AF=0.4573;SAS_AF=0.4734;AA=G|||;VT=SNP
10	4114570	rs7914320	T	C	100	PASS	AC=2466;AF=0.492412;AN=5008;NS=2504;DP=15940;EAS_AF=0.624;AMR_AF=0.6412;AFR_AF=0.2209;EUR_AF=0.5477;SAS_AF=0.5613;AA=T|||;VT=SNP
10	4115320	rs11252317	T	C	100	PASS	AC=646;AF=0.128994;AN=5008;NS=2504;DP=19825;EAS_AF=0.1667;AMR_AF=0.1643;AFR_AF=0.0318;EUR_AF=0.1909;SAS_AF=0.1329;AA=T|||;VT=SNP
10	4115502	rs11252318	C	T	100	PASS	AC=2142;AF=0.427716;AN=5008;NS=2504;DP=18134;EAS_AF=0.5506;AMR_AF=0.5634;AFR_AF=0.2073;EUR_AF=0.4573;SAS_AF=0.4724;AA=C|||;VT=SNP
10	4115602	rs10508274	G	A	100	PASS	AC=4286;AF=0.855831;AN=5008;NS=2504;DP=18232;EAS_AF=0.8333;AMR_AF=0.8285;AFR_AF=0.9145;EUR_AF=0.8091;SAS_AF=0.8671;AA=A|||;VT=SNP
10	4115624	rs10508275	A	G	100	PASS	AC=317;AF=0.0632987;AN=5008;NS=2504;DP=18028;EAS_AF=0.0704;AMR_AF=0.0793;AFR_AF=0.0106;EUR_AF=0.0905;SAS_AF=0.0879;AA=A|||;VT=SNP
10	4118205	rs17132010	C	T	100	PASS	AC=609;AF=0.121605;AN=5008;NS=2504;DP=19141;EAS_AF=0.0397;AMR_AF=0.0778;AFR_AF=0.1399;EUR_AF=0.162;SAS_AF=0.1708;AA=C|||;VT=SNP
10	4118881	rs11252320	C	T	100	PASS	AC=623;AF=0.124401;AN=5008;NS=2504;DP=20571;EAS_AF=0.1687;AMR_AF=0.1628;AFR_AF=0.0182;EUR_AF=0.1889;SAS_AF=0.1288;AA=C|||;VT=SNP
10	4119568	rs11252321	T	C	100	PASS	AC=292;AF=0.0583067;AN=5008;NS=2504;DP=18956;EAS_AF=0.0694;AMR_AF=0.0677;AFR_AF=0.0136;EUR_AF=0.0726;SAS_AF=0.0859;AA=T|||;VT=SNP
10	4120070	rs72774774	G	A	100	PASS	AC=290;AF=0.0579073;AN=5008;NS=2504;DP=13805;EAS_AF=0.0694;AMR_AF=0.0677;AFR_AF=0.0121;EUR_AF=0.0726;SAS_AF=0.0859;AA=G|||;VT=SNP
10	4120811	rs2397711	C	G	100	PASS	AC=1617;AF=0.322883;AN=5008;NS=2504;DP=14399;EAS_AF=0.3006;AMR_AF=0.268;AFR_AF=0.3555;EUR_AF=0.3519;SAS_AF=0.3108;AA=c|||;VT=SNP
10	4120924	rs55764337	G	C	100	PASS	AC=611;AF=0.122005;AN=5008;NS=2504;DP=13073;EAS_AF=0.0397;AMR_AF=0.0778;AFR_AF=0.1407;EUR_AF=0.162;SAS_AF=0.1718;AA=G|||;VT=SNP
10	4121457	rs12413622	G	C	100	PASS	AC=2158;AF=0.430911;AN=5008;NS=2504;DP=17643;EAS_AF=0.5556;AMR_AF=0.572;AFR_AF=0.1959;EUR_AF=0.4742;SAS_AF=0.4755;AA=G|||;VT=SNP
10	4121651	rs4880662	T	C	100	PASS	AC=4619;AF=0.922324;AN=5008;NS=2504;DP=18499;EAS_AF=0.9762;AMR_AF=0.9611;AFR_AF=0.8139;EUR_AF=0.9573;SAS_AF=0.9499;AA=C|||;VT=SNP
10	4121705	rs7341996	C	A	100	PASS	AC=1610;AF=0.321486;AN=5008;NS=2504;DP=20200;EAS_AF=0.2996;AMR_AF=0.2651;AFR_AF=0.3555;EUR_AF=0.3509;SAS_AF=0.3078;AA=C|||;VT=SNP
10	4122083	rs59302676	C	T	100	PASS	AC=507;AF=0.101238;AN=5008;NS=2504;DP=17591;EAS_AF=0.0694;AMR_AF=0.0778;AFR_AF=0.171;EUR_AF=0.0726;SAS_AF=0.0859;AA=C|||;VT=SNP
10	4122840	rs7074316	C	T	100	PASS	AC=642;AF=0.128195;AN=5008;NS=2504;DP=20338;EAS_AF=0.1667;AMR_AF=0.1643;AFR_AF=0.034;EUR_AF=0.1879;SAS_AF=0.1288;AA=C|||;VT=SNP
10	4124032	rs2397710	T	C	100	PASS	AC=2666;AF=0.532348;AN=5008;NS=2504;DP=18196;EAS_AF=0.625;AMR_AF=0.6499;AFR_AF=0.3669;EUR_AF=0.5467;SAS_AF=0.5624;AA=T|||;VT=SNP
10	4124078	rs11252322	G	A	100	PASS	AC=289;AF=0.0577077;AN=5008;NS=2504;DP=17211;EAS_AF=0.0685;AMR_AF=0.0677;AFR_AF=0.0121;EUR_AF=0.0726;SAS_AF=0.0859;AA=G|||;VT=SNP
10	4124243	rs10736984	C	T	100	PASS	AC=1609;AF=0.321286;AN=5008;NS=2504;DP=13925;EAS_AF=0.2996;AMR_AF=0.2651;AFR_AF=0.354;EUR_AF=0.3519;SAS_AF=0.3078;AA=C|||;VT=SNP
10	4124568	rs11252324	G	T	100	PASS	AC=289;AF=0.0577077;AN=5008;NS=2504;DP=15063;EAS_AF=0.0685;AMR_AF=0.0677;AFR_AF=0.0121;EUR_AF=0.0726;SAS_AF=0.0859;AA=G|||;VT=SNP
10	4125588	rs72774785	G	A	100	PASS	AC=315;AF=0.0628994;AN=5008;NS=2504;DP=20431;EAS_AF=0.0694;AMR_AF=0.0677;AFR_AF=0.0272;EUR_AF=0.0726;SAS_AF=0.091;AA=G|||;VT=SNP
10	4128024	rs2069178	C	T	100	PASS	AC=2659;AF=0.53095;AN=5008;NS=2504;DP=21310;EAS_AF=0.624;AMR_AF=0.6499;AFR_AF=0.3676;EUR_AF=0.5408;SAS_AF=0.5613;AA=C|||;VT=SNP
10	4128511	rs17341886	A	G	100	PASS	AC=298;AF=0.0595048;AN=5008;NS=2504;DP=21142;EAS_AF=0.0694;AMR_AF=0.0677;AFR_AF=0.0144;EUR_AF=0.0726;SAS_AF=0.091;AA=A|||;VT=SNP
10	4128838	rs61829256	C	T	100	PASS	AC=610;AF=0.121805;AN=5008;NS=2504;DP=14067;EAS_AF=0.0397;AMR_AF=0.0793;AFR_AF=0.1399;EUR_AF=0.162;SAS_AF=0.1708;AA=C|||;VT=SNP
10	4129169	rs11252329	T	C	100	PASS	AC=3680;AF=0.734824;AN=5008;NS=2504;DP=18962;EAS_AF=0.8601;AMR_AF=0.8357;AFR_AF=0.4826;EUR_AF=0.826;SAS_AF=0.7812;AA=T|||;VT=SNP
10	4129296	rs11252331	T	G	100	PASS	AC=3681;AF=0.735024;AN=5008;NS=2504;DP=20116;EAS_AF=0.8601;AMR_AF=0.8357;AFR_AF=0.4841;EUR_AF=0.826;SAS_AF=0.7802;AA=T|||;VT=SNP
10	4130066	rs6601800	C	T	100	PASS	AC=812;AF=0.162141;AN=5008;NS=2504;DP=17403;EAS_AF=0.0685;AMR_AF=0.0994;AFR_AF=0.3896;EUR_AF=0.0726;SAS_AF=0.0879;AA=T|||;VT=SNP
10	4132848	rs7096904	C	G	100	PASS	AC=127;AF=0.0253594;AN=5008;NS=2504;DP=16044;EAS_AF=0.0228;AMR_AF=0.0389;AFR_AF=0.003;EUR_AF=0.0666;SAS_AF=0.0061;AA=C|||;VT=SNP
10	4132856	rs34455514	T	G	100	PASS	AC=2194;AF=0.438099;AN=5008;NS=2504;DP=15939;EAS_AF=0.6548;AMR_AF=0.5389;AFR_AF=0.2179;EUR_AF=0.4076;SAS_AF=0.4724;AA=T|||;VT=SNP
10	4133306	rs11252333	A	G	100	PASS	AC=3699;AF=0.738618;AN=5008;NS=2504;DP=16216;EAS_AF=0.9067;AMR_AF=0.817;AFR_AF=0.4902;EUR_AF=0.7614;SAS_AF=0.8221;AA=A|||;VT=SNP
10	4133377	rs11252334	A	C	100	PASS	AC=3699;AF=0.738618;AN=5008;NS=2504;DP=18201;EAS_AF=0.9067;AMR_AF=0.817;AFR_AF=0.4902;EUR_AF=0.7614;SAS_AF=0.8221;AA=C|||;VT=SNP
10	4133437	rs10904179	A	G	100	PASS	AC=3591;AF=0.717053;AN=5008;NS=2504;DP=20389;EAS_AF=0.8591;AMR_AF=0.7968;AFR_AF=0.4894;EUR_AF=0.7614;SAS_AF=0.7761;AA=A|||;VT=SNP
10	4133652	rs61829257	C	T	100	PASS	AC=619;AF=0.123602;AN=5008;NS=2504;DP=19317;EAS_AF=0.0377;AMR_AF=0.0778;AFR_AF=0.1445;EUR_AF=0.167;SAS_AF=0.1718;AA=C|||;VT=SNP
10	4134355	rs4881279	C	A	100	PASS	AC=4311;AF=0.860823;AN=5008;NS=2504;DP=14992;EAS_AF=0.9276;AMR_AF=0.8847;AFR_AF=0.8154;EUR_AF=0.834;SAS_AF=0.864;AA=C|||;VT=SNP
10	4134378	rs4881280	A	T	100	PASS	AC=4311;AF=0.860823;AN=5008;NS=2504;DP=15599;EAS_AF=0.9276;AMR_AF=0.8847;AFR_AF=0.8154;EUR_AF=0.834;SAS_AF=0.864;AA=A|||;VT=SNP
10	4134507	rs4881281	G	A	100	PASS	AC=4309;AF=0.860423;AN=5008;NS=2504;DP=16025;EAS_AF=0.9276;AMR_AF=0.8847;AFR_AF=0.8139;EUR_AF=0.834;SAS_AF=0.864;AA=A|||;VT=SNP
10	4134985	rs12049792	G	C	100	PASS	AC=267;AF=0.0533147;AN=5008;NS=2504;DP=18816;EAS_AF=0.0248;AMR_AF=0.0576;AFR_AF=0.0303;EUR_AF=0.1074;SAS_AF=0.0552;AA=G|||;VT=SNP
10	4135065	rs6601804	T	C	100	PASS	AC=3729;AF=0.744609;AN=5008;NS=2504;DP=17104;EAS_AF=0.8591;AMR_AF=0.8026;AFR_AF=0.59;EUR_AF=0.7614;SAS_AF=0.7771;AA=C|||;VT=SNP
10	4135121	rs12049638	G	A	100	PASS	AC=128;AF=0.0255591;AN=5008;NS=2504;DP=17550;EAS_AF=0.0228;AMR_AF=0.0389;AFR_AF=0.0038;EUR_AF=0.0666;SAS_AF=0.0061;AA=G|||;VT=SNP
10	4135235	rs6601805	A	G	100	PASS	AC=3729;AF=0.744609;AN=5008;NS=2504;DP=20857;EAS_AF=0.8591;AMR_AF=0.8026;AFR_AF=0.59;EUR_AF=0.7614;SAS_AF=0.7771;AA=G|||;VT=SNP
10	4135467	rs4880663	C	T	100	PASS	AC=3728;AF=0.744409;AN=5008;NS=2504;DP=17973;EAS_AF=0.8591;AMR_AF=0.8026;AFR_AF=0.59;EUR_AF=0.7614;SAS_AF=0.7761;AA=T|||;VT=SNP
10	4135785	rs4881282	A	G	100	PASS	AC=3729;AF=0.744609;AN=5008;NS=2504;DP=18564;EAS_AF=0.8581;AMR_AF=0.8026;AFR_AF=0.59;EUR_AF=0.7614;SAS_AF=0.7781;AA=A|||;VT=SNP
10	4136094	rs10795123	T	A	100	PASS	AC=3726;AF=0.74401;AN=5008;NS=2504;DP=17435;EAS_AF=0.8591;AMR_AF=0.804;AFR_AF=0.587;EUR_AF=0.7614;SAS_AF=0.7771;AA=A|||;VT=SNP
10	4136325	rs7090083	C	A	100	PASS	AC=3629;AF=0.724641;AN=5008;NS=2504;DP=17895;EAS_AF=0.8601;AMR_AF=0.7983;AFR_AF=0.5136;EUR_AF=0.7624;SAS_AF=0.7791;AA=A|||;VT=SNP
10	4136328	rs7090084	C	T	100	PASS	AC=3629;AF=0.724641;AN=5008;NS=2504;DP=17892;EAS_AF=0.8601;AMR_AF=0.7983;AFR_AF=0.5136;EUR_AF=0.7624;SAS_AF=0.7791;AA=C|||;VT=SNP
10	4136363	rs34274419	C	G	100	PASS	AC=649;AF=0.129593;AN=5008;NS=2504;DP=18251;EAS_AF=0.1736;AMR_AF=0.1657;AFR_AF=0.0318;EUR_AF=0.1869;SAS_AF=0.1319;AA=C|||;VT=SNP
10	4136375	rs7090107	C	T	100	PASS	AC=3629;AF=0.724641;AN=5008;NS=2504;DP=18178;EAS_AF=0.8601;AMR_AF=0.7983;AFR_AF=0.5136;EUR_AF=0.7624;SAS_AF=0.7791;AA=T|||;VT=SNP
10	4136439	rs7073670	A	G	100	PASS	AC=3582;AF=0.715256;AN=5008;NS=2504;DP=18401;EAS_AF=0.8591;AMR_AF=0.7968;AFR_AF=0.4818;EUR_AF=0.7614;SAS_AF=0.7771;AA=A|||;VT=SNP
10	4136463	rs7073684	A	T	100	PASS	AC=3625;AF=0.723842;AN=5008;NS=2504;DP=18321;EAS_AF=0.8591;AMR_AF=0.7983;AFR_AF=0.5136;EUR_AF=0.7614;SAS_AF=0.7771;AA=A|||;VT=SNP
10	4136534	rs7073835	A	G	100	PASS	AC=3625;AF=0.723842;AN=5008;NS=2504;DP=18788;EAS_AF=0.8591;AMR_AF=0.7983;AFR_AF=0.5136;EUR_AF=0.7614;SAS_AF=0.7771;AA=A|||;VT=SNP
10	4136585	rs7089374	G	A	100	PASS	AC=3624;AF=0.723642;AN=5008;NS=2504;DP=19800;EAS_AF=0.8591;AMR_AF=0.7983;AFR_AF=0.5136;EUR_AF=0.7614;SAS_AF=0.7761;AA=A|||;VT=SNP
10	4136595	rs4298799	C	T	100	PASS	AC=3624;AF=0.723642;AN=5008;NS=2504;DP=19505;EAS_AF=0.8591;AMR_AF=0.7983;AFR_AF=0.5136;EUR_AF=0.7614;SAS_AF=0.7761;AA=C|||;VT=SNP
10	4136627	rs4298800	C	T	100	PASS	AC=636;AF=0.126997;AN=5008;NS=2504;DP=19163;EAS_AF=0.1736;AMR_AF=0.1614;AFR_AF=0.0242;EUR_AF=0.1869;SAS_AF=0.1319;AA=C|||;VT=SNP
10	4136645	rs4297363	G	A	100	PASS	AC=3625;AF=0.723842;AN=5008;NS=2504;DP=19226;EAS_AF=0.8591;AMR_AF=0.7983;AFR_AF=0.5136;EUR_AF=0.7614;SAS_AF=0.7771;AA=A|||;VT=SNP
10	4137365	rs7078368	A	G	100	PASS	AC=3624;AF=0.723642;AN=5008;NS=2504;DP=20629;EAS_AF=0.8591;AMR_AF=0.7983;AFR_AF=0.5136;EUR_AF=0.7614;SAS_AF=0.7761;AA=G|||;VT=SNP
10	4137568	rs72776505	G	A	100	PASS	AC=291;AF=0.058107;AN=5008;NS=2504;DP=19957;EAS_AF=0.0685;AMR_AF=0.0692;AFR_AF=0.0121;EUR_AF=0.0716;SAS_AF=0.0879;AA=G|||;VT=SNP
10	4137661	rs10904180	T	G	100	PASS	AC=647;AF=0.129193;AN=5008;NS=2504;DP=19954;EAS_AF=0.1736;AMR_AF=0.1643;AFR_AF=0.0318;EUR_AF=0.1869;SAS_AF=0.1309;AA=T|||;VT=SNP
10	4137853	rs79193401	G	A	100	PASS	AC=127;AF=0.0253594;AN=5008;NS=2504;DP=19927;EAS_AF=0.0228;AMR_AF=0.0389;AFR_AF=0.003;EUR_AF=0.0666;SAS_AF=0.0061;AA=G|||;VT=SNP
10	4138039	rs12220390	C	T	100	PASS	AC=127;AF=0.0253594;AN=5008;NS=2504;DP=18106;EAS_AF=0.0228;AMR_AF=0.0389;AFR_AF=0.003;EUR_AF=0.0666;SAS_AF=0.0061;AA=C|||;VT=SNP
10	4138459	rs10904181	A	T	100	PASS	AC=684;AF=0.136581;AN=5008;NS=2504;DP=19113;EAS_AF=0.0685;AMR_AF=0.0865;AFR_AF=0.2995;EUR_AF=0.0726;SAS_AF=0.0879;AA=A|||;VT=SNP
10	4138683	rs10904182	T	C	100	PASS	AC=2829;AF=0.564896;AN=5008;NS=2504;DP=20858;EAS_AF=0.8214;AMR_AF=0.7017;AFR_AF=0.2489;EUR_AF=0.5915;SAS_AF=0.6033;AA=T|||;VT=SNP
10	4138794	rs7087387	T	C	100	PASS	AC=620;AF=0.123802;AN=5008;NS=2504;DP=21871;EAS_AF=0.0387;AMR_AF=0.0778;AFR_AF=0.1445;EUR_AF=0.164;SAS_AF=0.1748;AA=T|||;VT=SNP
10	4139153	rs7091317	T	A	100	PASS	AC=619;AF=0.123602;AN=5008;NS=2504;DP=18895;EAS_AF=0.0377;AMR_AF=0.0749;AFR_AF=0.1445;EUR_AF=0.163;SAS_AF=0.1779;AA=T|||;VT=SNP
10	4139191	rs6601809	T	C	100	PASS	AC=3620;AF=0.722843;AN=5008;NS=2504;DP=17985;EAS_AF=0.8591;AMR_AF=0.7954;AFR_AF=0.5136;EUR_AF=0.7555;SAS_AF=0.7802;AA=T|||;VT=SNP
10	4139469	rs12769932	C	T	100	PASS	AC=647;AF=0.129193;AN=5008;NS=2504;DP=13411;EAS_AF=0.1746;AMR_AF=0.1628;AFR_AF=0.031;EUR_AF=0.1879;SAS_AF=0.1309;AA=C|||;VT=SNP
10	4139768	rs10904183	G	A	100	PASS	AC=3587;AF=0.716254;AN=5008;NS=2504;DP=16108;EAS_AF=0.8581;AMR_AF=0.7939;AFR_AF=0.4917;EUR_AF=0.7545;SAS_AF=0.7791;AA=G|||;VT=SNP
10	4140086	rs6601810	C	T	100	PASS	AC=687;AF=0.137181;AN=5008;NS=2504;DP=19831;EAS_AF=0.0685;AMR_AF=0.0893;AFR_AF=0.3003;EUR_AF=0.0765;SAS_AF=0.0838;AA=C|||;VT=SNP
10	4140297	rs11252338	C	G	100	PASS	AC=3613;AF=0.721446;AN=5008;NS=2504;DP=20046;EAS_AF=0.8581;AMR_AF=0.7954;AFR_AF=0.5106;EUR_AF=0.7545;SAS_AF=0.7791;AA=C|||;VT=SNP
10	4140580	rs11252339	C	T	100	PASS	AC=274;AF=0.0547125;AN=5008;NS=2504;DP=21057;EAS_AF=0.0248;AMR_AF=0.0576;AFR_AF=0.0325;EUR_AF=0.1093;SAS_AF=0.0573;AA=C|||;VT=SNP
10	4140867	rs10904184	C	G	100	PASS	AC=3615;AF=0.721845;AN=5008;NS=2504;DP=22000;EAS_AF=0.8581;AMR_AF=0.7983;AFR_AF=0.5106;EUR_AF=0.7545;SAS_AF=0.7791;AA=G|||;VT=SNP
10	4140884	rs78494610	A	G	100	PASS	AC=256;AF=0.0511182;AN=5008;NS=2504;DP=22368;EAS_AF=0.0685;AMR_AF=0.0461;AFR_AF=0.0265;EUR_AF=0.0427;SAS_AF=0.0787;AA=A|||;VT=SNP
10	4140925	rs61831581	A	G	100	PASS	AC=621;AF=0.124002;AN=5008;NS=2504;DP=22402;EAS_AF=0.0377;AMR_AF=0.0764;AFR_AF=0.1445;EUR_AF=0.162;SAS_AF=0.18;AA=A|||;VT=SNP
10	4141995	rs56214219	G	A	100	PASS	AC=432;AF=0.086262;AN=5008;NS=2504;DP=13052;EAS_AF=0.0377;AMR_AF=0.072;AFR_AF=0.0068;EUR_AF=0.161;SAS_AF=0.1769;AA=G|||;VT=SNP
10	4142044	rs7350428	G	C	100	PASS	AC=3611;AF=0.721046;AN=5008;NS=2504;DP=11805;EAS_AF=0.8591;AMR_AF=0.7939;AFR_AF=0.5106;EUR_AF=0.7545;SAS_AF=0.7771;AA=G|||;VT=SNP
10	4142429	rs10904185	C	T	100	PASS	AC=3614;AF=0.721645;AN=5008;NS=2504;DP=16637;EAS_AF=0.8591;AMR_AF=0.7954;AFR_AF=0.5106;EUR_AF=0.7545;SAS_AF=0.7791;AA=C|||;VT=SNP
10	4142679	rs11597117	C	G	100	PASS	AC=3614;AF=0.721645;AN=5008;NS=2504;DP=20144;EAS_AF=0.8591;AMR_AF=0.7954;AFR_AF=0.5106;EUR_AF=0.7545;SAS_AF=0.7791;AA=C|||;VT=SNP
10	4143255	rs4881283	A	T	100	PASS	AC=1598;AF=0.319089;AN=5008;NS=2504;DP=17056;EAS_AF=0.4841;AMR_AF=0.4827;AFR_AF=0.028;EUR_AF=0.3171;SAS_AF=0.4284;AA=A|||;VT=SNP
10	4143302	rs4881284	T	A	100	PASS	AC=3614;AF=0.721645;AN=5008;NS=2504;DP=15703;EAS_AF=0.8591;AMR_AF=0.7954;AFR_AF=0.5106;EUR_AF=0.7545;SAS_AF=0.7791;AA=T|||;VT=SNP
10	4143448	rs4881285	A	T	100	PASS	AC=3614;AF=0.721645;AN=5008;NS=2504;DP=12275;EAS_AF=0.8591;AMR_AF=0.7954;AFR_AF=0.5106;EUR_AF=0.7545;SAS_AF=0.7791;AA=T|||;VT=SNP
10	4143458	rs4881286	A	T	100	PASS	AC=3584;AF=0.715655;AN=5008;NS=2504;DP=11941;EAS_AF=0.8591;AMR_AF=0.7939;AFR_AF=0.4887;EUR_AF=0.7545;SAS_AF=0.7791;AA=A|||;VT=SNP
10	4143460	rs4881287	A	T	100	PASS	AC=3584;AF=0.715655;AN=5008;NS=2504;DP=11800;EAS_AF=0.8591;AMR_AF=0.7939;AFR_AF=0.4887;EUR_AF=0.7545;SAS_AF=0.7791;AA=A|||;VT=SNP
10	4143732	rs11252343	G	A	100	PASS	AC=129;AF=0.0257588;AN=5008;NS=2504;DP=11387;EAS_AF=0.0228;AMR_AF=0.0389;AFR_AF=0.003;EUR_AF=0.0686;SAS_AF=0.0061;AA=G|||;VT=SNP
10	4143935	rs11252344	C	T	100	PASS	AC=291;AF=0.058107;AN=5008;NS=2504;DP=13470;EAS_AF=0.0685;AMR_AF=0.0706;AFR_AF=0.0121;EUR_AF=0.0746;SAS_AF=0.0838;AA=C|||;VT=SNP
10	4143971	rs2894884	A	G	100	PASS	AC=3467;AF=0.692292;AN=5008;NS=2504;DP=14359;EAS_AF=0.8581;AMR_AF=0.7032;AFR_AF=0.4864;EUR_AF=0.7147;SAS_AF=0.7689;AA=A|||;VT=SNP
10	4144138	rs17257679	G	C	100	PASS	AC=2106;AF=0.420527;AN=5008;NS=2504;DP=18592;EAS_AF=0.5714;AMR_AF=0.5389;AFR_AF=0.2171;EUR_AF=0.4056;SAS_AF=0.4714;AA=G|||;VT=SNP
10	4144973	rs10904186	C	T	100	PASS	AC=3585;AF=0.715855;AN=5008;NS=2504;DP=18078;EAS_AF=0.8581;AMR_AF=0.7939;AFR_AF=0.4902;EUR_AF=0.7545;SAS_AF=0.7791;AA=C|||;VT=SNP
10	4145640	rs13313101	A	G	100	PASS	AC=930;AF=0.185703;AN=5008;NS=2504;DP=18651;EAS_AF=0.0685;AMR_AF=0.1196;AFR_AF=0.3986;EUR_AF=0.1352;SAS_AF=0.1176;AA=A|||;VT=SNP
10	4145829	rs7074508	C	T	100	PASS	AC=3613;AF=0.721446;AN=5008;NS=2504;DP=18945;EAS_AF=0.8591;AMR_AF=0.7954;AFR_AF=0.5098;EUR_AF=0.7545;SAS_AF=0.7791;AA=C|||;VT=SNP
10	4145947	rs11252345	G	A	100	PASS	AC=930;AF=0.185703;AN=5008;NS=2504;DP=18271;EAS_AF=0.0685;AMR_AF=0.1196;AFR_AF=0.3986;EUR_AF=0.1352;SAS_AF=0.1176;AA=G|||;VT=SNP
10	4146151	rs17342732	G	A	100	PASS	AC=290;AF=0.0579073;AN=5008;NS=2504;DP=20413;EAS_AF=0.0685;AMR_AF=0.0706;AFR_AF=0.0121;EUR_AF=0.0746;SAS_AF=0.0828;AA=G|||;VT=SNP
10	4146692	rs7079146	C	T	100	PASS	AC=1034;AF=0.20647;AN=5008;NS=2504;DP=20018;EAS_AF=0.1161;AMR_AF=0.1398;AFR_AF=0.3956;EUR_AF=0.1352;SAS_AF=0.1646;AA=c|||;VT=SNP
10	4147131	rs17132103	T	C	100	PASS	AC=620;AF=0.123802;AN=5008;NS=2504;DP=16962;EAS_AF=0.0377;AMR_AF=0.0749;AFR_AF=0.1445;EUR_AF=0.161;SAS_AF=0.181;AA=T|||;VT=SNP
10	4147299	rs4268419	T	A	100	PASS	AC=3615;AF=0.721845;AN=5008;NS=2504;DP=20416;EAS_AF=0.8591;AMR_AF=0.7954;AFR_AF=0.5098;EUR_AF=0.7545;SAS_AF=0.7812;AA=T|||;VT=SNP
10	4147876	rs11252346	G	A	100	PASS	AC=281;AF=0.0561102;AN=5008;NS=2504;DP=17999;EAS_AF=0.0248;AMR_AF=0.0576;AFR_AF=0.0378;EUR_AF=0.1103;SAS_AF=0.0562;AA=G|||;VT=SNP
10	4148657	rs11252347	G	A	100	PASS	AC=281;AF=0.0561102;AN=5008;NS=2504;DP=19632;EAS_AF=0.0248;AMR_AF=0.0576;AFR_AF=0.0378;EUR_AF=0.1103;SAS_AF=0.0562;AA=G|||;VT=SNP
10	4148670	rs10904187	G	A	100	PASS	AC=3578;AF=0.714457;AN=5008;NS=2504;DP=19554;EAS_AF=0.8591;AMR_AF=0.7939;AFR_AF=0.4841;EUR_AF=0.7545;SAS_AF=0.7791;AA=G|||;VT=SNP
10	4148761	rs7897482	A	G	100	PASS	AC=1312;AF=0.261981;AN=5008;NS=2504;DP=20835;EAS_AF=0.1409;AMR_AF=0.196;AFR_AF=0.4334;EUR_AF=0.2435;SAS_AF=0.2209;AA=A|||;VT=SNP
10	4148946	rs11252349	C	T	100	PASS	AC=2765;AF=0.552117;AN=5008;NS=2504;DP=20010;EAS_AF=0.8006;AMR_AF=0.7003;AFR_AF=0.2209;EUR_AF=0.5944;SAS_AF=0.5951;AA=C|||;VT=SNP
10	4149002	rs12219866	G	A	100	PASS	AC=713;AF=0.142372;AN=5008;NS=2504;DP=17985;EAS_AF=0.2569;AMR_AF=0.1628;AFR_AF=0.0182;EUR_AF=0.1869;SAS_AF=0.1319;AA=G|||;VT=SNP
10	4149673	rs10795127	T	C	100	PASS	AC=930;AF=0.185703;AN=5008;NS=2504;DP=19840;EAS_AF=0.0685;AMR_AF=0.1196;AFR_AF=0.3986;EUR_AF=0.1352;SAS_AF=0.1176;AA=T|||;VT=SNP
10	4149694	rs11252350	G	A	100	PASS	AC=128;AF=0.0255591;AN=5008;NS=2504;DP=19444;EAS_AF=0.0228;AMR_AF=0.0389;AFR_AF=0.003;EUR_AF=0.0676;SAS_AF=0.0061;AA=G|||;VT=SNP
10	4149756	rs10751958	G	A	100	PASS	AC=1309;AF=0.261382;AN=5008;NS=2504;DP=18535;EAS_AF=0.1409;AMR_AF=0.196;AFR_AF=0.4319;EUR_AF=0.2435;SAS_AF=0.2198;AA=G|||;VT=SNP
10	4150191	rs10904188	G	A	100	PASS	AC=936;AF=0.186901;AN=5008;NS=2504;DP=19544;EAS_AF=0.0685;AMR_AF=0.1196;AFR_AF=0.3949;EUR_AF=0.1352;SAS_AF=0.1288;AA=G|||;VT=SNP
10	4150346	rs11252351	T	C	100	PASS	AC=127;AF=0.0253594;AN=5008;NS=2504;DP=20714;EAS_AF=0.0238;AMR_AF=0.0375;AFR_AF=0.003;EUR_AF=0.0666;SAS_AF=0.0061;AA=T|||;VT=SNP
10	4150876	rs10795128	A	G	100	PASS	AC=1326;AF=0.264776;AN=5008;NS=2504;DP=19300;EAS_AF=0.1409;AMR_AF=0.196;AFR_AF=0.4365;EUR_AF=0.2435;SAS_AF=0.2311;AA=A|||;VT=SNP
10	4151051	rs4881291	G	A	100	PASS	AC=2745;AF=0.548123;AN=5008;NS=2504;DP=19804;EAS_AF=0.7976;AMR_AF=0.7003;AFR_AF=0.2171;EUR_AF=0.5944;SAS_AF=0.5828;AA=G|||;VT=SNP
10	4151082	rs10795129	C	A	100	PASS	AC=1323;AF=0.264177;AN=5008;NS=2504;DP=19717;EAS_AF=0.1399;AMR_AF=0.196;AFR_AF=0.4342;EUR_AF=0.2435;SAS_AF=0.2321;AA=C|||;VT=SNP
10	4151121	rs10795130	T	G	100	PASS	AC=1043;AF=0.208267;AN=5008;NS=2504;DP=20197;EAS_AF=0.1161;AMR_AF=0.1398;AFR_AF=0.3941;EUR_AF=0.1352;SAS_AF=0.1759;AA=T|||;VT=SNP
10	4151429	rs10795131	A	G	100	PASS	AC=3600;AF=0.71885;AN=5008;NS=2504;DP=21445;EAS_AF=0.8591;AMR_AF=0.7968;AFR_AF=0.5061;EUR_AF=0.7565;SAS_AF=0.7679;AA=A|||;VT=SNP
10	4151632	rs10736986	T	C	100	PASS	AC=1328;AF=0.265176;AN=5008;NS=2504;DP=20784;EAS_AF=0.1409;AMR_AF=0.196;AFR_AF=0.4372;EUR_AF=0.2435;SAS_AF=0.2321;AA=T|||;VT=SNP
10	4152388	rs4880665	G	A	100	PASS	AC=2007;AF=0.400759;AN=5008;NS=2504;DP=13443;EAS_AF=0.5506;AMR_AF=0.536;AFR_AF=0.1702;EUR_AF=0.4076;SAS_AF=0.455;AA=G|||;VT=SNP
10	4152724	rs10904189	T	G	100	PASS	AC=126;AF=0.0251597;AN=5008;NS=2504;DP=12849;EAS_AF=0.0228;AMR_AF=0.0375;AFR_AF=0.003;EUR_AF=0.0666;SAS_AF=0.0061;AA=T|||;VT=SNP
10	4153157	rs76370491	A	G	100	PASS	AC=133;AF=0.0265575;AN=5008;NS=2504;DP=16223;EAS_AF=0.0288;AMR_AF=0.0375;AFR_AF=0.003;EUR_AF=0.0666;SAS_AF=0.0072;AA=A|||;VT=SNP
10	4153215	rs2397408	A	G	100	PASS	AC=3598;AF=0.71845;AN=5008;NS=2504;DP=17367;EAS_AF=0.8591;AMR_AF=0.7968;AFR_AF=0.5038;EUR_AF=0.7565;SAS_AF=0.7689;AA=A|||;VT=SNP
10	4155416	rs10904190	T	C	100	PASS	AC=442;AF=0.0882588;AN=5008;NS=2504;DP=14998;EAS_AF=0.0823;AMR_AF=0.121;AFR_AF=0.0166;EUR_AF=0.1799;SAS_AF=0.0736;AA=C|||;VT=SNP
10	4155741	rs10751959	G	C	100	PASS	AC=3606;AF=0.720048;AN=5008;NS=2504;DP=12253;EAS_AF=0.8591;AMR_AF=0.7954;AFR_AF=0.503;EUR_AF=0.7565;SAS_AF=0.7791;AA=C|||;VT=SNP
10	4156176	rs11252353	C	T	100	PASS	AC=926;AF=0.184904;AN=5008;NS=2504;DP=12953;EAS_AF=0.0675;AMR_AF=0.1196;AFR_AF=0.3964;EUR_AF=0.1352;SAS_AF=0.1176;AA=C|||;VT=SNP
10	4156600	rs2397410	A	G	100	PASS	AC=2762;AF=0.551518;AN=5008;NS=2504;DP=15662;EAS_AF=0.8006;AMR_AF=0.7003;AFR_AF=0.2163;EUR_AF=0.5954;SAS_AF=0.5971;AA=A|||;VT=SNP
10	4157015	rs10904191	C	T	100	PASS	AC=133;AF=0.0265575;AN=5008;NS=2504;DP=12617;EAS_AF=0.0228;AMR_AF=0.0432;AFR_AF=0.003;EUR_AF=0.0696;SAS_AF=0.0061;AA=c|||;VT=SNP
10	4157268	rs7070987	G	A	100	PASS	AC=3613;AF=0.721446;AN=5008;NS=2504;DP=15846;EAS_AF=0.8601;AMR_AF=0.7968;AFR_AF=0.5061;EUR_AF=0.7575;SAS_AF=0.7791;AA=a|||;VT=SNP
10	4157722	rs11594373	C	T	100	PASS	AC=126;AF=0.0251597;AN=5008;NS=2504;DP=18599;EAS_AF=0.0228;AMR_AF=0.0375;AFR_AF=0.003;EUR_AF=0.0666;SAS_AF=0.0061;AA=c|||;VT=SNP
10	4157839	rs10795132	C	T	100	PASS	AC=2762;AF=0.551518;AN=5008;NS=2504;DP=18751;EAS_AF=0.8006;AMR_AF=0.7003;AFR_AF=0.2163;EUR_AF=0.5944;SAS_AF=0.5982;AA=c|||;VT=SNP
10	4157902	rs11594410	C	T	100	PASS	AC=126;AF=0.0251597;AN=5008;NS=2504;DP=18957;EAS_AF=0.0228;AMR_AF=0.0375;AFR_AF=0.003;EUR_AF=0.0666;SAS_AF=0.0061;AA=c|||;VT=SNP
10	4157958	rs10795133	G	A	100	PASS	AC=3611;AF=0.721046;AN=5008;NS=2504;DP=19613;EAS_AF=0.8601;AMR_AF=0.7968;AFR_AF=0.5053;EUR_AF=0.7565;SAS_AF=0.7791;AA=g|||;VT=SNP
10	4158222	rs10795134	C	T	100	PASS	AC=1344;AF=0.268371;AN=5008;NS=2504;DP=17955;EAS_AF=0.1399;AMR_AF=0.1974;AFR_AF=0.4569;EUR_AF=0.2435;SAS_AF=0.2219;AA=c|||;VT=SNP
10	4158261	rs72776526	C	A	100	PASS	AC=614;AF=0.122604;AN=5008;NS=2504;DP=17490;EAS_AF=0.0377;AMR_AF=0.0749;AFR_AF=0.1437;EUR_AF=0.16;SAS_AF=0.1769;AA=c|||;VT=SNP
10	4158300	rs10904192	T	A	100	PASS	AC=3610;AF=0.720847;AN=5008;NS=2504;DP=18194;EAS_AF=0.8601;AMR_AF=0.7968;AFR_AF=0.5053;EUR_AF=0.7565;SAS_AF=0.7781;AA=t|||;VT=SNP
10	4158963	rs11252356	A	G	100	PASS	AC=129;AF=0.0257588;AN=5008;NS=2504;DP=18396;EAS_AF=0.0228;AMR_AF=0.0375;AFR_AF=0.003;EUR_AF=0.0666;SAS_AF=0.0092;AA=a|||;VT=SNP
10	4158966	rs727994	C	T	100	PASS	AC=3638;AF=0.726438;AN=5008;NS=2504;DP=18379;EAS_AF=0.8601;AMR_AF=0.8012;AFR_AF=0.5242;EUR_AF=0.7565;SAS_AF=0.7781;AA=t|||;VT=SNP
10	4159514	rs12269604	G	A	100	PASS	AC=875;AF=0.17472;AN=5008;NS=2504;DP=17844;EAS_AF=0.0496;AMR_AF=0.085;AFR_AF=0.3979;EUR_AF=0.1024;SAS_AF=0.1401;AA=g|||;VT=SNP
10	4159561	rs11598350	T	C	100	PASS	AC=861;AF=0.171925;AN=5008;NS=2504;DP=18827;EAS_AF=0.255;AMR_AF=0.1816;AFR_AF=0.0484;EUR_AF=0.2386;SAS_AF=0.1779;AA=-|||;VT=SNP
10	4160469	rs1923402	A	C	100	PASS	AC=4574;AF=0.913339;AN=5008;NS=2504;DP=17110;EAS_AF=0.9117;AMR_AF=0.9222;AFR_AF=0.9054;EUR_AF=0.9205;SAS_AF=0.9121;AA=a|||;VT=SNP
10	4160551	rs723219	T	C	100	PASS	AC=227;AF=0.0453275;AN=5008;NS=2504;DP=18528;EAS_AF=0.0258;AMR_AF=0.0245;AFR_AF=0.028;EUR_AF=0.0765;SAS_AF=0.0716;AA=t|||;VT=SNP
10	4160744	rs1923403	A	G	100	PASS	AC=4492;AF=0.896965;AN=5008;NS=2504;DP=14765;EAS_AF=0.8661;AMR_AF=0.9049;AFR_AF=0.9168;EUR_AF=0.9205;SAS_AF=0.8722;AA=a|||;VT=SNP
10	4160758	rs723220	C	T	100	PASS	AC=1818;AF=0.363019;AN=5008;NS=2504;DP=14040;EAS_AF=0.5218;AMR_AF=0.4885;AFR_AF=0.1641;EUR_AF=0.3062;SAS_AF=0.4376;AA=c|||;VT=SNP
10	4161357	rs2146058	G	A	100	PASS	AC=4152;AF=0.829073;AN=5008;NS=2504;DP=12971;EAS_AF=0.9534;AMR_AF=0.9236;AFR_AF=0.5348;EUR_AF=0.9394;SAS_AF=0.9182;AA=g|||;VT=SNP
10	4161776	rs72776531	A	G	100	PASS	AC=306;AF=0.0611022;AN=5008;NS=2504;DP=19024;EAS_AF=0.0595;AMR_AF=0.072;AFR_AF=0.0272;EUR_AF=0.0775;SAS_AF=0.0838;AA=a|||;VT=SNP
10	4162268	rs113258137	G	A	100	PASS	AC=430;AF=0.0858626;AN=5008;NS=2504;DP=16824;EAS_AF=0.0308;AMR_AF=0.0965;AFR_AF=0.0477;EUR_AF=0.1869;SAS_AF=0.0828;AA=g|||;VT=SNP
10	4163148	rs1033778	G	A	100	PASS	AC=3875;AF=0.773762;AN=5008;NS=2504;DP=13939;EAS_AF=0.8125;AMR_AF=0.7867;AFR_AF=0.761;EUR_AF=0.7296;SAS_AF=0.7873;AA=A|||;VT=SNP
10	4163279	rs1033779	A	C	100	PASS	AC=4206;AF=0.839856;AN=5008;NS=2504;DP=16045;EAS_AF=0.9087;AMR_AF=0.8228;AFR_AF=0.8782;EUR_AF=0.7276;SAS_AF=0.8446;AA=A|||;VT=SNP
10	4163983	rs11252360	G	A	100	PASS	AC=274;AF=0.0547125;AN=5008;NS=2504;DP=20747;EAS_AF=0.0605;AMR_AF=0.0706;AFR_AF=0.0083;EUR_AF=0.0785;SAS_AF=0.0757;AA=G|||;VT=SNP
10	4163987	rs10904194	G	A	100	PASS	AC=957;AF=0.191094;AN=5008;NS=2504;DP=20615;EAS_AF=0.1071;AMR_AF=0.1282;AFR_AF=0.3669;EUR_AF=0.1302;SAS_AF=0.1472;AA=A|||;VT=SNP
10	4164249	rs11592324	C	T	100	PASS	AC=430;AF=0.0858626;AN=5008;NS=2504;DP=19274;EAS_AF=0.0308;AMR_AF=0.0994;AFR_AF=0.0477;EUR_AF=0.1928;SAS_AF=0.0746;AA=C|||;VT=SNP
10	4164366	rs1885477	T	C	100	PASS	AC=4294;AF=0.857428;AN=5008;NS=2504;DP=16874;EAS_AF=0.9226;AMR_AF=0.8703;AFR_AF=0.826;EUR_AF=0.8072;SAS_AF=0.8753;AA=C|||;VT=SNP
10	4164550	rs10904195	C	T	100	PASS	AC=3399;AF=0.678714;AN=5008;NS=2504;DP=19607;EAS_AF=0.8343;AMR_AF=0.7579;AFR_AF=0.4592;EUR_AF=0.672;SAS_AF=0.7658;AA=C|||;VT=SNP
10	4165256	rs76190129	G	A	100	PASS	AC=443;AF=0.0884585;AN=5008;NS=2504;DP=20858;EAS_AF=0.0308;AMR_AF=0.0994;AFR_AF=0.0575;EUR_AF=0.1928;SAS_AF=0.0746;AA=G|||;VT=SNP
10	4165325	rs11252361	T	A	100	PASS	AC=279;AF=0.0557109;AN=5008;NS=2504;DP=20757;EAS_AF=0.0655;AMR_AF=0.0706;AFR_AF=0.0083;EUR_AF=0.0785;SAS_AF=0.0757;AA=T|||;VT=SNP
10	4165999	rs76690564	A	T	100	PASS	AC=436;AF=0.0870607;AN=5008;NS=2504;DP=17412;EAS_AF=0.0308;AMR_AF=0.0994;AFR_AF=0.0484;EUR_AF=0.1938;SAS_AF=0.0787;AA=A|||;VT=SNP
10	4166713	rs11595827	A	G	100	PASS	AC=433;AF=0.0864617;AN=5008;NS=2504;DP=16070;EAS_AF=0.0317;AMR_AF=0.0994;AFR_AF=0.0492;EUR_AF=0.1928;SAS_AF=0.0746;AA=A|||;VT=SNP
10	4167284	rs72776537	T	C	100	PASS	AC=308;AF=0.0615016;AN=5008;NS=2504;DP=19145;EAS_AF=0.0655;AMR_AF=0.072;AFR_AF=0.0295;EUR_AF=0.0785;SAS_AF=0.0757;AA=T|||;VT=SNP
10	4167540	rs11252362	G	T	100	PASS	AC=309;AF=0.0617013;AN=5008;NS=2504;DP=14446;EAS_AF=0.0655;AMR_AF=0.072;AFR_AF=0.0295;EUR_AF=0.0795;SAS_AF=0.0757;AA=G|||;VT=SNP
10	4167580	rs10795136	G	A	100	PASS	AC=3399;AF=0.678714;AN=5008;NS=2504;DP=13357;EAS_AF=0.8343;AMR_AF=0.7594;AFR_AF=0.4576;EUR_AF=0.672;SAS_AF=0.7669;AA=g|||;VT=SNP
10	4168339	rs76802240	G	A	100	PASS	AC=444;AF=0.0886581;AN=5008;NS=2504;DP=20967;EAS_AF=0.0308;AMR_AF=0.0994;AFR_AF=0.0575;EUR_AF=0.1938;SAS_AF=0.0746;AA=G|||;VT=SNP
10	4168497	rs11252363	A	G	100	PASS	AC=308;AF=0.0615016;AN=5008;NS=2504;DP=19731;EAS_AF=0.0655;AMR_AF=0.072;AFR_AF=0.0295;EUR_AF=0.0785;SAS_AF=0.0757;AA=A|||;VT=SNP
10	4168660	rs11252364	G	A	100	PASS	AC=309;AF=0.0617013;AN=5008;NS=2504;DP=18715;EAS_AF=0.0655;AMR_AF=0.072;AFR_AF=0.0295;EUR_AF=0.0795;SAS_AF=0.0757;AA=G|||;VT=SNP
10	4168846	rs1885475	A	C	100	PASS	AC=4201;AF=0.838858;AN=5008;NS=2504;DP=19729;EAS_AF=0.9534;AMR_AF=0.9308;AFR_AF=0.5613;EUR_AF=0.9483;SAS_AF=0.9182;AA=C|||;VT=SNP
10	4169140	rs35897259	A	T	100	PASS	AC=1790;AF=0.357428;AN=5008;NS=2504;DP=17220;EAS_AF=0.5238;AMR_AF=0.4841;AFR_AF=0.1543;EUR_AF=0.2813;SAS_AF=0.4489;AA=A|||;VT=SNP
10	4169757	rs77282453	G	A	100	PASS	AC=444;AF=0.0886581;AN=5008;NS=2504;DP=21019;EAS_AF=0.0308;AMR_AF=0.0994;AFR_AF=0.0575;EUR_AF=0.1938;SAS_AF=0.0746;AA=G|||;VT=SNP
10	4170651	rs77978797	G	A	100	PASS	AC=458;AF=0.0914537;AN=5008;NS=2504;DP=19000;EAS_AF=0.0347;AMR_AF=0.1009;AFR_AF=0.0643;EUR_AF=0.1938;SAS_AF=0.0746;AA=G|||;VT=SNP
10	4170794	rs9732075	T	C	100	PASS	AC=306;AF=0.0611022;AN=5008;NS=2504;DP=20737;EAS_AF=0.0635;AMR_AF=0.072;AFR_AF=0.0295;EUR_AF=0.0785;SAS_AF=0.0757;AA=T|||;VT=SNP
10	4171103	rs4881297	C	A	100	PASS	AC=3369;AF=0.672724;AN=5008;NS=2504;DP=19633;EAS_AF=0.8343;AMR_AF=0.7507;AFR_AF=0.4644;EUR_AF=0.6402;SAS_AF=0.7658;AA=C|||;VT=SNP
10	4171198	rs72776538	A	T	100	PASS	AC=277;AF=0.0553115;AN=5008;NS=2504;DP=19544;EAS_AF=0.0635;AMR_AF=0.0706;AFR_AF=0.0083;EUR_AF=0.0785;SAS_AF=0.0757;AA=A|||;VT=SNP
10	4171714	rs10508276	C	T	100	PASS	AC=440;AF=0.0878594;AN=5008;NS=2504;DP=20160;EAS_AF=0.0308;AMR_AF=0.1023;AFR_AF=0.0477;EUR_AF=0.2008;SAS_AF=0.0746;AA=C|||;VT=SNP
10	4171967	rs10904197	A	C	100	PASS	AC=4229;AF=0.844449;AN=5008;NS=2504;DP=17512;EAS_AF=0.9534;AMR_AF=0.9308;AFR_AF=0.5749;EUR_AF=0.9483;SAS_AF=0.9284;AA=C|||;VT=SNP
10	4172259	rs17258608	G	A	100	PASS	AC=380;AF=0.0758786;AN=5008;NS=2504;DP=22397;EAS_AF=0.1131;AMR_AF=0.0879;AFR_AF=0.0091;EUR_AF=0.0785;SAS_AF=0.1166;AA=G|||;VT=SNP
10	4172711	rs10751962	C	T	100	PASS	AC=4260;AF=0.850639;AN=5008;NS=2504;DP=21005;EAS_AF=0.8661;AMR_AF=0.889;AFR_AF=0.7716;EUR_AF=0.9095;SAS_AF=0.8538;AA=T|||;VT=SNP
10	4172732	rs10795138	T	G	100	PASS	AC=4648;AF=0.928115;AN=5008;NS=2504;DP=20739;EAS_AF=0.9345;AMR_AF=0.9236;AFR_AF=0.9327;EUR_AF=0.9225;SAS_AF=0.9243;AA=G|||;VT=SNP
10	4174711	rs61829376	G	A	100	PASS	AC=1712;AF=0.341853;AN=5008;NS=2504;DP=20761;EAS_AF=0.2093;AMR_AF=0.2219;AFR_AF=0.5915;EUR_AF=0.3161;SAS_AF=0.2526;AA=g|||;VT=SNP
10	4174883	rs57986186	T	G	100	PASS	AC=405;AF=0.0808706;AN=5008;NS=2504;DP=23074;EAS_AF=0.0694;AMR_AF=0.0288;AFR_AF=0.1634;EUR_AF=0.0527;SAS_AF=0.047;AA=T|||;VT=SNP
10	4176819	rs68172044	C	T	100	PASS	AC=496;AF=0.0990415;AN=5008;NS=2504;DP=21568;EAS_AF=0.0804;AMR_AF=0.0548;AFR_AF=0.202;EUR_AF=0.0497;SAS_AF=0.0613;AA=C|||;VT=SNP
10	4178275	rs72776543	A	T	100	PASS	AC=378;AF=0.0754792;AN=5008;NS=2504;DP=21648;EAS_AF=0.0823;AMR_AF=0.0447;AFR_AF=0.1233;EUR_AF=0.0497;SAS_AF=0.0521;AA=A|||;VT=SNP
10	4178639	rs17258741	T	C	100	PASS	AC=378;AF=0.0754792;AN=5008;NS=2504;DP=17178;EAS_AF=0.0823;AMR_AF=0.0447;AFR_AF=0.1233;EUR_AF=0.0497;SAS_AF=0.0521;AA=T|||;VT=SNP
10	4178712	rs59778746	C	G	100	PASS	AC=693;AF=0.138379;AN=5008;NS=2504;DP=19307;EAS_AF=0.1518;AMR_AF=0.062;AFR_AF=0.2201;EUR_AF=0.1034;SAS_AF=0.1043;AA=G|||;VT=SNP
10	4178976	rs12247651	G	A	100	PASS	AC=496;AF=0.0990415;AN=5008;NS=2504;DP=17529;EAS_AF=0.0823;AMR_AF=0.0548;AFR_AF=0.2005;EUR_AF=0.0497;SAS_AF=0.0613;AA=G|||;VT=SNP
10	4179366	rs12244138	T	C	100	PASS	AC=531;AF=0.10603;AN=5008;NS=2504;DP=15808;EAS_AF=0.0823;AMR_AF=0.0562;AFR_AF=0.2262;EUR_AF=0.0497;SAS_AF=0.0613;AA=C|||;VT=SNP
10	4179961	rs79864245	G	A	100	PASS	AC=257;AF=0.0513179;AN=5008;NS=2504;DP=23633;EAS_AF=0.0694;AMR_AF=0.0159;AFR_AF=0.0545;EUR_AF=0.0527;SAS_AF=0.0521;AA=A|||;VT=SNP
10	4180039	rs112912834	C	T	100	PASS	AC=275;AF=0.0549121;AN=5008;NS=2504;DP=22144;EAS_AF=0.0694;AMR_AF=0.0159;AFR_AF=0.0681;EUR_AF=0.0527;SAS_AF=0.0521;AA=C|||;VT=SNP
10	4183434	rs77645612	C	G	100	PASS	AC=254;AF=0.0507188;AN=5008;NS=2504;DP=21675;EAS_AF=0.0694;AMR_AF=0.0159;AFR_AF=0.0522;EUR_AF=0.0527;SAS_AF=0.0521;AA=C|||;VT=SNP
10	4183907	rs55640115	A	G	100	PASS	AC=388;AF=0.077476;AN=5008;NS=2504;DP=21750;EAS_AF=0.0823;AMR_AF=0.0447;AFR_AF=0.1309;EUR_AF=0.0497;SAS_AF=0.0521;AA=A|||;VT=SNP
10	4184215	rs11252372	T	A	100	PASS	AC=294;AF=0.0587061;AN=5008;NS=2504;DP=19263;EAS_AF=0.0694;AMR_AF=0.0173;AFR_AF=0.0817;EUR_AF=0.0527;SAS_AF=0.0521;AA=A|||;VT=SNP
10	4184635	rs4881298	C	A	100	PASS	AC=1074;AF=0.214457;AN=5008;NS=2504;DP=19419;EAS_AF=0.1508;AMR_AF=0.0951;AFR_AF=0.4834;EUR_AF=0.1054;SAS_AF=0.1135;AA=A|||;VT=SNP
10	4184660	rs72776546	C	T	100	PASS	AC=490;AF=0.0978435;AN=5008;NS=2504;DP=18791;EAS_AF=0.0615;AMR_AF=0.0778;AFR_AF=0.0068;EUR_AF=0.175;SAS_AF=0.1933;AA=C|||;VT=SNP
10	4184693	rs78045773	T	C	100	PASS	AC=307;AF=0.0613019;AN=5008;NS=2504;DP=18189;EAS_AF=0.0188;AMR_AF=0.0259;AFR_AF=0.0961;EUR_AF=0.0736;SAS_AF=0.0706;AA=T|||;VT=SNP
10	4184768	rs12243807	T	A	100	PASS	AC=502;AF=0.10024;AN=5008;NS=2504;DP=17963;EAS_AF=0.0804;AMR_AF=0.0548;AFR_AF=0.2073;EUR_AF=0.0497;SAS_AF=0.0603;AA=T|||;VT=SNP
10	4184976	rs74451489	C	T	100	PASS	AC=254;AF=0.0507188;AN=5008;NS=2504;DP=20759;EAS_AF=0.0694;AMR_AF=0.0159;AFR_AF=0.0522;EUR_AF=0.0527;SAS_AF=0.0521;AA=C|||;VT=SNP
10	4185950	rs111285638	G	A	100	PASS	AC=263;AF=0.052516;AN=5008;NS=2504;DP=16244;EAS_AF=0.0694;AMR_AF=0.0159;AFR_AF=0.053;EUR_AF=0.0527;SAS_AF=0.0603;AA=G|||;VT=SNP
10	4186228	rs11252374	G	A	100	PASS	AC=281;AF=0.0561102;AN=5008;NS=2504;DP=13971;EAS_AF=0.0694;AMR_AF=0.0173;AFR_AF=0.0719;EUR_AF=0.0527;SAS_AF=0.0521;AA=G|||;VT=SNP
10	4186610	rs72776549	T	A	100	PASS	AC=386;AF=0.0770767;AN=5008;NS=2504;DP=14029;EAS_AF=0.0804;AMR_AF=0.0447;AFR_AF=0.1309;EUR_AF=0.0497;SAS_AF=0.0521;AA=T|||;VT=SNP
10	4187316	rs4881299	A	G	100	PASS	AC=2966;AF=0.592252;AN=5008;NS=2504;DP=17553;EAS_AF=0.501;AMR_AF=0.4856;AFR_AF=0.6452;EUR_AF=0.7157;SAS_AF=0.5634;AA=G|||;VT=SNP
10	4188000	rs7071854	G	A	100	PASS	AC=784;AF=0.15655;AN=5008;NS=2504;DP=19439;EAS_AF=0.1498;AMR_AF=0.072;AFR_AF=0.2791;EUR_AF=0.1024;SAS_AF=0.1135;AA=A|||;VT=SNP
10	4188294	rs4881300	C	T	100	PASS	AC=941;AF=0.187899;AN=5008;NS=2504;DP=20030;EAS_AF=0.1498;AMR_AF=0.0865;AFR_AF=0.3888;EUR_AF=0.1044;SAS_AF=0.1135;AA=T|||;VT=SNP
10	4190058	rs6601817	A	G	100	PASS	AC=1686;AF=0.336661;AN=5008;NS=2504;DP=18811;EAS_AF=0.2143;AMR_AF=0.2161;AFR_AF=0.59;EUR_AF=0.3062;SAS_AF=0.2372;AA=G|||;VT=SNP
10	4190795	rs11252376	T	C	100	PASS	AC=420;AF=0.0838658;AN=5008;NS=2504;DP=12901;EAS_AF=0.004;AMR_AF=0.1383;AFR_AF=0.0197;EUR_AF=0.2078;SAS_AF=0.0869;AA=T|||;VT=SNP
10	4191224	rs73599500	C	A	100	PASS	AC=294;AF=0.0587061;AN=5008;NS=2504;DP=14670;EAS_AF=0.0694;AMR_AF=0.0173;AFR_AF=0.0817;EUR_AF=0.0527;SAS_AF=0.0521;AA=C|||;VT=SNP
10	4191361	rs68154769	A	G	100	PASS	AC=781;AF=0.15595;AN=5008;NS=2504;DP=17806;EAS_AF=0.1498;AMR_AF=0.0735;AFR_AF=0.2753;EUR_AF=0.1024;SAS_AF=0.1145;AA=G|||;VT=SNP
10	4191615	rs72776555	C	G	100	PASS	AC=355;AF=0.0708866;AN=5008;NS=2504;DP=17006;EAS_AF=0.0774;AMR_AF=0.0447;AFR_AF=0.1089;EUR_AF=0.0497;SAS_AF=0.0532;AA=C|||;VT=SNP
10	4191861	rs113758611	G	A	100	PASS	AC=393;AF=0.0784744;AN=5008;NS=2504;DP=17234;EAS_AF=0.0704;AMR_AF=0.0274;AFR_AF=0.149;EUR_AF=0.0527;SAS_AF=0.0542;AA=G|||;VT=SNP
10	4194279	rs7923955	T	C	100	PASS	AC=1043;AF=0.208267;AN=5008;NS=2504;DP=19846;EAS_AF=0.1438;AMR_AF=0.0951;AFR_AF=0.4637;EUR_AF=0.1044;SAS_AF=0.1166;AA=C|||;VT=SNP
10	4195318	rs72776556	G	A	100	PASS	AC=326;AF=0.0650958;AN=5008;NS=2504;DP=9843;EAS_AF=0.0744;AMR_AF=0.0403;AFR_AF=0.0893;EUR_AF=0.0507;SAS_AF=0.0552;AA=G|||;VT=SNP
10	4200859	rs73601413	G	C	100	PASS	AC=370;AF=0.0738818;AN=5008;NS=2504;DP=19042;EAS_AF=0.0694;AMR_AF=0.0231;AFR_AF=0.1309;EUR_AF=0.0517;SAS_AF=0.0603;AA=C|||;VT=SNP
10	4200919	rs73601414	G	A	100	PASS	AC=343;AF=0.0684904;AN=5008;NS=2504;DP=19700;EAS_AF=0.0694;AMR_AF=0.0231;AFR_AF=0.1165;EUR_AF=0.0517;SAS_AF=0.0521;AA=G|||;VT=SNP
10	4201276	rs111253786	C	T	100	PASS	AC=338;AF=0.067492;AN=5008;NS=2504;DP=18424;EAS_AF=0.0694;AMR_AF=0.0231;AFR_AF=0.1135;EUR_AF=0.0517;SAS_AF=0.0511;AA=C|||;VT=SNP
10	4201439	rs11252377	C	T	100	PASS	AC=705;AF=0.140775;AN=5008;NS=2504;DP=20354;EAS_AF=0.1448;AMR_AF=0.0648;AFR_AF=0.2254;EUR_AF=0.1024;SAS_AF=0.1155;AA=T|||;VT=SNP
10	4202582	rs61829377	C	A	100	PASS	AC=465;AF=0.0928514;AN=5008;NS=2504;DP=16334;EAS_AF=0.0635;AMR_AF=0.072;AFR_AF=0.0045;EUR_AF=0.165;SAS_AF=0.183;AA=C|||;VT=SNP
10	4203156	rs12259410	A	G	100	PASS	AC=1141;AF=0.227835;AN=5008;NS=2504;DP=17508;EAS_AF=0.1875;AMR_AF=0.1297;AFR_AF=0.4629;EUR_AF=0.1074;SAS_AF=0.1452;AA=G|||;VT=SNP
10	4203580	rs7913465	C	T	100	PASS	AC=615;AF=0.122804;AN=5008;NS=2504;DP=20027;EAS_AF=0.0843;AMR_AF=0.0793;AFR_AF=0.2292;EUR_AF=0.1024;SAS_AF=0.0706;AA=T|||;VT=SNP
10	4204309	rs10904200	C	T	100	PASS	AC=718;AF=0.143371;AN=5008;NS=2504;DP=16548;EAS_AF=0.2173;AMR_AF=0.1628;AFR_AF=0.0219;EUR_AF=0.2266;SAS_AF=0.1319;AA=C|||;VT=SNP
10	4205729	rs12263895	A	G	100	PASS	AC=335;AF=0.066893;AN=5008;NS=2504;DP=19779;EAS_AF=0.0387;AMR_AF=0.0231;AFR_AF=0.1286;EUR_AF=0.0517;SAS_AF=0.0593;AA=G|||;VT=SNP
10	4206088	rs7912112	C	T	100	PASS	AC=230;AF=0.0459265;AN=5008;NS=2504;DP=21283;EAS_AF=0.0149;AMR_AF=0.0533;AFR_AF=0.0908;EUR_AF=0.0487;SAS_AF=0.0092;AA=C|||;VT=SNP
10	4206194	rs7897041	A	G	100	PASS	AC=230;AF=0.0459265;AN=5008;NS=2504;DP=18318;EAS_AF=0.0149;AMR_AF=0.0533;AFR_AF=0.09;EUR_AF=0.0487;SAS_AF=0.0102;AA=A|||;VT=SNP
10	4207374	rs73601427	C	T	100	PASS	AC=291;AF=0.058107;AN=5008;NS=2504;DP=20185;EAS_AF=0.0179;AMR_AF=0.0259;AFR_AF=0.1218;EUR_AF=0.0507;SAS_AF=0.044;AA=t|||;VT=SNP
10	4207398	rs7916036	G	A	100	PASS	AC=263;AF=0.052516;AN=5008;NS=2504;DP=19655;EAS_AF=0.0179;AMR_AF=0.0231;AFR_AF=0.1021;EUR_AF=0.0507;SAS_AF=0.044;AA=g|||;VT=SNP
10	4207411	rs11252381	T	C	100	PASS	AC=730;AF=0.145767;AN=5008;NS=2504;DP=19633;EAS_AF=0.2183;AMR_AF=0.1671;AFR_AF=0.0204;EUR_AF=0.2296;SAS_AF=0.1391;AA=t|||;VT=SNP
10	4207447	rs7901893	A	G	100	PASS	AC=276;AF=0.0551118;AN=5008;NS=2504;DP=20337;EAS_AF=0.0179;AMR_AF=0.0245;AFR_AF=0.1112;EUR_AF=0.0507;SAS_AF=0.044;AA=N|||;VT=SNP
10	4207840	rs7905739	T	G	100	PASS	AC=597;AF=0.119209;AN=5008;NS=2504;DP=17038;EAS_AF=0.0387;AMR_AF=0.0504;AFR_AF=0.2186;EUR_AF=0.1223;SAS_AF=0.1135;AA=t|||;VT=SNP
10	4208192	rs1998329	A	G	100	PASS	AC=267;AF=0.0533147;AN=5008;NS=2504;DP=16710;EAS_AF=0.0367;AMR_AF=0.0533;AFR_AF=0.0938;EUR_AF=0.0507;SAS_AF=0.0184;AA=a|||;VT=SNP
10	4208924	rs10508273	C	A	100	PASS	AC=524;AF=0.104633;AN=5008;NS=2504;DP=17226;EAS_AF=0.1022;AMR_AF=0.0821;AFR_AF=0.0091;EUR_AF=0.1849;SAS_AF=0.1697;AA=c|||;VT=SNP
10	4209856	rs7069837	C	T	100	PASS	AC=1208;AF=0.241214;AN=5008;NS=2504;DP=17481;EAS_AF=0.0794;AMR_AF=0.1671;AFR_AF=0.4826;EUR_AF=0.2416;SAS_AF=0.1339;AA=t|||;VT=SNP
10	4211557	rs2104169	G	A	100	PASS	AC=669;AF=0.133586;AN=5008;NS=2504;DP=14664;EAS_AF=0.0565;AMR_AF=0.1009;AFR_AF=0.2549;EUR_AF=0.1451;SAS_AF=0.0603;AA=g|||;VT=SNP
10	4212260	rs6601819	T	G	100	PASS	AC=1313;AF=0.262181;AN=5008;NS=2504;DP=21350;EAS_AF=0.0774;AMR_AF=0.1816;AFR_AF=0.5439;EUR_AF=0.2455;SAS_AF=0.1462;AA=N|||;VT=SNP
10	4212277	rs7907648	C	T	100	PASS	AC=642;AF=0.128195;AN=5008;NS=2504;DP=20969;EAS_AF=0.0575;AMR_AF=0.1081;AFR_AF=0.2277;EUR_AF=0.1471;SAS_AF=0.0613;AA=c|||;VT=SNP
10	4212543	rs4881301	G	A	100	PASS	AC=708;AF=0.141374;AN=5008;NS=2504;DP=20526;EAS_AF=0.0565;AMR_AF=0.1081;AFR_AF=0.2625;EUR_AF=0.1491;SAS_AF=0.0808;AA=g|||;VT=SNP
10	4212595	rs4880666	T	C	100	PASS	AC=716;AF=0.142971;AN=5008;NS=2504;DP=20442;EAS_AF=0.0565;AMR_AF=0.111;AFR_AF=0.2738;EUR_AF=0.1491;SAS_AF=0.0716;AA=t|||;VT=SNP
10	4213647	rs61829381	C	T	100	PASS	AC=266;AF=0.053115;AN=5008;NS=2504;DP=16222;EAS_AF=0.002;AMR_AF=0.0807;AFR_AF=0.0106;EUR_AF=0.1451;SAS_AF=0.0491;AA=c|||;VT=SNP
10	4214123	rs7088561	T	A	100	PASS	AC=796;AF=0.158946;AN=5008;NS=2504;DP=16894;EAS_AF=0.0565;AMR_AF=0.1167;AFR_AF=0.3336;EUR_AF=0.1471;SAS_AF=0.0706;AA=N|||;VT=SNP
10	4216138	rs7901753	C	T	100	PASS	AC=206;AF=0.0411342;AN=5008;NS=2504;DP=18287;EAS_AF=0.0218;AMR_AF=0.0245;AFR_AF=0.0575;EUR_AF=0.0487;SAS_AF=0.0429;AA=c|||;VT=SNP
10	4216219	rs7901790	C	T	100	PASS	AC=388;AF=0.077476;AN=5008;NS=2504;DP=18461;EAS_AF=0.0337;AMR_AF=0.0749;AFR_AF=0.1309;EUR_AF=0.0994;SAS_AF=0.0297;AA=c|||;VT=SNP
10	4216358	rs17259303	C	T	100	PASS	AC=390;AF=0.0778754;AN=5008;NS=2504;DP=19452;EAS_AF=0.0218;AMR_AF=0.0548;AFR_AF=0.1263;EUR_AF=0.0964;SAS_AF=0.0675;AA=c|||;VT=SNP
10	4216511	rs17132251	A	C	100	PASS	AC=573;AF=0.114417;AN=5008;NS=2504;DP=18444;EAS_AF=0.0208;AMR_AF=0.0677;AFR_AF=0.2526;EUR_AF=0.0964;SAS_AF=0.0757;AA=N|||;VT=SNP
10	4217047	rs11252385	A	G	100	PASS	AC=1240;AF=0.247604;AN=5008;NS=2504;DP=20029;EAS_AF=0.0774;AMR_AF=0.1758;AFR_AF=0.4887;EUR_AF=0.2475;SAS_AF=0.1483;AA=N|||;VT=SNP
10	4217272	rs72776559	G	A	100	PASS	AC=387;AF=0.0772764;AN=5008;NS=2504;DP=18090;EAS_AF=0.0208;AMR_AF=0.0548;AFR_AF=0.1256;EUR_AF=0.0964;SAS_AF=0.0665;AA=g|||;VT=SNP
10	4217465	rs57763566	G	T	100	PASS	AC=629;AF=0.125599;AN=5008;NS=2504;DP=20601;EAS_AF=0.0208;AMR_AF=0.0749;AFR_AF=0.2905;EUR_AF=0.0974;SAS_AF=0.0757;AA=t|||;VT=SNP
10	4219333	rs4275521	A	C	100	PASS	AC=2135;AF=0.426318;AN=5008;NS=2504;DP=28460;EAS_AF=0.4792;AMR_AF=0.4179;AFR_AF=0.4728;EUR_AF=0.2594;SAS_AF=0.4867;AA=N|||;VT=SNP
10	4220308	rs17350653	C	T	100	PASS	AC=884;AF=0.176518;AN=5008;NS=2504;DP=16878;EAS_AF=0.1419;AMR_AF=0.1225;AFR_AF=0.2943;EUR_AF=0.1531;SAS_AF=0.1155;AA=t|||;VT=SNP
10	4220955	rs1033783	G	T	100	PASS	AC=2111;AF=0.421526;AN=5008;NS=2504;DP=17735;EAS_AF=0.4772;AMR_AF=0.4193;AFR_AF=0.475;EUR_AF=0.2445;SAS_AF=0.4755;AA=t|||;VT=SNP
10	4221064	rs1033784	C	T	100	PASS	AC=2964;AF=0.591853;AN=5008;NS=2504;DP=17973;EAS_AF=0.623;AMR_AF=0.5403;AFR_AF=0.7352;EUR_AF=0.4085;SAS_AF=0.591;AA=t|||;VT=SNP
10	4221492	rs12570198	A	G	100	PASS	AC=2050;AF=0.409345;AN=5008;NS=2504;DP=13570;EAS_AF=0.4792;AMR_AF=0.4121;AFR_AF=0.4259;EUR_AF=0.2555;SAS_AF=0.4714;AA=a|||;VT=SNP
10	4221512	rs55966175	C	A	100	PASS	AC=717;AF=0.143171;AN=5008;NS=2504;DP=13223;EAS_AF=0.1458;AMR_AF=0.111;AFR_AF=0.1762;EUR_AF=0.1551;SAS_AF=0.1063;AA=c|||;VT=SNP
10	4221513	rs12573516	C	T	100	PASS	AC=2762;AF=0.551518;AN=5008;NS=2504;DP=13212;EAS_AF=0.623;AMR_AF=0.5216;AFR_AF=0.6021;EUR_AF=0.4085;SAS_AF=0.5777;AA=t|||;VT=SNP
10	4221715	rs12267612	C	G	100	PASS	AC=891;AF=0.177915;AN=5008;NS=2504;DP=11478;EAS_AF=0.1458;AMR_AF=0.1239;AFR_AF=0.2958;EUR_AF=0.1511;SAS_AF=0.1176;AA=g|||;VT=SNP
10	4222099	rs2181123	T	C	100	PASS	AC=3017;AF=0.602436;AN=5008;NS=2504;DP=15683;EAS_AF=0.626;AMR_AF=0.5461;AFR_AF=0.7655;EUR_AF=0.4026;SAS_AF=0.6033;AA=t|||;VT=SNP
10	4222270	rs7071998	C	T	100	PASS	AC=500;AF=0.0998403;AN=5008;NS=2504;DP=15343;EAS_AF=0.0159;AMR_AF=0.0749;AFR_AF=0.2405;EUR_AF=0.0606;SAS_AF=0.0542;AA=t|||;VT=SNP
10	4222387	rs7072145	C	T	100	PASS	AC=3439;AF=0.686701;AN=5008;NS=2504;DP=18523;EAS_AF=0.6687;AMR_AF=0.6383;AFR_AF=0.857;EUR_AF=0.5437;SAS_AF=0.6564;AA=t|||;VT=SNP
10	4222609	rs1923405	C	T	100	PASS	AC=2867;AF=0.572484;AN=5008;NS=2504;DP=16318;EAS_AF=0.5704;AMR_AF=0.5821;AFR_AF=0.5961;EUR_AF=0.5159;SAS_AF=0.5941;AA=t|||;VT=SNP
10	4228801	rs79413275	G	A	100	PASS	AC=223;AF=0.0445288;AN=5008;NS=2504;DP=21017;EAS_AF=0.0218;AMR_AF=0.0115;AFR_AF=0.121;EUR_AF=0.0139;SAS_AF=0.0194;AA=G|||;VT=SNP
10	4230714	rs17132264	C	T	100	PASS	AC=140;AF=0.0279553;AN=5008;NS=2504;DP=18090;EAS_AF=0.0198;AMR_AF=0.0086;AFR_AF=0.0605;EUR_AF=0.0139;SAS_AF=0.0204;AA=T|||;VT=SNP
10	4231358	rs12357579	A	G	100	PASS	AC=2313;AF=0.461861;AN=5008;NS=2504;DP=18336;EAS_AF=0.4802;AMR_AF=0.572;AFR_AF=0.4183;EUR_AF=0.3787;SAS_AF=0.5092;AA=A|||;VT=SNP
10	4232474	rs7903024	A	G	100	PASS	AC=348;AF=0.0694888;AN=5008;NS=2504;DP=20414;EAS_AF=0.0734;AMR_AF=0.0159;AFR_AF=0.1437;EUR_AF=0.0169;SAS_AF=0.0573;AA=A|||;VT=SNP
10	4232480	rs7903027	A	T	100	PASS	AC=527;AF=0.105232;AN=5008;NS=2504;DP=20255;EAS_AF=0.0734;AMR_AF=0.0317;AFR_AF=0.2708;EUR_AF=0.0169;SAS_AF=0.0573;AA=T|||;VT=SNP
10	4232512	rs7918294	C	A	100	PASS	AC=519;AF=0.103634;AN=5008;NS=2504;DP=20634;EAS_AF=0.0734;AMR_AF=0.0317;AFR_AF=0.2648;EUR_AF=0.0169;SAS_AF=0.0573;AA=C|||;VT=SNP
10	4232538	rs1885476	G	A	100	PASS	AC=1128;AF=0.22524;AN=5008;NS=2504;DP=21104;EAS_AF=0.1478;AMR_AF=0.2305;AFR_AF=0.2791;EUR_AF=0.3191;SAS_AF=0.1319;AA=A|||;VT=SNP
10	4232937	rs1108079	G	T	100	PASS	AC=2895;AF=0.578075;AN=5008;NS=2504;DP=20235;EAS_AF=0.6012;AMR_AF=0.6455;AFR_AF=0.5651;EUR_AF=0.5129;SAS_AF=0.591;AA=G|||;VT=SNP
10	4233037	rs7922038	C	T	100	PASS	AC=2283;AF=0.455871;AN=5008;NS=2504;DP=19930;EAS_AF=0.5317;AMR_AF=0.5144;AFR_AF=0.4024;EUR_AF=0.3688;SAS_AF=0.498;AA=C|||;VT=SNP
10	4233048	rs1108080	A	G	100	PASS	AC=3033;AF=0.605631;AN=5008;NS=2504;DP=19767;EAS_AF=0.6617;AMR_AF=0.7061;AFR_AF=0.5855;EUR_AF=0.5179;SAS_AF=0.5941;AA=A|||;VT=SNP
10	4233834	rs77082383	G	A	100	PASS	AC=98;AF=0.0195687;AN=5008;NS=2504;DP=20021;EAS_AF=0.0268;AMR_AF=0.0072;AFR_AF=0.0234;EUR_AF=0.0139;SAS_AF=0.0215;AA=G|||;VT=SNP
10	4233932	rs2397411	T	G	100	PASS	AC=1000;AF=0.199681;AN=5008;NS=2504;DP=18384;EAS_AF=0.2927;AMR_AF=0.3156;AFR_AF=0.0582;EUR_AF=0.2992;SAS_AF=0.1104;AA=T|||;VT=SNP
10	4233966	rs77684340	C	T	100	PASS	AC=89;AF=0.0177716;AN=5008;NS=2504;DP=18462;EAS_AF=0.0179;AMR_AF=0.0072;AFR_AF=0.0242;EUR_AF=0.0139;SAS_AF=0.0204;AA=C|||;VT=SNP
10	4234037	rs911739	T	A	100	PASS	AC=1959;AF=0.391174;AN=5008;NS=2504;DP=19107;EAS_AF=0.3502;AMR_AF=0.4553;AFR_AF=0.3041;EUR_AF=0.5666;SAS_AF=0.3252;AA=A|||;VT=SNP
10	4234040	rs911740	A	C	100	PASS	AC=1450;AF=0.289537;AN=5008;NS=2504;DP=19329;EAS_AF=0.3264;AMR_AF=0.3674;AFR_AF=0.2231;EUR_AF=0.3867;SAS_AF=0.1861;AA=C|||;VT=SNP
10	4234915	rs9664133	C	T	100	PASS	AC=1214;AF=0.242412;AN=5008;NS=2504;DP=23101;EAS_AF=0.0635;AMR_AF=0.2421;AFR_AF=0.4554;EUR_AF=0.1958;SAS_AF=0.1871;AA=C|||;VT=SNP
10	4234917	rs74114655	T	C	100	PASS	AC=422;AF=0.0842652;AN=5008;NS=2504;DP=23168;EAS_AF=0.0308;AMR_AF=0.0591;AFR_AF=0.1316;EUR_AF=0.0527;SAS_AF=0.1258;AA=T|||;VT=SNP
10	4235466	rs7083871	C	A	100	PASS	AC=1660;AF=0.33147;AN=5008;NS=2504;DP=19595;EAS_AF=0.0774;AMR_AF=0.2666;AFR_AF=0.7685;EUR_AF=0.2485;SAS_AF=0.1339;AA=A|||;VT=SNP
10	4236655	rs10795140	A	G	100	PASS	AC=1882;AF=0.375799;AN=5008;NS=2504;DP=20964;EAS_AF=0.0972;AMR_AF=0.3617;AFR_AF=0.7118;EUR_AF=0.3827;SAS_AF=0.2117;AA=G|||;VT=SNP
10	4237186	rs34160202	T	C	100	PASS	AC=1907;AF=0.380791;AN=5008;NS=2504;DP=18160;EAS_AF=0.0962;AMR_AF=0.3588;AFR_AF=0.7352;EUR_AF=0.3807;SAS_AF=0.2106;AA=C|||;VT=SNP
10	4237510	rs9664754	C	T	100	PASS	AC=568;AF=0.113419;AN=5008;NS=2504;DP=15629;EAS_AF=0.0794;AMR_AF=0.1628;AFR_AF=0.1044;EUR_AF=0.1561;SAS_AF=0.0818;AA=C|||;VT=SNP
10	4237708	rs9665736	T	C	100	PASS	AC=1806;AF=0.360623;AN=5008;NS=2504;DP=13661;EAS_AF=0.0933;AMR_AF=0.3545;AFR_AF=0.6785;EUR_AF=0.3767;SAS_AF=0.1943;AA=C|||;VT=SNP
10	4237930	rs35395842	T	C	100	PASS	AC=244;AF=0.048722;AN=5008;NS=2504;DP=12538;EAS_AF=0.12;AMR_AF=0.0922;AFR_AF=0.0038;EUR_AF=0.0447;SAS_AF=0.0092;AA=T|||;VT=SNP
10	4238622	rs879913	T	C	100	PASS	AC=851;AF=0.169928;AN=5008;NS=2504;DP=20620;EAS_AF=0.0933;AMR_AF=0.2522;AFR_AF=0.1256;EUR_AF=0.2763;SAS_AF=0.1411;AA=T|||;VT=SNP
10	4238934	rs1810649	C	T	100	PASS	AC=1088;AF=0.217252;AN=5008;NS=2504;DP=20356;EAS_AF=0.0813;AMR_AF=0.2637;AFR_AF=0.3283;EUR_AF=0.2604;SAS_AF=0.1299;AA=C|||;VT=SNP
10	4240107	rs12262867	A	G	100	PASS	AC=1661;AF=0.331669;AN=5008;NS=2504;DP=19498;EAS_AF=0.0823;AMR_AF=0.3415;AFR_AF=0.6036;EUR_AF=0.3708;SAS_AF=0.1738;AA=G|||;VT=SNP
10	4240543	rs10751963	A	C	100	PASS	AC=1694;AF=0.338259;AN=5008;NS=2504;DP=18819;EAS_AF=0.7401;AMR_AF=0.1988;AFR_AF=0.0151;EUR_AF=0.2614;SAS_AF=0.5389;AA=A|||;VT=SNP
10	4240572	rs2181124	A	C	100	PASS	AC=1806;AF=0.360623;AN=5008;NS=2504;DP=18862;EAS_AF=0.0823;AMR_AF=0.3588;AFR_AF=0.68;EUR_AF=0.3817;SAS_AF=0.1953;AA=C|||;VT=SNP
10	4241467	rs66969311	C	G	100	PASS	AC=1589;AF=0.317292;AN=5008;NS=2504;DP=18281;EAS_AF=0.0823;AMR_AF=0.268;AFR_AF=0.6014;EUR_AF=0.3588;SAS_AF=0.1677;AA=C|||;VT=SNP
10	4241547	rs7096293	A	C	100	PASS	AC=1661;AF=0.331669;AN=5008;NS=2504;DP=18798;EAS_AF=0.0823;AMR_AF=0.3429;AFR_AF=0.6029;EUR_AF=0.3708;SAS_AF=0.1738;AA=C|||;VT=SNP
10	4241572	rs11252395	A	G	100	PASS	AC=1696;AF=0.338658;AN=5008;NS=2504;DP=18981;EAS_AF=0.7391;AMR_AF=0.196;AFR_AF=0.0151;EUR_AF=0.2674;SAS_AF=0.5378;AA=A|||;VT=SNP
10	4242577	rs7070864	T	C	100	PASS	AC=1815;AF=0.36242;AN=5008;NS=2504;DP=12175;EAS_AF=0.0823;AMR_AF=0.3617;AFR_AF=0.6861;EUR_AF=0.3817;SAS_AF=0.1943;AA=C|||;VT=SNP
10	4243013	rs6601820	T	C	100	PASS	AC=1814;AF=0.36222;AN=5008;NS=2504;DP=12208;EAS_AF=0.0813;AMR_AF=0.3617;AFR_AF=0.6861;EUR_AF=0.3817;SAS_AF=0.1943;AA=T|||;VT=SNP
10	4243160	rs112321917	G	A	100	PASS	AC=836;AF=0.166933;AN=5008;NS=2504;DP=14168;EAS_AF=0.0804;AMR_AF=0.2536;AFR_AF=0.1248;EUR_AF=0.2813;SAS_AF=0.1339;AA=G|||;VT=SNP
10	4243247	rs11813752	G	A	100	PASS	AC=1650;AF=0.329473;AN=5008;NS=2504;DP=14970;EAS_AF=0.0804;AMR_AF=0.3429;AFR_AF=0.5961;EUR_AF=0.3708;SAS_AF=0.1738;AA=G|||;VT=SNP
10	4243254	rs11817625	C	T	100	PASS	AC=1644;AF=0.328275;AN=5008;NS=2504;DP=14992;EAS_AF=0.0804;AMR_AF=0.3429;AFR_AF=0.5915;EUR_AF=0.3708;SAS_AF=0.1738;AA=T|||;VT=SNP
10	4243589	rs35875887	C	T	100	PASS	AC=1645;AF=0.328474;AN=5008;NS=2504;DP=19888;EAS_AF=0.0804;AMR_AF=0.3415;AFR_AF=0.5946;EUR_AF=0.3688;SAS_AF=0.1738;AA=C|||;VT=SNP
10	4243656	rs2397412	C	T	100	PASS	AC=1817;AF=0.362819;AN=5008;NS=2504;DP=20782;EAS_AF=0.0813;AMR_AF=0.3602;AFR_AF=0.6906;EUR_AF=0.3797;SAS_AF=0.1943;AA=T|||;VT=SNP
10	4243998	rs2397413	G	A	100	PASS	AC=1121;AF=0.223842;AN=5008;NS=2504;DP=21198;EAS_AF=0.0804;AMR_AF=0.2795;AFR_AF=0.3253;EUR_AF=0.2833;SAS_AF=0.1339;AA=G|||;VT=SNP
10	4244014	rs2397414	C	T	100	PASS	AC=1647;AF=0.328874;AN=5008;NS=2504;DP=22474;EAS_AF=0.0804;AMR_AF=0.3415;AFR_AF=0.5968;EUR_AF=0.3688;SAS_AF=0.1728;AA=C|||;VT=SNP
10	4244184	rs56838118	G	A	100	PASS	AC=1646;AF=0.328674;AN=5008;NS=2504;DP=19125;EAS_AF=0.0804;AMR_AF=0.3415;AFR_AF=0.5961;EUR_AF=0.3688;SAS_AF=0.1728;AA=G|||;VT=SNP
10	4244636	rs75152325	A	T	100	PASS	AC=725;AF=0.144768;AN=5008;NS=2504;DP=22542;EAS_AF=0.0804;AMR_AF=0.2493;AFR_AF=0.0454;EUR_AF=0.2783;SAS_AF=0.1339;AA=A|||;VT=SNP
10	4244654	rs12263917	C	A	100	PASS	AC=1762;AF=0.351837;AN=5008;NS=2504;DP=23135;EAS_AF=0.0813;AMR_AF=0.3559;AFR_AF=0.652;EUR_AF=0.3797;SAS_AF=0.1933;AA=C|||;VT=SNP
10	4244671	rs12263922	C	T	100	PASS	AC=1645;AF=0.328474;AN=5008;NS=2504;DP=23605;EAS_AF=0.0804;AMR_AF=0.3415;AFR_AF=0.5946;EUR_AF=0.3688;SAS_AF=0.1738;AA=C|||;VT=SNP
10	4244854	rs12248884	G	A	100	PASS	AC=1798;AF=0.359026;AN=5008;NS=2504;DP=21665;EAS_AF=0.0813;AMR_AF=0.3573;AFR_AF=0.6785;EUR_AF=0.3797;SAS_AF=0.1933;AA=A|||;VT=SNP
10	4245121	rs57444140	C	T	100	PASS	AC=1646;AF=0.328674;AN=5008;NS=2504;DP=20406;EAS_AF=0.0813;AMR_AF=0.3415;AFR_AF=0.5953;EUR_AF=0.3688;SAS_AF=0.1728;AA=C|||;VT=SNP
10	4245304	rs11598755	C	T	100	PASS	AC=1667;AF=0.332867;AN=5008;NS=2504;DP=19052;EAS_AF=0.0833;AMR_AF=0.3444;AFR_AF=0.6067;EUR_AF=0.3688;SAS_AF=0.1748;AA=C|||;VT=SNP
10	4245527	rs61829400	T	C	100	PASS	AC=241;AF=0.048123;AN=5008;NS=2504;DP=16997;EAS_AF=0.0823;AMR_AF=0.0951;AFR_AF=0.0272;EUR_AF=0.0467;SAS_AF=0.0092;AA=T|||;VT=SNP
10	4245585	rs7072619	C	T	100	PASS	AC=1647;AF=0.328874;AN=5008;NS=2504;DP=16642;EAS_AF=0.0823;AMR_AF=0.3429;AFR_AF=0.5953;EUR_AF=0.3688;SAS_AF=0.1718;AA=C|||;VT=SNP
10	4245914	rs7073078	C	T	100	PASS	AC=1621;AF=0.323682;AN=5008;NS=2504;DP=16803;EAS_AF=0.0823;AMR_AF=0.3429;AFR_AF=0.5741;EUR_AF=0.3688;SAS_AF=0.1738;AA=C|||;VT=SNP
10	4245964	rs7094295	T	C	100	PASS	AC=1644;AF=0.328275;AN=5008;NS=2504;DP=16732;EAS_AF=0.0823;AMR_AF=0.3429;AFR_AF=0.5923;EUR_AF=0.3688;SAS_AF=0.1728;AA=C|||;VT=SNP
10	4245990	rs7094307	T	G	100	PASS	AC=1745;AF=0.348442;AN=5008;NS=2504;DP=16960;EAS_AF=0.0833;AMR_AF=0.3545;AFR_AF=0.6362;EUR_AF=0.3797;SAS_AF=0.1963;AA=G|||;VT=SNP
10	4246442	rs7918189	A	G	100	PASS	AC=1744;AF=0.348243;AN=5008;NS=2504;DP=15772;EAS_AF=0.0833;AMR_AF=0.3545;AFR_AF=0.6362;EUR_AF=0.3807;SAS_AF=0.1943;AA=G|||;VT=SNP
10	4247075	rs10904201	G	C	100	PASS	AC=1693;AF=0.338059;AN=5008;NS=2504;DP=19184;EAS_AF=0.0833;AMR_AF=0.3458;AFR_AF=0.6271;EUR_AF=0.3688;SAS_AF=0.1728;AA=C|||;VT=SNP
10	4247280	rs56124039	G	A	100	PASS	AC=1121;AF=0.223842;AN=5008;NS=2504;DP=20041;EAS_AF=0.0813;AMR_AF=0.281;AFR_AF=0.3245;EUR_AF=0.2833;SAS_AF=0.1329;AA=G|||;VT=SNP
10	4247927	rs79173900	A	G	100	PASS	AC=704;AF=0.140575;AN=5008;NS=2504;DP=18998;EAS_AF=0.0813;AMR_AF=0.2493;AFR_AF=0.0295;EUR_AF=0.2783;SAS_AF=0.1329;AA=A|||;VT=SNP
10	4248696	rs76280516	C	T	100	PASS	AC=124;AF=0.0247604;AN=5008;NS=2504;DP=19149;EAS_AF=0.0685;AMR_AF=0.0086;AFR_AF=0.0068;EUR_AF=0.0099;SAS_AF=0.0307;AA=C|||;VT=SNP
10	4248910	rs11815151	T	C	100	PASS	AC=904;AF=0.180511;AN=5008;NS=2504;DP=20854;EAS_AF=0.0754;AMR_AF=0.1138;AFR_AF=0.4342;EUR_AF=0.1173;SAS_AF=0.0583;AA=C|||;VT=SNP
10	4249061	rs11815129	A	C	100	PASS	AC=896;AF=0.178914;AN=5008;NS=2504;DP=20748;EAS_AF=0.0754;AMR_AF=0.1124;AFR_AF=0.4289;EUR_AF=0.1173;SAS_AF=0.0583;AA=C|||;VT=SNP
10	4249354	rs58150014	G	A	100	PASS	AC=949;AF=0.189497;AN=5008;NS=2504;DP=19410;EAS_AF=0.0754;AMR_AF=0.1182;AFR_AF=0.4584;EUR_AF=0.1203;SAS_AF=0.0654;AA=A|||;VT=SNP
10	4249714	rs7914643	G	A	100	PASS	AC=812;AF=0.162141;AN=5008;NS=2504;DP=18515;EAS_AF=0.0149;AMR_AF=0.255;AFR_AF=0.171;EUR_AF=0.2704;SAS_AF=0.1247;AA=G|||;VT=SNP
10	4249860	rs7914906	G	T	100	PASS	AC=1004;AF=0.200479;AN=5008;NS=2504;DP=17824;EAS_AF=0.0823;AMR_AF=0.2824;AFR_AF=0.1944;EUR_AF=0.3052;SAS_AF=0.1646;AA=G|||;VT=SNP
10	4249864	rs7915862	C	T	100	PASS	AC=752;AF=0.15016;AN=5008;NS=2504;DP=18013;EAS_AF=0.0149;AMR_AF=0.2493;AFR_AF=0.1233;EUR_AF=0.2753;SAS_AF=0.1268;AA=C|||;VT=SNP
10	4249881	rs7900699	A	G	100	PASS	AC=1005;AF=0.200679;AN=5008;NS=2504;DP=18525;EAS_AF=0.0823;AMR_AF=0.2839;AFR_AF=0.1936;EUR_AF=0.3052;SAS_AF=0.1656;AA=G|||;VT=SNP
10	4249891	rs7914920	G	A	100	PASS	AC=1005;AF=0.200679;AN=5008;NS=2504;DP=18719;EAS_AF=0.0823;AMR_AF=0.2824;AFR_AF=0.1944;EUR_AF=0.3052;SAS_AF=0.1656;AA=G|||;VT=SNP
10	4249938	rs77229846	T	C	100	PASS	AC=1038;AF=0.207268;AN=5008;NS=2504;DP=20078;EAS_AF=0.0893;AMR_AF=0.2839;AFR_AF=0.2073;EUR_AF=0.3082;SAS_AF=0.1708;AA=C|||;VT=SNP
10	4250084	rs12243151	A	G	100	PASS	AC=1733;AF=0.346046;AN=5008;NS=2504;DP=20669;EAS_AF=0.0903;AMR_AF=0.3703;AFR_AF=0.6036;EUR_AF=0.3966;SAS_AF=0.1922;AA=G|||;VT=SNP
10	4250089	rs12264997	C	T	100	PASS	AC=1733;AF=0.346046;AN=5008;NS=2504;DP=20920;EAS_AF=0.0903;AMR_AF=0.3703;AFR_AF=0.6036;EUR_AF=0.3966;SAS_AF=0.1922;AA=T|||;VT=SNP
10	4250141	rs74921964	A	G	100	PASS	AC=182;AF=0.0363419;AN=5008;NS=2504;DP=21556;EAS_AF=0.0675;AMR_AF=0.0274;AFR_AF=0.0227;EUR_AF=0.0268;SAS_AF=0.0389;AA=A|||;VT=SNP
10	4250565	rs4589181	G	C	100	PASS	AC=751;AF=0.14996;AN=5008;NS=2504;DP=17154;EAS_AF=0.0149;AMR_AF=0.2493;AFR_AF=0.1225;EUR_AF=0.2753;SAS_AF=0.1268;AA=G|||;VT=SNP
10	4250682	rs17132306	T	G	100	PASS	AC=158;AF=0.0315495;AN=5008;NS=2504;DP=17730;EAS_AF=0.0675;AMR_AF=0.0274;AFR_AF=0.0045;EUR_AF=0.0268;SAS_AF=0.0389;AA=T|||;VT=SNP
10	4250713	rs1077711	T	C	100	PASS	AC=751;AF=0.14996;AN=5008;NS=2504;DP=18475;EAS_AF=0.0149;AMR_AF=0.2493;AFR_AF=0.1225;EUR_AF=0.2753;SAS_AF=0.1268;AA=T|||;VT=SNP
10	4250969	rs113473505	C	A	100	PASS	AC=157;AF=0.0313498;AN=5008;NS=2504;DP=16872;EAS_AF=0.0675;AMR_AF=0.0274;AFR_AF=0.0045;EUR_AF=0.0268;SAS_AF=0.0378;AA=C|||;VT=SNP
10	4251459	rs750400	G	A	100	PASS	AC=196;AF=0.0391374;AN=5008;NS=2504;DP=20384;EAS_AF=0.0764;AMR_AF=0.0706;AFR_AF=0.0272;EUR_AF=0.0258;SAS_AF=0.0082;AA=G|||;VT=SNP
10	4251909	rs7893487	C	T	100	PASS	AC=1569;AF=0.313299;AN=5008;NS=2504;DP=18276;EAS_AF=0.0238;AMR_AF=0.3401;AFR_AF=0.5983;EUR_AF=0.3658;SAS_AF=0.1534;AA=C|||;VT=SNP
10	4251994	rs7909661	A	C	100	PASS	AC=1605;AF=0.320487;AN=5008;NS=2504;DP=14392;EAS_AF=0.0228;AMR_AF=0.3458;AFR_AF=0.6195;EUR_AF=0.3698;SAS_AF=0.1544;AA=C|||;VT=SNP
10	4252171	rs6601822	C	T	100	PASS	AC=1564;AF=0.3123;AN=5008;NS=2504;DP=16919;EAS_AF=0.0208;AMR_AF=0.3372;AFR_AF=0.5983;EUR_AF=0.3658;SAS_AF=0.1534;AA=C|||;VT=SNP
10	4252928	rs17351057	T	C	100	PASS	AC=752;AF=0.15016;AN=5008;NS=2504;DP=17405;EAS_AF=0.0149;AMR_AF=0.2522;AFR_AF=0.1225;EUR_AF=0.2753;SAS_AF=0.1258;AA=T|||;VT=SNP
10	4253108	rs75855882	C	A	100	PASS	AC=147;AF=0.029353;AN=5008;NS=2504;DP=16366;EAS_AF=0.0655;AMR_AF=0.0274;AFR_AF=0.0045;EUR_AF=0.0268;SAS_AF=0.0297;AA=C|||;VT=SNP
10	4253193	rs1923406	T	C	100	PASS	AC=752;AF=0.15016;AN=5008;NS=2504;DP=18707;EAS_AF=0.0149;AMR_AF=0.2507;AFR_AF=0.1225;EUR_AF=0.2753;SAS_AF=0.1268;AA=T|||;VT=SNP
10	4253584	rs1923407	G	T	100	PASS	AC=1439;AF=0.28734;AN=5008;NS=2504;DP=13825;EAS_AF=0.0238;AMR_AF=0.2608;AFR_AF=0.5567;EUR_AF=0.3509;SAS_AF=0.1483;AA=G|||;VT=SNP
10	4254566	rs7902314	T	A	100	PASS	AC=155;AF=0.0309505;AN=5008;NS=2504;DP=18004;EAS_AF=0.0635;AMR_AF=0.0303;AFR_AF=0.0045;EUR_AF=0.0288;SAS_AF=0.0358;AA=T|||;VT=SNP
10	4254987	rs75716584	C	G	100	PASS	AC=160;AF=0.0319489;AN=5008;NS=2504;DP=18902;EAS_AF=0.0635;AMR_AF=0.0317;AFR_AF=0.0053;EUR_AF=0.0308;SAS_AF=0.0368;AA=C|||;VT=SNP
10	4255447	rs78368128	G	A	100	PASS	AC=168;AF=0.0335463;AN=5008;NS=2504;DP=21711;EAS_AF=0.0645;AMR_AF=0.0317;AFR_AF=0.0045;EUR_AF=0.0308;SAS_AF=0.045;AA=G|||;VT=SNP
10	4256165	rs12248154	C	T	100	PASS	AC=849;AF=0.169529;AN=5008;NS=2504;DP=18196;EAS_AF=0.0149;AMR_AF=0.2565;AFR_AF=0.1626;EUR_AF=0.3141;SAS_AF=0.1278;AA=C|||;VT=SNP
10	4256279	rs12257390	T	C	100	PASS	AC=846;AF=0.16893;AN=5008;NS=2504;DP=18733;EAS_AF=0.0159;AMR_AF=0.2565;AFR_AF=0.1619;EUR_AF=0.3121;SAS_AF=0.1268;AA=T|||;VT=SNP
10	4256482	rs79466746	T	G	100	PASS	AC=218;AF=0.0435304;AN=5008;NS=2504;DP=16874;EAS_AF=0.0645;AMR_AF=0.0331;AFR_AF=0.0401;EUR_AF=0.0328;SAS_AF=0.045;AA=T|||;VT=SNP
10	4256975	rs1475097	T	C	100	PASS	AC=521;AF=0.104034;AN=5008;NS=2504;DP=16982;EAS_AF=0.0645;AMR_AF=0.0648;AFR_AF=0.2511;EUR_AF=0.0348;SAS_AF=0.045;AA=C|||;VT=SNP
10	4257317	rs1475098	T	C	100	PASS	AC=1458;AF=0.291134;AN=5008;NS=2504;DP=19280;EAS_AF=0.0804;AMR_AF=0.3256;AFR_AF=0.4728;EUR_AF=0.3529;SAS_AF=0.1748;AA=C|||;VT=SNP
10	4257585	rs12264756	G	A	100	PASS	AC=849;AF=0.169529;AN=5008;NS=2504;DP=19815;EAS_AF=0.0159;AMR_AF=0.2522;AFR_AF=0.1611;EUR_AF=0.3181;SAS_AF=0.1278;AA=G|||;VT=SNP
10	4258228	rs112274544	T	G	100	PASS	AC=160;AF=0.0319489;AN=5008;NS=2504;DP=20068;EAS_AF=0.0635;AMR_AF=0.0317;AFR_AF=0.0045;EUR_AF=0.0308;SAS_AF=0.0378;AA=T|||;VT=SNP
10	4258865	rs58813206	C	T	100	PASS	AC=513;AF=0.102436;AN=5008;NS=2504;DP=19570;EAS_AF=0.0655;AMR_AF=0.0648;AFR_AF=0.2443;EUR_AF=0.0348;SAS_AF=0.045;AA=T|||;VT=SNP
10	4259123	rs10508277	T	C	100	PASS	AC=734;AF=0.146565;AN=5008;NS=2504;DP=19958;EAS_AF=0.0675;AMR_AF=0.1052;AFR_AF=0.3003;EUR_AF=0.1272;SAS_AF=0.0695;AA=C|||;VT=SNP
10	4259136	rs77439956	G	T	100	PASS	AC=170;AF=0.0339457;AN=5008;NS=2504;DP=20106;EAS_AF=0.0645;AMR_AF=0.0317;AFR_AF=0.0045;EUR_AF=0.0308;SAS_AF=0.047;AA=G|||;VT=SNP
10	4259467	rs17132334	C	A	100	PASS	AC=500;AF=0.0998403;AN=5008;NS=2504;DP=19274;EAS_AF=0.1329;AMR_AF=0.1196;AFR_AF=0.0582;EUR_AF=0.0944;SAS_AF=0.1135;AA=C|||;VT=SNP
10	4259717	rs17132337	A	G	100	PASS	AC=478;AF=0.0954473;AN=5008;NS=2504;DP=19891;EAS_AF=0.0952;AMR_AF=0.1441;AFR_AF=0.0575;EUR_AF=0.1014;SAS_AF=0.1063;AA=A|||;VT=SNP
10	4261131	rs145318014	C	A	100	PASS	AC=128;AF=0.0255591;AN=5008;NS=2504;DP=15179;EAS_AF=0.0575;AMR_AF=0.0115;AFR_AF=0.0061;EUR_AF=0.0209;SAS_AF=0.0337;AA=C|||;VT=SNP
10	4261202	rs1998327	T	C	100	PASS	AC=4767;AF=0.951877;AN=5008;NS=2504;DP=17911;EAS_AF=0.9643;AMR_AF=0.8948;AFR_AF=0.9228;EUR_AF=0.9751;SAS_AF=0.9949;AA=C|||;VT=SNP
10	4261814	rs7089420	G	T	100	PASS	AC=683;AF=0.136382;AN=5008;NS=2504;DP=19353;EAS_AF=0.1696;AMR_AF=0.0908;AFR_AF=0.2065;EUR_AF=0.0706;SAS_AF=0.1074;AA=G|||;VT=SNP
10	4261932	rs725697	A	G	100	PASS	AC=802;AF=0.160144;AN=5008;NS=2504;DP=19022;EAS_AF=0.1944;AMR_AF=0.1369;AFR_AF=0.2542;EUR_AF=0.0686;SAS_AF=0.1084;AA=A|||;VT=SNP
10	4263255	rs10508278	C	G	100	PASS	AC=3291;AF=0.657149;AN=5008;NS=2504;DP=20517;EAS_AF=0.7728;AMR_AF=0.7464;AFR_AF=0.1982;EUR_AF=0.8787;SAS_AF=0.8671;AA=C|||;VT=SNP
10	4264283	rs74611411	G	A	100	PASS	AC=327;AF=0.0652955;AN=5008;NS=2504;DP=14828;EAS_AF=0.1121;AMR_AF=0.0591;AFR_AF=0.0431;EUR_AF=0.0507;SAS_AF=0.0665;AA=G|||;VT=SNP
10	4264793	rs7475965	C	T	100	PASS	AC=3286;AF=0.65615;AN=5008;NS=2504;DP=17496;EAS_AF=0.7708;AMR_AF=0.7536;AFR_AF=0.2057;EUR_AF=0.8787;SAS_AF=0.8487;AA=C|||;VT=SNP
10	4265108	rs1998328	T	C	100	PASS	AC=884;AF=0.176518;AN=5008;NS=2504;DP=20586;EAS_AF=0.1944;AMR_AF=0.1499;AFR_AF=0.2988;EUR_AF=0.0795;SAS_AF=0.1115;AA=C|||;VT=SNP
10	4265252	rs11252397	A	T	100	PASS	AC=608;AF=0.121406;AN=5008;NS=2504;DP=20404;EAS_AF=0.0208;AMR_AF=0.2738;AFR_AF=0.0212;EUR_AF=0.2425;SAS_AF=0.1278;AA=A|||;VT=SNP
10	4265377	rs7895961	T	A	100	PASS	AC=699;AF=0.139577;AN=5008;NS=2504;DP=19425;EAS_AF=0.1369;AMR_AF=0.1297;AFR_AF=0.2564;EUR_AF=0.0586;SAS_AF=0.0746;AA=T|||;VT=SNP
10	4265913	rs117655738	C	T	100	PASS	AC=278;AF=0.0555112;AN=5008;NS=2504;DP=17390;EAS_AF=0.1121;AMR_AF=0.0576;AFR_AF=0.0023;EUR_AF=0.0517;SAS_AF=0.0716;AA=C|||;VT=SNP
10	4266257	rs10904203	T	A	100	PASS	AC=3458;AF=0.690495;AN=5008;NS=2504;DP=15107;EAS_AF=0.8423;AMR_AF=0.7752;AFR_AF=0.2216;EUR_AF=0.9016;SAS_AF=0.8906;AA=G|||;VT=SNP
10	4266314	rs77898362	C	T	100	PASS	AC=186;AF=0.0371406;AN=5008;NS=2504;DP=14683;EAS_AF=0.0575;AMR_AF=0.0202;AFR_AF=0.0424;EUR_AF=0.0209;SAS_AF=0.0378;AA=T|||;VT=SNP
10	4267015	rs10795142	A	G	100	PASS	AC=4676;AF=0.933706;AN=5008;NS=2504;DP=15773;EAS_AF=0.9683;AMR_AF=0.9553;AFR_AF=0.826;EUR_AF=0.9771;SAS_AF=0.9836;AA=G|||;VT=SNP
10	4267047	rs11252398	A	T	100	PASS	AC=2419;AF=0.483027;AN=5008;NS=2504;DP=15749;EAS_AF=0.7698;AMR_AF=0.4741;AFR_AF=0.1225;EUR_AF=0.4573;SAS_AF=0.7076;AA=A|||;VT=SNP
10	4268015	rs1022765	A	T	100	PASS	AC=497;AF=0.0992412;AN=5008;NS=2504;DP=16437;EAS_AF=0.1032;AMR_AF=0.0764;AFR_AF=0.1694;EUR_AF=0.0487;SAS_AF=0.0685;AA=A|||;VT=SNP
10	4268118	rs1022766	G	T	100	PASS	AC=761;AF=0.151957;AN=5008;NS=2504;DP=18388;EAS_AF=0.1577;AMR_AF=0.0965;AFR_AF=0.2731;EUR_AF=0.0696;SAS_AF=0.1063;AA=T|||;VT=SNP
10	4269351	rs7913680	T	C	100	PASS	AC=628;AF=0.125399;AN=5008;NS=2504;DP=19246;EAS_AF=0.127;AMR_AF=0.1254;AFR_AF=0.2148;EUR_AF=0.0557;SAS_AF=0.0746;AA=T|||;VT=SNP
10	4271121	rs17132378	G	A	100	PASS	AC=755;AF=0.150759;AN=5008;NS=2504;DP=19947;EAS_AF=0.1597;AMR_AF=0.0965;AFR_AF=0.2678;EUR_AF=0.0696;SAS_AF=0.1053;AA=A|||;VT=SNP
10	4271663	rs7078830	C	G	100	PASS	AC=305;AF=0.0609026;AN=5008;NS=2504;DP=22539;EAS_AF=0.0575;AMR_AF=0.0447;AFR_AF=0.1067;EUR_AF=0.0189;SAS_AF=0.0573;AA=G|||;VT=SNP
10	4274206	rs74678177	C	T	100	PASS	AC=338;AF=0.067492;AN=5008;NS=2504;DP=18503;EAS_AF=0.0575;AMR_AF=0.049;AFR_AF=0.1218;EUR_AF=0.0298;SAS_AF=0.0562;AA=T|||;VT=SNP
10	4274473	rs58303728	C	A	100	PASS	AC=297;AF=0.0593051;AN=5008;NS=2504;DP=20077;EAS_AF=0.1032;AMR_AF=0.0562;AFR_AF=0.0348;EUR_AF=0.0477;SAS_AF=0.0613;AA=C|||;VT=SNP
10	4274736	rs12262827	T	C	100	PASS	AC=336;AF=0.0670927;AN=5008;NS=2504;DP=21074;EAS_AF=0.0575;AMR_AF=0.049;AFR_AF=0.1218;EUR_AF=0.0298;SAS_AF=0.0542;AA=C|||;VT=SNP
10	4275733	rs6601823	G	T	100	PASS	AC=483;AF=0.0964457;AN=5008;NS=2504;DP=17295;EAS_AF=0.1052;AMR_AF=0.072;AFR_AF=0.1657;EUR_AF=0.0477;SAS_AF=0.0613;AA=G|||;VT=SNP
10	4280270	rs12262394	A	G	100	PASS	AC=651;AF=0.129992;AN=5008;NS=2504;DP=19367;EAS_AF=0.0764;AMR_AF=0.1095;AFR_AF=0.2663;EUR_AF=0.0676;SAS_AF=0.0798;AA=G|||;VT=SNP
10	4280313	rs10795143	A	C	100	PASS	AC=4329;AF=0.864417;AN=5008;NS=2504;DP=21985;EAS_AF=0.9683;AMR_AF=0.9308;AFR_AF=0.5787;EUR_AF=0.9682;SAS_AF=0.9898;AA=c|||;VT=SNP
10	4280637	rs12264229	T	G	100	PASS	AC=664;AF=0.132588;AN=5008;NS=2504;DP=21020;EAS_AF=0.0764;AMR_AF=0.111;AFR_AF=0.2753;EUR_AF=0.0676;SAS_AF=0.0798;AA=T|||;VT=SNP
10	4280675	rs12264237	T	C	100	PASS	AC=776;AF=0.154952;AN=5008;NS=2504;DP=22065;EAS_AF=0.1359;AMR_AF=0.1182;AFR_AF=0.2776;EUR_AF=0.0775;SAS_AF=0.1145;AA=C|||;VT=SNP
10	4281020	rs17132420	C	T	100	PASS	AC=484;AF=0.0966454;AN=5008;NS=2504;DP=18853;EAS_AF=0.0754;AMR_AF=0.0778;AFR_AF=0.1846;EUR_AF=0.0487;SAS_AF=0.0624;AA=C|||;VT=SNP
10	4281226	rs57647983	T	C	100	PASS	AC=482;AF=0.096246;AN=5008;NS=2504;DP=20438;EAS_AF=0.0764;AMR_AF=0.0778;AFR_AF=0.1823;EUR_AF=0.0487;SAS_AF=0.0624;AA=T|||;VT=SNP
10	4282308	rs4584476	G	A	100	PASS	AC=3934;AF=0.785543;AN=5008;NS=2504;DP=17511;EAS_AF=0.8909;AMR_AF=0.8487;AFR_AF=0.4743;EUR_AF=0.9135;SAS_AF=0.9213;AA=A|||;VT=SNP
10	4284196	rs10904204	G	A	100	PASS	AC=3999;AF=0.798522;AN=5008;NS=2504;DP=17505;EAS_AF=0.8929;AMR_AF=0.8588;AFR_AF=0.5106;EUR_AF=0.9205;SAS_AF=0.9223;AA=A|||;VT=SNP
10	4284472	rs10904205	A	C	100	PASS	AC=3702;AF=0.739217;AN=5008;NS=2504;DP=18498;EAS_AF=0.8403;AMR_AF=0.8184;AFR_AF=0.3986;EUR_AF=0.8917;SAS_AF=0.8824;AA=A|||;VT=SNP
10	4285906	rs10795144	T	C	100	PASS	AC=3591;AF=0.717053;AN=5008;NS=2504;DP=18107;EAS_AF=0.8403;AMR_AF=0.8156;AFR_AF=0.3192;EUR_AF=0.8897;SAS_AF=0.8804;AA=T|||;VT=SNP
10	4286356	rs11252402	C	T	100	PASS	AC=3549;AF=0.708666;AN=5008;NS=2504;DP=18966;EAS_AF=0.8373;AMR_AF=0.8256;AFR_AF=0.2852;EUR_AF=0.8936;SAS_AF=0.8753;AA=C|||;VT=SNP
10	4286880	rs10904206	A	C	100	PASS	AC=3752;AF=0.749201;AN=5008;NS=2504;DP=22433;EAS_AF=0.8929;AMR_AF=0.8228;AFR_AF=0.3646;EUR_AF=0.9006;SAS_AF=0.9131;AA=C|||;VT=SNP
10	4286897	rs10904207	A	G	100	PASS	AC=3381;AF=0.67512;AN=5008;NS=2504;DP=22410;EAS_AF=0.8403;AMR_AF=0.804;AFR_AF=0.1694;EUR_AF=0.8897;SAS_AF=0.8763;AA=A|||;VT=SNP
10	4287070	rs10904208	T	A	100	PASS	AC=3523;AF=0.703474;AN=5008;NS=2504;DP=19515;EAS_AF=0.8403;AMR_AF=0.8069;AFR_AF=0.2761;EUR_AF=0.8897;SAS_AF=0.8753;AA=T|||;VT=SNP
10	4287879	rs4881303	A	G	100	PASS	AC=3710;AF=0.740815;AN=5008;NS=2504;DP=15842;EAS_AF=0.8929;AMR_AF=0.8228;AFR_AF=0.3359;EUR_AF=0.8996;SAS_AF=0.91;AA=G|||;VT=SNP
10	4288506	rs10795145	A	G	100	PASS	AC=3528;AF=0.704473;AN=5008;NS=2504;DP=20121;EAS_AF=0.8403;AMR_AF=0.8069;AFR_AF=0.2784;EUR_AF=0.8897;SAS_AF=0.8773;AA=A|||;VT=SNP
10	4288645	rs10795146	G	A	100	PASS	AC=3503;AF=0.699481;AN=5008;NS=2504;DP=17266;EAS_AF=0.8403;AMR_AF=0.8084;AFR_AF=0.2587;EUR_AF=0.8897;SAS_AF=0.8773;AA=G|||;VT=SNP
10	4289110	rs10751964	A	T	100	PASS	AC=3524;AF=0.703674;AN=5008;NS=2504;DP=19346;EAS_AF=0.8403;AMR_AF=0.8069;AFR_AF=0.2769;EUR_AF=0.8897;SAS_AF=0.8753;AA=A|||;VT=SNP
10	4289489	rs1570291	T	C	100	PASS	AC=4005;AF=0.79972;AN=5008;NS=2504;DP=18774;EAS_AF=0.8919;AMR_AF=0.8588;AFR_AF=0.5113;EUR_AF=0.9205;SAS_AF=0.9284;AA=C|||;VT=SNP
10	4289738	rs6601824	A	G	100	PASS	AC=3729;AF=0.744609;AN=5008;NS=2504;DP=18917;EAS_AF=0.8929;AMR_AF=0.8098;AFR_AF=0.3646;EUR_AF=0.8926;SAS_AF=0.907;AA=G|||;VT=SNP
10	4289986	rs6601825	G	A	100	PASS	AC=3522;AF=0.703275;AN=5008;NS=2504;DP=16645;EAS_AF=0.8393;AMR_AF=0.8069;AFR_AF=0.2769;EUR_AF=0.8887;SAS_AF=0.8753;AA=G|||;VT=SNP
10	4290662	rs12264861	C	T	100	PASS	AC=2297;AF=0.458666;AN=5008;NS=2504;DP=6257;EAS_AF=0.7282;AMR_AF=0.4049;AFR_AF=0.0885;EUR_AF=0.494;SAS_AF=0.683;AA=C|||;VT=SNP
10	4291522	rs144726983	G	A	100	PASS	AC=108;AF=0.0215655;AN=5008;NS=2504;DP=6271;EAS_AF=0.0565;AMR_AF=0.0086;AFR_AF=0.0061;EUR_AF=0.0109;SAS_AF=0.0266;AA=G|||;VT=SNP
10	4292005	rs148102175	C	A	100	PASS	AC=337;AF=0.0672923;AN=5008;NS=2504;DP=18446;EAS_AF=0.0714;AMR_AF=0.0793;AFR_AF=0.059;EUR_AF=0.0577;SAS_AF=0.0757;AA=C|||;VT=SNP
10	4292023	rs1923391	C	T	100	PASS	AC=3575;AF=0.713858;AN=5008;NS=2504;DP=17908;EAS_AF=0.8403;AMR_AF=0.8141;AFR_AF=0.3124;EUR_AF=0.8887;SAS_AF=0.8753;AA=C|||;VT=SNP
10	4292908	rs10904210	T	G	100	PASS	AC=3612;AF=0.721246;AN=5008;NS=2504;DP=19973;EAS_AF=0.8433;AMR_AF=0.8156;AFR_AF=0.3328;EUR_AF=0.8887;SAS_AF=0.8814;AA=T|||;VT=SNP
10	4293217	rs2146056	C	T	100	PASS	AC=3601;AF=0.71905;AN=5008;NS=2504;DP=18762;EAS_AF=0.8413;AMR_AF=0.8127;AFR_AF=0.3222;EUR_AF=0.8887;SAS_AF=0.8885;AA=C|||;VT=SNP
10	4294054	rs1535446	C	T	100	PASS	AC=3499;AF=0.698682;AN=5008;NS=2504;DP=21245;EAS_AF=0.8403;AMR_AF=0.8069;AFR_AF=0.2595;EUR_AF=0.8877;SAS_AF=0.8753;AA=C|||;VT=SNP
10	4294071	rs1535447	G	A	100	PASS	AC=373;AF=0.0744808;AN=5008;NS=2504;DP=21342;EAS_AF=0.0714;AMR_AF=0.0821;AFR_AF=0.0847;EUR_AF=0.0577;SAS_AF=0.0757;AA=T|||;VT=SNP
10	4294411	rs1535448	A	C	100	PASS	AC=3723;AF=0.743411;AN=5008;NS=2504;DP=21405;EAS_AF=0.8929;AMR_AF=0.8228;AFR_AF=0.3487;EUR_AF=0.8976;SAS_AF=0.908;AA=C|||;VT=SNP
10	4295927	rs12260287	G	A	100	PASS	AC=373;AF=0.0744808;AN=5008;NS=2504;DP=15512;EAS_AF=0.0714;AMR_AF=0.0821;AFR_AF=0.0847;EUR_AF=0.0577;SAS_AF=0.0757;AA=A|||;VT=SNP
10	4296396	rs74114714	G	A	100	PASS	AC=800;AF=0.159744;AN=5008;NS=2504;DP=18321;EAS_AF=0.123;AMR_AF=0.1138;AFR_AF=0.32;EUR_AF=0.0805;SAS_AF=0.0951;AA=A|||;VT=SNP
10	4297181	rs2397705	C	G	100	PASS	AC=373;AF=0.0744808;AN=5008;NS=2504;DP=16377;EAS_AF=0.0714;AMR_AF=0.0821;AFR_AF=0.0847;EUR_AF=0.0577;SAS_AF=0.0757;AA=C|||;VT=SNP
10	4298383	rs7081360	A	T	100	PASS	AC=3744;AF=0.747604;AN=5008;NS=2504;DP=21511;EAS_AF=0.8423;AMR_AF=0.83;AFR_AF=0.4191;EUR_AF=0.8897;SAS_AF=0.8896;AA=A|||;VT=SNP
10	4299104	rs2025163	C	G	100	PASS	AC=3391;AF=0.677117;AN=5008;NS=2504;DP=17630;EAS_AF=0.8403;AMR_AF=0.804;AFR_AF=0.1725;EUR_AF=0.8877;SAS_AF=0.8845;AA=C|||;VT=SNP
10	4299702	rs927411	T	C	100	PASS	AC=3904;AF=0.779553;AN=5008;NS=2504;DP=15970;EAS_AF=0.8938;AMR_AF=0.8401;AFR_AF=0.466;EUR_AF=0.9105;SAS_AF=0.908;AA=C|||;VT=SNP
10	4299793	rs1570292	C	T	100	PASS	AC=346;AF=0.0690895;AN=5008;NS=2504;DP=16256;EAS_AF=0.0714;AMR_AF=0.0807;AFR_AF=0.0651;EUR_AF=0.0577;SAS_AF=0.0757;AA=C|||;VT=SNP
10	4300041	rs1033780	G	A	100	PASS	AC=4573;AF=0.913139;AN=5008;NS=2504;DP=17866;EAS_AF=0.9683;AMR_AF=0.9452;AFR_AF=0.7557;EUR_AF=0.9702;SAS_AF=0.9877;AA=A|||;VT=SNP
10	4300320	rs10904211	G	A	100	PASS	AC=1699;AF=0.339257;AN=5008;NS=2504;DP=20481;EAS_AF=0.7986;AMR_AF=0.17;AFR_AF=0.0393;EUR_AF=0.1561;SAS_AF=0.5798;AA=G|||;VT=SNP
10	4300734	rs10508279	C	G	100	PASS	AC=3745;AF=0.747804;AN=5008;NS=2504;DP=19966;EAS_AF=0.8423;AMR_AF=0.8285;AFR_AF=0.4206;EUR_AF=0.8897;SAS_AF=0.8896;AA=G|||;VT=SNP
10	4301143	rs2065089	T	C	100	PASS	AC=3660;AF=0.730831;AN=5008;NS=2504;DP=15813;EAS_AF=0.8413;AMR_AF=0.817;AFR_AF=0.3744;EUR_AF=0.8777;SAS_AF=0.8865;AA=T|||;VT=SNP
10	4301773	rs4880667	G	A	100	PASS	AC=1141;AF=0.227835;AN=5008;NS=2504;DP=18326;EAS_AF=0.0387;AMR_AF=0.3084;AFR_AF=0.2352;EUR_AF=0.3559;SAS_AF=0.2239;AA=G|||;VT=SNP
10	4301788	rs4880668	T	C	100	PASS	AC=1066;AF=0.212859;AN=5008;NS=2504;DP=17923;EAS_AF=0.0377;AMR_AF=0.3141;AFR_AF=0.1566;EUR_AF=0.3728;SAS_AF=0.2331;AA=C|||;VT=SNP
10	4301819	rs10904212	T	C	100	PASS	AC=2490;AF=0.497204;AN=5008;NS=2504;DP=17219;EAS_AF=0.1052;AMR_AF=0.513;AFR_AF=0.6868;EUR_AF=0.6342;SAS_AF=0.4928;AA=T|||;VT=SNP
10	4301823	rs11252408	C	T	100	PASS	AC=969;AF=0.19349;AN=5008;NS=2504;DP=17074;EAS_AF=0.5367;AMR_AF=0.2017;AFR_AF=0.0174;EUR_AF=0.0636;SAS_AF=0.2055;AA=T|||;VT=SNP
10	4301844	rs4142672	C	T	100	PASS	AC=1307;AF=0.260982;AN=5008;NS=2504;DP=17023;EAS_AF=0.5099;AMR_AF=0.2695;AFR_AF=0.1679;EUR_AF=0.1302;SAS_AF=0.2587;AA=T|||;VT=SNP
10	4301860	rs4142673	A	G	100	PASS	AC=3460;AF=0.690895;AN=5008;NS=2504;DP=16894;EAS_AF=0.7629;AMR_AF=0.7334;AFR_AF=0.4402;EUR_AF=0.7425;SAS_AF=0.8722;AA=A|||;VT=SNP
10	4301956	rs4142674	C	T	100	PASS	AC=4535;AF=0.905551;AN=5008;NS=2504;DP=16885;EAS_AF=0.876;AMR_AF=0.9452;AFR_AF=0.8873;EUR_AF=0.9254;SAS_AF=0.9121;AA=T|||;VT=SNP
10	4302839	rs2065090	A	T	100	PASS	AC=1649;AF=0.329273;AN=5008;NS=2504;DP=20510;EAS_AF=0.6419;AMR_AF=0.3184;AFR_AF=0.1702;EUR_AF=0.1441;SAS_AF=0.4202;AA=A|||;VT=SNP
10	4302863	rs12414707	T	C	100	PASS	AC=245;AF=0.0489217;AN=5008;NS=2504;DP=20196;EAS_AF=0.1151;AMR_AF=0.0259;AFR_AF=0.0272;EUR_AF=0.0199;SAS_AF=0.0562;AA=T|||;VT=SNP
10	4302993	rs10904213	T	C	100	PASS	AC=1650;AF=0.329473;AN=5008;NS=2504;DP=20284;EAS_AF=0.6429;AMR_AF=0.3184;AFR_AF=0.1679;EUR_AF=0.1451;SAS_AF=0.4223;AA=T|||;VT=SNP
10	4303052	rs17132458	A	G	100	PASS	AC=244;AF=0.048722;AN=5008;NS=2504;DP=18797;EAS_AF=0.1141;AMR_AF=0.0245;AFR_AF=0.0272;EUR_AF=0.0199;SAS_AF=0.0573;AA=A|||;VT=SNP
10	4303110	rs3934212	G	A	100	PASS	AC=1646;AF=0.328674;AN=5008;NS=2504;DP=18766;EAS_AF=0.6399;AMR_AF=0.3184;AFR_AF=0.1694;EUR_AF=0.1441;SAS_AF=0.4202;AA=G|||;VT=SNP
10	4304254	rs4880673	G	A	100	PASS	AC=1671;AF=0.333666;AN=5008;NS=2504;DP=13261;EAS_AF=0.6419;AMR_AF=0.3213;AFR_AF=0.1846;EUR_AF=0.1441;SAS_AF=0.4213;AA=G|||;VT=SNP
10	4304582	rs10795147	A	T	100	PASS	AC=1592;AF=0.317891;AN=5008;NS=2504;DP=17590;EAS_AF=0.6419;AMR_AF=0.3141;AFR_AF=0.1278;EUR_AF=0.1441;SAS_AF=0.4223;AA=A|||;VT=SNP
10	4304611	rs10732925	C	T	100	PASS	AC=4116;AF=0.821885;AN=5008;NS=2504;DP=17774;EAS_AF=0.8343;AMR_AF=0.8818;AFR_AF=0.7315;EUR_AF=0.8181;SAS_AF=0.8926;AA=T|||;VT=SNP
10	4304670	rs10795148	G	C	100	PASS	AC=1673;AF=0.334065;AN=5008;NS=2504;DP=18281;EAS_AF=0.6419;AMR_AF=0.3228;AFR_AF=0.1846;EUR_AF=0.1451;SAS_AF=0.4213;AA=G|||;VT=SNP
10	4304810	rs11595086	C	T	100	PASS	AC=1787;AF=0.356829;AN=5008;NS=2504;DP=17197;EAS_AF=0.0516;AMR_AF=0.5144;AFR_AF=0.2458;EUR_AF=0.6521;SAS_AF=0.4059;AA=C|||;VT=SNP
10	4305181	rs11252425	T	C	100	PASS	AC=1868;AF=0.373003;AN=5008;NS=2504;DP=17185;EAS_AF=0.0823;AMR_AF=0.5187;AFR_AF=0.2723;EUR_AF=0.6531;SAS_AF=0.4172;AA=T|||;VT=SNP
10	4305322	rs10904214	C	G	100	PASS	AC=1749;AF=0.349241;AN=5008;NS=2504;DP=17383;EAS_AF=0.6419;AMR_AF=0.3285;AFR_AF=0.2383;EUR_AF=0.1441;SAS_AF=0.4233;AA=g|||;VT=SNP
10	4305509	rs10904215	G	A	100	PASS	AC=1672;AF=0.333866;AN=5008;NS=2504;DP=15237;EAS_AF=0.6419;AMR_AF=0.3199;AFR_AF=0.1846;EUR_AF=0.1441;SAS_AF=0.4233;AA=G|||;VT=SNP
10	4305557	rs10904216	A	G	100	PASS	AC=1772;AF=0.353834;AN=5008;NS=2504;DP=16077;EAS_AF=0.6419;AMR_AF=0.3285;AFR_AF=0.2542;EUR_AF=0.1461;SAS_AF=0.4233;AA=G|||;VT=SNP
10	4305729	rs10795149	A	G	100	PASS	AC=1904;AF=0.380192;AN=5008;NS=2504;DP=16079;EAS_AF=0.0823;AMR_AF=0.5202;AFR_AF=0.2973;EUR_AF=0.6551;SAS_AF=0.4172;AA=A|||;VT=SNP
10	4305823	rs10904217	G	T	100	PASS	AC=1678;AF=0.335064;AN=5008;NS=2504;DP=15085;EAS_AF=0.6419;AMR_AF=0.3228;AFR_AF=0.1884;EUR_AF=0.1441;SAS_AF=0.4223;AA=G|||;VT=SNP
10	4306292	rs7086966	C	T	100	PASS	AC=1680;AF=0.335463;AN=5008;NS=2504;DP=19654;EAS_AF=0.6429;AMR_AF=0.3213;AFR_AF=0.1876;EUR_AF=0.1451;SAS_AF=0.4243;AA=C|||;VT=SNP
10	4306421	rs10904218	G	A	100	PASS	AC=1685;AF=0.336462;AN=5008;NS=2504;DP=17178;EAS_AF=0.6419;AMR_AF=0.3242;AFR_AF=0.1899;EUR_AF=0.1441;SAS_AF=0.4264;AA=g|||;VT=SNP
10	4306457	rs10904219	G	C	100	PASS	AC=1679;AF=0.335264;AN=5008;NS=2504;DP=17909;EAS_AF=0.6419;AMR_AF=0.3228;AFR_AF=0.1891;EUR_AF=0.1441;SAS_AF=0.4223;AA=G|||;VT=SNP
10	4307011	rs1923394	C	T	100	PASS	AC=1402;AF=0.279952;AN=5008;NS=2504;DP=20699;EAS_AF=0.6409;AMR_AF=0.304;AFR_AF=0.0129;EUR_AF=0.1332;SAS_AF=0.4029;AA=c|||;VT=SNP
10	4307507	rs2181121	G	A	100	PASS	AC=1728;AF=0.345048;AN=5008;NS=2504;DP=15760;EAS_AF=0.0546;AMR_AF=0.5014;AFR_AF=0.2073;EUR_AF=0.6521;SAS_AF=0.4039;AA=G|||;VT=SNP
10	4307813	rs1570293	G	A	100	PASS	AC=2080;AF=0.415335;AN=5008;NS=2504;DP=16268;EAS_AF=0.0804;AMR_AF=0.5216;AFR_AF=0.4327;EUR_AF=0.6571;SAS_AF=0.4131;AA=G|||;VT=SNP
10	4308241	rs72778418	T	A	100	PASS	AC=757;AF=0.151158;AN=5008;NS=2504;DP=19452;EAS_AF=0.0278;AMR_AF=0.232;AFR_AF=0.025;EUR_AF=0.2863;SAS_AF=0.2526;AA=T|||;VT=SNP
10	4308957	rs10904220	A	G	100	PASS	AC=2038;AF=0.406949;AN=5008;NS=2504;DP=20462;EAS_AF=0.0675;AMR_AF=0.5403;AFR_AF=0.3949;EUR_AF=0.67;SAS_AF=0.408;AA=a|||;VT=SNP
10	4309859	rs12766787	C	T	100	PASS	AC=2027;AF=0.404752;AN=5008;NS=2504;DP=17025;EAS_AF=0.0675;AMR_AF=0.5389;AFR_AF=0.3933;EUR_AF=0.666;SAS_AF=0.4039;AA=C|||;VT=SNP
10	4310060	rs7089481	A	G	100	PASS	AC=2615;AF=0.522165;AN=5008;NS=2504;DP=18181;EAS_AF=0.1429;AMR_AF=0.5821;AFR_AF=0.705;EUR_AF=0.6869;SAS_AF=0.454;AA=G|||;VT=SNP
10	4312080	rs2397706	C	A	100	PASS	AC=4744;AF=0.947284;AN=5008;NS=2504;DP=14219;EAS_AF=0.9187;AMR_AF=0.9769;AFR_AF=0.9266;EUR_AF=0.9801;SAS_AF=0.9499;AA=c|||;VT=SNP
10	4312104	rs12416154	A	C	100	PASS	AC=243;AF=0.0485224;AN=5008;NS=2504;DP=14071;EAS_AF=0.0794;AMR_AF=0.0245;AFR_AF=0.059;EUR_AF=0.0189;SAS_AF=0.0501;AA=A|||;VT=SNP
10	4313481	rs72780532	A	C	100	PASS	AC=747;AF=0.149161;AN=5008;NS=2504;DP=17622;EAS_AF=0.0238;AMR_AF=0.2233;AFR_AF=0.025;EUR_AF=0.2853;SAS_AF=0.2536;AA=A|||;VT=SNP
10	4313607	rs56254661	G	A	100	PASS	AC=747;AF=0.149161;AN=5008;NS=2504;DP=12934;EAS_AF=0.0238;AMR_AF=0.2233;AFR_AF=0.025;EUR_AF=0.2853;SAS_AF=0.2536;AA=G|||;VT=SNP
10	4314691	rs56728252	T	C	100	PASS	AC=219;AF=0.04373;AN=5008;NS=2504;DP=3599;EAS_AF=0.0744;AMR_AF=0.0231;AFR_AF=0.0454;EUR_AF=0.0179;SAS_AF=0.0511;AA=T|||;VT=SNP
10	4315150	rs77448112	T	C	100	PASS	AC=227;AF=0.0453275;AN=5008;NS=2504;DP=14189;EAS_AF=0.0744;AMR_AF=0.0231;AFR_AF=0.0514;EUR_AF=0.0179;SAS_AF=0.0511;AA=T|||;VT=SNP
10	4315357	rs7912330	A	C	100	PASS	AC=1987;AF=0.396765;AN=5008;NS=2504;DP=15781;EAS_AF=0.0655;AMR_AF=0.5259;AFR_AF=0.3797;EUR_AF=0.664;SAS_AF=0.3947;AA=A|||;VT=SNP
10	4315368	rs7896160	C	T	100	PASS	AC=2332;AF=0.465655;AN=5008;NS=2504;DP=15684;EAS_AF=0.0645;AMR_AF=0.5447;AFR_AF=0.6293;EUR_AF=0.666;SAS_AF=0.3957;AA=T|||;VT=SNP
10	4315534	rs79638305	G	T	100	PASS	AC=421;AF=0.0840655;AN=5008;NS=2504;DP=14790;EAS_AF=0.1677;AMR_AF=0.0548;AFR_AF=0.0182;EUR_AF=0.0934;SAS_AF=0.0982;AA=g|||;VT=SNP
10	4316225	rs11252432	A	T	100	PASS	AC=2171;AF=0.433506;AN=5008;NS=2504;DP=20792;EAS_AF=0.8333;AMR_AF=0.415;AFR_AF=0.1505;EUR_AF=0.3151;SAS_AF=0.5389;AA=A|||;VT=SNP
10	4316510	rs4881310	G	A	100	PASS	AC=1979;AF=0.395168;AN=5008;NS=2504;DP=20556;EAS_AF=0.0645;AMR_AF=0.5231;AFR_AF=0.379;EUR_AF=0.6581;SAS_AF=0.3967;AA=G|||;VT=SNP
10	4316888	rs79067095	G	A	100	PASS	AC=159;AF=0.0317492;AN=5008;NS=2504;DP=19309;EAS_AF=0.0744;AMR_AF=0.0202;AFR_AF=0.0023;EUR_AF=0.0179;SAS_AF=0.0501;AA=G|||;VT=SNP
10	4318732	rs7898137	T	C	100	PASS	AC=2493;AF=0.497804;AN=5008;NS=2504;DP=20595;EAS_AF=0.1399;AMR_AF=0.5793;AFR_AF=0.6142;EUR_AF=0.6899;SAS_AF=0.454;AA=C|||;VT=SNP
10	4318963	rs11252435	C	A	100	PASS	AC=591;AF=0.118011;AN=5008;NS=2504;DP=17868;EAS_AF=0.005;AMR_AF=0.2277;AFR_AF=0.0136;EUR_AF=0.333;SAS_AF=0.0767;AA=C|||;VT=SNP
10	4319640	rs1923395	T	C	100	PASS	AC=2457;AF=0.490615;AN=5008;NS=2504;DP=17642;EAS_AF=0.131;AMR_AF=0.5793;AFR_AF=0.5938;EUR_AF=0.6899;SAS_AF=0.454;AA=C|||;VT=SNP
10	4321300	rs1923396	C	T	100	PASS	AC=1966;AF=0.392572;AN=5008;NS=2504;DP=19157;EAS_AF=0.0565;AMR_AF=0.5245;AFR_AF=0.3752;EUR_AF=0.6571;SAS_AF=0.3967;AA=C|||;VT=SNP
```
