## Supplementary material for "Characterization of shared and ancestry-specific signals driving complex traits using multi-ancestry fine-mapping": mesusieoutput

```
                 eur          afr      eur_afr
   [1,] 0.0001492692 6.043980e-05 1.968612e-05
   [2,] 0.0001572507 5.444147e-05 1.797069e-05
   [3,] 0.0001540356 1.001637e-04 3.212050e-05
   [4,] 0.0001524369 6.972129e-05 2.396186e-05
   [5,] 0.0001534405 1.250798e-04 4.099083e-05
   [6,] 0.0001559014 5.456314e-05 1.793252e-05
   [7,] 0.0001535137 1.357400e-04 4.477331e-05
   [8,] 0.0001534799 1.357432e-04 4.476824e-05
   [9,] 0.0001534902 1.357439e-04 4.476917e-05
  [10,] 0.0001495904 1.173688e-04 3.645289e-05
  [11,] 0.0001503687 9.574292e-05 3.237675e-05
  [12,] 0.0001497792 6.768867e-05 2.241886e-05
  [13,] 0.0001496630 1.155817e-04 3.601516e-05
  [14,] 0.0001535919 1.272747e-04 4.148549e-05
  [15,] 0.0001509279 5.704748e-05 1.919629e-05
  [16,] 0.0001524947 6.185133e-05 2.089031e-05
  [17,] 0.0001500306 7.516905e-05 2.459333e-05
  [18,] 0.0001499859 7.427111e-05 2.434504e-05
  [19,] 0.0001444356 9.276760e-05 3.041006e-05
  [20,] 0.0001547190 8.994176e-05 3.671970e-05
  [21,] 0.0001548776 1.060903e-04 4.682999e-05
  [22,] 0.0002237278 8.992099e-05 7.579847e-05
  [23,] 0.0001546749 9.086433e-05 3.677084e-05
  [24,] 0.0002023006 9.036099e-05 6.973840e-05
  [25,] 0.0001548578 9.062397e-05 3.871993e-05
  [26,] 0.0001548769 9.149635e-05 3.944969e-05
  [27,] 0.0002143165 8.837258e-05 7.060301e-05
  [28,] 0.0001634463 1.057395e-04 7.013733e-05
  [29,] 0.0001566747 7.929996e-05 3.615856e-05
  [30,] 0.0001566824 7.924321e-05 3.592587e-05
  [31,] 0.0001652507 7.931552e-05 3.824610e-05
  [32,] 0.0001659020 7.931874e-05 3.838535e-05
  [33,] 0.0001533810 7.800461e-05 2.320509e-05
  [34,] 0.0001531925 1.621022e-04 4.907383e-05
  [35,] 0.0001501046 6.595219e-05 2.087327e-05
  [36,] 0.0001547615 7.535673e-05 2.242684e-05
  [37,] 0.0001554728 8.281192e-05 2.411726e-05
  [38,] 0.0001477013 1.207374e-04 3.963701e-05
  [39,] 0.0001550688 1.019292e-04 3.368247e-05
  [40,] 0.0001502166 1.096858e-04 3.597350e-05
  [41,] 0.0001514037 6.157464e-05 2.040116e-05
  [42,] 0.0001532851 8.623460e-05 2.521345e-05
  [43,] 0.0001531021 8.144206e-05 2.406222e-05
  [44,] 0.0001527543 7.968536e-05 2.368289e-05
  [45,] 0.0001559180 8.146626e-05 2.375932e-05
  [46,] 0.0001458341 8.903245e-05 2.772407e-05
  [47,] 0.0001539567 1.593900e-04 4.748990e-05
  [48,] 0.0001555211 8.157276e-05 2.381733e-05
  [49,] 0.0001556787 7.953974e-05 2.331980e-05
  [50,] 0.0001513850 6.132137e-05 2.033453e-05
  [51,] 0.0001512370 7.966530e-05 2.389458e-05
  [52,] 0.0001557275 7.934225e-05 2.327112e-05
  [53,] 0.0001538532 9.609885e-05 3.098430e-05
  [54,] 0.0001562942 8.006874e-05 3.574522e-05
  [55,] 0.0001457407 6.388562e-05 2.095400e-05
  [56,] 0.0001514296 6.145355e-05 2.046099e-05
  [57,] 0.0001562809 7.922555e-05 3.327729e-05
  [58,] 0.0001576646 7.841848e-05 2.288769e-05
  [59,] 0.0001516087 8.199257e-05 2.455778e-05
  [60,] 0.0001586431 7.503996e-05 2.230965e-05
  [61,] 0.0001536357 6.131983e-05 2.051494e-05
  [62,] 0.0001554598 8.509662e-05 3.002758e-05
  [63,] 0.0001596416 6.990185e-05 2.241911e-05
  [64,] 0.0001458988 6.020642e-05 1.972264e-05
  [65,] 0.0001538065 1.664464e-04 5.254820e-05
  [66,] 0.0001637755 7.337525e-05 2.842544e-05
  [67,] 0.0001647009 7.277216e-05 2.961890e-05
  [68,] 0.0001506411 9.579558e-05 3.257381e-05
  [69,] 0.0001560636 7.955192e-05 3.302703e-05
  [70,] 0.0001548123 8.277229e-05 2.595115e-05
  [71,] 0.0001564515 7.985451e-05 3.635397e-05
  [72,] 0.0001538698 1.004515e-04 3.224246e-05
  [73,] 0.0001566211 7.971523e-05 3.716407e-05
  [74,] 0.0001566292 7.998566e-05 3.799125e-05
  [75,] 0.0001504052 5.807845e-05 1.910548e-05
  [76,] 0.0001564005 7.979112e-05 3.583531e-05
  [77,] 0.0001583443 8.995386e-05 2.546557e-05
  [78,] 0.0001451619 5.976431e-05 1.973635e-05
  [79,] 0.0001506736 6.144078e-05 2.032400e-05
  [80,] 0.0001516778 6.144101e-05 2.040410e-05
  [81,] 0.0001517589 6.123080e-05 2.034191e-05
  [82,] 0.0001451421 8.064243e-05 2.564073e-05
  [83,] 0.0001504721 6.039801e-05 2.006414e-05
  [84,] 0.0001479448 1.110112e-04 3.537287e-05
  [85,] 0.0001469467 1.341480e-04 4.403697e-05
  [86,] 0.0001539224 1.026916e-04 3.285201e-05
  [87,] 0.0001499911 7.351383e-05 2.482825e-05
  [88,] 0.0001451812 5.446362e-05 1.808435e-05
  [89,] 0.0001475523 1.214395e-04 4.079339e-05
  [90,] 0.0001537543 1.103701e-04 3.737301e-05
  [91,] 0.0001533546 1.382634e-04 4.546333e-05
  [92,] 0.0001457553 7.306480e-05 2.326418e-05
  [93,] 0.0001823307 1.090758e-04 3.914591e-05
  [94,] 0.0001511487 1.018633e-04 3.422315e-05
  [95,] 0.0001464472 9.733564e-05 3.123785e-05
  [96,] 0.0001542639 1.055484e-04 3.665691e-05
  [97,] 0.0001511936 7.841312e-05 2.606666e-05
  [98,] 0.0001573426 9.939684e-05 3.592643e-05
  [99,] 0.0001546629 8.536103e-05 2.852102e-05
 [100,] 0.0001450410 6.662337e-05 2.193523e-05
 [101,] 0.0001500024 5.471750e-05 1.837401e-05
 [102,] 0.0001542243 9.291795e-05 3.178025e-05
 [103,] 0.0002747951 7.708714e-05 7.334858e-05
 [104,] 0.0001443775 7.701728e-05 2.509778e-05
 [105,] 0.0001543456 9.093453e-05 3.097965e-05
 [106,] 0.0001466346 1.177000e-04 3.721362e-05
 [107,] 0.0001689672 9.436950e-05 3.342997e-05
 [108,] 0.0002102201 9.368481e-05 3.580421e-05
 [109,] 0.0001784187 9.444328e-05 3.352055e-05
 [110,] 0.0001494946 6.258961e-05 2.009201e-05
 [111,] 0.0001565940 6.104425e-05 2.071870e-05
 [112,] 0.0001464500 1.094743e-04 3.518347e-05
 [113,] 0.0001460470 1.076517e-04 3.486105e-05
 [114,] 0.0001565253 7.869196e-05 3.317271e-05
 [115,] 0.0001465567 1.138499e-04 3.625911e-05
 [116,] 0.0001460865 6.858156e-05 2.194119e-05
 [117,] 0.0001445155 5.817795e-05 1.930420e-05
 [118,] 0.0001539069 5.843294e-05 1.909961e-05
 [119,] 0.0001539104 1.368114e-04 4.820314e-05
 [120,] 0.0001449102 1.178572e-04 3.966752e-05
 [121,] 0.0001513970 5.970322e-05 1.959532e-05
 [122,] 0.0001527540 6.221103e-05 2.039657e-05
 [123,] 0.0001456964 6.620945e-05 2.167688e-05
 [124,] 0.0001571897 7.764017e-05 3.234591e-05
 [125,] 0.0001543725 1.288934e-04 4.570506e-05
 [126,] 0.0002534574 7.415931e-05 3.122054e-05
 [127,] 0.0001552505 9.374655e-05 3.245026e-05
 [128,] 0.0001550393 9.308133e-05 3.208740e-05
 [129,] 0.0001538292 1.068360e-03 2.986184e-04
 [130,] 0.0001454550 1.053605e-04 3.610128e-05
 [131,] 0.0001449285 6.299089e-05 2.071331e-05
 [132,] 0.0001554355 1.020672e-04 3.350802e-05
 [133,] 0.0001446096 5.405946e-05 1.786188e-05
 [134,] 0.0001468190 5.520683e-05 1.850695e-05
 [135,] 0.0001476393 5.737353e-05 1.938845e-05
 [136,] 0.0001490428 8.111018e-05 2.775057e-05
 [137,] 0.0001501656 6.966488e-05 2.171303e-05
 [138,] 0.0001479103 1.109798e-04 3.486232e-05
 [139,] 0.0001493966 6.823408e-05 2.153814e-05
 [140,] 0.0001446936 7.769470e-05 2.560856e-05
 [141,] 0.0001522672 1.191624e-04 3.793834e-05
 [142,] 0.0001521754 5.576507e-05 1.809766e-05
 [143,] 0.0001465844 5.798240e-05 1.877636e-05
 [144,] 0.0001446068 6.297725e-05 2.060832e-05
 [145,] 0.0001474800 5.481582e-05 1.810335e-05
 [146,] 0.0001499108 6.014571e-05 1.998198e-05
 [147,] 0.0001514966 6.190304e-05 2.067094e-05
 [148,] 0.0001525627 1.043396e-04 3.313365e-05
 [149,] 0.0001444645 5.379815e-05 1.780167e-05
 [150,] 0.0001444567 5.379819e-05 1.780048e-05
 [151,] 0.0001445355 5.404763e-05 1.785717e-05
 [152,] 0.0001446065 5.411199e-05 1.784529e-05
 [153,] 0.0001520285 7.205513e-05 2.476090e-05
 [154,] 0.0001538506 6.187869e-05 2.109061e-05
 [155,] 0.0001445907 6.377440e-05 2.083941e-05
 [156,] 0.0001486862 9.209755e-05 2.840152e-05
 [157,] 0.0001489638 1.307624e-04 4.276988e-05
 [158,] 0.0001537229 5.683128e-05 1.857542e-05
 [159,] 0.0001542073 9.547927e-05 3.282318e-05
 [160,] 0.0001488193 5.549838e-05 1.886234e-05
 [161,] 0.0001528309 5.474454e-05 1.823299e-05
 [162,] 0.0001537655 6.959679e-05 2.375458e-05
 [163,] 0.0001602859 5.455838e-05 1.852897e-05
 [164,] 0.0001541953 5.512148e-05 1.895205e-05
 [165,] 0.0001543124 7.754347e-05 2.722109e-05
 [166,] 0.0001844462 1.338329e-04 6.380778e-05
 [167,] 0.0001526516 1.354160e-04 4.496994e-05
 [168,] 0.0001525488 6.359736e-05 2.103770e-05
 [169,] 0.0002233614 7.580272e-05 4.130476e-05
 [170,] 0.0003216220 5.796935e-05 6.522954e-05
 [171,] 0.0001479949 1.235721e-04 4.018561e-05
 [172,] 0.0001535642 6.038287e-05 1.998273e-05
 [173,] 0.0001968634 7.557772e-05 3.430495e-05
 [174,] 0.0001535976 6.059831e-05 2.003932e-05
 [175,] 0.0001979671 6.794616e-05 4.627355e-05
 [176,] 0.0001516016 5.536624e-05 1.843652e-05
 [177,] 0.0001870565 5.723265e-05 4.507983e-05
 [178,] 0.0001538885 5.551268e-05 1.850206e-05
 [179,] 0.0001545354 5.569040e-05 1.866342e-05
 [180,] 0.0001545839 5.574772e-05 1.869440e-05
 [181,] 0.0001544588 5.586072e-05 1.874358e-05
 [182,] 0.0001545635 5.575303e-05 1.869386e-05
 [183,] 0.0001546064 5.576205e-05 1.870196e-05
 [184,] 0.0001544012 5.643837e-05 1.897986e-05
 [185,] 0.0001712036 6.497989e-05 2.337747e-05
 [186,] 0.0001818355 6.743378e-05 4.336150e-05
 [187,] 0.0001697701 6.329181e-05 2.967019e-05
 [188,] 0.0001544690 5.599048e-05 1.878590e-05
 [189,] 0.0001729829 6.347082e-05 3.301712e-05
 [190,] 0.0001857755 6.413264e-05 4.515085e-05
 [191,] 0.0002323088 5.802604e-05 4.443847e-05
 [192,] 0.0002216771 5.877133e-05 6.374216e-05
 [193,] 0.0002220489 5.534853e-05 5.770071e-05
 [194,] 0.0001857144 6.365104e-05 3.997039e-05
 [195,] 0.0001953298 5.573819e-05 5.214444e-05
 [196,] 0.0001517200 5.669839e-05 1.880943e-05
 [197,] 0.0002343520 5.591077e-05 5.401354e-05
 [198,] 0.0001620335 9.291267e-05 2.899633e-05
 [199,] 0.0003639698 5.657868e-05 7.107235e-05
 [200,] 0.0001545269 8.730504e-05 2.874480e-05
 [201,] 0.0001949354 6.522189e-05 4.012582e-05
 [202,] 0.0001475223 8.299777e-05 2.818070e-05
 [203,] 0.0001960102 7.808394e-05 3.823597e-05
 [204,] 0.0001545282 9.776975e-05 3.320476e-05
 [205,] 0.0001914250 6.674031e-05 5.008298e-05
 [206,] 0.0001772030 6.855314e-05 2.975885e-05
 [207,] 0.0002523665 6.579323e-05 5.093033e-05
 [208,] 0.0001510064 6.886192e-05 2.120055e-05
 [209,] 0.0001497157 2.613663e-04 9.491117e-05
 [210,] 0.0001502296 9.910735e-05 3.450050e-05
 [211,] 0.0001498036 8.331648e-05 2.858719e-05
 [212,] 0.0001476162 1.339428e-04 4.475503e-05
 [213,] 0.0001523978 2.033710e-04 8.088145e-05
 [214,] 0.0001501127 1.217916e-04 4.368097e-05
 [215,] 0.0001502365 1.540052e-04 5.612210e-05
 [216,] 0.0001495254 6.628599e-05 2.166689e-05
 [217,] 0.0001528990 8.147837e-05 2.761790e-05
 [218,] 0.0001530250 8.132674e-05 2.758845e-05
 [219,] 0.0001500339 9.550127e-05 3.329744e-05
 [220,] 0.0001596242 1.333386e-04 5.562770e-05
 [221,] 0.0001795952 2.266946e-04 1.130406e-04
 [222,] 0.0001494029 1.141132e-04 3.999401e-05
 [223,] 0.0001504260 1.047682e-04 3.712369e-05
 [224,] 0.0001497752 1.019770e-04 3.563585e-05
 [225,] 0.0001569788 1.920411e-04 8.189182e-05
 [226,] 0.0001586780 3.949961e-04 1.788972e-04
 [227,] 0.0001558226 1.395436e-04 5.519327e-05
 [228,] 0.0001661729 1.698310e-04 7.523720e-05
 [229,] 0.0001556118 1.340265e-04 5.247199e-05
 [230,] 0.0001614326 7.770916e-05 2.996340e-05
 [231,] 0.0001602287 8.844702e-05 3.460352e-05
 [232,] 0.0001526011 7.847352e-05 2.574177e-05
 [233,] 0.0001625170 1.736075e-04 7.518364e-05
 [234,] 0.0001573212 4.420201e-04 2.210843e-04
 [235,] 0.0001457768 6.172601e-05 2.074023e-05
 [236,] 0.0001447072 6.421539e-05 2.094026e-05
 [237,] 0.0001618582 9.929870e-05 3.995649e-05
 [238,] 0.0001529714 8.835802e-05 2.865301e-05
 [239,] 0.0001451102 6.802962e-05 2.267556e-05
 [240,] 0.0001598065 4.671072e-04 2.161588e-04
 [241,] 0.0001625128 4.822808e-04 2.349277e-04
 [242,] 0.0001444713 5.526893e-05 1.821835e-05
 [243,] 0.0001447884 5.799179e-05 1.896747e-05
 [244,] 0.0001615753 3.843788e-04 1.793870e-04
 [245,] 0.0001513261 1.407378e-04 5.381669e-05
 [246,] 0.0001452795 6.797289e-05 2.271218e-05
 [247,] 0.0001585316 5.212190e-04 2.392376e-04
 [248,] 0.0001557924 2.217756e-04 9.459724e-05
 [249,] 0.0001562598 2.336770e-04 1.019079e-04
 [250,] 0.0001655031 1.113454e-04 4.658431e-05
 [251,] 0.0001563421 2.149824e-04 9.221237e-05
 [252,] 0.0001578464 4.536460e-04 2.301534e-04
 [253,] 0.0001647942 2.317000e-04 1.048850e-04
 [254,] 0.0001667086 2.396103e-04 1.105253e-04
 [255,] 0.0001574397 1.112531e-03 5.189038e-04
 [256,] 0.0001588496 1.124034e-03 5.325368e-04
 [257,] 0.0001447776 1.151047e-04 3.680168e-05
 [258,] 0.0001447132 1.103627e-04 3.645144e-05
 [259,] 0.0001444162 7.128193e-05 2.339837e-05
 [260,] 0.0001574461 2.732221e-04 1.158940e-04
 [261,] 0.0001619617 7.986004e-05 3.087081e-05
 [262,] 0.0001446584 8.250386e-05 2.692122e-05
 [263,] 0.0001534137 1.191641e-04 4.231245e-05
 [264,] 0.0001517344 1.238371e-03 3.412837e-04
 [265,] 0.0001636989 1.045411e-04 4.304671e-05
 [266,] 0.0001528715 1.307622e-04 5.057998e-05
 [267,] 0.0001530215 5.117532e-04 2.338393e-04
 [268,] 0.0001481300 7.839829e-05 2.438328e-05
 [269,] 0.0001502545 2.881134e-04 1.138117e-04
 [270,] 0.0001537962 2.647091e-04 1.123334e-04
 [271,] 0.0001445834 7.186948e-05 2.356133e-05
 [272,] 0.0001449443 7.355306e-05 2.380368e-05
 [273,] 0.0001472014 5.713452e-05 1.881256e-05
 [274,] 0.0001474342 5.464333e-05 1.799173e-05
 [275,] 0.0001468771 5.952283e-05 2.005129e-05
 [276,] 0.0001470350 5.962867e-05 2.011173e-05
 [277,] 0.0001504975 2.712745e-04 1.074414e-04
 [278,] 0.0001451439 7.898031e-05 2.669251e-05
 [279,] 0.0001508305 3.085734e-04 1.244392e-04
 [280,] 0.0001534066 1.574392e-04 6.292946e-05
 [281,] 0.0001454971 5.454833e-05 1.792690e-05
 [282,] 0.0001492111 1.138951e-04 4.129459e-05
 [283,] 0.0001548945 9.078737e-05 3.185366e-05
 [284,] 0.0001547523 6.699705e-05 2.390305e-05
 [285,] 0.0001544847 6.761420e-05 2.146222e-05
 [286,] 0.0001463459 6.455630e-05 2.055553e-05
 [287,] 0.0001466533 6.282512e-05 2.004246e-05
 [288,] 0.0001447380 1.057876e-04 3.482499e-05
 [289,] 0.0001498522 1.174383e-04 4.339379e-05
 [290,] 0.0001449597 7.823549e-05 2.532921e-05
 [291,] 0.0001548911 1.085496e-04 3.948444e-05
 [292,] 0.0001532274 6.360068e-05 2.003167e-05
 [293,] 0.0001540269 6.323092e-05 1.992485e-05
 [294,] 0.0001517102 2.043409e-04 8.163349e-05
 [295,] 0.0001531370 7.143462e-05 2.432312e-05
 [296,] 0.0001494575 1.732277e-04 6.596288e-05
 [297,] 0.0001466473 8.637804e-05 3.029139e-05
 [298,] 0.0001448255 7.539129e-05 2.458343e-05
 [299,] 0.0001542998 2.430651e-04 1.015356e-04
 [300,] 0.0001447634 7.932154e-05 2.594464e-05
 [301,] 0.0001485282 1.309892e-04 4.770524e-05
 [302,] 0.0001479813 2.175707e-04 8.109349e-05
 [303,] 0.0001491153 1.324123e-04 4.875128e-05
 [304,] 0.0001525798 8.901016e-05 3.066309e-05
 [305,] 0.0001486691 1.381237e-04 5.063185e-05
 [306,] 0.0001536850 1.007071e-03 3.577065e-04
 [307,] 0.0001619669 2.805971e-04 1.277456e-04
 [308,] 0.0001525536 1.327345e-04 4.426837e-05
 [309,] 0.0001525541 1.301776e-04 4.344961e-05
 [310,] 0.0001531865 7.016826e-05 2.379417e-05
 [311,] 0.0001546801 1.051646e-04 3.798386e-05
 [312,] 0.0001513618 1.336431e-04 4.491548e-05
 [313,] 0.0001544092 1.516452e-04 5.623661e-05
 [314,] 0.0001574397 7.919215e-03 4.320034e-03
 [315,] 0.0001533535 1.907367e-04 7.774568e-05
 [316,] 0.0001540966 1.835064e-04 7.532044e-05
 [317,] 0.0001526171 1.014225e-04 3.345245e-05
 [318,] 0.0001522482 1.988136e-04 7.998381e-05
 [319,] 0.0001535087 1.079998e-04 3.833718e-05
 [320,] 0.0001514243 2.475480e-04 9.976187e-05
 [321,] 0.0001513443 2.650716e-04 1.072433e-04
 [322,] 0.0001566180 1.442662e-04 5.929162e-05
 [323,] 0.0001548107 3.186013e-04 1.391658e-04
 [324,] 0.0001512529 1.343437e-04 5.113872e-05
 [325,] 0.0001544957 1.067910e-04 3.855073e-05
 [326,] 0.0001594176 1.431240e-04 5.939725e-05
 [327,] 0.0001531969 6.735346e-05 2.284635e-05
 [328,] 0.0001522735 5.975245e-05 2.002352e-05
 [329,] 0.0001500096 8.143844e-05 2.545373e-05
 [330,] 0.0001462672 7.982131e-05 2.695542e-05
 [331,] 0.0001529081 1.641623e-04 5.851715e-05
 [332,] 0.0001634035 1.042761e-03 5.520082e-04
 [333,] 0.0001503426 6.857036e-05 2.148172e-05
 [334,] 0.0001457993 6.674519e-05 2.169239e-05
 [335,] 0.0001528996 3.290361e-04 1.081257e-04
 [336,] 0.0001555318 1.441441e-04 5.207430e-05
 [337,] 0.0001551748 1.459665e-04 5.273810e-05
 [338,] 0.0001626106 1.010482e-03 5.239917e-04
 [339,] 0.0001529640 1.952738e-04 6.561586e-05
 [340,] 0.0001528623 9.548729e-05 3.283328e-05
 [341,] 0.0001557768 1.461668e-04 5.334691e-05
 [342,] 0.0001552260 1.091108e-04 3.997614e-05
 [343,] 0.0001550383 1.091883e-04 3.990935e-05
 [344,] 0.0001530555 8.562045e-05 2.847501e-05
 [345,] 0.0001579671 6.398612e-04 2.990309e-04
 [346,] 0.0001528318 1.569457e-04 5.459034e-05
 [347,] 0.0001600909 4.326825e-04 2.026878e-04
 [348,] 0.0001554051 1.462913e-04 5.311678e-05
 [349,] 0.0001529682 1.186749e-04 4.111702e-05
 [350,] 0.0001549340 1.461488e-04 5.266715e-05
 [351,] 0.0001594135 3.825301e-04 1.760044e-04
 [352,] 0.0001551600 1.461488e-04 5.285624e-05
 [353,] 0.0001463554 6.746606e-05 2.265606e-05
 [354,] 0.0001550030 1.461363e-04 5.271940e-05
 [355,] 0.0001529485 8.620797e-05 2.870555e-05
 [356,] 0.0001567010 1.131863e-03 5.313855e-04
 [357,] 0.0001546362 1.303235e-04 4.738854e-05
 [358,] 0.0001459783 1.093035e-04 3.635467e-05
 [359,] 0.0001548160 1.481432e-04 5.355328e-05
 [360,] 0.0001525763 5.672106e-05 1.894438e-05
 [361,] 0.0001530692 3.048886e-04 9.724080e-05
 [362,] 0.0001526148 8.643750e-05 2.882259e-05
 [363,] 0.0001528451 1.184949e-04 4.543552e-05
 [364,] 0.0001534406 9.608472e-05 3.337435e-05
 [365,] 0.0001541785 1.450455e-04 5.142816e-05
 [366,] 0.0001534671 6.005043e-05 2.007577e-05
 [367,] 0.0001462088 8.705302e-05 2.923851e-05
 [368,] 0.0001460919 1.365540e-04 4.560042e-05
 [369,] 0.0001461897 1.156067e-04 3.890814e-05
 [370,] 0.0001461020 1.096858e-04 3.675707e-05
 [371,] 0.0001535187 3.056675e-04 9.436057e-05
 [372,] 0.0001542818 1.483334e-04 5.314392e-05
 [373,] 0.0001542103 1.483240e-04 5.306846e-05
 [374,] 0.0001468864 6.669294e-05 2.264876e-05
 [375,] 0.0001558316 3.570189e-04 8.887684e-05
 [376,] 0.0001557466 1.462046e-04 5.337105e-05
 [377,] 0.0001549279 1.479621e-04 5.355138e-05
 [378,] 0.0001495732 8.794055e-05 3.173858e-05
 [379,] 0.0001459185 7.312903e-05 2.408015e-05
 [380,] 0.0001459297 7.352196e-05 2.424021e-05
 [381,] 0.0001550494 1.495478e-04 5.446463e-05
 [382,] 0.0001523671 1.132633e-04 3.827336e-05
 [383,] 0.0001545846 1.481404e-04 5.333910e-05
 [384,] 0.0001535030 2.432213e-04 7.672950e-05
 [385,] 0.0001533325 5.564865e-05 1.854157e-05
 [386,] 0.0001546907 2.070180e-04 8.459469e-05
 [387,] 0.0001535775 2.516335e-04 7.866137e-05
 [388,] 0.0001537812 2.529994e-04 7.761143e-05
 [389,] 0.0001546236 1.435015e-04 5.092838e-05
 [390,] 0.0001480480 2.473436e-04 9.245513e-05
 [391,] 0.0001570536 8.238666e-05 3.028159e-05
 [392,] 0.0001495184 1.318416e-04 4.914579e-05
 [393,] 0.0001532431 1.505366e-04 4.936525e-05
 [394,] 0.0001550464 1.468540e-04 5.299372e-05
 [395,] 0.0001460287 4.233401e-04 1.352039e-04
 [396,] 0.0001532758 1.613756e-04 5.254774e-05
 [397,] 0.0001464646 1.004603e-04 3.176019e-05
 [398,] 0.0001839676 6.396690e-05 2.888497e-05
 [399,] 0.0001939356 6.404815e-05 2.923984e-05
 [400,] 0.0001477239 7.711223e-05 2.698212e-05
 [401,] 0.0001464778 9.590307e-05 3.041679e-05
 [402,] 0.0001525145 7.290958e-05 2.439688e-05
 [403,] 0.0001509018 1.657135e-04 6.335793e-05
 [404,] 0.0001534971 2.016936e-04 6.377313e-05
 [405,] 0.0001459653 1.933424e-04 6.363118e-05
 [406,] 0.0001554992 1.468127e-04 5.334285e-05
 [407,] 0.0001522675 1.208713e-04 4.601643e-05
 [408,] 0.0001553643 1.445345e-04 5.200668e-05
 [409,] 0.0001512645 8.113270e-04 3.339105e-04
 [410,] 0.0001489276 5.918157e-04 2.302737e-04
 [411,] 0.0001521341 7.130573e-04 2.974739e-04
 [412,] 0.0001524780 1.633453e-04 6.370528e-05
 [413,] 0.0001555595 1.465780e-04 5.346968e-05
 [414,] 0.0001496634 1.532164e-04 5.752102e-05
 [415,] 0.0001483656 1.363670e-03 5.365388e-04
 [416,] 0.0001537358 1.446457e-04 5.721022e-05
 [417,] 0.0001542190 1.458446e-04 5.176498e-05
 [418,] 0.0001510438 1.977703e-04 7.645310e-05
 [419,] 0.0001463124 4.353586e-04 1.463571e-04
 [420,] 0.0001514281 1.713133e-03 7.553252e-04
 [421,] 0.0001527075 7.107561e-05 2.369171e-05
 [422,] 0.0001506664 1.364607e-04 4.491528e-05
 [423,] 0.0001459393 2.296453e-04 7.403391e-05
 [424,] 0.0001526509 6.364819e-05 2.127869e-05
 [425,] 0.0001504460 9.954796e-05 3.093607e-05
 [426,] 0.0001616130 1.379599e-04 5.964244e-05
 [427,] 0.0001542722 4.075634e-04 1.738151e-04
 [428,] 0.0001526597 4.588756e-04 1.902496e-04
 [429,] 0.0001531236 3.384034e-04 1.393036e-04
 [430,] 0.0001548576 1.477222e-04 5.326780e-05
 [431,] 0.0001553097 1.476865e-04 5.364038e-05
 [432,] 0.0001485552 3.613246e-04 1.373670e-04
 [433,] 0.0001531663 1.212491e-04 4.218006e-05
 [434,] 0.0001532764 7.146923e-05 2.434619e-05
 [435,] 0.0001508874 6.446494e-05 2.074159e-05
 [436,] 0.0001514434 3.239972e-04 1.291899e-04
 [437,] 0.0001542039 1.057709e-04 3.479025e-05
 [438,] 0.0001884619 8.150404e-05 3.437974e-05
 [439,] 0.0001910200 9.416556e-05 4.179188e-05
 [440,] 0.0002002402 6.482559e-05 4.113560e-05
 [441,] 0.0001505927 5.341584e-04 2.122140e-04
 [442,] 0.0001895103 6.520553e-05 3.139612e-05
 [443,] 0.0001861466 1.519691e-04 7.359671e-05
 [444,] 0.0001531001 7.676494e-05 2.604507e-05
 [445,] 0.0001508825 1.837213e-04 5.934516e-05
 [446,] 0.0001507742 1.836400e-04 6.030670e-05
 [447,] 0.0001468335 6.979250e-04 2.390057e-04
 [448,] 0.0001563968 8.078877e-05 3.035778e-05
 [449,] 0.0001507727 1.839967e-04 6.033275e-05
 [450,] 0.0001501879 9.946999e-05 3.342531e-05
 [451,] 0.0001583340 9.808206e-05 3.072223e-05
 [452,] 0.0001507719 1.846249e-04 6.058704e-05
 [453,] 0.0001507724 1.867163e-04 6.118973e-05
 [454,] 0.0001507735 1.858225e-04 6.100582e-05
 [455,] 0.0001604687 6.439492e-05 2.287924e-05
 [456,] 0.0001505550 9.731985e-05 3.225961e-05
 [457,] 0.0001508549 1.387422e-04 4.610224e-05
 [458,] 0.0001531020 7.774665e-05 2.590587e-05
 [459,] 0.0001530257 6.672388e-05 2.218228e-05
 [460,] 0.0001578751 7.201949e-05 2.652142e-05
 [461,] 0.0001526274 3.600551e-04 8.792099e-05
 [462,] 0.0001514953 3.260394e-04 1.009365e-04
 [463,] 0.0001586191 6.558067e-05 2.336671e-05
 [464,] 0.0001574006 6.878893e-05 2.409529e-05
 [465,] 0.0001469909 7.438393e-04 2.637247e-04
 [466,] 0.0001508171 1.443747e-04 4.766457e-05
 [467,] 0.0001525874 3.658675e-04 8.910349e-05
 [468,] 0.0001514102 1.459281e-04 4.727029e-05
 [469,] 0.0001465079 1.101483e-03 3.804084e-04
 [470,] 0.0001688222 6.513056e-05 2.384513e-05
 [471,] 0.0001532681 8.253842e-05 3.069719e-05
 [472,] 0.0001474536 3.093909e-04 1.116105e-04
 [473,] 0.0001531129 6.625114e-05 2.205500e-05
 [474,] 0.0001622441 6.991452e-05 2.526687e-05
 [475,] 0.0001562659 5.314518e-04 1.073470e-04
 [476,] 0.0001564053 4.982007e-04 1.014195e-04
 [477,] 0.0001532027 3.656657e-03 8.440935e-04
 [478,] 0.0001533508 1.851837e-02 3.889821e-03
 [479,] 0.0001556847 4.799787e-04 1.009860e-04
 [480,] 0.0001522556 9.122188e-04 3.790659e-04
 [481,] 0.0001528035 3.556649e-04 8.834298e-05
 [482,] 0.0001539579 9.676817e-05 3.689830e-05
 [483,] 0.0001499025 1.091490e-04 3.575435e-05
 [484,] 0.0001512452 4.256339e-03 1.127331e-03
 [485,] 0.0001513459 2.042376e-04 6.224967e-05
 [486,] 0.0001487940 1.463644e-04 5.266570e-05
 [487,] 0.0001510212 2.074306e-04 6.448985e-05
 [488,] 0.0001558758 7.566759e-05 2.736201e-05
 [489,] 0.0001515227 1.155907e-04 4.383871e-05
 [490,] 0.0001513642 1.205591e-04 4.579488e-05
 [491,] 0.0001526865 3.896633e-04 1.476870e-04
 [492,] 0.0001605730 3.325155e-04 1.524877e-04
 [493,] 0.0001502889 1.098391e-04 3.596578e-05
 [494,] 0.0001478000 2.287569e-04 6.739994e-05
 [495,] 0.0001500696 1.986789e-04 6.918856e-05
 [496,] 0.0001478231 6.580112e-05 2.197579e-05
 [497,] 0.0001489422 5.976358e-05 1.986076e-05
 [498,] 0.0001489284 5.932151e-05 1.970243e-05
 [499,] 0.0001489569 6.051172e-05 2.008735e-05
 [500,] 0.0001526849 2.297959e-04 8.367558e-05
 [501,] 0.0001489561 6.114438e-05 2.030209e-05
 [502,] 0.0001481492 5.595557e-05 1.869457e-05
 [503,] 0.0001475569 5.898537e-05 1.927767e-05
 [504,] 0.0001527051 4.047805e-04 9.923845e-05
 [505,] 0.0001496496 8.071804e-04 3.147488e-04
 [506,] 0.0001534659 7.453321e-05 2.725230e-05
 [507,] 0.0001491231 1.678873e-03 6.527657e-04
 [508,] 0.0001526373 8.481647e-04 3.552121e-04
 [509,] 0.0001553406 6.768759e-05 2.205500e-05
 [510,] 0.0001510219 1.032984e-04 3.347558e-05
 [511,] 0.0001519229 1.544755e-04 5.184077e-05
 [512,] 0.0001537902 5.438881e-04 2.296262e-04
 [513,] 0.0001526498 4.771099e-04 1.960865e-04
 [514,] 0.0001506505 2.600849e-04 7.676550e-05
 [515,] 0.0001575203 2.677195e-04 1.153744e-04
 [516,] 0.0001520882 1.216754e-04 3.943786e-05
 [517,] 0.0001639062 7.365730e-05 2.277694e-05
 [518,] 0.0001523759 1.174424e-04 3.821778e-05
 [519,] 0.0001520361 4.398687e-04 1.116732e-04
 [520,] 0.0001523289 1.025568e-04 3.435330e-05
 [521,] 0.0001461859 7.206462e-04 2.218369e-04
 [522,] 0.0001547070 6.793758e-05 2.691825e-05
 [523,] 0.0001489259 2.972000e-04 8.809546e-05
 [524,] 0.0001526223 9.933011e-05 3.446946e-05
 [525,] 0.0001543234 6.909276e-05 2.551207e-05
 [526,] 0.0001545667 6.755590e-05 2.595474e-05
 [527,] 0.0001530691 1.026916e-04 3.604040e-05
 [528,] 0.0001520965 4.405364e-04 1.113585e-04
 [529,] 0.0001523723 4.190989e-04 1.044960e-04
 [530,] 0.0001552196 6.824498e-05 3.136685e-05
 [531,] 0.0001554842 6.441046e-05 2.976161e-05
 [532,] 0.0001483803 3.394574e-04 1.021096e-04
 [533,] 0.0001476869 9.086424e-04 2.664335e-04
 [534,] 0.0001522286 1.154363e-04 3.929380e-05
 [535,] 0.0001522542 1.104367e-04 3.738398e-05
 [536,] 0.0001491062 7.595462e-04 2.549886e-04
 [537,] 0.0001521425 5.855973e-05 1.930854e-05
 [538,] 0.0001505872 4.868140e-04 1.558813e-04
 [539,] 0.0001473135 6.831021e-04 2.065638e-04
 [540,] 0.0001530897 1.286257e-04 4.187764e-05
 [541,] 0.0001521097 4.478444e-04 1.127783e-04
 [542,] 0.0001513183 8.182629e-05 2.599173e-05
 [543,] 0.0001462494 1.461452e-03 4.401030e-04
 [544,] 0.0001481882 6.571974e-05 2.177405e-05
 [545,] 0.0001540716 5.734675e-05 1.895894e-05
 [546,] 0.0001526525 4.581780e-04 1.109687e-04
 [547,] 0.0001501596 1.096207e-04 3.669134e-05
 [548,] 0.0001534430 1.246856e-03 4.955605e-04
 [549,] 0.0001487463 5.931545e-05 1.892610e-05
 [550,] 0.0001556497 5.799809e-05 1.899049e-05
 [551,] 0.0001500304 1.356503e-04 4.593965e-05
 [552,] 0.0001667919 1.246577e-04 5.319238e-05
 [553,] 0.0001507841 1.363814e-04 4.304340e-05
 [554,] 0.0001523288 4.791124e-04 1.178361e-04
 [555,] 0.0001503511 1.297626e-04 4.445969e-05
 [556,] 0.0001711839 3.318723e-04 1.652913e-04
 [557,] 0.0001524574 4.763284e-04 1.162554e-04
 [558,] 0.0001550096 4.459580e-04 1.766797e-04
 [559,] 0.0001520078 8.571704e-04 3.554080e-04
 [560,] 0.0001517992 4.547754e-04 1.171783e-04
 [561,] 0.0001623015 7.655165e-05 2.326155e-05
 [562,] 0.0001611522 7.671339e-05 2.332139e-05
 [563,] 0.0001502725 1.171061e-04 3.963334e-05
 [564,] 0.0001504637 1.371321e-04 4.733334e-05
 [565,] 0.0001524883 1.572817e-04 5.601084e-05
 [566,] 0.0001526392 4.538674e-04 1.101455e-04
 [567,] 0.0001555919 2.329045e-04 9.629426e-05
 [568,] 0.0001500550 1.249766e-04 4.217310e-05
 [569,] 0.0001503408 7.648274e-05 2.379112e-05
 [570,] 0.0001527778 7.027840e-05 2.331207e-05
 [571,] 0.0001551489 8.507327e-05 2.523410e-05
 [572,] 0.0001544966 6.756209e-05 2.666681e-05
 [573,] 0.0001527720 6.913483e-05 2.295212e-05
 [574,] 0.0001527755 7.377470e-05 2.446369e-05
 [575,] 0.0001546860 8.729222e-05 2.574195e-05
 [576,] 0.0001527759 7.208587e-05 2.384603e-05
 [577,] 0.0001534485 1.007987e-03 4.320071e-04
 [578,] 0.0001520658 2.030617e-04 7.222358e-05
 [579,] 0.0001493069 8.090717e-05 2.582107e-05
 [580,] 0.0001820492 7.436814e-05 2.949132e-05
 [581,] 0.0001521249 5.589922e-04 1.369003e-04
 [582,] 0.0001517765 1.582257e-04 5.464984e-05
 [583,] 0.0001523278 6.155626e-04 1.469172e-04
 [584,] 0.0001713876 1.777620e-04 4.578284e-05
 [585,] 0.0001524471 5.742084e-04 1.366843e-04
 [586,] 0.0001559659 1.376746e-04 5.054284e-05
 [587,] 0.0001613934 9.544736e-05 3.728793e-05
 [588,] 0.0001613355 9.366365e-05 3.270266e-05
 [589,] 0.0001590640 1.016240e-04 3.819427e-05
 [590,] 0.0001529734 1.250134e-04 4.851800e-05
 [591,] 0.0001542790 6.317635e-05 2.179387e-05
 [592,] 0.0001529086 1.327186e-04 5.173425e-05
 [593,] 0.0001522596 1.396638e-04 5.428108e-05
 [594,] 0.0001530434 1.240741e-04 4.082097e-05
 [595,] 0.0001499356 8.705823e-05 2.821017e-05
 [596,] 0.0001534195 6.255960e-05 2.069160e-05
 [597,] 0.0001801000 7.241814e-05 2.742817e-05
 [598,] 0.0001524635 1.657910e-04 6.540341e-05
 [599,] 0.0001531866 1.578958e-04 6.259897e-05
 [600,] 0.0001499300 8.605217e-05 2.791035e-05
 [601,] 0.0001532888 1.636455e-04 6.513114e-05
 [602,] 0.0001529484 1.319638e-04 4.405233e-05
 [603,] 0.0001585696 6.177165e-05 2.156207e-05
 [604,] 0.0001563180 6.268068e-05 2.192591e-05
 [605,] 0.0001562581 6.297210e-05 2.207487e-05
 [606,] 0.0001562779 6.264377e-05 2.190395e-05
 [607,] 0.0001600805 6.475401e-05 2.216177e-05
 [608,] 0.0001586821 9.740346e-05 2.729852e-05
 [609,] 0.0001505294 1.473941e-04 5.130329e-05
 [610,] 0.0001554622 6.136610e-05 2.066158e-05
 [611,] 0.0001562333 6.129191e-05 2.061560e-05
 [612,] 0.0001562680 6.126959e-05 2.059338e-05
 [613,] 0.0001595146 9.302679e-05 3.345087e-05
 [614,] 0.0001559559 6.124699e-05 2.051673e-05
 [615,] 0.0001573726 8.933420e-05 2.562290e-05
 [616,] 0.0001618705 6.450503e-05 2.109276e-05
 [617,] 0.0001541441 6.159460e-05 2.024141e-05
 [618,] 0.0001522283 6.248777e-05 2.088309e-05
 [619,] 0.0001522623 6.250599e-05 2.076947e-05
 [620,] 0.0001494208 5.415596e-05 1.798164e-05
 [621,] 0.0001547080 6.244571e-05 2.081690e-05
 [622,] 0.0001548944 6.244369e-05 2.084118e-05
 [623,] 0.0001493867 5.421142e-05 1.800358e-05
 [624,] 0.0001525389 5.779300e-05 1.900405e-05
 [625,] 0.0001541053 6.035407e-05 2.082022e-05
 [626,] 0.0001526617 6.274856e-05 2.189322e-05
 [627,] 0.0001478031 5.741473e-05 1.872238e-05
 [628,] 0.0001520131 1.480771e-04 5.400965e-05
 [629,] 0.0001594138 1.200529e-04 4.842268e-05
 [630,] 0.0001571855 6.906492e-05 2.243978e-05
 [631,] 0.0001486167 6.332089e-05 2.075502e-05
 [632,] 0.0001498802 6.073101e-05 2.081698e-05
 [633,] 0.0001540761 6.882297e-05 2.150323e-05
 [634,] 0.0001579093 1.719218e-04 8.914242e-05
 [635,] 0.0001540750 7.093112e-05 2.183848e-05
 [636,] 0.0001544263 1.179605e-04 4.495811e-05
 [637,] 0.0001493949 5.767626e-05 1.914312e-05
 [638,] 0.0001529159 1.313353e-04 4.365254e-05
 [639,] 0.0001494114 5.812522e-05 1.930355e-05
 [640,] 0.0001494196 5.811871e-05 1.930449e-05
 [641,] 0.0001508672 5.722184e-05 1.896432e-05
 [642,] 0.0001493714 5.728431e-05 1.901881e-05
 [643,] 0.0001494270 5.799633e-05 1.926339e-05
 [644,] 0.0001492739 5.829535e-05 1.933218e-05
 [645,] 0.0001507818 5.717630e-05 1.896557e-05
 [646,] 0.0001511092 7.271437e-05 2.429143e-05
 [647,] 0.0001507160 5.730732e-05 1.892842e-05
 [648,] 0.0001869075 1.382271e-04 6.912559e-05
 [649,] 0.0001509104 5.806907e-05 1.908034e-05
 [650,] 0.0001515823 5.710101e-05 1.888998e-05
 [651,] 0.0004473798 6.707365e-05 6.202978e-05
 [652,] 0.0003553957 6.733672e-05 4.332125e-05
 [653,] 0.0001507112 7.360067e-05 2.464124e-05
 [654,] 0.0001560830 6.554275e-05 2.470568e-05
 [655,] 0.0002141573 1.210636e-04 4.962083e-05
 [656,] 0.0001510444 7.325301e-05 2.519015e-05
 [657,] 0.0001519018 1.154787e-04 4.162527e-05
 [658,] 0.0001459499 6.137321e-05 1.980200e-05
 [659,] 0.0002152806 1.200207e-04 5.088935e-05
 [660,] 0.0001488259 6.661463e-05 2.210970e-05
 [661,] 0.0001488372 6.519775e-05 2.158670e-05
 [662,] 0.0001607850 5.442482e-05 1.798657e-05
 [663,] 0.0001489264 6.679936e-05 2.220236e-05
 [664,] 0.0001617438 1.310819e-04 5.557971e-05
 [665,] 0.0001478059 7.717070e-05 2.552665e-05
 [666,] 0.0001525269 1.318464e-04 4.381272e-05
 [667,] 0.0001526725 1.317252e-04 4.371923e-05
 [668,] 0.0001565382 5.997127e-05 1.887849e-05
 [669,] 0.0001530078 7.505495e-05 2.500116e-05
 [670,] 0.0001639793 5.866710e-05 2.102689e-05
 [671,] 0.0002179971 1.186927e-04 5.431904e-05
 [672,] 0.0001505459 7.212715e-05 2.410163e-05
 [673,] 0.0002123456 1.176846e-04 5.462677e-05
 [674,] 0.0001652374 8.157762e-05 3.243633e-05
 [675,] 0.0001683971 1.249210e-04 5.488320e-05
 [676,] 0.0001562163 5.892899e-05 2.083013e-05
 [677,] 0.0001655561 1.519840e-04 6.653550e-05
 [678,] 0.0001494866 6.341199e-05 2.105783e-05
 [679,] 0.0001551512 1.183141e-04 4.645959e-05
 [680,] 0.0001561137 5.912371e-05 1.995003e-05
 [681,] 0.0001485116 6.297087e-05 2.085481e-05
 [682,] 0.0001556727 5.785718e-05 2.023248e-05
 [683,] 0.0001552872 6.024719e-05 2.137545e-05
 [684,] 0.0001556989 1.295098e-04 5.152721e-05
 [685,] 0.0001588143 5.875915e-05 2.020013e-05
 [686,] 0.0001656201 1.739363e-04 7.726070e-05
 [687,] 0.0001807421 7.748335e-05 3.168504e-05
 [688,] 0.0001480433 7.309606e-05 2.440589e-05
 [689,] 0.0001508001 6.394826e-05 2.107236e-05
 [690,] 0.0001502799 6.737576e-05 2.270883e-05
 [691,] 0.0001515831 6.551306e-05 2.309140e-05
 [692,] 0.0001598495 6.463575e-05 2.341138e-05
 [693,] 0.0002420136 1.702286e-04 1.609427e-04
 [694,] 0.0001505280 6.285205e-05 2.023617e-05
 [695,] 0.0001479073 9.162945e-05 3.006540e-05
 [696,] 0.0001474485 9.217787e-05 3.037625e-05
 [697,] 0.0001668184 7.058295e-05 2.504633e-05
 [698,] 0.0001531017 1.428865e-04 4.328294e-05
 [699,] 0.0001532509 6.074206e-05 2.008737e-05
 [700,] 0.0001477844 1.004854e-04 3.242703e-05
 [701,] 0.0001532633 6.793489e-05 2.254144e-05
 [702,] 0.0002137394 5.285069e-04 1.803229e-04
 [703,] 0.0001532872 6.063939e-05 2.004457e-05
 [704,] 0.0001476344 1.508241e-04 4.777500e-05
 [705,] 0.0001492171 7.670996e-05 2.338998e-05
 [706,] 0.0001531809 5.778075e-05 1.917856e-05
 [707,] 0.0001470046 7.812654e-05 2.605482e-05
 [708,] 0.0001532387 1.180417e-04 3.919314e-05
 [709,] 0.0001476341 1.001978e-04 3.314724e-05
 [710,] 0.0001532723 1.096327e-04 3.628082e-05
 [711,] 0.0001482622 8.945817e-05 3.185549e-05
 [712,] 0.0001520872 6.642116e-05 2.341111e-05
 [713,] 0.0001475756 1.021266e-04 3.368153e-05
 [714,] 0.0001475969 1.012360e-04 3.348258e-05
 [715,] 0.0001475609 9.734358e-05 3.201947e-05
 [716,] 0.0001501073 2.014559e-04 5.518511e-05
 [717,] 0.0001475433 9.848848e-05 3.230332e-05
 [718,] 0.0001545285 1.731525e-04 6.269126e-05
 [719,] 0.0001479148 1.327622e-04 3.978989e-05
 [720,] 0.0001538330 1.275701e-04 3.588505e-05
 [721,] 0.0001533492 6.391456e-05 2.136686e-05
 [722,] 0.0001485590 1.106625e-04 3.326731e-05
 [723,] 0.0001475498 9.945174e-05 3.261686e-05
 [724,] 0.0001475436 9.889344e-05 3.244810e-05
 [725,] 0.0001529375 2.866308e-04 7.282937e-05
 [726,] 0.0001524642 2.811612e-04 7.215161e-05
 [727,] 0.0001533036 8.851036e-05 3.292439e-05
 [728,] 0.0001536738 9.454095e-05 3.095259e-05
 [729,] 0.0001454831 6.271405e-05 2.025341e-05
 [730,] 0.0001523304 1.198149e-04 4.606270e-05
 [731,] 0.0001549739 1.589164e-04 6.556575e-05
 [732,] 0.0001538126 3.886501e-04 1.443924e-04
 [733,] 0.0001456180 6.262091e-05 2.074818e-05
 [734,] 0.0001456162 5.664190e-05 1.874185e-05
 [735,] 0.0001513577 1.048508e-04 3.375440e-05
 [736,] 0.0001497097 1.159039e-04 3.932222e-05
 [737,] 0.0001497136 1.252995e-04 4.255643e-05
 [738,] 0.0001513237 1.115097e-04 3.488025e-05
 [739,] 0.0001550597 1.740995e-04 7.265668e-05
 [740,] 0.0001494729 2.013539e-04 6.745934e-05
 [741,] 0.0001481202 1.506315e-04 4.571721e-05
 [742,] 0.0001599719 1.619184e-04 7.060784e-05
 [743,] 0.0001579463 1.971820e-04 8.666639e-05
 [744,] 0.0001484263 9.857614e-05 3.113572e-05
 [745,] 0.0001551749 8.065649e-05 2.762734e-05
 [746,] 0.0001540144 1.689149e-04 6.931174e-05
 [747,] 0.0001495519 9.955338e-05 3.323105e-05
 [748,] 0.0001512207 1.056867e-04 3.341814e-05
 [749,] 0.0001512646 8.302700e-05 2.997863e-05
 [750,] 0.0001472627 9.937449e-05 3.301628e-05
 [751,] 0.0001559619 7.532721e-05 2.367187e-05
 [752,] 0.0008747611 1.287605e-04 1.984149e-04
 [753,] 0.0001459789 7.042177e-05 2.269590e-05
 [754,] 0.0001514717 1.394817e-04 4.465995e-05
 [755,] 0.0001454903 7.364648e-05 2.401809e-05
 [756,] 0.0001541954 1.125687e-04 3.761043e-05
 [757,] 0.0001572116 8.963673e-05 3.344291e-05
 [758,] 0.0001461768 2.895389e-04 9.767424e-05
 [759,] 0.0001539104 1.203945e-04 4.397874e-05
 [760,] 0.0001543266 2.066337e-04 8.051486e-05
 [761,] 0.0001484090 1.367099e-04 4.628478e-05
 [762,] 0.0001473767 1.008087e-04 3.288876e-05
 [763,] 0.0001477305 1.108638e-04 3.692095e-05
 [764,] 0.0001477819 1.215443e-04 4.077422e-05
 [765,] 0.0001525909 5.594913e-05 1.870499e-05
 [766,] 0.0001515400 1.159568e-04 4.014888e-05
 [767,] 0.0001512906 2.092777e-04 5.523566e-05
 [768,] 0.0001517430 1.160531e-04 4.055976e-05
 [769,] 0.0001485546 8.931629e-05 2.892538e-05
 [770,] 0.0001487107 7.602848e-05 2.368670e-05
 [771,] 0.0001533882 6.571245e-05 2.190549e-05
 [772,] 0.0001698198 5.602179e-05 2.835468e-05
 [773,] 0.0001456382 6.138100e-05 2.024462e-05
 [774,] 0.0001508914 7.878050e-05 2.813421e-05
 [775,] 0.0001541005 1.068303e-04 3.571282e-05
 [776,] 0.0001466214 6.246053e-05 2.030441e-05
 [777,] 0.0001460717 1.274172e-04 4.320115e-05
 [778,] 0.0001531330 6.382373e-05 1.979306e-05
 [779,] 0.0001537864 1.082814e-04 3.653049e-05
 [780,] 0.0001462637 6.644114e-05 2.115836e-05
 [781,] 0.0001530689 1.041822e-04 3.603608e-05
 [782,] 0.0001445191 7.092669e-05 2.300295e-05
 [783,] 0.0001539752 7.752322e-05 2.637908e-05
 [784,] 0.0001491924 1.674544e-04 5.933542e-05
 [785,] 0.0001458076 9.533883e-05 3.098084e-05
 [786,] 0.0001528338 7.382743e-05 2.456616e-05
 [787,] 0.0001450932 5.438735e-05 1.803974e-05
 [788,] 0.0001468917 5.614139e-05 1.829729e-05
 [789,] 0.0001450500 5.433747e-05 1.801278e-05
 [790,] 0.0001537597 1.075015e-04 3.593497e-05
 [791,] 0.0001529727 1.081759e-04 3.724283e-05
 [792,] 0.0001529907 1.071936e-04 3.686754e-05
 [793,] 0.0001465607 5.893683e-05 1.959361e-05
 [794,] 0.0001538009 1.073854e-04 3.566847e-05
 [795,] 0.0001453082 5.488662e-05 1.813808e-05
 [796,] 0.0001456581 6.630152e-05 2.184086e-05
 [797,] 0.0001529802 9.250277e-05 3.070241e-05
 [798,] 0.0001527964 1.259345e-04 4.156633e-05
 [799,] 0.0001582119 2.085420e-04 8.898395e-05
 [800,] 0.0001503394 2.079425e-04 6.804553e-05
 [801,] 0.0001506358 1.933756e-04 7.389443e-05
 [802,] 0.0001461810 1.087352e-04 3.750557e-05
 [803,] 0.0001468063 2.042196e-04 7.291265e-05
 [804,] 0.0001466120 8.317487e-05 2.882028e-05
 [805,] 0.0001462213 9.349176e-05 2.987312e-05
 [806,] 0.0001467037 7.435231e-05 2.565552e-05
 [807,] 0.0001457162 9.242193e-05 3.045211e-05
 [808,] 0.0001481387 9.990638e-05 3.592320e-05
 [809,] 0.0001527256 1.054658e-04 3.521426e-05
 [810,] 0.0001483210 1.333310e-04 4.807034e-05
 [811,] 0.0001488803 1.283970e-04 4.666839e-05
 [812,] 0.0001484620 1.107490e-04 3.969933e-05
 [813,] 0.0001485263 6.141010e-05 2.030370e-05
 [814,] 0.0001484707 6.137946e-05 2.037885e-05
 [815,] 0.0001493037 5.476878e-05 1.851686e-05
 [816,] 0.0001482408 8.561388e-05 3.017516e-05
 [817,] 0.0001532712 1.054128e-04 3.466365e-05
 [818,] 0.0001483721 6.136474e-05 2.035613e-05
 [819,] 0.0001503969 1.781909e-04 5.699330e-05
 [820,] 0.0001503835 1.421126e-04 4.586505e-05
 [821,] 0.0001495022 1.310299e-04 4.415551e-05
 [822,] 0.0001456103 8.686725e-05 2.845214e-05
 [823,] 0.0001504965 1.691658e-04 5.366076e-05
 [824,] 0.0001464546 9.042747e-05 2.878640e-05
 [825,] 0.0001456100 8.723025e-05 2.858714e-05
 [826,] 0.0001504104 1.892501e-04 6.020279e-05
 [827,] 0.0001532308 1.088175e-04 3.550274e-05
 [828,] 0.0001504016 1.838762e-04 5.857481e-05
 [829,] 0.0001504229 1.131920e-04 3.652370e-05
 [830,] 0.0001504469 9.002769e-05 3.267794e-05
 [831,] 0.0001503823 1.699180e-04 5.432447e-05
 [832,] 0.0001503357 1.581357e-04 5.086639e-05
 [833,] 0.0001503885 1.613766e-04 5.165071e-05
 [834,] 0.0001503727 1.686149e-04 5.396912e-05
 [835,] 0.0001503626 1.142062e-04 3.696416e-05
 [836,] 0.0001535276 1.067297e-04 3.545865e-05
 [837,] 0.0001482744 6.173361e-05 2.068948e-05
 [838,] 0.0001493107 1.316690e-04 4.823903e-05
 [839,] 0.0001504365 1.194896e-04 3.931813e-05
 [840,] 0.0001504193 1.831609e-04 5.827393e-05
 [841,] 0.0001489361 6.247476e-05 2.120298e-05
 [842,] 0.0001456370 8.857490e-05 2.912228e-05
 [843,] 0.0001534668 1.068494e-04 3.544398e-05
 [844,] 0.0001503862 1.797893e-04 5.738689e-05
 [845,] 0.0001534109 1.055683e-04 3.468278e-05
 [846,] 0.0001503019 1.791873e-04 5.769234e-05
 [847,] 0.0001502986 1.332727e-04 4.380332e-05
 [848,] 0.0001496641 1.272031e-04 4.328938e-05
 [849,] 0.0001504581 2.436362e-04 9.376611e-05
 [850,] 0.0001535661 1.081484e-04 3.559481e-05
 [851,] 0.0001496898 1.272151e-04 4.335126e-05
 [852,] 0.0001503615 1.811338e-04 5.790660e-05
 [853,] 0.0001527993 8.496334e-05 2.827653e-05
 [854,] 0.0001495865 1.238054e-04 4.194932e-05
 [855,] 0.0001503442 1.479564e-04 4.760612e-05
 [856,] 0.0001503741 1.788388e-04 5.713014e-05
 [857,] 0.0001504584 1.923183e-04 6.088478e-05
 [858,] 0.0001494087 1.894502e-04 6.300344e-05
 [859,] 0.0001522781 1.309034e-04 4.319686e-05
 [860,] 0.0001516354 8.179710e-05 2.965208e-05
 [861,] 0.0001487556 8.649741e-05 2.859417e-05
 [862,] 0.0001496019 1.391347e-04 4.466597e-05
 [863,] 0.0001446698 6.301008e-05 2.093721e-05
 [864,] 0.0001495593 1.981138e-04 6.321915e-05
 [865,] 0.0001494742 1.100929e-04 3.609067e-05
 [866,] 0.0001626895 5.698702e-05 1.921122e-05
 [867,] 0.0001495143 1.114787e-04 3.249661e-05
 [868,] 0.0001504007 1.672319e-04 6.151447e-05
 [869,] 0.0001494698 9.894232e-05 3.268656e-05
 [870,] 0.0001494890 9.708050e-05 3.226149e-05
 [871,] 0.0001494855 1.039460e-04 3.411582e-05
 [872,] 0.0001466502 8.606501e-05 2.811851e-05
 [873,] 0.0001553684 9.898513e-05 4.214206e-05
 [874,] 0.0001494824 9.892171e-05 3.250778e-05
 [875,] 0.0001494643 9.501303e-05 3.129576e-05
 [876,] 0.0001494621 9.621405e-05 3.171866e-05
 [877,] 0.0001718014 5.708941e-05 1.931274e-05
 [878,] 0.0001486999 8.426152e-05 2.799791e-05
 [879,] 0.0001494647 9.552787e-05 3.150015e-05
 [880,] 0.0001528694 8.306549e-05 2.735875e-05
 [881,] 0.0001529831 5.520505e-05 1.853058e-05
 [882,] 0.0001514410 7.402850e-05 2.593622e-05
 [883,] 0.0001479049 8.425686e-05 2.778534e-05
 [884,] 0.0001495786 7.541863e-05 2.593318e-05
 [885,] 0.0001557429 1.004780e-04 4.824479e-05
 [886,] 0.0001513373 5.915064e-04 2.014293e-04
 [887,] 0.0001564512 8.036921e-05 4.617874e-05
 [888,] 0.0001510726 2.325194e-04 8.822745e-05
 [889,] 0.0001504950 1.241666e-04 3.990549e-05
 [890,] 0.0001525852 7.443530e-05 2.233164e-05
 [891,] 0.0001527244 1.154257e-04 3.780897e-05
 [892,] 0.0001526626 8.338610e-05 2.763055e-05
 [893,] 0.0001505180 1.207246e-04 3.879351e-05
 [894,] 0.0001463872 3.471787e-04 1.005351e-04
 [895,] 0.0001496351 1.409033e-04 4.955893e-05
 [896,] 0.0001490863 1.151192e-04 3.960167e-05
 [897,] 0.0001472605 8.380873e-05 2.746271e-05
 [898,] 0.0001520678 1.494229e-04 5.633957e-05
 [899,] 0.0001893470 6.861671e-05 3.561530e-05
 [900,] 0.0001522722 7.338074e-05 2.665743e-05
 [901,] 0.0001514050 6.309456e-04 2.175197e-04
 [902,] 0.0001506239 1.121868e-04 3.606178e-05
 [903,] 0.0001513484 1.486657e-04 5.536544e-05
 [904,] 0.0001528593 1.669372e-04 5.372105e-05
 [905,] 0.0001493137 6.276544e-05 2.012431e-05
 [906,] 0.0001457127 6.000526e-05 2.016443e-05
 [907,] 0.0001515001 2.922969e-04 9.716478e-05
 [908,] 0.0001449077 6.649110e-05 2.201044e-05
 [909,] 0.0001546203 1.188568e-04 5.678437e-05
 [910,] 0.0001517715 1.364327e-04 3.872985e-05
 [911,] 0.0001479761 5.868911e-05 1.931043e-05
 [912,] 0.0001466509 8.478602e-05 2.844027e-05
 [913,] 0.0001519309 9.964410e-05 3.527909e-05
 [914,] 0.0001539935 8.483530e-05 2.969787e-05
 [915,] 0.0001512155 1.000514e-04 3.518683e-05
 [916,] 0.0001552252 1.078395e-04 4.484354e-05
 [917,] 0.0001553819 1.062075e-04 4.557677e-05
 [918,] 0.0001553352 9.871177e-05 4.286145e-05
 [919,] 0.0001540453 8.518923e-05 3.049968e-05
 [920,] 0.0001525984 8.927639e-05 2.638050e-05
 [921,] 0.0001548096 8.966083e-05 2.612838e-05
 [922,] 0.0001514831 2.251184e-04 7.679652e-05
 [923,] 0.0001543921 9.085061e-05 2.647941e-05
 [924,] 0.0001503232 8.344486e-05 2.574712e-05
 [925,] 0.0001465512 8.751954e-05 2.842798e-05
 [926,] 0.0001671983 6.882354e-05 2.166177e-05
 [927,] 0.0001676704 6.819299e-05 2.175475e-05
 [928,] 0.0001514650 2.894927e-04 9.890946e-05
 [929,] 0.0001515410 1.241700e-04 4.085350e-05
 [930,] 0.0001549373 9.717827e-05 3.692294e-05
 [931,] 0.0001533146 2.828277e-04 8.010933e-05
 [932,] 0.0001535622 1.903868e-04 7.755118e-05
 [933,] 0.0001516333 2.473464e-04 8.636957e-05
 [934,] 0.0001524259 3.124163e-04 8.937093e-05
 [935,] 0.0001530632 1.550905e-04 4.935865e-05
 [936,] 0.0001652329 5.619253e-05 1.948127e-05
 [937,] 0.0001509339 3.242105e-04 9.798897e-05
 [938,] 0.0001614628 5.595048e-05 1.912542e-05
 [939,] 0.0001508060 3.846380e-04 1.163841e-04
 [940,] 0.0001521450 1.199078e-04 4.420721e-05
 [941,] 0.0001450914 1.257880e-04 4.039190e-05
 [942,] 0.0001452047 1.220499e-04 3.890918e-05
 [943,] 0.0001465680 8.795373e-05 2.905326e-05
 [944,] 0.0001502624 1.680211e-04 5.508212e-05
 [945,] 0.0001452053 8.562024e-05 2.918707e-05
 [946,] 0.0001578957 1.046520e-04 4.143370e-05
 [947,] 0.0001448905 8.600352e-05 2.907387e-05
 [948,] 0.0001601575 5.897082e-05 1.870098e-05
 [949,] 0.0001534529 1.645095e-04 5.675619e-05
 [950,] 0.0001534522 1.805872e-04 6.238972e-05
 [951,] 0.0001535156 1.605069e-04 5.554180e-05
 [952,] 0.0001693719 1.507143e-04 7.014057e-05
 [953,] 0.0001591888 9.874853e-05 3.914428e-05
 [954,] 0.0001534656 1.621805e-04 5.597123e-05
 [955,] 0.0001535318 2.246527e-04 7.823119e-05
 [956,] 0.0001534733 1.096590e-04 3.441880e-05
 [957,] 0.0001501172 1.671404e-04 6.094385e-05
 [958,] 0.0001543819 6.450833e-05 1.995082e-05
 [959,] 0.0001472925 8.782698e-05 2.971065e-05
 [960,] 0.0001555265 1.297483e-04 6.472027e-05
 [961,] 0.0001659895 8.217814e-05 3.276114e-05
 [962,] 0.0001495178 1.644845e-04 5.412417e-05
 [963,] 0.0001514874 1.045136e-03 3.641393e-04
 [964,] 0.0001464312 8.724999e-05 2.859663e-05
 [965,] 0.0001524707 9.789754e-05 3.685602e-05
 [966,] 0.0001509696 1.060114e-04 3.790031e-05
 [967,] 0.0001623691 7.830098e-05 3.037211e-05
 [968,] 0.0001630646 1.314395e-04 7.772761e-05
 [969,] 0.0001502875 1.248793e-04 4.472097e-05
 [970,] 0.0001623891 6.372513e-05 2.088596e-05
 [971,] 0.0001469500 9.566512e-05 3.083569e-05
 [972,] 0.0001710328 7.962734e-05 3.205610e-05
 [973,] 0.0001534268 9.202650e-05 3.006819e-05
 [974,] 0.0001498823 1.378852e-04 4.945352e-05
 [975,] 0.0001511991 2.324313e-04 6.971838e-05
 [976,] 0.0001517982 1.351378e-04 4.699336e-05
 [977,] 0.0001503629 2.602397e-04 8.307837e-05
 [978,] 0.0001516339 1.290642e-04 4.443910e-05
 [979,] 0.0001515565 1.295499e-04 4.444681e-05
 [980,] 0.0001516484 1.264227e-04 4.353097e-05
 [981,] 0.0001543225 8.474815e-05 3.191388e-05
 [982,] 0.0001515295 1.374761e-04 4.716985e-05
 [983,] 0.0001516943 1.494976e-04 5.183446e-05
 [984,] 0.0001517070 1.489253e-04 5.165897e-05
 [985,] 0.0001448633 6.165304e-05 2.048715e-05
 [986,] 0.0001650492 7.032949e-05 2.683503e-05
 [987,] 0.0001597790 1.232687e-04 7.063321e-05
 [988,] 0.0001485547 9.673402e-05 3.496013e-05
 [989,] 0.0001529915 3.634455e-04 1.126410e-04
 [990,] 0.0001500879 1.875208e-04 6.280220e-05
 [991,] 0.0001499474 1.454201e-04 5.008197e-05
 [992,] 0.0001501835 4.956813e-03 1.403330e-03
 [993,] 0.0001503283 1.333080e-04 4.284616e-05
 [994,] 0.0001495762 8.337533e-05 2.747786e-05
 [995,] 0.0001448082 5.841551e-05 1.921217e-05
 [996,] 0.0001452337 8.490815e-05 2.775499e-05
 [997,] 0.0001495744 7.325463e-05 2.420799e-05
 [998,] 0.0001487054 7.414426e-05 2.326216e-05
 [999,] 0.0001544453 1.268278e-04 4.411615e-05
[1000,] 0.0001526385 7.193926e-05 2.430177e-05
[1001,] 0.0001515038 4.072469e-04 1.434587e-04
[1002,] 0.0001486023 6.028321e-05 1.938321e-05
[1003,] 0.0001536515 2.547417e-03 7.493925e-04
[1004,] 0.0001511672 1.163244e-04 4.056212e-05
[1005,] 0.0001501252 4.404269e-04 1.461438e-04
[1006,] 0.0001509120 1.887788e-04 6.845281e-05
[1007,] 0.0001504410 2.572927e-04 7.851936e-05
[1008,] 0.0001447427 5.640495e-05 1.866045e-05
[1009,] 0.0001451080 7.140330e-05 2.423129e-05
[1010,] 0.0001442048 5.536671e-05 1.830785e-05
[1011,] 0.0001491612 1.098958e-04 3.440180e-05
[1012,] 0.0001459898 6.143143e-05 2.006671e-05
[1013,] 0.0001478632 1.023679e-04 3.355399e-05
[1014,] 0.0001531301 6.126023e-05 2.057634e-05
[1015,] 0.0001448153 8.121721e-05 2.702369e-05
[1016,] 0.0001520782 1.479965e-04 5.196620e-05
[1017,] 0.0001458464 9.796767e-05 3.074361e-05
[1018,] 0.0001527220 1.148426e-04 3.825745e-05
[1019,] 0.0001544308 5.742694e-05 1.949337e-05
[1020,] 0.0001526186 1.308178e-04 4.203929e-05
[1021,] 0.0001531268 7.376653e-05 2.366302e-05
[1022,] 0.0001456354 8.621921e-05 2.742200e-05
[1023,] 0.0001477408 1.189869e-04 4.150347e-05
[1024,] 0.0001470738 9.566225e-05 2.948354e-05
[1025,] 0.0001470021 1.011316e-04 3.103434e-05
[1026,] 0.0001469401 1.561823e-04 4.609570e-05
[1027,] 0.0001583106 8.013913e-05 3.313586e-05
[1028,] 0.0001470899 1.449140e-04 4.290964e-05
[1029,] 0.0001448865 6.925314e-05 2.241967e-05
[1030,] 0.0001536364 1.063806e-04 3.583773e-05
[1031,] 0.0001465579 1.364359e-04 4.113536e-05
[1032,] 0.0001528721 1.315333e-04 4.382965e-05
[1033,] 0.0001471383 8.845985e-05 3.017796e-05
[1034,] 0.0001518068 1.039391e-04 3.393472e-05
[1035,] 0.0001546118 7.597387e-05 2.648856e-05
[1036,] 0.0001518839 1.025484e-04 3.367936e-05
[1037,] 0.0001524603 1.315370e-04 4.368668e-05
[1038,] 0.0001534084 1.392926e-04 4.546128e-05
[1039,] 0.0001590860 7.331975e-05 3.344273e-05
[1040,] 0.0001532004 7.858770e-05 2.773816e-05
[1041,] 0.0001540236 5.778615e-05 1.969970e-05
[1042,] 0.0001515175 1.011978e-04 3.375837e-05
[1043,] 0.0001547343 1.431286e-04 4.111605e-05
[1044,] 0.0001937620 6.617972e-05 7.004806e-05
[1045,] 0.0001478416 7.587919e-05 2.421113e-05
[1046,] 0.0001468574 8.402076e-05 2.723706e-05
[1047,] 0.0001520089 1.425522e-04 4.265148e-05
[1048,] 0.0001499872 7.411871e-05 2.315680e-05
[1049,] 0.0001531393 1.474021e-04 4.312370e-05
[1050,] 0.0001543492 8.289619e-05 2.602716e-05
[1051,] 0.0001574071 1.046393e-04 2.926475e-05
[1052,] 0.0001540181 1.111686e-04 3.577119e-05
[1053,] 0.0001530229 1.889683e-04 5.292465e-05
[1054,] 0.0001445692 3.677548e-04 1.185187e-04
[1055,] 0.0001445534 4.919718e-04 1.592288e-04
[1056,] 0.0001452404 1.620560e-04 5.562523e-05
[1057,] 0.0001454360 1.543014e-04 5.287293e-05
[1058,] 0.0001474785 5.774217e-05 1.922033e-05
[1059,] 0.0001471896 5.712179e-05 1.895609e-05
[1060,] 0.0001543267 8.929649e-05 3.084697e-05
[1061,] 0.0001508395 9.681770e-04 3.352422e-04
[1062,] 0.0001479516 7.975792e-05 2.576361e-05
[1063,] 0.0001540413 9.449471e-05 3.133557e-05
[1064,] 0.0001449885 6.696927e-05 2.231145e-05
[1065,] 0.0001512093 8.898764e-04 3.325809e-04
[1066,] 0.0006192569 8.103992e-05 1.485339e-04
[1067,] 0.0001452099 7.558128e-05 2.450927e-05
[1068,] 0.0001506475 9.686194e-04 3.441314e-04
[1069,] 0.0001537444 2.021695e-04 8.133871e-05
[1070,] 0.0001443382 5.843342e-04 1.895002e-04
[1071,] 0.0001590966 3.140811e-03 1.752961e-03
[1072,] 0.0001506495 1.520764e-03 5.386337e-04
[1073,] 0.0001470258 6.488491e-05 2.176162e-05
[1074,] 0.0001449226 8.763538e-05 2.820683e-05
[1075,] 0.0001598117 1.693344e-03 9.260287e-04
[1076,] 0.0001489572 5.714399e-04 1.823666e-04
[1077,] 0.0001504442 1.531531e-03 5.249916e-04
[1078,] 0.0001532590 6.235118e-05 2.273664e-05
[1079,] 0.0001443028 4.914972e-04 1.523767e-04
[1080,] 0.0001761897 1.218448e-04 9.570569e-05
[1081,] 0.0001489705 2.147164e-04 7.175502e-05
[1082,] 0.0001450391 8.344367e-05 2.688929e-05
[1083,] 0.0001452642 7.276026e-05 2.371146e-05
[1084,] 0.0001594675 1.107948e-03 5.807004e-04
[1085,] 0.0001507259 1.544176e-03 5.513150e-04
[1086,] 0.0001598453 7.313152e-04 3.649675e-04
[1087,] 0.0001602763 1.002610e-03 5.336759e-04
[1088,] 0.0001558095 6.415732e-05 2.655736e-05
[1089,] 0.0001446610 7.171621e-05 2.351599e-05
[1090,] 0.0001597121 1.121139e-03 5.923839e-04
[1091,] 0.0001504689 2.138380e-03 7.336406e-04
[1092,] 0.0001452923 7.210197e-05 2.353351e-05
[1093,] 0.0001669899 1.628917e-04 1.154241e-04
[1094,] 0.0001449437 5.563510e-05 1.835476e-05
[1095,] 0.0001578054 1.141888e-03 5.684785e-04
[1096,] 0.0001447360 5.682102e-05 1.882977e-05
[1097,] 0.0001515607 8.896652e-04 3.377065e-04
[1098,] 0.0001474173 7.207465e-05 2.337424e-05
[1099,] 0.0001457970 1.472757e-04 4.449611e-05
[1100,] 0.0001507015 2.335673e-04 7.832745e-05
[1101,] 0.0001507124 2.436016e-04 8.188910e-05
[1102,] 0.0001552249 4.407630e-04 1.890664e-04
[1103,] 0.0001526434 7.963216e-05 4.974087e-05
[1104,] 0.0001524381 7.778905e-05 4.716113e-05
[1105,] 0.0001518640 7.816782e-05 4.473459e-05
[1106,] 0.0004677178 1.366786e-04 2.368740e-04
[1107,] 0.0001518212 7.332827e-05 3.995258e-05
[1108,] 0.0001562620 6.268105e-05 2.202700e-05
[1109,] 0.0003997992 7.566192e-05 4.747660e-05
[1110,] 0.0004685651 1.735863e-04 2.881031e-04
[1111,] 0.0001508017 2.362346e-04 8.024619e-05
[1112,] 0.0001446541 1.385945e-04 4.675527e-05
[1113,] 0.0004569999 1.658155e-04 2.671992e-04
[1114,] 0.0001606853 8.357084e-04 4.321095e-04
[1115,] 0.0001516987 1.383534e-03 5.174859e-04
[1116,] 0.0001581299 5.414235e-04 2.546084e-04
[1117,] 0.0001475356 2.349358e-04 7.741213e-05
[1118,] 0.0001504808 2.176478e-04 7.090458e-05
[1119,] 0.0001531373 9.321151e-05 6.470891e-05
[1120,] 0.0005531887 4.427351e-04 1.033503e-03
[1121,] 0.0014199674 9.048996e-05 1.378908e-04
[1122,] 0.0001466632 6.593989e-05 2.196152e-05
[1123,] 0.0001482852 7.431560e-05 2.392863e-05
[1124,] 0.0001502160 8.828408e-05 3.057993e-05
[1125,] 0.0001520764 6.405078e-05 2.216901e-05
[1126,] 0.0001535562 9.513564e-05 3.201042e-05
[1127,] 0.0002590239 6.977867e-05 8.242069e-05
[1128,] 0.0001494880 5.382770e-05 1.793507e-05
[1129,] 0.0004713114 1.566981e-04 2.315349e-04
[1130,] 0.0001508437 6.104399e-05 2.130045e-05
[1131,] 0.0001506975 6.784788e-05 2.414718e-05
[1132,] 0.0003181576 1.073159e-04 1.624839e-04
[1133,] 0.0001503744 5.900615e-04 1.918582e-04
[1134,] 0.0003203115 1.071980e-04 1.635239e-04
[1135,] 0.0003877898 1.134068e-04 2.094217e-04
[1136,] 0.0001523676 7.794805e-05 2.419400e-05
[1137,] 0.0001581069 2.897324e-04 1.297332e-04
[1138,] 0.0003808075 1.703705e-04 2.206741e-04
[1139,] 0.0001546891 1.177851e-04 3.885017e-05
[1140,] 0.0001507674 6.635410e-04 2.312525e-04
[1141,] 0.0002836717 1.270371e-04 2.108102e-04
[1142,] 0.0001521838 1.169904e-04 3.953858e-05
[1143,] 0.0003653656 9.773866e-05 1.718204e-04
[1144,] 0.0004065130 1.362961e-04 1.379607e-04
[1145,] 0.0001470378 1.279149e-02 3.569868e-03
[1146,] 0.0002006971 1.147454e-04 1.032368e-04
[1147,] 0.0002273599 6.506482e-05 6.173812e-05
[1148,] 0.0002359041 6.518060e-05 6.504520e-05
[1149,] 0.0001489174 3.313045e-04 1.022082e-04
[1150,] 0.0001488180 2.645937e-04 8.478111e-05
[1151,] 0.0001480112 2.550262e-04 8.434960e-05
[1152,] 0.0004510135 6.559467e-05 9.494084e-05
[1153,] 0.0001483018 4.276797e-04 1.456491e-04
[1154,] 0.0002392197 7.255924e-05 7.761126e-05
[1155,] 0.0003914552 1.321764e-03 1.227213e-03
[1156,] 0.0004098135 1.475638e-03 1.362039e-03
[1157,] 0.0003094201 5.929034e-05 9.051000e-05
[1158,] 0.0003547407 5.947578e-05 1.038886e-04
[1159,] 0.0001487713 6.481703e-05 2.207886e-05
[1160,] 0.0001483972 8.044582e-05 2.794405e-05
[1161,] 0.0121511541 6.623664e-05 2.974194e-03
[1162,] 0.0006789159 4.239267e-03 4.067591e-03
[1163,] 0.0030971045 9.903406e-05 1.001775e-03
[1164,] 0.0003244248 1.017485e-04 1.033111e-04
[1165,] 0.0007130198 5.805911e-05 1.745230e-04
[1166,] 0.0002345513 1.141093e-04 4.290107e-05
[1167,] 0.0006020203 6.909538e-05 2.380109e-04
[1168,] 0.0001489334 1.343045e-03 4.520959e-04
[1169,] 0.0001488985 1.410375e-03 4.719177e-04
[1170,] 0.0003486374 1.164561e-04 4.471490e-05
[1171,] 0.0002486556 6.574841e-04 4.808919e-04
[1172,] 0.0092187541 8.020537e-05 9.622200e-04
[1173,] 0.0001532864 1.822779e-04 6.633564e-05
[1174,] 0.0005470102 7.235489e-05 2.280651e-04
[1175,] 0.0004643077 6.118427e-05 1.368855e-04
[1176,] 0.0001525267 1.261305e-04 4.240918e-05
[1177,] 0.0001566824 9.574115e-04 4.335266e-04
[1178,] 0.0065312670 1.533703e-04 7.487979e-03
[1179,] 0.0091792894 8.795855e-05 3.806105e-03
[1180,] 0.0076878474 1.240949e-04 7.031418e-03
[1181,] 0.0005583263 4.566101e-04 1.091798e-03
[1182,] 0.0003442230 9.607789e-05 1.955913e-04
[1183,] 0.0024231787 1.235176e-04 1.046168e-03
[1184,] 0.0005119889 1.335265e-04 1.461491e-04
[1185,] 0.0083361121 8.166844e-05 3.080004e-03
[1186,] 0.0001484192 1.029081e-04 3.412123e-05
[1187,] 0.0019818649 8.735640e-05 3.543121e-04
[1188,] 0.0019443630 2.583815e-04 3.094991e-03
[1189,] 0.0001479631 1.262499e-04 4.158962e-05
[1190,] 0.0005408662 1.902681e-04 9.732459e-05
[1191,] 0.0008859044 1.060880e-04 2.825007e-04
[1192,] 0.0029245644 6.308664e-05 3.301693e-04
[1193,] 0.0001502682 9.016083e-05 3.156011e-05
[1194,] 0.0001512282 8.989850e-05 3.077289e-05
[1195,] 0.0001501497 9.133968e-05 3.118748e-05
[1196,] 0.0001513387 8.780545e-05 3.014324e-05
[1197,] 0.0016995333 1.241536e-04 8.605549e-04
[1198,] 0.0023813088 1.022781e-04 1.212279e-03
[1199,] 0.0025176933 1.117054e-04 1.419658e-03
[1200,] 0.0021478677 1.051979e-04 1.111556e-03
[1201,] 0.0001540799 1.163389e-04 4.329756e-05
[1202,] 0.0001487256 1.056090e-04 3.388303e-05
[1203,] 0.0001504780 7.728464e-05 2.698227e-05
[1204,] 0.0013811571 1.367631e-04 7.795474e-04
[1205,] 0.0001488235 8.520368e-05 2.831897e-05
[1206,] 0.0090206410 1.189797e-04 7.720848e-03
[1207,] 0.0001538704 1.041690e-04 3.797072e-05
[1208,] 0.0012346142 2.271186e-04 1.685187e-03
[1209,] 0.0001547513 8.186299e-05 2.905320e-05
[1210,] 0.0001483262 1.068022e-04 3.514923e-05
[1211,] 0.0001511432 8.497770e-05 2.850399e-05
[1212,] 0.0023611698 1.187246e-04 1.173540e-03
[1213,] 0.0001517343 8.556991e-05 2.924172e-05
[1214,] 0.0001520576 8.721927e-05 3.019273e-05
[1215,] 0.0001487100 7.799094e-05 2.540455e-05
[1216,] 0.0009811057 5.622359e-05 2.537202e-04
[1217,] 0.0001519871 8.581680e-05 2.939097e-05
[1218,] 0.0001523490 9.261334e-05 3.226300e-05
[1219,] 0.0001530099 9.822774e-05 3.485127e-05
[1220,] 0.0001532820 1.390951e-04 5.225553e-05
[1221,] 0.0021574289 1.043117e-04 1.120659e-03
[1222,] 0.0001511491 9.933214e-05 3.466867e-05
[1223,] 0.0001517373 6.815159e-05 2.289223e-05
[1224,] 0.0018248371 1.064773e-04 9.563455e-04
[1225,] 0.0019548530 1.078269e-04 1.038965e-03
[1226,] 0.0001490334 8.043750e-05 2.661835e-05
[1227,] 0.0001515393 8.578310e-05 2.899902e-05
[1228,] 0.0001517912 8.521398e-05 2.878248e-05
[1229,] 0.0001540086 1.071655e-04 3.934860e-05
[1230,] 0.0001534072 3.405043e-04 1.360964e-04
[1231,] 0.0001536411 1.139604e-04 4.206691e-05
[1232,] 0.0001500921 6.879298e-05 2.362133e-05
[1233,] 0.0143162528 9.572898e-05 9.636636e-03
[1234,] 0.0016725656 1.057847e-04 8.631858e-04
[1235,] 0.0001495613 1.004975e-04 3.485286e-05
[1236,] 0.0008992490 8.731574e-05 2.347271e-04
[1237,] 0.0001529439 1.011337e-04 3.612422e-05
[1238,] 0.0001516661 9.236548e-05 3.194445e-05
[1239,] 0.0001486012 7.444531e-05 2.429720e-05
[1240,] 0.0001516809 1.371948e-04 4.999052e-05
[1241,] 0.0001492617 7.386614e-05 2.516154e-05
[1242,] 0.0157197384 7.185853e-05 6.704685e-03
[1243,] 0.0001478592 6.815347e-05 2.276075e-05
[1244,] 0.0001488549 7.410851e-05 2.506572e-05
[1245,] 0.0001531648 1.499453e-04 5.662695e-05
[1246,] 0.0001488615 9.461861e-05 3.216024e-05
[1247,] 0.0012552832 1.115882e-04 6.862536e-04
[1248,] 0.0021670897 1.080171e-04 1.545254e-03
[1249,] 0.0001516822 8.578249e-05 2.903356e-05
[1250,] 0.0220686878 8.657159e-05 1.285341e-02
[1251,] 0.0001584405 6.503029e-04 3.166693e-04
[1252,] 0.0186377199 9.253448e-05 1.204235e-02
[1253,] 0.0181117633 9.222307e-05 1.162920e-02
[1254,] 0.0001546804 1.388172e-04 4.440874e-05
[1255,] 0.0010387168 8.168991e-05 5.809935e-04
[1256,] 0.0012675340 1.086747e-04 6.706982e-04
[1257,] 0.0013678503 8.701189e-05 8.298651e-04
[1258,] 0.0001490411 7.219125e-05 2.450248e-05
[1259,] 0.0011676034 8.901720e-05 6.632631e-04
[1260,] 0.0188189165 6.609406e-05 4.409122e-03
[1261,] 0.0011375687 6.935088e-05 3.651605e-04
[1262,] 0.0208431253 9.901285e-05 1.472695e-02
[1263,] 0.0012695446 6.744815e-05 3.746830e-04
[1264,] 0.0272410706 8.359439e-05 1.466761e-02
[1265,] 0.0022385796 1.017385e-04 1.490474e-03
[1266,] 0.0001519791 9.277841e-05 3.219728e-05
[1267,] 0.0001516359 9.414117e-05 3.267885e-05
[1268,] 0.0001487499 9.843991e-05 3.334121e-05
[1269,] 0.0001489053 1.069484e-04 3.651864e-05
[1270,] 0.0001592848 5.535161e-04 2.650207e-04
[1271,] 0.0001592165 5.717987e-04 2.740085e-04
[1272,] 0.0001521671 8.655058e-05 2.942909e-05
[1273,] 0.0015368758 1.245081e-04 9.405885e-04
[1274,] 0.0149812733 7.830407e-05 7.515742e-03
[1275,] 0.0047017936 1.182658e-04 2.241419e-03
[1276,] 0.0001486170 7.867580e-05 2.634064e-05
[1277,] 0.0001486057 7.508985e-05 2.518970e-05
[1278,] 0.0012653064 1.136524e-04 7.034692e-04
[1279,] 0.0001560781 2.466452e-04 1.030038e-04
[1280,] 0.0001497458 5.475425e-05 1.804239e-05
[1281,] 0.0001493889 7.219737e-05 2.323848e-05
[1282,] 0.0001495051 7.585713e-05 2.484038e-05
[1283,] 0.0165580384 1.446002e-04 1.754230e-02
[1284,] 0.0001489942 6.871583e-05 2.312737e-05
[1285,] 0.0001490787 7.765494e-05 2.634661e-05
[1286,] 0.0001493790 5.695149e-05 1.857162e-05
[1287,] 0.0001528844 1.300323e-04 4.479704e-05
[1288,] 0.0090093681 1.130981e-04 4.004262e-03
[1289,] 0.0008143180 1.428504e-04 5.451624e-04
[1290,] 0.0001454262 9.802612e-05 3.166431e-05
[1291,] 0.0001459047 7.921896e-05 2.709418e-05
[1292,] 0.0001453271 8.171425e-05 2.676542e-05
[1293,] 0.0001593341 1.407068e-04 9.543256e-05
[1294,] 0.0001544986 1.358384e-04 4.432252e-05
[1295,] 0.0061639695 1.152871e-04 3.114018e-03
[1296,] 0.0001491491 1.015352e-04 3.653163e-05
[1297,] 0.0001487901 6.237506e-05 2.021619e-05
[1298,] 0.0001492592 9.850184e-05 3.369873e-05
[1299,] 0.0008830957 1.308475e-04 5.512018e-04
[1300,] 0.0001496233 1.190442e-04 4.076499e-05
[1301,] 0.0001498076 1.026662e-04 3.478977e-05
[1302,] 0.0001485433 7.801179e-05 2.612974e-05
[1303,] 0.0057164540 1.256768e-04 3.131573e-03
[1304,] 0.0001457100 5.819465e-05 1.904939e-05
[1305,] 0.0001490400 7.875451e-05 2.684114e-05
[1306,] 0.0001600240 1.085003e-03 5.635116e-04
[1307,] 0.0001526338 3.438301e-04 1.453820e-04
[1308,] 0.0001443664 7.855179e-05 2.593070e-05
[1309,] 0.0010360783 1.916757e-04 8.803986e-04
[1310,] 0.0002040759 1.338637e-04 5.418241e-05
[1311,] 0.0001489618 5.632198e-05 1.900845e-05
[1312,] 0.0002879354 1.231769e-04 8.389327e-05
[1313,] 0.0001501239 1.001201e-04 3.419191e-05
[1314,] 0.0001486403 6.204691e-05 2.071925e-05
[1315,] 0.0001561169 2.488100e-04 1.043856e-04
[1316,] 0.0148314122 9.261177e-05 4.720390e-03
[1317,] 0.0147029533 1.209067e-04 7.960407e-03
[1318,] 0.0001491775 6.469519e-05 2.179826e-05
[1319,] 0.0010285121 1.273333e-04 6.398659e-04
[1320,] 0.0001484385 5.552808e-05 1.840415e-05
[1321,] 0.0001458376 7.444005e-05 2.412674e-05
[1322,] 0.0001587634 6.588797e-05 2.093102e-05
[1323,] 0.0001527204 1.734794e-04 6.460368e-05
[1324,] 0.0002461680 7.355725e-05 4.752010e-05
[1325,] 0.0001642030 1.019014e-04 3.769011e-05
[1326,] 0.0003047743 9.428490e-05 1.276570e-04
[1327,] 0.0001540749 1.491197e-04 5.305271e-05
[1328,] 0.0001586123 1.489644e-04 7.864572e-05
[1329,] 0.0001548580 4.451193e-02 2.170202e-02
[1330,] 0.0001529488 1.350743e-04 4.522438e-05
[1331,] 0.0001551195 2.041334e-04 9.877980e-05
[1332,] 0.0001533000 2.906099e-04 7.308957e-05
[1333,] 0.0001485904 6.174340e-04 1.751612e-04
[1334,] 0.0001503788 6.219717e-05 2.031119e-05
[1335,] 0.0001505684 1.306480e-04 4.275304e-05
[1336,] 0.0001483244 3.025235e-03 6.923534e-04
[1337,] 0.0001793382 1.660494e-04 1.154216e-04
[1338,] 0.0001515053 1.198382e-04 4.381292e-05
[1339,] 0.0001483716 6.325600e-04 1.825074e-04
[1340,] 0.0001535346 9.256236e-05 3.292588e-05
[1341,] 0.0001922687 1.148517e-04 5.402158e-05
[1342,] 0.0001474927 5.740771e-05 1.917937e-05
[1343,] 0.0001488038 7.115496e-05 2.292988e-05
[1344,] 0.0001519990 1.574623e-03 6.258809e-04
[1345,] 0.0001490769 5.682872e-05 1.856605e-05
[1346,] 0.0001494572 1.010591e-04 3.377897e-05
[1347,] 0.0001442357 3.119334e-04 9.784451e-05
[1348,] 0.0001550388 1.327454e-04 4.679091e-05
[1349,] 0.0001449045 7.680594e-05 2.465817e-05
[1350,] 0.0001485526 8.404365e-05 2.573318e-05
[1351,] 0.0001479475 5.229044e-04 1.613342e-04
[1352,] 0.0001678150 1.152995e-04 5.132671e-05
[1353,] 0.0001495152 1.242228e-04 4.107725e-05
[1354,] 0.0001526568 1.090899e-04 3.989925e-05
[1355,] 0.0001618375 1.469022e-03 8.125556e-04
[1356,] 0.0001449936 1.220187e-04 3.894125e-05
[1357,] 0.0001520975 1.679854e-04 5.535546e-05
[1358,] 0.0001525996 3.319888e-04 1.322260e-04
[1359,] 0.0001514689 1.275313e-04 4.128483e-05
[1360,] 0.0001523564 6.994556e-05 2.506963e-05
[1361,] 0.0001472664 1.304094e-04 3.956176e-05
[1362,] 0.0001514236 8.869853e-05 3.037403e-05
[1363,] 0.0001514667 1.378121e-04 4.844133e-05
[1364,] 0.0001455094 6.501249e-05 2.156774e-05
[1365,] 0.0001515675 1.284498e-04 4.505867e-05
[1366,] 0.0001622112 8.465025e-05 3.217457e-05
[1367,] 0.0001524099 1.097516e-04 3.914641e-05
[1368,] 0.0001599506 1.381477e-04 5.054321e-05
[1369,] 0.0001488754 1.196630e-04 3.562946e-05
[1370,] 0.0001517705 8.387497e-05 2.894791e-05
[1371,] 0.0001896721 1.566182e-04 9.938620e-05
[1372,] 0.0001757473 1.934274e-04 1.306924e-04
[1373,] 0.0001490155 1.182618e-04 3.522502e-05
[1374,] 0.0001485281 5.730897e-05 1.939874e-05
[1375,] 0.0001491528 1.191206e-04 3.535656e-05
[1376,] 0.0002064307 1.460436e-04 1.022408e-04
[1377,] 0.0002194415 6.604718e-05 4.337598e-05
[1378,] 0.0001457948 6.970473e-05 2.254712e-05
[1379,] 0.0001511959 2.594800e-04 9.209910e-05
[1380,] 0.0001643569 6.930179e-05 4.472786e-05
[1381,] 0.0001489647 5.548091e-05 1.853651e-05
[1382,] 0.0001476500 8.550424e-05 2.904003e-05
[1383,] 0.0001456731 5.739705e-05 1.879089e-05
[1384,] 0.0001473506 6.933299e-05 2.300416e-05
[1385,] 0.0001520735 1.052650e-04 3.449834e-05
[1386,] 0.0001472553 1.113714e-04 3.515474e-05
[1387,] 0.0001448406 6.418755e-05 2.120217e-05
[1388,] 0.0001495519 6.791669e-05 2.238943e-05
[1389,] 0.0001479917 6.015041e-05 2.028690e-05
[1390,] 0.0001497892 9.665139e-05 3.110417e-05
[1391,] 0.0001519395 1.944989e-04 6.936991e-05
[1392,] 0.0001459916 7.102930e-05 2.281417e-05
[1393,] 0.0001454838 5.812159e-05 1.910933e-05
[1394,] 0.0001490498 1.434309e-04 4.231839e-05
[1395,] 0.0001544759 1.471818e-04 3.974560e-05
[1396,] 0.0001447699 3.302542e-04 1.051887e-04
[1397,] 0.0001481836 1.046814e-03 2.669598e-04
[1398,] 0.0001496011 9.061270e-05 2.950379e-05
[1399,] 0.0001521508 1.305900e-04 4.301965e-05
[1400,] 0.0001492565 9.574808e-05 3.124393e-05
[1401,] 0.0001599634 5.625572e-05 1.980754e-05
[1402,] 0.0001605270 5.495176e-05 1.793131e-05
[1403,] 0.0001561925 6.098163e-05 1.920621e-05
[1404,] 0.0001554167 6.151622e-05 1.933105e-05
[1405,] 0.0001527349 1.455404e-04 5.219178e-05
[1406,] 0.0001549757 5.551878e-05 1.826282e-05
[1407,] 0.0001493459 9.329350e-05 3.045328e-05
[1408,] 0.0004305708 1.414396e-04 2.700482e-04
[1409,] 0.0001543294 8.101848e-05 3.036418e-05
[1410,] 0.0001530265 9.950670e-05 3.380533e-05
[1411,] 0.0001557103 5.530737e-05 1.833728e-05
[1412,] 0.0001529930 9.174227e-05 3.096888e-05
[1413,] 0.0001565377 5.574983e-05 1.825664e-05
[1414,] 0.0001577071 5.533270e-05 1.832767e-05
[1415,] 0.0001576384 5.531019e-05 1.833519e-05
[1416,] 0.0001491067 9.574937e-05 3.128144e-05
[1417,] 0.0001569745 5.521731e-05 1.853268e-05
[1418,] 0.0001568342 5.521702e-05 1.838977e-05
[1419,] 0.0001646115 1.688904e-04 4.342363e-05
[1420,] 0.0001529475 9.311252e-05 3.143166e-05
[1421,] 0.0001631417 1.698367e-04 4.165530e-05
[1422,] 0.0001532089 1.687857e-04 5.758243e-05
[1423,] 0.0001543208 7.452737e-05 2.481841e-05
[1424,] 0.0001559324 1.294521e-04 4.393148e-05
[1425,] 0.0001492605 9.687336e-05 3.143469e-05
[1426,] 0.0001635161 1.842743e-04 4.446848e-05
[1427,] 0.0001529091 1.034555e-04 3.506258e-05
[1428,] 0.0001635202 2.004915e-04 4.770233e-05
[1429,] 0.0001650366 1.615568e-04 4.121028e-05
[1430,] 0.0001530566 1.131122e-04 3.847746e-05
[1431,] 0.0001511924 1.808025e-04 6.235206e-05
[1432,] 0.0001532416 1.498780e-04 5.111897e-05
[1433,] 0.0001491524 1.056902e-04 3.425413e-05
[1434,] 0.0001533195 1.319939e-04 4.608870e-05
[1435,] 0.0001528566 9.517754e-05 3.204575e-05
[1436,] 0.0001529677 9.254740e-05 3.122100e-05
[1437,] 0.0001528499 9.188962e-05 3.088250e-05
[1438,] 0.0001528329 9.293258e-05 3.123479e-05
[1439,] 0.0001528882 9.374114e-05 3.158678e-05
[1440,] 0.0001529349 9.166265e-05 3.088543e-05
[1441,] 0.0001528706 9.209539e-05 3.106394e-05
[1442,] 0.0001533297 1.310056e-04 4.574570e-05
[1443,] 0.0001528964 9.148598e-05 3.080234e-05
[1444,] 0.0001490675 1.030725e-04 3.364835e-05
[1445,] 0.0001483908 9.239714e-05 3.070543e-05
[1446,] 0.0001487112 1.820244e-04 6.180185e-05
[1447,] 0.0002849060 1.118483e-04 1.556603e-04
[1448,] 0.0001527790 5.571328e-05 1.911596e-05
[1449,] 0.0001491435 1.239097e-04 4.005772e-05
[1450,] 0.0001529810 9.162198e-05 3.089281e-05
[1451,] 0.0001525821 1.495381e-04 4.724624e-05
[1452,] 0.0001555158 1.343774e-04 4.140797e-05
[1453,] 0.0001528983 9.335109e-05 3.144454e-05
[1454,] 0.0001529697 9.237026e-05 3.115177e-05
[1455,] 0.0001532269 1.079946e-03 4.374630e-04
[1456,] 0.0001491806 7.733532e-05 2.556941e-05
[1457,] 0.0001528592 1.078620e-04 3.661506e-05
[1458,] 0.0001584468 5.808911e-05 2.068121e-05
[1459,] 0.0001527328 1.805216e-04 5.580256e-05
[1460,] 0.0001529138 1.020370e-04 3.462977e-05
[1461,] 0.0001492422 7.080138e-05 2.346017e-05
[1462,] 0.0001528682 1.696334e-04 5.261600e-05
[1463,] 0.0001522925 1.002646e-04 3.339338e-05
[1464,] 0.0001492463 6.803961e-05 2.254484e-05
[1465,] 0.0001528206 1.696334e-04 5.269605e-05
[1466,] 0.0001852636 9.097732e-05 8.373500e-05
[1467,] 0.0001493110 7.649989e-05 2.521390e-05
[1468,] 0.0001547953 6.259347e-05 2.114033e-05
[1469,] 0.0001528290 9.816304e-05 3.314562e-05
[1470,] 0.0001611898 6.711698e-05 2.031267e-05
[1471,] 0.0001492711 6.896972e-05 2.288649e-05
[1472,] 0.0001491620 2.028976e-04 5.573780e-05
[1473,] 0.0001550203 1.316671e-04 4.063549e-05
[1474,] 0.0001491772 8.688260e-05 2.891660e-05
[1475,] 0.0001813249 1.221704e-04 1.056110e-04
[1476,] 0.0001528768 1.010832e-04 3.425380e-05
[1477,] 0.0001526025 1.531134e-04 4.861165e-05
[1478,] 0.0001525911 1.589007e-04 5.018181e-05
[1479,] 0.0001706453 9.247393e-05 3.757896e-05
[1480,] 0.0001586878 1.728772e-04 4.364767e-05
[1481,] 0.0001578969 1.886360e-04 4.731466e-05
[1482,] 0.0001576274 7.652307e-05 2.870275e-05
[1483,] 0.0001571354 7.515622e-05 2.800465e-05
[1484,] 0.0001540617 6.569595e-05 2.358180e-05
[1485,] 0.0001596308 8.694209e-05 3.384286e-05
[1486,] 0.0001495785 2.214512e-04 7.183081e-05
[1487,] 0.0001527973 8.427819e-05 2.812865e-05
[1488,] 0.0001566729 6.456098e-05 2.295563e-05
[1489,] 0.0001525186 1.168888e-04 3.965598e-05
[1490,] 0.0001717475 8.350759e-05 3.267179e-05
[1491,] 0.0001518859 1.142703e-04 3.808111e-05
[1492,] 0.0001543462 7.829261e-05 2.880939e-05
[1493,] 0.0001610528 2.205521e-04 5.276396e-05
[1494,] 0.0001519144 1.218686e-04 4.169039e-05
[1495,] 0.0001569359 2.239813e-04 5.533752e-05
[1496,] 0.0001565528 6.461122e-05 1.972615e-05
[1497,] 0.0001574547 2.036549e-04 5.072695e-05
[1498,] 0.0001574400 5.973710e-05 1.866559e-05
[1499,] 0.0001528015 1.276925e-04 3.961638e-05
[1500,] 0.0001498932 5.442927e-05 1.823968e-05
[1501,] 0.0001476955 8.918509e-05 2.835557e-05
[1502,] 0.0001493420 1.259687e-04 4.010619e-05
[1503,] 0.0001466066 5.580924e-05 1.862325e-05
[1504,] 0.0001526930 8.408237e-05 2.809604e-05
[1505,] 0.0001508843 8.216606e-05 2.730603e-05
[1506,] 0.0001471543 5.914832e-05 1.959089e-05
[1507,] 0.0001528416 1.180793e-04 3.861166e-05
[1508,] 0.0001500517 2.333093e-04 7.184637e-05
[1509,] 0.0001537786 1.068681e-04 3.134867e-05
[1510,] 0.0001557040 1.448589e-04 4.296844e-05
[1511,] 0.0001500421 8.217577e-05 2.807368e-05
[1512,] 0.0001529562 9.836933e-05 3.294709e-05
[1513,] 0.0001722497 4.246915e-04 1.003208e-04
[1514,] 0.0001763631 9.480270e-05 6.041675e-05
[1515,] 0.0001523446 1.472811e-04 4.709091e-05
[1516,] 0.0002774464 1.362528e-04 1.010539e-04
[1517,] 0.0001477156 2.136720e-04 6.377541e-05
[1518,] 0.0001574178 1.020501e-04 3.809539e-05
[1519,] 0.0001573437 9.615417e-05 2.709308e-05
[1520,] 0.0001544679 1.380401e-04 4.866262e-05
[1521,] 0.0001722652 6.037057e-05 2.094706e-05
[1522,] 0.0001461537 3.183987e-04 1.128356e-04
[1523,] 0.0001534922 7.812858e-04 2.484985e-04
[1524,] 0.0001497971 1.123849e-04 3.552620e-05
[1525,] 0.0001497591 1.015116e-04 3.300139e-05
[1526,] 0.0001547444 1.083547e-04 3.430862e-05
[1527,] 0.0001511530 1.128919e-04 3.475660e-05
[1528,] 0.0001662755 1.133304e-04 4.875414e-05
[1529,] 0.0001496398 9.703532e-05 3.166553e-05
[1530,] 0.0001471989 1.150197e-04 3.672017e-05
[1531,] 0.0001517855 1.245695e-04 3.962409e-05
[1532,] 0.0001518881 1.181459e-04 4.384318e-05
[1533,] 0.0001523788 8.036442e-05 2.959662e-05
[1534,] 0.0001463122 7.579970e-05 2.493385e-05
[1535,] 0.0001468423 1.133636e-04 3.618414e-05
[1536,] 0.0001460398 7.694567e-05 2.499777e-05
[1537,] 0.0001535754 1.533760e-04 4.507570e-05
[1538,] 0.0001510677 1.855858e-04 7.025719e-05
[1539,] 0.0001543678 6.896750e-05 2.491172e-05
[1540,] 0.0001493449 1.286605e-04 4.585345e-05
[1541,] 0.0001540217 4.652388e-04 1.210715e-04
[1542,] 0.0001516504 1.097823e-04 3.761067e-05
[1543,] 0.0001515273 1.485157e-04 5.161523e-05
[1544,] 0.0001503780 9.339966e-05 3.099933e-05
[1545,] 0.0001503790 9.335343e-05 3.098379e-05
[1546,] 0.0001505604 1.176496e-04 3.940061e-05
[1547,] 0.0001483616 4.898326e-04 1.463291e-04
[1548,] 0.0001516533 1.466406e-04 5.134617e-05
[1549,] 0.0001489340 1.483944e-04 4.422988e-05
[1550,] 0.0001504618 1.307758e-04 4.243336e-05
[1551,] 0.0001496796 7.158520e-04 1.929232e-04
[1552,] 0.0001450614 4.107345e-03 1.167854e-03
[1553,] 0.0001447047 2.589536e-03 7.920408e-04
[1554,] 0.0001481598 7.585983e-05 2.422298e-05
[1555,] 0.0001447389 1.587278e-03 4.842255e-04
[1556,] 0.0001474953 1.496099e-04 4.649262e-05
[1557,] 0.0001530847 9.307029e-05 3.128159e-05
[1558,] 0.0001514637 2.263202e-04 7.984920e-05
[1559,] 0.0001483309 1.691018e-04 5.910884e-05
[1560,] 0.0001447653 4.186020e-03 1.249369e-03
[1561,] 0.0001482180 8.667392e-05 2.957555e-05
[1562,] 0.0001450404 6.076604e-04 2.027064e-04
[1563,] 0.0001447082 3.321195e-03 1.010817e-03
[1564,] 0.0001492001 8.706099e-05 3.025092e-05
[1565,] 0.0001484199 8.477207e-05 2.902956e-05
[1566,] 0.0001445474 2.475748e-04 7.688938e-05
[1567,] 0.0001475532 8.830933e-05 2.980867e-05
[1568,] 0.0001491445 9.529049e-05 3.064148e-05
[1569,] 0.0001488633 6.490667e-05 2.146096e-05
[1570,] 0.0001547329 2.523583e-04 6.744650e-05
[1571,] 0.0001471452 3.764432e-04 1.087386e-04
[1572,] 0.0001484602 1.145599e-04 3.982942e-05
[1573,] 0.0001463396 1.317647e-04 4.642597e-05
[1574,] 0.0001539909 2.432967e-04 6.408563e-05
[1575,] 0.0001591278 6.561498e-05 2.180977e-05
[1576,] 0.0001498580 1.121982e-04 3.805716e-05
[1577,] 0.0001505384 1.386238e-04 5.272189e-05
[1578,] 0.0001505485 1.383324e-04 5.261025e-05
[1579,] 0.0001446445 1.788326e-04 5.667993e-05
[1580,] 0.0001557040 4.291535e-04 1.070586e-04
[1581,] 0.0001490934 1.000058e-04 3.579163e-05
[1582,] 0.0001478048 1.202107e-04 3.815736e-05
[1583,] 0.0001521601 1.069850e-04 4.050121e-05
[1584,] 0.0001483993 9.404082e-05 2.915040e-05
[1585,] 0.0001526785 7.986177e-05 2.843901e-05
[1586,] 0.0001550053 3.275699e-04 8.353242e-05
[1587,] 0.0001546397 1.148861e-04 3.413760e-05
[1588,] 0.0001473763 1.354793e-04 4.418083e-05
[1589,] 0.0001473761 1.313597e-04 4.283906e-05
[1590,] 0.0001521467 5.374639e-05 1.786005e-05
[1591,] 0.0001445477 1.921118e-04 6.236708e-05
[1592,] 0.0001554554 2.826546e-04 7.653244e-05
[1593,] 0.0001505507 9.396728e-05 3.448936e-05
[1594,] 0.0001445493 1.858249e-04 6.005962e-05
[1595,] 0.0001445720 1.331987e-04 4.304680e-05
[1596,] 0.0001445731 1.418703e-04 4.576026e-05
[1597,] 0.0001446856 6.834960e-04 2.092697e-04
[1598,] 0.0001542817 1.554456e-04 5.919019e-05
[1599,] 0.0001486407 7.340924e-05 2.334581e-05
[1600,] 0.0001445428 2.007541e-04 6.469861e-05
[1601,] 0.0001474304 1.373721e-04 4.860808e-05
[1602,] 0.0001475963 1.554394e-04 4.952044e-05
[1603,] 0.0001475372 1.466816e-04 4.700728e-05
[1604,] 0.0001474899 7.455677e-05 2.440543e-05
[1605,] 0.0001493316 6.024652e-05 2.080926e-05
[1606,] 0.0001473156 8.990487e-05 2.842172e-05
[1607,] 0.0001474008 5.774007e-05 1.909848e-05
[1608,] 0.0001531379 1.591578e-04 4.613112e-05
[1609,] 0.0001447122 7.650203e-05 2.553844e-05
[1610,] 0.0001445744 7.745657e-05 2.556605e-05
[1611,] 0.0001481993 6.114462e-05 2.032875e-05
[1612,] 0.0001452640 6.168717e-05 2.002030e-05
[1613,] 0.0001559734 9.651852e-05 3.090793e-05
[1614,] 0.0001480460 7.771011e-05 2.573755e-05
[1615,] 0.0001483364 6.390256e-05 2.188301e-05
[1616,] 0.0001483785 6.320038e-05 2.160599e-05
[1617,] 0.0001546447 1.232112e-04 3.706922e-05
[1618,] 0.0001485256 6.147513e-05 2.053800e-05
[1619,] 0.0001486226 6.144309e-05 2.052454e-05
[1620,] 0.0001630630 1.179957e-04 5.496118e-05
[1621,] 0.0001472408 6.169904e-05 2.062224e-05
[1622,] 0.0001476769 6.123668e-05 2.031452e-05
[1623,] 0.0001479450 5.995051e-05 2.021034e-05
[1624,] 0.0001503852 2.252954e-04 6.310766e-05
[1625,] 0.0001473805 2.787657e-04 8.990726e-05
[1626,] 0.0001484376 7.598878e-05 2.486336e-05
[1627,] 0.0001483663 6.275921e-05 2.116810e-05
[1628,] 0.0001545517 1.043258e-04 2.965114e-05
[1629,] 0.0001529371 6.385104e-05 2.105132e-05
[1630,] 0.0001475731 5.702186e-05 1.902049e-05
[1631,] 0.0001480577 1.974831e-04 6.137149e-05
[1632,] 0.0001479208 6.333821e-05 2.158701e-05
[1633,] 0.0001550646 1.034199e-04 2.935542e-05
[1634,] 0.0001474757 1.668845e-04 5.347129e-05
[1635,] 0.0001491410 6.383445e-05 2.197641e-05
[1636,] 0.0001535339 5.590564e-05 1.868543e-05
[1637,] 0.0001480780 6.256148e-05 2.103761e-05
[1638,] 0.0001474175 8.469454e-05 2.719966e-05
[1639,] 0.0001449022 5.440884e-05 1.804655e-05
[1640,] 0.0001449122 5.390907e-05 1.786121e-05
[1641,] 0.0001448512 5.504682e-05 1.824716e-05
[1642,] 0.0001536753 1.776392e-04 5.186259e-05
[1643,] 0.0001532987 6.426434e-05 2.167404e-05
[1644,] 0.0001450617 7.619059e-05 2.552558e-05
[1645,] 0.0001476048 8.416545e-05 2.708458e-05
[1646,] 0.0001449963 5.382507e-05 1.783062e-05
[1647,] 0.0001451277 5.383641e-05 1.784304e-05
[1648,] 0.0001478072 2.929856e-04 8.793746e-05
[1649,] 0.0001584287 2.369314e-04 1.155184e-04
[1650,] 0.0001538663 5.847939e-05 1.997251e-05
[1651,] 0.0001476995 5.758746e-05 1.905725e-05
[1652,] 0.0001481216 8.143118e-05 2.496602e-05
[1653,] 0.0001492304 6.138899e-05 2.027413e-05
[1654,] 0.0001542510 1.438710e-04 4.299291e-05
[1655,] 0.0001486582 8.219817e-05 2.678064e-05
[1656,] 0.0001447441 5.432290e-05 1.797190e-05
[1657,] 0.0001447467 5.480809e-05 1.813312e-05
[1658,] 0.0001504023 1.037774e-04 3.198727e-05
[1659,] 0.0001456679 5.556459e-05 1.819422e-05
[1660,] 0.0001447761 1.091626e-04 3.527906e-05
[1661,] 0.0001526112 7.911271e-05 2.522031e-05
[1662,] 0.0001522434 1.722936e-04 5.572894e-05
[1663,] 0.0001484151 1.593307e-04 4.997231e-05
[1664,] 0.0001579041 7.578734e-05 2.456119e-05
[1665,] 0.0001526598 8.243983e-05 2.459546e-05
[1666,] 0.0001493045 6.861197e-05 2.147477e-05
[1667,] 0.0001541299 6.778907e-05 2.095630e-05
[1668,] 0.0001544399 6.769198e-05 2.091557e-05
[1669,] 0.0001570750 7.798257e-05 2.399222e-05
[1670,] 0.0001578591 9.028067e-05 2.752056e-05
[1671,] 0.0001550012 7.627623e-05 2.285747e-05
[1672,] 0.0001537045 8.779892e-05 3.051589e-05
[1673,] 0.0001490237 1.109608e-03 4.005873e-04
[1674,] 0.0001540716 1.550498e-04 5.603587e-05
[1675,] 0.0001516310 7.757248e-05 2.430347e-05
[1676,] 0.0001541127 1.730944e-04 6.302669e-05
[1677,] 0.0001497623 1.288877e-04 4.199702e-05
[1678,] 0.0001470621 1.407891e-04 4.251980e-05
[1679,] 0.0001499133 5.681522e-05 1.901476e-05
[1680,] 0.0001545552 1.919597e-04 7.125765e-05
[1681,] 0.0001460408 7.088206e-05 2.334458e-05
[1682,] 0.0001465292 9.094209e-05 2.991585e-05
[1683,] 0.0001466857 9.046803e-05 2.968018e-05
[1684,] 0.0001484120 7.585187e-05 2.421180e-05
[1685,] 0.0001495280 7.329753e-05 2.354353e-05
[1686,] 0.0001467335 8.695673e-05 2.820354e-05
[1687,] 0.0001486177 5.488897e-05 1.839515e-05
[1688,] 0.0001489636 5.553438e-04 1.931703e-04
[1689,] 0.0001531578 2.246838e-04 6.387534e-05
[1690,] 0.0001493071 7.651884e-05 2.426471e-05
[1691,] 0.0001494515 7.591363e-05 2.409699e-05
[1692,] 0.0001492211 7.277483e-05 2.349327e-05
[1693,] 0.0001458065 1.130553e-04 3.581377e-05
[1694,] 0.0001487820 7.336465e-05 2.415718e-05
[1695,] 0.0001462764 8.981016e-05 2.907591e-05
[1696,] 0.0001462098 8.050664e-05 2.630929e-05
[1697,] 0.0001475584 7.509774e-05 2.404578e-05
[1698,] 0.0001474374 7.295597e-05 2.333002e-05
[1699,] 0.0001492209 7.155459e-05 2.265433e-05
[1700,] 0.0001544882 1.210156e-04 4.343803e-05
[1701,] 0.0001463513 1.512977e-04 4.946791e-05
[1702,] 0.0001447370 6.024996e-05 1.995156e-05
[1703,] 0.0001502594 1.839300e-04 5.678001e-05
[1704,] 0.0001556580 5.432635e-04 2.161331e-04
[1705,] 0.0001500126 8.095840e-05 2.697678e-05
[1706,] 0.0001567208 1.596726e-04 6.078657e-05
[1707,] 0.0001567650 1.560491e-04 5.935316e-05
[1708,] 0.0001474024 6.624124e-05 2.223172e-05
[1709,] 0.0001487883 5.656134e-05 1.918265e-05
[1710,] 0.0001604839 8.579737e-05 3.243199e-05
[1711,] 0.0001592035 7.569079e-05 2.771146e-05
[1712,] 0.0001588938 7.664938e-05 2.807596e-05
[1713,] 0.0001590732 7.849082e-05 2.891552e-05
[1714,] 0.0001600953 5.688616e-05 1.983919e-05
[1715,] 0.0001500140 5.665435e-05 1.937473e-05
[1716,] 0.0001595018 7.780741e-05 2.869019e-05
[1717,] 0.0001616176 7.456766e-05 2.823308e-05
[1718,] 0.0001444131 7.454501e-05 2.441206e-05
[1719,] 0.0001455711 9.346305e-05 3.112679e-05
[1720,] 0.0001597135 8.219385e-05 3.068788e-05
[1721,] 0.0001520576 2.497604e-04 7.260367e-05
[1722,] 0.0001520855 2.498797e-04 7.252432e-05
[1723,] 0.0001523484 2.481645e-04 7.121575e-05
[1724,] 0.0001604113 8.040949e-05 3.000662e-05
[1725,] 0.0001499571 1.294300e-04 4.257301e-05
[1726,] 0.0001601836 7.577333e-05 2.789886e-05
[1727,] 0.0001462587 7.562354e-05 2.496041e-05
[1728,] 0.0001602556 8.063268e-05 3.007693e-05
[1729,] 0.0001596579 8.198311e-05 3.055959e-05
[1730,] 0.0001560491 2.187716e-04 9.797290e-05
[1731,] 0.0001600591 8.525345e-05 3.208687e-05
[1732,] 0.0001453763 9.374306e-05 3.078217e-05
[1733,] 0.0001540042 6.553037e-05 2.367422e-05
[1734,] 0.0001603085 8.594135e-05 3.244551e-05
[1735,] 0.0001519201 1.371904e-04 5.054803e-05
[1736,] 0.0001619316 7.949722e-05 2.986091e-05
[1737,] 0.0001457787 8.291244e-05 2.782723e-05
[1738,] 0.0001522374 2.265339e-04 6.661350e-05
[1739,] 0.0001581660 5.599080e-05 1.934566e-05
[1740,] 0.0001528466 6.479458e-05 2.323890e-05
[1741,] 0.0001556798 1.967582e-04 7.535186e-05
[1742,] 0.0001556355 7.411961e-05 2.762017e-05
[1743,] 0.0001446472 1.414780e-04 4.612621e-05
[1744,] 0.0001520984 2.701209e-04 7.716497e-05
[1745,] 0.0001562979 1.791529e-04 6.903835e-05
[1746,] 0.0001570221 6.131411e-05 2.202335e-05
[1747,] 0.0001503427 1.316683e-04 4.385473e-05
[1748,] 0.0001575727 3.275644e-04 1.375714e-04
[1749,] 0.0001518560 2.592616e-04 7.569343e-05
[1750,] 0.0001452058 1.095101e-04 3.511428e-05
[1751,] 0.0001506077 9.014393e-05 2.750007e-05
[1752,] 0.0001546413 1.506591e-04 5.475387e-05
[1753,] 0.0001501806 3.063054e-04 1.178688e-04
[1754,] 0.0001451927 1.697357e-04 5.780250e-05
[1755,] 0.0001484874 5.193216e-04 1.928226e-04
[1756,] 0.0001504257 1.303931e-04 4.386399e-05
[1757,] 0.0001529968 2.823101e-04 9.672659e-05
[1758,] 0.0001529590 2.787897e-04 9.501615e-05
[1759,] 0.0001529591 3.207276e-04 1.095994e-04
[1760,] 0.0001555813 7.574732e-05 2.537225e-05
[1761,] 0.0001479702 4.580843e-04 1.670461e-04
[1762,] 0.0001530120 3.888277e-04 1.339701e-04
[1763,] 0.0001507569 7.515307e-05 2.531922e-05
[1764,] 0.0001473084 7.643779e-05 2.518574e-05
[1765,] 0.0001476156 1.168351e-03 4.247929e-04
[1766,] 0.0001447955 3.559198e-04 1.173039e-04
[1767,] 0.0001448350 3.420743e-04 1.133548e-04
[1768,] 0.0001505091 9.623356e-05 3.215109e-05
[1769,] 0.0001456975 6.812790e-05 2.317948e-05
[1770,] 0.0001445987 7.803642e-05 2.584230e-05
[1771,] 0.0001447351 8.056749e-05 2.698393e-05
[1772,] 0.0001444354 8.602257e-05 2.815305e-05
[1773,] 0.0001445082 7.930407e-05 2.629891e-05
[1774,] 0.0001446685 2.720274e-04 8.803276e-05
[1775,] 0.0001445794 7.889135e-05 2.626555e-05
[1776,] 0.0001527783 4.414695e-04 1.438775e-04
[1777,] 0.0001527650 3.901190e-04 1.282180e-04
[1778,] 0.0001509726 1.633372e-04 5.711709e-05
[1779,] 0.0001507515 1.781839e-04 6.184837e-05
[1780,] 0.0001506366 1.870638e-04 6.455487e-05
[1781,] 0.0001456827 9.867418e-05 3.402668e-05
[1782,] 0.0001509885 1.190316e-04 4.040637e-05
[1783,] 0.0001445429 7.742783e-04 2.548155e-04
[1784,] 0.0001513933 7.432631e-04 3.036809e-04
[1785,] 0.0001495622 7.914887e-04 2.738879e-04
[1786,] 0.0001494511 7.970401e-04 2.731663e-04
[1787,] 0.0001501947 2.427274e-04 8.313585e-05
[1788,] 0.0001532784 1.436675e-04 4.685643e-05
[1789,] 0.0001531639 3.265845e-04 8.230559e-05
[1790,] 0.0001522339 5.293237e-04 1.725878e-04
[1791,] 0.0001522237 7.199267e-04 2.373874e-04
[1792,] 0.0001522305 6.696092e-04 2.196917e-04
[1793,] 0.0001537102 1.993837e-04 6.307921e-05
[1794,] 0.0001539718 2.299474e-04 7.145615e-05
[1795,] 0.0001532747 1.959696e-04 6.370794e-05
[1796,] 0.0001532254 1.888678e-04 6.180594e-05
[1797,] 0.0001509523 1.006652e-04 3.398636e-05
[1798,] 0.0001504108 1.377534e-04 4.558485e-05
[1799,] 0.0001522640 1.056938e-03 3.421985e-04
[1800,] 0.0001525754 6.036187e-04 2.064361e-04
[1801,] 0.0001493913 1.080264e-03 3.672571e-04
[1802,] 0.0001522746 7.062905e-04 2.287525e-04
[1803,] 0.0001511435 1.033802e-04 3.513255e-05
[1804,] 0.0001496068 1.376420e-03 4.771150e-04
[1805,] 0.0001502647 4.139930e-04 1.481325e-04
[1806,] 0.0001532501 9.657463e-05 3.228842e-05
[1807,] 0.0001444673 8.340295e-05 2.745070e-05
[1808,] 0.0001506069 8.510304e-05 2.891827e-05
[1809,] 0.0001501744 3.022720e-04 1.047760e-04
[1810,] 0.0001502665 9.148839e-05 3.100250e-05
[1811,] 0.0001504245 8.952258e-05 3.048282e-05
[1812,] 0.0001513871 1.326935e-04 4.574932e-05
[1813,] 0.0001504017 8.299179e-05 2.816763e-05
[1814,] 0.0001502858 8.179189e-05 2.761993e-05
[1815,] 0.0001516278 1.330472e-04 4.612454e-05
[1816,] 0.0001503918 8.766596e-05 2.998563e-05
[1817,] 0.0001507786 9.547442e-05 3.280801e-05
[1818,] 0.0001556440 7.226630e-05 2.243228e-05
[1819,] 0.0001530067 1.260988e-04 4.127785e-05
[1820,] 0.0001530275 8.927052e-05 3.020681e-05
[1821,] 0.0001532575 7.294044e-05 2.461208e-05
[1822,] 0.0001532798 7.098201e-05 2.393914e-05
[1823,] 0.0001520252 7.211087e-05 2.385797e-05
[1824,] 0.0001531760 7.102737e-05 2.387304e-05
[1825,] 0.0001529242 5.880016e-05 1.967193e-05
[1826,] 0.0001529523 6.209795e-05 2.084120e-05
[1827,] 0.0001530098 1.365657e-04 4.449847e-05
[1828,] 0.0001519998 7.264273e-05 2.405935e-05
[1829,] 0.0001531341 1.389200e-04 4.865835e-05
[1830,] 0.0001530304 1.428289e-04 4.651225e-05
[1831,] 0.0001529912 1.421855e-04 4.649733e-05
[1832,] 0.0001530437 1.289393e-04 4.202353e-05
[1833,] 0.0001530030 1.947866e-04 6.434120e-05
[1834,] 0.0001527472 7.565291e-05 2.523752e-05
[1835,] 0.0001527475 8.238459e-05 2.750399e-05
[1836,] 0.0001527647 8.047400e-05 2.696807e-05
[1837,] 0.0001527324 8.451593e-05 2.813676e-05
[1838,] 0.0001526232 2.663384e-04 9.002686e-05
[1839,] 0.0001528760 8.590939e-05 2.907792e-05
[1840,] 0.0001590062 1.064505e-04 2.926103e-05
[1841,] 0.0001489600 1.081319e-04 3.920169e-05
[1842,] 0.0001505860 6.744784e-05 2.328853e-05
[1843,] 0.0001468442 2.024438e-04 6.058492e-05
[1844,] 0.0001474049 1.677050e-04 5.030281e-05
[1845,] 0.0001475783 8.627902e-05 3.010687e-05
[1846,] 0.0001532448 1.514380e-04 5.404587e-05
[1847,] 0.0001449799 9.079554e-05 3.016328e-05
[1848,] 0.0001495015 6.353709e-05 2.074786e-05
[1849,] 0.0001478470 8.390456e-05 2.589605e-05
[1850,] 0.0001495821 7.037080e-05 2.409367e-05
[1851,] 0.0001522190 5.858325e-05 2.039361e-05
[1852,] 0.0001509792 1.083072e-04 3.121600e-05
[1853,] 0.0001473587 8.045665e-05 2.524223e-05
[1854,] 0.0001512990 8.030622e-05 2.487585e-05
[1855,] 0.0001489291 7.878265e-05 2.603932e-05
[1856,] 0.0001500896 7.038937e-05 2.251067e-05
[1857,] 0.0001512338 8.168706e-05 2.515623e-05
[1858,] 0.0001518164 8.434558e-05 2.568547e-05
[1859,] 0.0001472117 7.161228e-05 2.287621e-05
[1860,] 0.0001511696 8.435514e-05 2.576127e-05
[1861,] 0.0001509695 8.413170e-05 2.573520e-05
[1862,] 0.0001511783 8.419569e-05 2.572698e-05
[1863,] 0.0001516480 8.155249e-05 2.514245e-05
[1864,] 0.0001514207 8.219795e-05 2.528846e-05
[1865,] 0.0001514400 8.198702e-05 2.524460e-05
[1866,] 0.0001496366 5.585538e-05 1.862148e-05
[1867,] 0.0001519733 8.329690e-05 2.546264e-05
[1868,] 0.0001514150 8.255105e-05 2.536088e-05
[1869,] 0.0001515808 8.050729e-05 2.494553e-05
[1870,] 0.0001464836 6.062239e-05 2.041507e-05
[1871,] 0.0001487612 5.764487e-05 1.966993e-05
[1872,] 0.0001498929 5.507475e-05 1.806862e-05
[1873,] 0.0001487692 5.667621e-05 1.925227e-05
[1874,] 0.0001463782 7.179940e-05 2.393772e-05
[1875,] 0.0001518997 5.628461e-05 1.840783e-05
[1876,] 0.0001462675 7.215142e-05 2.398585e-05
[1877,] 0.0001504780 5.492242e-05 1.806572e-05
[1878,] 0.0001518835 5.658496e-05 1.843963e-05
[1879,] 0.0001497074 5.516137e-05 1.807685e-05
[1880,] 0.0001490736 5.664028e-05 1.833751e-05
[1881,] 0.0001504088 9.166896e-05 2.840586e-05
[1882,] 0.0001502644 5.482589e-05 1.806815e-05
[1883,] 0.0001497800 5.664526e-05 1.912082e-05
[1884,] 0.0001508020 5.475500e-05 1.808141e-05
[1885,] 0.0001493509 7.937214e-05 2.652382e-05
[1886,] 0.0001493431 7.918284e-05 2.645241e-05
[1887,] 0.0001500796 5.503438e-05 1.807016e-05
[1888,] 0.0001532800 9.233560e-05 3.059716e-05
[1889,] 0.0001527724 5.701647e-05 1.831844e-05
[1890,] 0.0001511907 5.495249e-05 1.804108e-05
[1891,] 0.0001547935 9.823370e-05 3.404046e-05
[1892,] 0.0001502809 1.440881e-04 4.603317e-05
[1893,] 0.0001569501 5.489526e-05 1.887769e-05
[1894,] 0.0001575498 5.595766e-05 1.950589e-05
[1895,] 0.0001549575 6.208574e-05 1.930810e-05
[1896,] 0.0001585001 5.562992e-05 1.936918e-05
[1897,] 0.0001769691 6.819703e-05 3.228977e-05
[1898,] 0.0001548380 7.407748e-05 2.212151e-05
[1899,] 0.0001583390 5.650462e-05 1.983378e-05
[1900,] 0.0001539146 6.601343e-05 2.024809e-05
[1901,] 0.0001580139 5.384526e-05 1.786592e-05
[1902,] 0.0001512544 3.528780e-04 1.189254e-04
[1903,] 0.0001556681 7.276981e-05 2.471936e-05
[1904,] 0.0001571827 5.415824e-05 1.777736e-05
[1905,] 0.0001545374 7.822126e-05 2.313715e-05
[1906,] 0.0001569246 5.404971e-05 1.779556e-05
[1907,] 0.0001565601 5.401232e-05 1.781039e-05
[1908,] 0.0001539754 1.310042e-04 4.310772e-05
[1909,] 0.0001561694 5.431936e-05 1.778799e-05
[1910,] 0.0001543356 7.278600e-05 2.468527e-05
[1911,] 0.0001614647 5.693574e-05 1.896950e-05
[1912,] 0.0001686232 5.626526e-05 2.219654e-05
[1913,] 0.0001527332 6.778956e-05 2.257242e-05
[1914,] 0.0001568482 5.429422e-05 1.778116e-05
[1915,] 0.0001686521 7.907262e-05 3.520190e-05
[1916,] 0.0001569107 5.433923e-05 1.778006e-05
[1917,] 0.0001568013 5.440996e-05 1.777938e-05
[1918,] 0.0001765316 6.829824e-05 2.844691e-05
[1919,] 0.0001570925 5.484267e-05 1.779916e-05
[1920,] 0.0001493499 5.865151e-05 1.930844e-05
[1921,] 0.0001569207 5.496853e-05 1.780692e-05
[1922,] 0.0001513734 3.529955e-04 1.214214e-04
[1923,] 0.0001731957 9.521949e-05 4.551594e-05
[1924,] 0.0001873943 5.529733e-05 3.954543e-05
[1925,] 0.0001510800 3.682565e-04 1.179377e-04
[1926,] 0.0001535381 5.478074e-05 1.831623e-05
[1927,] 0.0001782788 7.024200e-05 2.736430e-05
[1928,] 0.0001547301 7.589637e-05 2.404179e-05
[1929,] 0.0001504960 1.724859e-04 5.396428e-05
[1930,] 0.0001558090 6.255792e-05 2.221050e-05
[1931,] 0.0001538648 5.745915e-05 1.858031e-05
[1932,] 0.0001504710 1.339619e-04 4.233033e-05
[1933,] 0.0001534071 1.884949e-04 5.257366e-05
[1934,] 0.0001523882 5.803330e-05 1.887760e-05
[1935,] 0.0001510663 8.402883e-05 2.799895e-05
[1936,] 0.0001552907 7.274398e-05 2.376772e-05
[1937,] 0.0001530132 5.706566e-05 1.852910e-05
[1938,] 0.0001533324 3.332859e-04 1.085169e-04
[1939,] 0.0001528373 5.611465e-05 1.835642e-05
[1940,] 0.0001537003 5.550278e-05 1.825890e-05
[1941,] 0.0001566915 1.336093e-04 4.305463e-05
[1942,] 0.0001559016 5.593547e-05 1.895046e-05
[1943,] 0.0001543326 7.499051e-05 2.380297e-05
[1944,] 0.0001535324 8.174799e-05 2.482184e-05
[1945,] 0.0001593937 7.922422e-05 3.273244e-05
[1946,] 0.0001508280 5.833954e-05 1.912538e-05
[1947,] 0.0001530109 7.473489e-05 2.385640e-05
[1948,] 0.0001935292 6.161086e-05 3.807016e-05
[1949,] 0.0001499491 9.551200e-05 3.154718e-05
[1950,] 0.0001735206 5.611406e-05 3.356484e-05
[1951,] 0.0001584494 1.243582e-04 4.331788e-05
[1952,] 0.0001549540 9.139652e-05 3.193921e-05
[1953,] 0.0001537339 1.047045e-04 3.678229e-05
[1954,] 0.0001619571 6.042895e-05 2.614627e-05
[1955,] 0.0001540462 1.059903e-04 3.749191e-05
[1956,] 0.0001540096 1.075599e-04 3.809454e-05
[1957,] 0.0001541672 1.306698e-04 4.476200e-05
[1958,] 0.0001609824 5.953428e-05 2.386441e-05
[1959,] 0.0001582841 1.857978e-04 7.913189e-05
[1960,] 0.0001643604 1.156350e-04 6.283877e-05
[1961,] 0.0001535456 1.062522e-04 3.726221e-05
[1962,] 0.0001490369 3.301778e-04 1.078421e-04
[1963,] 0.0001540589 1.081338e-04 3.829920e-05
[1964,] 0.0001712455 7.464746e-05 5.553515e-05
[1965,] 0.0001558326 5.825338e-05 1.896052e-05
[1966,] 0.0001502745 5.149392e-04 1.860366e-04
[1967,] 0.0001530915 8.780817e-05 3.023374e-05
[1968,] 0.0001579538 8.956583e-05 3.249503e-05
[1969,] 0.0001512383 6.159724e-05 1.984640e-05
[1970,] 0.0001539554 1.241338e-04 4.456051e-05
[1971,] 0.0001495647 2.889187e-04 9.119926e-05
[1972,] 0.0001465281 1.893603e-04 6.558222e-05
[1973,] 0.0001500050 1.016443e-04 3.701171e-05
[1974,] 0.0001520348 1.318751e-04 4.394002e-05
[1975,] 0.0001520167 1.318845e-04 4.394290e-05
[1976,] 0.0001492378 1.353206e-04 4.973157e-05
[1977,] 0.0001528814 1.317982e-04 4.403931e-05
[1978,] 0.0001544222 5.861764e-05 1.879488e-05
[1979,] 0.0001531272 1.351023e-04 4.783568e-05
[1980,] 0.0001502586 7.733624e-05 2.771396e-05
[1981,] 0.0001544882 1.259946e-04 4.598239e-05
[1982,] 0.0001524957 1.317969e-04 4.393147e-05
[1983,] 0.0001562272 9.658150e-05 3.478135e-05
[1984,] 0.0001521529 1.153216e-04 3.904533e-05
[1985,] 0.0001493931 1.999181e-04 6.224398e-05
[1986,] 0.0001527872 1.611472e-04 5.751083e-05
[1987,] 0.0001527924 1.611472e-04 5.751881e-05
[1988,] 0.0001536827 1.316963e-04 4.346480e-05
[1989,] 0.0001636234 5.591050e-05 2.203215e-05
[1990,] 0.0001614711 1.226691e-04 3.773320e-05
[1991,] 0.0001505408 2.108338e-04 7.032655e-05
[1992,] 0.0001493256 6.371050e-05 2.118796e-05
[1993,] 0.0001548866 1.046592e-04 3.729397e-05
[1994,] 0.0001530904 1.322217e-04 4.396264e-05
[1995,] 0.0001524922 1.432557e-04 4.309519e-05
[1996,] 0.0001460190 1.190284e-04 4.063644e-05
[1997,] 0.0001529355 1.309370e-04 4.583019e-05
[1998,] 0.0001499133 6.197916e-05 2.018225e-05
[1999,] 0.0001526485 1.321884e-04 4.386212e-05
[2000,] 0.0001520181 4.944859e-04 1.772482e-04
[2001,] 0.0001534752 1.685138e-04 6.123913e-05
[2002,] 0.0001540204 1.401897e-04 5.116200e-05
[2003,] 0.0001527048 2.552143e-04 7.408914e-05
[2004,] 0.0001523324 1.177600e-04 3.677456e-05
[2005,] 0.0001525585 1.286855e-04 4.114155e-05
[2006,] 0.0001548927 5.506462e-05 1.862652e-05
[2007,] 0.0001453835 1.337424e-04 4.386687e-05
[2008,] 0.0001498745 2.038165e-04 6.358291e-05
[2009,] 0.0001536776 1.123210e-04 3.984405e-05
[2010,] 0.0001531591 1.018930e-04 3.536271e-05
[2011,] 0.0001454719 7.105682e-05 2.322933e-05
[2012,] 0.0001500502 2.647564e-04 7.711572e-05
[2013,] 0.0001530115 1.427727e-04 5.059269e-05
[2014,] 0.0001504807 1.125192e-04 3.759465e-05
[2015,] 0.0001517815 1.801312e-04 6.656413e-05
[2016,] 0.0001504413 1.057784e-04 3.515586e-05
[2017,] 0.0001504414 1.061517e-04 3.528203e-05
[2018,] 0.0001527680 3.819421e-04 1.347198e-04
[2019,] 0.0001528275 1.630400e-04 5.741974e-05
[2020,] 0.0001531095 7.949913e-05 2.715593e-05
[2021,] 0.0001522921 1.247182e-04 4.056715e-05
[2022,] 0.0001533974 1.386280e-04 4.757396e-05
[2023,] 0.0001523645 1.248271e-04 4.056478e-05
[2024,] 0.0001530026 1.070221e-04 3.509078e-05
[2025,] 0.0001500652 5.710281e-05 1.891178e-05
[2026,] 0.0001544920 1.357178e-04 4.505447e-05
[2027,] 0.0001547564 9.244085e-05 3.147019e-05
[2028,] 0.0001544180 9.411171e-05 3.203169e-05
[2029,] 0.0001519691 8.444606e-05 2.755286e-05
[2030,] 0.0001581317 6.962408e-05 2.987859e-05
[2031,] 0.0001548537 5.843673e-05 1.871046e-05
[2032,] 0.0001542102 8.760632e-05 3.086871e-05
[2033,] 0.0001541629 9.374377e-05 3.182341e-05
[2034,] 0.0001516177 7.193123e-05 2.324710e-05
[2035,] 0.0001543138 8.731792e-05 3.070599e-05
[2036,] 0.0001529764 3.654832e-04 1.251211e-04
[2037,] 0.0001551573 9.448054e-05 3.242398e-05
[2038,] 0.0001519721 1.160287e-04 3.468203e-05
[2039,] 0.0001569438 9.273581e-05 3.393648e-05
[2040,] 0.0001542021 6.365736e-05 1.991813e-05
[2041,] 0.0001495218 1.156095e-04 3.805734e-05
[2042,] 0.0001520887 1.464370e-04 4.771121e-05
[2043,] 0.0001567418 6.514856e-05 2.011330e-05
[2044,] 0.0001495179 1.178220e-04 3.855838e-05
[2045,] 0.0001514814 6.973666e-05 2.245658e-05
[2046,] 0.0001470385 6.273805e-05 2.046049e-05
[2047,] 0.0001466306 5.416253e-05 1.789840e-05
[2048,] 0.0001468126 5.723157e-05 1.911992e-05
[2049,] 0.0001536962 9.888372e-05 3.018699e-05
[2050,] 0.0001546399 9.494738e-05 3.268524e-05
[2051,] 0.0002062378 8.405531e-05 5.521227e-05
[2052,] 0.0002107251 8.426558e-05 5.702003e-05
[2053,] 0.0001863988 9.431333e-05 7.793834e-05
[2054,] 0.0001544891 1.369499e-04 4.711964e-05
[2055,] 0.0001528349 5.478765e-05 1.793236e-05
[2056,] 0.0002814128 1.586107e-04 1.631718e-04
[2057,] 0.0001493916 1.174224e-04 3.846263e-05
[2058,] 0.0001521620 7.942537e-05 2.710990e-05
[2059,] 0.0001550647 9.276571e-05 3.149754e-05
[2060,] 0.0001554544 9.479789e-05 3.262456e-05
[2061,] 0.0001536592 1.370729e-04 4.881782e-05
[2062,] 0.0001475789 5.575275e-05 1.832405e-05
[2063,] 0.0001549475 9.204488e-05 3.089151e-05
[2064,] 0.0001513746 8.165376e-05 2.846602e-05
[2065,] 0.0001515514 8.284802e-05 2.900869e-05
[2066,] 0.0001550679 9.258413e-05 3.118316e-05
[2067,] 0.0001525147 1.337722e-04 4.347028e-05
[2068,] 0.0001515143 7.568152e-05 2.616071e-05
[2069,] 0.0001505117 7.843813e-05 2.723604e-05
[2070,] 0.0001512316 7.998960e-05 2.775437e-05
[2071,] 0.0001509406 7.885610e-05 2.748485e-05
[2072,] 0.0001489691 1.093298e-04 3.748974e-05
[2073,] 0.0001552209 9.437305e-05 3.383429e-05
[2074,] 0.0001496306 7.981119e-05 2.687358e-05
[2075,] 0.0001512716 7.598724e-05 2.657650e-05
[2076,] 0.0001511844 8.773362e-05 3.072111e-05
[2077,] 0.0001549668 9.282417e-05 3.134748e-05
[2078,] 0.0001494633 1.151529e-04 3.783560e-05
[2079,] 0.0001536822 2.146789e-04 6.538041e-05
[2080,] 0.0001531792 1.328263e-04 4.362156e-05
[2081,] 0.0001486198 7.914248e-05 2.677186e-05
[2082,] 0.0001451248 6.264888e-05 2.066380e-05
[2083,] 0.0001496658 8.595652e-05 2.978461e-05
[2084,] 0.0001506136 8.267329e-05 2.768782e-05
[2085,] 0.0001540831 2.141173e-04 6.429993e-05
[2086,] 0.0001499477 1.192164e-04 3.915471e-05
[2087,] 0.0001573716 9.073106e-05 2.582414e-05
[2088,] 0.0001479347 6.561134e-05 2.138324e-05
[2089,] 0.0001534318 1.057462e-04 3.249781e-05
[2090,] 0.0001581616 1.041526e-04 3.743773e-05
[2091,] 0.0001555848 1.192657e-04 4.137288e-05
[2092,] 0.0001549197 7.323643e-05 2.593690e-05
[2093,] 0.0001551148 7.230890e-05 2.519499e-05
[2094,] 0.0001553718 1.173674e-04 3.728250e-05
[2095,] 0.0001633434 3.510811e-04 7.265284e-05
[2096,] 0.0001554677 1.308626e-04 4.049698e-05
[2097,] 0.0001561254 6.346714e-05 2.215481e-05
[2098,] 0.0001563959 1.128331e-04 4.007983e-05
[2099,] 0.0001552726 2.607365e-04 1.409126e-04
[2100,] 0.0001615681 1.915926e-04 4.787818e-05
[2101,] 0.0001708811 1.684096e-04 5.389844e-05
[2102,] 0.0001529624 1.576118e-04 5.172799e-05
[2103,] 0.0001532183 5.300588e-04 1.696979e-04
[2104,] 0.0001532499 3.952076e-04 1.311738e-04
[2105,] 0.0001555306 1.553742e-04 5.819408e-05
[2106,] 0.0001550024 6.240494e-05 2.056490e-05
[2107,] 0.0001541018 1.539499e-04 4.813193e-05
[2108,] 0.0001514790 1.349837e-04 4.216681e-05
[2109,] 0.0001671193 2.256894e-04 5.469644e-05
[2110,] 0.0001618807 1.113196e-04 3.384002e-05
[2111,] 0.0001504328 2.135205e-04 5.792937e-05
[2112,] 0.0001593244 8.484887e-05 2.646692e-05
[2113,] 0.0001512892 1.516949e-04 5.155003e-05
[2114,] 0.0003305435 1.496111e-04 2.830698e-04
[2115,] 0.0001502605 6.130355e-05 2.044071e-05
[2116,] 0.0001505882 8.013617e-05 2.441398e-05
[2117,] 0.0001525835 6.305756e-05 2.087514e-05
[2118,] 0.0001522717 6.276715e-05 2.087114e-05
[2119,] 0.0001563276 7.470519e-05 2.285356e-05
[2120,] 0.0001471994 1.306495e-04 3.943779e-05
[2121,] 0.0001523673 6.554679e-05 2.166703e-05
[2122,] 0.0001463311 7.578125e-05 2.402670e-05
[2123,] 0.0001462773 1.640036e-04 5.062063e-05
[2124,] 0.0001463797 1.629400e-04 4.955874e-05
[2125,] 0.0001459943 1.383324e-04 4.407493e-05
[2126,] 0.0001522628 6.290033e-05 2.089328e-05
[2127,] 0.0001524046 1.332749e-04 4.372861e-05
[2128,] 0.0001531564 1.014598e-04 3.510273e-05
[2129,] 0.0001477494 9.119184e-05 3.253435e-05
[2130,] 0.0001455099 1.232368e-04 4.106962e-05
[2131,] 0.0001474271 7.765315e-05 2.724949e-05
[2132,] 0.0001472092 7.621419e-05 2.669964e-05
[2133,] 0.0001521846 6.711456e-05 2.236807e-05
[2134,] 0.0001521955 6.250362e-05 2.080772e-05
[2135,] 0.0001453162 8.422525e-05 2.743963e-05
[2136,] 0.0001453546 8.865246e-05 2.874790e-05
[2137,] 0.0001494378 1.470647e-04 4.305784e-05
[2138,] 0.0001452709 8.849305e-05 2.895623e-05
[2139,] 0.0001449014 5.589401e-05 1.842641e-05
[2140,] 0.0001452921 9.972900e-05 3.255969e-05
[2141,] 0.0001453087 8.708829e-05 2.835962e-05
[2142,] 0.0001453431 8.919536e-05 2.894729e-05
[2143,] 0.0001544045 1.324148e-04 4.508237e-05
[2144,] 0.0001452948 8.685269e-05 2.831819e-05
[2145,] 0.0001453042 8.863297e-05 2.886096e-05
[2146,] 0.0001530186 8.658510e-05 2.921377e-05
[2147,] 0.0001452871 8.930943e-05 2.914229e-05
[2148,] 0.0001528049 8.623973e-05 2.901222e-05
[2149,] 0.0001453458 8.572875e-05 2.785646e-05
[2150,] 0.0001454079 6.555166e-05 2.190379e-05
[2151,] 0.0001453478 8.633668e-05 2.803776e-05
[2152,] 0.0001454414 8.948863e-05 2.886961e-05
[2153,] 0.0001454181 8.205057e-05 2.657022e-05
[2154,] 0.0001497673 1.302582e-04 3.843325e-05
[2155,] 0.0001532016 1.046041e-04 3.552910e-05
[2156,] 0.0001455112 8.486588e-05 2.734246e-05
[2157,] 0.0001519289 1.392874e-04 4.584855e-05
[2158,] 0.0001453850 8.274017e-05 2.688629e-05
[2159,] 0.0001454858 8.544788e-05 2.755527e-05
[2160,] 0.0001455070 8.651284e-05 2.785669e-05
[2161,] 0.0001500382 1.293408e-04 3.805260e-05
[2162,] 0.0001453336 8.558773e-05 2.782554e-05
[2163,] 0.0001455573 8.360580e-05 2.690317e-05
[2164,] 0.0001454959 8.577717e-05 2.766095e-05
[2165,] 0.0001458264 7.997965e-05 2.559489e-05
[2166,] 0.0001454953 8.489525e-05 2.736779e-05
[2167,] 0.0001455209 8.454416e-05 2.722935e-05
[2168,] 0.0001454346 8.527635e-05 2.756176e-05
[2169,] 0.0001451221 8.837479e-05 2.824823e-05
[2170,] 0.0001455035 8.630555e-05 2.779532e-05
[2171,] 0.0001454907 1.326449e-04 4.214978e-05
[2172,] 0.0001495290 1.264898e-04 3.763362e-05
[2173,] 0.0001454666 8.677036e-05 2.798660e-05
[2174,] 0.0001459284 8.842085e-05 2.807921e-05
[2175,] 0.0001492407 1.910428e-04 5.395454e-05
[2176,] 0.0001454176 6.016156e-05 2.000119e-05
[2177,] 0.0001486669 2.455624e-04 6.860958e-05
[2178,] 0.0001452580 8.661238e-05 2.833158e-05
[2179,] 0.0001454522 6.045996e-05 2.011918e-05
[2180,] 0.0001454248 6.102648e-05 2.030249e-05
[2181,] 0.0001454299 6.185689e-05 2.058654e-05
[2182,] 0.0001454845 6.049420e-05 2.014595e-05
[2183,] 0.0001454760 6.112097e-05 2.035317e-05
[2184,] 0.0001455056 5.950762e-05 1.981167e-05
[2185,] 0.0001453786 5.962667e-05 1.979924e-05
[2186,] 0.0001454525 6.022863e-05 2.004032e-05
[2187,] 0.0001454555 6.017227e-05 2.002075e-05
[2188,] 0.0001454183 6.014637e-05 1.999616e-05
[2189,] 0.0001455088 6.439052e-05 2.148932e-05
[2190,] 0.0001456425 5.944677e-05 1.982762e-05
[2191,] 0.0001455538 5.794038e-05 1.915342e-05
[2192,] 0.0001453594 6.052428e-05 2.004366e-05
[2193,] 0.0001456205 5.923013e-05 1.948164e-05
[2194,] 0.0001454369 5.749519e-05 1.908504e-05
[2195,] 0.0001453947 5.760104e-05 1.910979e-05
[2196,] 0.0001453944 5.760104e-05 1.910953e-05
[2197,] 0.0001544488 1.322149e-04 4.490788e-05
[2198,] 0.0001491243 2.621181e-04 7.118024e-05
[2199,] 0.0001457522 5.995890e-05 1.964563e-05
[2200,] 0.0001454295 5.770923e-05 1.913693e-05
[2201,] 0.0001454986 5.794767e-05 1.912054e-05
[2202,] 0.0001454318 6.257711e-05 2.050607e-05
[2203,] 0.0001452542 5.633668e-05 1.865543e-05
[2204,] 0.0001532661 1.146124e-04 3.945703e-05
[2205,] 0.0001510392 2.374629e-04 7.101814e-05
[2206,] 0.0001455323 8.188106e-05 2.749361e-05
[2207,] 0.0001459443 1.194308e-04 4.086396e-05
[2208,] 0.0001461019 1.163932e-04 3.998033e-05
[2209,] 0.0001461384 6.566412e-05 2.215387e-05
[2210,] 0.0005834683 6.701541e-05 1.067634e-04
[2211,] 0.0001779719 5.854111e-05 3.970848e-05
[2212,] 0.0001487908 5.568919e-05 1.816323e-05
[2213,] 0.0001530780 9.948904e-05 3.516356e-05
[2214,] 0.0001467434 9.332330e-05 3.114126e-05
[2215,] 0.0001519886 9.341852e-05 3.219204e-05
[2216,] 0.0001503421 5.964014e-05 1.985591e-05
[2217,] 0.0001519843 1.154347e-04 4.016219e-05
[2218,] 0.0001523472 1.248053e-04 4.392919e-05
[2219,] 0.0001519726 1.272410e-04 4.433180e-05
[2220,] 0.0001514709 1.275910e-04 4.360377e-05
[2221,] 0.0001522845 1.189993e-04 4.171540e-05
[2222,] 0.0001514497 1.084604e-04 3.693324e-05
[2223,] 0.0001518999 1.220280e-04 4.242585e-05
[2224,] 0.0001519139 1.194545e-04 4.153712e-05
[2225,] 0.0001502490 9.063851e-05 3.015323e-05
[2226,] 0.0001515728 1.447660e-04 4.740567e-05
[2227,] 0.0001548338 5.728299e-05 1.963849e-05
[2228,] 0.0001533000 7.449961e-05 2.505596e-05
[2229,] 0.0001494744 7.400466e-05 2.449819e-05
[2230,] 0.0001495975 6.811776e-05 2.258369e-05
[2231,] 0.0001495997 6.863686e-05 2.275372e-05
[2232,] 0.0001496031 6.860208e-05 2.274419e-05
[2233,] 0.0001495950 7.618434e-05 2.527199e-05
[2234,] 0.0001496852 6.864058e-05 2.279273e-05
[2235,] 0.0001453712 6.977875e-05 2.306645e-05
[2236,] 0.0001496071 6.898024e-05 2.286251e-05
[2237,] 0.0001531859 1.853122e-04 5.533509e-05
[2238,] 0.0001448237 5.515869e-05 1.830862e-05
[2239,] 0.0001527636 1.276084e-04 4.232183e-05
[2240,] 0.0001519450 1.286515e-04 4.014057e-05
[2241,] 0.0001499033 8.855745e-05 3.083227e-05
[2242,] 0.0001478946 8.750255e-05 2.737083e-05
[2243,] 0.0001484497 9.692739e-05 3.261042e-05
[2244,] 0.0001530519 9.034903e-05 2.962685e-05
[2245,] 0.0001540273 1.518648e-04 6.014794e-05
[2246,] 0.0001516243 5.134831e-04 1.764266e-04
[2247,] 0.0001491649 6.425493e-05 2.117044e-05
[2248,] 0.0001494479 8.567760e-05 2.926462e-05
[2249,] 0.0001497514 8.560612e-05 2.624200e-05
[2250,] 0.0001454566 6.084164e-05 1.987703e-05
[2251,] 0.0001504604 1.265400e-04 4.667191e-05
[2252,] 0.0001483219 8.705445e-05 2.900923e-05
[2253,] 0.0001457886 5.509987e-05 1.814554e-05
[2254,] 0.0001457607 8.555128e-05 2.871832e-05
[2255,] 0.0001509014 1.342728e-04 5.008968e-05
[2256,] 0.0001522316 1.604275e-04 6.205161e-05
[2257,] 0.0001533738 5.902679e-05 1.967291e-05
[2258,] 0.0001559162 2.009028e-04 8.053929e-05
[2259,] 0.0001511405 7.390346e-05 2.608665e-05
[2260,] 0.0001536242 6.960785e-05 2.468943e-05
[2261,] 0.0001486130 7.526370e-05 2.445038e-05
[2262,] 0.0001537422 8.693701e-05 3.191330e-05
[2263,] 0.0001461288 5.612029e-05 1.845021e-05
[2264,] 0.0001505604 1.171092e-04 4.282378e-05
[2265,] 0.0001543367 7.873059e-05 2.861395e-05
[2266,] 0.0001468021 5.722364e-05 1.864872e-05
[2267,] 0.0001450179 6.011845e-05 1.987317e-05
[2268,] 0.0001508866 1.209410e-04 4.464157e-05
[2269,] 0.0001443483 6.022069e-05 1.983861e-05
[2270,] 0.0001505266 1.055580e-04 3.786659e-05
[2271,] 0.0001495896 1.192693e-04 4.312896e-05
[2272,] 0.0001470488 5.601168e-05 1.854738e-05
[2273,] 0.0001477553 9.762571e-05 3.498847e-05
[2274,] 0.0001507389 7.895793e-05 2.513752e-05
[2275,] 0.0001509477 7.736703e-05 2.484860e-05
[2276,] 0.0001497493 1.109021e-04 3.976658e-05
[2277,] 0.0001512221 7.891863e-05 2.508700e-05
[2278,] 0.0001514009 7.633964e-05 2.467208e-05
[2279,] 0.0001502140 8.040611e-05 2.547648e-05
[2280,] 0.0001499359 8.156452e-05 2.575792e-05
[2281,] 0.0001483629 6.631845e-05 2.201008e-05
[2282,] 0.0001483240 6.721371e-05 2.241124e-05
[2283,] 0.0001562767 8.028513e-05 4.780145e-05
[2284,] 0.0001467014 9.116329e-05 2.882973e-05
[2285,] 0.0001528022 1.112793e-04 3.444709e-05
[2286,] 0.0001470558 1.027960e-04 3.454130e-05
[2287,] 0.0001548176 3.299992e-04 1.192026e-04
[2288,] 0.0001470989 9.894187e-05 3.379268e-05
[2289,] 0.0001468878 1.113343e-04 3.735911e-05
[2290,] 0.0001514387 1.239575e-04 4.668693e-05
[2291,] 0.0001491170 1.596178e-04 5.919167e-05
[2292,] 0.0001471980 9.120541e-05 3.093610e-05
[2293,] 0.0001473502 8.921031e-05 3.030859e-05
[2294,] 0.0001506674 7.358946e-05 2.352365e-05
[2295,] 0.0001470346 1.096932e-04 3.716266e-05
[2296,] 0.0001478775 6.458361e-05 2.159266e-05
[2297,] 0.0001473630 6.653768e-05 2.246583e-05
[2298,] 0.0001532715 3.099116e-04 1.239597e-04
[2299,] 0.0001546607 3.533170e-04 1.457372e-04
[2300,] 0.0001473596 6.359692e-05 2.133200e-05
[2301,] 0.0001471275 6.784969e-05 2.296607e-05
[2302,] 0.0001696136 3.041853e-04 2.129722e-04
[2303,] 0.0001471055 6.746655e-05 2.280928e-05
[2304,] 0.0001518731 9.308058e-05 3.027420e-05
[2305,] 0.0001479450 7.179709e-05 2.460077e-05
[2306,] 0.0001528818 1.100116e-04 4.199485e-05
[2307,] 0.0001478308 7.211913e-05 2.388185e-05
[2308,] 0.0001496652 5.252694e-04 1.887915e-04
[2309,] 0.0001517643 9.353335e-05 3.056287e-05
[2310,] 0.0001490841 6.944300e-05 2.380226e-05
[2311,] 0.0001492681 7.467656e-05 2.525766e-05
[2312,] 0.0001494066 7.432048e-05 2.508246e-05
[2313,] 0.0001517639 8.692380e-05 2.960496e-05
[2314,] 0.0001457891 1.002293e-04 3.163784e-05
[2315,] 0.0001494754 4.848473e-04 1.733422e-04
[2316,] 0.0001506581 1.054032e-04 3.783700e-05
[2317,] 0.0001494759 3.116237e-04 1.107361e-04
[2318,] 0.0001518346 9.821692e-05 3.191482e-05
[2319,] 0.0001458949 1.139209e-04 3.876361e-05
[2320,] 0.0001472798 8.649509e-05 3.005762e-05
[2321,] 0.0001457226 1.197425e-04 4.047012e-05
[2322,] 0.0001456917 1.077702e-04 3.634176e-05
[2323,] 0.0001457011 1.251365e-04 4.225882e-05
[2324,] 0.0001458483 1.183118e-04 4.019746e-05
[2325,] 0.0001458162 1.164436e-04 3.951042e-05
[2326,] 0.0001457661 1.222906e-04 4.142307e-05
[2327,] 0.0001485405 7.239395e-05 2.411535e-05
[2328,] 0.0001497677 7.289944e-05 2.484581e-05
[2329,] 0.0001471672 7.915786e-05 2.726661e-05
[2330,] 0.0001462657 1.501628e-04 5.160231e-05
[2331,] 0.0001457567 1.189611e-04 4.026683e-05
[2332,] 0.0001457298 1.178733e-04 3.984663e-05
[2333,] 0.0001456523 1.145539e-04 3.856850e-05
[2334,] 0.0001457072 1.224397e-04 4.135173e-05
[2335,] 0.0001456927 1.182753e-04 3.991294e-05
[2336,] 0.0001458431 1.229079e-04 4.175467e-05
[2337,] 0.0001457944 1.188252e-04 4.028326e-05
[2338,] 0.0001457187 1.127765e-04 3.808893e-05
[2339,] 0.0001458962 1.396151e-04 4.756719e-05
[2340,] 0.0001453290 7.029171e-05 2.285863e-05
[2341,] 0.0001458307 1.266943e-04 4.301087e-05
[2342,] 0.0001458415 1.165265e-04 3.957183e-05
[2343,] 0.0001456873 1.159623e-04 3.911833e-05
[2344,] 0.0001454930 1.137859e-04 3.790317e-05
[2345,] 0.0001457144 1.208782e-04 4.083763e-05
[2346,] 0.0001456610 1.286046e-04 4.339640e-05
[2347,] 0.0001457060 1.365251e-04 4.606562e-05
[2348,] 0.0001497917 3.052641e-04 1.098452e-04
[2349,] 0.0001455656 1.176924e-04 3.951152e-05
[2350,] 0.0001454996 1.240372e-04 4.147756e-05
[2351,] 0.0001455596 1.227448e-04 4.119693e-05
[2352,] 0.0001455014 1.303514e-04 4.359718e-05
[2353,] 0.0001450674 1.368882e-04 4.699293e-05
[2354,] 0.0001450509 1.671734e-04 5.742560e-05
[2355,] 0.0001447119 1.894009e-04 6.419006e-05
[2356,] 0.0001462460 1.237343e-04 4.017571e-05
[2357,] 0.0001445936 1.542725e-04 5.192285e-05
[2358,] 0.0001557541 8.793570e-05 3.358777e-05
[2359,] 0.0001450484 1.847378e-04 6.356010e-05
[2360,] 0.0001451505 1.814889e-04 6.268690e-05
[2361,] 0.0001547827 9.599027e-05 2.985301e-05
[2362,] 0.0001518346 1.053267e-04 3.404941e-05
[2363,] 0.0001551458 9.361196e-05 2.985832e-05
[2364,] 0.0001539023 1.124708e-03 3.196973e-04
[2365,] 0.0001514488 1.319450e-04 4.349358e-05
[2366,] 0.0001529457 7.104524e-05 2.433425e-05
[2367,] 0.0001508370 7.161017e-05 2.451851e-05
[2368,] 0.0001558426 6.099348e-04 2.534640e-04
[2369,] 0.0001511089 7.164365e-05 2.454652e-05
[2370,] 0.0001466276 1.123035e-04 3.605822e-05
[2371,] 0.0001538842 1.336493e-04 4.654258e-05
[2372,] 0.0001548757 9.189309e-05 3.068300e-05
[2373,] 0.0001516131 6.980782e-05 2.375939e-05
[2374,] 0.0001572631 6.915779e-05 2.409704e-05
[2375,] 0.0001445386 7.974433e-05 2.634004e-05
[2376,] 0.0001534944 1.182742e-03 3.436655e-04
[2377,] 0.0001514541 7.140746e-05 2.448654e-05
[2378,] 0.0001467744 1.325945e-04 4.172059e-05
[2379,] 0.0001522280 7.052974e-05 2.395170e-05
[2380,] 0.0001469129 8.556638e-05 2.832261e-05
[2381,] 0.0001558954 2.428545e-04 6.135663e-05
[2382,] 0.0001518436 8.395789e-05 2.815452e-05
[2383,] 0.0001515171 6.975989e-05 2.379828e-05
[2384,] 0.0001445411 6.018313e-05 1.989981e-05
[2385,] 0.0001525638 7.043465e-05 2.427816e-05
[2386,] 0.0001456479 7.357404e-05 2.474914e-05
[2387,] 0.0001543116 1.549792e-04 4.396837e-05
[2388,] 0.0001568411 1.575380e-04 4.341789e-05
[2389,] 0.0001514958 8.103106e-05 2.730627e-05
[2390,] 0.0001471137 1.208186e-04 3.769264e-05
[2391,] 0.0001445047 5.616237e-05 1.856741e-05
[2392,] 0.0001466394 1.442099e-04 4.535823e-05
[2393,] 0.0001445003 6.598094e-05 2.173633e-05
[2394,] 0.0001444990 6.574797e-05 2.165812e-05
[2395,] 0.0001505708 1.233578e-04 3.999796e-05
[2396,] 0.0001535216 1.063358e-04 3.602804e-05
[2397,] 0.0001586945 1.478085e-04 5.986910e-05
[2398,] 0.0001616920 6.434524e-05 2.228891e-05
[2399,] 0.0001613629 6.426912e-05 2.227499e-05
[2400,] 0.0001618490 6.381675e-05 2.197379e-05
[2401,] 0.0001536112 3.049979e-04 1.151311e-04
[2402,] 0.0001455564 7.002871e-05 2.378134e-05
[2403,] 0.0001463711 6.174504e-05 2.077918e-05
[2404,] 0.0001464959 6.310653e-05 2.134830e-05
[2405,] 0.0001469602 6.265758e-05 2.122355e-05
[2406,] 0.0001466376 6.235332e-05 2.106123e-05
[2407,] 0.0001465619 6.195867e-05 2.088962e-05
[2408,] 0.0001464255 6.957296e-05 2.387516e-05
[2409,] 0.0001522556 8.116866e-05 2.628946e-05
[2410,] 0.0001450807 5.910655e-05 1.964440e-05
[2411,] 0.0001477968 7.543102e-05 2.566644e-05
[2412,] 0.0001444553 6.084602e-05 2.007293e-05
[2413,] 0.0001444583 6.216777e-05 2.050305e-05
[2414,] 0.0001525140 1.172754e-04 3.737424e-05
[2415,] 0.0001445242 5.827565e-05 1.921472e-05
[2416,] 0.0001445201 5.815050e-05 1.918028e-05
[2417,] 0.0001445184 5.806819e-05 1.915778e-05
[2418,] 0.0001444691 6.399279e-05 2.113348e-05
[2419,] 0.0001444813 6.360706e-05 2.102716e-05
[2420,] 0.0001542348 2.880238e-04 1.096874e-04
[2421,] 0.0001445194 5.750630e-05 1.897135e-05
[2422,] 0.0001447897 7.879974e-05 2.651159e-05
[2423,] 0.0001447426 7.875742e-05 2.645803e-05
[2424,] 0.0001445510 8.462359e-05 2.821840e-05
[2425,] 0.0001444949 7.925073e-05 2.603077e-05
[2426,] 0.0001509227 9.206709e-05 3.326145e-05
[2427,] 0.0001449758 7.917396e-05 2.679114e-05
[2428,] 0.0001445580 6.157554e-05 2.019135e-05
[2429,] 0.0001534529 2.515397e-04 9.189678e-05
[2430,] 0.0001535135 1.639833e-04 5.822573e-05
[2431,] 0.0001445455 8.337873e-05 2.784001e-05
[2432,] 0.0001557249 2.375636e-04 9.715492e-05
[2433,] 0.0001547698 1.303686e-04 4.971862e-05
[2434,] 0.0001447713 6.056479e-05 2.017195e-05
[2435,] 0.0001448097 6.088448e-05 2.029717e-05
[2436,] 0.0001446202 6.088254e-05 2.024102e-05
[2437,] 0.0001444764 6.127502e-05 2.031208e-05
[2438,] 0.0001447358 5.866595e-05 1.947580e-05
[2439,] 0.0001560251 1.377685e-04 5.374750e-05
[2440,] 0.0001544819 1.301316e-04 4.939268e-05
[2441,] 0.0001530653 1.246280e-04 4.233871e-05
[2442,] 0.0001513970 1.238182e-04 3.864979e-05
[2443,] 0.0001452351 9.429667e-05 3.226130e-05
[2444,] 0.0001543718 5.125587e-04 2.013962e-04
[2445,] 0.0001452654 9.398518e-05 3.217670e-05
[2446,] 0.0001537424 2.096215e-04 7.634552e-05
[2447,] 0.0001535498 2.158782e-04 7.800912e-05
[2448,] 0.0001556129 1.380718e-04 5.370877e-05
[2449,] 0.0001480684 8.728576e-05 2.992591e-05
[2450,] 0.0001496353 1.177017e-04 4.312887e-05
[2451,] 0.0001561939 1.388171e-04 5.446525e-05
[2452,] 0.0001523737 1.250223e-04 3.817743e-05
[2453,] 0.0001499030 1.155543e-04 4.245742e-05
[2454,] 0.0001537701 1.174272e-04 4.093777e-05
[2455,] 0.0001533457 2.144713e-04 5.942477e-05
[2456,] 0.0001514140 1.206305e-04 4.340784e-05
[2457,] 0.0001535379 8.997237e-05 3.030075e-05
[2458,] 0.0001536774 9.023024e-05 3.040714e-05
[2459,] 0.0001483263 7.669951e-05 2.626712e-05
[2460,] 0.0001455476 5.996007e-05 1.972326e-05
[2461,] 0.0001579049 9.305764e-05 3.437061e-05
[2462,] 0.0001495523 7.470190e-05 2.567232e-05
[2463,] 0.0001495128 7.409915e-05 2.539706e-05
[2464,] 0.0001494618 7.566926e-05 2.606289e-05
[2465,] 0.0001604075 7.992432e-05 2.805666e-05
[2466,] 0.0001593930 9.359307e-05 3.500558e-05
[2467,] 0.0001574103 9.431800e-05 3.483672e-05
```
