## Supplementary material for "Characterization of shared and ancestry-specific signals driving complex traits using multi-ancestry fine-mapping": s1_data.bim

```
10	chr10:14043836:T:C	0	14043836	C	T
10	chr10:14044580:A:G	0	14044580	G	A
10	chr10:14044809:C:T	0	14044809	T	C
10	chr10:14044884:C:T	0	14044884	T	C
10	chr10:14044909:T:G	0	14044909	G	T
10	chr10:14044968:A:G	0	14044968	G	A
10	chr10:14045225:A:G	0	14045225	G	A
10	chr10:14045227:T:A	0	14045227	A	T
10	chr10:14045228:TA:T	0	14045228	T	TA
10	chr10:14045811:A:G	0	14045811	G	A
10	chr10:14045987:C:A	0	14045987	A	C
10	chr10:14046126:A:G	0	14046126	G	A
10	chr10:14046241:T:C	0	14046241	C	T
10	chr10:14046715:G:A	0	14046715	A	G
10	chr10:14046838:C:T	0	14046838	T	C
10	chr10:14047452:T:C	0	14047452	C	T
10	chr10:14047915:C:T	0	14047915	T	C
10	chr10:14048035:G:A	0	14048035	A	G
10	chr10:14048433:T:C	0	14048433	C	T
10	chr10:14048632:C:T	0	14048632	T	C
10	chr10:14048809:ATAAAATAGAATAGAT:A	0	14048809	A	ATAAAATAGAATAGAT
10	chr10:14049113:T:C	0	14049113	C	T
10	chr10:14049227:GTAA:G	0	14049227	G	GTAA
10	chr10:14049387:T:C	0	14049387	C	T
10	chr10:14049526:A:G	0	14049526	G	A
10	chr10:14049729:C:T	0	14049729	T	C
10	chr10:14050037:A:G	0	14050037	G	A
10	chr10:14050423:C:A	0	14050423	A	C
10	chr10:14051720:C:T	0	14051720	T	C
10	chr10:14051743:T:C	0	14051743	C	T
10	chr10:14051788:T:C	0	14051788	C	T
10	chr10:14051790:C:G	0	14051790	G	C
10	chr10:14052036:G:A	0	14052036	A	G
10	chr10:14052274:A:G	0	14052274	G	A
10	chr10:14052489:A:G	0	14052489	G	A
10	chr10:14052654:G:C	0	14052654	C	G
10	chr10:14052669:C:T	0	14052669	T	C
10	chr10:14052714:A:G	0	14052714	G	A
10	chr10:14052905:A:G	0	14052905	G	A
10	chr10:14052927:T:G	0	14052927	G	T
10	chr10:14053373:G:A	0	14053373	A	G
10	chr10:14054014:T:A	0	14054014	A	T
10	chr10:14054034:A:T	0	14054034	T	A
10	chr10:14054089:A:G	0	14054089	G	A
10	chr10:14054120:G:A	0	14054120	A	G
10	chr10:14054158:C:T	0	14054158	T	C
10	chr10:14054369:C:G	0	14054369	G	C
10	chr10:14054502:A:G	0	14054502	G	A
10	chr10:14054589:C:G	0	14054589	G	C
10	chr10:14055013:G:A	0	14055013	A	G
10	chr10:14055153:T:C	0	14055153	C	T
10	chr10:14055184:T:A	0	14055184	A	T
10	chr10:14055244:A:G	0	14055244	G	A
10	chr10:14055424:T:C	0	14055424	C	T
10	chr10:14055435:A:G	0	14055435	G	A
10	chr10:14055744:C:T	0	14055744	T	C
10	chr10:14056712:G:C	0	14056712	C	G
10	chr10:14057026:A:G	0	14057026	G	A
10	chr10:14057307:A:C	0	14057307	C	A
10	chr10:14057433:A:G	0	14057433	G	A
10	chr10:14057493:G:T	0	14057493	T	G
10	chr10:14057513:T:C	0	14057513	C	T
10	chr10:14057598:T:C	0	14057598	C	T
10	chr10:14057599:T:G	0	14057599	G	T
10	chr10:14057935:G:A	0	14057935	A	G
10	chr10:14058069:A:T	0	14058069	T	A
10	chr10:14058105:A:G	0	14058105	G	A
10	chr10:14058233:A:T	0	14058233	T	A
10	chr10:14058481:A:T	0	14058481	T	A
10	chr10:14059368:T:C	0	14059368	C	T
10	chr10:14059932:T:C	0	14059932	C	T
10	chr10:14060100:C:T	0	14060100	T	C
10	chr10:14060178:G:A	0	14060178	A	G
10	chr10:14060892:T:C	0	14060892	C	T
10	chr10:14060946:G:A	0	14060946	A	G
10	chr10:14061274:C:CAA	0	14061274	CAA	C
10	chr10:14061393:A:G	0	14061393	G	A
10	chr10:14061608:T:C	0	14061608	C	T
10	chr10:14061898:T:C	0	14061898	C	T
10	chr10:14062019:TG:T	0	14062019	T	TG
10	chr10:14062136:C:T	0	14062136	T	C
10	chr10:14062614:C:T	0	14062614	T	C
10	chr10:14063133:C:T	0	14063133	T	C
10	chr10:14063726:A:G	0	14063726	G	A
10	chr10:14064485:T:G	0	14064485	G	T
10	chr10:14064714:A:C	0	14064714	C	A
10	chr10:14065612:C:G	0	14065612	G	C
10	chr10:14066325:G:A	0	14066325	A	G
10	chr10:14066712:G:A	0	14066712	A	G
10	chr10:14067264:C:T	0	14067264	T	C
10	chr10:14067595:G:A	0	14067595	A	G
10	chr10:14068113:T:C	0	14068113	C	T
10	chr10:14068219:T:A	0	14068219	A	T
10	chr10:14068537:T:C	0	14068537	C	T
10	chr10:14068996:T:C	0	14068996	C	T
10	chr10:14069435:C:T	0	14069435	T	C
10	chr10:14069915:T:C	0	14069915	C	T
10	chr10:14070644:T:C	0	14070644	C	T
10	chr10:14071283:T:C	0	14071283	C	T
10	chr10:14072184:A:G	0	14072184	G	A
10	chr10:14072623:T:A	0	14072623	A	T
10	chr10:14073505:C:T	0	14073505	T	C
10	chr10:14073614:A:G	0	14073614	G	A
10	chr10:14074117:T:A	0	14074117	A	T
10	chr10:14075085:G:A	0	14075085	A	G
10	chr10:14075155:T:A	0	14075155	A	T
10	chr10:14075431:T:C	0	14075431	C	T
10	chr10:14075471:A:G	0	14075471	G	A
10	chr10:14075491:T:C	0	14075491	C	T
10	chr10:14076354:A:T	0	14076354	T	A
10	chr10:14076437:G:A	0	14076437	A	G
10	chr10:14076565:G:A	0	14076565	A	G
10	chr10:14076608:C:G	0	14076608	G	C
10	chr10:14076623:G:C	0	14076623	C	G
10	chr10:14076727:A:T	0	14076727	T	A
10	chr10:14077003:A:G	0	14077003	G	A
10	chr10:14077129:A:G	0	14077129	G	A
10	chr10:14077520:G:A	0	14077520	A	G
10	chr10:14077555:T:A	0	14077555	A	T
10	chr10:14077721:G:T	0	14077721	T	G
10	chr10:14078335:G:A	0	14078335	A	G
10	chr10:14078394:C:T	0	14078394	T	C
10	chr10:14078660:G:C	0	14078660	C	G
10	chr10:14080034:T:A	0	14080034	A	T
10	chr10:14080407:G:A	0	14080407	A	G
10	chr10:14080458:A:G	0	14080458	G	A
10	chr10:14081237:G:A	0	14081237	A	G
10	chr10:14081339:G:A	0	14081339	A	G
10	chr10:14081616:C:T	0	14081616	T	C
10	chr10:14082063:T:C	0	14082063	C	T
10	chr10:14082243:G:A	0	14082243	A	G
10	chr10:14082288:G:A	0	14082288	A	G
10	chr10:14083253:C:T	0	14083253	T	C
10	chr10:14084114:T:C	0	14084114	C	T
10	chr10:14084190:G:A	0	14084190	A	G
10	chr10:14084196:G:T	0	14084196	T	G
10	chr10:14084467:A:G	0	14084467	G	A
10	chr10:14085141:CA:C	0	14085141	C	CA
10	chr10:14085202:T:C	0	14085202	C	T
10	chr10:14085726:C:G	0	14085726	G	C
10	chr10:14086474:C:T	0	14086474	T	C
10	chr10:14087413:T:G	0	14087413	G	T
10	chr10:14087852:T:C	0	14087852	C	T
10	chr10:14087909:G:C	0	14087909	C	G
10	chr10:14088632:A:G	0	14088632	G	A
10	chr10:14088636:C:T	0	14088636	T	C
10	chr10:14089762:G:A	0	14089762	A	G
10	chr10:14091972:T:C	0	14091972	C	T
10	chr10:14092191:TG:T	0	14092191	T	TG
10	chr10:14092196:C:T	0	14092196	T	C
10	chr10:14092827:G:T	0	14092827	T	G
10	chr10:14093022:C:T	0	14093022	T	C
10	chr10:14093176:G:A	0	14093176	A	G
10	chr10:14093429:G:C	0	14093429	C	G
10	chr10:14093702:C:G	0	14093702	G	C
10	chr10:14094231:G:A	0	14094231	A	G
10	chr10:14094292:G:A	0	14094292	A	G
10	chr10:14095261:T:C	0	14095261	C	T
10	chr10:14095338:G:A	0	14095338	A	G
10	chr10:14095679:A:G	0	14095679	G	A
10	chr10:14095811:A:G	0	14095811	G	A
10	chr10:14096440:G:A	0	14096440	A	G
10	chr10:14096609:A:G	0	14096609	G	A
10	chr10:14096613:A:T	0	14096613	T	A
10	chr10:14097716:G:T	0	14097716	T	G
10	chr10:14098703:C:T	0	14098703	T	C
10	chr10:14098739:G:A	0	14098739	A	G
10	chr10:14099566:G:A	0	14099566	A	G
10	chr10:14101464:G:A	0	14101464	A	G
10	chr10:14101637:T:G	0	14101637	G	T
10	chr10:14101972:T:A	0	14101972	A	T
10	chr10:14102789:C:T	0	14102789	T	C
10	chr10:14103487:C:T	0	14103487	T	C
10	chr10:14103515:C:T	0	14103515	T	C
10	chr10:14104001:G:A	0	14104001	A	G
10	chr10:14104002:G:T	0	14104002	T	G
10	chr10:14104092:A:T	0	14104092	T	A
10	chr10:14104433:C:T	0	14104433	T	C
10	chr10:14105051:A:T	0	14105051	T	A
10	chr10:14105217:A:G	0	14105217	G	A
10	chr10:14105296:C:T	0	14105296	T	C
10	chr10:14105408:C:CAAAAATA	0	14105408	CAAAAATA	C
10	chr10:14105429:A:G	0	14105429	G	A
10	chr10:14105575:T:C	0	14105575	C	T
10	chr10:14106036:C:G	0	14106036	G	C
10	chr10:14106148:C:A	0	14106148	A	C
10	chr10:14106295:C:A	0	14106295	A	C
10	chr10:14106366:G:A	0	14106366	A	G
10	chr10:14106482:T:C	0	14106482	C	T
10	chr10:14106768:C:T	0	14106768	T	C
10	chr10:14106861:T:C	0	14106861	C	T
10	chr10:14107704:T:C	0	14107704	C	T
10	chr10:14108277:C:T	0	14108277	T	C
10	chr10:14108677:T:C	0	14108677	C	T
10	chr10:14108996:T:C	0	14108996	C	T
10	chr10:14109278:A:C	0	14109278	C	A
10	chr10:14109504:G:A	0	14109504	A	G
10	chr10:14109915:C:G	0	14109915	G	C
10	chr10:14110241:C:T	0	14110241	T	C
10	chr10:14110410:G:A	0	14110410	A	G
10	chr10:14111012:A:G	0	14111012	G	A
10	chr10:14111301:C:T	0	14111301	T	C
10	chr10:14112586:C:T	0	14112586	T	C
10	chr10:14112620:G:A	0	14112620	A	G
10	chr10:14112887:C:T	0	14112887	T	C
10	chr10:14113767:A:T	0	14113767	T	A
10	chr10:14113919:T:C	0	14113919	C	T
10	chr10:14115262:G:A	0	14115262	A	G
10	chr10:14116127:C:T	0	14116127	T	C
10	chr10:14117776:G:A	0	14117776	A	G
10	chr10:14118001:C:T	0	14118001	T	C
10	chr10:14118296:G:A	0	14118296	A	G
10	chr10:14118336:G:A	0	14118336	A	G
10	chr10:14118577:G:A	0	14118577	A	G
10	chr10:14119484:C:G	0	14119484	G	C
10	chr10:14119558:A:G	0	14119558	G	A
10	chr10:14120232:T:C	0	14120232	C	T
10	chr10:14120248:T:G	0	14120248	G	T
10	chr10:14120323:T:C	0	14120323	C	T
10	chr10:14121008:A:G	0	14121008	G	A
10	chr10:14121017:C:A	0	14121017	A	C
10	chr10:14121237:G:A	0	14121237	A	G
10	chr10:14121649:C:T	0	14121649	T	C
10	chr10:14121943:G:T	0	14121943	T	G
10	chr10:14122715:T:C	0	14122715	C	T
10	chr10:14122746:C:T	0	14122746	T	C
10	chr10:14123048:A:G	0	14123048	G	A
10	chr10:14124990:C:T	0	14124990	T	C
10	chr10:14125061:G:A	0	14125061	A	G
10	chr10:14125152:C:T	0	14125152	T	C
10	chr10:14125266:G:A	0	14125266	A	G
10	chr10:14125648:G:A	0	14125648	A	G
10	chr10:14125757:A:ACG	0	14125757	ACG	A
10	chr10:14125843:C:T	0	14125843	T	C
10	chr10:14126049:G:A	0	14126049	A	G
10	chr10:14126097:A:G	0	14126097	G	A
10	chr10:14126117:A:G	0	14126117	G	A
10	chr10:14126145:T:C	0	14126145	C	T
10	chr10:14126293:T:C	0	14126293	C	T
10	chr10:14126792:G:A	0	14126792	A	G
10	chr10:14126804:G:A	0	14126804	A	G
10	chr10:14126805:G:A	0	14126805	A	G
10	chr10:14126831:TCAGGGAAAAAATGTGTAC:T	0	14126831	T	TCAGGGAAAAAATGTGTAC
10	chr10:14127003:C:A	0	14127003	A	C
10	chr10:14127318:T:C	0	14127318	C	T
10	chr10:14127525:T:C	0	14127525	C	T
10	chr10:14128560:C:T	0	14128560	T	C
10	chr10:14128627:G:A	0	14128627	A	G
10	chr10:14129160:T:A	0	14129160	A	T
10	chr10:14130032:T:G	0	14130032	G	T
10	chr10:14130049:C:T	0	14130049	T	C
10	chr10:14130093:C:G	0	14130093	G	C
10	chr10:14130258:A:G	0	14130258	G	A
10	chr10:14130458:T:C	0	14130458	C	T
10	chr10:14130635:C:T	0	14130635	T	C
10	chr10:14131061:C:G	0	14131061	G	C
10	chr10:14131224:C:T	0	14131224	T	C
10	chr10:14131299:A:G	0	14131299	G	A
10	chr10:14131590:A:G	0	14131590	G	A
10	chr10:14131659:T:C	0	14131659	C	T
10	chr10:14132922:T:C	0	14132922	C	T
10	chr10:14133005:A:G	0	14133005	G	A
10	chr10:14133724:AC:A	0	14133724	A	AC
10	chr10:14133917:T:G	0	14133917	G	T
10	chr10:14135929:T:C	0	14135929	C	T
10	chr10:14136905:T:G	0	14136905	G	T
10	chr10:14136930:G:A	0	14136930	A	G
10	chr10:14137428:A:G	0	14137428	G	A
10	chr10:14137475:C:A	0	14137475	A	C
10	chr10:14137697:G:A	0	14137697	A	G
10	chr10:14137780:T:C	0	14137780	C	T
10	chr10:14137809:G:C	0	14137809	C	G
10	chr10:14137843:T:C	0	14137843	C	T
10	chr10:14137975:A:G	0	14137975	G	A
10	chr10:14138017:G:T	0	14138017	T	G
10	chr10:14138021:G:C	0	14138021	C	G
10	chr10:14138237:G:A	0	14138237	A	G
10	chr10:14138485:A:G	0	14138485	G	A
10	chr10:14138709:G:A	0	14138709	A	G
10	chr10:14139852:T:G	0	14139852	G	T
10	chr10:14140046:A:G	0	14140046	G	A
10	chr10:14140900:G:A	0	14140900	A	G
10	chr10:14140926:A:G	0	14140926	G	A
10	chr10:14141106:T:C	0	14141106	C	T
10	chr10:14141161:G:A	0	14141161	A	G
10	chr10:14141372:T:C	0	14141372	C	T
10	chr10:14141549:T:C	0	14141549	C	T
10	chr10:14141581:A:AC	0	14141581	AC	A
10	chr10:14141814:CAT:C	0	14141814	C	CAT
10	chr10:14142147:A:G	0	14142147	G	A
10	chr10:14142178:T:C	0	14142178	C	T
10	chr10:14142487:A:T	0	14142487	T	A
10	chr10:14142559:A:G	0	14142559	G	A
10	chr10:14143130:C:T	0	14143130	T	C
10	chr10:14143252:G:A	0	14143252	A	G
10	chr10:14143476:T:C	0	14143476	C	T
10	chr10:14144039:T:C	0	14144039	C	T
10	chr10:14144140:T:C	0	14144140	C	T
10	chr10:14144774:G:A	0	14144774	A	G
10	chr10:14145140:A:G	0	14145140	G	A
10	chr10:14148040:T:C	0	14148040	C	T
10	chr10:14148815:C:T	0	14148815	T	C
10	chr10:14148957:C:T	0	14148957	T	C
10	chr10:14149026:C:G	0	14149026	G	C
10	chr10:14149554:G:A	0	14149554	A	G
10	chr10:14151433:G:A	0	14151433	A	G
10	chr10:14151779:G:A	0	14151779	A	G
10	chr10:14153312:T:C	0	14153312	C	T
10	chr10:14154057:C:T	0	14154057	T	C
10	chr10:14154781:C:T	0	14154781	T	C
10	chr10:14154887:T:C	0	14154887	C	T
10	chr10:14155159:G:T	0	14155159	T	G
10	chr10:14157240:A:G	0	14157240	G	A
10	chr10:14158932:A:G	0	14158932	G	A
10	chr10:14159052:C:T	0	14159052	T	C
10	chr10:14159226:C:T	0	14159226	T	C
10	chr10:14160153:A:G	0	14160153	G	A
10	chr10:14160286:C:A	0	14160286	A	C
10	chr10:14160653:A:C	0	14160653	C	A
10	chr10:14160976:G:A	0	14160976	A	G
10	chr10:14162004:C:T	0	14162004	T	C
10	chr10:14162325:T:C	0	14162325	C	T
10	chr10:14163206:T:C	0	14163206	C	T
10	chr10:14163862:T:G	0	14163862	G	T
10	chr10:14165142:A:C	0	14165142	C	A
10	chr10:14165780:G:A	0	14165780	A	G
10	chr10:14165916:T:G	0	14165916	G	T
10	chr10:14166589:T:C	0	14166589	C	T
10	chr10:14166612:T:C	0	14166612	C	T
10	chr10:14167914:A:G	0	14167914	G	A
10	chr10:14168788:G:C	0	14168788	C	G
10	chr10:14169305:C:T	0	14169305	T	C
10	chr10:14170067:T:C	0	14170067	C	T
10	chr10:14170231:T:C	0	14170231	C	T
10	chr10:14170563:T:C	0	14170563	C	T
10	chr10:14172131:A:G	0	14172131	G	A
10	chr10:14172911:G:C	0	14172911	C	G
10	chr10:14173183:G:A	0	14173183	A	G
10	chr10:14173353:GAAC:G	0	14173353	G	GAAC
10	chr10:14173495:C:T	0	14173495	T	C
10	chr10:14174163:G:C	0	14174163	C	G
10	chr10:14174413:T:A	0	14174413	A	T
10	chr10:14174415:A:C	0	14174415	C	A
10	chr10:14175263:C:T	0	14175263	T	C
10	chr10:14177426:G:A	0	14177426	A	G
10	chr10:14177671:T:G	0	14177671	G	T
10	chr10:14178944:G:A	0	14178944	A	G
10	chr10:14180041:C:A	0	14180041	A	C
10	chr10:14180629:G:A	0	14180629	A	G
10	chr10:14181255:G:C	0	14181255	C	G
10	chr10:14181373:C:T	0	14181373	T	C
10	chr10:14181737:C:A	0	14181737	A	C
10	chr10:14182102:C:A	0	14182102	A	C
10	chr10:14182146:T:C	0	14182146	C	T
10	chr10:14182660:T:C	0	14182660	C	T
10	chr10:14183270:T:C	0	14183270	C	T
10	chr10:14184482:CTATTA:C	0	14184482	C	CTATTA
10	chr10:14184653:G:A	0	14184653	A	G
10	chr10:14185246:G:C	0	14185246	C	G
10	chr10:14185650:C:T	0	14185650	T	C
10	chr10:14185804:G:A	0	14185804	A	G
10	chr10:14185848:C:T	0	14185848	T	C
10	chr10:14185909:G:T	0	14185909	T	G
10	chr10:14186070:A:T	0	14186070	T	A
10	chr10:14187199:C:G	0	14187199	G	C
10	chr10:14187811:G:T	0	14187811	T	G
10	chr10:14188472:C:T	0	14188472	T	C
10	chr10:14188659:C:G	0	14188659	G	C
10	chr10:14188892:C:T	0	14188892	T	C
10	chr10:14189230:A:T	0	14189230	T	A
10	chr10:14189246:T:C	0	14189246	C	T
10	chr10:14189828:A:G	0	14189828	G	A
10	chr10:14189870:C:T	0	14189870	T	C
10	chr10:14190131:C:G	0	14190131	G	C
10	chr10:14190325:G:A	0	14190325	A	G
10	chr10:14192896:G:A	0	14192896	A	G
10	chr10:14194265:C:G	0	14194265	G	C
10	chr10:14194829:C:T	0	14194829	T	C
10	chr10:14194971:G:T	0	14194971	T	G
10	chr10:14195504:C:T	0	14195504	T	C
10	chr10:14195839:G:A	0	14195839	A	G
10	chr10:14196458:T:G	0	14196458	G	T
10	chr10:14197022:A:G	0	14197022	G	A
10	chr10:14198310:G:T	0	14198310	T	G
10	chr10:14198901:A:G	0	14198901	G	A
10	chr10:14199690:T:C	0	14199690	C	T
10	chr10:14199754:TTTAATC:T	0	14199754	T	TTTAATC
10	chr10:14200152:C:T	0	14200152	T	C
10	chr10:14201481:A:G	0	14201481	G	A
10	chr10:14201554:C:G	0	14201554	G	C
10	chr10:14202181:T:C	0	14202181	C	T
10	chr10:14202257:C:T	0	14202257	T	C
10	chr10:14202488:G:A	0	14202488	A	G
10	chr10:14202691:G:A	0	14202691	A	G
10	chr10:14203048:C:T	0	14203048	T	C
10	chr10:14203212:T:G	0	14203212	G	T
10	chr10:14203366:G:C	0	14203366	C	G
10	chr10:14204237:CTTG:C	0	14204237	C	CTTG
10	chr10:14204487:A:G	0	14204487	G	A
10	chr10:14205221:A:G	0	14205221	G	A
10	chr10:14205324:C:T	0	14205324	T	C
10	chr10:14206346:A:G	0	14206346	G	A
10	chr10:14207418:C:T	0	14207418	T	C
10	chr10:14209406:G:A	0	14209406	A	G
10	chr10:14209893:A:G	0	14209893	G	A
10	chr10:14210657:G:A	0	14210657	A	G
10	chr10:14210929:G:A	0	14210929	A	G
10	chr10:14211335:T:A	0	14211335	A	T
10	chr10:14211672:A:T	0	14211672	T	A
10	chr10:14211743:G:A	0	14211743	A	G
10	chr10:14211784:A:G	0	14211784	G	A
10	chr10:14211940:G:T	0	14211940	T	G
10	chr10:14213051:A:G	0	14213051	G	A
10	chr10:14213613:T:C	0	14213613	C	T
10	chr10:14213973:G:A	0	14213973	A	G
10	chr10:14214064:C:T	0	14214064	T	C
10	chr10:14214271:C:G	0	14214271	G	C
10	chr10:14214364:C:T	0	14214364	T	C
10	chr10:14215362:T:C	0	14215362	C	T
10	chr10:14216279:G:A	0	14216279	A	G
10	chr10:14217174:G:A	0	14217174	A	G
10	chr10:14217448:G:A	0	14217448	A	G
10	chr10:14217454:G:C	0	14217454	C	G
10	chr10:14217893:C:G	0	14217893	G	C
10	chr10:14218239:T:C	0	14218239	C	T
10	chr10:14218501:A:G	0	14218501	G	A
10	chr10:14219589:C:T	0	14219589	T	C
10	chr10:14220020:G:A	0	14220020	A	G
10	chr10:14220439:C:A	0	14220439	A	C
10	chr10:14220949:C:G	0	14220949	G	C
10	chr10:14221584:A:G	0	14221584	G	A
10	chr10:14222947:G:A	0	14222947	A	G
10	chr10:14223265:T:C	0	14223265	C	T
10	chr10:14223884:T:C	0	14223884	C	T
10	chr10:14224086:A:G	0	14224086	G	A
10	chr10:14225963:T:A	0	14225963	A	T
10	chr10:14225964:G:A	0	14225964	A	G
10	chr10:14226167:A:T	0	14226167	T	A
10	chr10:14226624:T:A	0	14226624	A	T
10	chr10:14227757:G:A	0	14227757	A	G
10	chr10:14228032:C:G	0	14228032	G	C
10	chr10:14230084:C:T	0	14230084	T	C
10	chr10:14230309:T:C	0	14230309	C	T
10	chr10:14231076:A:G	0	14231076	G	A
10	chr10:14231165:T:C	0	14231165	C	T
10	chr10:14231447:C:A	0	14231447	A	C
10	chr10:14231536:C:T	0	14231536	T	C
10	chr10:14231579:C:T	0	14231579	T	C
10	chr10:14231582:T:G	0	14231582	G	T
10	chr10:14231589:G:A	0	14231589	A	G
10	chr10:14232109:T:C	0	14232109	C	T
10	chr10:14232254:T:A	0	14232254	A	T
10	chr10:14232477:A:G	0	14232477	G	A
10	chr10:14232497:G:A	0	14232497	A	G
10	chr10:14232741:T:C	0	14232741	C	T
10	chr10:14232752:C:T	0	14232752	T	C
10	chr10:14233297:C:T	0	14233297	T	C
10	chr10:14233417:CA:C	0	14233417	C	CA
10	chr10:14233604:T:C	0	14233604	C	T
10	chr10:14233727:A:G	0	14233727	G	A
10	chr10:14234268:T:C	0	14234268	C	T
10	chr10:14234341:C:G	0	14234341	G	C
10	chr10:14234445:G:A	0	14234445	A	G
10	chr10:14234467:C:T	0	14234467	T	C
10	chr10:14234665:T:C	0	14234665	C	T
10	chr10:14234707:TA:T	0	14234707	T	TA
10	chr10:14235106:T:C	0	14235106	C	T
10	chr10:14235235:C:T	0	14235235	T	C
10	chr10:14235361:T:G	0	14235361	G	T
10	chr10:14235402:T:C	0	14235402	C	T
10	chr10:14235522:T:G	0	14235522	G	T
10	chr10:14235869:T:C	0	14235869	C	T
10	chr10:14235979:T:C	0	14235979	C	T
10	chr10:14236131:C:A	0	14236131	A	C
10	chr10:14236372:T:C	0	14236372	C	T
10	chr10:14237298:G:A	0	14237298	A	G
10	chr10:14237356:T:A	0	14237356	A	T
10	chr10:14237900:G:A	0	14237900	A	G
10	chr10:14238614:C:T	0	14238614	T	C
10	chr10:14239830:G:A	0	14239830	A	G
10	chr10:14240288:G:A	0	14240288	A	G
10	chr10:14240524:T:G	0	14240524	G	T
10	chr10:14240768:T:C	0	14240768	C	T
10	chr10:14240825:T:C	0	14240825	C	T
10	chr10:14240994:A:G	0	14240994	G	A
10	chr10:14241015:T:G	0	14241015	G	T
10	chr10:14241476:G:C	0	14241476	C	G
10	chr10:14241613:A:G	0	14241613	G	A
10	chr10:14242220:A:G	0	14242220	G	A
10	chr10:14242298:G:A	0	14242298	A	G
10	chr10:14242446:T:G	0	14242446	G	T
10	chr10:14242475:G:A	0	14242475	A	G
10	chr10:14242533:A:G	0	14242533	G	A
10	chr10:14242607:A:G	0	14242607	G	A
10	chr10:14242695:C:T	0	14242695	T	C
10	chr10:14242882:A:G	0	14242882	G	A
10	chr10:14243196:G:A	0	14243196	A	G
10	chr10:14243369:A:C	0	14243369	C	A
10	chr10:14243422:A:G	0	14243422	G	A
10	chr10:14243546:C:T	0	14243546	T	C
10	chr10:14243914:T:C	0	14243914	C	T
10	chr10:14244607:C:T	0	14244607	T	C
10	chr10:14245349:A:C	0	14245349	C	A
10	chr10:14245507:T:A	0	14245507	A	T
10	chr10:14246427:T:C	0	14246427	C	T
10	chr10:14246653:G:A	0	14246653	A	G
10	chr10:14248639:TC:T	0	14248639	T	TC
10	chr10:14249454:G:C	0	14249454	C	G
10	chr10:14250735:C:T	0	14250735	T	C
10	chr10:14250872:G:A	0	14250872	A	G
10	chr10:14251125:T:C	0	14251125	C	T
10	chr10:14251278:T:A	0	14251278	A	T
10	chr10:14251526:C:T	0	14251526	T	C
10	chr10:14251566:T:C	0	14251566	C	T
10	chr10:14252933:T:C	0	14252933	C	T
10	chr10:14253246:T:C	0	14253246	C	T
10	chr10:14253302:T:G	0	14253302	G	T
10	chr10:14253594:T:C	0	14253594	C	T
10	chr10:14254394:G:A	0	14254394	A	G
10	chr10:14255518:G:A	0	14255518	A	G
10	chr10:14256423:C:T	0	14256423	T	C
10	chr10:14257502:A:C	0	14257502	C	A
10	chr10:14257519:T:C	0	14257519	C	T
10	chr10:14257668:G:A	0	14257668	A	G
10	chr10:14258934:A:C	0	14258934	C	A
10	chr10:14259271:T:C	0	14259271	C	T
10	chr10:14261781:A:G	0	14261781	G	A
10	chr10:14262350:G:A	0	14262350	A	G
10	chr10:14263022:T:C	0	14263022	C	T
10	chr10:14263454:G:A	0	14263454	A	G
10	chr10:14263895:T:C	0	14263895	C	T
10	chr10:14263900:A:G	0	14263900	G	A
10	chr10:14264079:T:C	0	14264079	C	T
10	chr10:14264506:G:T	0	14264506	T	G
10	chr10:14264895:C:A	0	14264895	A	C
10	chr10:14265455:T:C	0	14265455	C	T
10	chr10:14265462:T:C	0	14265462	C	T
10	chr10:14265674:A:C	0	14265674	C	A
10	chr10:14265913:T:C	0	14265913	C	T
10	chr10:14266294:G:A	0	14266294	A	G
10	chr10:14266375:A:G	0	14266375	G	A
10	chr10:14266550:TCACA:T	0	14266550	T	TCACA
10	chr10:14266843:C:A	0	14266843	A	C
10	chr10:14267061:A:G	0	14267061	G	A
10	chr10:14268000:A:G	0	14268000	G	A
10	chr10:14268696:C:T	0	14268696	T	C
10	chr10:14269274:G:T	0	14269274	T	G
10	chr10:14269327:C:T	0	14269327	T	C
10	chr10:14269417:T:A	0	14269417	A	T
10	chr10:14269684:A:C	0	14269684	C	A
10	chr10:14269837:A:G	0	14269837	G	A
10	chr10:14270250:T:C	0	14270250	C	T
10	chr10:14270260:C:G	0	14270260	G	C
10	chr10:14270324:T:C	0	14270324	C	T
10	chr10:14270717:T:C	0	14270717	C	T
10	chr10:14271056:A:C	0	14271056	C	A
10	chr10:14271518:G:A	0	14271518	A	G
10	chr10:14272249:C:T	0	14272249	T	C
10	chr10:14272645:C:T	0	14272645	T	C
10	chr10:14272685:T:C	0	14272685	C	T
10	chr10:14272831:G:A	0	14272831	A	G
10	chr10:14272927:G:A	0	14272927	A	G
10	chr10:14272982:G:A	0	14272982	A	G
10	chr10:14273933:T:G	0	14273933	G	T
10	chr10:14274155:C:T	0	14274155	T	C
10	chr10:14275346:T:C	0	14275346	C	T
10	chr10:14275376:A:G	0	14275376	G	A
10	chr10:14275430:C:T	0	14275430	T	C
10	chr10:14276442:T:C	0	14276442	C	T
10	chr10:14276616:G:C	0	14276616	C	G
10	chr10:14276774:T:C	0	14276774	C	T
10	chr10:14276814:A:G	0	14276814	G	A
10	chr10:14277038:T:A	0	14277038	A	T
10	chr10:14277105:T:C	0	14277105	C	T
10	chr10:14277112:C:G	0	14277112	G	C
10	chr10:14277380:A:G	0	14277380	G	A
10	chr10:14277730:T:C	0	14277730	C	T
10	chr10:14278953:C:A	0	14278953	A	C
10	chr10:14278991:T:G	0	14278991	G	T
10	chr10:14279142:T:C	0	14279142	C	T
10	chr10:14279410:G:T	0	14279410	T	G
10	chr10:14279990:G:A	0	14279990	A	G
10	chr10:14280187:G:A	0	14280187	A	G
10	chr10:14280485:T:C	0	14280485	C	T
10	chr10:14280741:T:C	0	14280741	C	T
10	chr10:14280764:G:A	0	14280764	A	G
10	chr10:14281141:C:T	0	14281141	T	C
10	chr10:14282949:A:T	0	14282949	T	A
10	chr10:14283996:TCAAA:T	0	14283996	T	TCAAA
10	chr10:14284152:G:A	0	14284152	A	G
10	chr10:14284646:C:T	0	14284646	T	C
10	chr10:14285977:G:A	0	14285977	A	G
10	chr10:14286273:G:A	0	14286273	A	G
10	chr10:14286896:G:A	0	14286896	A	G
10	chr10:14286992:T:C	0	14286992	C	T
10	chr10:14287005:G:A	0	14287005	A	G
10	chr10:14287227:C:T	0	14287227	T	C
10	chr10:14287496:A:G	0	14287496	G	A
10	chr10:14287945:G:A	0	14287945	A	G
10	chr10:14288033:T:C	0	14288033	C	T
10	chr10:14288141:C:T	0	14288141	T	C
10	chr10:14288221:G:A	0	14288221	A	G
10	chr10:14288709:T:C	0	14288709	C	T
10	chr10:14289655:C:T	0	14289655	T	C
10	chr10:14289709:C:T	0	14289709	T	C
10	chr10:14289849:C:T	0	14289849	T	C
10	chr10:14290432:T:C	0	14290432	C	T
10	chr10:14290788:G:A	0	14290788	A	G
10	chr10:14291238:A:T	0	14291238	T	A
10	chr10:14291396:T:A	0	14291396	A	T
10	chr10:14292826:G:A	0	14292826	A	G
10	chr10:14293028:T:TAAAA	0	14293028	TAAAA	T
10	chr10:14293146:C:T	0	14293146	T	C
10	chr10:14293316:G:A	0	14293316	A	G
10	chr10:14293342:C:T	0	14293342	T	C
10	chr10:14293511:G:A	0	14293511	A	G
10	chr10:14293933:TAAG:T	0	14293933	T	TAAG
10	chr10:14294203:T:C	0	14294203	C	T
10	chr10:14294634:G:A	0	14294634	A	G
10	chr10:14294843:G:A	0	14294843	A	G
10	chr10:14295236:T:C	0	14295236	C	T
10	chr10:14295239:C:T	0	14295239	T	C
10	chr10:14295321:C:A	0	14295321	A	C
10	chr10:14295928:C:T	0	14295928	T	C
10	chr10:14296127:G:A	0	14296127	A	G
10	chr10:14296506:G:A	0	14296506	A	G
10	chr10:14297856:C:T	0	14297856	T	C
10	chr10:14298079:C:T	0	14298079	T	C
10	chr10:14298611:T:C	0	14298611	C	T
10	chr10:14299187:T:A	0	14299187	A	T
10	chr10:14300357:A:C	0	14300357	C	A
10	chr10:14300617:G:A	0	14300617	A	G
10	chr10:14301056:A:G	0	14301056	G	A
10	chr10:14301191:T:C	0	14301191	C	T
10	chr10:14301360:A:C	0	14301360	C	A
10	chr10:14301932:C:T	0	14301932	T	C
10	chr10:14303659:T:C	0	14303659	C	T
10	chr10:14303816:A:G	0	14303816	G	A
10	chr10:14304035:G:A	0	14304035	A	G
10	chr10:14304042:G:C	0	14304042	C	G
10	chr10:14304059:T:C	0	14304059	C	T
10	chr10:14304071:A:G	0	14304071	G	A
10	chr10:14304106:A:C	0	14304106	C	A
10	chr10:14304116:C:T	0	14304116	T	C
10	chr10:14304864:T:C	0	14304864	C	T
10	chr10:14304952:G:A	0	14304952	A	G
10	chr10:14305717:A:G	0	14305717	G	A
10	chr10:14305811:A:G	0	14305811	G	A
10	chr10:14305974:C:T	0	14305974	T	C
10	chr10:14305985:T:C	0	14305985	C	T
10	chr10:14306364:G:A	0	14306364	A	G
10	chr10:14306942:C:T	0	14306942	T	C
10	chr10:14307071:T:C	0	14307071	C	T
10	chr10:14307297:A:G	0	14307297	G	A
10	chr10:14308095:T:C	0	14308095	C	T
10	chr10:14308731:C:A	0	14308731	A	C
10	chr10:14309807:C:T	0	14309807	T	C
10	chr10:14311126:T:C	0	14311126	C	T
10	chr10:14312638:A:G	0	14312638	G	A
10	chr10:14312671:C:A	0	14312671	A	C
10	chr10:14312674:C:A	0	14312674	A	C
10	chr10:14312878:T:C	0	14312878	C	T
10	chr10:14312899:A:G	0	14312899	G	A
10	chr10:14312961:C:A	0	14312961	A	C
10	chr10:14313632:AATCTG:A	0	14313632	A	AATCTG
10	chr10:14314532:G:C	0	14314532	C	G
10	chr10:14315577:T:C	0	14315577	C	T
10	chr10:14315700:T:C	0	14315700	C	T
10	chr10:14317317:C:T	0	14317317	T	C
10	chr10:14317367:T:C	0	14317367	C	T
10	chr10:14317441:C:T	0	14317441	T	C
10	chr10:14317868:C:T	0	14317868	T	C
10	chr10:14317874:T:C	0	14317874	C	T
10	chr10:14318019:A:G	0	14318019	G	A
10	chr10:14319302:T:C	0	14319302	C	T
10	chr10:14320593:T:C	0	14320593	C	T
10	chr10:14320595:C:G	0	14320595	G	C
10	chr10:14320719:A:G	0	14320719	G	A
10	chr10:14321240:A:G	0	14321240	G	A
10	chr10:14321248:G:A	0	14321248	A	G
10	chr10:14321411:C:T	0	14321411	T	C
10	chr10:14321918:G:A	0	14321918	A	G
10	chr10:14322066:C:T	0	14322066	T	C
10	chr10:14322138:A:G	0	14322138	G	A
10	chr10:14323505:T:G	0	14323505	G	T
10	chr10:14324463:C:T	0	14324463	T	C
10	chr10:14324950:C:T	0	14324950	T	C
10	chr10:14326027:T:A	0	14326027	A	T
10	chr10:14326057:A:G	0	14326057	G	A
10	chr10:14326832:G:T	0	14326832	T	G
10	chr10:14327447:G:C	0	14327447	C	G
10	chr10:14328061:A:T	0	14328061	T	A
10	chr10:14328529:C:T	0	14328529	T	C
10	chr10:14330259:G:C	0	14330259	C	G
10	chr10:14331905:C:A	0	14331905	A	C
10	chr10:14331970:C:T	0	14331970	T	C
10	chr10:14332371:G:A	0	14332371	A	G
10	chr10:14333048:C:A	0	14333048	A	C
10	chr10:14335073:C:A	0	14335073	A	C
10	chr10:14335099:G:C	0	14335099	C	G
10	chr10:14335415:C:G	0	14335415	G	C
10	chr10:14335650:AT:A	0	14335650	A	AT
10	chr10:14335763:C:T	0	14335763	T	C
10	chr10:14335853:T:A	0	14335853	A	T
10	chr10:14335974:A:G	0	14335974	G	A
10	chr10:14336509:G:A	0	14336509	A	G
10	chr10:14336763:T:C	0	14336763	C	T
10	chr10:14337835:A:G	0	14337835	G	A
10	chr10:14338647:T:C	0	14338647	C	T
10	chr10:14338654:T:G	0	14338654	G	T
10	chr10:14338953:C:G	0	14338953	G	C
10	chr10:14339080:A:G	0	14339080	G	A
10	chr10:14339440:T:C	0	14339440	C	T
10	chr10:14340165:T:C	0	14340165	C	T
10	chr10:14340953:C:T	0	14340953	T	C
10	chr10:14342185:C:T	0	14342185	T	C
10	chr10:14342401:C:T	0	14342401	T	C
10	chr10:14342946:A:G	0	14342946	G	A
10	chr10:14342988:T:C	0	14342988	C	T
10	chr10:14343266:T:G	0	14343266	G	T
10	chr10:14344296:G:A	0	14344296	A	G
10	chr10:14344733:T:A	0	14344733	A	T
10	chr10:14344791:TAAG:T	0	14344791	T	TAAG
10	chr10:14344819:A:C	0	14344819	C	A
10	chr10:14345817:G:A	0	14345817	A	G
10	chr10:14345821:G:A	0	14345821	A	G
10	chr10:14347673:G:T	0	14347673	T	G
10	chr10:14348670:T:G	0	14348670	G	T
10	chr10:14349274:C:T	0	14349274	T	C
10	chr10:14349715:G:A	0	14349715	A	G
10	chr10:14350018:C:T	0	14350018	T	C
10	chr10:14351128:T:C	0	14351128	C	T
10	chr10:14351234:C:T	0	14351234	T	C
10	chr10:14351559:T:C	0	14351559	C	T
10	chr10:14353412:G:A	0	14353412	A	G
10	chr10:14353493:A:C	0	14353493	C	A
10	chr10:14353829:C:T	0	14353829	T	C
10	chr10:14354162:C:T	0	14354162	T	C
10	chr10:14354208:T:C	0	14354208	C	T
10	chr10:14354969:C:T	0	14354969	T	C
10	chr10:14355646:T:C	0	14355646	C	T
10	chr10:14355729:T:G	0	14355729	G	T
10	chr10:14356005:A:C	0	14356005	C	A
10	chr10:14356226:C:T	0	14356226	T	C
10	chr10:14357181:C:T	0	14357181	T	C
10	chr10:14357500:G:A	0	14357500	A	G
10	chr10:14357575:C:T	0	14357575	T	C
10	chr10:14357662:C:T	0	14357662	T	C
10	chr10:14357975:G:A	0	14357975	A	G
10	chr10:14358789:A:C	0	14358789	C	A
10	chr10:14358899:T:C	0	14358899	C	T
10	chr10:14358962:A:C	0	14358962	C	A
10	chr10:14359258:C:T	0	14359258	T	C
10	chr10:14359266:G:A	0	14359266	A	G
10	chr10:14359583:G:A	0	14359583	A	G
10	chr10:14360333:C:T	0	14360333	T	C
10	chr10:14362394:T:C	0	14362394	C	T
10	chr10:14362443:A:G	0	14362443	G	A
10	chr10:14363719:C:T	0	14363719	T	C
10	chr10:14364136:T:G	0	14364136	G	T
10	chr10:14364208:T:A	0	14364208	A	T
10	chr10:14366231:A:G	0	14366231	G	A
10	chr10:14366891:T:G	0	14366891	G	T
10	chr10:14366919:G:A	0	14366919	A	G
10	chr10:14368251:T:C	0	14368251	C	T
10	chr10:14369071:T:A	0	14369071	A	T
10	chr10:14369280:T:C	0	14369280	C	T
10	chr10:14369815:T:G	0	14369815	G	T
10	chr10:14369957:T:C	0	14369957	C	T
10	chr10:14370085:T:C	0	14370085	C	T
10	chr10:14370619:A:T	0	14370619	T	A
10	chr10:14370769:T:G	0	14370769	G	T
10	chr10:14371426:C:T	0	14371426	T	C
10	chr10:14371694:C:T	0	14371694	T	C
10	chr10:14372390:A:G	0	14372390	G	A
10	chr10:14373430:G:A	0	14373430	A	G
10	chr10:14373569:T:C	0	14373569	C	T
10	chr10:14373618:A:G	0	14373618	G	A
10	chr10:14374981:C:T	0	14374981	T	C
10	chr10:14377104:C:A	0	14377104	A	C
10	chr10:14377245:T:G	0	14377245	G	T
10	chr10:14377283:A:G	0	14377283	G	A
10	chr10:14377843:C:A	0	14377843	A	C
10	chr10:14378115:A:AC	0	14378115	AC	A
10	chr10:14378163:T:C	0	14378163	C	T
10	chr10:14378879:C:G	0	14378879	G	C
10	chr10:14379578:C:A	0	14379578	A	C
10	chr10:14379689:A:C	0	14379689	C	A
10	chr10:14379852:C:A	0	14379852	A	C
10	chr10:14379958:T:C	0	14379958	C	T
10	chr10:14380300:A:T	0	14380300	T	A
10	chr10:14380390:A:C	0	14380390	C	A
10	chr10:14380810:G:A	0	14380810	A	G
10	chr10:14381042:G:A	0	14381042	A	G
10	chr10:14381325:C:A	0	14381325	A	C
10	chr10:14381381:CACTGCT:C	0	14381381	C	CACTGCT
10	chr10:14382430:T:C	0	14382430	C	T
10	chr10:14382484:TCA:T	0	14382484	T	TCA
10	chr10:14382905:G:A	0	14382905	A	G
10	chr10:14383186:C:G	0	14383186	G	C
10	chr10:14383205:T:A	0	14383205	A	T
10	chr10:14383621:G:T	0	14383621	T	G
10	chr10:14383764:C:T	0	14383764	T	C
10	chr10:14383835:G:A	0	14383835	A	G
10	chr10:14383907:A:T	0	14383907	T	A
10	chr10:14383919:C:T	0	14383919	T	C
10	chr10:14384292:C:T	0	14384292	T	C
10	chr10:14384443:G:T	0	14384443	T	G
10	chr10:14384646:G:C	0	14384646	C	G
10	chr10:14384848:G:A	0	14384848	A	G
10	chr10:14384856:T:C	0	14384856	C	T
10	chr10:14384966:G:A	0	14384966	A	G
10	chr10:14384988:T:C	0	14384988	C	T
10	chr10:14385181:T:C	0	14385181	C	T
10	chr10:14385328:C:A	0	14385328	A	C
10	chr10:14385456:C:A	0	14385456	A	C
10	chr10:14385476:T:C	0	14385476	C	T
10	chr10:14385505:T:C	0	14385505	C	T
10	chr10:14385589:T:C	0	14385589	C	T
10	chr10:14385905:G:A	0	14385905	A	G
10	chr10:14386042:T:A	0	14386042	A	T
10	chr10:14386264:G:A	0	14386264	A	G
10	chr10:14386315:G:C	0	14386315	C	G
10	chr10:14386386:A:G	0	14386386	G	A
10	chr10:14386473:C:T	0	14386473	T	C
10	chr10:14386507:A:G	0	14386507	G	A
10	chr10:14386907:T:A	0	14386907	A	T
10	chr10:14387071:C:G	0	14387071	G	C
10	chr10:14387194:T:C	0	14387194	C	T
10	chr10:14387297:T:C	0	14387297	C	T
10	chr10:14387651:CA:C	0	14387651	C	CA
10	chr10:14387675:A:C	0	14387675	C	A
10	chr10:14387684:G:A	0	14387684	A	G
10	chr10:14387716:A:G	0	14387716	G	A
10	chr10:14388049:C:G	0	14388049	G	C
10	chr10:14388209:G:C	0	14388209	C	G
10	chr10:14388257:C:A	0	14388257	A	C
10	chr10:14388419:A:C	0	14388419	C	A
10	chr10:14388500:T:G	0	14388500	G	T
10	chr10:14388523:A:G	0	14388523	G	A
10	chr10:14388537:G:A	0	14388537	A	G
10	chr10:14388772:G:A	0	14388772	A	G
10	chr10:14389006:C:T	0	14389006	T	C
10	chr10:14389068:T:C	0	14389068	C	T
10	chr10:14389373:A:G	0	14389373	G	A
10	chr10:14389420:A:G	0	14389420	G	A
10	chr10:14389513:A:G	0	14389513	G	A
10	chr10:14389537:AT:A	0	14389537	A	AT
10	chr10:14389678:A:G	0	14389678	G	A
10	chr10:14389763:G:A	0	14389763	A	G
10	chr10:14389855:G:A	0	14389855	A	G
10	chr10:14390253:A:C	0	14390253	C	A
10	chr10:14390363:A:G	0	14390363	G	A
10	chr10:14390565:T:C	0	14390565	C	T
10	chr10:14390574:T:G	0	14390574	G	T
10	chr10:14390668:T:G	0	14390668	G	T
10	chr10:14390715:C:T	0	14390715	T	C
10	chr10:14390891:G:A	0	14390891	A	G
10	chr10:14390905:G:T	0	14390905	T	G
10	chr10:14390995:C:G	0	14390995	G	C
10	chr10:14391018:C:T	0	14391018	T	C
10	chr10:14391150:T:C	0	14391150	C	T
10	chr10:14391309:T:C	0	14391309	C	T
10	chr10:14391415:A:G	0	14391415	G	A
10	chr10:14391676:G:A	0	14391676	A	G
10	chr10:14391785:T:A	0	14391785	A	T
10	chr10:14391792:A:G	0	14391792	G	A
10	chr10:14391797:G:A	0	14391797	A	G
10	chr10:14391819:A:G	0	14391819	G	A
10	chr10:14391868:A:G	0	14391868	G	A
10	chr10:14392280:G:A	0	14392280	A	G
10	chr10:14392321:C:A	0	14392321	A	C
10	chr10:14392341:G:A	0	14392341	A	G
10	chr10:14392448:A:G	0	14392448	G	A
10	chr10:14392670:T:C	0	14392670	C	T
10	chr10:14392776:C:T	0	14392776	T	C
10	chr10:14392898:G:A	0	14392898	A	G
10	chr10:14393136:G:C	0	14393136	C	G
10	chr10:14393213:C:T	0	14393213	T	C
10	chr10:14393467:G:A	0	14393467	A	G
10	chr10:14393681:A:C	0	14393681	C	A
10	chr10:14394186:T:G	0	14394186	G	T
10	chr10:14394228:T:C	0	14394228	C	T
10	chr10:14394261:T:C	0	14394261	C	T
10	chr10:14394383:T:G	0	14394383	G	T
10	chr10:14394515:T:C	0	14394515	C	T
10	chr10:14394837:G:A	0	14394837	A	G
10	chr10:14394928:G:A	0	14394928	A	G
10	chr10:14395082:G:C	0	14395082	C	G
10	chr10:14395101:G:T	0	14395101	T	G
10	chr10:14395202:T:C	0	14395202	C	T
10	chr10:14395369:G:A	0	14395369	A	G
10	chr10:14395662:C:A	0	14395662	A	C
10	chr10:14395827:T:C	0	14395827	C	T
10	chr10:14395875:A:G	0	14395875	G	A
10	chr10:14396640:G:C	0	14396640	C	G
10	chr10:14396644:T:C	0	14396644	C	T
10	chr10:14396798:C:G	0	14396798	G	C
10	chr10:14396801:T:C	0	14396801	C	T
10	chr10:14396914:A:G	0	14396914	G	A
10	chr10:14397278:G:A	0	14397278	A	G
10	chr10:14397451:G:A	0	14397451	A	G
10	chr10:14398216:T:C	0	14398216	C	T
10	chr10:14398568:T:G	0	14398568	G	T
10	chr10:14398663:G:A	0	14398663	A	G
10	chr10:14399394:C:T	0	14399394	T	C
10	chr10:14399452:G:A	0	14399452	A	G
10	chr10:14399717:G:A	0	14399717	A	G
10	chr10:14400586:G:A	0	14400586	A	G
10	chr10:14400897:C:T	0	14400897	T	C
10	chr10:14401402:T:C	0	14401402	C	T
10	chr10:14401650:T:C	0	14401650	C	T
10	chr10:14402063:C:T	0	14402063	T	C
10	chr10:14402596:C:T	0	14402596	T	C
10	chr10:14402605:G:A	0	14402605	A	G
10	chr10:14402618:G:T	0	14402618	T	G
10	chr10:14402838:G:T	0	14402838	T	G
10	chr10:14402949:A:G	0	14402949	G	A
10	chr10:14403061:T:G	0	14403061	G	T
10	chr10:14403112:T:C	0	14403112	C	T
10	chr10:14403431:A:T	0	14403431	T	A
10	chr10:14403504:C:T	0	14403504	T	C
10	chr10:14403613:G:A	0	14403613	A	G
10	chr10:14403730:A:T	0	14403730	T	A
10	chr10:14404245:T:A	0	14404245	A	T
10	chr10:14404407:T:A	0	14404407	A	T
10	chr10:14404903:C:T	0	14404903	T	C
10	chr10:14405644:A:G	0	14405644	G	A
10	chr10:14405791:G:A	0	14405791	A	G
10	chr10:14405836:TTGGC:T	0	14405836	T	TTGGC
10	chr10:14406329:T:G	0	14406329	G	T
10	chr10:14406569:A:G	0	14406569	G	A
10	chr10:14406637:G:A	0	14406637	A	G
10	chr10:14406787:T:G	0	14406787	G	T
10	chr10:14407300:T:C	0	14407300	C	T
10	chr10:14408086:G:A	0	14408086	A	G
10	chr10:14408956:TTA:T	0	14408956	T	TTA
10	chr10:14409120:TA:T	0	14409120	T	TA
10	chr10:14409180:C:T	0	14409180	T	C
10	chr10:14409501:T:C	0	14409501	C	T
10	chr10:14410481:G:A	0	14410481	A	G
10	chr10:14410501:C:T	0	14410501	T	C
10	chr10:14410544:G:A	0	14410544	A	G
10	chr10:14410670:A:G	0	14410670	G	A
10	chr10:14411346:T:A	0	14411346	A	T
10	chr10:14411876:G:A	0	14411876	A	G
10	chr10:14411885:G:A	0	14411885	A	G
10	chr10:14412571:T:G	0	14412571	G	T
10	chr10:14412607:T:C	0	14412607	C	T
10	chr10:14412724:G:C	0	14412724	C	G
10	chr10:14413010:T:C	0	14413010	C	T
10	chr10:14413206:T:G	0	14413206	G	T
10	chr10:14413806:A:T	0	14413806	T	A
10	chr10:14414147:T:A	0	14414147	A	T
10	chr10:14414970:A:G	0	14414970	G	A
10	chr10:14415061:T:C	0	14415061	C	T
10	chr10:14415248:A:G	0	14415248	G	A
10	chr10:14415431:C:A	0	14415431	A	C
10	chr10:14416337:C:A	0	14416337	A	C
10	chr10:14416386:T:C	0	14416386	C	T
10	chr10:14416583:C:T	0	14416583	T	C
10	chr10:14417424:G:A	0	14417424	A	G
10	chr10:14417683:A:G	0	14417683	G	A
10	chr10:14418941:C:T	0	14418941	T	C
10	chr10:14419377:G:C	0	14419377	C	G
10	chr10:14419580:T:C	0	14419580	C	T
10	chr10:14419970:AAAAT:A	0	14419970	A	AAAAT
10	chr10:14420241:A:G	0	14420241	G	A
10	chr10:14421103:C:T	0	14421103	T	C
10	chr10:14421300:A:T	0	14421300	T	A
10	chr10:14421461:ATC:A	0	14421461	A	ATC
10	chr10:14422048:G:A	0	14422048	A	G
10	chr10:14422368:C:T	0	14422368	T	C
10	chr10:14422445:A:G	0	14422445	G	A
10	chr10:14422863:A:T	0	14422863	T	A
10	chr10:14423111:T:G	0	14423111	G	T
10	chr10:14423175:A:G	0	14423175	G	A
10	chr10:14423507:A:G	0	14423507	G	A
10	chr10:14423575:G:A	0	14423575	A	G
10	chr10:14423598:A:G	0	14423598	G	A
10	chr10:14423869:G:C	0	14423869	C	G
10	chr10:14423943:A:C	0	14423943	C	A
10	chr10:14423980:A:G	0	14423980	G	A
10	chr10:14423988:T:C	0	14423988	C	T
10	chr10:14424023:C:T	0	14424023	T	C
10	chr10:14424325:C:T	0	14424325	T	C
10	chr10:14424515:A:T	0	14424515	T	A
10	chr10:14424527:C:T	0	14424527	T	C
10	chr10:14425344:T:C	0	14425344	C	T
10	chr10:14425351:T:C	0	14425351	C	T
10	chr10:14426364:GTTAA:G	0	14426364	G	GTTAA
10	chr10:14426441:G:A	0	14426441	A	G
10	chr10:14426488:G:T	0	14426488	T	G
10	chr10:14426906:A:G	0	14426906	G	A
10	chr10:14426956:T:C	0	14426956	C	T
10	chr10:14427612:CA:C	0	14427612	C	CA
10	chr10:14428151:T:C	0	14428151	C	T
10	chr10:14428285:C:T	0	14428285	T	C
10	chr10:14428688:A:C	0	14428688	C	A
10	chr10:14428921:G:A	0	14428921	A	G
10	chr10:14429474:C:T	0	14429474	T	C
10	chr10:14431163:C:T	0	14431163	T	C
10	chr10:14432599:T:G	0	14432599	G	T
10	chr10:14433529:G:T	0	14433529	T	G
10	chr10:14434512:T:C	0	14434512	C	T
10	chr10:14434632:C:T	0	14434632	T	C
10	chr10:14435443:G:A	0	14435443	A	G
10	chr10:14435491:AAG:A	0	14435491	A	AAG
10	chr10:14435721:G:A	0	14435721	A	G
10	chr10:14436287:G:A	0	14436287	A	G
10	chr10:14436336:C:T	0	14436336	T	C
10	chr10:14436353:A:G	0	14436353	G	A
10	chr10:14436463:A:G	0	14436463	G	A
10	chr10:14436619:T:C	0	14436619	C	T
10	chr10:14436798:G:C	0	14436798	C	G
10	chr10:14437840:G:A	0	14437840	A	G
10	chr10:14437932:T:C	0	14437932	C	T
10	chr10:14438074:A:C	0	14438074	C	A
10	chr10:14439241:A:G	0	14439241	G	A
10	chr10:14441044:C:T	0	14441044	T	C
10	chr10:14441603:C:T	0	14441603	T	C
10	chr10:14442475:T:C	0	14442475	C	T
10	chr10:14442729:G:C	0	14442729	C	G
10	chr10:14443206:A:G	0	14443206	G	A
10	chr10:14443662:G:A	0	14443662	A	G
10	chr10:14444174:T:C	0	14444174	C	T
10	chr10:14444546:A:C	0	14444546	C	A
10	chr10:14444639:A:T	0	14444639	T	A
10	chr10:14444760:C:T	0	14444760	T	C
10	chr10:14444902:G:C	0	14444902	C	G
10	chr10:14445140:A:C	0	14445140	C	A
10	chr10:14445694:G:C	0	14445694	C	G
10	chr10:14445814:T:G	0	14445814	G	T
10	chr10:14445948:A:G	0	14445948	G	A
10	chr10:14446110:T:C	0	14446110	C	T
10	chr10:14446164:T:C	0	14446164	C	T
10	chr10:14446240:C:T	0	14446240	T	C
10	chr10:14446360:C:T	0	14446360	T	C
10	chr10:14446668:A:G	0	14446668	G	A
10	chr10:14446854:T:A	0	14446854	A	T
10	chr10:14446968:T:C	0	14446968	C	T
10	chr10:14447554:C:T	0	14447554	T	C
10	chr10:14447699:C:A	0	14447699	A	C
10	chr10:14448548:T:C	0	14448548	C	T
10	chr10:14449518:C:T	0	14449518	T	C
10	chr10:14449713:A:G	0	14449713	G	A
10	chr10:14449802:A:G	0	14449802	G	A
10	chr10:14450277:C:G	0	14450277	G	C
10	chr10:14450333:T:C	0	14450333	C	T
10	chr10:14451557:CA:C	0	14451557	C	CA
10	chr10:14451594:C:G	0	14451594	G	C
10	chr10:14451684:T:A	0	14451684	A	T
10	chr10:14451854:A:G	0	14451854	G	A
10	chr10:14452127:C:T	0	14452127	T	C
10	chr10:14452209:C:A	0	14452209	A	C
10	chr10:14452241:G:A	0	14452241	A	G
10	chr10:14452381:A:G	0	14452381	G	A
10	chr10:14452592:C:T	0	14452592	T	C
10	chr10:14452608:G:T	0	14452608	T	G
10	chr10:14452942:G:A	0	14452942	A	G
10	chr10:14452951:G:A	0	14452951	A	G
10	chr10:14453479:C:T	0	14453479	T	C
10	chr10:14454266:C:T	0	14454266	T	C
10	chr10:14454452:A:C	0	14454452	C	A
10	chr10:14454877:A:G	0	14454877	G	A
10	chr10:14454975:A:T	0	14454975	T	A
10	chr10:14454980:C:G	0	14454980	G	C
10	chr10:14455004:G:C	0	14455004	C	G
10	chr10:14455334:C:T	0	14455334	T	C
10	chr10:14456051:G:T	0	14456051	T	G
10	chr10:14456389:C:T	0	14456389	T	C
10	chr10:14456438:A:G	0	14456438	G	A
10	chr10:14456726:C:T	0	14456726	T	C
10	chr10:14457031:A:G	0	14457031	G	A
10	chr10:14457567:C:T	0	14457567	T	C
10	chr10:14458775:T:C	0	14458775	C	T
10	chr10:14458796:T:C	0	14458796	C	T
10	chr10:14458813:A:C	0	14458813	C	A
10	chr10:14459237:C:A	0	14459237	A	C
10	chr10:14459448:A:C	0	14459448	C	A
10	chr10:14460335:A:G	0	14460335	G	A
10	chr10:14460856:C:T	0	14460856	T	C
10	chr10:14460896:CT:C	0	14460896	C	CT
10	chr10:14460996:TC:T	0	14460996	T	TC
10	chr10:14462130:G:A	0	14462130	A	G
10	chr10:14462912:C:T	0	14462912	T	C
10	chr10:14463214:T:C	0	14463214	C	T
10	chr10:14463851:A:G	0	14463851	G	A
10	chr10:14464332:A:G	0	14464332	G	A
10	chr10:14464860:C:T	0	14464860	T	C
10	chr10:14464953:A:C	0	14464953	C	A
10	chr10:14465002:T:C	0	14465002	C	T
10	chr10:14465884:A:C	0	14465884	C	A
10	chr10:14466448:C:T	0	14466448	T	C
10	chr10:14467024:G:A	0	14467024	A	G
10	chr10:14467408:C:T	0	14467408	T	C
10	chr10:14467621:A:G	0	14467621	G	A
10	chr10:14467808:C:A	0	14467808	A	C
10	chr10:14467979:T:A	0	14467979	A	T
10	chr10:14468959:G:A	0	14468959	A	G
10	chr10:14469481:G:A	0	14469481	A	G
10	chr10:14469506:C:T	0	14469506	T	C
10	chr10:14469770:C:T	0	14469770	T	C
10	chr10:14469871:G:A	0	14469871	A	G
10	chr10:14470032:G:A	0	14470032	A	G
10	chr10:14470050:C:T	0	14470050	T	C
10	chr10:14470169:C:T	0	14470169	T	C
10	chr10:14470747:A:G	0	14470747	G	A
10	chr10:14470832:T:C	0	14470832	C	T
10	chr10:14471045:G:A	0	14471045	A	G
10	chr10:14471059:G:C	0	14471059	C	G
10	chr10:14471383:C:T	0	14471383	T	C
10	chr10:14471534:G:A	0	14471534	A	G
10	chr10:14472062:T:G	0	14472062	G	T
10	chr10:14473109:G:A	0	14473109	A	G
10	chr10:14473309:A:G	0	14473309	G	A
10	chr10:14473673:A:G	0	14473673	G	A
10	chr10:14474310:C:T	0	14474310	T	C
10	chr10:14474539:C:T	0	14474539	T	C
10	chr10:14475264:G:T	0	14475264	T	G
10	chr10:14475667:A:G	0	14475667	G	A
10	chr10:14476010:C:T	0	14476010	T	C
10	chr10:14476188:T:G	0	14476188	G	T
10	chr10:14476200:C:T	0	14476200	T	C
10	chr10:14476431:A:G	0	14476431	G	A
10	chr10:14476514:T:C	0	14476514	C	T
10	chr10:14477493:T:C	0	14477493	C	T
10	chr10:14477624:A:G	0	14477624	G	A
10	chr10:14477661:G:A	0	14477661	A	G
10	chr10:14477893:G:A	0	14477893	A	G
10	chr10:14477925:A:C	0	14477925	C	A
10	chr10:14478298:G:A	0	14478298	A	G
10	chr10:14478306:C:T	0	14478306	T	C
10	chr10:14478329:G:A	0	14478329	A	G
10	chr10:14479235:A:T	0	14479235	T	A
10	chr10:14480374:T:C	0	14480374	C	T
10	chr10:14481021:T:C	0	14481021	C	T
10	chr10:14482018:C:T	0	14482018	T	C
10	chr10:14483206:T:C	0	14483206	C	T
10	chr10:14484906:A:G	0	14484906	G	A
10	chr10:14485224:C:A	0	14485224	A	C
10	chr10:14485544:T:C	0	14485544	C	T
10	chr10:14485762:CCTT:C	0	14485762	C	CCTT
10	chr10:14488366:G:A	0	14488366	A	G
10	chr10:14488567:C:T	0	14488567	T	C
10	chr10:14489153:T:C	0	14489153	C	T
10	chr10:14489160:T:C	0	14489160	C	T
10	chr10:14489162:A:C	0	14489162	C	A
10	chr10:14489531:T:C	0	14489531	C	T
10	chr10:14489556:C:T	0	14489556	T	C
10	chr10:14491513:A:G	0	14491513	G	A
10	chr10:14491739:C:T	0	14491739	T	C
10	chr10:14492273:TG:T	0	14492273	T	TG
10	chr10:14492754:C:G	0	14492754	G	C
10	chr10:14493114:C:T	0	14493114	T	C
10	chr10:14495131:C:T	0	14495131	T	C
10	chr10:14495687:A:T	0	14495687	T	A
10	chr10:14496275:G:A	0	14496275	A	G
10	chr10:14498501:A:C	0	14498501	C	A
10	chr10:14499455:C:T	0	14499455	T	C
10	chr10:14499837:T:C	0	14499837	C	T
10	chr10:14500606:C:T	0	14500606	T	C
10	chr10:14500655:G:A	0	14500655	A	G
10	chr10:14500809:C:T	0	14500809	T	C
10	chr10:14501039:T:C	0	14501039	C	T
10	chr10:14501758:G:T	0	14501758	T	G
10	chr10:14501875:T:A	0	14501875	A	T
10	chr10:14502968:GATA:G	0	14502968	G	GATA
10	chr10:14502975:A:AC	0	14502975	AC	A
10	chr10:14503814:A:T	0	14503814	T	A
10	chr10:14504062:G:T	0	14504062	T	G
10	chr10:14505449:T:G	0	14505449	G	T
10	chr10:14505530:C:T	0	14505530	T	C
10	chr10:14506169:T:A	0	14506169	A	T
10	chr10:14506865:C:T	0	14506865	T	C
10	chr10:14507841:A:G	0	14507841	G	A
10	chr10:14510158:G:A	0	14510158	A	G
10	chr10:14510208:A:T	0	14510208	T	A
10	chr10:14510499:C:T	0	14510499	T	C
10	chr10:14511316:G:T	0	14511316	T	G
10	chr10:14511349:A:AT	0	14511349	AT	A
10	chr10:14511645:G:T	0	14511645	T	G
10	chr10:14513188:C:T	0	14513188	T	C
10	chr10:14514202:T:C	0	14514202	C	T
10	chr10:14514226:A:G	0	14514226	G	A
10	chr10:14514922:C:T	0	14514922	T	C
10	chr10:14515291:G:A	0	14515291	A	G
10	chr10:14516600:CTCAA:C	0	14516600	C	CTCAA
10	chr10:14519501:G:A	0	14519501	A	G
10	chr10:14519958:C:T	0	14519958	T	C
10	chr10:14520202:G:A	0	14520202	A	G
10	chr10:14520794:C:T	0	14520794	T	C
10	chr10:14521098:A:G	0	14521098	G	A
10	chr10:14522439:A:G	0	14522439	G	A
10	chr10:14523314:A:AT	0	14523314	AT	A
10	chr10:14523549:A:C	0	14523549	C	A
10	chr10:14524173:C:T	0	14524173	T	C
10	chr10:14525255:T:C	0	14525255	C	T
10	chr10:14525266:A:G	0	14525266	G	A
10	chr10:14525413:A:G	0	14525413	G	A
10	chr10:14526319:G:A	0	14526319	A	G
10	chr10:14526463:G:A	0	14526463	A	G
10	chr10:14526915:G:A	0	14526915	A	G
10	chr10:14527089:G:A	0	14527089	A	G
10	chr10:14527423:A:G	0	14527423	G	A
10	chr10:14527812:C:A	0	14527812	A	C
10	chr10:14528331:G:A	0	14528331	A	G
10	chr10:14529364:C:T	0	14529364	T	C
10	chr10:14529572:A:C	0	14529572	C	A
10	chr10:14530645:G:A	0	14530645	A	G
10	chr10:14531710:C:T	0	14531710	T	C
10	chr10:14531784:G:A	0	14531784	A	G
10	chr10:14532239:A:G	0	14532239	G	A
10	chr10:14532481:T:C	0	14532481	C	T
10	chr10:14532785:C:T	0	14532785	T	C
10	chr10:14532818:C:T	0	14532818	T	C
10	chr10:14533605:C:G	0	14533605	G	C
10	chr10:14534119:G:C	0	14534119	C	G
10	chr10:14535099:G:T	0	14535099	T	G
10	chr10:14535114:G:A	0	14535114	A	G
10	chr10:14535391:A:G	0	14535391	G	A
10	chr10:14536424:C:A	0	14536424	A	C
10	chr10:14536805:T:C	0	14536805	C	T
10	chr10:14537016:T:C	0	14537016	C	T
10	chr10:14537418:C:T	0	14537418	T	C
10	chr10:14537686:A:C	0	14537686	C	A
10	chr10:14538333:T:C	0	14538333	C	T
10	chr10:14538440:T:G	0	14538440	G	T
10	chr10:14539214:G:C	0	14539214	C	G
10	chr10:14539235:A:G	0	14539235	G	A
10	chr10:14539354:C:T	0	14539354	T	C
10	chr10:14541702:C:G	0	14541702	G	C
10	chr10:14542225:G:A	0	14542225	A	G
10	chr10:14542302:C:T	0	14542302	T	C
10	chr10:14544006:A:T	0	14544006	T	A
10	chr10:14545503:C:A	0	14545503	A	C
10	chr10:14545708:T:G	0	14545708	G	T
10	chr10:14546175:G:A	0	14546175	A	G
10	chr10:14546270:T:C	0	14546270	C	T
10	chr10:14547241:T:C	0	14547241	C	T
10	chr10:14548011:A:G	0	14548011	G	A
10	chr10:14548543:T:C	0	14548543	C	T
10	chr10:14550325:C:A	0	14550325	A	C
10	chr10:14550326:A:C	0	14550326	C	A
10	chr10:14550343:G:A	0	14550343	A	G
10	chr10:14551859:G:A	0	14551859	A	G
10	chr10:14552026:T:C	0	14552026	C	T
10	chr10:14552150:C:T	0	14552150	T	C
10	chr10:14553393:A:G	0	14553393	G	A
10	chr10:14554686:C:T	0	14554686	T	C
10	chr10:14554740:C:A	0	14554740	A	C
10	chr10:14554826:T:C	0	14554826	C	T
10	chr10:14555669:A:G	0	14555669	G	A
10	chr10:14555726:C:T	0	14555726	T	C
10	chr10:14556741:G:C	0	14556741	C	G
10	chr10:14556931:C:T	0	14556931	T	C
10	chr10:14557230:T:G	0	14557230	G	T
10	chr10:14557593:T:C	0	14557593	C	T
10	chr10:14557599:T:C	0	14557599	C	T
10	chr10:14558193:ACACT:A	0	14558193	A	ACACT
10	chr10:14558903:A:G	0	14558903	G	A
10	chr10:14559209:A:G	0	14559209	G	A
10	chr10:14559357:C:T	0	14559357	T	C
10	chr10:14559727:G:A	0	14559727	A	G
10	chr10:14559801:C:T	0	14559801	T	C
10	chr10:14560475:G:T	0	14560475	T	G
10	chr10:14560725:G:C	0	14560725	C	G
10	chr10:14561300:G:A	0	14561300	A	G
10	chr10:14561459:T:C	0	14561459	C	T
10	chr10:14562043:C:A	0	14562043	A	C
10	chr10:14562044:C:T	0	14562044	T	C
10	chr10:14562265:C:T	0	14562265	T	C
10	chr10:14563570:A:AT	0	14563570	AT	A
10	chr10:14563574:T:C	0	14563574	C	T
10	chr10:14563663:G:A	0	14563663	A	G
10	chr10:14565465:G:A	0	14565465	A	G
10	chr10:14565611:T:C	0	14565611	C	T
10	chr10:14566702:T:C	0	14566702	C	T
10	chr10:14566878:G:A	0	14566878	A	G
10	chr10:14567488:T:C	0	14567488	C	T
10	chr10:14567796:A:G	0	14567796	G	A
10	chr10:14568086:T:C	0	14568086	C	T
10	chr10:14569259:C:T	0	14569259	T	C
10	chr10:14569311:A:C	0	14569311	C	A
10	chr10:14569719:C:T	0	14569719	T	C
10	chr10:14570373:G:A	0	14570373	A	G
10	chr10:14570973:C:G	0	14570973	G	C
10	chr10:14571013:C:T	0	14571013	T	C
10	chr10:14571042:C:T	0	14571042	T	C
10	chr10:14571309:T:C	0	14571309	C	T
10	chr10:14571420:G:C	0	14571420	C	G
10	chr10:14571674:G:C	0	14571674	C	G
10	chr10:14571742:A:G	0	14571742	G	A
10	chr10:14571928:G:C	0	14571928	C	G
10	chr10:14572038:A:G	0	14572038	G	A
10	chr10:14572282:C:A	0	14572282	A	C
10	chr10:14572983:C:T	0	14572983	T	C
10	chr10:14573567:T:C	0	14573567	C	T
10	chr10:14573645:G:A	0	14573645	A	G
10	chr10:14573920:A:C	0	14573920	C	A
10	chr10:14574694:A:T	0	14574694	T	A
10	chr10:14575208:T:C	0	14575208	C	T
10	chr10:14575565:G:A	0	14575565	A	G
10	chr10:14576114:T:G	0	14576114	G	T
10	chr10:14576177:G:A	0	14576177	A	G
10	chr10:14577046:T:C	0	14577046	C	T
10	chr10:14577354:G:A	0	14577354	A	G
10	chr10:14577495:A:G	0	14577495	G	A
10	chr10:14577960:A:C	0	14577960	C	A
10	chr10:14577990:G:A	0	14577990	A	G
10	chr10:14578823:A:G	0	14578823	G	A
10	chr10:14578828:G:A	0	14578828	A	G
10	chr10:14578926:G:C	0	14578926	C	G
10	chr10:14580337:A:G	0	14580337	G	A
10	chr10:14580449:T:C	0	14580449	C	T
10	chr10:14580595:T:G	0	14580595	G	T
10	chr10:14580739:G:C	0	14580739	C	G
10	chr10:14582111:T:C	0	14582111	C	T
10	chr10:14582823:C:T	0	14582823	T	C
10	chr10:14583317:T:C	0	14583317	C	T
10	chr10:14583570:A:T	0	14583570	T	A
10	chr10:14583802:A:G	0	14583802	G	A
10	chr10:14583921:T:C	0	14583921	C	T
10	chr10:14584193:T:C	0	14584193	C	T
10	chr10:14585384:T:C	0	14585384	C	T
10	chr10:14585418:C:G	0	14585418	G	C
10	chr10:14585487:C:T	0	14585487	T	C
10	chr10:14585826:T:C	0	14585826	C	T
10	chr10:14585847:T:C	0	14585847	C	T
10	chr10:14585958:G:A	0	14585958	A	G
10	chr10:14587402:G:T	0	14587402	T	G
10	chr10:14587881:G:A	0	14587881	A	G
10	chr10:14588070:G:A	0	14588070	A	G
10	chr10:14588980:G:A	0	14588980	A	G
10	chr10:14589104:C:A	0	14589104	A	C
10	chr10:14590093:T:C	0	14590093	C	T
10	chr10:14591293:T:C	0	14591293	C	T
10	chr10:14591573:T:C	0	14591573	C	T
10	chr10:14591724:T:C	0	14591724	C	T
10	chr10:14593786:C:A	0	14593786	A	C
10	chr10:14593950:G:C	0	14593950	C	G
10	chr10:14595314:A:G	0	14595314	G	A
10	chr10:14596246:T:TC	0	14596246	TC	T
10	chr10:14596658:G:C	0	14596658	C	G
10	chr10:14596696:A:T	0	14596696	T	A
10	chr10:14596940:C:T	0	14596940	T	C
10	chr10:14597857:G:A	0	14597857	A	G
10	chr10:14598789:C:T	0	14598789	T	C
10	chr10:14599360:C:T	0	14599360	T	C
10	chr10:14599425:T:A	0	14599425	A	T
10	chr10:14599574:A:T	0	14599574	T	A
10	chr10:14599640:A:G	0	14599640	G	A
10	chr10:14599762:TCAACA:T	0	14599762	T	TCAACA
10	chr10:14599778:T:C	0	14599778	C	T
10	chr10:14600249:G:C	0	14600249	C	G
10	chr10:14601452:T:C	0	14601452	C	T
10	chr10:14602456:C:G	0	14602456	G	C
10	chr10:14602681:A:C	0	14602681	C	A
10	chr10:14603121:T:C	0	14603121	C	T
10	chr10:14604113:G:T	0	14604113	T	G
10	chr10:14604488:T:C	0	14604488	C	T
10	chr10:14605159:G:A	0	14605159	A	G
10	chr10:14605348:AC:A	0	14605348	A	AC
10	chr10:14606424:G:T	0	14606424	T	G
10	chr10:14606621:C:T	0	14606621	T	C
10	chr10:14606753:A:C	0	14606753	C	A
10	chr10:14606804:CAGAA:C	0	14606804	C	CAGAA
10	chr10:14606824:G:C	0	14606824	C	G
10	chr10:14607841:A:G	0	14607841	G	A
10	chr10:14608017:C:CT	0	14608017	CT	C
10	chr10:14608536:G:T	0	14608536	T	G
10	chr10:14609104:A:G	0	14609104	G	A
10	chr10:14609595:C:T	0	14609595	T	C
10	chr10:14609797:C:T	0	14609797	T	C
10	chr10:14610674:A:T	0	14610674	T	A
10	chr10:14611246:G:A	0	14611246	A	G
10	chr10:14612434:G:A	0	14612434	A	G
10	chr10:14612805:C:T	0	14612805	T	C
10	chr10:14612853:C:T	0	14612853	T	C
10	chr10:14613194:A:G	0	14613194	G	A
10	chr10:14613456:C:T	0	14613456	T	C
10	chr10:14613488:T:C	0	14613488	C	T
10	chr10:14613721:C:T	0	14613721	T	C
10	chr10:14613956:C:A	0	14613956	A	C
10	chr10:14613972:A:G	0	14613972	G	A
10	chr10:14614000:G:A	0	14614000	A	G
10	chr10:14614147:C:A	0	14614147	A	C
10	chr10:14614185:G:A	0	14614185	A	G
10	chr10:14614583:G:C	0	14614583	C	G
10	chr10:14616184:T:C	0	14616184	C	T
10	chr10:14616465:A:G	0	14616465	G	A
10	chr10:14616658:T:C	0	14616658	C	T
10	chr10:14617343:G:A	0	14617343	A	G
10	chr10:14618200:C:T	0	14618200	T	C
10	chr10:14619009:A:G	0	14619009	G	A
10	chr10:14619258:C:T	0	14619258	T	C
10	chr10:14619385:T:C	0	14619385	C	T
10	chr10:14619577:C:G	0	14619577	G	C
10	chr10:14620342:C:G	0	14620342	G	C
10	chr10:14620392:A:C	0	14620392	C	A
10	chr10:14620639:G:A	0	14620639	A	G
10	chr10:14620651:A:C	0	14620651	C	A
10	chr10:14620744:A:G	0	14620744	G	A
10	chr10:14620776:G:A	0	14620776	A	G
10	chr10:14620838:A:G	0	14620838	G	A
10	chr10:14621140:A:T	0	14621140	T	A
10	chr10:14621186:T:A	0	14621186	A	T
10	chr10:14621596:TAGTC:T	0	14621596	T	TAGTC
10	chr10:14621605:T:C	0	14621605	C	T
10	chr10:14621801:G:GCTGC	0	14621801	GCTGC	G
10	chr10:14621881:G:A	0	14621881	A	G
10	chr10:14622015:C:A	0	14622015	A	C
10	chr10:14622105:A:C	0	14622105	C	A
10	chr10:14623577:G:A	0	14623577	A	G
10	chr10:14623609:T:A	0	14623609	A	T
10	chr10:14623958:G:A	0	14623958	A	G
10	chr10:14624222:T:C	0	14624222	C	T
10	chr10:14624235:C:T	0	14624235	T	C
10	chr10:14624718:A:G	0	14624718	G	A
10	chr10:14624738:A:G	0	14624738	G	A
10	chr10:14624779:A:T	0	14624779	T	A
10	chr10:14625052:C:T	0	14625052	T	C
10	chr10:14625317:A:G	0	14625317	G	A
10	chr10:14625354:C:T	0	14625354	T	C
10	chr10:14625465:C:T	0	14625465	T	C
10	chr10:14626255:TCTC:T	0	14626255	T	TCTC
10	chr10:14626346:C:T	0	14626346	T	C
10	chr10:14626399:A:G	0	14626399	G	A
10	chr10:14626636:C:T	0	14626636	T	C
10	chr10:14626675:T:C	0	14626675	C	T
10	chr10:14626693:T:C	0	14626693	C	T
10	chr10:14626704:C:T	0	14626704	T	C
10	chr10:14626856:A:G	0	14626856	G	A
10	chr10:14627585:A:G	0	14627585	G	A
10	chr10:14629599:G:A	0	14629599	A	G
10	chr10:14629612:C:A	0	14629612	A	C
10	chr10:14629719:T:C	0	14629719	C	T
10	chr10:14629731:T:C	0	14629731	C	T
10	chr10:14629789:A:AG	0	14629789	AG	A
10	chr10:14629839:T:C	0	14629839	C	T
10	chr10:14629873:A:G	0	14629873	G	A
10	chr10:14630128:G:A	0	14630128	A	G
10	chr10:14631081:T:C	0	14631081	C	T
10	chr10:14631109:T:C	0	14631109	C	T
10	chr10:14631844:T:C	0	14631844	C	T
10	chr10:14632337:C:T	0	14632337	T	C
10	chr10:14632540:G:A	0	14632540	A	G
10	chr10:14632598:A:G	0	14632598	G	A
10	chr10:14632969:C:T	0	14632969	T	C
10	chr10:14633751:A:G	0	14633751	G	A
10	chr10:14633874:T:A	0	14633874	A	T
10	chr10:14634122:C:T	0	14634122	T	C
10	chr10:14634589:TA:T	0	14634589	T	TA
10	chr10:14634615:C:T	0	14634615	T	C
10	chr10:14635622:G:A	0	14635622	A	G
10	chr10:14635786:G:C	0	14635786	C	G
10	chr10:14636005:G:C	0	14636005	C	G
10	chr10:14636054:A:G	0	14636054	G	A
10	chr10:14636327:G:A	0	14636327	A	G
10	chr10:14636361:T:C	0	14636361	C	T
10	chr10:14636634:A:G	0	14636634	G	A
10	chr10:14636898:G:A	0	14636898	A	G
10	chr10:14636963:A:C	0	14636963	C	A
10	chr10:14637053:G:A	0	14637053	A	G
10	chr10:14637583:G:A	0	14637583	A	G
10	chr10:14637859:A:G	0	14637859	G	A
10	chr10:14637924:T:C	0	14637924	C	T
10	chr10:14638622:C:T	0	14638622	T	C
10	chr10:14639419:T:C	0	14639419	C	T
10	chr10:14639980:G:A	0	14639980	A	G
10	chr10:14640370:A:G	0	14640370	G	A
10	chr10:14640481:C:T	0	14640481	T	C
10	chr10:14640537:C:T	0	14640537	T	C
10	chr10:14641482:A:C	0	14641482	C	A
10	chr10:14641637:G:A	0	14641637	A	G
10	chr10:14641649:G:A	0	14641649	A	G
10	chr10:14642372:T:G	0	14642372	G	T
10	chr10:14643556:C:T	0	14643556	T	C
10	chr10:14644446:T:A	0	14644446	A	T
10	chr10:14644488:C:G	0	14644488	G	C
10	chr10:14644782:A:G	0	14644782	G	A
10	chr10:14644887:T:G	0	14644887	G	T
10	chr10:14644954:C:T	0	14644954	T	C
10	chr10:14645486:TC:T	0	14645486	T	TC
10	chr10:14645774:A:G	0	14645774	G	A
10	chr10:14645934:G:A	0	14645934	A	G
10	chr10:14646246:T:C	0	14646246	C	T
10	chr10:14646308:A:T	0	14646308	T	A
10	chr10:14646722:T:G	0	14646722	G	T
10	chr10:14647237:A:G	0	14647237	G	A
10	chr10:14647564:G:A	0	14647564	A	G
10	chr10:14647836:C:T	0	14647836	T	C
10	chr10:14648139:A:C	0	14648139	C	A
10	chr10:14648370:T:C	0	14648370	C	T
10	chr10:14649247:C:G	0	14649247	G	C
10	chr10:14649615:A:G	0	14649615	G	A
10	chr10:14650489:T:C	0	14650489	C	T
10	chr10:14650533:A:G	0	14650533	G	A
10	chr10:14650575:C:T	0	14650575	T	C
10	chr10:14651191:C:G	0	14651191	G	C
10	chr10:14651827:T:G	0	14651827	G	T
10	chr10:14651950:C:T	0	14651950	T	C
10	chr10:14652059:G:A	0	14652059	A	G
10	chr10:14652188:C:G	0	14652188	G	C
10	chr10:14652676:T:G	0	14652676	G	T
10	chr10:14653090:G:A	0	14653090	A	G
10	chr10:14653388:G:A	0	14653388	A	G
10	chr10:14653433:G:C	0	14653433	C	G
10	chr10:14653683:T:C	0	14653683	C	T
10	chr10:14653976:A:G	0	14653976	G	A
10	chr10:14654001:C:T	0	14654001	T	C
10	chr10:14654990:T:C	0	14654990	C	T
10	chr10:14655138:T:C	0	14655138	C	T
10	chr10:14656055:C:T	0	14656055	T	C
10	chr10:14656120:A:C	0	14656120	C	A
10	chr10:14656365:C:T	0	14656365	T	C
10	chr10:14656511:T:C	0	14656511	C	T
10	chr10:14656561:C:T	0	14656561	T	C
10	chr10:14656619:C:G	0	14656619	G	C
10	chr10:14657700:C:T	0	14657700	T	C
10	chr10:14658159:A:G	0	14658159	G	A
10	chr10:14658244:G:A	0	14658244	A	G
10	chr10:14658269:T:C	0	14658269	C	T
10	chr10:14658750:T:C	0	14658750	C	T
10	chr10:14659190:TA:T	0	14659190	T	TA
10	chr10:14659257:A:G	0	14659257	G	A
10	chr10:14659478:A:T	0	14659478	T	A
10	chr10:14659670:G:A	0	14659670	A	G
10	chr10:14659895:C:T	0	14659895	T	C
10	chr10:14660842:G:T	0	14660842	T	G
10	chr10:14660994:T:C	0	14660994	C	T
10	chr10:14661134:C:T	0	14661134	T	C
10	chr10:14662413:C:G	0	14662413	G	C
10	chr10:14662567:T:C	0	14662567	C	T
10	chr10:14662728:T:C	0	14662728	C	T
10	chr10:14663166:G:C	0	14663166	C	G
10	chr10:14663418:T:C	0	14663418	C	T
10	chr10:14664423:C:T	0	14664423	T	C
10	chr10:14664762:A:G	0	14664762	G	A
10	chr10:14665694:T:C	0	14665694	C	T
10	chr10:14666473:T:C	0	14666473	C	T
10	chr10:14666590:G:C	0	14666590	C	G
10	chr10:14666916:C:T	0	14666916	T	C
10	chr10:14667169:C:T	0	14667169	T	C
10	chr10:14667171:T:A	0	14667171	A	T
10	chr10:14667182:T:C	0	14667182	C	T
10	chr10:14667868:AAGTAG:A	0	14667868	A	AAGTAG
10	chr10:14667901:GAC:G	0	14667901	G	GAC
10	chr10:14668325:G:C	0	14668325	C	G
10	chr10:14668644:C:T	0	14668644	T	C
10	chr10:14669078:A:C	0	14669078	C	A
10	chr10:14669515:C:T	0	14669515	T	C
10	chr10:14669528:A:G	0	14669528	G	A
10	chr10:14669743:C:T	0	14669743	T	C
10	chr10:14669806:T:A	0	14669806	A	T
10	chr10:14669813:T:C	0	14669813	C	T
10	chr10:14670084:G:T	0	14670084	T	G
10	chr10:14670225:A:G	0	14670225	G	A
10	chr10:14670280:G:A	0	14670280	A	G
10	chr10:14670444:A:G	0	14670444	G	A
10	chr10:14671066:GCCATCTCATC:G	0	14671066	G	GCCATCTCATC
10	chr10:14671078:C:T	0	14671078	T	C
10	chr10:14671222:C:T	0	14671222	T	C
10	chr10:14672214:G:A	0	14672214	A	G
10	chr10:14672570:T:A	0	14672570	A	T
10	chr10:14672749:C:T	0	14672749	T	C
10	chr10:14672839:A:C	0	14672839	C	A
10	chr10:14674280:G:A	0	14674280	A	G
10	chr10:14674517:T:C	0	14674517	C	T
10	chr10:14674638:G:A	0	14674638	A	G
10	chr10:14675100:T:G	0	14675100	G	T
10	chr10:14675301:C:T	0	14675301	T	C
10	chr10:14675881:G:A	0	14675881	A	G
10	chr10:14676443:T:C	0	14676443	C	T
10	chr10:14677489:T:C	0	14677489	C	T
10	chr10:14678493:T:G	0	14678493	G	T
10	chr10:14678617:TC:T	0	14678617	T	TC
10	chr10:14678619:TCCTC:T	0	14678619	T	TCCTC
10	chr10:14678734:A:G	0	14678734	G	A
10	chr10:14678839:T:G	0	14678839	G	T
10	chr10:14678900:G:T	0	14678900	T	G
10	chr10:14678931:T:C	0	14678931	C	T
10	chr10:14679438:G:T	0	14679438	T	G
10	chr10:14679765:T:C	0	14679765	C	T
10	chr10:14680296:G:A	0	14680296	A	G
10	chr10:14680399:C:A	0	14680399	A	C
10	chr10:14680721:A:G	0	14680721	G	A
10	chr10:14680845:T:C	0	14680845	C	T
10	chr10:14680857:A:G	0	14680857	G	A
10	chr10:14681054:T:C	0	14681054	C	T
10	chr10:14681298:A:G	0	14681298	G	A
10	chr10:14681300:C:T	0	14681300	T	C
10	chr10:14681427:C:G	0	14681427	G	C
10	chr10:14681525:A:G	0	14681525	G	A
10	chr10:14682390:T:A	0	14682390	A	T
10	chr10:14682572:T:G	0	14682572	G	T
10	chr10:14682829:A:G	0	14682829	G	A
10	chr10:14683045:A:G	0	14683045	G	A
10	chr10:14683089:T:C	0	14683089	C	T
10	chr10:14683135:G:A	0	14683135	A	G
10	chr10:14683224:ATCTAATC:A	0	14683224	A	ATCTAATC
10	chr10:14683330:C:T	0	14683330	T	C
10	chr10:14683357:G:A	0	14683357	A	G
10	chr10:14683455:C:T	0	14683455	T	C
10	chr10:14683612:C:A	0	14683612	A	C
10	chr10:14683692:A:G	0	14683692	G	A
10	chr10:14683949:G:T	0	14683949	T	G
10	chr10:14684014:C:G	0	14684014	G	C
10	chr10:14684671:A:G	0	14684671	G	A
10	chr10:14684908:T:C	0	14684908	C	T
10	chr10:14685520:A:C	0	14685520	C	A
10	chr10:14685749:A:G	0	14685749	G	A
10	chr10:14685803:A:C	0	14685803	C	A
10	chr10:14685998:T:C	0	14685998	C	T
10	chr10:14686155:G:A	0	14686155	A	G
10	chr10:14686159:T:C	0	14686159	C	T
10	chr10:14686367:C:T	0	14686367	T	C
10	chr10:14686460:A:G	0	14686460	G	A
10	chr10:14686559:T:C	0	14686559	C	T
10	chr10:14686744:T:G	0	14686744	G	T
10	chr10:14686802:A:G	0	14686802	G	A
10	chr10:14686803:G:A	0	14686803	A	G
10	chr10:14687019:C:T	0	14687019	T	C
10	chr10:14687375:A:T	0	14687375	T	A
10	chr10:14687894:C:T	0	14687894	T	C
10	chr10:14687926:T:C	0	14687926	C	T
10	chr10:14688730:C:T	0	14688730	T	C
10	chr10:14688884:A:G	0	14688884	G	A
10	chr10:14689078:G:A	0	14689078	A	G
10	chr10:14689216:A:C	0	14689216	C	A
10	chr10:14689328:T:C	0	14689328	C	T
10	chr10:14689335:G:A	0	14689335	A	G
10	chr10:14689450:C:T	0	14689450	T	C
10	chr10:14689470:T:C	0	14689470	C	T
10	chr10:14689745:A:G	0	14689745	G	A
10	chr10:14689918:C:T	0	14689918	T	C
10	chr10:14690124:G:A	0	14690124	A	G
10	chr10:14690274:G:T	0	14690274	T	G
10	chr10:14690495:C:T	0	14690495	T	C
10	chr10:14690601:C:T	0	14690601	T	C
10	chr10:14690776:T:C	0	14690776	C	T
10	chr10:14691063:C:T	0	14691063	T	C
10	chr10:14691120:C:T	0	14691120	T	C
10	chr10:14691149:C:T	0	14691149	T	C
10	chr10:14691176:C:T	0	14691176	T	C
10	chr10:14691333:C:T	0	14691333	T	C
10	chr10:14691466:G:A	0	14691466	A	G
10	chr10:14692393:G:C	0	14692393	C	G
10	chr10:14692424:T:G	0	14692424	G	T
10	chr10:14692493:C:T	0	14692493	T	C
10	chr10:14692787:C:T	0	14692787	T	C
10	chr10:14692973:T:G	0	14692973	G	T
10	chr10:14693074:G:A	0	14693074	A	G
10	chr10:14693218:G:A	0	14693218	A	G
10	chr10:14693233:T:C	0	14693233	C	T
10	chr10:14693256:T:A	0	14693256	A	T
10	chr10:14693334:A:T	0	14693334	T	A
10	chr10:14693554:TA:T	0	14693554	T	TA
10	chr10:14693594:T:A	0	14693594	A	T
10	chr10:14694078:G:A	0	14694078	A	G
10	chr10:14694231:T:C	0	14694231	C	T
10	chr10:14695160:T:A	0	14695160	A	T
10	chr10:14695246:C:A	0	14695246	A	C
10	chr10:14695256:C:T	0	14695256	T	C
10	chr10:14695913:T:C	0	14695913	C	T
10	chr10:14696028:A:G	0	14696028	G	A
10	chr10:14696047:A:G	0	14696047	G	A
10	chr10:14696048:A:C	0	14696048	C	A
10	chr10:14696107:C:G	0	14696107	G	C
10	chr10:14696120:C:G	0	14696120	G	C
10	chr10:14696227:C:T	0	14696227	T	C
10	chr10:14697211:A:T	0	14697211	T	A
10	chr10:14698011:G:A	0	14698011	A	G
10	chr10:14698345:A:C	0	14698345	C	A
10	chr10:14698814:T:G	0	14698814	G	T
10	chr10:14698963:T:C	0	14698963	C	T
10	chr10:14699046:AGGCAGAGGT:A	0	14699046	A	AGGCAGAGGT
10	chr10:14700382:C:T	0	14700382	T	C
10	chr10:14701064:T:C	0	14701064	C	T
10	chr10:14701284:G:A	0	14701284	A	G
10	chr10:14701924:T:C	0	14701924	C	T
10	chr10:14702007:C:T	0	14702007	T	C
10	chr10:14703047:TC:T	0	14703047	T	TC
10	chr10:14703121:C:T	0	14703121	T	C
10	chr10:14704640:G:C	0	14704640	C	G
10	chr10:14705198:A:T	0	14705198	T	A
10	chr10:14705491:A:G	0	14705491	G	A
10	chr10:14705511:A:G	0	14705511	G	A
10	chr10:14705613:G:A	0	14705613	A	G
10	chr10:14705694:G:A	0	14705694	A	G
10	chr10:14705711:T:G	0	14705711	G	T
10	chr10:14705750:T:C	0	14705750	C	T
10	chr10:14706071:T:C	0	14706071	C	T
10	chr10:14706074:T:G	0	14706074	G	T
10	chr10:14706753:A:G	0	14706753	G	A
10	chr10:14707101:G:T	0	14707101	T	G
10	chr10:14707674:T:C	0	14707674	C	T
10	chr10:14708225:C:A	0	14708225	A	C
10	chr10:14708776:A:G	0	14708776	G	A
10	chr10:14709957:T:C	0	14709957	C	T
10	chr10:14710058:C:T	0	14710058	T	C
10	chr10:14710086:A:C	0	14710086	C	A
10	chr10:14710447:C:T	0	14710447	T	C
10	chr10:14710978:TCTCAGCTCACTGCAAC:T	0	14710978	T	TCTCAGCTCACTGCAAC
10	chr10:14711387:T:C	0	14711387	C	T
10	chr10:14711526:G:A	0	14711526	A	G
10	chr10:14711592:C:T	0	14711592	T	C
10	chr10:14711657:C:T	0	14711657	T	C
10	chr10:14711971:C:T	0	14711971	T	C
10	chr10:14711984:T:C	0	14711984	C	T
10	chr10:14712091:C:T	0	14712091	T	C
10	chr10:14712528:A:AGG	0	14712528	AGG	A
10	chr10:14713252:G:T	0	14713252	T	G
10	chr10:14713304:T:C	0	14713304	C	T
10	chr10:14713320:A:C	0	14713320	C	A
10	chr10:14713379:A:G	0	14713379	G	A
10	chr10:14713786:C:T	0	14713786	T	C
10	chr10:14713799:G:A	0	14713799	A	G
10	chr10:14713954:T:C	0	14713954	C	T
10	chr10:14714164:T:A	0	14714164	A	T
10	chr10:14714322:C:T	0	14714322	T	C
10	chr10:14714323:T:TACAA	0	14714323	TACAA	T
10	chr10:14714418:A:G	0	14714418	G	A
10	chr10:14714759:A:T	0	14714759	T	A
10	chr10:14715014:G:A	0	14715014	A	G
10	chr10:14715706:A:G	0	14715706	G	A
10	chr10:14715780:A:G	0	14715780	G	A
10	chr10:14715927:T:G	0	14715927	G	T
10	chr10:14716080:T:A	0	14716080	A	T
10	chr10:14717602:G:A	0	14717602	A	G
10	chr10:14717686:A:G	0	14717686	G	A
10	chr10:14717757:G:GAC	0	14717757	GAC	G
10	chr10:14717793:A:G	0	14717793	G	A
10	chr10:14717848:A:G	0	14717848	G	A
10	chr10:14718060:C:G	0	14718060	G	C
10	chr10:14718400:A:G	0	14718400	G	A
10	chr10:14719093:G:A	0	14719093	A	G
10	chr10:14719637:C:T	0	14719637	T	C
10	chr10:14721563:T:C	0	14721563	C	T
10	chr10:14721816:G:T	0	14721816	T	G
10	chr10:14722185:T:C	0	14722185	C	T
10	chr10:14722731:T:A	0	14722731	A	T
10	chr10:14722994:C:T	0	14722994	T	C
10	chr10:14723577:G:C	0	14723577	C	G
10	chr10:14724126:C:T	0	14724126	T	C
10	chr10:14724198:T:C	0	14724198	C	T
10	chr10:14724497:G:C	0	14724497	C	G
10	chr10:14725231:C:G	0	14725231	G	C
10	chr10:14725986:C:T	0	14725986	T	C
10	chr10:14727912:C:A	0	14727912	A	C
10	chr10:14729810:C:T	0	14729810	T	C
10	chr10:14730719:C:A	0	14730719	A	C
10	chr10:14732104:T:C	0	14732104	C	T
10	chr10:14732140:A:T	0	14732140	T	A
10	chr10:14732144:T:C	0	14732144	C	T
10	chr10:14732689:T:C	0	14732689	C	T
10	chr10:14732876:T:A	0	14732876	A	T
10	chr10:14733301:C:G	0	14733301	G	C
10	chr10:14733949:T:C	0	14733949	C	T
10	chr10:14734030:C:T	0	14734030	T	C
10	chr10:14734380:G:C	0	14734380	C	G
10	chr10:14734579:C:T	0	14734579	T	C
10	chr10:14735077:C:G	0	14735077	G	C
10	chr10:14735877:G:A	0	14735877	A	G
10	chr10:14736102:G:A	0	14736102	A	G
10	chr10:14736353:C:T	0	14736353	T	C
10	chr10:14736534:G:A	0	14736534	A	G
10	chr10:14736921:C:T	0	14736921	T	C
10	chr10:14737155:T:C	0	14737155	C	T
10	chr10:14737690:C:T	0	14737690	T	C
10	chr10:14738317:C:T	0	14738317	T	C
10	chr10:14738740:T:C	0	14738740	C	T
10	chr10:14738789:A:T	0	14738789	T	A
10	chr10:14739054:C:T	0	14739054	T	C
10	chr10:14739174:T:C	0	14739174	C	T
10	chr10:14739456:A:G	0	14739456	G	A
10	chr10:14740240:T:A	0	14740240	A	T
10	chr10:14740695:C:T	0	14740695	T	C
10	chr10:14740696:A:G	0	14740696	G	A
10	chr10:14740728:C:G	0	14740728	G	C
10	chr10:14742087:C:T	0	14742087	T	C
10	chr10:14743469:G:C	0	14743469	C	G
10	chr10:14745383:C:T	0	14745383	T	C
10	chr10:14745495:A:G	0	14745495	G	A
10	chr10:14747446:T:A	0	14747446	A	T
10	chr10:14747566:A:G	0	14747566	G	A
10	chr10:14747606:T:C	0	14747606	C	T
10	chr10:14747747:C:A	0	14747747	A	C
10	chr10:14747830:G:A	0	14747830	A	G
10	chr10:14747967:T:G	0	14747967	G	T
10	chr10:14748204:A:G	0	14748204	G	A
10	chr10:14748461:T:C	0	14748461	C	T
10	chr10:14749427:T:C	0	14749427	C	T
10	chr10:14749535:G:C	0	14749535	C	G
10	chr10:14749932:C:A	0	14749932	A	C
10	chr10:14749954:G:C	0	14749954	C	G
10	chr10:14750489:G:A	0	14750489	A	G
10	chr10:14751815:A:G	0	14751815	G	A
10	chr10:14751996:G:T	0	14751996	T	G
10	chr10:14752542:G:A	0	14752542	A	G
10	chr10:14752548:G:A	0	14752548	A	G
10	chr10:14753443:G:GC	0	14753443	GC	G
10	chr10:14753629:G:A	0	14753629	A	G
10	chr10:14754067:C:T	0	14754067	T	C
10	chr10:14754517:T:C	0	14754517	C	T
10	chr10:14754582:A:T	0	14754582	T	A
10	chr10:14756308:T:C	0	14756308	C	T
10	chr10:14758187:C:T	0	14758187	T	C
10	chr10:14758321:A:G	0	14758321	G	A
10	chr10:14759808:C:T	0	14759808	T	C
10	chr10:14759991:C:T	0	14759991	T	C
10	chr10:14760346:G:A	0	14760346	A	G
10	chr10:14760699:AG:A	0	14760699	A	AG
10	chr10:14760906:A:G	0	14760906	G	A
10	chr10:14760936:C:T	0	14760936	T	C
10	chr10:14762456:C:G	0	14762456	G	C
10	chr10:14763559:A:G	0	14763559	G	A
10	chr10:14763938:T:C	0	14763938	C	T
10	chr10:14764437:G:A	0	14764437	A	G
10	chr10:14764574:T:C	0	14764574	C	T
10	chr10:14765537:G:A	0	14765537	A	G
10	chr10:14765752:T:C	0	14765752	C	T
10	chr10:14766697:G:T	0	14766697	T	G
10	chr10:14766924:A:T	0	14766924	T	A
10	chr10:14767180:T:C	0	14767180	C	T
10	chr10:14767333:T:C	0	14767333	C	T
10	chr10:14767340:C:T	0	14767340	T	C
10	chr10:14767470:G:A	0	14767470	A	G
10	chr10:14767737:A:C	0	14767737	C	A
10	chr10:14767863:AAAG:A	0	14767863	A	AAAG
10	chr10:14767900:A:G	0	14767900	G	A
10	chr10:14768161:T:C	0	14768161	C	T
10	chr10:14768295:G:A	0	14768295	A	G
10	chr10:14769139:C:T	0	14769139	T	C
10	chr10:14770214:A:G	0	14770214	G	A
10	chr10:14771224:G:A	0	14771224	A	G
10	chr10:14771343:A:G	0	14771343	G	A
10	chr10:14771970:C:T	0	14771970	T	C
10	chr10:14773316:G:T	0	14773316	T	G
10	chr10:14773460:A:C	0	14773460	C	A
10	chr10:14773730:T:C	0	14773730	C	T
10	chr10:14775068:T:C	0	14775068	C	T
10	chr10:14775343:A:C	0	14775343	C	A
10	chr10:14776166:G:A	0	14776166	A	G
10	chr10:14776316:C:T	0	14776316	T	C
10	chr10:14776647:A:G	0	14776647	G	A
10	chr10:14776871:A:G	0	14776871	G	A
10	chr10:14777395:C:A	0	14777395	A	C
10	chr10:14777620:A:G	0	14777620	G	A
10	chr10:14778563:A:T	0	14778563	T	A
10	chr10:14778818:T:A	0	14778818	A	T
10	chr10:14778960:T:C	0	14778960	C	T
10	chr10:14779734:C:T	0	14779734	T	C
10	chr10:14779971:A:G	0	14779971	G	A
10	chr10:14780020:C:T	0	14780020	T	C
10	chr10:14780036:A:G	0	14780036	G	A
10	chr10:14780136:C:T	0	14780136	T	C
10	chr10:14780254:G:A	0	14780254	A	G
10	chr10:14780492:G:T	0	14780492	T	G
10	chr10:14780799:A:G	0	14780799	G	A
10	chr10:14780802:G:A	0	14780802	A	G
10	chr10:14780814:G:A	0	14780814	A	G
10	chr10:14780964:T:C	0	14780964	C	T
10	chr10:14781041:A:C	0	14781041	C	A
10	chr10:14781042:A:C	0	14781042	C	A
10	chr10:14781046:T:C	0	14781046	C	T
10	chr10:14781112:C:T	0	14781112	T	C
10	chr10:14781157:C:T	0	14781157	T	C
10	chr10:14781313:T:C	0	14781313	C	T
10	chr10:14782632:G:T	0	14782632	T	G
10	chr10:14783284:G:A	0	14783284	A	G
10	chr10:14783613:C:T	0	14783613	T	C
10	chr10:14783999:C:T	0	14783999	T	C
10	chr10:14784742:G:C	0	14784742	C	G
10	chr10:14784793:A:T	0	14784793	T	A
10	chr10:14785229:T:A	0	14785229	A	T
10	chr10:14785258:A:G	0	14785258	G	A
10	chr10:14785735:T:C	0	14785735	C	T
10	chr10:14786154:A:T	0	14786154	T	A
10	chr10:14786277:G:A	0	14786277	A	G
10	chr10:14786486:G:T	0	14786486	T	G
10	chr10:14786489:A:C	0	14786489	C	A
10	chr10:14786700:T:C	0	14786700	C	T
10	chr10:14786767:A:G	0	14786767	G	A
10	chr10:14787002:G:T	0	14787002	T	G
10	chr10:14787003:A:T	0	14787003	T	A
10	chr10:14787499:T:C	0	14787499	C	T
10	chr10:14787533:A:G	0	14787533	G	A
10	chr10:14787553:C:G	0	14787553	G	C
10	chr10:14788025:A:T	0	14788025	T	A
10	chr10:14789925:T:C	0	14789925	C	T
10	chr10:14789943:G:A	0	14789943	A	G
10	chr10:14791056:C:T	0	14791056	T	C
10	chr10:14791291:A:G	0	14791291	G	A
10	chr10:14791609:G:C	0	14791609	C	G
10	chr10:14791839:G:A	0	14791839	A	G
10	chr10:14792601:T:C	0	14792601	C	T
10	chr10:14792607:A:C	0	14792607	C	A
10	chr10:14792970:C:T	0	14792970	T	C
10	chr10:14793000:T:C	0	14793000	C	T
10	chr10:14793607:C:T	0	14793607	T	C
10	chr10:14794199:A:T	0	14794199	T	A
10	chr10:14794447:T:C	0	14794447	C	T
10	chr10:14794734:G:A	0	14794734	A	G
10	chr10:14795287:T:C	0	14795287	C	T
10	chr10:14795509:G:GGTCATAA	0	14795509	GGTCATAA	G
10	chr10:14796315:C:T	0	14796315	T	C
10	chr10:14796565:G:A	0	14796565	A	G
10	chr10:14796747:A:G	0	14796747	G	A
10	chr10:14797072:T:G	0	14797072	G	T
10	chr10:14797377:A:T	0	14797377	T	A
10	chr10:14797530:G:A	0	14797530	A	G
10	chr10:14797550:C:T	0	14797550	T	C
10	chr10:14797862:A:G	0	14797862	G	A
10	chr10:14797912:A:G	0	14797912	G	A
10	chr10:14797930:C:T	0	14797930	T	C
10	chr10:14797999:A:G	0	14797999	G	A
10	chr10:14798258:G:A	0	14798258	A	G
10	chr10:14798275:A:G	0	14798275	G	A
10	chr10:14798495:T:C	0	14798495	C	T
10	chr10:14798717:G:A	0	14798717	A	G
10	chr10:14800729:C:G	0	14800729	G	C
10	chr10:14800948:A:G	0	14800948	G	A
10	chr10:14801218:T:C	0	14801218	C	T
10	chr10:14801712:C:G	0	14801712	G	C
10	chr10:14801948:C:T	0	14801948	T	C
10	chr10:14802885:G:A	0	14802885	A	G
10	chr10:14803306:T:C	0	14803306	C	T
10	chr10:14803880:T:C	0	14803880	C	T
10	chr10:14804175:G:A	0	14804175	A	G
10	chr10:14804555:C:A	0	14804555	A	C
10	chr10:14805124:A:G	0	14805124	G	A
10	chr10:14805221:T:C	0	14805221	C	T
10	chr10:14805243:G:A	0	14805243	A	G
10	chr10:14805353:G:C	0	14805353	C	G
10	chr10:14805705:A:G	0	14805705	G	A
10	chr10:14805731:C:A	0	14805731	A	C
10	chr10:14805994:A:G	0	14805994	G	A
10	chr10:14806175:C:G	0	14806175	G	C
10	chr10:14806373:T:C	0	14806373	C	T
10	chr10:14806624:G:C	0	14806624	C	G
10	chr10:14806722:C:T	0	14806722	T	C
10	chr10:14806930:C:A	0	14806930	A	C
10	chr10:14807094:T:C	0	14807094	C	T
10	chr10:14808553:A:G	0	14808553	G	A
10	chr10:14809300:G:T	0	14809300	T	G
10	chr10:14809664:C:T	0	14809664	T	C
10	chr10:14809784:C:A	0	14809784	A	C
10	chr10:14809804:G:A	0	14809804	A	G
10	chr10:14810441:G:A	0	14810441	A	G
10	chr10:14811026:A:G	0	14811026	G	A
10	chr10:14811037:T:C	0	14811037	C	T
10	chr10:14811506:C:T	0	14811506	T	C
10	chr10:14812166:G:C	0	14812166	C	G
10	chr10:14812325:T:C	0	14812325	C	T
10	chr10:14812415:G:C	0	14812415	C	G
10	chr10:14812424:C:T	0	14812424	T	C
10	chr10:14812506:G:A	0	14812506	A	G
10	chr10:14812544:T:C	0	14812544	C	T
10	chr10:14812849:C:T	0	14812849	T	C
10	chr10:14812864:G:A	0	14812864	A	G
10	chr10:14813050:G:C	0	14813050	C	G
10	chr10:14813813:T:C	0	14813813	C	T
10	chr10:14813903:T:C	0	14813903	C	T
10	chr10:14814109:G:A	0	14814109	A	G
10	chr10:14815167:C:T	0	14815167	T	C
10	chr10:14815241:T:C	0	14815241	C	T
10	chr10:14815262:A:G	0	14815262	G	A
10	chr10:14815530:A:G	0	14815530	G	A
10	chr10:14817261:G:A	0	14817261	A	G
10	chr10:14819402:C:T	0	14819402	T	C
10	chr10:14821865:G:A	0	14821865	A	G
10	chr10:14822847:A:G	0	14822847	G	A
10	chr10:14823534:T:C	0	14823534	C	T
10	chr10:14823658:G:C	0	14823658	C	G
10	chr10:14824370:A:C	0	14824370	C	A
10	chr10:14827318:G:A	0	14827318	A	G
10	chr10:14828805:G:A	0	14828805	A	G
10	chr10:14830204:G:A	0	14830204	A	G
10	chr10:14830428:C:A	0	14830428	A	C
10	chr10:14831795:C:T	0	14831795	T	C
10	chr10:14832693:G:A	0	14832693	A	G
10	chr10:14834111:C:G	0	14834111	G	C
10	chr10:14834528:G:C	0	14834528	C	G
10	chr10:14834886:G:A	0	14834886	A	G
10	chr10:14838395:G:T	0	14838395	T	G
10	chr10:14838396:C:T	0	14838396	T	C
10	chr10:14839507:G:C	0	14839507	C	G
10	chr10:14839577:A:C	0	14839577	C	A
10	chr10:14840341:A:T	0	14840341	T	A
10	chr10:14842510:G:A	0	14842510	A	G
10	chr10:14844490:CTATAAGCACA:C	0	14844490	C	CTATAAGCACA
10	chr10:14844909:G:A	0	14844909	A	G
10	chr10:14847773:C:A	0	14847773	A	C
10	chr10:14849525:A:G	0	14849525	G	A
10	chr10:14850411:A:G	0	14850411	G	A
10	chr10:14852769:G:A	0	14852769	A	G
10	chr10:14852902:T:C	0	14852902	C	T
10	chr10:14853753:CTT:C	0	14853753	C	CTT
10	chr10:14855093:C:T	0	14855093	T	C
10	chr10:14855232:T:C	0	14855232	C	T
10	chr10:14857809:C:T	0	14857809	T	C
10	chr10:14861531:A:G	0	14861531	G	A
10	chr10:14862243:T:C	0	14862243	C	T
10	chr10:14862406:G:A	0	14862406	A	G
10	chr10:14862655:A:G	0	14862655	G	A
10	chr10:14864729:A:G	0	14864729	G	A
10	chr10:14864807:C:T	0	14864807	T	C
10	chr10:14865426:G:A	0	14865426	A	G
10	chr10:14865817:T:C	0	14865817	C	T
10	chr10:14866242:A:T	0	14866242	T	A
10	chr10:14866572:C:T	0	14866572	T	C
10	chr10:14868733:T:C	0	14868733	C	T
10	chr10:14869574:C:A	0	14869574	A	C
10	chr10:14869641:C:T	0	14869641	T	C
10	chr10:14869939:T:A	0	14869939	A	T
10	chr10:14869940:C:A	0	14869940	A	C
10	chr10:14872674:T:G	0	14872674	G	T
10	chr10:14874480:GAAGA:G	0	14874480	G	GAAGA
10	chr10:14875475:C:G	0	14875475	G	C
10	chr10:14876459:T:G	0	14876459	G	T
10	chr10:14876740:G:A	0	14876740	A	G
10	chr10:14877419:A:T	0	14877419	T	A
10	chr10:14877610:A:G	0	14877610	G	A
10	chr10:14880024:A:G	0	14880024	G	A
10	chr10:14880706:A:T	0	14880706	T	A
10	chr10:14883048:T:C	0	14883048	C	T
10	chr10:14883515:G:C	0	14883515	C	G
10	chr10:14883521:A:G	0	14883521	G	A
10	chr10:14884526:G:T	0	14884526	T	G
10	chr10:14884987:C:G	0	14884987	G	C
10	chr10:14885029:A:G	0	14885029	G	A
10	chr10:14886452:T:G	0	14886452	G	T
10	chr10:14887472:G:C	0	14887472	C	G
10	chr10:14888732:A:G	0	14888732	G	A
10	chr10:14890240:A:G	0	14890240	G	A
10	chr10:14896533:G:A	0	14896533	A	G
10	chr10:14898695:C:T	0	14898695	T	C
10	chr10:14898744:A:G	0	14898744	G	A
10	chr10:14899056:T:G	0	14899056	G	T
10	chr10:14899655:C:T	0	14899655	T	C
10	chr10:14899886:T:C	0	14899886	C	T
10	chr10:14901478:A:T	0	14901478	T	A
10	chr10:14903407:A:G	0	14903407	G	A
10	chr10:14904916:G:T	0	14904916	T	G
10	chr10:14909662:G:A	0	14909662	A	G
10	chr10:14909706:T:C	0	14909706	C	T
10	chr10:14909813:CT:C	0	14909813	C	CT
10	chr10:14912826:T:C	0	14912826	C	T
10	chr10:14913218:A:G	0	14913218	G	A
10	chr10:14913219:G:A	0	14913219	A	G
10	chr10:14913317:G:T	0	14913317	T	G
10	chr10:14915695:T:C	0	14915695	C	T
10	chr10:14916638:G:A	0	14916638	A	G
10	chr10:14917621:C:T	0	14917621	T	C
10	chr10:14918088:TG:T	0	14918088	T	TG
10	chr10:14919465:C:G	0	14919465	G	C
10	chr10:14920865:A:G	0	14920865	G	A
10	chr10:14923688:T:C	0	14923688	C	T
10	chr10:14924291:C:G	0	14924291	G	C
10	chr10:14924802:A:G	0	14924802	G	A
10	chr10:14925406:G:C	0	14925406	C	G
10	chr10:14925806:T:C	0	14925806	C	T
10	chr10:14926602:C:T	0	14926602	T	C
10	chr10:14927185:C:A	0	14927185	A	C
10	chr10:14927241:G:A	0	14927241	A	G
10	chr10:14928169:G:C	0	14928169	C	G
10	chr10:14928716:A:C	0	14928716	C	A
10	chr10:14929027:A:G	0	14929027	G	A
10	chr10:14929299:G:A	0	14929299	A	G
10	chr10:14929329:A:G	0	14929329	G	A
10	chr10:14929443:C:T	0	14929443	T	C
10	chr10:14929687:A:AG	0	14929687	AG	A
10	chr10:14929915:G:A	0	14929915	A	G
10	chr10:14929921:TA:T	0	14929921	T	TA
10	chr10:14930451:G:A	0	14930451	A	G
10	chr10:14930829:C:A	0	14930829	A	C
10	chr10:14931956:C:T	0	14931956	T	C
10	chr10:14932006:C:A	0	14932006	A	C
10	chr10:14932131:G:C	0	14932131	C	G
10	chr10:14932276:T:C	0	14932276	C	T
10	chr10:14932564:G:A	0	14932564	A	G
10	chr10:14932844:G:A	0	14932844	A	G
10	chr10:14932906:T:C	0	14932906	C	T
10	chr10:14933907:G:C	0	14933907	C	G
10	chr10:14934063:C:G	0	14934063	G	C
10	chr10:14934415:G:A	0	14934415	A	G
10	chr10:14936344:A:T	0	14936344	T	A
10	chr10:14936452:A:G	0	14936452	G	A
10	chr10:14936853:C:T	0	14936853	T	C
10	chr10:14936975:A:G	0	14936975	G	A
10	chr10:14937088:C:T	0	14937088	T	C
10	chr10:14937185:G:T	0	14937185	T	G
10	chr10:14938328:T:C	0	14938328	C	T
10	chr10:14938682:T:A	0	14938682	A	T
10	chr10:14938700:A:T	0	14938700	T	A
10	chr10:14938763:A:G	0	14938763	G	A
10	chr10:14938892:C:T	0	14938892	T	C
10	chr10:14940214:C:A	0	14940214	A	C
10	chr10:14940289:TA:T	0	14940289	T	TA
10	chr10:14940313:C:G	0	14940313	G	C
10	chr10:14940567:C:T	0	14940567	T	C
10	chr10:14941346:A:G	0	14941346	G	A
10	chr10:14941349:G:A	0	14941349	A	G
10	chr10:14941486:A:G	0	14941486	G	A
10	chr10:14941512:C:G	0	14941512	G	C
10	chr10:14941568:A:T	0	14941568	T	A
10	chr10:14942916:G:C	0	14942916	C	G
10	chr10:14943303:T:C	0	14943303	C	T
10	chr10:14945441:A:G	0	14945441	G	A
10	chr10:14946601:T:C	0	14946601	C	T
10	chr10:14948370:G:A	0	14948370	A	G
10	chr10:14949431:A:C	0	14949431	C	A
10	chr10:14950929:G:A	0	14950929	A	G
10	chr10:14951644:A:G	0	14951644	G	A
10	chr10:14951877:T:G	0	14951877	G	T
10	chr10:14952825:A:G	0	14952825	G	A
10	chr10:14953148:G:T	0	14953148	T	G
10	chr10:14953150:G:A	0	14953150	A	G
10	chr10:14953726:C:T	0	14953726	T	C
10	chr10:14954417:A:G	0	14954417	G	A
10	chr10:14954652:C:T	0	14954652	T	C
10	chr10:14955104:A:G	0	14955104	G	A
10	chr10:14955656:C:T	0	14955656	T	C
10	chr10:14956496:T:C	0	14956496	C	T
10	chr10:14957094:C:T	0	14957094	T	C
10	chr10:14959727:T:C	0	14959727	C	T
10	chr10:14960951:C:T	0	14960951	T	C
10	chr10:14960984:A:G	0	14960984	G	A
10	chr10:14961078:T:C	0	14961078	C	T
10	chr10:14961360:A:G	0	14961360	G	A
10	chr10:14961368:G:A	0	14961368	A	G
10	chr10:14961473:A:G	0	14961473	G	A
10	chr10:14961534:G:A	0	14961534	A	G
10	chr10:14961732:G:A	0	14961732	A	G
10	chr10:14961760:G:A	0	14961760	A	G
10	chr10:14962040:G:T	0	14962040	T	G
10	chr10:14962099:A:G	0	14962099	G	A
10	chr10:14963601:C:G	0	14963601	G	C
10	chr10:14963703:A:G	0	14963703	G	A
10	chr10:14963724:G:A	0	14963724	A	G
10	chr10:14963798:A:G	0	14963798	G	A
10	chr10:14963799:C:G	0	14963799	G	C
10	chr10:14963825:G:A	0	14963825	A	G
10	chr10:14963829:T:C	0	14963829	C	T
10	chr10:14963924:C:T	0	14963924	T	C
10	chr10:14964426:A:T	0	14964426	T	A
10	chr10:14964840:T:C	0	14964840	C	T
10	chr10:14964890:T:C	0	14964890	C	T
10	chr10:14964969:T:C	0	14964969	C	T
10	chr10:14965047:C:G	0	14965047	G	C
10	chr10:14965098:CT:C	0	14965098	C	CT
10	chr10:14965842:C:G	0	14965842	G	C
10	chr10:14966308:T:C	0	14966308	C	T
10	chr10:14966357:C:T	0	14966357	T	C
10	chr10:14966494:A:C	0	14966494	C	A
10	chr10:14966555:A:G	0	14966555	G	A
10	chr10:14966858:T:C	0	14966858	C	T
10	chr10:14966928:T:C	0	14966928	C	T
10	chr10:14966968:A:G	0	14966968	G	A
10	chr10:14967110:T:C	0	14967110	C	T
10	chr10:14967165:G:T	0	14967165	T	G
10	chr10:14967369:A:G	0	14967369	G	A
10	chr10:14967580:G:C	0	14967580	C	G
10	chr10:14967591:A:G	0	14967591	G	A
10	chr10:14967720:A:T	0	14967720	T	A
10	chr10:14968081:T:C	0	14968081	C	T
10	chr10:14968287:A:G	0	14968287	G	A
10	chr10:14968554:C:T	0	14968554	T	C
10	chr10:14968620:G:C	0	14968620	C	G
10	chr10:14968848:G:A	0	14968848	A	G
10	chr10:14968914:G:A	0	14968914	A	G
10	chr10:14968993:A:G	0	14968993	G	A
10	chr10:14969290:C:G	0	14969290	G	C
10	chr10:14970362:A:T	0	14970362	T	A
10	chr10:14971293:A:G	0	14971293	G	A
10	chr10:14971309:C:T	0	14971309	T	C
10	chr10:14971440:G:A	0	14971440	A	G
10	chr10:14971622:T:C	0	14971622	C	T
10	chr10:14971782:G:T	0	14971782	T	G
10	chr10:14971905:A:C	0	14971905	C	A
10	chr10:14972085:A:G	0	14972085	G	A
10	chr10:14972276:G:A	0	14972276	A	G
10	chr10:14972370:C:A	0	14972370	A	C
10	chr10:14972419:C:G	0	14972419	G	C
10	chr10:14972699:C:T	0	14972699	T	C
10	chr10:14972703:A:G	0	14972703	G	A
10	chr10:14972936:A:G	0	14972936	G	A
10	chr10:14973291:A:G	0	14973291	G	A
10	chr10:14973451:G:A	0	14973451	A	G
10	chr10:14973456:T:C	0	14973456	C	T
10	chr10:14973546:A:G	0	14973546	G	A
10	chr10:14973676:A:G	0	14973676	G	A
10	chr10:14974051:C:G	0	14974051	G	C
10	chr10:14974135:G:C	0	14974135	C	G
10	chr10:14974136:G:A	0	14974136	A	G
10	chr10:14974316:AC:A	0	14974316	A	AC
10	chr10:14974448:C:G	0	14974448	G	C
10	chr10:14974882:G:A	0	14974882	A	G
10	chr10:14975055:C:A	0	14975055	A	C
10	chr10:14975100:T:C	0	14975100	C	T
10	chr10:14975445:C:T	0	14975445	T	C
10	chr10:14975718:C:T	0	14975718	T	C
10	chr10:14975828:A:C	0	14975828	C	A
10	chr10:14975834:G:T	0	14975834	T	G
10	chr10:14976266:C:T	0	14976266	T	C
10	chr10:14976724:C:A	0	14976724	A	C
10	chr10:14976829:C:T	0	14976829	T	C
10	chr10:14976866:A:G	0	14976866	G	A
10	chr10:14977047:G:A	0	14977047	A	G
10	chr10:14977227:G:A	0	14977227	A	G
10	chr10:14977621:T:A	0	14977621	A	T
10	chr10:14978756:C:T	0	14978756	T	C
10	chr10:14978848:T:G	0	14978848	G	T
10	chr10:14980404:C:T	0	14980404	T	C
10	chr10:14980498:C:A	0	14980498	A	C
10	chr10:14981158:C:A	0	14981158	A	C
10	chr10:14981168:C:A	0	14981168	A	C
10	chr10:14981172:T:C	0	14981172	C	T
10	chr10:14981174:T:C	0	14981174	C	T
10	chr10:14981239:C:T	0	14981239	T	C
10	chr10:14981246:A:C	0	14981246	C	A
10	chr10:14981274:C:T	0	14981274	T	C
10	chr10:14981282:T:C	0	14981282	C	T
10	chr10:14981401:G:A	0	14981401	A	G
10	chr10:14981547:A:G	0	14981547	G	A
10	chr10:14981703:A:G	0	14981703	G	A
10	chr10:14981862:G:T	0	14981862	T	G
10	chr10:14982676:G:A	0	14982676	A	G
10	chr10:14983139:T:C	0	14983139	C	T
10	chr10:14983210:A:C	0	14983210	C	A
10	chr10:14983224:T:C	0	14983224	C	T
10	chr10:14983236:T:C	0	14983236	C	T
10	chr10:14983245:C:T	0	14983245	T	C
10	chr10:14983312:C:T	0	14983312	T	C
10	chr10:14983499:G:A	0	14983499	A	G
10	chr10:14983844:G:A	0	14983844	A	G
10	chr10:14984601:G:A	0	14984601	A	G
10	chr10:14984752:T:G	0	14984752	G	T
10	chr10:14985152:T:C	0	14985152	C	T
10	chr10:14985864:T:C	0	14985864	C	T
10	chr10:14986265:T:C	0	14986265	C	T
10	chr10:14986515:A:G	0	14986515	G	A
10	chr10:14986553:T:C	0	14986553	C	T
10	chr10:14986702:T:C	0	14986702	C	T
10	chr10:14986791:C:T	0	14986791	T	C
10	chr10:14986941:C:A	0	14986941	A	C
10	chr10:14987265:A:G	0	14987265	G	A
10	chr10:14987316:A:C	0	14987316	C	A
10	chr10:14987490:G:A	0	14987490	A	G
10	chr10:14988124:G:A	0	14988124	A	G
10	chr10:14988295:G:A	0	14988295	A	G
10	chr10:14988835:C:A	0	14988835	A	C
10	chr10:14989654:AG:A	0	14989654	A	AG
10	chr10:14989819:AG:A	0	14989819	A	AG
10	chr10:14989834:A:T	0	14989834	T	A
10	chr10:14990306:A:T	0	14990306	T	A
10	chr10:14990380:A:G	0	14990380	G	A
10	chr10:14990741:T:C	0	14990741	C	T
10	chr10:14990785:T:C	0	14990785	C	T
10	chr10:14991144:A:G	0	14991144	G	A
10	chr10:14991506:G:A	0	14991506	A	G
10	chr10:14991571:T:C	0	14991571	C	T
10	chr10:14992200:A:G	0	14992200	G	A
10	chr10:14992218:G:T	0	14992218	T	G
10	chr10:14992527:A:C	0	14992527	C	A
10	chr10:14992748:T:C	0	14992748	C	T
10	chr10:14993043:A:G	0	14993043	G	A
10	chr10:14993172:A:G	0	14993172	G	A
10	chr10:14993572:G:A	0	14993572	A	G
10	chr10:14994168:A:C	0	14994168	C	A
10	chr10:14994243:C:A	0	14994243	A	C
10	chr10:14995131:T:C	0	14995131	C	T
10	chr10:14995263:C:T	0	14995263	T	C
10	chr10:14995357:C:A	0	14995357	A	C
10	chr10:14995387:G:C	0	14995387	C	G
10	chr10:14995606:G:A	0	14995606	A	G
10	chr10:14995672:G:T	0	14995672	T	G
10	chr10:14995821:C:T	0	14995821	T	C
10	chr10:14995869:A:G	0	14995869	G	A
10	chr10:14995912:C:T	0	14995912	T	C
10	chr10:14997667:T:C	0	14997667	C	T
10	chr10:14997830:C:G	0	14997830	G	C
10	chr10:14997843:T:C	0	14997843	C	T
10	chr10:14997990:G:C	0	14997990	C	G
10	chr10:14998119:C:CAT	0	14998119	CAT	C
10	chr10:14999158:A:T	0	14999158	T	A
10	chr10:14999267:C:T	0	14999267	T	C
10	chr10:14999393:T:C	0	14999393	C	T
10	chr10:14999862:G:A	0	14999862	A	G
10	chr10:15000273:C:T	0	15000273	T	C
10	chr10:15000604:T:G	0	15000604	G	T
10	chr10:15000622:T:C	0	15000622	C	T
10	chr10:15000882:C:T	0	15000882	T	C
10	chr10:15000897:T:C	0	15000897	C	T
10	chr10:15001050:T:C	0	15001050	C	T
10	chr10:15001279:A:G	0	15001279	G	A
10	chr10:15001483:T:C	0	15001483	C	T
10	chr10:15001761:T:C	0	15001761	C	T
10	chr10:15002250:C:T	0	15002250	T	C
10	chr10:15002358:G:A	0	15002358	A	G
10	chr10:15002477:G:C	0	15002477	C	G
10	chr10:15002719:C:T	0	15002719	T	C
10	chr10:15003055:C:G	0	15003055	G	C
10	chr10:15003202:G:C	0	15003202	C	G
10	chr10:15003205:T:C	0	15003205	C	T
10	chr10:15003635:C:A	0	15003635	A	C
10	chr10:15004426:GC:G	0	15004426	G	GC
10	chr10:15005280:C:T	0	15005280	T	C
10	chr10:15005666:C:T	0	15005666	T	C
10	chr10:15005742:A:G	0	15005742	G	A
10	chr10:15005751:T:A	0	15005751	A	T
10	chr10:15006398:C:T	0	15006398	T	C
10	chr10:15007099:C:T	0	15007099	T	C
10	chr10:15007219:T:C	0	15007219	C	T
10	chr10:15007363:C:G	0	15007363	G	C
10	chr10:15007705:C:A	0	15007705	A	C
10	chr10:15008393:C:T	0	15008393	T	C
10	chr10:15008410:T:C	0	15008410	C	T
10	chr10:15008689:G:A	0	15008689	A	G
10	chr10:15008880:C:T	0	15008880	T	C
10	chr10:15008963:G:A	0	15008963	A	G
10	chr10:15009029:G:C	0	15009029	C	G
10	chr10:15009529:C:T	0	15009529	T	C
10	chr10:15009880:T:C	0	15009880	C	T
10	chr10:15009937:T:C	0	15009937	C	T
10	chr10:15009940:C:T	0	15009940	T	C
10	chr10:15009982:G:A	0	15009982	A	G
10	chr10:15010004:T:A	0	15010004	A	T
10	chr10:15010036:A:G	0	15010036	G	A
10	chr10:15010133:A:G	0	15010133	G	A
10	chr10:15010318:A:C	0	15010318	C	A
10	chr10:15010498:T:C	0	15010498	C	T
10	chr10:15010629:T:C	0	15010629	C	T
10	chr10:15010675:T:C	0	15010675	C	T
10	chr10:15010705:C:T	0	15010705	T	C
10	chr10:15010767:G:A	0	15010767	A	G
10	chr10:15010847:G:C	0	15010847	C	G
10	chr10:15010874:C:A	0	15010874	A	C
10	chr10:15010894:G:A	0	15010894	A	G
10	chr10:15010910:C:T	0	15010910	T	C
10	chr10:15011022:T:G	0	15011022	G	T
10	chr10:15011057:G:C	0	15011057	C	G
10	chr10:15011086:A:G	0	15011086	G	A
10	chr10:15011122:G:A	0	15011122	A	G
10	chr10:15011394:A:G	0	15011394	G	A
10	chr10:15011492:CA:C	0	15011492	C	CA
10	chr10:15011564:G:C	0	15011564	C	G
10	chr10:15011675:AGAG:A	0	15011675	A	AGAG
10	chr10:15011699:G:C	0	15011699	C	G
10	chr10:15011945:T:C	0	15011945	C	T
10	chr10:15011960:C:G	0	15011960	G	C
10	chr10:15012015:T:C	0	15012015	C	T
10	chr10:15012043:C:A	0	15012043	A	C
10	chr10:15012250:C:T	0	15012250	T	C
10	chr10:15012317:G:A	0	15012317	A	G
10	chr10:15012318:T:C	0	15012318	C	T
10	chr10:15012398:A:C	0	15012398	C	A
10	chr10:15012424:C:T	0	15012424	T	C
10	chr10:15012432:T:G	0	15012432	G	T
10	chr10:15012860:G:GAT	0	15012860	GAT	G
10	chr10:15013362:G:A	0	15013362	A	G
10	chr10:15013363:T:C	0	15013363	C	T
10	chr10:15013475:A:T	0	15013475	T	A
10	chr10:15013508:C:T	0	15013508	T	C
10	chr10:15014867:G:C	0	15014867	C	G
10	chr10:15015311:A:G	0	15015311	G	A
10	chr10:15015497:A:T	0	15015497	T	A
10	chr10:15015759:G:A	0	15015759	A	G
10	chr10:15016514:A:G	0	15016514	G	A
10	chr10:15016965:C:T	0	15016965	T	C
10	chr10:15017435:C:T	0	15017435	T	C
10	chr10:15017882:T:A	0	15017882	A	T
10	chr10:15018277:A:G	0	15018277	G	A
10	chr10:15019426:C:T	0	15019426	T	C
10	chr10:15019790:C:T	0	15019790	T	C
10	chr10:15019849:G:A	0	15019849	A	G
10	chr10:15019948:G:C	0	15019948	C	G
10	chr10:15020163:A:G	0	15020163	G	A
10	chr10:15020416:T:A	0	15020416	A	T
10	chr10:15020624:A:C	0	15020624	C	A
10	chr10:15020878:A:C	0	15020878	C	A
10	chr10:15020897:A:G	0	15020897	G	A
10	chr10:15022680:G:A	0	15022680	A	G
10	chr10:15022845:C:G	0	15022845	G	C
10	chr10:15023823:T:C	0	15023823	C	T
10	chr10:15024644:G:A	0	15024644	A	G
10	chr10:15024670:G:A	0	15024670	A	G
10	chr10:15025008:A:G	0	15025008	G	A
10	chr10:15025630:C:T	0	15025630	T	C
10	chr10:15025769:A:G	0	15025769	G	A
10	chr10:15025787:T:G	0	15025787	G	T
10	chr10:15025816:G:A	0	15025816	A	G
10	chr10:15025820:C:T	0	15025820	T	C
10	chr10:15026215:T:G	0	15026215	G	T
10	chr10:15026249:T:C	0	15026249	C	T
10	chr10:15026302:G:T	0	15026302	T	G
10	chr10:15026966:A:C	0	15026966	C	A
10	chr10:15026969:A:C	0	15026969	C	A
10	chr10:15026972:A:C	0	15026972	C	A
10	chr10:15028020:T:A	0	15028020	A	T
10	chr10:15028074:C:T	0	15028074	T	C
10	chr10:15028188:A:C	0	15028188	C	A
10	chr10:15028240:G:A	0	15028240	A	G
10	chr10:15028534:C:T	0	15028534	T	C
10	chr10:15028616:A:G	0	15028616	G	A
10	chr10:15028650:T:G	0	15028650	G	T
10	chr10:15028812:T:C	0	15028812	C	T
10	chr10:15028900:A:G	0	15028900	G	A
10	chr10:15029386:T:C	0	15029386	C	T
10	chr10:15029467:A:T	0	15029467	T	A
10	chr10:15029849:T:C	0	15029849	C	T
10	chr10:15030217:T:C	0	15030217	C	T
10	chr10:15030283:G:A	0	15030283	A	G
10	chr10:15030487:C:T	0	15030487	T	C
10	chr10:15030501:A:G	0	15030501	G	A
10	chr10:15030516:C:T	0	15030516	T	C
10	chr10:15030714:ACT:A	0	15030714	A	ACT
10	chr10:15030755:G:A	0	15030755	A	G
10	chr10:15030859:G:A	0	15030859	A	G
10	chr10:15030860:T:C	0	15030860	C	T
10	chr10:15031245:G:A	0	15031245	A	G
10	chr10:15031265:A:G	0	15031265	G	A
10	chr10:15031542:G:A	0	15031542	A	G
10	chr10:15031580:A:G	0	15031580	G	A
10	chr10:15031841:T:C	0	15031841	C	T
10	chr10:15031854:A:C	0	15031854	C	A
10	chr10:15031994:C:T	0	15031994	T	C
10	chr10:15032340:C:T	0	15032340	T	C
10	chr10:15032348:T:C	0	15032348	C	T
10	chr10:15033302:G:T	0	15033302	T	G
10	chr10:15033575:G:A	0	15033575	A	G
10	chr10:15033903:A:T	0	15033903	T	A
10	chr10:15033963:A:G	0	15033963	G	A
10	chr10:15033970:G:A	0	15033970	A	G
10	chr10:15034324:G:A	0	15034324	A	G
10	chr10:15034344:T:G	0	15034344	G	T
10	chr10:15034907:T:C	0	15034907	C	T
10	chr10:15034990:C:T	0	15034990	T	C
10	chr10:15035056:T:C	0	15035056	C	T
10	chr10:15035468:C:A	0	15035468	A	C
10	chr10:15035512:A:G	0	15035512	G	A
10	chr10:15035663:T:C	0	15035663	C	T
10	chr10:15035684:T:C	0	15035684	C	T
10	chr10:15035741:G:A	0	15035741	A	G
10	chr10:15036565:T:C	0	15036565	C	T
10	chr10:15037387:C:A	0	15037387	A	C
10	chr10:15037413:T:C	0	15037413	C	T
10	chr10:15037514:G:A	0	15037514	A	G
10	chr10:15037652:G:C	0	15037652	C	G
10	chr10:15038039:C:A	0	15038039	A	C
10	chr10:15038647:C:T	0	15038647	T	C
10	chr10:15038711:T:C	0	15038711	C	T
10	chr10:15039042:G:C	0	15039042	C	G
10	chr10:15039688:G:C	0	15039688	C	G
10	chr10:15039822:G:C	0	15039822	C	G
10	chr10:15040138:T:G	0	15040138	G	T
10	chr10:15040222:A:G	0	15040222	G	A
10	chr10:15040289:C:G	0	15040289	G	C
10	chr10:15040603:T:C	0	15040603	C	T
10	chr10:15040672:TATTC:T	0	15040672	T	TATTC
10	chr10:15041448:T:A	0	15041448	A	T
10	chr10:15041457:T:C	0	15041457	C	T
10	chr10:15041558:G:A	0	15041558	A	G
10	chr10:15041778:G:C	0	15041778	C	G
10	chr10:15041929:C:T	0	15041929	T	C
10	chr10:15042266:C:T	0	15042266	T	C
```
