## Supplementary material for "Characterization of shared and ancestry-specific signals driving complex traits using multi-ancestry fine-mapping": s1_data.bim

```
10	chr10:16316027:G:A	0	16316027	A	G
10	chr10:16316319:G:A	0	16316319	A	G
10	chr10:16316509:T:C	0	16316509	C	T
10	chr10:16316825:G:C	0	16316825	C	G
10	chr10:16316872:C:T	0	16316872	T	C
10	chr10:16316948:GC:G	0	16316948	G	GC
10	chr10:16318535:G:A	0	16318535	A	G
10	chr10:16318751:C:T	0	16318751	T	C
10	chr10:16320396:T:C	0	16320396	C	T
10	chr10:16322328:G:A	0	16322328	A	G
10	chr10:16322855:T:C	0	16322855	C	T
10	chr10:16323068:T:C	0	16323068	C	T
10	chr10:16323069:G:A	0	16323069	A	G
10	chr10:16323944:T:C	0	16323944	C	T
10	chr10:16324064:G:A	0	16324064	A	G
10	chr10:16325343:G:A	0	16325343	A	G
10	chr10:16325702:A:T	0	16325702	T	A
10	chr10:16326089:C:T	0	16326089	T	C
10	chr10:16326924:C:T	0	16326924	T	C
10	chr10:16326951:T:C	0	16326951	C	T
10	chr10:16327291:A:G	0	16327291	G	A
10	chr10:16327417:C:CT	0	16327417	CT	C
10	chr10:16327505:A:G	0	16327505	G	A
10	chr10:16328845:A:G	0	16328845	G	A
10	chr10:16329225:G:A	0	16329225	A	G
10	chr10:16329475:T:C	0	16329475	C	T
10	chr10:16329769:C:A	0	16329769	A	C
10	chr10:16330950:A:G	0	16330950	G	A
10	chr10:16332770:G:C	0	16332770	C	G
10	chr10:16333460:C:T	0	16333460	T	C
10	chr10:16333610:C:A	0	16333610	A	C
10	chr10:16333655:G:GA	0	16333655	GA	G
10	chr10:16334271:C:A	0	16334271	A	C
10	chr10:16335198:C:T	0	16335198	T	C
10	chr10:16336865:G:A	0	16336865	A	G
10	chr10:16337232:A:C	0	16337232	C	A
10	chr10:16337628:C:T	0	16337628	T	C
10	chr10:16337922:G:A	0	16337922	A	G
10	chr10:16338172:T:C	0	16338172	C	T
10	chr10:16338289:C:T	0	16338289	T	C
10	chr10:16339773:C:G	0	16339773	G	C
10	chr10:16341545:T:C	0	16341545	C	T
10	chr10:16341555:C:T	0	16341555	T	C
10	chr10:16341701:G:C	0	16341701	C	G
10	chr10:16341932:A:G	0	16341932	G	A
10	chr10:16342542:C:T	0	16342542	T	C
10	chr10:16343337:T:G	0	16343337	G	T
10	chr10:16344615:T:C	0	16344615	C	T
10	chr10:16344749:C:T	0	16344749	T	C
10	chr10:16345892:G:A	0	16345892	A	G
10	chr10:16346676:T:C	0	16346676	C	T
10	chr10:16347316:A:G	0	16347316	G	A
10	chr10:16347785:T:C	0	16347785	C	T
10	chr10:16349483:T:C	0	16349483	C	T
10	chr10:16349516:C:T	0	16349516	T	C
10	chr10:16350700:G:C	0	16350700	C	G
10	chr10:16350760:C:A	0	16350760	A	C
10	chr10:16350763:A:G	0	16350763	G	A
10	chr10:16351093:G:A	0	16351093	A	G
10	chr10:16352148:C:G	0	16352148	G	C
10	chr10:16352190:T:C	0	16352190	C	T
10	chr10:16352691:C:T	0	16352691	T	C
10	chr10:16354057:G:A	0	16354057	A	G
10	chr10:16354965:C:T	0	16354965	T	C
10	chr10:16355230:T:C	0	16355230	C	T
10	chr10:16355232:G:A	0	16355232	A	G
10	chr10:16356747:C:T	0	16356747	T	C
10	chr10:16358073:A:G	0	16358073	G	A
10	chr10:16358241:C:A	0	16358241	A	C
10	chr10:16359918:G:A	0	16359918	A	G
10	chr10:16360350:G:GA	0	16360350	GA	G
10	chr10:16361547:C:T	0	16361547	T	C
10	chr10:16361745:A:T	0	16361745	T	A
10	chr10:16364647:C:T	0	16364647	T	C
10	chr10:16366873:C:T	0	16366873	T	C
10	chr10:16369684:A:G	0	16369684	G	A
10	chr10:16370511:A:G	0	16370511	G	A
10	chr10:16370703:C:T	0	16370703	T	C
10	chr10:16373413:T:G	0	16373413	G	T
10	chr10:16373938:C:G	0	16373938	G	C
10	chr10:16374389:G:A	0	16374389	A	G
10	chr10:16374895:A:G	0	16374895	G	A
10	chr10:16374955:G:T	0	16374955	T	G
10	chr10:16375070:A:G	0	16375070	G	A
10	chr10:16375282:G:A	0	16375282	A	G
10	chr10:16375568:A:C	0	16375568	C	A
10	chr10:16376067:T:C	0	16376067	C	T
10	chr10:16376631:T:C	0	16376631	C	T
10	chr10:16377129:C:G	0	16377129	G	C
10	chr10:16377322:C:T	0	16377322	T	C
10	chr10:16377410:C:T	0	16377410	T	C
10	chr10:16377419:C:A	0	16377419	A	C
10	chr10:16377876:A:G	0	16377876	G	A
10	chr10:16377916:A:G	0	16377916	G	A
10	chr10:16378859:C:A	0	16378859	A	C
10	chr10:16379597:T:C	0	16379597	C	T
10	chr10:16379658:T:G	0	16379658	G	T
10	chr10:16380048:C:T	0	16380048	T	C
10	chr10:16381166:T:C	0	16381166	C	T
10	chr10:16382818:A:G	0	16382818	G	A
10	chr10:16383018:A:G	0	16383018	G	A
10	chr10:16384223:C:T	0	16384223	T	C
10	chr10:16384316:T:A	0	16384316	A	T
10	chr10:16384958:C:T	0	16384958	T	C
10	chr10:16385045:T:G	0	16385045	G	T
10	chr10:16385108:G:T	0	16385108	T	G
10	chr10:16385376:C:A	0	16385376	A	C
10	chr10:16385662:G:A	0	16385662	A	G
10	chr10:16385773:T:C	0	16385773	C	T
10	chr10:16385847:T:C	0	16385847	C	T
10	chr10:16385928:T:G	0	16385928	G	T
10	chr10:16386290:C:T	0	16386290	T	C
10	chr10:16386349:G:A	0	16386349	A	G
10	chr10:16386405:C:T	0	16386405	T	C
10	chr10:16386456:G:A	0	16386456	A	G
10	chr10:16386487:G:A	0	16386487	A	G
10	chr10:16386518:T:C	0	16386518	C	T
10	chr10:16386699:C:G	0	16386699	G	C
10	chr10:16387073:G:A	0	16387073	A	G
10	chr10:16387520:T:C	0	16387520	C	T
10	chr10:16387613:G:A	0	16387613	A	G
10	chr10:16387958:T:C	0	16387958	C	T
10	chr10:16387996:T:C	0	16387996	C	T
10	chr10:16388309:G:A	0	16388309	A	G
10	chr10:16388484:C:A	0	16388484	A	C
10	chr10:16388696:T:TTC	0	16388696	TTC	T
10	chr10:16388705:T:C	0	16388705	C	T
10	chr10:16388728:A:G	0	16388728	G	A
10	chr10:16388991:C:T	0	16388991	T	C
10	chr10:16389033:C:CT	0	16389033	CT	C
10	chr10:16389276:T:C	0	16389276	C	T
10	chr10:16389422:T:C	0	16389422	C	T
10	chr10:16389437:A:T	0	16389437	T	A
10	chr10:16389486:G:A	0	16389486	A	G
10	chr10:16389568:C:T	0	16389568	T	C
10	chr10:16389602:T:C	0	16389602	C	T
10	chr10:16389726:T:C	0	16389726	C	T
10	chr10:16389931:A:G	0	16389931	G	A
10	chr10:16390357:A:G	0	16390357	G	A
10	chr10:16390846:C:G	0	16390846	G	C
10	chr10:16390911:A:G	0	16390911	G	A
10	chr10:16391048:T:G	0	16391048	G	T
10	chr10:16391072:C:T	0	16391072	T	C
10	chr10:16391584:A:G	0	16391584	G	A
10	chr10:16391587:G:A	0	16391587	A	G
10	chr10:16391770:A:G	0	16391770	G	A
10	chr10:16391960:TC:T	0	16391960	T	TC
10	chr10:16391974:G:A	0	16391974	A	G
10	chr10:16391979:T:TG	0	16391979	TG	T
10	chr10:16392081:C:T	0	16392081	T	C
10	chr10:16392082:G:A	0	16392082	A	G
10	chr10:16392109:C:T	0	16392109	T	C
10	chr10:16392114:G:A	0	16392114	A	G
10	chr10:16392153:A:G	0	16392153	G	A
10	chr10:16392385:A:G	0	16392385	G	A
10	chr10:16392701:C:T	0	16392701	T	C
10	chr10:16393086:C:T	0	16393086	T	C
10	chr10:16393254:G:A	0	16393254	A	G
10	chr10:16393552:T:C	0	16393552	C	T
10	chr10:16393572:T:G	0	16393572	G	T
10	chr10:16393728:C:T	0	16393728	T	C
10	chr10:16394029:T:C	0	16394029	C	T
10	chr10:16394613:G:A	0	16394613	A	G
10	chr10:16394928:C:T	0	16394928	T	C
10	chr10:16395945:TG:T	0	16395945	T	TG
10	chr10:16396240:A:G	0	16396240	G	A
10	chr10:16396525:A:G	0	16396525	G	A
10	chr10:16396798:C:T	0	16396798	T	C
10	chr10:16396801:T:C	0	16396801	C	T
10	chr10:16396817:C:T	0	16396817	T	C
10	chr10:16396938:A:G	0	16396938	G	A
10	chr10:16397522:C:T	0	16397522	T	C
10	chr10:16397848:C:T	0	16397848	T	C
10	chr10:16398328:A:G	0	16398328	G	A
10	chr10:16399599:G:T	0	16399599	T	G
10	chr10:16399646:C:T	0	16399646	T	C
10	chr10:16399701:A:G	0	16399701	G	A
10	chr10:16400368:A:G	0	16400368	G	A
10	chr10:16400377:G:A	0	16400377	A	G
10	chr10:16400939:T:C	0	16400939	C	T
10	chr10:16401411:T:C	0	16401411	C	T
10	chr10:16401443:C:G	0	16401443	G	C
10	chr10:16402694:C:T	0	16402694	T	C
10	chr10:16403222:C:T	0	16403222	T	C
10	chr10:16403498:G:A	0	16403498	A	G
10	chr10:16403596:A:T	0	16403596	T	A
10	chr10:16403704:T:C	0	16403704	C	T
10	chr10:16405005:C:T	0	16405005	T	C
10	chr10:16405487:T:C	0	16405487	C	T
10	chr10:16405938:G:A	0	16405938	A	G
10	chr10:16407110:T:C	0	16407110	C	T
10	chr10:16408419:A:G	0	16408419	G	A
10	chr10:16409258:T:C	0	16409258	C	T
10	chr10:16411095:C:T	0	16411095	T	C
10	chr10:16411289:C:T	0	16411289	T	C
10	chr10:16411629:C:T	0	16411629	T	C
10	chr10:16411937:A:G	0	16411937	G	A
10	chr10:16414504:C:T	0	16414504	T	C
10	chr10:16415861:C:CT	0	16415861	CT	C
10	chr10:16416637:G:T	0	16416637	T	G
10	chr10:16416963:TG:T	0	16416963	T	TG
10	chr10:16418555:G:A	0	16418555	A	G
10	chr10:16418644:C:T	0	16418644	T	C
10	chr10:16419494:C:A	0	16419494	A	C
10	chr10:16419511:T:A	0	16419511	A	T
10	chr10:16419826:A:G	0	16419826	G	A
10	chr10:16420142:G:A	0	16420142	A	G
10	chr10:16420410:C:T	0	16420410	T	C
10	chr10:16420731:C:G	0	16420731	G	C
10	chr10:16420965:A:T	0	16420965	T	A
10	chr10:16421311:G:A	0	16421311	A	G
10	chr10:16422004:G:A	0	16422004	A	G
10	chr10:16422461:C:T	0	16422461	T	C
10	chr10:16422963:G:A	0	16422963	A	G
10	chr10:16423316:C:T	0	16423316	T	C
10	chr10:16424219:A:C	0	16424219	C	A
10	chr10:16424243:G:C	0	16424243	C	G
10	chr10:16424290:C:T	0	16424290	T	C
10	chr10:16424396:T:C	0	16424396	C	T
10	chr10:16424979:C:T	0	16424979	T	C
10	chr10:16425001:T:C	0	16425001	C	T
10	chr10:16425952:C:A	0	16425952	A	C
10	chr10:16426372:C:A	0	16426372	A	C
10	chr10:16426467:C:T	0	16426467	T	C
10	chr10:16426658:T:G	0	16426658	G	T
10	chr10:16426843:C:T	0	16426843	T	C
10	chr10:16427056:C:T	0	16427056	T	C
10	chr10:16427057:C:T	0	16427057	T	C
10	chr10:16427113:G:A	0	16427113	A	G
10	chr10:16427298:T:C	0	16427298	C	T
10	chr10:16427651:A:G	0	16427651	G	A
10	chr10:16428432:A:G	0	16428432	G	A
10	chr10:16428486:G:A	0	16428486	A	G
10	chr10:16428650:G:A	0	16428650	A	G
10	chr10:16428951:T:A	0	16428951	A	T
10	chr10:16429210:T:C	0	16429210	C	T
10	chr10:16429484:C:T	0	16429484	T	C
10	chr10:16429781:A:T	0	16429781	T	A
10	chr10:16429909:T:A	0	16429909	A	T
10	chr10:16430205:C:G	0	16430205	G	C
10	chr10:16430225:AAT:A	0	16430225	A	AAT
10	chr10:16430458:A:G	0	16430458	G	A
10	chr10:16430530:T:A	0	16430530	A	T
10	chr10:16430959:G:C	0	16430959	C	G
10	chr10:16430960:C:T	0	16430960	T	C
10	chr10:16431062:T:C	0	16431062	C	T
10	chr10:16431150:G:A	0	16431150	A	G
10	chr10:16431684:A:G	0	16431684	G	A
10	chr10:16431786:C:T	0	16431786	T	C
10	chr10:16431811:G:A	0	16431811	A	G
10	chr10:16431985:C:T	0	16431985	T	C
10	chr10:16432034:C:G	0	16432034	G	C
10	chr10:16432376:C:T	0	16432376	T	C
10	chr10:16432510:C:T	0	16432510	T	C
10	chr10:16432748:G:A	0	16432748	A	G
10	chr10:16432966:G:A	0	16432966	A	G
10	chr10:16433004:G:A	0	16433004	A	G
10	chr10:16433351:G:T	0	16433351	T	G
10	chr10:16433536:A:G	0	16433536	G	A
10	chr10:16433602:G:A	0	16433602	A	G
10	chr10:16433767:C:T	0	16433767	T	C
10	chr10:16433890:C:G	0	16433890	G	C
10	chr10:16434272:C:T	0	16434272	T	C
10	chr10:16434763:G:A	0	16434763	A	G
10	chr10:16434777:G:A	0	16434777	A	G
10	chr10:16434821:G:C	0	16434821	C	G
10	chr10:16435107:C:T	0	16435107	T	C
10	chr10:16435296:A:G	0	16435296	G	A
10	chr10:16435595:T:C	0	16435595	C	T
10	chr10:16435597:A:T	0	16435597	T	A
10	chr10:16435604:T:C	0	16435604	C	T
10	chr10:16436037:C:A	0	16436037	A	C
10	chr10:16436279:T:C	0	16436279	C	T
10	chr10:16436306:T:C	0	16436306	C	T
10	chr10:16436393:A:G	0	16436393	G	A
10	chr10:16436636:A:C	0	16436636	C	A
10	chr10:16437008:C:G	0	16437008	G	C
10	chr10:16437252:C:G	0	16437252	G	C
10	chr10:16438177:TG:T	0	16438177	T	TG
10	chr10:16438226:G:A	0	16438226	A	G
10	chr10:16438600:C:T	0	16438600	T	C
10	chr10:16438743:C:T	0	16438743	T	C
10	chr10:16439361:A:T	0	16439361	T	A
10	chr10:16440482:C:G	0	16440482	G	C
10	chr10:16441082:G:A	0	16441082	A	G
10	chr10:16441236:A:G	0	16441236	G	A
10	chr10:16441618:A:G	0	16441618	G	A
10	chr10:16442043:C:T	0	16442043	T	C
10	chr10:16442498:C:T	0	16442498	T	C
10	chr10:16442889:C:T	0	16442889	T	C
10	chr10:16443104:C:T	0	16443104	T	C
10	chr10:16443205:C:A	0	16443205	A	C
10	chr10:16444145:G:A	0	16444145	A	G
10	chr10:16444288:C:T	0	16444288	T	C
10	chr10:16446057:G:A	0	16446057	A	G
10	chr10:16446454:T:C	0	16446454	C	T
10	chr10:16446532:T:C	0	16446532	C	T
10	chr10:16447027:G:A	0	16447027	A	G
10	chr10:16447077:G:A	0	16447077	A	G
10	chr10:16447105:T:TC	0	16447105	TC	T
10	chr10:16447248:A:G	0	16447248	G	A
10	chr10:16448543:G:A	0	16448543	A	G
10	chr10:16448770:A:G	0	16448770	G	A
10	chr10:16449765:A:G	0	16449765	G	A
10	chr10:16449918:T:C	0	16449918	C	T
10	chr10:16450001:T:A	0	16450001	A	T
10	chr10:16451087:G:A	0	16451087	A	G
10	chr10:16451139:G:A	0	16451139	A	G
10	chr10:16451160:T:C	0	16451160	C	T
10	chr10:16451211:T:TG	0	16451211	TG	T
10	chr10:16452064:T:G	0	16452064	G	T
10	chr10:16452593:G:A	0	16452593	A	G
10	chr10:16453476:A:G	0	16453476	G	A
10	chr10:16453865:T:C	0	16453865	C	T
10	chr10:16454312:C:T	0	16454312	T	C
10	chr10:16455433:A:G	0	16455433	G	A
10	chr10:16455471:G:A	0	16455471	A	G
10	chr10:16455641:C:T	0	16455641	T	C
10	chr10:16456890:G:A	0	16456890	A	G
10	chr10:16457218:T:C	0	16457218	C	T
10	chr10:16457392:T:C	0	16457392	C	T
10	chr10:16457509:G:A	0	16457509	A	G
10	chr10:16459802:G:A	0	16459802	A	G
10	chr10:16460834:A:G	0	16460834	G	A
10	chr10:16461264:G:A	0	16461264	A	G
10	chr10:16462107:C:T	0	16462107	T	C
10	chr10:16462192:G:A	0	16462192	A	G
10	chr10:16462417:TG:T	0	16462417	T	TG
10	chr10:16462611:A:C	0	16462611	C	A
10	chr10:16462931:C:T	0	16462931	T	C
10	chr10:16463140:C:T	0	16463140	T	C
10	chr10:16463664:T:C	0	16463664	C	T
10	chr10:16463718:C:T	0	16463718	T	C
10	chr10:16464502:T:C	0	16464502	C	T
10	chr10:16464576:G:C	0	16464576	C	G
10	chr10:16464758:C:T	0	16464758	T	C
10	chr10:16465256:CTAAGG:C	0	16465256	C	CTAAGG
10	chr10:16465453:A:T	0	16465453	T	A
10	chr10:16465615:C:T	0	16465615	T	C
10	chr10:16466044:G:A	0	16466044	A	G
10	chr10:16466053:A:G	0	16466053	G	A
10	chr10:16466287:C:T	0	16466287	T	C
10	chr10:16466412:G:T	0	16466412	T	G
10	chr10:16466415:G:A	0	16466415	A	G
10	chr10:16466466:A:G	0	16466466	G	A
10	chr10:16466686:G:A	0	16466686	A	G
10	chr10:16467210:C:T	0	16467210	T	C
10	chr10:16467520:G:A	0	16467520	A	G
10	chr10:16467528:G:A	0	16467528	A	G
10	chr10:16467545:C:A	0	16467545	A	C
10	chr10:16468581:A:G	0	16468581	G	A
10	chr10:16468798:AC:A	0	16468798	A	AC
10	chr10:16469075:G:T	0	16469075	T	G
10	chr10:16469725:T:C	0	16469725	C	T
10	chr10:16471347:A:T	0	16471347	T	A
10	chr10:16472199:T:C	0	16472199	C	T
10	chr10:16472216:T:C	0	16472216	C	T
10	chr10:16473214:T:C	0	16473214	C	T
10	chr10:16473574:G:A	0	16473574	A	G
10	chr10:16474491:C:T	0	16474491	T	C
10	chr10:16474654:G:A	0	16474654	A	G
10	chr10:16474706:T:C	0	16474706	C	T
10	chr10:16474720:C:T	0	16474720	T	C
10	chr10:16474817:G:A	0	16474817	A	G
10	chr10:16474959:G:T	0	16474959	T	G
10	chr10:16475015:G:C	0	16475015	C	G
10	chr10:16475163:T:C	0	16475163	C	T
10	chr10:16475274:A:G	0	16475274	G	A
10	chr10:16475384:C:T	0	16475384	T	C
10	chr10:16476408:T:C	0	16476408	C	T
10	chr10:16476608:C:T	0	16476608	T	C
10	chr10:16476739:T:C	0	16476739	C	T
10	chr10:16476904:T:C	0	16476904	C	T
10	chr10:16477578:T:C	0	16477578	C	T
10	chr10:16477764:A:G	0	16477764	G	A
10	chr10:16478226:A:G	0	16478226	G	A
10	chr10:16478785:C:T	0	16478785	T	C
10	chr10:16479644:T:G	0	16479644	G	T
10	chr10:16480079:G:A	0	16480079	A	G
10	chr10:16480339:A:G	0	16480339	G	A
10	chr10:16480657:C:T	0	16480657	T	C
10	chr10:16480791:T:C	0	16480791	C	T
10	chr10:16481376:A:G	0	16481376	G	A
10	chr10:16481887:G:A	0	16481887	A	G
10	chr10:16482027:A:G	0	16482027	G	A
10	chr10:16482176:A:G	0	16482176	G	A
10	chr10:16482282:T:C	0	16482282	C	T
10	chr10:16482844:C:T	0	16482844	T	C
10	chr10:16484841:G:A	0	16484841	A	G
10	chr10:16485173:A:C	0	16485173	C	A
10	chr10:16485691:T:C	0	16485691	C	T
10	chr10:16485708:A:G	0	16485708	G	A
10	chr10:16486852:C:T	0	16486852	T	C
10	chr10:16487735:G:A	0	16487735	A	G
10	chr10:16488421:C:T	0	16488421	T	C
10	chr10:16489270:G:T	0	16489270	T	G
10	chr10:16490575:G:A	0	16490575	A	G
10	chr10:16493073:T:C	0	16493073	C	T
10	chr10:16493252:T:C	0	16493252	C	T
10	chr10:16493689:A:G	0	16493689	G	A
10	chr10:16493889:G:A	0	16493889	A	G
10	chr10:16494016:A:C	0	16494016	C	A
10	chr10:16494177:G:A	0	16494177	A	G
10	chr10:16494462:G:A	0	16494462	A	G
10	chr10:16495001:A:G	0	16495001	G	A
10	chr10:16495819:G:T	0	16495819	T	G
10	chr10:16497079:T:C	0	16497079	C	T
10	chr10:16497379:C:A	0	16497379	A	C
10	chr10:16497484:A:G	0	16497484	G	A
10	chr10:16498240:C:T	0	16498240	T	C
10	chr10:16498366:C:A	0	16498366	A	C
10	chr10:16498565:G:A	0	16498565	A	G
10	chr10:16498921:C:T	0	16498921	T	C
10	chr10:16499342:C:A	0	16499342	A	C
10	chr10:16499658:G:T	0	16499658	T	G
10	chr10:16500070:A:G	0	16500070	G	A
10	chr10:16500385:G:A	0	16500385	A	G
10	chr10:16500786:G:A	0	16500786	A	G
10	chr10:16501028:G:T	0	16501028	T	G
10	chr10:16502147:A:G	0	16502147	G	A
10	chr10:16502799:G:A	0	16502799	A	G
10	chr10:16503322:T:C	0	16503322	C	T
10	chr10:16503692:C:T	0	16503692	T	C
10	chr10:16503944:C:T	0	16503944	T	C
10	chr10:16505059:A:G	0	16505059	G	A
10	chr10:16505996:T:G	0	16505996	G	T
10	chr10:16506383:A:G	0	16506383	G	A
10	chr10:16506576:A:G	0	16506576	G	A
10	chr10:16506773:AAG:A	0	16506773	A	AAG
10	chr10:16506903:T:G	0	16506903	G	T
10	chr10:16506911:T:C	0	16506911	C	T
10	chr10:16507422:G:T	0	16507422	T	G
10	chr10:16507457:T:C	0	16507457	C	T
10	chr10:16507586:G:A	0	16507586	A	G
10	chr10:16507628:T:C	0	16507628	C	T
10	chr10:16507814:T:C	0	16507814	C	T
10	chr10:16507904:A:G	0	16507904	G	A
10	chr10:16508121:C:T	0	16508121	T	C
10	chr10:16509090:T:C	0	16509090	C	T
10	chr10:16509768:T:C	0	16509768	C	T
10	chr10:16509918:T:G	0	16509918	G	T
10	chr10:16510058:A:G	0	16510058	G	A
10	chr10:16510473:G:A	0	16510473	A	G
10	chr10:16510515:C:T	0	16510515	T	C
10	chr10:16511356:A:G	0	16511356	G	A
10	chr10:16511719:G:T	0	16511719	T	G
10	chr10:16511959:T:C	0	16511959	C	T
10	chr10:16512255:T:C	0	16512255	C	T
10	chr10:16512410:G:A	0	16512410	A	G
10	chr10:16512562:C:T	0	16512562	T	C
10	chr10:16512724:A:T	0	16512724	T	A
10	chr10:16512728:A:T	0	16512728	T	A
10	chr10:16513333:A:G	0	16513333	G	A
10	chr10:16513465:T:C	0	16513465	C	T
10	chr10:16513488:AG:A	0	16513488	A	AG
10	chr10:16513803:A:G	0	16513803	G	A
10	chr10:16513863:T:A	0	16513863	A	T
10	chr10:16514711:T:C	0	16514711	C	T
10	chr10:16515187:T:C	0	16515187	C	T
10	chr10:16515561:G:A	0	16515561	A	G
10	chr10:16516291:C:T	0	16516291	T	C
10	chr10:16516431:T:C	0	16516431	C	T
10	chr10:16516986:C:A	0	16516986	A	C
10	chr10:16517382:C:T	0	16517382	T	C
10	chr10:16517644:A:C	0	16517644	C	A
10	chr10:16517955:T:C	0	16517955	C	T
10	chr10:16518048:A:G	0	16518048	G	A
10	chr10:16518257:A:T	0	16518257	T	A
10	chr10:16518383:T:C	0	16518383	C	T
10	chr10:16518410:A:C	0	16518410	C	A
10	chr10:16518437:T:C	0	16518437	C	T
10	chr10:16518513:G:A	0	16518513	A	G
10	chr10:16518698:A:G	0	16518698	G	A
10	chr10:16518714:T:C	0	16518714	C	T
10	chr10:16518739:A:C	0	16518739	C	A
10	chr10:16519354:C:T	0	16519354	T	C
10	chr10:16519614:T:G	0	16519614	G	T
10	chr10:16520212:C:T	0	16520212	T	C
10	chr10:16520330:C:T	0	16520330	T	C
10	chr10:16520601:G:A	0	16520601	A	G
10	chr10:16523114:AGACT:A	0	16523114	A	AGACT
10	chr10:16524862:A:G	0	16524862	G	A
10	chr10:16524905:A:G	0	16524905	G	A
10	chr10:16525121:A:G	0	16525121	G	A
10	chr10:16525199:G:A	0	16525199	A	G
10	chr10:16525301:T:C	0	16525301	C	T
10	chr10:16525777:T:G	0	16525777	G	T
10	chr10:16525950:A:T	0	16525950	T	A
10	chr10:16526013:C:T	0	16526013	T	C
10	chr10:16527435:G:A	0	16527435	A	G
10	chr10:16527473:T:C	0	16527473	C	T
10	chr10:16527497:G:A	0	16527497	A	G
10	chr10:16527709:A:C	0	16527709	C	A
10	chr10:16527831:T:A	0	16527831	A	T
10	chr10:16528104:T:C	0	16528104	C	T
10	chr10:16528402:A:G	0	16528402	G	A
10	chr10:16528439:T:C	0	16528439	C	T
10	chr10:16528792:A:G	0	16528792	G	A
10	chr10:16529332:A:C	0	16529332	C	A
10	chr10:16529506:A:G	0	16529506	G	A
10	chr10:16529593:A:G	0	16529593	G	A
10	chr10:16529981:C:T	0	16529981	T	C
10	chr10:16530119:A:G	0	16530119	G	A
10	chr10:16530259:T:C	0	16530259	C	T
10	chr10:16530296:T:C	0	16530296	C	T
10	chr10:16531845:T:C	0	16531845	C	T
10	chr10:16531921:C:T	0	16531921	T	C
10	chr10:16532102:C:T	0	16532102	T	C
10	chr10:16532359:A:C	0	16532359	C	A
10	chr10:16533094:A:G	0	16533094	G	A
10	chr10:16533270:G:A	0	16533270	A	G
10	chr10:16533404:C:T	0	16533404	T	C
10	chr10:16533566:C:T	0	16533566	T	C
10	chr10:16535603:C:T	0	16535603	T	C
10	chr10:16535638:A:G	0	16535638	G	A
10	chr10:16535639:C:A	0	16535639	A	C
10	chr10:16539630:G:T	0	16539630	T	G
10	chr10:16539890:C:T	0	16539890	T	C
10	chr10:16540768:AT:A	0	16540768	A	AT
10	chr10:16540817:C:T	0	16540817	T	C
10	chr10:16541026:A:G	0	16541026	G	A
10	chr10:16541055:A:G	0	16541055	G	A
10	chr10:16541064:G:A	0	16541064	A	G
10	chr10:16541147:G:T	0	16541147	T	G
10	chr10:16541250:C:T	0	16541250	T	C
10	chr10:16541946:C:T	0	16541946	T	C
10	chr10:16542367:T:C	0	16542367	C	T
10	chr10:16542423:T:C	0	16542423	C	T
10	chr10:16544308:C:T	0	16544308	T	C
10	chr10:16546366:C:T	0	16546366	T	C
10	chr10:16547491:G:A	0	16547491	A	G
10	chr10:16547555:A:G	0	16547555	G	A
10	chr10:16547699:A:G	0	16547699	G	A
10	chr10:16548830:T:C	0	16548830	C	T
10	chr10:16549222:A:G	0	16549222	G	A
10	chr10:16549243:G:C	0	16549243	C	G
10	chr10:16549271:A:C	0	16549271	C	A
10	chr10:16549272:G:T	0	16549272	T	G
10	chr10:16549695:G:T	0	16549695	T	G
10	chr10:16549953:T:C	0	16549953	C	T
10	chr10:16550459:T:C	0	16550459	C	T
10	chr10:16550638:C:T	0	16550638	T	C
10	chr10:16551744:G:C	0	16551744	C	G
10	chr10:16551788:A:G	0	16551788	G	A
10	chr10:16553397:A:G	0	16553397	G	A
10	chr10:16553659:T:A	0	16553659	A	T
10	chr10:16554312:A:G	0	16554312	G	A
10	chr10:16554889:T:A	0	16554889	A	T
10	chr10:16555376:T:A	0	16555376	A	T
10	chr10:16555500:A:G	0	16555500	G	A
10	chr10:16555945:T:A	0	16555945	A	T
10	chr10:16556544:A:G	0	16556544	G	A
10	chr10:16556648:ATCTCACTAATGG:A	0	16556648	A	ATCTCACTAATGG
10	chr10:16556884:A:C	0	16556884	C	A
10	chr10:16558133:T:C	0	16558133	C	T
10	chr10:16558509:T:C	0	16558509	C	T
10	chr10:16559416:G:C	0	16559416	C	G
10	chr10:16560462:A:T	0	16560462	T	A
10	chr10:16561049:T:A	0	16561049	A	T
10	chr10:16561947:T:G	0	16561947	G	T
10	chr10:16562095:G:A	0	16562095	A	G
10	chr10:16562167:T:C	0	16562167	C	T
10	chr10:16562998:A:G	0	16562998	G	A
10	chr10:16563192:C:A	0	16563192	A	C
10	chr10:16563483:A:G	0	16563483	G	A
10	chr10:16564003:C:G	0	16564003	G	C
10	chr10:16564428:T:C	0	16564428	C	T
10	chr10:16567781:C:T	0	16567781	T	C
10	chr10:16568996:G:A	0	16568996	A	G
10	chr10:16569096:T:C	0	16569096	C	T
10	chr10:16570311:A:C	0	16570311	C	A
10	chr10:16570697:A:G	0	16570697	G	A
10	chr10:16571663:T:C	0	16571663	C	T
10	chr10:16572194:T:C	0	16572194	C	T
10	chr10:16572236:TAA:T	0	16572236	T	TAA
10	chr10:16572263:A:G	0	16572263	G	A
10	chr10:16572296:A:G	0	16572296	G	A
10	chr10:16572579:A:G	0	16572579	G	A
10	chr10:16573690:G:A	0	16573690	A	G
10	chr10:16574189:G:A	0	16574189	A	G
10	chr10:16575360:T:G	0	16575360	G	T
10	chr10:16575575:A:G	0	16575575	G	A
10	chr10:16575881:G:T	0	16575881	T	G
10	chr10:16581665:C:G	0	16581665	G	C
10	chr10:16582752:A:G	0	16582752	G	A
10	chr10:16583257:T:C	0	16583257	C	T
10	chr10:16583672:CT:C	0	16583672	C	CT
10	chr10:16583859:T:C	0	16583859	C	T
10	chr10:16583949:C:T	0	16583949	T	C
10	chr10:16584870:T:C	0	16584870	C	T
10	chr10:16585715:A:G	0	16585715	G	A
10	chr10:16586548:T:C	0	16586548	C	T
10	chr10:16589469:G:A	0	16589469	A	G
10	chr10:16589500:C:T	0	16589500	T	C
10	chr10:16590103:G:A	0	16590103	A	G
10	chr10:16590183:G:A	0	16590183	A	G
10	chr10:16590359:A:G	0	16590359	G	A
10	chr10:16590977:T:C	0	16590977	C	T
10	chr10:16591004:C:T	0	16591004	T	C
10	chr10:16591060:T:C	0	16591060	C	T
10	chr10:16591151:A:G	0	16591151	G	A
10	chr10:16591370:G:A	0	16591370	A	G
10	chr10:16592300:C:T	0	16592300	T	C
10	chr10:16593101:A:G	0	16593101	G	A
10	chr10:16599457:A:C	0	16599457	C	A
10	chr10:16599826:C:A	0	16599826	A	C
10	chr10:16600956:G:A	0	16600956	A	G
10	chr10:16601816:T:C	0	16601816	C	T
10	chr10:16603913:T:C	0	16603913	C	T
10	chr10:16604847:G:A	0	16604847	A	G
10	chr10:16605001:G:A	0	16605001	A	G
10	chr10:16605092:G:C	0	16605092	C	G
10	chr10:16605170:G:A	0	16605170	A	G
10	chr10:16605185:G:A	0	16605185	A	G
10	chr10:16607680:G:A	0	16607680	A	G
10	chr10:16608414:GCTACCTA:G	0	16608414	G	GCTACCTA
10	chr10:16608661:T:C	0	16608661	C	T
10	chr10:16610591:G:A	0	16610591	A	G
10	chr10:16610718:T:C	0	16610718	C	T
10	chr10:16611880:G:A	0	16611880	A	G
10	chr10:16612428:C:T	0	16612428	T	C
10	chr10:16614338:G:T	0	16614338	T	G
10	chr10:16618909:G:C	0	16618909	C	G
10	chr10:16620090:T:C	0	16620090	C	T
10	chr10:16620793:T:C	0	16620793	C	T
10	chr10:16621837:C:T	0	16621837	T	C
10	chr10:16622476:T:C	0	16622476	C	T
10	chr10:16622821:G:C	0	16622821	C	G
10	chr10:16624429:A:C	0	16624429	C	A
10	chr10:16624501:T:C	0	16624501	C	T
10	chr10:16625233:T:C	0	16625233	C	T
10	chr10:16627478:G:C	0	16627478	C	G
10	chr10:16628108:A:G	0	16628108	G	A
10	chr10:16628492:TGA:T	0	16628492	T	TGA
10	chr10:16629200:T:C	0	16629200	C	T
10	chr10:16631254:G:A	0	16631254	A	G
10	chr10:16633921:C:T	0	16633921	T	C
10	chr10:16634552:T:C	0	16634552	C	T
10	chr10:16635599:T:C	0	16635599	C	T
10	chr10:16635977:T:C	0	16635977	C	T
10	chr10:16638770:G:A	0	16638770	A	G
10	chr10:16639075:C:T	0	16639075	T	C
10	chr10:16639487:T:C	0	16639487	C	T
10	chr10:16639522:C:A	0	16639522	A	C
10	chr10:16640263:A:G	0	16640263	G	A
10	chr10:16640905:G:A	0	16640905	A	G
10	chr10:16641093:T:A	0	16641093	A	T
10	chr10:16641372:G:C	0	16641372	C	G
10	chr10:16641595:C:T	0	16641595	T	C
10	chr10:16641790:A:G	0	16641790	G	A
10	chr10:16641899:G:A	0	16641899	A	G
10	chr10:16642861:A:G	0	16642861	G	A
10	chr10:16643231:G:A	0	16643231	A	G
10	chr10:16643273:T:C	0	16643273	C	T
10	chr10:16643511:A:G	0	16643511	G	A
10	chr10:16643807:G:A	0	16643807	A	G
10	chr10:16643820:G:A	0	16643820	A	G
10	chr10:16644141:T:C	0	16644141	C	T
10	chr10:16644172:A:G	0	16644172	G	A
10	chr10:16644638:T:G	0	16644638	G	T
10	chr10:16645175:G:A	0	16645175	A	G
10	chr10:16645245:A:G	0	16645245	G	A
10	chr10:16647251:T:C	0	16647251	C	T
10	chr10:16647401:C:T	0	16647401	T	C
10	chr10:16648198:T:C	0	16648198	C	T
10	chr10:16648262:A:G	0	16648262	G	A
10	chr10:16649704:C:T	0	16649704	T	C
10	chr10:16650079:A:ATAAT	0	16650079	ATAAT	A
10	chr10:16651309:T:A	0	16651309	A	T
10	chr10:16651847:T:C	0	16651847	C	T
10	chr10:16652501:C:G	0	16652501	G	C
10	chr10:16652947:G:A	0	16652947	A	G
10	chr10:16653009:T:C	0	16653009	C	T
10	chr10:16656005:AAT:A	0	16656005	A	AAT
10	chr10:16656926:T:C	0	16656926	C	T
10	chr10:16657674:C:CT	0	16657674	CT	C
10	chr10:16657690:G:A	0	16657690	A	G
10	chr10:16657873:C:T	0	16657873	T	C
10	chr10:16657927:T:G	0	16657927	G	T
10	chr10:16658059:G:A	0	16658059	A	G
10	chr10:16658171:T:C	0	16658171	C	T
10	chr10:16658582:A:G	0	16658582	G	A
10	chr10:16658666:G:A	0	16658666	A	G
10	chr10:16659407:G:C	0	16659407	C	G
10	chr10:16659617:C:T	0	16659617	T	C
10	chr10:16659802:T:C	0	16659802	C	T
10	chr10:16662315:G:A	0	16662315	A	G
10	chr10:16662521:A:G	0	16662521	G	A
10	chr10:16663278:T:C	0	16663278	C	T
10	chr10:16664311:G:A	0	16664311	A	G
10	chr10:16665088:C:T	0	16665088	T	C
10	chr10:16665299:C:A	0	16665299	A	C
10	chr10:16665580:T:G	0	16665580	G	T
10	chr10:16665634:T:A	0	16665634	A	T
10	chr10:16666766:T:C	0	16666766	C	T
10	chr10:16667193:T:C	0	16667193	C	T
10	chr10:16667680:G:A	0	16667680	A	G
10	chr10:16667969:T:C	0	16667969	C	T
10	chr10:16668280:A:G	0	16668280	G	A
10	chr10:16669013:T:C	0	16669013	C	T
10	chr10:16669914:G:C	0	16669914	C	G
10	chr10:16670127:T:C	0	16670127	C	T
10	chr10:16670288:G:T	0	16670288	T	G
10	chr10:16670472:T:C	0	16670472	C	T
10	chr10:16670611:G:A	0	16670611	A	G
10	chr10:16670669:C:T	0	16670669	T	C
10	chr10:16670949:A:T	0	16670949	T	A
10	chr10:16671689:G:A	0	16671689	A	G
10	chr10:16671774:T:C	0	16671774	C	T
10	chr10:16672356:C:T	0	16672356	T	C
10	chr10:16672467:C:T	0	16672467	T	C
10	chr10:16673040:T:C	0	16673040	C	T
10	chr10:16673240:T:TACTC	0	16673240	TACTC	T
10	chr10:16673763:A:G	0	16673763	G	A
10	chr10:16673786:C:T	0	16673786	T	C
10	chr10:16674025:A:G	0	16674025	G	A
10	chr10:16674624:T:G	0	16674624	G	T
10	chr10:16674633:G:A	0	16674633	A	G
10	chr10:16674674:C:T	0	16674674	T	C
10	chr10:16674820:C:G	0	16674820	G	C
10	chr10:16674853:C:T	0	16674853	T	C
10	chr10:16674874:A:T	0	16674874	T	A
10	chr10:16675476:G:A	0	16675476	A	G
10	chr10:16676181:C:G	0	16676181	G	C
10	chr10:16676236:C:T	0	16676236	T	C
10	chr10:16676344:T:C	0	16676344	C	T
10	chr10:16676608:T:C	0	16676608	C	T
10	chr10:16677089:A:G	0	16677089	G	A
10	chr10:16679067:T:A	0	16679067	A	T
10	chr10:16679381:A:G	0	16679381	G	A
10	chr10:16679564:C:G	0	16679564	G	C
10	chr10:16680348:A:C	0	16680348	C	A
10	chr10:16680667:T:C	0	16680667	C	T
10	chr10:16681972:C:T	0	16681972	T	C
10	chr10:16682966:T:C	0	16682966	C	T
10	chr10:16683725:A:G	0	16683725	G	A
10	chr10:16683888:T:C	0	16683888	C	T
10	chr10:16684031:T:C	0	16684031	C	T
10	chr10:16684174:C:T	0	16684174	T	C
10	chr10:16684346:A:T	0	16684346	T	A
10	chr10:16684549:A:G	0	16684549	G	A
10	chr10:16685707:T:C	0	16685707	C	T
10	chr10:16685785:C:T	0	16685785	T	C
10	chr10:16685836:C:T	0	16685836	T	C
10	chr10:16686443:T:C	0	16686443	C	T
10	chr10:16686454:T:C	0	16686454	C	T
10	chr10:16686797:C:G	0	16686797	G	C
10	chr10:16686870:T:C	0	16686870	C	T
10	chr10:16687907:A:G	0	16687907	G	A
10	chr10:16688158:T:C	0	16688158	C	T
10	chr10:16688275:T:C	0	16688275	C	T
10	chr10:16688626:T:C	0	16688626	C	T
10	chr10:16692033:T:C	0	16692033	C	T
10	chr10:16692350:T:C	0	16692350	C	T
10	chr10:16692724:T:C	0	16692724	C	T
10	chr10:16692737:A:T	0	16692737	T	A
10	chr10:16693928:T:G	0	16693928	G	T
10	chr10:16693981:A:G	0	16693981	G	A
10	chr10:16694639:C:T	0	16694639	T	C
10	chr10:16694666:G:A	0	16694666	A	G
10	chr10:16694752:T:C	0	16694752	C	T
10	chr10:16694766:G:A	0	16694766	A	G
10	chr10:16695290:A:C	0	16695290	C	A
10	chr10:16695652:C:T	0	16695652	T	C
10	chr10:16696163:C:G	0	16696163	G	C
10	chr10:16697455:C:G	0	16697455	G	C
10	chr10:16697469:A:G	0	16697469	G	A
10	chr10:16697647:G:A	0	16697647	A	G
10	chr10:16697814:C:G	0	16697814	G	C
10	chr10:16698724:A:G	0	16698724	G	A
10	chr10:16698785:A:G	0	16698785	G	A
10	chr10:16700871:T:C	0	16700871	C	T
10	chr10:16702335:A:G	0	16702335	G	A
10	chr10:16702524:G:A	0	16702524	A	G
10	chr10:16704095:T:C	0	16704095	C	T
10	chr10:16704794:A:T	0	16704794	T	A
10	chr10:16706129:A:G	0	16706129	G	A
10	chr10:16706136:A:G	0	16706136	G	A
10	chr10:16706611:G:A	0	16706611	A	G
10	chr10:16706794:G:C	0	16706794	C	G
10	chr10:16706988:G:A	0	16706988	A	G
10	chr10:16707151:G:A	0	16707151	A	G
10	chr10:16707333:T:C	0	16707333	C	T
10	chr10:16707437:T:C	0	16707437	C	T
10	chr10:16708232:T:C	0	16708232	C	T
10	chr10:16709119:G:A	0	16709119	A	G
10	chr10:16709714:T:C	0	16709714	C	T
10	chr10:16710484:G:A	0	16710484	A	G
10	chr10:16710583:TAGTTCTTCTTCAAATGTTTTGTAGAATTC:T	0	16710583	T	TAGTTCTTCTTCAAATGTTTTGTAGAATTC
10	chr10:16714733:A:G	0	16714733	G	A
10	chr10:16715118:T:C	0	16715118	C	T
10	chr10:16715119:G:A	0	16715119	A	G
10	chr10:16715296:C:T	0	16715296	T	C
10	chr10:16716771:G:A	0	16716771	A	G
10	chr10:16716846:TCAAA:T	0	16716846	T	TCAAA
10	chr10:16717313:A:G	0	16717313	G	A
10	chr10:16717813:T:G	0	16717813	G	T
10	chr10:16718550:C:A	0	16718550	A	C
10	chr10:16718566:C:A	0	16718566	A	C
10	chr10:16718579:T:C	0	16718579	C	T
10	chr10:16718704:G:A	0	16718704	A	G
10	chr10:16719772:T:C	0	16719772	C	T
10	chr10:16720050:T:G	0	16720050	G	T
10	chr10:16720216:G:A	0	16720216	A	G
10	chr10:16720524:T:C	0	16720524	C	T
10	chr10:16720708:G:C	0	16720708	C	G
10	chr10:16721179:C:T	0	16721179	T	C
10	chr10:16721205:A:G	0	16721205	G	A
10	chr10:16721546:C:T	0	16721546	T	C
10	chr10:16722695:T:C	0	16722695	C	T
10	chr10:16724043:T:C	0	16724043	C	T
10	chr10:16724462:C:T	0	16724462	T	C
10	chr10:16724921:A:T	0	16724921	T	A
10	chr10:16725368:C:T	0	16725368	T	C
10	chr10:16725462:T:G	0	16725462	G	T
10	chr10:16726328:C:T	0	16726328	T	C
10	chr10:16726545:G:A	0	16726545	A	G
10	chr10:16727243:A:G	0	16727243	G	A
10	chr10:16728497:A:G	0	16728497	G	A
10	chr10:16728519:C:T	0	16728519	T	C
10	chr10:16728569:T:G	0	16728569	G	T
10	chr10:16728975:A:G	0	16728975	G	A
10	chr10:16729650:T:C	0	16729650	C	T
10	chr10:16731964:G:C	0	16731964	C	G
10	chr10:16732756:A:G	0	16732756	G	A
10	chr10:16733469:C:T	0	16733469	T	C
10	chr10:16734667:A:T	0	16734667	T	A
10	chr10:16735840:T:C	0	16735840	C	T
10	chr10:16737116:C:T	0	16737116	T	C
10	chr10:16737778:T:C	0	16737778	C	T
10	chr10:16737882:C:T	0	16737882	T	C
10	chr10:16737919:C:T	0	16737919	T	C
10	chr10:16738309:G:A	0	16738309	A	G
10	chr10:16738383:G:A	0	16738383	A	G
10	chr10:16739115:T:C	0	16739115	C	T
10	chr10:16739202:A:T	0	16739202	T	A
10	chr10:16739412:T:C	0	16739412	C	T
10	chr10:16740244:G:T	0	16740244	T	G
10	chr10:16740364:T:G	0	16740364	G	T
10	chr10:16741675:C:A	0	16741675	A	C
10	chr10:16742811:C:T	0	16742811	T	C
10	chr10:16742818:G:A	0	16742818	A	G
10	chr10:16744067:T:C	0	16744067	C	T
10	chr10:16744957:T:A	0	16744957	A	T
10	chr10:16745561:T:G	0	16745561	G	T
10	chr10:16745623:AC:A	0	16745623	A	AC
10	chr10:16746437:T:C	0	16746437	C	T
10	chr10:16746771:C:T	0	16746771	T	C
10	chr10:16746943:G:A	0	16746943	A	G
10	chr10:16747172:C:T	0	16747172	T	C
10	chr10:16747370:T:C	0	16747370	C	T
10	chr10:16747388:A:G	0	16747388	G	A
10	chr10:16747494:TCA:T	0	16747494	T	TCA
10	chr10:16747645:A:T	0	16747645	T	A
10	chr10:16748232:A:G	0	16748232	G	A
10	chr10:16748642:T:A	0	16748642	A	T
10	chr10:16749892:T:A	0	16749892	A	T
10	chr10:16751440:T:C	0	16751440	C	T
10	chr10:16751752:G:A	0	16751752	A	G
10	chr10:16752491:T:C	0	16752491	C	T
10	chr10:16752624:C:T	0	16752624	T	C
10	chr10:16754486:A:G	0	16754486	G	A
10	chr10:16755034:A:G	0	16755034	G	A
10	chr10:16756429:A:G	0	16756429	G	A
10	chr10:16757170:C:G	0	16757170	G	C
10	chr10:16757430:T:C	0	16757430	C	T
10	chr10:16758119:G:A	0	16758119	A	G
10	chr10:16759238:G:A	0	16759238	A	G
10	chr10:16759553:G:A	0	16759553	A	G
10	chr10:16761333:T:C	0	16761333	C	T
10	chr10:16761480:G:A	0	16761480	A	G
10	chr10:16761674:G:A	0	16761674	A	G
10	chr10:16761773:C:T	0	16761773	T	C
10	chr10:16761961:C:A	0	16761961	A	C
10	chr10:16762329:C:T	0	16762329	T	C
10	chr10:16762781:G:A	0	16762781	A	G
10	chr10:16764045:G:A	0	16764045	A	G
10	chr10:16764546:A:C	0	16764546	C	A
10	chr10:16764903:T:C	0	16764903	C	T
10	chr10:16764955:T:G	0	16764955	G	T
10	chr10:16765746:C:T	0	16765746	T	C
10	chr10:16766223:G:T	0	16766223	T	G
10	chr10:16766575:C:A	0	16766575	A	C
10	chr10:16766704:C:A	0	16766704	A	C
10	chr10:16766711:A:G	0	16766711	G	A
10	chr10:16766730:T:C	0	16766730	C	T
10	chr10:16766897:T:C	0	16766897	C	T
10	chr10:16768498:ACTCAGATATC:A	0	16768498	A	ACTCAGATATC
10	chr10:16768591:G:T	0	16768591	T	G
10	chr10:16769026:C:G	0	16769026	G	C
10	chr10:16769670:A:G	0	16769670	G	A
10	chr10:16769745:C:T	0	16769745	T	C
10	chr10:16771389:A:G	0	16771389	G	A
10	chr10:16772505:G:A	0	16772505	A	G
10	chr10:16772877:C:T	0	16772877	T	C
10	chr10:16773842:G:A	0	16773842	A	G
10	chr10:16774043:T:C	0	16774043	C	T
10	chr10:16774231:T:C	0	16774231	C	T
10	chr10:16774338:C:T	0	16774338	T	C
10	chr10:16775226:TTC:T	0	16775226	T	TTC
10	chr10:16776307:A:T	0	16776307	T	A
10	chr10:16776614:A:G	0	16776614	G	A
10	chr10:16777188:A:G	0	16777188	G	A
10	chr10:16777217:G:T	0	16777217	T	G
10	chr10:16777417:C:A	0	16777417	A	C
10	chr10:16777587:C:A	0	16777587	A	C
10	chr10:16777857:G:A	0	16777857	A	G
10	chr10:16777919:C:T	0	16777919	T	C
10	chr10:16778134:C:T	0	16778134	T	C
10	chr10:16778189:G:A	0	16778189	A	G
10	chr10:16778597:G:C	0	16778597	C	G
10	chr10:16778965:T:C	0	16778965	C	T
10	chr10:16779022:T:C	0	16779022	C	T
10	chr10:16779178:G:A	0	16779178	A	G
10	chr10:16779357:T:C	0	16779357	C	T
10	chr10:16779487:C:T	0	16779487	T	C
10	chr10:16780907:C:G	0	16780907	G	C
10	chr10:16781029:G:A	0	16781029	A	G
10	chr10:16781263:C:T	0	16781263	T	C
10	chr10:16781635:A:G	0	16781635	G	A
10	chr10:16781658:C:A	0	16781658	A	C
10	chr10:16781814:T:C	0	16781814	C	T
10	chr10:16782619:C:T	0	16782619	T	C
10	chr10:16783276:T:C	0	16783276	C	T
10	chr10:16783622:A:G	0	16783622	G	A
10	chr10:16784046:T:C	0	16784046	C	T
10	chr10:16784140:A:G	0	16784140	G	A
10	chr10:16784168:GC:G	0	16784168	G	GC
10	chr10:16784201:A:C	0	16784201	C	A
10	chr10:16784239:T:G	0	16784239	G	T
10	chr10:16784539:T:C	0	16784539	C	T
10	chr10:16785071:C:T	0	16785071	T	C
10	chr10:16785626:C:T	0	16785626	T	C
10	chr10:16785679:G:A	0	16785679	A	G
10	chr10:16785702:TTGGCAGGGATATCGCAGAAACACTGTGCTCTTGTCA:T	0	16785702	T	TTGGCAGGGATATCGCAGAAACACTGTGCTCTTGTCA
10	chr10:16785998:T:C	0	16785998	C	T
10	chr10:16786185:T:A	0	16786185	A	T
10	chr10:16786241:C:T	0	16786241	T	C
10	chr10:16786830:T:C	0	16786830	C	T
10	chr10:16786963:T:C	0	16786963	C	T
10	chr10:16787439:C:T	0	16787439	T	C
10	chr10:16787461:C:T	0	16787461	T	C
10	chr10:16788234:G:C	0	16788234	C	G
10	chr10:16788337:A:G	0	16788337	G	A
10	chr10:16788617:C:A	0	16788617	A	C
10	chr10:16788809:A:C	0	16788809	C	A
10	chr10:16789097:G:C	0	16789097	C	G
10	chr10:16789190:A:G	0	16789190	G	A
10	chr10:16789257:G:C	0	16789257	C	G
10	chr10:16789264:A:G	0	16789264	G	A
10	chr10:16789511:T:C	0	16789511	C	T
10	chr10:16789599:G:A	0	16789599	A	G
10	chr10:16789640:T:C	0	16789640	C	T
10	chr10:16789704:G:A	0	16789704	A	G
10	chr10:16790373:A:C	0	16790373	C	A
10	chr10:16790496:A:G	0	16790496	G	A
10	chr10:16790562:C:T	0	16790562	T	C
10	chr10:16791146:C:A	0	16791146	A	C
10	chr10:16791183:T:C	0	16791183	C	T
10	chr10:16791281:C:T	0	16791281	T	C
10	chr10:16791458:A:G	0	16791458	G	A
10	chr10:16791521:T:C	0	16791521	C	T
10	chr10:16792274:G:A	0	16792274	A	G
10	chr10:16792350:G:A	0	16792350	A	G
10	chr10:16792434:C:T	0	16792434	T	C
10	chr10:16792477:C:T	0	16792477	T	C
10	chr10:16792661:T:C	0	16792661	C	T
10	chr10:16793353:A:G	0	16793353	G	A
10	chr10:16793451:A:G	0	16793451	G	A
10	chr10:16794048:C:T	0	16794048	T	C
10	chr10:16794054:C:A	0	16794054	A	C
10	chr10:16795076:C:T	0	16795076	T	C
10	chr10:16796016:T:C	0	16796016	C	T
10	chr10:16796418:A:G	0	16796418	G	A
10	chr10:16796646:T:C	0	16796646	C	T
10	chr10:16796736:TG:T	0	16796736	T	TG
10	chr10:16796867:A:G	0	16796867	G	A
10	chr10:16796885:G:A	0	16796885	A	G
10	chr10:16796909:T:C	0	16796909	C	T
10	chr10:16798134:T:C	0	16798134	C	T
10	chr10:16800251:C:A	0	16800251	A	C
10	chr10:16800277:C:A	0	16800277	A	C
10	chr10:16800292:G:A	0	16800292	A	G
10	chr10:16800386:T:G	0	16800386	G	T
10	chr10:16800435:A:G	0	16800435	G	A
10	chr10:16800496:G:A	0	16800496	A	G
10	chr10:16800579:T:C	0	16800579	C	T
10	chr10:16800618:A:G	0	16800618	G	A
10	chr10:16800986:G:A	0	16800986	A	G
10	chr10:16801095:T:A	0	16801095	A	T
10	chr10:16801214:G:A	0	16801214	A	G
10	chr10:16801219:A:G	0	16801219	G	A
10	chr10:16801259:C:T	0	16801259	T	C
10	chr10:16801461:C:T	0	16801461	T	C
10	chr10:16801621:G:A	0	16801621	A	G
10	chr10:16801689:G:A	0	16801689	A	G
10	chr10:16802209:C:T	0	16802209	T	C
10	chr10:16802213:C:T	0	16802213	T	C
10	chr10:16802338:A:G	0	16802338	G	A
10	chr10:16802723:AG:A	0	16802723	A	AG
10	chr10:16802866:G:A	0	16802866	A	G
10	chr10:16803317:A:G	0	16803317	G	A
10	chr10:16803409:C:T	0	16803409	T	C
10	chr10:16803569:C:T	0	16803569	T	C
10	chr10:16803854:A:T	0	16803854	T	A
10	chr10:16804110:A:G	0	16804110	G	A
10	chr10:16804401:C:T	0	16804401	T	C
10	chr10:16805243:C:T	0	16805243	T	C
10	chr10:16805291:G:A	0	16805291	A	G
10	chr10:16806125:T:C	0	16806125	C	T
10	chr10:16806298:C:T	0	16806298	T	C
10	chr10:16806709:T:C	0	16806709	C	T
10	chr10:16806865:T:C	0	16806865	C	T
10	chr10:16806902:T:C	0	16806902	C	T
10	chr10:16806998:C:T	0	16806998	T	C
10	chr10:16807431:T:C	0	16807431	C	T
10	chr10:16807660:G:A	0	16807660	A	G
10	chr10:16807733:G:T	0	16807733	T	G
10	chr10:16808215:C:T	0	16808215	T	C
10	chr10:16808537:A:T	0	16808537	T	A
10	chr10:16809433:A:C	0	16809433	C	A
10	chr10:16809832:G:GT	0	16809832	GT	G
10	chr10:16810186:G:A	0	16810186	A	G
10	chr10:16810668:G:A	0	16810668	A	G
10	chr10:16810782:G:A	0	16810782	A	G
10	chr10:16810897:C:T	0	16810897	T	C
10	chr10:16811253:C:T	0	16811253	T	C
10	chr10:16811350:G:C	0	16811350	C	G
10	chr10:16811610:C:T	0	16811610	T	C
10	chr10:16811653:A:G	0	16811653	G	A
10	chr10:16812323:C:T	0	16812323	T	C
10	chr10:16812350:G:A	0	16812350	A	G
10	chr10:16812589:T:C	0	16812589	C	T
10	chr10:16813071:C:A	0	16813071	A	C
10	chr10:16813095:C:T	0	16813095	T	C
10	chr10:16813797:G:C	0	16813797	C	G
10	chr10:16813930:G:A	0	16813930	A	G
10	chr10:16814686:A:G	0	16814686	G	A
10	chr10:16815134:C:G	0	16815134	G	C
10	chr10:16815204:A:C	0	16815204	C	A
10	chr10:16815395:G:A	0	16815395	A	G
10	chr10:16818064:A:G	0	16818064	G	A
10	chr10:16819865:T:C	0	16819865	C	T
10	chr10:16820281:A:G	0	16820281	G	A
10	chr10:16820436:T:C	0	16820436	C	T
10	chr10:16820579:G:C	0	16820579	C	G
10	chr10:16820805:G:C	0	16820805	C	G
10	chr10:16821162:G:A	0	16821162	A	G
10	chr10:16821180:G:A	0	16821180	A	G
10	chr10:16821653:A:G	0	16821653	G	A
10	chr10:16822328:T:G	0	16822328	G	T
10	chr10:16822811:C:T	0	16822811	T	C
10	chr10:16824374:T:C	0	16824374	C	T
10	chr10:16824841:C:T	0	16824841	T	C
10	chr10:16827153:T:C	0	16827153	C	T
10	chr10:16827220:A:G	0	16827220	G	A
10	chr10:16828247:A:G	0	16828247	G	A
10	chr10:16828626:G:A	0	16828626	A	G
10	chr10:16830886:A:G	0	16830886	G	A
10	chr10:16830930:T:C	0	16830930	C	T
10	chr10:16831081:C:T	0	16831081	T	C
10	chr10:16831737:C:T	0	16831737	T	C
10	chr10:16832243:A:C	0	16832243	C	A
10	chr10:16832566:T:C	0	16832566	C	T
10	chr10:16832632:G:A	0	16832632	A	G
10	chr10:16832636:A:G	0	16832636	G	A
10	chr10:16832750:G:A	0	16832750	A	G
10	chr10:16832931:C:T	0	16832931	T	C
10	chr10:16833163:A:G	0	16833163	G	A
10	chr10:16833193:A:T	0	16833193	T	A
10	chr10:16834053:G:T	0	16834053	T	G
10	chr10:16834191:C:G	0	16834191	G	C
10	chr10:16834614:C:T	0	16834614	T	C
10	chr10:16834821:G:A	0	16834821	A	G
10	chr10:16834923:A:G	0	16834923	G	A
10	chr10:16835392:T:C	0	16835392	C	T
10	chr10:16836205:T:C	0	16836205	C	T
10	chr10:16837584:A:G	0	16837584	G	A
10	chr10:16838227:G:A	0	16838227	A	G
10	chr10:16838354:A:T	0	16838354	T	A
10	chr10:16840519:T:C	0	16840519	C	T
10	chr10:16842374:G:C	0	16842374	C	G
10	chr10:16843373:A:T	0	16843373	T	A
10	chr10:16844807:A:G	0	16844807	G	A
10	chr10:16845554:G:A	0	16845554	A	G
10	chr10:16849364:G:GA	0	16849364	GA	G
10	chr10:16853965:G:A	0	16853965	A	G
10	chr10:16854388:T:G	0	16854388	G	T
10	chr10:16854692:T:A	0	16854692	A	T
10	chr10:16855224:G:A	0	16855224	A	G
10	chr10:16855690:A:G	0	16855690	G	A
10	chr10:16855974:C:T	0	16855974	T	C
10	chr10:16856057:G:A	0	16856057	A	G
10	chr10:16856060:A:T	0	16856060	T	A
10	chr10:16857043:A:G	0	16857043	G	A
10	chr10:16861302:C:T	0	16861302	T	C
10	chr10:16864266:T:C	0	16864266	C	T
10	chr10:16864509:T:C	0	16864509	C	T
10	chr10:16864878:G:A	0	16864878	A	G
10	chr10:16865056:C:T	0	16865056	T	C
10	chr10:16866004:G:A	0	16866004	A	G
10	chr10:16866599:T:C	0	16866599	C	T
10	chr10:16866879:T:C	0	16866879	C	T
10	chr10:16867590:T:C	0	16867590	C	T
10	chr10:16868301:G:A	0	16868301	A	G
10	chr10:16868381:T:C	0	16868381	C	T
10	chr10:16868621:T:G	0	16868621	G	T
10	chr10:16869606:C:A	0	16869606	A	C
10	chr10:16870105:G:A	0	16870105	A	G
10	chr10:16870135:G:A	0	16870135	A	G
10	chr10:16870146:G:A	0	16870146	A	G
10	chr10:16871381:C:T	0	16871381	T	C
10	chr10:16873760:A:C	0	16873760	C	A
10	chr10:16875478:A:G	0	16875478	G	A
10	chr10:16875523:A:G	0	16875523	G	A
10	chr10:16876705:C:A	0	16876705	A	C
10	chr10:16876998:T:C	0	16876998	C	T
10	chr10:16877053:T:C	0	16877053	C	T
10	chr10:16877224:A:G	0	16877224	G	A
10	chr10:16877418:G:A	0	16877418	A	G
10	chr10:16877474:T:A	0	16877474	A	T
10	chr10:16877816:A:G	0	16877816	G	A
10	chr10:16878159:G:A	0	16878159	A	G
10	chr10:16878893:A:C	0	16878893	C	A
10	chr10:16879371:T:C	0	16879371	C	T
10	chr10:16880065:A:G	0	16880065	G	A
10	chr10:16881391:T:C	0	16881391	C	T
10	chr10:16881813:A:T	0	16881813	T	A
10	chr10:16882863:T:A	0	16882863	A	T
10	chr10:16882921:T:C	0	16882921	C	T
10	chr10:16883329:A:G	0	16883329	G	A
10	chr10:16883589:A:G	0	16883589	G	A
10	chr10:16884177:T:A	0	16884177	A	T
10	chr10:16884369:G:A	0	16884369	A	G
10	chr10:16884418:T:A	0	16884418	A	T
10	chr10:16884734:G:T	0	16884734	T	G
10	chr10:16885028:C:T	0	16885028	T	C
10	chr10:16885878:A:T	0	16885878	T	A
10	chr10:16888280:A:T	0	16888280	T	A
10	chr10:16889011:C:A	0	16889011	A	C
10	chr10:16889466:A:C	0	16889466	C	A
10	chr10:16890705:A:G	0	16890705	G	A
10	chr10:16892171:C:T	0	16892171	T	C
10	chr10:16892265:G:C	0	16892265	C	G
10	chr10:16893507:G:A	0	16893507	A	G
10	chr10:16895660:T:C	0	16895660	C	T
10	chr10:16896376:A:T	0	16896376	T	A
10	chr10:16896944:T:C	0	16896944	C	T
10	chr10:16897252:A:G	0	16897252	G	A
10	chr10:16897477:G:A	0	16897477	A	G
10	chr10:16897490:G:C	0	16897490	C	G
10	chr10:16897549:G:T	0	16897549	T	G
10	chr10:16897977:G:T	0	16897977	T	G
10	chr10:16898610:G:A	0	16898610	A	G
10	chr10:16898847:C:G	0	16898847	G	C
10	chr10:16902478:A:C	0	16902478	C	A
10	chr10:16903194:A:C	0	16903194	C	A
10	chr10:16903502:A:T	0	16903502	T	A
10	chr10:16904724:A:ATGAT	0	16904724	ATGAT	A
10	chr10:16905665:G:A	0	16905665	A	G
10	chr10:16905839:G:A	0	16905839	A	G
10	chr10:16905892:C:T	0	16905892	T	C
10	chr10:16906178:A:G	0	16906178	G	A
10	chr10:16907402:G:A	0	16907402	A	G
10	chr10:16907448:A:C	0	16907448	C	A
10	chr10:16907551:T:C	0	16907551	C	T
10	chr10:16908065:T:A	0	16908065	A	T
10	chr10:16910019:A:G	0	16910019	G	A
10	chr10:16910501:A:G	0	16910501	G	A
10	chr10:16913199:T:G	0	16913199	G	T
10	chr10:16916654:G:A	0	16916654	A	G
10	chr10:16917384:G:T	0	16917384	T	G
10	chr10:16917923:G:A	0	16917923	A	G
10	chr10:16920353:A:G	0	16920353	G	A
10	chr10:16920539:G:A	0	16920539	A	G
10	chr10:16920599:G:C	0	16920599	C	G
10	chr10:16920791:T:C	0	16920791	C	T
10	chr10:16922094:G:A	0	16922094	A	G
10	chr10:16922444:A:G	0	16922444	G	A
10	chr10:16922699:T:C	0	16922699	C	T
10	chr10:16922981:C:T	0	16922981	T	C
10	chr10:16923179:T:C	0	16923179	C	T
10	chr10:16923228:A:G	0	16923228	G	A
10	chr10:16923327:T:C	0	16923327	C	T
10	chr10:16923330:C:T	0	16923330	T	C
10	chr10:16924767:A:G	0	16924767	G	A
10	chr10:16924934:AG:A	0	16924934	A	AG
10	chr10:16924936:G:C	0	16924936	C	G
10	chr10:16925446:T:G	0	16925446	G	T
10	chr10:16926039:A:C	0	16926039	C	A
10	chr10:16926543:T:C	0	16926543	C	T
10	chr10:16926786:A:G	0	16926786	G	A
10	chr10:16926845:AG:A	0	16926845	A	AG
10	chr10:16926918:A:G	0	16926918	G	A
10	chr10:16926991:A:G	0	16926991	G	A
10	chr10:16927085:C:T	0	16927085	T	C
10	chr10:16927294:C:T	0	16927294	T	C
10	chr10:16927688:C:T	0	16927688	T	C
10	chr10:16928977:T:C	0	16928977	C	T
10	chr10:16929427:C:T	0	16929427	T	C
10	chr10:16930012:A:G	0	16930012	G	A
10	chr10:16930308:G:C	0	16930308	C	G
10	chr10:16931347:C:T	0	16931347	T	C
10	chr10:16932134:T:C	0	16932134	C	T
10	chr10:16932497:CA:C	0	16932497	C	CA
10	chr10:16933079:G:A	0	16933079	A	G
10	chr10:16934227:G:A	0	16934227	A	G
10	chr10:16934619:A:G	0	16934619	G	A
10	chr10:16935836:T:C	0	16935836	C	T
10	chr10:16936430:G:A	0	16936430	A	G
10	chr10:16936980:A:G	0	16936980	G	A
10	chr10:16937269:G:C	0	16937269	C	G
10	chr10:16937381:A:C	0	16937381	C	A
10	chr10:16937662:T:C	0	16937662	C	T
10	chr10:16937715:T:C	0	16937715	C	T
10	chr10:16938599:T:C	0	16938599	C	T
10	chr10:16938671:G:A	0	16938671	A	G
10	chr10:16940245:G:T	0	16940245	T	G
10	chr10:16941540:G:C	0	16941540	C	G
10	chr10:16942424:G:A	0	16942424	A	G
10	chr10:16942504:G:A	0	16942504	A	G
10	chr10:16942526:A:T	0	16942526	T	A
10	chr10:16942583:T:C	0	16942583	C	T
10	chr10:16942662:T:C	0	16942662	C	T
10	chr10:16943160:T:C	0	16943160	C	T
10	chr10:16943303:A:T	0	16943303	T	A
10	chr10:16943318:C:T	0	16943318	T	C
10	chr10:16943499:T:C	0	16943499	C	T
10	chr10:16943767:A:G	0	16943767	G	A
10	chr10:16943943:T:A	0	16943943	A	T
10	chr10:16944811:C:T	0	16944811	T	C
10	chr10:16944841:C:T	0	16944841	T	C
10	chr10:16945130:G:C	0	16945130	C	G
10	chr10:16945573:G:A	0	16945573	A	G
10	chr10:16945873:A:G	0	16945873	G	A
10	chr10:16946187:C:T	0	16946187	T	C
10	chr10:16946704:C:T	0	16946704	T	C
10	chr10:16947049:C:T	0	16947049	T	C
10	chr10:16947273:G:A	0	16947273	A	G
10	chr10:16947428:T:C	0	16947428	C	T
10	chr10:16947581:T:G	0	16947581	G	T
10	chr10:16948909:C:T	0	16948909	T	C
10	chr10:16949329:C:A	0	16949329	A	C
10	chr10:16949551:A:G	0	16949551	G	A
10	chr10:16950297:T:C	0	16950297	C	T
10	chr10:16950571:G:A	0	16950571	A	G
10	chr10:16951473:A:C	0	16951473	C	A
10	chr10:16952002:GTGT:G	0	16952002	G	GTGT
10	chr10:16952023:T:G	0	16952023	G	T
10	chr10:16952048:C:A	0	16952048	A	C
10	chr10:16953327:T:C	0	16953327	C	T
10	chr10:16953536:G:A	0	16953536	A	G
10	chr10:16953664:C:T	0	16953664	T	C
10	chr10:16954685:C:T	0	16954685	T	C
10	chr10:16954967:C:T	0	16954967	T	C
10	chr10:16955247:C:T	0	16955247	T	C
10	chr10:16955267:G:T	0	16955267	T	G
10	chr10:16955455:T:A	0	16955455	A	T
10	chr10:16955828:G:A	0	16955828	A	G
10	chr10:16955909:C:T	0	16955909	T	C
10	chr10:16956048:G:A	0	16956048	A	G
10	chr10:16956057:T:G	0	16956057	G	T
10	chr10:16956235:A:G	0	16956235	G	A
10	chr10:16956504:A:T	0	16956504	T	A
10	chr10:16956860:C:T	0	16956860	T	C
10	chr10:16956875:T:C	0	16956875	C	T
10	chr10:16957287:A:G	0	16957287	G	A
10	chr10:16957351:G:A	0	16957351	A	G
10	chr10:16957452:T:C	0	16957452	C	T
10	chr10:16958618:A:G	0	16958618	G	A
10	chr10:16959205:A:G	0	16959205	G	A
10	chr10:16959242:G:A	0	16959242	A	G
10	chr10:16959339:T:A	0	16959339	A	T
10	chr10:16959691:A:G	0	16959691	G	A
10	chr10:16959813:G:A	0	16959813	A	G
10	chr10:16960683:G:T	0	16960683	T	G
10	chr10:16960760:T:C	0	16960760	C	T
10	chr10:16961177:TC:T	0	16961177	T	TC
10	chr10:16961752:C:T	0	16961752	T	C
10	chr10:16961845:G:A	0	16961845	A	G
10	chr10:16962073:G:C	0	16962073	C	G
10	chr10:16962265:C:T	0	16962265	T	C
10	chr10:16962531:C:T	0	16962531	T	C
10	chr10:16962560:G:T	0	16962560	T	G
10	chr10:16962639:T:C	0	16962639	C	T
10	chr10:16962815:G:A	0	16962815	A	G
10	chr10:16962818:A:C	0	16962818	C	A
10	chr10:16962826:T:C	0	16962826	C	T
10	chr10:16962939:G:A	0	16962939	A	G
10	chr10:16963439:A:G	0	16963439	G	A
10	chr10:16963755:C:T	0	16963755	T	C
10	chr10:16963819:G:A	0	16963819	A	G
10	chr10:16963991:T:C	0	16963991	C	T
10	chr10:16964172:A:G	0	16964172	G	A
10	chr10:16964665:C:T	0	16964665	T	C
10	chr10:16964722:C:T	0	16964722	T	C
10	chr10:16964850:C:T	0	16964850	T	C
10	chr10:16964864:T:C	0	16964864	C	T
10	chr10:16965403:G:A	0	16965403	A	G
10	chr10:16965507:G:A	0	16965507	A	G
10	chr10:16965524:C:A	0	16965524	A	C
10	chr10:16965848:T:TA	0	16965848	TA	T
10	chr10:16966172:A:G	0	16966172	G	A
10	chr10:16966175:T:C	0	16966175	C	T
10	chr10:16966184:C:T	0	16966184	T	C
10	chr10:16966314:G:C	0	16966314	C	G
10	chr10:16966365:A:G	0	16966365	G	A
10	chr10:16966423:C:T	0	16966423	T	C
10	chr10:16966621:G:A	0	16966621	A	G
10	chr10:16966874:C:T	0	16966874	T	C
10	chr10:16966947:C:G	0	16966947	G	C
10	chr10:16967245:T:G	0	16967245	G	T
10	chr10:16967300:C:T	0	16967300	T	C
10	chr10:16967524:T:C	0	16967524	C	T
10	chr10:16967651:G:A	0	16967651	A	G
10	chr10:16967737:G:A	0	16967737	A	G
10	chr10:16968406:T:C	0	16968406	C	T
10	chr10:16968548:G:C	0	16968548	C	G
10	chr10:16968733:T:A	0	16968733	A	T
10	chr10:16968743:T:C	0	16968743	C	T
10	chr10:16968799:T:C	0	16968799	C	T
10	chr10:16968833:G:A	0	16968833	A	G
10	chr10:16969015:T:C	0	16969015	C	T
10	chr10:16969176:A:G	0	16969176	G	A
10	chr10:16969251:GCTATGCAT:G	0	16969251	G	GCTATGCAT
10	chr10:16969264:T:C	0	16969264	C	T
10	chr10:16969644:A:C	0	16969644	C	A
10	chr10:16970099:C:T	0	16970099	T	C
10	chr10:16970232:C:T	0	16970232	T	C
10	chr10:16970260:T:C	0	16970260	C	T
10	chr10:16970523:C:T	0	16970523	T	C
10	chr10:16970533:A:G	0	16970533	G	A
10	chr10:16970659:A:T	0	16970659	T	A
10	chr10:16970794:G:A	0	16970794	A	G
10	chr10:16970816:A:T	0	16970816	T	A
10	chr10:16970889:G:A	0	16970889	A	G
10	chr10:16971071:C:T	0	16971071	T	C
10	chr10:16971100:G:A	0	16971100	A	G
10	chr10:16971188:C:T	0	16971188	T	C
10	chr10:16971296:G:A	0	16971296	A	G
10	chr10:16971319:A:G	0	16971319	G	A
10	chr10:16971668:G:A	0	16971668	A	G
10	chr10:16971814:A:T	0	16971814	T	A
10	chr10:16972299:C:T	0	16972299	T	C
10	chr10:16972557:C:T	0	16972557	T	C
10	chr10:16972600:G:A	0	16972600	A	G
10	chr10:16972646:A:G	0	16972646	G	A
10	chr10:16972683:C:A	0	16972683	A	C
10	chr10:16972691:G:A	0	16972691	A	G
10	chr10:16972985:G:A	0	16972985	A	G
10	chr10:16972996:C:T	0	16972996	T	C
10	chr10:16973145:G:A	0	16973145	A	G
10	chr10:16973406:G:A	0	16973406	A	G
10	chr10:16973496:C:T	0	16973496	T	C
10	chr10:16973616:T:TA	0	16973616	TA	T
10	chr10:16973618:G:GT	0	16973618	GT	G
10	chr10:16973658:T:C	0	16973658	C	T
10	chr10:16973852:T:C	0	16973852	C	T
10	chr10:16974005:G:A	0	16974005	A	G
10	chr10:16974097:C:T	0	16974097	T	C
10	chr10:16974217:T:C	0	16974217	C	T
10	chr10:16974259:C:T	0	16974259	T	C
10	chr10:16974283:C:A	0	16974283	A	C
10	chr10:16974768:C:T	0	16974768	T	C
10	chr10:16974907:T:C	0	16974907	C	T
10	chr10:16974955:T:C	0	16974955	C	T
10	chr10:16974963:C:A	0	16974963	A	C
10	chr10:16975067:C:T	0	16975067	T	C
10	chr10:16975338:T:C	0	16975338	C	T
10	chr10:16975493:A:G	0	16975493	G	A
10	chr10:16975511:G:C	0	16975511	C	G
10	chr10:16975530:C:T	0	16975530	T	C
10	chr10:16975622:T:C	0	16975622	C	T
10	chr10:16975670:C:T	0	16975670	T	C
10	chr10:16975797:G:A	0	16975797	A	G
10	chr10:16975921:G:A	0	16975921	A	G
10	chr10:16976063:C:T	0	16976063	T	C
10	chr10:16976319:C:T	0	16976319	T	C
10	chr10:16976482:C:T	0	16976482	T	C
10	chr10:16976524:G:A	0	16976524	A	G
10	chr10:16976679:G:C	0	16976679	C	G
10	chr10:16977560:A:G	0	16977560	G	A
10	chr10:16977674:T:G	0	16977674	G	T
10	chr10:16978777:C:T	0	16978777	T	C
10	chr10:16979649:C:G	0	16979649	G	C
10	chr10:16979832:A:G	0	16979832	G	A
10	chr10:16979844:G:C	0	16979844	C	G
10	chr10:16981117:C:T	0	16981117	T	C
10	chr10:16981351:C:T	0	16981351	T	C
10	chr10:16981618:C:G	0	16981618	G	C
10	chr10:16981808:C:T	0	16981808	T	C
10	chr10:16982442:G:A	0	16982442	A	G
10	chr10:16983379:G:A	0	16983379	A	G
10	chr10:16983436:A:C	0	16983436	C	A
10	chr10:16983667:T:C	0	16983667	C	T
10	chr10:16984585:G:T	0	16984585	T	G
10	chr10:16985255:A:G	0	16985255	G	A
10	chr10:16985452:A:G	0	16985452	G	A
10	chr10:16987439:C:A	0	16987439	A	C
10	chr10:16987663:A:G	0	16987663	G	A
10	chr10:16987936:C:T	0	16987936	T	C
10	chr10:16988397:C:T	0	16988397	T	C
10	chr10:16988730:A:G	0	16988730	G	A
10	chr10:16988776:C:T	0	16988776	T	C
10	chr10:16988855:T:C	0	16988855	C	T
10	chr10:16989377:ATTAT:A	0	16989377	A	ATTAT
10	chr10:16989424:A:G	0	16989424	G	A
10	chr10:16990282:C:T	0	16990282	T	C
10	chr10:16990591:G:A	0	16990591	A	G
10	chr10:16990829:A:C	0	16990829	C	A
10	chr10:16990835:A:G	0	16990835	G	A
10	chr10:16991382:TACTA:T	0	16991382	T	TACTA
10	chr10:16991724:C:T	0	16991724	T	C
10	chr10:16992013:T:C	0	16992013	C	T
10	chr10:16993823:A:C	0	16993823	C	A
10	chr10:16996139:G:A	0	16996139	A	G
10	chr10:16996627:A:T	0	16996627	T	A
10	chr10:16996702:C:A	0	16996702	A	C
10	chr10:16997109:T:C	0	16997109	C	T
10	chr10:16997173:T:C	0	16997173	C	T
10	chr10:16997193:A:G	0	16997193	G	A
10	chr10:16997810:A:G	0	16997810	G	A
10	chr10:16998000:C:G	0	16998000	G	C
10	chr10:16998117:C:T	0	16998117	T	C
10	chr10:16998238:G:A	0	16998238	A	G
10	chr10:16998850:C:T	0	16998850	T	C
10	chr10:16999084:G:A	0	16999084	A	G
10	chr10:16999211:A:C	0	16999211	C	A
10	chr10:16999760:T:C	0	16999760	C	T
10	chr10:16999906:G:T	0	16999906	T	G
10	chr10:17000164:C:T	0	17000164	T	C
10	chr10:17000312:CAT:C	0	17000312	C	CAT
10	chr10:17000416:T:A	0	17000416	A	T
10	chr10:17001742:C:G	0	17001742	G	C
10	chr10:17001818:T:G	0	17001818	G	T
10	chr10:17002696:C:T	0	17002696	T	C
10	chr10:17002700:G:C	0	17002700	C	G
10	chr10:17002765:C:G	0	17002765	G	C
10	chr10:17003318:A:T	0	17003318	T	A
10	chr10:17003712:C:A	0	17003712	A	C
10	chr10:17004255:T:C	0	17004255	C	T
10	chr10:17004570:C:T	0	17004570	T	C
10	chr10:17004805:G:T	0	17004805	T	G
10	chr10:17005521:A:G	0	17005521	G	A
10	chr10:17005782:G:A	0	17005782	A	G
10	chr10:17006202:G:A	0	17006202	A	G
10	chr10:17006281:G:A	0	17006281	A	G
10	chr10:17006436:G:C	0	17006436	C	G
10	chr10:17006709:C:T	0	17006709	T	C
10	chr10:17007332:G:A	0	17007332	A	G
10	chr10:17008108:G:A	0	17008108	A	G
10	chr10:17008314:T:C	0	17008314	C	T
10	chr10:17008483:G:A	0	17008483	A	G
10	chr10:17008572:A:G	0	17008572	G	A
10	chr10:17008964:A:C	0	17008964	C	A
10	chr10:17010043:C:T	0	17010043	T	C
10	chr10:17010262:C:T	0	17010262	T	C
10	chr10:17010419:C:T	0	17010419	T	C
10	chr10:17010657:T:TAA	0	17010657	TAA	T
10	chr10:17010956:G:T	0	17010956	T	G
10	chr10:17011180:G:C	0	17011180	C	G
10	chr10:17011524:C:CAA	0	17011524	CAA	C
10	chr10:17012571:G:A	0	17012571	A	G
10	chr10:17012895:C:T	0	17012895	T	C
10	chr10:17013658:G:A	0	17013658	A	G
10	chr10:17013811:C:T	0	17013811	T	C
10	chr10:17014022:T:G	0	17014022	G	T
10	chr10:17014037:C:T	0	17014037	T	C
10	chr10:17014086:T:C	0	17014086	C	T
10	chr10:17014385:G:A	0	17014385	A	G
10	chr10:17014586:G:A	0	17014586	A	G
10	chr10:17014804:A:G	0	17014804	G	A
10	chr10:17014893:G:A	0	17014893	A	G
10	chr10:17014947:C:T	0	17014947	T	C
10	chr10:17014961:T:C	0	17014961	C	T
10	chr10:17015330:A:C	0	17015330	C	A
10	chr10:17015381:T:C	0	17015381	C	T
10	chr10:17015615:A:C	0	17015615	C	A
10	chr10:17015627:T:C	0	17015627	C	T
10	chr10:17015704:T:G	0	17015704	G	T
10	chr10:17015726:A:T	0	17015726	T	A
10	chr10:17015767:C:T	0	17015767	T	C
10	chr10:17015992:G:A	0	17015992	A	G
10	chr10:17016056:C:T	0	17016056	T	C
10	chr10:17016126:A:G	0	17016126	G	A
10	chr10:17016170:T:C	0	17016170	C	T
10	chr10:17016235:G:A	0	17016235	A	G
10	chr10:17016451:A:G	0	17016451	G	A
10	chr10:17016621:G:T	0	17016621	T	G
10	chr10:17017250:A:G	0	17017250	G	A
10	chr10:17017463:C:T	0	17017463	T	C
10	chr10:17017623:A:T	0	17017623	T	A
10	chr10:17017698:G:A	0	17017698	A	G
10	chr10:17017827:G:A	0	17017827	A	G
10	chr10:17018188:G:C	0	17018188	C	G
10	chr10:17018564:T:A	0	17018564	A	T
10	chr10:17018626:C:T	0	17018626	T	C
10	chr10:17018677:G:A	0	17018677	A	G
10	chr10:17019386:T:C	0	17019386	C	T
10	chr10:17019682:A:G	0	17019682	G	A
10	chr10:17021027:C:T	0	17021027	T	C
10	chr10:17021743:G:A	0	17021743	A	G
10	chr10:17022460:A:G	0	17022460	G	A
10	chr10:17022877:G:A	0	17022877	A	G
10	chr10:17022993:G:A	0	17022993	A	G
10	chr10:17023210:G:A	0	17023210	A	G
10	chr10:17023358:G:A	0	17023358	A	G
10	chr10:17023762:T:C	0	17023762	C	T
10	chr10:17025138:T:C	0	17025138	C	T
10	chr10:17026028:C:T	0	17026028	T	C
10	chr10:17026113:T:C	0	17026113	C	T
10	chr10:17026187:G:C	0	17026187	C	G
10	chr10:17026252:A:G	0	17026252	G	A
10	chr10:17026276:C:T	0	17026276	T	C
10	chr10:17028458:C:T	0	17028458	T	C
10	chr10:17029173:G:C	0	17029173	C	G
10	chr10:17029206:T:C	0	17029206	C	T
10	chr10:17029967:T:C	0	17029967	C	T
10	chr10:17030397:T:C	0	17030397	C	T
10	chr10:17030875:C:T	0	17030875	T	C
10	chr10:17031136:A:G	0	17031136	G	A
10	chr10:17031441:C:T	0	17031441	T	C
10	chr10:17031524:T:C	0	17031524	C	T
10	chr10:17031560:C:T	0	17031560	T	C
10	chr10:17031577:T:C	0	17031577	C	T
10	chr10:17031901:T:C	0	17031901	C	T
10	chr10:17032579:G:C	0	17032579	C	G
10	chr10:17032997:T:C	0	17032997	C	T
10	chr10:17033574:A:C	0	17033574	C	A
10	chr10:17034077:G:C	0	17034077	C	G
10	chr10:17034131:C:T	0	17034131	T	C
10	chr10:17034509:T:C	0	17034509	C	T
10	chr10:17034819:T:C	0	17034819	C	T
10	chr10:17035197:G:A	0	17035197	A	G
10	chr10:17035456:G:C	0	17035456	C	G
10	chr10:17035649:C:T	0	17035649	T	C
10	chr10:17035815:AGCAGGCACTGGGGCCTACCTGAGGGTGGAGGGT:A	0	17035815	A	AGCAGGCACTGGGGCCTACCTGAGGGTGGAGGGT
10	chr10:17036149:T:C	0	17036149	C	T
10	chr10:17036845:A:T	0	17036845	T	A
10	chr10:17037131:A:C	0	17037131	C	A
10	chr10:17038002:G:A	0	17038002	A	G
10	chr10:17038634:C:T	0	17038634	T	C
10	chr10:17038942:C:G	0	17038942	G	C
10	chr10:17039140:G:A	0	17039140	A	G
10	chr10:17040154:T:G	0	17040154	G	T
10	chr10:17040522:A:G	0	17040522	G	A
10	chr10:17040722:C:T	0	17040722	T	C
10	chr10:17040801:T:C	0	17040801	C	T
10	chr10:17041758:A:G	0	17041758	G	A
10	chr10:17041812:T:C	0	17041812	C	T
10	chr10:17042399:C:T	0	17042399	T	C
10	chr10:17042627:C:A	0	17042627	A	C
10	chr10:17043594:G:A	0	17043594	A	G
10	chr10:17044128:ATAT:A	0	17044128	A	ATAT
10	chr10:17044253:TA:T	0	17044253	T	TA
10	chr10:17044637:A:G	0	17044637	G	A
10	chr10:17045157:G:A	0	17045157	A	G
10	chr10:17046303:T:A	0	17046303	A	T
10	chr10:17046490:T:A	0	17046490	A	T
10	chr10:17047027:T:G	0	17047027	G	T
10	chr10:17047176:G:C	0	17047176	C	G
10	chr10:17047943:G:A	0	17047943	A	G
10	chr10:17048336:A:C	0	17048336	C	A
10	chr10:17048380:C:T	0	17048380	T	C
10	chr10:17049222:T:C	0	17049222	C	T
10	chr10:17049294:C:T	0	17049294	T	C
10	chr10:17049401:G:A	0	17049401	A	G
10	chr10:17051234:G:A	0	17051234	A	G
10	chr10:17051879:G:A	0	17051879	A	G
10	chr10:17051892:G:A	0	17051892	A	G
10	chr10:17052828:A:G	0	17052828	G	A
10	chr10:17053300:T:C	0	17053300	C	T
10	chr10:17054146:T:C	0	17054146	C	T
10	chr10:17055264:C:A	0	17055264	A	C
10	chr10:17056862:GAAAC:G	0	17056862	G	GAAAC
10	chr10:17056936:C:T	0	17056936	T	C
10	chr10:17057017:T:C	0	17057017	C	T
10	chr10:17057488:C:T	0	17057488	T	C
10	chr10:17058717:A:G	0	17058717	G	A
10	chr10:17059907:A:G	0	17059907	G	A
10	chr10:17060096:CT:C	0	17060096	C	CT
10	chr10:17060120:TTTTC:T	0	17060120	T	TTTTC
10	chr10:17060553:C:T	0	17060553	T	C
10	chr10:17060598:T:C	0	17060598	C	T
10	chr10:17060822:G:A	0	17060822	A	G
10	chr10:17060842:G:A	0	17060842	A	G
10	chr10:17061037:G:A	0	17061037	A	G
10	chr10:17061089:A:C	0	17061089	C	A
10	chr10:17061638:G:A	0	17061638	A	G
10	chr10:17061741:C:A	0	17061741	A	C
10	chr10:17062172:T:C	0	17062172	C	T
10	chr10:17062174:G:A	0	17062174	A	G
10	chr10:17062352:A:T	0	17062352	T	A
10	chr10:17063101:A:C	0	17063101	C	A
10	chr10:17063615:T:A	0	17063615	A	T
10	chr10:17063669:C:T	0	17063669	T	C
10	chr10:17063819:T:G	0	17063819	G	T
10	chr10:17067731:G:A	0	17067731	A	G
10	chr10:17067903:CA:C	0	17067903	C	CA
10	chr10:17067975:AAC:A	0	17067975	A	AAC
10	chr10:17068298:A:T	0	17068298	T	A
10	chr10:17068475:C:T	0	17068475	T	C
10	chr10:17068596:G:A	0	17068596	A	G
10	chr10:17069240:T:A	0	17069240	A	T
10	chr10:17069433:G:T	0	17069433	T	G
10	chr10:17069447:CAGGAGTGTATAA:C	0	17069447	C	CAGGAGTGTATAA
10	chr10:17070212:G:A	0	17070212	A	G
10	chr10:17070407:C:T	0	17070407	T	C
10	chr10:17071564:C:T	0	17071564	T	C
10	chr10:17072789:T:C	0	17072789	C	T
10	chr10:17073172:T:C	0	17073172	C	T
10	chr10:17073699:GACT:G	0	17073699	G	GACT
10	chr10:17073950:A:T	0	17073950	T	A
10	chr10:17074267:A:G	0	17074267	G	A
10	chr10:17075211:A:G	0	17075211	G	A
10	chr10:17076436:T:C	0	17076436	C	T
10	chr10:17077729:G:C	0	17077729	C	G
10	chr10:17078299:C:T	0	17078299	T	C
10	chr10:17079698:T:G	0	17079698	G	T
10	chr10:17079911:C:T	0	17079911	T	C
10	chr10:17080005:G:A	0	17080005	A	G
10	chr10:17080962:A:G	0	17080962	G	A
10	chr10:17081352:A:G	0	17081352	G	A
10	chr10:17081464:T:C	0	17081464	C	T
10	chr10:17081579:C:T	0	17081579	T	C
10	chr10:17082924:T:A	0	17082924	A	T
10	chr10:17083366:G:A	0	17083366	A	G
10	chr10:17084384:G:A	0	17084384	A	G
10	chr10:17084879:C:T	0	17084879	T	C
10	chr10:17085241:C:T	0	17085241	T	C
10	chr10:17085329:C:T	0	17085329	T	C
10	chr10:17085362:T:C	0	17085362	C	T
10	chr10:17086680:C:T	0	17086680	T	C
10	chr10:17087136:ACT:A	0	17087136	A	ACT
10	chr10:17087143:T:C	0	17087143	C	T
10	chr10:17087344:A:G	0	17087344	G	A
10	chr10:17087658:T:C	0	17087658	C	T
10	chr10:17087722:A:G	0	17087722	G	A
10	chr10:17088694:A:G	0	17088694	G	A
10	chr10:17089276:T:C	0	17089276	C	T
10	chr10:17089525:A:T	0	17089525	T	A
10	chr10:17090053:T:C	0	17090053	C	T
10	chr10:17090155:G:A	0	17090155	A	G
10	chr10:17090880:G:A	0	17090880	A	G
10	chr10:17091045:G:C	0	17091045	C	G
10	chr10:17091578:A:G	0	17091578	G	A
10	chr10:17091684:T:C	0	17091684	C	T
10	chr10:17091939:C:T	0	17091939	T	C
10	chr10:17091944:T:C	0	17091944	C	T
10	chr10:17092338:T:G	0	17092338	G	T
10	chr10:17092366:G:A	0	17092366	A	G
10	chr10:17092502:G:A	0	17092502	A	G
10	chr10:17092686:T:C	0	17092686	C	T
10	chr10:17093123:C:T	0	17093123	T	C
10	chr10:17093165:T:C	0	17093165	C	T
10	chr10:17093288:A:G	0	17093288	G	A
10	chr10:17093295:C:T	0	17093295	T	C
10	chr10:17093627:G:A	0	17093627	A	G
10	chr10:17093756:C:T	0	17093756	T	C
10	chr10:17093868:G:A	0	17093868	A	G
10	chr10:17093909:A:G	0	17093909	G	A
10	chr10:17094170:T:G	0	17094170	G	T
10	chr10:17094734:C:G	0	17094734	G	C
10	chr10:17095294:C:T	0	17095294	T	C
10	chr10:17095501:A:G	0	17095501	G	A
10	chr10:17095553:G:A	0	17095553	A	G
10	chr10:17096965:A:T	0	17096965	T	A
10	chr10:17097255:C:T	0	17097255	T	C
10	chr10:17097339:G:A	0	17097339	A	G
10	chr10:17097675:C:A	0	17097675	A	C
10	chr10:17097932:G:A	0	17097932	A	G
10	chr10:17098235:A:T	0	17098235	T	A
10	chr10:17098857:T:C	0	17098857	C	T
10	chr10:17098936:G:T	0	17098936	T	G
10	chr10:17099534:A:C	0	17099534	C	A
10	chr10:17100527:G:T	0	17100527	T	G
10	chr10:17100703:G:T	0	17100703	T	G
10	chr10:17101001:C:T	0	17101001	T	C
10	chr10:17101104:T:A	0	17101104	A	T
10	chr10:17101190:C:T	0	17101190	T	C
10	chr10:17101311:G:A	0	17101311	A	G
10	chr10:17101997:C:T	0	17101997	T	C
10	chr10:17102676:T:C	0	17102676	C	T
10	chr10:17102814:C:T	0	17102814	T	C
10	chr10:17103666:T:C	0	17103666	C	T
10	chr10:17103898:C:T	0	17103898	T	C
10	chr10:17103929:T:G	0	17103929	G	T
10	chr10:17104591:A:G	0	17104591	G	A
10	chr10:17104668:C:T	0	17104668	T	C
10	chr10:17105802:G:A	0	17105802	A	G
10	chr10:17106201:C:T	0	17106201	T	C
10	chr10:17106224:G:A	0	17106224	A	G
10	chr10:17106280:A:G	0	17106280	G	A
10	chr10:17106365:GC:G	0	17106365	G	GC
10	chr10:17106893:C:T	0	17106893	T	C
10	chr10:17107012:A:T	0	17107012	T	A
10	chr10:17107146:A:T	0	17107146	T	A
10	chr10:17107294:T:C	0	17107294	C	T
10	chr10:17107847:C:T	0	17107847	T	C
10	chr10:17108519:C:T	0	17108519	T	C
10	chr10:17108986:G:A	0	17108986	A	G
10	chr10:17110061:A:G	0	17110061	G	A
10	chr10:17110158:T:C	0	17110158	C	T
10	chr10:17110193:T:C	0	17110193	C	T
10	chr10:17110856:G:A	0	17110856	A	G
10	chr10:17110995:G:A	0	17110995	A	G
10	chr10:17112211:A:C	0	17112211	C	A
10	chr10:17112296:C:T	0	17112296	T	C
10	chr10:17112688:A:G	0	17112688	G	A
10	chr10:17113340:T:C	0	17113340	C	T
10	chr10:17113655:G:A	0	17113655	A	G
10	chr10:17113842:C:T	0	17113842	T	C
10	chr10:17114152:A:G	0	17114152	G	A
10	chr10:17114528:C:T	0	17114528	T	C
10	chr10:17114926:A:T	0	17114926	T	A
10	chr10:17114928:A:T	0	17114928	T	A
10	chr10:17115046:T:C	0	17115046	C	T
10	chr10:17115315:G:C	0	17115315	C	G
10	chr10:17115403:G:A	0	17115403	A	G
10	chr10:17115573:G:A	0	17115573	A	G
10	chr10:17115631:C:T	0	17115631	T	C
10	chr10:17116133:G:T	0	17116133	T	G
10	chr10:17116380:G:A	0	17116380	A	G
10	chr10:17116719:C:A	0	17116719	A	C
10	chr10:17116729:C:T	0	17116729	T	C
10	chr10:17116905:A:T	0	17116905	T	A
10	chr10:17116974:G:A	0	17116974	A	G
10	chr10:17117193:T:G	0	17117193	G	T
10	chr10:17117303:A:G	0	17117303	G	A
10	chr10:17117500:G:A	0	17117500	A	G
10	chr10:17117949:C:T	0	17117949	T	C
10	chr10:17118064:T:C	0	17118064	C	T
10	chr10:17118360:A:G	0	17118360	G	A
10	chr10:17118451:C:T	0	17118451	T	C
10	chr10:17118515:C:A	0	17118515	A	C
10	chr10:17118703:C:T	0	17118703	T	C
10	chr10:17119241:T:C	0	17119241	C	T
10	chr10:17119625:A:T	0	17119625	T	A
10	chr10:17119752:A:G	0	17119752	G	A
10	chr10:17119957:T:G	0	17119957	G	T
10	chr10:17120007:G:T	0	17120007	T	G
10	chr10:17120194:A:G	0	17120194	G	A
10	chr10:17120315:T:C	0	17120315	C	T
10	chr10:17120504:C:T	0	17120504	T	C
10	chr10:17120742:G:A	0	17120742	A	G
10	chr10:17120954:G:A	0	17120954	A	G
10	chr10:17121488:C:T	0	17121488	T	C
10	chr10:17121613:A:G	0	17121613	G	A
10	chr10:17121873:T:C	0	17121873	C	T
10	chr10:17122070:G:T	0	17122070	T	G
10	chr10:17122288:CTTCA:C	0	17122288	C	CTTCA
10	chr10:17122329:G:A	0	17122329	A	G
10	chr10:17123546:G:A	0	17123546	A	G
10	chr10:17124512:G:T	0	17124512	T	G
10	chr10:17124824:G:A	0	17124824	A	G
10	chr10:17124901:A:G	0	17124901	G	A
10	chr10:17124935:G:A	0	17124935	A	G
10	chr10:17125142:C:T	0	17125142	T	C
10	chr10:17125733:A:G	0	17125733	G	A
10	chr10:17127210:CTT:C	0	17127210	C	CTT
10	chr10:17130953:C:A	0	17130953	A	C
10	chr10:17133064:A:G	0	17133064	G	A
10	chr10:17133485:A:C	0	17133485	C	A
10	chr10:17133882:G:A	0	17133882	A	G
10	chr10:17134322:GC:G	0	17134322	G	GC
10	chr10:17134826:C:T	0	17134826	T	C
10	chr10:17137196:T:C	0	17137196	C	T
10	chr10:17138101:T:C	0	17138101	C	T
10	chr10:17138170:A:C	0	17138170	C	A
10	chr10:17138650:G:A	0	17138650	A	G
10	chr10:17138676:A:C	0	17138676	C	A
10	chr10:17138829:G:A	0	17138829	A	G
10	chr10:17139178:C:T	0	17139178	T	C
10	chr10:17140374:C:A	0	17140374	A	C
10	chr10:17141073:G:A	0	17141073	A	G
10	chr10:17141132:G:A	0	17141132	A	G
10	chr10:17141452:G:A	0	17141452	A	G
10	chr10:17141514:AT:A	0	17141514	A	AT
10	chr10:17142229:C:T	0	17142229	T	C
10	chr10:17143811:A:G	0	17143811	G	A
10	chr10:17143913:AATTTG:A	0	17143913	A	AATTTG
10	chr10:17144626:T:C	0	17144626	C	T
10	chr10:17145599:G:A	0	17145599	A	G
10	chr10:17145635:G:C	0	17145635	C	G
10	chr10:17145954:C:G	0	17145954	G	C
10	chr10:17146024:G:A	0	17146024	A	G
10	chr10:17146185:A:C	0	17146185	C	A
10	chr10:17146579:C:G	0	17146579	G	C
10	chr10:17146630:C:T	0	17146630	T	C
10	chr10:17146642:T:C	0	17146642	C	T
10	chr10:17146897:G:GT	0	17146897	GT	G
10	chr10:17147591:T:C	0	17147591	C	T
10	chr10:17148562:T:C	0	17148562	C	T
10	chr10:17148668:TTTAA:T	0	17148668	T	TTTAA
10	chr10:17148766:T:C	0	17148766	C	T
10	chr10:17149469:T:C	0	17149469	C	T
10	chr10:17149693:A:G	0	17149693	G	A
10	chr10:17150363:T:C	0	17150363	C	T
10	chr10:17150713:A:C	0	17150713	C	A
10	chr10:17151270:A:G	0	17151270	G	A
10	chr10:17151633:T:A	0	17151633	A	T
10	chr10:17152027:A:G	0	17152027	G	A
10	chr10:17153133:G:A	0	17153133	A	G
10	chr10:17153429:G:C	0	17153429	C	G
10	chr10:17154094:T:C	0	17154094	C	T
10	chr10:17155009:CAG:C	0	17155009	C	CAG
10	chr10:17155299:A:C	0	17155299	C	A
10	chr10:17156016:T:C	0	17156016	C	T
10	chr10:17157831:A:C	0	17157831	C	A
10	chr10:17157872:A:T	0	17157872	T	A
10	chr10:17158364:A:G	0	17158364	G	A
10	chr10:17159248:A:G	0	17159248	G	A
10	chr10:17159467:A:G	0	17159467	G	A
10	chr10:17159547:A:C	0	17159547	C	A
10	chr10:17159646:T:C	0	17159646	C	T
10	chr10:17159702:A:G	0	17159702	G	A
10	chr10:17160227:T:C	0	17160227	C	T
10	chr10:17160533:A:G	0	17160533	G	A
10	chr10:17160835:T:G	0	17160835	G	T
10	chr10:17160841:T:A	0	17160841	A	T
10	chr10:17160866:T:C	0	17160866	C	T
10	chr10:17160870:A:C	0	17160870	C	A
10	chr10:17160910:G:C	0	17160910	C	G
10	chr10:17160973:G:GC	0	17160973	GC	G
10	chr10:17161935:A:T	0	17161935	T	A
10	chr10:17162140:G:A	0	17162140	A	G
10	chr10:17162188:G:A	0	17162188	A	G
10	chr10:17162527:C:T	0	17162527	T	C
10	chr10:17162543:C:T	0	17162543	T	C
10	chr10:17162945:T:C	0	17162945	C	T
10	chr10:17163204:C:T	0	17163204	T	C
10	chr10:17164844:C:A	0	17164844	A	C
10	chr10:17165016:C:A	0	17165016	A	C
10	chr10:17165960:TG:T	0	17165960	T	TG
10	chr10:17166919:G:A	0	17166919	A	G
10	chr10:17167193:C:A	0	17167193	A	C
10	chr10:17167343:A:G	0	17167343	G	A
10	chr10:17167465:T:C	0	17167465	C	T
10	chr10:17167571:C:G	0	17167571	G	C
10	chr10:17167591:G:A	0	17167591	A	G
10	chr10:17167615:T:C	0	17167615	C	T
10	chr10:17168592:C:G	0	17168592	G	C
10	chr10:17170234:T:C	0	17170234	C	T
10	chr10:17171002:A:AT	0	17171002	AT	A
10	chr10:17171316:A:T	0	17171316	T	A
10	chr10:17171484:T:G	0	17171484	G	T
10	chr10:17172155:C:A	0	17172155	A	C
10	chr10:17172646:T:C	0	17172646	C	T
10	chr10:17174420:T:C	0	17174420	C	T
10	chr10:17174557:C:T	0	17174557	T	C
10	chr10:17174804:A:G	0	17174804	G	A
10	chr10:17175804:A:G	0	17175804	G	A
10	chr10:17176555:T:C	0	17176555	C	T
10	chr10:17177398:C:G	0	17177398	G	C
10	chr10:17177657:T:C	0	17177657	C	T
10	chr10:17178451:A:G	0	17178451	G	A
10	chr10:17178528:T:A	0	17178528	A	T
10	chr10:17179431:G:A	0	17179431	A	G
10	chr10:17180674:T:C	0	17180674	C	T
10	chr10:17181079:TCACTGTGGCAATG:T	0	17181079	T	TCACTGTGGCAATG
10	chr10:17181245:A:G	0	17181245	G	A
10	chr10:17181277:G:A	0	17181277	A	G
10	chr10:17181314:C:T	0	17181314	T	C
10	chr10:17181626:T:C	0	17181626	C	T
10	chr10:17181717:T:A	0	17181717	A	T
10	chr10:17182427:A:T	0	17182427	T	A
10	chr10:17183121:T:A	0	17183121	A	T
10	chr10:17184164:A:G	0	17184164	G	A
10	chr10:17184358:T:C	0	17184358	C	T
10	chr10:17184768:T:C	0	17184768	C	T
10	chr10:17185000:C:T	0	17185000	T	C
10	chr10:17185075:A:G	0	17185075	G	A
10	chr10:17185412:AG:A	0	17185412	A	AG
10	chr10:17185710:C:T	0	17185710	T	C
10	chr10:17185721:G:A	0	17185721	A	G
10	chr10:17185991:A:T	0	17185991	T	A
10	chr10:17187005:A:G	0	17187005	G	A
10	chr10:17187014:T:C	0	17187014	C	T
10	chr10:17187018:T:C	0	17187018	C	T
10	chr10:17188151:A:G	0	17188151	G	A
10	chr10:17188837:A:T	0	17188837	T	A
10	chr10:17189000:G:A	0	17189000	A	G
10	chr10:17189570:T:C	0	17189570	C	T
10	chr10:17189613:A:T	0	17189613	T	A
10	chr10:17189647:T:C	0	17189647	C	T
10	chr10:17190141:T:G	0	17190141	G	T
10	chr10:17190145:C:T	0	17190145	T	C
10	chr10:17191451:C:T	0	17191451	T	C
10	chr10:17191917:C:T	0	17191917	T	C
10	chr10:17192176:A:G	0	17192176	G	A
10	chr10:17192613:A:G	0	17192613	G	A
10	chr10:17192706:T:C	0	17192706	C	T
10	chr10:17192766:G:A	0	17192766	A	G
10	chr10:17193129:T:C	0	17193129	C	T
10	chr10:17193131:G:A	0	17193131	A	G
10	chr10:17193234:A:G	0	17193234	G	A
10	chr10:17193624:G:A	0	17193624	A	G
10	chr10:17193630:T:C	0	17193630	C	T
10	chr10:17193832:T:C	0	17193832	C	T
10	chr10:17194651:A:G	0	17194651	G	A
10	chr10:17195618:T:C	0	17195618	C	T
10	chr10:17195955:G:A	0	17195955	A	G
10	chr10:17197949:G:A	0	17197949	A	G
10	chr10:17198135:A:G	0	17198135	G	A
10	chr10:17198142:T:C	0	17198142	C	T
10	chr10:17198368:C:T	0	17198368	T	C
10	chr10:17198636:A:G	0	17198636	G	A
10	chr10:17198919:C:A	0	17198919	A	C
10	chr10:17199706:C:T	0	17199706	T	C
10	chr10:17200463:A:G	0	17200463	G	A
10	chr10:17201047:G:T	0	17201047	T	G
10	chr10:17201120:T:C	0	17201120	C	T
10	chr10:17201352:C:T	0	17201352	T	C
10	chr10:17202049:T:C	0	17202049	C	T
10	chr10:17202125:C:T	0	17202125	T	C
10	chr10:17202254:T:C	0	17202254	C	T
10	chr10:17202308:G:T	0	17202308	T	G
10	chr10:17202916:T:C	0	17202916	C	T
10	chr10:17203121:A:G	0	17203121	G	A
10	chr10:17203330:T:C	0	17203330	C	T
10	chr10:17203484:A:G	0	17203484	G	A
10	chr10:17204119:A:G	0	17204119	G	A
10	chr10:17204334:C:T	0	17204334	T	C
10	chr10:17204586:G:A	0	17204586	A	G
10	chr10:17205574:A:G	0	17205574	G	A
10	chr10:17205730:T:G	0	17205730	G	T
10	chr10:17206145:A:T	0	17206145	T	A
10	chr10:17206173:G:A	0	17206173	A	G
10	chr10:17206206:T:A	0	17206206	A	T
10	chr10:17206288:C:T	0	17206288	T	C
10	chr10:17206525:T:A	0	17206525	A	T
10	chr10:17206668:G:C	0	17206668	C	G
10	chr10:17206829:G:C	0	17206829	C	G
10	chr10:17207364:T:C	0	17207364	C	T
10	chr10:17207488:C:A	0	17207488	A	C
10	chr10:17207546:C:T	0	17207546	T	C
10	chr10:17208201:GATCATGA:G	0	17208201	G	GATCATGA
10	chr10:17208231:C:G	0	17208231	G	C
10	chr10:17208329:C:A	0	17208329	A	C
10	chr10:17208901:G:T	0	17208901	T	G
10	chr10:17208979:C:T	0	17208979	T	C
10	chr10:17210159:T:C	0	17210159	C	T
10	chr10:17210242:T:C	0	17210242	C	T
10	chr10:17210297:G:A	0	17210297	A	G
10	chr10:17210911:C:T	0	17210911	T	C
10	chr10:17212432:G:A	0	17212432	A	G
10	chr10:17212833:C:T	0	17212833	T	C
10	chr10:17213096:G:A	0	17213096	A	G
10	chr10:17214134:A:G	0	17214134	G	A
10	chr10:17215306:GC:G	0	17215306	G	GC
10	chr10:17216800:C:T	0	17216800	T	C
10	chr10:17217568:C:T	0	17217568	T	C
10	chr10:17217643:C:G	0	17217643	G	C
10	chr10:17217767:T:A	0	17217767	A	T
10	chr10:17217773:C:T	0	17217773	T	C
10	chr10:17217864:T:C	0	17217864	C	T
10	chr10:17218291:A:G	0	17218291	G	A
10	chr10:17218574:C:G	0	17218574	G	C
10	chr10:17218744:G:C	0	17218744	C	G
10	chr10:17221141:T:C	0	17221141	C	T
10	chr10:17222487:T:C	0	17222487	C	T
10	chr10:17222698:T:C	0	17222698	C	T
10	chr10:17223448:T:C	0	17223448	C	T
10	chr10:17224390:C:A	0	17224390	A	C
10	chr10:17225070:G:T	0	17225070	T	G
10	chr10:17226840:T:C	0	17226840	C	T
10	chr10:17228075:T:G	0	17228075	G	T
10	chr10:17228410:T:C	0	17228410	C	T
10	chr10:17228668:T:C	0	17228668	C	T
10	chr10:17228913:A:G	0	17228913	G	A
10	chr10:17231338:AT:A	0	17231338	A	AT
10	chr10:17232298:G:A	0	17232298	A	G
10	chr10:17232440:G:A	0	17232440	A	G
10	chr10:17234067:C:T	0	17234067	T	C
10	chr10:17234406:C:T	0	17234406	T	C
10	chr10:17236172:C:G	0	17236172	G	C
10	chr10:17237518:C:T	0	17237518	T	C
10	chr10:17238951:C:T	0	17238951	T	C
10	chr10:17239757:A:C	0	17239757	C	A
10	chr10:17240449:A:G	0	17240449	G	A
10	chr10:17241799:G:A	0	17241799	A	G
10	chr10:17243208:C:G	0	17243208	G	C
10	chr10:17243290:T:C	0	17243290	C	T
10	chr10:17246445:A:G	0	17246445	G	A
10	chr10:17246808:G:A	0	17246808	A	G
10	chr10:17247907:A:C	0	17247907	C	A
10	chr10:17248213:G:A	0	17248213	A	G
10	chr10:17248255:C:G	0	17248255	G	C
10	chr10:17249776:G:A	0	17249776	A	G
10	chr10:17251294:G:A	0	17251294	A	G
10	chr10:17252745:G:C	0	17252745	C	G
10	chr10:17252932:G:C	0	17252932	C	G
10	chr10:17254210:T:C	0	17254210	C	T
10	chr10:17255556:C:T	0	17255556	T	C
10	chr10:17255587:C:T	0	17255587	T	C
10	chr10:17255641:C:T	0	17255641	T	C
10	chr10:17255749:G:A	0	17255749	A	G
10	chr10:17257010:G:A	0	17257010	A	G
10	chr10:17258229:T:G	0	17258229	G	T
10	chr10:17259220:T:A	0	17259220	A	T
10	chr10:17259351:C:T	0	17259351	T	C
10	chr10:17260677:G:A	0	17260677	A	G
10	chr10:17260892:G:A	0	17260892	A	G
10	chr10:17262121:A:T	0	17262121	T	A
10	chr10:17262607:A:G	0	17262607	G	A
10	chr10:17265100:T:C	0	17265100	C	T
10	chr10:17267905:C:T	0	17267905	T	C
10	chr10:17277116:G:A	0	17277116	A	G
10	chr10:17277708:C:T	0	17277708	T	C
10	chr10:17279836:G:A	0	17279836	A	G
10	chr10:17280433:A:T	0	17280433	T	A
10	chr10:17281085:G:A	0	17281085	A	G
10	chr10:17282791:G:A	0	17282791	A	G
10	chr10:17283282:G:A	0	17283282	A	G
10	chr10:17285085:G:A	0	17285085	A	G
10	chr10:17285718:A:G	0	17285718	G	A
10	chr10:17285792:A:T	0	17285792	T	A
10	chr10:17286608:A:G	0	17286608	G	A
10	chr10:17287442:T:A	0	17287442	A	T
10	chr10:17288889:C:T	0	17288889	T	C
10	chr10:17289116:G:A	0	17289116	A	G
10	chr10:17289683:G:A	0	17289683	A	G
10	chr10:17289766:CTCGTT:C	0	17289766	C	CTCGTT
10	chr10:17290917:T:A	0	17290917	A	T
10	chr10:17290994:C:T	0	17290994	T	C
10	chr10:17291311:A:G	0	17291311	G	A
10	chr10:17291515:A:G	0	17291515	G	A
10	chr10:17292177:G:A	0	17292177	A	G
10	chr10:17292379:G:A	0	17292379	A	G
10	chr10:17292746:C:T	0	17292746	T	C
10	chr10:17292936:A:G	0	17292936	G	A
10	chr10:17293055:T:A	0	17293055	A	T
10	chr10:17293157:G:A	0	17293157	A	G
10	chr10:17293974:C:G	0	17293974	G	C
10	chr10:17294177:G:A	0	17294177	A	G
10	chr10:17294206:T:C	0	17294206	C	T
10	chr10:17296010:C:T	0	17296010	T	C
10	chr10:17296426:T:C	0	17296426	C	T
10	chr10:17296975:A:C	0	17296975	C	A
10	chr10:17297726:T:C	0	17297726	C	T
10	chr10:17298094:G:A	0	17298094	A	G
10	chr10:17301365:A:G	0	17301365	G	A
10	chr10:17303819:A:T	0	17303819	T	A
10	chr10:17305405:C:T	0	17305405	T	C
10	chr10:17305738:G:A	0	17305738	A	G
10	chr10:17306475:C:T	0	17306475	T	C
10	chr10:17306497:G:T	0	17306497	T	G
10	chr10:17307066:C:G	0	17307066	G	C
10	chr10:17307220:T:G	0	17307220	G	T
10	chr10:17307363:T:G	0	17307363	G	T
10	chr10:17307846:A:C	0	17307846	C	A
10	chr10:17307859:C:T	0	17307859	T	C
10	chr10:17308243:A:G	0	17308243	G	A
10	chr10:17308318:CA:C	0	17308318	C	CA
10	chr10:17308781:A:G	0	17308781	G	A
10	chr10:17309081:T:C	0	17309081	C	T
10	chr10:17309127:T:G	0	17309127	G	T
10	chr10:17309758:T:C	0	17309758	C	T
10	chr10:17309795:A:G	0	17309795	G	A
10	chr10:17309825:A:G	0	17309825	G	A
10	chr10:17310051:T:C	0	17310051	C	T
10	chr10:17310258:C:T	0	17310258	T	C
10	chr10:17310342:TA:T	0	17310342	T	TA
10	chr10:17310514:C:G	0	17310514	G	C
10	chr10:17310631:T:A	0	17310631	A	T
10	chr10:17310862:G:A	0	17310862	A	G
10	chr10:17310931:T:C	0	17310931	C	T
10	chr10:17311152:T:C	0	17311152	C	T
10	chr10:17311271:A:G	0	17311271	G	A
10	chr10:17311362:A:G	0	17311362	G	A
10	chr10:17311588:T:A	0	17311588	A	T
10	chr10:17311617:C:A	0	17311617	A	C
10	chr10:17311668:T:C	0	17311668	C	T
10	chr10:17311683:TA:T	0	17311683	T	TA
10	chr10:17311749:G:A	0	17311749	A	G
10	chr10:17312422:G:A	0	17312422	A	G
10	chr10:17312582:G:A	0	17312582	A	G
10	chr10:17312739:G:C	0	17312739	C	G
10	chr10:17312748:C:A	0	17312748	A	C
10	chr10:17312928:C:T	0	17312928	T	C
10	chr10:17312950:T:C	0	17312950	C	T
10	chr10:17313679:G:A	0	17313679	A	G
10	chr10:17313909:G:A	0	17313909	A	G
10	chr10:17314266:A:G	0	17314266	G	A
10	chr10:17314448:A:G	0	17314448	G	A
10	chr10:17314540:G:T	0	17314540	T	G
10	chr10:17314580:T:A	0	17314580	A	T
10	chr10:17314696:T:C	0	17314696	C	T
10	chr10:17314839:G:A	0	17314839	A	G
10	chr10:17315086:C:G	0	17315086	G	C
10	chr10:17315105:A:T	0	17315105	T	A
```
