## Supplementary material for "Characterization of shared and ancestry-specific signals driving complex traits using multi-ancestry fine-mapping": mesusieoutput

```
                 eur          afr      eur_afr
   [1,] 6.861147e-21 8.171911e-20 4.311441e-21
   [2,] 6.817298e-21 6.963020e-20 3.971366e-21
   [3,] 4.811885e-21 3.806217e-21 1.045998e-21
   [4,] 1.999026e-20 5.560558e-21 3.721955e-21
   [5,] 4.824609e-21 3.722624e-21 1.030194e-21
   [6,] 2.222878e-20 5.355862e-21 3.637411e-21
   [7,] 4.901643e-21 3.666536e-21 1.023737e-21
   [8,] 4.824774e-21 3.627821e-21 1.005702e-21
   [9,] 4.876290e-21 3.557355e-21 9.876801e-22
  [10,] 4.824774e-21 3.619835e-21 1.003584e-21
  [11,] 4.723496e-21 4.092790e-21 9.439062e-22
  [12,] 4.824774e-21 3.611980e-21 1.001492e-21
  [13,] 7.016098e-21 5.326652e-21 1.267913e-21
  [14,] 8.689513e-21 8.033522e-21 1.954735e-21
  [15,] 4.824774e-21 4.114348e-21 1.124582e-21
  [16,] 4.838136e-21 3.575354e-21 9.944155e-22
  [17,] 2.107768e-20 5.096553e-21 3.283730e-21
  [18,] 4.883533e-21 4.027526e-21 1.101529e-21
  [19,] 4.852133e-21 4.100280e-21 1.132472e-21
  [20,] 4.708164e-21 4.079759e-21 9.447672e-22
  [21,] 4.851485e-21 3.556634e-21 9.937280e-22
  [22,] 8.571842e-21 7.928381e-21 1.949477e-21
  [23,] 4.838136e-21 3.520472e-21 9.807890e-22
  [24,] 8.514604e-21 7.910009e-21 1.940346e-21
  [25,] 4.852133e-21 3.568427e-21 9.971887e-22
  [26,] 4.824774e-21 3.490888e-21 9.697166e-22
  [27,] 4.897996e-21 3.583456e-21 1.010626e-21
  [28,] 4.866772e-21 3.561831e-21 9.982517e-22
  [29,] 4.882057e-21 3.572568e-21 1.004351e-21
  [30,] 5.096658e-21 3.530838e-21 9.034908e-22
  [31,] 4.824774e-21 3.507678e-21 9.745452e-22
  [32,] 4.846739e-21 3.483121e-21 9.625052e-22
  [33,] 4.901357e-21 3.373446e-21 9.521236e-22
  [34,] 8.882092e-21 5.463698e-20 2.224499e-21
  [35,] 4.937772e-21 3.353310e-21 9.480573e-22
  [36,] 7.018083e-21 8.125342e-21 1.509515e-21
  [37,] 4.937772e-21 3.384994e-21 9.612725e-22
  [38,] 6.776012e-21 7.815336e-21 1.511665e-21
  [39,] 1.194608e-20 8.002565e-21 1.668379e-21
  [40,] 4.930533e-21 7.474837e-21 1.359181e-21
  [41,] 4.937516e-21 7.446042e-21 1.350791e-21
  [42,] 8.559525e-21 4.987327e-20 2.198903e-21
  [43,] 8.918296e-21 7.908489e-21 1.962053e-21
  [44,] 4.987805e-21 6.733760e-21 1.299277e-21
  [45,] 4.961998e-21 7.150117e-21 1.310352e-21
  [46,] 4.839514e-21 5.066002e-21 1.291685e-21
  [47,] 4.961998e-21 7.150117e-21 1.310352e-21
  [48,] 4.891136e-21 7.555507e-21 1.432134e-21
  [49,] 6.589915e-21 7.090380e-21 1.909329e-21
  [50,] 4.981586e-21 7.123701e-21 1.297731e-21
  [51,] 4.992022e-21 7.203594e-21 1.298917e-21
  [52,] 9.404486e-21 4.922403e-20 2.277956e-21
  [53,] 4.937993e-21 7.510757e-21 1.356703e-21
  [54,] 1.861801e-20 4.506116e-21 2.635082e-21
  [55,] 4.862598e-21 3.393505e-21 9.512722e-22
  [56,] 1.361094e-20 1.384068e-20 1.793674e-21
  [57,] 4.963921e-21 8.043933e-21 1.380106e-21
  [58,] 4.963921e-21 8.043933e-21 1.380106e-21
  [59,] 4.925131e-21 8.428663e-21 1.445682e-21
  [60,] 4.913773e-21 8.465696e-21 1.463846e-21
  [61,] 4.890454e-21 8.503033e-21 1.532803e-21
  [62,] 6.103401e-21 2.106297e-20 1.537772e-21
  [63,] 9.500638e-21 4.921621e-20 2.284311e-21
  [64,] 4.977815e-21 3.420455e-21 9.801908e-22
  [65,] 6.208010e-21 2.060207e-20 1.505686e-21
  [66,] 4.966678e-21 3.560259e-21 9.634664e-22
  [67,] 9.246681e-21 1.011939e-20 1.878118e-21
  [68,] 4.920906e-21 8.160432e-21 1.609684e-21
  [69,] 4.987563e-21 3.561197e-21 9.745776e-22
  [70,] 1.707221e-20 4.394100e-21 2.396988e-21
  [71,] 9.142340e-21 3.953163e-21 1.167428e-21
  [72,] 4.966678e-21 3.529187e-21 9.635852e-22
  [73,] 1.012678e-20 4.771437e-20 2.327096e-21
  [74,] 9.246681e-21 9.788028e-21 1.874909e-21
  [75,] 7.537097e-21 7.361794e-21 1.598622e-21
  [76,] 1.014627e-20 2.337476e-20 5.575344e-21
  [77,] 4.944079e-21 5.262811e-21 1.408507e-21
  [78,] 5.036765e-21 5.445328e-21 1.501374e-21
  [79,] 9.282827e-21 9.496002e-21 1.871762e-21
  [80,] 8.919776e-21 7.803978e-21 2.007568e-21
  [81,] 4.890022e-21 8.852475e-21 1.578605e-21
  [82,] 8.963589e-21 7.931703e-21 1.960311e-21
  [83,] 4.779517e-21 3.292119e-21 9.094225e-22
  [84,] 4.890491e-21 9.247610e-21 1.603953e-21
  [85,] 9.278762e-21 9.364211e-21 1.872971e-21
  [86,] 4.757355e-21 5.304700e-21 1.300401e-21
  [87,] 9.315383e-21 9.542353e-21 1.876221e-21
  [88,] 4.904839e-21 9.605921e-21 1.577729e-21
  [89,] 4.890491e-21 9.302341e-21 1.602520e-21
  [90,] 2.064650e-20 4.679792e-21 2.895537e-21
  [91,] 4.935923e-21 1.033571e-20 1.584734e-21
  [92,] 5.141659e-21 4.001795e-21 1.152013e-21
  [93,] 4.838402e-21 3.594781e-21 9.559390e-22
  [94,] 5.345298e-21 3.562858e-21 1.079210e-21
  [95,] 6.617080e-21 7.032265e-21 1.580760e-21
  [96,] 5.234555e-21 3.506066e-21 1.039004e-21
  [97,] 4.808840e-21 6.352978e-21 1.552540e-21
  [98,] 8.256152e-21 1.538662e-20 3.501205e-21
  [99,] 8.282102e-21 7.941143e-21 1.864767e-21
 [100,] 8.304330e-21 7.972227e-21 1.863360e-21
 [101,] 4.875320e-21 7.235277e-21 1.787634e-21
 [102,] 8.544822e-21 1.643012e-20 3.842909e-21
 [103,] 8.315955e-21 7.989395e-21 1.863506e-21
 [104,] 9.885360e-21 9.532671e-21 1.883224e-21
 [105,] 8.270456e-21 8.018437e-21 1.867254e-21
 [106,] 8.241267e-21 8.193087e-21 1.914290e-21
 [107,] 4.828993e-21 7.182430e-21 1.727827e-21
 [108,] 9.781851e-21 9.371822e-21 1.886658e-21
 [109,] 3.620645e-20 7.678437e-21 5.505365e-21
 [110,] 5.824823e-21 3.526815e-21 1.117468e-21
 [111,] 8.340235e-21 8.087338e-21 1.869296e-21
 [112,] 8.256747e-21 8.646827e-21 1.952105e-21
 [113,] 8.304132e-21 8.563441e-21 1.929788e-21
 [114,] 4.890945e-21 3.654043e-21 9.680646e-22
 [115,] 5.101620e-21 4.190378e-21 1.194190e-21
 [116,] 4.950894e-21 1.350360e-20 1.771553e-21
 [117,] 8.312198e-21 9.016170e-21 1.966656e-21
 [118,] 5.412427e-21 3.906248e-21 1.048533e-21
 [119,] 9.501793e-21 9.199966e-21 1.887546e-21
 [120,] 5.522789e-21 3.906007e-21 1.050722e-21
 [121,] 4.917074e-21 3.589155e-21 9.539803e-22
 [122,] 5.522880e-21 3.948037e-21 1.052404e-21
 [123,] 1.223893e-20 7.715050e-21 2.428958e-21
 [124,] 1.486491e-20 7.230496e-21 2.771103e-21
 [125,] 7.710997e-21 3.324213e-21 1.033477e-21
 [126,] 7.558692e-21 3.381140e-21 1.170615e-21
 [127,] 6.097661e-20 3.467830e-21 1.673412e-21
 [128,] 1.365633e-20 7.340160e-21 2.820571e-21
 [129,] 8.039607e-21 3.346151e-21 1.151142e-21
 [130,] 8.683847e-21 3.362639e-21 1.243102e-21
 [131,] 8.612202e-21 8.389226e-21 1.633048e-21
 [132,] 7.969003e-21 3.708691e-21 1.467351e-21
 [133,] 4.944610e-21 3.750187e-21 1.058260e-21
 [134,] 8.044265e-21 3.406883e-21 1.253158e-21
 [135,] 8.062441e-21 3.411459e-21 1.259221e-21
 [136,] 5.931418e-20 3.619683e-21 1.649339e-21
 [137,] 8.822567e-21 8.797510e-21 1.618297e-21
 [138,] 9.537466e-21 1.474702e-20 2.757651e-21
 [139,] 1.389675e-20 7.462725e-21 2.989498e-21
 [140,] 8.242195e-21 3.361257e-21 1.191686e-21
 [141,] 8.242195e-21 3.324847e-21 1.150164e-21
 [142,] 5.826548e-20 3.644842e-21 1.574891e-21
 [143,] 8.495586e-21 9.742664e-21 1.592798e-21
 [144,] 8.349990e-21 3.374725e-21 1.219154e-21
 [145,] 8.237407e-21 3.510055e-21 1.354394e-21
 [146,] 8.025844e-21 3.503751e-21 1.331220e-21
 [147,] 8.329740e-21 8.713612e-21 1.611956e-21
 [148,] 8.642914e-20 3.248375e-21 2.019266e-21
 [149,] 9.538766e-21 1.263200e-20 2.804971e-21
 [150,] 8.310743e-21 3.491614e-21 1.337199e-21
 [151,] 1.202424e-20 6.358501e-21 1.398863e-21
 [152,] 1.555679e-20 7.590893e-21 3.366253e-21
 [153,] 1.261911e-20 6.322215e-21 1.425591e-21
 [154,] 1.259876e-20 6.246230e-21 1.427620e-21
 [155,] 1.229904e-20 6.291213e-21 1.420272e-21
 [156,] 9.573728e-21 1.297838e-20 2.911359e-21
 [157,] 1.274564e-20 6.429458e-21 1.416877e-21
 [158,] 4.941125e-21 3.822121e-21 1.071982e-21
 [159,] 8.709217e-21 2.451556e-20 4.711560e-21
 [160,] 1.246025e-20 6.440459e-21 1.414421e-21
 [161,] 7.903275e-21 3.965189e-21 1.622124e-21
 [162,] 8.196911e-21 4.087417e-21 1.737253e-21
 [163,] 1.838729e-20 7.528964e-21 3.675051e-21
 [164,] 7.072073e-20 3.259845e-21 2.025260e-21
 [165,] 6.919460e-20 3.262479e-21 2.139936e-21
 [166,] 7.072860e-20 3.276303e-21 2.296771e-21
 [167,] 4.708949e-21 3.895651e-21 1.019354e-21
 [168,] 8.238423e-21 7.816071e-21 1.321367e-21
 [169,] 5.270175e-21 3.564185e-21 1.040450e-21
 [170,] 2.705734e-20 5.821472e-21 1.624527e-21
 [171,] 1.610282e-20 1.019524e-20 2.216919e-21
 [172,] 1.620133e-20 3.297421e-21 1.366584e-21
 [173,] 1.534954e-20 3.279034e-21 1.383757e-21
 [174,] 1.563160e-20 3.278250e-21 1.380956e-21
 [175,] 1.536195e-20 3.298901e-21 1.407274e-21
 [176,] 3.894024e-20 5.743836e-21 1.733517e-21
 [177,] 9.313249e-21 3.799359e-20 6.846157e-21
 [178,] 1.590476e-20 3.286589e-21 1.453009e-21
 [179,] 8.131156e-20 3.710087e-21 3.934609e-21
 [180,] 1.705662e-20 1.035304e-20 2.209064e-21
 [181,] 4.688702e-21 7.090602e-21 1.316541e-21
 [182,] 9.699558e-20 3.737506e-21 4.365251e-21
 [183,] 4.815282e-21 3.975791e-21 1.107201e-21
 [184,] 1.672462e-20 1.031165e-20 2.207204e-21
 [185,] 9.699558e-20 3.755386e-21 4.432316e-21
 [186,] 4.581503e-21 1.031522e-20 1.746125e-21
 [187,] 1.171199e-20 8.965745e-21 3.456949e-21
 [188,] 9.712661e-20 3.965496e-21 5.177556e-21
 [189,] 8.187053e-21 4.914860e-21 2.244304e-21
 [190,] 4.581811e-21 1.066055e-20 1.781825e-21
 [191,] 4.590871e-21 9.936117e-21 1.661738e-21
 [192,] 4.599186e-21 9.666752e-21 1.611807e-21
 [193,] 9.970916e-20 4.016227e-21 5.404128e-21
 [194,] 5.209304e-20 3.433591e-21 2.291927e-21
 [195,] 4.599186e-21 9.972863e-21 1.641042e-21
 [196,] 4.582939e-21 1.054947e-20 1.760790e-21
 [197,] 4.599186e-21 1.156368e-20 1.787592e-21
 [198,] 4.582875e-21 1.168247e-20 1.871910e-21
 [199,] 4.590409e-21 1.151018e-20 1.813048e-21
 [200,] 7.206621e-20 5.656033e-21 1.961795e-21
 [201,] 7.169628e-20 5.709421e-21 1.934874e-21
 [202,] 1.039119e-20 3.609543e-20 8.139533e-21
 [203,] 4.961934e-21 2.156182e-20 4.253895e-21
 [204,] 4.898009e-21 2.264368e-20 4.250942e-21
 [205,] 1.484302e-19 3.753842e-21 5.179160e-21
 [206,] 1.270642e-20 9.081243e-21 2.184264e-21
 [207,] 4.316783e-20 1.116666e-20 1.411028e-21
 [208,] 1.295654e-20 8.944980e-21 2.172707e-21
 [209,] 9.335227e-21 1.028989e-19 4.569496e-20
 [210,] 1.911705e-20 2.344803e-20 2.025860e-21
 [211,] 1.573711e-19 3.720277e-21 5.267245e-21
 [212,] 2.490366e-20 6.626991e-21 9.562326e-22
 [213,] 5.165221e-21 2.500259e-20 5.215521e-21
 [214,] 6.188419e-21 1.105368e-20 3.826423e-21
 [215,] 5.351485e-21 1.968194e-20 4.714513e-21
 [216,] 5.295280e-21 1.930080e-20 4.476626e-21
 [217,] 4.097408e-20 1.313922e-20 1.425761e-21
 [218,] 3.816740e-20 7.188172e-21 3.025082e-21
 [219,] 2.072429e-20 2.472623e-20 2.036249e-21
 [220,] 4.629889e-20 1.282085e-20 1.420008e-21
 [221,] 1.289279e-20 8.847694e-21 2.170697e-21
 [222,] 2.452599e-19 3.509062e-21 4.429573e-21
 [223,] 1.295654e-20 8.820019e-21 2.169483e-21
 [224,] 4.621180e-20 1.269315e-20 1.419813e-21
 [225,] 1.001224e-20 1.049830e-20 2.858850e-21
 [226,] 1.712991e-20 1.258305e-20 6.973209e-21
 [227,] 1.298892e-20 8.834355e-21 2.172339e-21
 [228,] 5.774405e-20 1.357872e-20 1.246725e-21
 [229,] 1.317985e-20 8.904145e-21 2.175251e-21
 [230,] 2.850767e-20 4.108918e-21 3.565397e-21
 [231,] 8.115255e-20 3.703527e-21 4.244255e-21
 [232,] 6.003596e-21 1.634361e-20 4.883782e-21
 [233,] 5.909658e-21 1.818764e-20 5.198558e-21
 [234,] 1.260331e-20 8.508900e-21 2.183106e-21
 [235,] 1.276643e-20 8.789834e-21 2.185356e-21
 [236,] 5.588665e-20 1.409619e-20 1.439110e-21
 [237,] 7.814905e-21 3.226461e-20 5.274297e-21
 [238,] 1.277587e-20 8.839019e-21 2.189126e-21
 [239,] 7.118009e-21 1.374449e-20 5.449712e-21
 [240,] 6.948803e-20 1.437956e-20 1.460882e-21
 [241,] 1.287833e-20 9.047585e-21 2.200788e-21
 [242,] 7.160176e-20 1.430631e-20 1.462276e-21
 [243,] 1.931634e-19 3.622272e-21 4.779657e-21
 [244,] 7.619702e-21 2.872674e-20 4.736989e-21
 [245,] 1.250703e-20 8.412123e-21 2.194098e-21
 [246,] 1.248105e-20 8.682770e-21 2.200439e-21
 [247,] 1.230498e-20 8.496287e-21 2.205806e-21
 [248,] 7.821775e-21 4.861897e-20 6.680489e-21
 [249,] 1.228135e-20 8.490514e-21 2.205766e-21
 [250,] 2.482022e-19 3.524954e-21 5.017462e-21
 [251,] 1.753114e-19 3.518355e-21 4.347939e-21
 [252,] 1.148859e-20 8.272314e-21 2.211854e-21
 [253,] 6.274351e-21 4.008436e-21 1.076435e-21
 [254,] 5.947773e-21 4.394264e-21 1.207226e-21
 [255,] 3.817593e-20 5.079149e-20 1.492149e-21
 [256,] 5.148175e-21 5.819813e-21 1.116703e-21
 [257,] 6.600619e-21 4.520016e-21 9.888011e-22
 [258,] 1.282544e-20 3.996499e-21 1.974146e-21
 [259,] 1.096660e-20 1.872049e-20 5.044654e-21
 [260,] 5.551224e-21 1.415416e-20 2.904998e-21
 [261,] 1.094174e-20 1.564629e-20 3.881464e-21
 [262,] 1.141559e-20 1.153481e-20 2.842206e-21
 [263,] 1.111274e-20 1.008929e-20 2.659593e-21
 [264,] 9.006634e-21 3.957573e-21 9.852500e-22
 [265,] 2.073120e-20 1.125638e-20 3.013720e-21
 [266,] 6.135984e-21 6.988177e-21 2.189974e-21
 [267,] 9.559189e-21 1.775882e-20 2.852934e-21
 [268,] 1.506335e-20 1.073647e-20 3.285123e-21
 [269,] 1.081691e-20 1.178176e-20 3.133987e-21
 [270,] 5.223361e-21 6.408609e-21 1.394451e-21
 [271,] 1.090381e-20 4.146418e-21 9.707247e-22
 [272,] 2.891632e-20 1.109969e-20 5.990670e-21
 [273,] 8.603859e-21 3.761480e-21 9.543938e-22
 [274,] 1.270013e-20 1.210715e-20 4.745372e-21
 [275,] 1.118960e-20 1.152548e-20 3.261167e-21
 [276,] 5.036039e-21 3.377914e-21 9.224509e-22
 [277,] 8.514700e-21 3.370038e-21 1.127050e-21
 [278,] 1.292679e-20 1.082684e-20 4.292989e-21
 [279,] 1.207669e-20 3.545406e-21 1.089982e-21
 [280,] 1.505451e-20 9.910087e-21 3.034886e-21
 [281,] 1.283741e-20 1.058969e-20 2.799322e-21
 [282,] 2.615556e-20 1.129155e-20 2.670890e-21
 [283,] 1.113768e-20 1.165846e-20 3.218198e-21
 [284,] 4.098891e-20 1.110396e-20 7.403295e-21
 [285,] 2.688246e-20 1.116217e-20 1.156758e-21
 [286,] 4.992961e-21 5.185548e-21 1.172127e-21
 [287,] 1.045972e-20 3.809299e-21 9.749705e-22
 [288,] 4.961973e-21 5.125149e-21 1.187610e-21
 [289,] 1.061830e-20 3.510160e-21 1.041007e-21
 [290,] 7.440889e-21 5.337175e-21 1.238665e-21
 [291,] 1.141036e-20 1.230614e-20 3.073354e-21
 [292,] 2.688482e-20 7.201660e-19 1.677706e-21
 [293,] 1.120485e-20 1.118593e-20 3.222428e-21
 [294,] 5.119412e-21 6.780519e-21 1.598728e-21
 [295,] 4.916962e-21 3.297708e-21 9.082526e-22
 [296,] 4.929017e-21 3.297708e-21 9.092368e-22
 [297,] 1.120485e-20 1.179496e-20 3.380342e-21
 [298,] 1.804820e-20 3.630186e-21 1.134002e-21
 [299,] 2.730591e-20 1.224148e-20 2.636300e-21
 [300,] 8.656337e-21 1.520184e-20 3.479143e-21
 [301,] 1.610792e-20 3.415332e-21 1.166288e-21
 [302,] 2.005422e-20 1.150613e-20 2.814208e-21
 [303,] 1.576324e-20 3.436351e-21 1.150535e-21
 [304,] 5.467433e-21 6.703164e-21 1.888253e-21
 [305,] 1.735728e-20 5.851768e-21 4.704102e-21
 [306,] 1.931166e-20 1.113968e-20 2.781760e-21
 [307,] 5.127247e-21 8.074596e-21 1.841646e-21
 [308,] 9.177905e-21 3.274620e-21 1.189198e-21
 [309,] 1.642472e-20 3.426252e-21 1.150456e-21
 [310,] 1.179937e-20 1.182852e-20 2.774161e-21
 [311,] 8.950991e-21 9.464350e-21 1.381891e-21
 [312,] 1.095621e-20 1.108869e-20 3.017027e-21
 [313,] 1.094050e-20 1.053276e-20 2.943821e-21
 [314,] 1.175431e-20 1.202355e-20 2.923118e-21
 [315,] 5.790109e-21 3.427934e-21 8.967751e-22
 [316,] 5.035664e-21 3.241559e-21 9.007217e-22
 [317,] 1.155641e-20 1.177151e-20 2.753718e-21
 [318,] 5.050503e-21 3.241559e-21 9.014903e-22
 [319,] 5.020005e-21 3.252060e-21 8.949657e-22
 [320,] 1.126474e-20 1.214379e-20 2.994509e-21
 [321,] 5.080952e-21 3.245189e-21 8.982192e-22
 [322,] 5.575150e-21 3.883766e-21 8.950644e-22
 [323,] 5.535567e-21 3.910171e-21 8.917953e-22
 [324,] 2.370749e-20 1.106866e-20 2.625007e-21
 [325,] 4.766393e-21 3.420681e-21 9.055689e-22
 [326,] 1.099276e-20 1.182804e-20 2.622202e-21
 [327,] 4.845824e-21 3.241088e-21 8.894694e-22
 [328,] 2.431215e-20 1.107393e-20 2.617776e-21
 [329,] 4.982328e-21 3.244509e-21 9.052491e-22
 [330,] 5.098175e-21 6.818587e-21 1.543587e-21
 [331,] 4.845091e-21 3.269594e-21 8.944424e-22
 [332,] 1.148728e-20 1.202608e-20 2.607989e-21
 [333,] 1.085969e-20 9.478714e-21 2.620192e-21
 [334,] 1.086670e-20 9.651899e-21 2.650108e-21
 [335,] 1.095046e-20 9.310445e-21 2.492124e-21
 [336,] 5.200391e-21 4.555240e-21 1.260958e-21
 [337,] 5.202659e-21 4.766807e-21 1.310852e-21
 [338,] 5.123758e-21 5.760181e-21 1.470023e-21
 [339,] 1.823568e-20 1.242065e-20 2.979180e-21
 [340,] 1.131428e-20 1.177148e-20 2.663810e-21
 [341,] 1.826000e-20 1.239912e-20 2.974171e-21
 [342,] 1.082895e-20 8.705831e-21 2.408113e-21
 [343,] 5.098397e-21 4.693320e-21 1.237701e-21
 [344,] 1.140298e-20 1.180643e-20 2.649719e-21
 [345,] 5.106296e-21 4.724573e-21 1.249503e-21
 [346,] 1.084389e-20 8.796334e-21 2.494197e-21
 [347,] 5.200938e-21 4.621638e-21 1.276628e-21
 [348,] 1.080686e-20 7.939054e-21 2.249950e-21
 [349,] 1.164157e-20 1.183497e-20 2.669346e-21
 [350,] 1.084615e-20 8.701379e-21 2.461330e-21
 [351,] 1.153113e-20 7.770130e-21 2.830484e-21
 [352,] 1.084933e-20 8.554978e-21 2.416097e-21
 [353,] 1.079408e-20 8.456402e-21 2.410468e-21
 [354,] 5.672879e-21 3.837241e-21 8.808408e-22
 [355,] 1.136524e-20 5.562012e-21 1.962302e-21
 [356,] 1.855169e-20 1.117138e-20 2.796235e-21
 [357,] 5.277173e-21 4.697827e-21 1.324346e-21
 [358,] 1.072525e-20 1.054781e-20 3.527962e-21
 [359,] 1.239214e-20 1.230106e-20 2.651897e-21
 [360,] 1.076908e-20 1.221551e-20 4.083351e-21
 [361,] 1.104321e-20 1.338263e-20 3.359681e-21
 [362,] 5.167148e-21 6.109350e-21 1.572863e-21
 [363,] 6.028408e-21 4.525772e-21 1.020717e-21
 [364,] 7.095253e-21 3.816857e-21 1.191343e-21
 [365,] 1.134849e-20 1.260023e-20 3.015244e-21
 [366,] 8.102584e-21 7.786872e-21 3.475863e-21
 [367,] 9.615672e-21 1.546417e-20 3.014301e-21
 [368,] 1.824592e-20 1.295153e-20 3.023657e-21
 [369,] 1.346751e-20 1.530337e-20 3.661368e-21
 [370,] 8.010853e-21 8.595484e-21 3.806260e-21
 [371,] 1.684711e-20 1.212498e-20 3.022141e-21
 [372,] 1.109163e-20 7.634197e-21 1.684315e-21
 [373,] 9.479741e-21 1.804072e-20 3.200809e-21
 [374,] 1.846447e-20 2.880663e-20 4.794612e-21
 [375,] 1.459273e-20 1.436214e-20 3.703085e-21
 [376,] 8.879010e-21 4.038228e-21 1.477056e-21
 [377,] 8.076680e-21 8.151672e-21 3.633680e-21
 [378,] 9.565801e-21 6.549363e-21 3.322047e-21
 [379,] 1.165546e-20 1.094086e-20 1.326839e-21
 [380,] 1.125265e-20 7.652139e-21 2.090456e-21
 [381,] 9.337839e-21 6.748247e-21 3.371348e-21
 [382,] 1.452739e-20 3.550942e-21 1.681098e-21
 [383,] 1.411516e-20 3.530052e-21 1.637092e-21
 [384,] 1.393310e-20 3.727350e-21 1.836898e-21
 [385,] 1.393310e-20 3.727350e-21 1.836898e-21
 [386,] 1.140547e-20 8.884288e-21 2.371842e-21
 [387,] 1.642816e-20 2.351715e-20 4.881519e-21
 [388,] 1.461543e-20 2.029298e-20 7.164090e-21
 [389,] 2.436317e-19 3.530859e-20 4.112646e-21
 [390,] 2.134109e-20 3.774301e-21 2.258660e-21
 [391,] 1.394481e-20 3.859202e-21 1.950511e-21
 [392,] 1.638572e-20 2.283820e-20 4.786537e-21
 [393,] 1.046165e-20 2.600489e-20 4.412712e-21
 [394,] 2.103324e-20 3.655586e-21 2.109722e-21
 [395,] 1.357658e-20 2.092686e-20 2.242613e-21
 [396,] 1.131719e-20 6.623459e-21 2.397799e-21
 [397,] 1.072892e-20 2.572308e-20 4.376053e-21
 [398,] 1.173013e-20 9.289491e-21 2.350985e-21
 [399,] 1.428439e-20 7.640125e-21 5.042634e-21
 [400,] 1.208368e-20 3.884860e-21 1.831364e-21
 [401,] 1.208368e-20 3.896608e-21 1.841214e-21
 [402,] 1.317822e-20 3.831350e-21 1.872843e-21
 [403,] 1.171774e-20 6.340591e-21 1.746440e-21
 [404,] 9.294655e-20 7.974102e-21 2.401606e-20
 [405,] 6.103853e-20 1.194455e-20 3.040397e-20
 [406,] 1.693458e-20 2.176268e-20 4.724190e-21
 [407,] 1.167629e-20 6.240763e-21 1.731160e-21
 [408,] 5.736929e-20 7.252338e-21 4.796356e-21
 [409,] 1.182296e-20 6.347863e-21 1.734749e-21
 [410,] 1.185524e-20 6.347863e-21 1.731037e-21
 [411,] 1.372811e-20 1.590717e-20 3.662475e-21
 [412,] 1.656415e-20 3.233462e-21 1.177575e-21
 [413,] 7.879277e-21 4.518769e-21 1.554416e-21
 [414,] 5.545600e-20 7.124720e-21 1.356526e-20
 [415,] 1.211610e-20 3.833071e-20 1.902693e-21
 [416,] 1.260276e-20 3.819722e-20 1.887080e-21
 [417,] 2.887705e-20 4.606134e-21 4.382341e-21
 [418,] 1.585766e-20 1.989549e-20 4.752233e-21
 [419,] 1.685654e-20 1.303067e-20 1.160192e-20
 [420,] 7.953051e-21 4.803201e-21 1.671723e-21
 [421,] 1.368799e-19 8.917332e-21 6.297464e-21
 [422,] 1.658329e-20 2.193271e-20 4.616938e-21
 [423,] 6.719715e-20 8.206325e-21 4.377313e-21
 [424,] 1.158677e-20 6.196228e-21 1.734663e-21
 [425,] 1.853616e-19 7.905874e-21 8.178970e-21
 [426,] 1.669038e-20 1.754248e-20 7.055730e-21
 [427,] 1.002320e-20 8.656439e-21 4.649734e-21
 [428,] 1.670303e-20 2.695923e-20 5.759595e-21
 [429,] 4.790122e-20 1.361112e-20 2.988921e-20
 [430,] 1.414559e-19 7.473838e-21 9.489777e-21
 [431,] 5.040489e-20 7.376145e-21 1.350118e-20
 [432,] 1.298951e-20 1.092296e-20 3.197806e-21
 [433,] 7.956788e-20 1.510136e-20 4.929642e-20
 [434,] 2.267143e-20 6.644004e-21 1.903158e-21
 [435,] 8.675399e-21 4.029169e-21 1.291049e-21
 [436,] 9.086318e-21 4.480802e-21 1.349922e-21
 [437,] 4.982127e-20 8.900565e-21 3.104399e-21
 [438,] 5.058379e-21 3.945912e-21 9.816837e-22
 [439,] 3.471685e-20 6.579196e-21 5.017330e-21
 [440,] 5.752518e-21 5.988189e-21 1.327265e-21
 [441,] 1.005771e-19 5.632754e-21 3.379141e-21
 [442,] 1.019063e-20 8.615133e-21 4.874263e-21
 [443,] 3.940973e-20 4.678407e-21 5.380848e-21
 [444,] 3.042750e-20 5.813869e-21 1.258855e-21
 [445,] 7.207537e-21 4.795855e-21 1.709857e-21
 [446,] 8.241660e-21 9.073171e-21 4.250173e-21
 [447,] 8.628907e-21 8.594550e-21 4.197505e-21
 [448,] 5.557768e-21 4.232224e-21 1.346499e-21
 [449,] 3.768102e-20 1.515085e-20 8.386971e-21
 [450,] 1.003403e-19 5.589256e-21 3.289369e-21
 [451,] 9.529469e-20 5.627927e-21 3.123030e-21
 [452,] 7.583301e-21 1.417009e-20 6.027456e-21
 [453,] 8.013388e-20 1.458357e-20 4.603454e-20
 [454,] 4.637860e-20 5.616956e-21 8.258917e-21
 [455,] 3.898672e-20 1.529955e-20 8.662157e-21
 [456,] 7.877941e-21 9.479949e-21 4.309688e-21
 [457,] 7.931041e-21 1.004916e-20 4.599371e-21
 [458,] 3.051106e-20 5.871885e-21 6.847427e-21
 [459,] 8.686882e-21 8.039036e-21 4.041815e-21
 [460,] 9.301486e-21 1.187669e-20 6.422773e-21
 [461,] 3.969951e-20 1.085522e-20 1.325988e-20
 [462,] 5.925914e-21 4.456142e-21 1.287588e-21
 [463,] 1.045602e-19 5.551626e-21 3.436991e-21
 [464,] 1.581796e-19 5.523051e-21 4.270165e-21
 [465,] 1.135419e-20 8.445808e-21 5.295402e-21
 [466,] 4.947479e-20 1.056976e-20 1.550522e-20
 [467,] 1.313608e-19 5.523051e-21 3.997313e-21
 [468,] 1.152245e-20 8.249533e-21 5.218112e-21
 [469,] 1.754030e-20 2.487584e-20 6.672280e-21
 [470,] 7.826284e-20 5.811924e-21 4.549997e-21
 [471,] 1.043841e-20 9.368373e-21 5.576909e-21
 [472,] 1.364596e-19 5.518263e-21 4.339626e-21
 [473,] 1.255389e-19 5.519412e-21 4.258412e-21
 [474,] 4.047031e-20 1.233443e-20 1.599406e-20
 [475,] 4.707585e-20 1.318011e-20 2.014276e-20
 [476,] 3.889422e-20 5.377132e-21 2.895772e-21
 [477,] 5.097953e-21 4.842153e-21 1.207784e-21
 [478,] 1.354223e-19 4.392449e-21 1.416302e-21
 [479,] 6.699726e-20 1.142141e-20 2.361481e-20
 [480,] 4.627373e-21 3.642161e-21 9.136253e-22
 [481,] 2.578650e-19 5.689653e-21 7.524946e-21
 [482,] 6.370004e-20 1.101364e-20 2.116099e-20
 [483,] 1.318684e-19 6.055021e-21 6.666617e-21
 [484,] 1.329615e-20 4.593788e-21 2.713121e-21
 [485,] 9.312403e-21 4.334753e-21 2.001757e-21
 [486,] 1.066837e-19 6.127003e-21 6.249619e-21
 [487,] 5.680604e-21 4.198919e-21 1.363512e-21
 [488,] 1.825465e-19 5.584448e-21 5.766515e-21
 [489,] 1.242999e-19 4.649353e-21 1.127605e-21
 [490,] 3.784973e-20 7.207714e-21 1.411623e-21
 [491,] 1.441262e-19 5.582395e-21 5.120252e-21
 [492,] 8.457286e-20 4.686800e-21 1.090725e-21
 [493,] 3.868476e-20 6.271756e-21 1.388239e-21
 [494,] 6.759127e-21 4.015808e-21 9.171756e-22
 [495,] 6.147848e-21 5.236065e-21 1.487946e-21
 [496,] 3.585268e-20 9.674616e-21 1.110464e-20
 [497,] 1.970974e-19 6.074971e-21 9.021265e-21
 [498,] 3.913943e-20 9.883093e-21 1.243713e-20
 [499,] 1.287469e-20 7.843795e-21 2.710108e-21
 [500,] 1.561485e-20 1.071349e-20 5.699781e-21
 [501,] 1.422646e-20 9.856745e-21 4.701296e-21
 [502,] 4.554999e-20 7.633930e-21 1.304651e-20
 [503,] 3.351472e-20 4.107265e-21 3.737486e-21
 [504,] 1.064543e-20 3.896007e-21 1.151396e-21
 [505,] 1.699661e-20 8.666634e-21 7.737853e-21
 [506,] 1.696039e-20 3.044355e-20 2.696616e-21
 [507,] 1.444813e-20 5.756986e-21 1.242622e-21
 [508,] 1.087268e-20 1.109602e-20 4.166158e-21
 [509,] 1.412541e-20 4.907239e-21 1.225983e-21
 [510,] 1.115349e-20 1.126178e-20 4.338416e-21
 [511,] 1.444813e-20 5.406773e-21 1.232665e-21
 [512,] 4.995772e-20 1.762389e-20 3.875706e-21
 [513,] 8.744819e-21 1.049843e-20 3.107120e-21
 [514,] 1.825875e-20 4.380384e-21 1.458891e-21
 [515,] 5.204915e-21 3.229118e-20 4.202739e-21
 [516,] 4.589619e-20 1.702713e-20 3.892150e-21
 [517,] 7.063662e-20 6.298603e-21 4.652779e-21
 [518,] 1.729994e-20 5.519296e-21 1.030432e-21
 [519,] 6.463677e-21 1.712267e-20 5.778120e-21
 [520,] 1.177624e-20 2.160743e-20 1.174058e-20
 [521,] 1.071477e-19 6.419379e-21 6.616503e-21
 [522,] 1.597814e-19 6.288361e-21 6.232773e-21
 [523,] 1.343295e-20 5.540050e-21 2.375085e-21
 [524,] 2.334503e-20 4.501375e-21 1.416515e-21
 [525,] 5.114543e-21 8.383852e-21 2.113531e-21
 [526,] 1.595160e-19 6.266735e-21 6.700143e-21
 [527,] 1.325581e-20 4.601806e-21 1.961914e-21
 [528,] 1.426948e-20 4.424317e-21 1.927268e-21
 [529,] 1.297549e-20 4.977195e-21 9.750969e-22
 [530,] 2.301002e-19 6.362747e-21 1.036351e-20
 [531,] 1.836816e-20 8.965962e-21 4.513753e-21
 [532,] 1.987423e-20 4.075882e-21 1.331175e-21
 [533,] 8.321619e-21 2.440609e-20 7.988621e-21
 [534,] 6.123626e-21 5.736431e-21 1.478214e-21
 [535,] 1.141054e-20 5.491723e-21 2.269739e-21
 [536,] 1.280373e-20 1.646790e-20 7.790693e-21
 [537,] 1.079672e-20 1.043252e-20 4.166057e-21
 [538,] 8.387402e-21 6.638000e-21 1.076073e-21
 [539,] 1.384599e-20 9.331818e-21 4.458332e-21
 [540,] 2.227737e-20 3.809582e-21 1.258423e-21
 [541,] 1.367576e-20 6.948926e-21 1.034169e-21
 [542,] 1.038312e-20 6.481283e-21 1.015039e-21
 [543,] 9.153184e-21 5.273794e-21 9.797035e-22
 [544,] 2.699930e-20 9.801963e-21 3.320348e-21
 [545,] 1.245444e-19 6.155493e-21 6.259080e-21
 [546,] 1.769322e-19 5.983753e-21 5.971002e-21
 [547,] 1.487416e-19 6.014356e-21 5.734228e-21
 [548,] 1.511811e-19 6.017701e-21 5.818069e-21
 [549,] 1.539182e-19 6.017701e-21 5.861891e-21
 [550,] 4.388563e-20 1.490777e-20 1.987165e-20
 [551,] 1.511811e-19 6.058951e-21 6.115771e-21
 [552,] 2.297981e-19 6.094365e-21 7.716470e-21
 [553,] 4.941688e-21 5.009718e-21 1.176085e-21
 [554,] 4.944709e-21 3.764059e-21 1.001070e-21
 [555,] 2.969437e-20 3.923466e-21 1.305276e-21
 [556,] 2.203937e-20 4.518317e-21 2.701917e-21
 [557,] 1.168799e-19 3.793807e-21 2.522060e-21
 [558,] 7.226061e-20 6.442441e-21 5.965936e-21
 [559,] 1.790765e-20 6.826452e-21 3.074554e-21
 [560,] 2.419007e-20 2.410243e-20 1.940323e-20
 [561,] 9.152580e-20 6.864487e-21 8.084952e-21
 [562,] 5.290159e-21 1.861742e-20 2.134820e-21
 [563,] 7.546221e-21 9.802313e-21 1.118911e-21
 [564,] 7.005476e-21 1.333987e-20 1.304718e-21
 [565,] 2.831395e-20 1.421554e-20 8.089825e-21
 [566,] 8.191351e-21 4.128988e-21 1.244384e-21
 [567,] 8.387826e-21 4.107895e-21 1.242027e-21
 [568,] 8.350892e-21 4.110314e-21 1.246331e-21
 [569,] 1.622446e-20 7.002705e-21 3.528765e-21
 [570,] 2.936660e-20 1.357506e-19 4.370320e-20
 [571,] 9.459681e-21 7.893454e-21 1.783741e-21
 [572,] 2.327515e-20 3.579309e-21 2.003419e-21
 [573,] 6.763947e-20 7.679802e-21 9.073085e-21
 [574,] 6.566666e-20 7.600819e-21 8.728397e-21
 [575,] 1.753599e-20 9.430000e-21 4.475993e-21
 [576,] 2.185142e-20 2.574776e-20 1.894719e-20
 [577,] 8.657976e-21 8.924988e-21 1.448281e-21
 [578,] 1.270265e-20 5.986529e-21 1.106048e-21
 [579,] 1.334952e-20 4.541981e-21 1.470177e-21
 [580,] 1.003068e-20 4.357295e-21 1.324515e-21
 [581,] 4.350327e-20 3.482235e-21 1.208572e-21
 [582,] 4.637626e-20 3.575670e-21 1.182842e-21
 [583,] 1.379064e-19 3.594803e-21 1.450050e-21
 [584,] 4.836494e-20 4.992615e-21 3.581920e-21
 [585,] 3.878260e-20 3.686305e-19 1.040698e-19
 [586,] 1.315518e-20 6.346074e-21 1.098746e-21
 [587,] 1.357278e-20 6.296558e-21 1.094249e-21
 [588,] 4.848608e-20 5.183707e-21 3.882803e-21
 [589,] 4.846583e-20 5.250498e-21 3.987745e-21
 [590,] 9.289774e-21 1.445477e-20 4.624461e-21
 [591,] 7.906676e-21 4.888001e-21 1.022559e-21
 [592,] 5.162718e-20 7.643525e-21 7.754474e-21
 [593,] 1.524292e-20 4.575219e-21 9.630628e-22
 [594,] 1.849931e-19 1.491396e-20 8.202564e-20
 [595,] 1.575369e-20 7.996221e-21 4.320291e-21
 [596,] 2.642833e-19 2.391995e-20 1.941811e-19
 [597,] 9.623278e-20 1.754136e-20 6.096661e-20
 [598,] 1.222037e-20 1.149914e-20 4.898286e-21
 [599,] 9.192488e-20 1.378872e-20 4.264573e-20
 [600,] 3.304107e-19 1.669942e-20 1.385055e-19
 [601,] 6.266847e-20 8.464825e-21 1.057569e-20
 [602,] 8.061397e-20 8.247287e-21 1.169554e-20
 [603,] 7.552885e-20 8.173058e-21 1.115341e-20
 [604,] 7.815412e-20 8.170703e-21 1.126338e-20
 [605,] 7.665187e-20 8.321533e-21 1.165213e-20
 [606,] 5.239505e-20 1.046480e-20 1.346267e-20
 [607,] 7.618651e-21 3.681269e-21 9.992134e-22
 [608,] 2.278381e-20 7.294352e-21 4.340485e-21
 [609,] 7.515794e-21 3.969266e-21 1.005002e-21
 [610,] 1.064794e-20 1.464659e-20 3.013311e-21
 [611,] 7.823335e-21 5.991042e-21 9.429874e-22
 [612,] 1.123389e-20 4.403450e-21 9.065142e-22
 [613,] 2.071537e-20 7.390457e-21 1.280034e-21
 [614,] 2.397041e-20 1.454191e-20 7.296938e-21
 [615,] 2.502871e-20 6.453359e-21 1.288786e-21
 [616,] 1.573932e-20 4.440009e-21 2.036240e-21
 [617,] 2.533352e-20 1.514499e-20 8.169524e-21
 [618,] 2.400408e-20 1.579343e-20 8.264433e-21
 [619,] 1.155010e-20 3.568201e-21 9.672349e-22
 [620,] 1.191659e-20 3.750548e-21 9.361279e-22
 [621,] 5.919405e-21 3.349670e-21 9.885779e-22
 [622,] 5.631986e-21 7.052165e-21 1.336584e-21
 [623,] 1.356808e-20 5.941278e-21 2.543758e-21
 [624,] 2.467372e-20 1.860165e-20 1.826874e-20
 [625,] 1.306647e-20 5.695803e-21 2.317415e-21
 [626,] 1.842640e-20 6.402912e-21 1.217598e-21
 [627,] 1.501641e-20 5.394755e-21 2.629505e-21
 [628,] 1.109709e-20 1.493651e-20 5.509821e-21
 [629,] 9.709909e-21 7.196902e-21 1.017703e-21
 [630,] 9.507301e-21 1.493651e-20 4.528500e-21
 [631,] 1.498148e-20 5.924583e-21 2.659593e-21
 [632,] 1.474016e-20 5.963262e-21 2.664025e-21
 [633,] 1.134857e-20 3.765334e-21 9.273844e-22
 [634,] 5.901908e-20 5.697101e-21 1.443276e-21
 [635,] 6.481555e-21 3.378354e-21 1.021659e-21
 [636,] 1.727601e-20 3.597367e-21 1.028354e-21
 [637,] 1.023575e-20 3.588881e-21 9.262803e-22
 [638,] 1.667474e-20 3.597367e-21 1.020959e-21
 [639,] 1.979947e-20 4.848929e-21 2.575876e-21
 [640,] 5.677780e-21 3.388879e-21 9.816141e-22
 [641,] 1.509781e-20 3.684317e-21 9.857127e-22
 [642,] 2.657941e-20 4.739984e-21 3.028835e-21
 [643,] 1.265100e-20 7.499155e-21 2.762895e-21
 [644,] 1.383922e-20 4.376972e-21 1.892617e-21
 [645,] 1.467798e-20 1.688371e-20 8.423536e-21
 [646,] 1.025087e-20 4.969496e-21 9.040298e-22
 [647,] 1.050598e-19 4.489945e-21 1.863233e-21
 [648,] 2.444772e-20 1.130060e-20 8.219645e-21
 [649,] 9.715026e-21 4.256599e-21 8.989343e-22
 [650,] 2.545033e-20 9.944615e-21 7.125985e-21
 [651,] 2.889550e-20 3.814411e-21 1.864054e-21
 [652,] 1.549592e-20 4.315537e-21 1.923074e-21
 [653,] 8.920544e-21 4.525266e-21 9.013252e-22
 [654,] 1.645941e-20 4.102282e-21 1.816180e-21
 [655,] 1.511886e-20 3.859934e-21 1.575324e-21
 [656,] 2.422695e-20 1.263073e-20 4.643385e-21
 [657,] 1.028429e-20 9.961536e-21 3.660366e-21
 [658,] 4.184428e-20 3.498362e-21 2.195418e-21
 [659,] 1.014836e-20 9.908037e-21 3.592400e-21
 [660,] 2.533123e-20 3.656406e-21 1.456064e-21
 [661,] 2.455855e-20 1.242230e-20 5.293682e-21
 [662,] 1.701169e-20 3.838054e-21 1.616307e-21
 [663,] 3.062355e-20 3.551293e-21 1.131344e-21
 [664,] 2.765904e-20 3.275069e-21 1.526314e-21
 [665,] 1.774208e-20 5.095300e-21 1.534283e-21
 [666,] 3.338986e-20 1.334633e-20 8.662333e-21
 [667,] 2.647579e-20 3.305297e-21 1.424526e-21
 [668,] 3.393501e-20 1.408388e-20 9.760837e-21
 [669,] 2.640190e-20 1.199489e-20 9.348432e-21
 [670,] 2.774256e-20 1.011726e-20 7.735049e-21
 [671,] 7.737269e-21 6.051073e-21 2.484983e-21
 [672,] 2.712245e-20 3.400449e-21 1.339817e-21
 [673,] 2.803262e-20 1.000936e-20 7.678933e-21
 [674,] 7.811045e-21 5.866037e-21 2.410018e-21
 [675,] 5.974447e-21 5.973505e-21 1.891595e-21
 [676,] 2.421912e-20 5.389325e-21 1.007814e-21
 [677,] 3.751761e-20 6.379919e-21 1.993828e-21
 [678,] 1.714006e-20 1.156504e-20 6.293769e-21
 [679,] 5.856757e-21 6.701594e-21 2.056218e-21
 [680,] 2.361278e-20 5.170553e-21 1.095656e-21
 [681,] 2.197342e-20 3.450118e-21 1.222529e-21
 [682,] 1.373072e-20 1.199377e-20 6.964660e-21
 [683,] 6.585772e-21 4.853634e-21 1.017344e-21
 [684,] 1.317429e-20 4.997951e-21 1.492859e-21
 [685,] 1.926497e-20 1.636788e-20 6.969751e-21
 [686,] 1.298060e-20 5.030903e-21 1.473298e-21
 [687,] 8.132332e-21 1.535120e-20 2.730674e-21
 [688,] 1.954933e-20 1.137053e-20 6.915053e-21
 [689,] 5.809923e-20 3.215738e-21 1.650397e-21
 [690,] 2.065865e-20 3.281760e-21 1.367355e-21
 [691,] 1.724463e-19 2.619763e-20 1.984426e-20
 [692,] 2.373217e-20 4.212659e-21 1.163260e-21
 [693,] 2.103686e-20 3.259360e-21 1.502721e-21
 [694,] 5.987852e-21 4.704268e-21 1.238982e-21
 [695,] 1.593789e-20 1.617552e-20 4.605837e-21
 [696,] 2.113939e-20 1.923425e-20 1.338857e-20
 [697,] 1.084485e-20 4.907158e-21 1.493370e-21
 [698,] 6.109339e-21 5.096933e-21 1.385223e-21
 [699,] 2.543670e-20 1.732169e-20 1.418917e-20
 [700,] 1.877302e-20 1.628039e-20 5.335523e-21
 [701,] 2.534196e-20 3.261383e-21 1.561428e-21
 [702,] 6.110254e-21 4.650919e-21 1.242452e-21
 [703,] 6.122648e-21 4.639513e-21 1.241963e-21
 [704,] 2.153870e-20 3.329547e-21 1.827101e-21
 [705,] 6.041609e-21 4.667379e-21 1.241354e-21
 [706,] 5.983354e-21 5.247893e-21 1.371515e-21
 [707,] 5.999640e-21 5.066531e-21 1.340229e-21
 [708,] 6.215558e-21 5.043174e-21 1.400363e-21
 [709,] 6.026830e-21 4.992004e-21 1.333661e-21
 [710,] 1.074759e-20 8.827457e-21 4.856522e-21
 [711,] 2.462714e-20 4.873035e-21 1.105315e-21
 [712,] 2.492935e-20 4.091910e-21 1.120174e-21
 [713,] 1.221645e-20 3.260698e-21 1.267335e-21
 [714,] 1.242505e-20 3.261965e-21 1.285058e-21
 [715,] 6.481221e-21 4.852978e-21 1.366881e-21
 [716,] 6.461540e-21 4.834991e-21 1.357411e-21
 [717,] 1.239065e-20 3.242942e-21 1.271685e-21
 [718,] 1.319024e-20 5.895622e-21 1.182229e-21
 [719,] 6.809012e-21 4.497147e-21 1.392331e-21
 [720,] 9.196109e-21 3.793186e-21 9.252703e-22
 [721,] 1.345679e-20 3.241064e-21 1.287296e-21
 [722,] 9.196109e-21 3.781383e-21 9.258129e-22
 [723,] 5.889476e-21 3.653015e-21 8.939972e-22
 [724,] 5.771309e-21 3.642870e-21 8.942543e-22
 [725,] 8.700386e-21 3.730861e-21 9.239934e-22
 [726,] 8.614142e-21 3.753226e-21 9.222881e-22
 [727,] 1.218302e-20 3.225743e-21 1.264273e-21
 [728,] 7.715928e-21 4.681871e-21 1.611692e-21
 [729,] 6.381837e-21 4.945880e-21 1.377396e-21
 [730,] 1.492010e-20 3.241783e-21 1.429726e-21
 [731,] 2.084288e-20 2.366194e-20 1.665865e-20
 [732,] 1.300725e-20 3.241783e-21 1.356569e-21
 [733,] 8.715995e-21 3.690190e-21 9.372627e-22
 [734,] 1.227216e-20 3.241006e-21 1.230618e-21
 [735,] 6.343510e-21 6.659324e-21 1.863908e-21
 [736,] 7.439284e-21 4.124809e-21 1.146559e-21
 [737,] 1.206940e-20 3.246075e-21 1.277793e-21
 [738,] 6.478667e-21 7.259461e-21 2.168559e-21
 [739,] 1.122018e-20 1.735837e-20 2.080994e-21
 [740,] 6.233314e-21 7.140714e-21 1.527619e-21
 [741,] 9.063831e-21 7.659400e-21 1.490477e-21
 [742,] 1.156299e-20 1.987866e-20 2.196867e-21
 [743,] 1.505427e-20 3.322228e-21 1.150948e-21
 [744,] 1.991919e-20 1.044871e-20 5.114007e-21
 [745,] 1.535891e-20 3.529367e-21 1.049332e-21
 [746,] 7.319027e-21 3.607588e-21 1.358238e-21
 [747,] 1.344565e-20 6.589598e-21 4.211800e-21
 [748,] 6.389987e-21 5.590688e-21 1.694952e-21
 [749,] 2.084288e-20 9.969393e-21 4.813690e-21
 [750,] 1.175037e-20 8.901638e-21 1.451148e-21
 [751,] 6.367698e-21 6.560809e-21 2.357780e-21
 [752,] 6.910320e-21 6.319073e-21 2.116246e-21
 [753,] 1.145556e-20 2.074782e-20 6.870146e-21
 [754,] 2.068300e-20 1.012394e-20 4.960856e-21
 [755,] 6.525946e-21 6.107837e-21 1.781328e-21
 [756,] 1.875630e-20 1.012751e-20 4.614158e-21
 [757,] 1.143350e-20 3.375325e-21 1.514226e-21
 [758,] 1.907960e-20 9.972077e-21 4.502626e-21
 [759,] 6.534390e-21 3.982498e-21 1.163434e-21
 [760,] 7.861453e-21 2.542889e-20 3.318624e-21
 [761,] 1.882233e-20 1.601411e-20 1.523764e-20
 [762,] 1.986438e-20 7.664019e-21 4.655681e-21
 [763,] 1.920447e-20 7.865901e-21 4.722902e-21
 [764,] 6.587397e-21 2.676353e-20 3.447783e-21
 [765,] 2.029189e-20 1.021608e-20 4.935341e-21
 [766,] 5.037495e-20 8.085184e-21 6.129810e-21
 [767,] 6.557050e-21 2.716135e-20 3.397909e-21
 [768,] 5.918697e-21 2.038853e-20 1.518113e-21
 [769,] 2.917495e-20 3.263378e-21 1.922421e-21
 [770,] 2.530895e-20 2.396776e-20 2.025749e-20
 [771,] 7.695525e-21 4.078828e-21 1.087068e-21
 [772,] 1.994403e-20 2.271447e-20 1.526840e-20
 [773,] 1.164788e-20 3.624849e-20 1.423012e-20
 [774,] 8.240134e-21 4.027611e-21 1.109744e-21
 [775,] 1.044449e-20 4.507360e-21 1.114985e-21
 [776,] 2.270893e-20 2.345672e-20 1.789505e-20
 [777,] 7.838081e-21 4.108338e-21 1.085193e-21
 [778,] 7.733560e-21 3.228539e-20 3.990680e-21
 [779,] 1.121917e-20 4.187239e-21 1.174439e-21
 [780,] 2.800039e-20 3.345675e-21 2.062731e-21
 [781,] 5.029553e-21 5.417814e-21 1.155021e-21
 [782,] 5.042457e-21 5.430360e-21 1.152026e-21
 [783,] 4.382295e-20 4.691051e-21 2.611548e-21
 [784,] 8.383044e-21 4.681960e-21 1.073762e-21
 [785,] 8.026314e-21 4.668086e-21 1.052571e-21
 [786,] 1.145349e-20 4.811793e-21 1.108528e-21
 [787,] 8.107280e-21 4.711366e-21 1.051955e-21
 [788,] 1.126011e-20 4.733153e-21 1.111749e-21
 [789,] 8.021744e-21 4.686198e-21 1.051791e-21
 [790,] 7.938391e-21 4.724147e-21 1.049400e-21
 [791,] 8.429915e-21 4.738360e-21 1.055132e-21
 [792,] 9.587241e-21 5.080045e-21 1.082121e-21
 [793,] 1.085313e-20 4.937841e-21 1.092019e-21
 [794,] 3.060447e-20 3.274199e-21 1.395067e-21
 [795,] 8.260986e-21 3.957601e-21 1.040480e-21
 [796,] 5.134835e-20 4.188342e-21 2.155688e-21
 [797,] 9.387755e-21 5.195503e-21 1.082580e-21
 [798,] 1.800260e-20 1.675599e-20 1.009212e-20
 [799,] 6.503257e-21 2.501880e-20 3.186910e-21
 [800,] 1.590889e-20 5.492721e-20 2.525944e-20
 [801,] 6.533532e-21 3.200936e-20 4.534310e-21
 [802,] 6.494106e-21 2.824168e-20 3.417311e-21
 [803,] 6.300265e-20 4.157122e-20 3.788645e-20
 [804,] 7.335819e-20 4.384824e-21 2.571023e-21
 [805,] 6.956270e-20 4.331101e-21 2.463616e-21
 [806,] 1.772157e-20 4.513610e-21 2.060845e-21
 [807,] 2.442445e-20 3.285981e-21 1.751756e-21
 [808,] 2.491611e-20 3.267529e-21 1.702735e-21
 [809,] 6.607243e-21 4.504656e-20 6.551301e-21
 [810,] 2.141883e-20 2.672632e-20 1.975731e-20
 [811,] 6.399042e-21 5.408754e-20 8.393104e-21
 [812,] 2.789528e-20 2.037846e-20 1.934976e-20
 [813,] 6.623805e-21 5.795654e-20 7.867968e-21
 [814,] 6.651840e-21 5.896473e-20 8.178009e-21
 [815,] 3.234847e-20 1.673135e-20 1.721556e-20
 [816,] 6.615312e-21 3.405411e-20 5.299405e-21
 [817,] 1.573825e-19 8.206734e-21 1.789661e-20
 [818,] 2.076559e-19 1.598722e-20 2.039716e-20
 [819,] 8.909865e-21 1.361371e-20 1.951414e-21
 [820,] 3.950352e-20 3.603732e-21 1.161959e-21
 [821,] 1.423070e-20 1.469754e-20 6.119875e-21
 [822,] 8.065005e-20 3.494474e-21 1.841295e-21
 [823,] 3.440067e-20 5.874343e-21 3.260866e-21
 [824,] 6.536547e-20 3.474786e-21 1.674903e-21
 [825,] 1.266379e-19 3.495757e-21 2.016558e-21
 [826,] 1.418790e-20 1.671704e-20 7.493502e-21
 [827,] 5.678198e-20 3.444440e-21 1.487045e-21
 [828,] 1.161460e-19 3.483271e-21 1.526783e-21
 [829,] 7.326795e-20 3.565525e-21 1.314614e-21
 [830,] 1.433839e-20 1.683029e-20 7.624771e-21
 [831,] 1.041441e-19 3.526959e-21 1.395291e-21
 [832,] 7.912058e-21 1.641478e-20 2.148020e-21
 [833,] 9.301430e-20 4.921944e-21 4.874293e-21
 [834,] 9.609145e-20 5.148255e-21 5.344190e-21
 [835,] 3.362094e-20 6.402463e-21 2.374129e-21
 [836,] 1.632090e-20 5.061121e-21 1.901120e-21
 [837,] 1.309022e-19 3.504716e-21 1.471482e-21
 [838,] 1.309022e-19 3.496912e-21 1.483105e-21
 [839,] 8.944349e-21 3.870385e-21 1.128737e-21
 [840,] 8.762162e-20 3.545520e-21 1.343260e-21
 [841,] 1.311749e-19 3.493166e-21 1.489478e-21
 [842,] 7.844653e-20 3.461336e-21 1.429265e-21
 [843,] 1.309691e-20 2.152542e-20 8.162420e-21
 [844,] 1.539948e-20 3.475940e-21 1.564932e-21
 [845,] 2.463401e-20 1.012382e-20 9.469502e-21
 [846,] 2.415071e-19 3.397528e-21 3.172584e-21
 [847,] 2.998518e-20 5.928973e-21 2.120598e-21
 [848,] 2.964333e-20 5.402997e-21 1.946149e-21
 [849,] 2.965912e-20 5.681724e-21 2.017776e-21
 [850,] 3.512475e-20 3.425479e-21 1.635721e-21
 [851,] 4.956541e-20 3.481023e-21 1.477715e-21
 [852,] 1.420097e-20 1.816422e-20 7.632129e-21
 [853,] 3.255619e-20 6.429007e-21 2.404613e-21
 [854,] 2.122327e-20 1.125739e-20 3.757863e-21
 [855,] 4.671007e-19 3.444010e-21 4.152045e-21
 [856,] 2.902610e-20 5.884702e-21 2.088593e-21
 [857,] 1.378270e-20 1.718606e-20 7.032270e-21
 [858,] 5.638077e-20 3.416393e-21 1.411664e-21
 [859,] 3.723372e-20 3.406927e-21 1.694761e-21
 [860,] 1.395776e-20 1.905355e-20 7.901492e-21
 [861,] 2.348059e-20 1.022519e-20 5.487768e-21
 [862,] 2.867562e-20 6.882185e-21 2.470008e-21
 [863,] 7.949321e-21 5.503966e-21 1.370220e-21
 [864,] 3.148308e-19 4.862351e-21 9.220457e-21
 [865,] 2.578214e-20 9.473095e-21 5.206367e-21
 [866,] 1.026514e-19 3.407880e-21 1.629223e-21
 [867,] 2.813333e-20 5.936588e-21 2.092173e-21
 [868,] 3.008485e-20 6.271658e-21 2.271624e-21
 [869,] 1.218647e-20 1.838701e-20 6.878807e-21
 [870,] 6.617170e-20 4.909610e-21 4.285354e-21
 [871,] 3.845417e-20 3.391320e-21 1.727073e-21
 [872,] 1.378381e-20 6.406417e-21 2.591598e-21
 [873,] 1.214486e-20 1.691244e-20 6.320215e-21
 [874,] 7.901843e-21 3.534178e-21 1.028505e-21
 [875,] 9.161904e-21 4.402994e-21 1.103945e-21
 [876,] 9.568116e-20 4.973602e-21 6.022681e-21
 [877,] 3.570527e-20 3.401629e-21 1.449770e-21
 [878,] 3.637420e-20 3.399156e-21 1.462569e-21
 [879,] 3.570527e-20 3.406880e-21 1.438050e-21
 [880,] 3.511656e-20 3.405809e-21 1.434383e-21
 [881,] 1.162403e-20 3.480540e-20 1.170003e-20
 [882,] 9.392964e-20 3.392721e-21 2.018617e-21
 [883,] 2.194438e-19 3.407442e-21 2.917980e-21
 [884,] 2.142762e-20 3.528798e-21 1.351943e-21
 [885,] 3.267437e-20 5.713171e-21 9.986830e-22
 [886,] 5.320019e-20 4.522749e-21 1.198000e-21
 [887,] 1.728032e-19 3.415447e-21 2.514583e-21
 [888,] 1.001021e-20 3.990382e-21 1.095434e-21
 [889,] 2.000359e-20 6.413519e-21 2.839823e-21
 [890,] 1.678374e-20 4.569692e-21 2.224185e-21
 [891,] 1.678374e-20 4.677760e-21 2.305557e-21
 [892,] 6.004760e-21 3.759231e-21 1.059949e-21
 [893,] 4.414063e-20 7.021181e-21 1.091795e-20
 [894,] 1.654650e-20 8.553028e-21 5.015063e-21
 [895,] 1.654650e-20 9.161724e-21 5.445374e-21
 [896,] 6.490347e-20 8.497702e-21 6.878691e-21
 [897,] 1.560116e-20 8.356126e-21 4.720166e-21
 [898,] 1.546451e-20 8.456042e-21 4.760317e-21
 [899,] 2.011562e-20 4.155226e-21 2.723173e-21
 [900,] 1.103748e-20 3.962540e-21 1.889834e-21
 [901,] 1.089995e-20 4.018743e-21 1.920972e-21
 [902,] 3.348312e-20 5.004541e-21 5.366277e-21
 [903,] 1.134090e-20 4.076009e-21 2.008643e-21
 [904,] 1.134090e-20 4.032792e-21 1.974176e-21
 [905,] 1.132443e-20 4.079478e-21 2.009790e-21
 [906,] 1.101377e-20 4.052901e-21 1.958545e-21
 [907,] 3.997373e-20 5.148732e-21 6.238386e-21
 [908,] 1.116329e-20 3.961943e-21 1.900881e-21
 [909,] 1.116329e-20 3.947080e-21 1.888933e-21
 [910,] 1.064322e-20 4.657023e-21 2.255516e-21
 [911,] 6.427556e-21 3.794631e-21 1.006530e-21
 [912,] 6.427556e-21 3.794631e-21 1.006530e-21
 [913,] 2.399275e-20 1.003765e-20 2.512773e-21
 [914,] 6.398072e-21 4.810571e-21 1.529721e-21
 [915,] 6.210506e-21 3.671793e-21 9.957340e-22
 [916,] 6.194518e-21 3.671793e-21 1.001969e-21
 [917,] 7.519724e-21 3.868996e-21 1.433212e-21
 [918,] 7.715587e-21 4.018512e-21 1.532464e-21
 [919,] 2.081911e-20 5.393380e-21 4.355457e-21
 [920,] 8.000262e-21 4.033126e-21 1.574320e-21
 [921,] 8.074005e-21 4.033126e-21 1.583032e-21
 [922,] 9.293282e-21 8.690670e-21 2.099637e-21
 [923,] 6.626702e-21 3.507969e-21 1.092647e-21
 [924,] 2.050877e-20 4.802552e-21 3.719756e-21
 [925,] 6.298375e-21 3.477782e-21 1.042516e-21
 [926,] 2.949361e-20 4.813654e-21 2.136388e-21
 [927,] 2.208584e-20 4.347519e-21 3.269487e-21
 [928,] 2.050877e-20 4.296738e-21 3.076722e-21
 [929,] 2.091822e-20 4.330390e-21 3.153501e-21
 [930,] 6.533235e-21 3.652903e-21 9.932419e-22
 [931,] 6.776369e-21 3.591476e-21 9.755323e-22
 [932,] 1.079107e-20 4.114727e-21 2.025985e-21
 [933,] 2.996866e-20 6.062583e-21 3.105958e-21
 [934,] 1.074249e-20 5.249208e-21 2.404040e-21
 [935,] 1.114056e-20 5.196832e-21 2.427017e-21
 [936,] 2.312319e-20 9.308917e-21 3.160542e-21
 [937,] 6.297503e-21 3.711721e-21 1.024686e-21
 [938,] 9.555726e-21 3.792376e-21 1.649899e-21
 [939,] 7.872511e-21 5.011360e-21 1.486312e-21
 [940,] 9.431856e-21 3.857841e-21 1.687688e-21
 [941,] 9.676926e-21 3.216596e-21 1.162678e-21
 [942,] 1.110495e-20 3.911772e-21 1.891104e-21
 [943,] 1.016045e-20 3.923963e-21 1.799107e-21
 [944,] 3.008597e-20 6.432372e-21 3.669064e-21
 [945,] 8.154708e-21 4.094735e-21 1.685206e-21
 [946,] 6.105363e-21 4.365611e-21 1.307204e-21
 [947,] 6.682231e-21 3.571544e-21 9.836446e-22
 [948,] 2.502195e-20 1.279562e-20 3.715813e-21
 [949,] 6.532769e-21 4.826753e-21 1.718678e-21
 [950,] 1.640224e-20 8.837922e-21 2.625557e-21
 [951,] 5.212283e-21 2.172200e-20 2.653540e-21
 [952,] 1.732206e-20 9.611291e-21 2.693202e-21
 [953,] 1.626298e-20 8.851549e-21 2.699645e-21
 [954,] 1.591759e-20 7.287912e-21 1.957495e-21
 [955,] 6.123199e-21 3.773361e-21 1.042308e-21
 [956,] 6.090915e-21 3.649004e-21 1.027360e-21
 [957,] 2.488129e-20 7.162167e-21 2.210848e-21
 [958,] 1.448936e-20 1.220266e-20 9.982040e-21
 [959,] 1.292089e-20 2.480138e-20 1.043320e-20
 [960,] 1.769956e-20 1.116756e-20 1.072593e-20
 [961,] 4.901080e-21 3.425150e-21 9.569613e-22
 [962,] 9.827488e-21 2.122722e-20 7.133676e-21
 [963,] 8.619715e-21 1.871113e-19 5.324066e-20
 [964,] 1.658108e-20 9.396598e-21 8.321957e-21
 [965,] 1.561162e-20 1.086286e-20 9.363804e-21
 [966,] 5.136700e-21 3.912625e-21 9.532651e-22
 [967,] 5.389958e-20 7.743326e-21 1.939959e-21
 [968,] 1.814662e-20 9.082105e-21 2.662813e-21
 [969,] 4.904699e-21 4.400597e-21 1.136474e-21
 [970,] 5.348498e-21 1.144529e-20 3.237974e-21
 [971,] 4.359462e-20 7.168148e-21 1.972157e-21
 [972,] 1.050868e-20 4.023399e-21 1.765718e-21
 [973,] 2.405731e-20 5.928610e-21 1.941306e-21
 [974,] 9.867618e-21 8.401920e-21 4.699164e-21
 [975,] 2.932794e-20 6.896511e-21 1.910179e-21
 [976,] 5.920927e-21 4.120639e-21 1.380073e-21
 [977,] 3.274880e-20 6.918714e-21 1.956329e-21
 [978,] 1.970753e-20 5.815712e-21 4.253625e-21
 [979,] 1.079964e-20 2.332526e-20 8.350832e-21
 [980,] 6.398534e-20 7.460777e-21 2.130110e-21
 [981,] 2.064611e-20 5.552059e-21 1.690457e-21
 [982,] 6.008268e-21 3.567810e-21 1.040528e-21
 [983,] 2.439321e-20 6.456787e-21 2.120017e-21
 [984,] 4.830370e-20 1.115367e-20 1.770948e-20
 [985,] 9.733674e-21 5.521031e-21 1.575499e-21
 [986,] 6.918178e-21 4.320038e-21 1.442569e-21
 [987,] 2.335250e-20 9.379556e-21 1.071442e-20
 [988,] 1.690882e-20 1.915966e-20 1.820926e-20
 [989,] 1.986483e-20 1.894634e-20 2.930853e-21
 [990,] 6.948258e-20 1.843571e-20 5.125882e-20
 [991,] 1.676000e-19 2.618537e-20 6.736313e-21
 [992,] 5.444573e-21 1.685182e-20 2.579658e-21
 [993,] 6.684402e-20 1.395780e-20 2.365464e-20
 [994,] 9.356167e-21 1.574752e-20 1.616045e-21
 [995,] 1.234273e-17 4.013272e-20 4.882900e-19
 [996,] 3.054169e-19 4.081014e-21 5.344577e-21
 [997,] 2.160306e-20 1.566829e-20 8.537968e-21
 [998,] 5.839963e-21 3.690095e-21 9.380667e-22
 [999,] 3.694312e-15 4.874644e-21 1.941273e-18
[1000,] 2.417601e-15 1.360206e-20 1.868878e-17
[1001,] 2.837860e-15 1.213406e-20 5.493766e-17
[1002,] 6.653626e-18 4.752949e-21 6.560803e-20
[1003,] 6.445462e-21 3.758042e-21 9.552321e-22
[1004,] 5.223677e-15 1.258217e-20 9.409741e-17
[1005,] 4.330864e-16 1.112700e-20 1.628338e-17
[1006,] 5.459144e-17 7.966720e-21 5.699582e-19
[1007,] 5.719831e-17 9.285643e-21 3.350162e-19
[1008,] 2.288022e-20 6.996832e-21 3.398101e-21
[1009,] 1.019671e-15 1.227164e-20 1.120106e-17
[1010,] 4.837059e-16 1.228995e-20 6.813877e-19
[1011,] 6.866982e-16 1.186708e-20 9.268962e-19
[1012,] 1.216473e-19 4.534472e-21 5.785111e-21
[1013,] 9.276290e-17 1.032035e-20 3.694641e-19
[1014,] 1.259704e-15 1.310064e-20 1.020519e-18
[1015,] 1.024548e-14 1.368883e-20 1.227079e-16
[1016,] 8.265642e-20 4.069472e-21 3.930458e-21
[1017,] 1.651329e-14 4.354695e-21 2.235678e-18
[1018,] 1.267968e-17 4.941972e-21 9.188496e-20
[1019,] 3.013661e-13 4.449306e-21 8.035919e-18
[1020,] 4.928281e-19 3.987741e-21 7.418072e-21
[1021,] 2.224659e-14 4.320261e-21 2.462101e-18
[1022,] 8.041193e-21 1.029830e-20 1.795439e-21
[1023,] 4.929599e-21 2.098405e-20 2.421171e-21
[1024,] 3.995061e-20 5.168180e-20 1.597627e-21
[1025,] 9.349435e-18 4.239673e-21 3.021047e-20
[1026,] 2.047799e-19 1.333954e-20 1.011651e-21
[1027,] 1.241284e-20 4.828749e-21 2.489010e-21
[1028,] 6.632442e-20 1.660031e-20 1.136405e-20
[1029,] 1.834515e-17 1.255114e-20 5.416011e-19
[1030,] 6.081611e-21 1.983621e-20 1.624357e-21
[1031,] 8.553655e-15 4.063710e-21 1.239052e-18
[1032,] 6.636289e-15 4.156788e-21 1.269441e-18
[1033,] 1.067287e-20 4.613586e-21 2.114892e-21
[1034,] 4.511225e-20 2.256503e-20 1.174059e-21
[1035,] 1.020152e-20 4.755160e-21 2.151142e-21
[1036,] 8.344391e-21 1.048879e-20 1.658896e-21
[1037,] 1.217042e-19 5.795389e-20 1.661132e-21
[1038,] 5.188188e-20 6.776730e-20 1.646159e-21
[1039,] 7.280206e-21 6.984996e-21 1.478079e-21
[1040,] 1.023737e-18 7.006740e-20 1.867902e-21
[1041,] 4.261741e-19 1.342792e-20 1.082604e-19
[1042,] 1.194030e-15 1.308028e-20 3.370068e-17
[1043,] 1.452863e-15 1.337269e-20 3.651318e-17
[1044,] 9.785624e-16 1.293446e-20 3.117093e-17
[1045,] 1.603498e-15 1.320511e-20 4.255728e-17
[1046,] 1.961542e-19 1.341218e-19 1.253430e-21
[1047,] 9.496166e-21 9.269286e-21 4.481095e-21
[1048,] 1.801510e-19 1.576175e-19 1.236027e-21
[1049,] 2.754827e-19 9.738389e-21 1.184519e-20
[1050,] 4.202749e-20 7.363306e-21 9.131361e-21
[1051,] 1.369337e-15 1.375298e-20 3.447534e-17
[1052,] 1.276672e-17 5.323724e-20 4.635307e-18
[1053,] 1.441723e-15 1.356667e-20 3.811543e-17
[1054,] 3.972911e-20 7.655605e-21 9.354882e-21
[1055,] 3.828730e-20 4.566060e-21 3.790798e-21
[1056,] 3.202459e-20 1.320000e-20 3.319386e-21
[1057,] 2.114770e-19 4.446051e-21 3.003900e-21
[1058,] 1.076992e-20 4.837426e-21 2.257338e-21
[1059,] 1.083054e-15 1.285018e-20 3.852307e-17
[1060,] 1.065250e-15 1.264813e-20 4.668883e-17
[1061,] 2.053897e-19 1.188774e-19 1.557736e-21
[1062,] 3.493823e-19 1.900128e-20 1.328758e-19
[1063,] 9.691982e-20 5.314274e-20 2.407550e-19
[1064,] 6.776188e-18 4.892350e-20 2.921146e-18
[1065,] 8.587412e-18 3.750152e-20 2.297669e-18
[1066,] 8.289655e-17 1.330346e-20 3.871670e-18
[1067,] 6.996312e-17 1.318677e-20 3.515906e-18
[1068,] 9.753700e-18 5.004884e-20 3.573763e-18
[1069,] 1.861050e-17 7.925502e-21 1.165523e-18
[1070,] 4.073739e-17 1.236070e-20 3.364716e-18
[1071,] 6.558025e-21 1.070393e-20 2.059897e-21
[1072,] 6.558025e-21 1.070393e-20 2.059897e-21
[1073,] 7.388650e-17 1.253406e-20 7.841847e-18
[1074,] 6.579657e-21 1.086283e-20 2.093416e-21
[1075,] 6.232730e-17 1.242042e-20 6.330506e-18
[1076,] 1.505636e-20 1.220052e-20 3.338682e-21
[1077,] 5.013103e-21 9.652265e-20 4.864623e-21
[1078,] 4.841775e-21 7.984190e-20 4.730223e-21
[1079,] 6.466074e-21 1.386578e-20 2.536919e-21
[1080,] 6.257078e-17 1.246137e-20 6.635506e-18
[1081,] 6.257078e-17 1.246137e-20 6.635506e-18
[1082,] 7.077219e-17 1.244275e-20 7.240477e-18
[1083,] 4.756415e-21 8.097666e-20 5.016451e-21
[1084,] 1.398815e-19 2.557647e-20 1.650209e-19
[1085,] 1.170710e-19 2.989271e-20 1.702360e-19
[1086,] 1.102312e-19 2.585249e-20 1.344752e-19
[1087,] 2.321507e-18 2.341987e-20 8.192428e-19
[1088,] 9.155530e-17 1.247607e-20 8.673853e-18
[1089,] 6.429406e-21 4.176678e-21 1.306288e-21
[1090,] 5.746054e-21 4.147377e-21 1.173353e-21
[1091,] 6.351413e-20 3.604865e-18 3.923653e-21
[1092,] 2.625450e-18 3.858053e-21 6.416334e-21
[1093,] 6.210843e-20 7.424476e-21 4.368952e-21
[1094,] 6.932199e-21 4.172864e-21 1.362011e-21
[1095,] 3.054503e-16 4.496274e-21 2.093420e-20
[1096,] 1.502968e-20 7.878921e-21 2.001986e-21
[1097,] 3.714614e-20 3.896514e-21 2.009453e-21
[1098,] 2.710302e-17 4.773452e-21 1.541804e-19
[1099,] 1.515096e-18 7.793457e-21 1.475336e-19
[1100,] 1.082153e-17 4.073655e-21 5.439190e-20
[1101,] 3.311231e-19 6.598003e-21 2.262081e-20
[1102,] 1.264904e-18 7.383624e-20 2.324989e-18
[1103,] 6.955069e-19 6.811629e-21 2.945148e-20
[1104,] 5.241585e-20 2.278017e-19 6.259658e-19
[1105,] 2.983295e-18 7.041185e-21 1.368203e-19
[1106,] 7.796622e-21 1.269277e-20 3.811867e-21
[1107,] 8.158260e-21 1.030356e-20 3.402776e-21
[1108,] 6.148241e-21 7.033399e-21 1.776256e-21
[1109,] 5.111875e-21 6.564469e-21 1.264680e-21
[1110,] 5.798358e-21 5.420661e-21 1.653513e-21
[1111,] 5.464534e-21 5.712197e-21 1.306846e-21
[1112,] 5.634670e-21 5.884985e-21 1.315803e-21
[1113,] 5.484797e-21 5.768163e-21 1.295084e-21
[1114,] 5.634670e-21 5.895451e-21 1.316069e-21
[1115,] 6.151514e-21 5.833605e-21 1.454203e-21
[1116,] 6.997522e-20 3.004901e-20 7.223200e-20
[1117,] 5.436311e-21 5.667057e-21 1.307844e-21
[1118,] 6.691924e-20 6.955959e-21 9.120618e-21
[1119,] 4.595071e-19 7.311192e-21 4.528088e-20
[1120,] 1.887325e-20 2.341891e-20 8.393060e-21
[1121,] 7.005685e-21 1.598291e-20 1.812547e-21
[1122,] 1.757509e-20 1.457219e-20 4.746233e-21
[1123,] 8.540586e-17 9.062214e-21 7.933484e-19
[1124,] 1.152443e-20 5.955687e-21 1.953590e-21
[1125,] 1.162996e-18 9.800053e-21 2.215503e-21
[1126,] 1.548158e-19 1.106268e-20 1.268131e-21
[1127,] 1.670025e-17 5.893613e-21 2.373819e-20
[1128,] 5.714234e-21 9.988244e-21 1.666791e-21
[1129,] 5.705534e-21 6.180544e-21 1.608581e-21
[1130,] 7.931423e-20 7.033217e-19 2.257904e-21
[1131,] 1.043021e-18 9.962578e-21 2.234608e-21
[1132,] 7.132163e-21 5.835558e-21 1.535899e-21
[1133,] 8.942857e-21 2.122639e-20 4.914883e-21
[1134,] 2.579563e-20 8.267325e-21 2.691043e-21
[1135,] 9.167496e-21 6.255760e-21 2.055462e-21
[1136,] 9.193131e-21 1.326602e-20 5.166174e-21
[1137,] 9.076572e-21 6.292086e-21 2.058142e-21
[1138,] 9.284940e-21 6.300057e-21 2.099924e-21
[1139,] 9.748190e-21 6.389093e-21 2.217197e-21
[1140,] 2.731352e-20 1.833150e-20 9.131874e-21
[1141,] 1.102185e-20 1.182142e-20 5.580762e-21
[1142,] 1.359821e-20 6.483052e-21 1.930597e-21
[1143,] 2.590007e-20 1.757238e-20 8.410878e-21
[1144,] 9.615836e-21 5.717285e-21 2.007806e-21
[1145,] 7.484476e-16 8.188192e-21 4.842380e-18
[1146,] 1.130656e-20 3.978068e-21 1.386145e-21
[1147,] 1.075031e-14 1.549478e-20 8.980520e-16
[1148,] 1.372873e-19 4.906349e-21 1.824240e-21
[1149,] 4.989363e-18 7.483108e-21 2.352563e-19
[1150,] 2.780785e-14 9.283878e-21 9.670601e-17
[1151,] 5.804690e-21 8.687996e-21 1.577780e-21
[1152,] 1.437753e-19 4.476365e-21 6.496311e-21
[1153,] 3.388918e-20 5.037865e-21 3.301615e-21
[1154,] 5.909370e-21 8.639396e-21 1.604123e-21
[1155,] 5.159697e-19 4.594276e-21 1.838490e-20
[1156,] 3.090702e-20 7.539019e-21 5.866956e-21
[1157,] 2.431723e-19 1.199665e-20 8.198142e-20
[1158,] 5.362210e-21 9.312812e-21 1.607712e-21
[1159,] 9.350084e-21 8.023250e-21 2.441672e-21
[1160,] 1.149695e-20 8.065450e-21 2.935741e-21
[1161,] 5.821274e-21 8.506588e-21 1.597493e-21
[1162,] 5.832080e-21 8.505029e-21 1.599798e-21
[1163,] 4.002845e-20 5.018276e-21 3.783492e-21
[1164,] 1.359441e-20 1.230872e-20 3.826514e-21
[1165,] 5.695718e-21 8.628502e-21 1.568120e-21
[1166,] 5.559156e-21 8.649546e-21 1.515304e-21
[1167,] 5.781051e-20 4.950895e-21 3.648896e-21
[1168,] 5.326222e-21 8.812372e-21 1.560833e-21
[1169,] 2.397900e-20 5.314100e-21 3.329849e-21
[1170,] 1.310199e-20 1.247590e-20 3.701665e-21
[1171,] 2.207184e-20 1.551885e-20 4.813624e-21
[1172,] 5.363601e-21 8.661108e-21 1.564831e-21
[1173,] 2.055346e-20 7.447326e-21 5.109981e-21
[1174,] 1.645507e-19 9.743994e-21 3.873113e-20
[1175,] 2.135874e-20 1.436546e-20 1.280307e-20
[1176,] 2.722022e-20 7.358056e-21 6.341105e-21
[1177,] 4.871223e-20 1.110567e-20 2.356706e-20
[1178,] 2.197033e-20 1.723954e-20 5.239737e-21
[1179,] 2.194045e-20 1.723954e-20 5.212908e-21
[1180,] 2.207809e-20 1.734753e-20 5.350371e-21
[1181,] 2.187675e-20 1.691375e-20 5.054919e-21
[1182,] 2.595759e-16 5.230427e-21 2.341432e-19
[1183,] 9.586651e-21 2.072385e-20 3.225837e-21
[1184,] 7.792525e-20 7.276618e-21 1.792405e-20
[1185,] 1.759200e-20 6.449161e-21 4.227645e-21
[1186,] 7.883679e-20 5.803828e-21 1.228265e-20
[1187,] 5.617617e-21 8.797547e-21 1.591883e-21
[1188,] 1.794263e-20 6.295382e-21 4.198947e-21
[1189,] 1.221562e-20 8.150112e-21 2.630515e-21
[1190,] 1.364008e-20 4.135496e-21 1.856635e-21
[1191,] 8.858273e-21 9.774010e-21 4.973091e-21
[1192,] 6.171430e-21 6.347460e-21 2.224391e-21
[1193,] 4.285180e-20 8.199948e-21 1.280089e-21
[1194,] 2.644590e-20 1.299608e-20 1.141342e-20
[1195,] 4.202079e-20 5.377850e-21 2.092174e-21
[1196,] 4.079052e-17 8.092028e-21 3.269436e-19
[1197,] 8.082073e-21 1.909913e-20 3.866421e-21
[1198,] 5.203238e-21 7.863583e-21 1.453699e-21
[1199,] 4.716295e-20 5.195842e-21 3.095906e-21
[1200,] 1.179147e-18 3.717542e-21 5.304602e-21
[1201,] 8.367689e-20 1.489828e-20 3.317411e-20
[1202,] 5.324899e-20 7.246561e-21 1.026822e-20
[1203,] 1.656042e-18 5.400681e-21 3.327465e-20
[1204,] 6.605025e-19 6.094246e-21 3.172213e-20
[1205,] 7.735834e-19 5.832767e-21 3.123724e-20
[1206,] 8.991906e-20 6.273392e-21 1.077001e-20
[1207,] 7.399832e-20 1.371589e-20 2.729168e-20
[1208,] 1.564829e-16 8.789811e-21 8.914948e-18
[1209,] 4.482469e-20 8.816298e-21 1.237763e-20
[1210,] 8.792051e-20 1.010395e-20 1.897284e-20
[1211,] 7.469288e-16 7.992065e-21 2.077022e-17
[1212,] 1.403596e-16 9.396378e-21 1.013900e-17
[1213,] 1.029466e-19 3.967372e-21 1.348704e-21
[1214,] 5.628400e-20 6.126677e-21 6.034926e-21
[1215,] 5.507899e-21 1.023130e-20 1.621231e-21
[1216,] 5.715320e-16 8.964176e-21 2.609643e-17
[1217,] 1.001786e-19 1.627921e-20 4.417233e-20
[1218,] 4.637162e-20 1.018425e-20 1.178158e-20
[1219,] 5.263742e-20 1.328286e-20 1.943810e-20
[1220,] 5.961905e-15 7.901798e-21 9.222380e-17
[1221,] 3.346825e-15 8.955230e-21 1.009868e-16
[1222,] 1.528837e-17 5.331185e-21 1.778848e-19
[1223,] 3.047820e-19 7.763257e-21 3.437081e-20
[1224,] 1.327344e-20 6.232968e-21 1.413571e-21
[1225,] 4.029820e-20 1.227872e-20 1.413561e-20
[1226,] 1.338471e-17 5.255116e-21 1.280231e-19
[1227,] 8.414473e-21 1.045272e-20 2.370413e-21
[1228,] 8.065860e-20 5.323980e-21 6.287725e-21
[1229,] 6.991369e-20 5.022191e-21 5.329187e-21
[1230,] 6.653044e-20 3.686440e-21 1.440602e-21
[1231,] 8.897042e-20 4.419176e-21 3.995331e-21
[1232,] 9.870137e-19 4.985645e-21 2.627661e-20
[1233,] 9.172159e-20 3.757818e-21 1.589922e-21
[1234,] 3.074365e-20 1.985729e-20 7.109365e-21
[1235,] 1.281313e-14 1.416429e-20 1.027301e-15
[1236,] 1.302921e-14 1.414885e-20 9.885794e-16
[1237,] 3.438516e-15 1.223171e-20 2.423365e-16
[1238,] 2.030262e-15 1.226957e-20 1.697284e-16
[1239,] 6.883254e-20 1.076376e-20 1.625129e-20
[1240,] 3.609060e-19 4.365736e-21 1.589007e-21
[1241,] 5.112343e-20 9.662627e-21 1.367318e-20
[1242,] 2.616089e-17 1.466520e-20 6.608771e-18
[1243,] 1.095790e-19 3.680241e-21 1.643407e-21
[1244,] 1.303639e-20 8.643601e-21 2.647598e-21
[1245,] 2.816604e-20 9.923730e-21 8.652009e-21
[1246,] 2.738443e-15 1.127057e-20 8.798388e-17
[1247,] 2.334771e-15 1.490433e-20 2.971669e-16
[1248,] 1.951438e-15 1.461821e-20 2.480249e-16
[1249,] 1.636211e-15 1.339382e-20 1.769445e-16
[1250,] 2.235936e-19 4.692804e-21 1.560556e-21
[1251,] 2.263727e-15 1.298371e-20 1.116811e-16
[1252,] 1.182385e-19 3.911604e-21 1.511531e-21
[1253,] 1.246751e-19 3.916007e-21 1.526921e-21
[1254,] 6.452856e-19 1.564188e-20 1.991795e-19
[1255,] 5.887387e-19 1.014238e-20 7.944676e-20
[1256,] 1.955138e-15 1.389099e-20 2.217491e-16
[1257,] 1.095790e-19 3.767504e-21 1.545103e-21
[1258,] 9.143724e-21 9.608714e-21 2.256341e-21
[1259,] 1.016503e-19 3.773669e-21 1.514871e-21
[1260,] 2.108978e-19 4.523571e-21 1.600243e-21
[1261,] 2.054536e-19 4.523571e-21 1.591261e-21
[1262,] 8.676832e-15 1.336375e-20 6.658746e-16
[1263,] 2.054536e-19 4.486138e-21 1.605600e-21
[1264,] 2.456966e-20 8.992772e-21 2.361261e-21
[1265,] 1.461661e-19 4.399162e-21 1.523585e-21
[1266,] 4.475640e-20 3.648887e-21 1.297578e-21
[1267,] 1.214672e-19 4.353417e-21 1.459244e-21
[1268,] 6.593924e-18 6.093537e-21 2.818980e-21
[1269,] 7.345516e-20 3.623766e-21 1.508042e-21
[1270,] 6.830145e-20 1.809324e-20 4.189937e-20
[1271,] 1.192712e-17 1.336023e-20 2.933338e-18
[1272,] 1.485674e-14 1.434764e-20 1.200922e-15
[1273,] 2.988887e-18 1.587529e-20 4.632879e-19
[1274,] 6.331469e-15 1.335095e-20 2.490849e-16
[1275,] 5.964074e-15 1.310640e-20 2.285217e-16
[1276,] 7.394013e-20 4.360613e-21 1.159368e-21
[1277,] 9.147823e-20 3.570024e-21 1.643698e-21
[1278,] 9.147823e-20 3.568091e-21 1.645827e-21
[1279,] 9.147823e-20 3.568091e-21 1.645827e-21
[1280,] 9.358679e-20 4.178642e-21 1.296347e-21
[1281,] 2.772487e-18 7.663007e-21 1.177536e-19
[1282,] 6.599947e-15 1.347915e-20 2.451309e-16
[1283,] 6.185413e-15 1.237853e-20 2.018995e-16
[1284,] 8.308449e-20 3.568091e-21 1.606683e-21
[1285,] 3.887294e-18 8.720105e-21 1.713644e-19
[1286,] 9.002160e-18 1.371431e-20 1.950709e-18
[1287,] 7.617863e-20 3.730632e-21 1.399706e-21
[1288,] 5.170421e-20 3.624019e-21 1.330034e-21
[1289,] 7.977210e-15 1.414270e-20 3.137006e-16
[1290,] 6.653500e-20 3.665564e-21 1.375913e-21
[1291,] 7.297849e-20 3.563183e-21 1.468839e-21
[1292,] 7.896240e-20 3.484225e-21 1.690692e-21
[1293,] 6.624985e-15 1.252036e-20 1.978474e-16
[1294,] 1.091724e-19 1.028680e-20 2.274288e-20
[1295,] 7.896240e-20 3.556459e-21 1.598694e-21
[1296,] 5.870871e-21 1.050888e-20 1.680045e-21
[1297,] 6.637565e-15 1.328160e-20 2.280759e-16
[1298,] 1.739832e-19 4.209730e-21 1.409001e-21
[1299,] 3.709088e-19 1.640365e-20 1.441805e-19
[1300,] 1.739832e-19 4.107928e-21 1.446544e-21
[1301,] 1.693479e-19 4.148275e-21 1.423690e-21
[1302,] 1.288925e-19 1.604892e-20 4.634586e-20
[1303,] 1.941367e-19 4.149533e-21 1.460829e-21
[1304,] 1.941367e-19 4.118377e-21 1.473280e-21
[1305,] 8.331082e-20 4.108391e-21 1.288479e-21
[1306,] 1.487693e-18 1.675368e-20 6.835591e-19
[1307,] 3.463893e-16 1.570122e-20 4.048073e-17
[1308,] 4.841174e-16 1.562015e-20 5.125438e-17
[1309,] 2.007315e-20 3.931340e-21 1.032544e-21
[1310,] 3.898999e-18 1.140836e-20 3.096389e-19
[1311,] 1.272775e-15 1.411987e-20 1.553880e-16
[1312,] 5.545285e-21 9.330766e-21 1.632067e-21
[1313,] 4.093414e-20 3.632759e-21 1.264172e-21
[1314,] 4.266623e-20 3.624541e-21 1.279682e-21
[1315,] 4.173827e-20 3.624541e-21 1.273714e-21
[1316,] 1.946870e-18 6.386131e-21 7.041718e-20
[1317,] 1.677586e-18 4.780563e-21 3.354705e-20
[1318,] 2.059824e-18 4.881754e-21 3.794729e-20
[1319,] 1.267045e-15 1.275946e-20 1.235717e-16
[1320,] 1.156935e-20 5.533155e-21 1.293156e-21
[1321,] 2.269237e-20 9.751076e-21 7.689408e-21
[1322,] 1.434214e-16 7.764203e-21 5.537292e-18
[1323,] 4.928597e-19 4.633885e-21 3.335747e-21
[1324,] 1.742434e-15 1.033553e-20 9.512778e-17
[1325,] 2.883612e-20 1.498771e-20 1.591667e-20
[1326,] 6.519652e-20 7.151750e-21 9.294039e-21
[1327,] 7.273406e-16 1.150534e-20 6.429229e-17
[1328,] 1.031044e-20 7.652691e-21 2.320424e-21
[1329,] 4.355777e-20 1.629450e-20 1.022841e-20
[1330,] 3.549870e-17 2.228813e-19 1.094017e-16
[1331,] 1.635778e-19 1.855558e-20 1.244280e-19
[1332,] 1.848397e-18 3.943634e-21 6.586844e-21
[1333,] 3.277810e-20 2.460498e-20 3.499366e-20
[1334,] 1.123708e-13 5.193393e-17 1.787118e-10
[1335,] 9.788197e-11 6.582243e-20 8.884561e-11
[1336,] 9.692157e-21 5.288159e-21 9.284864e-22
[1337,] 3.359123e-20 2.330514e-20 3.319799e-20
[1338,] 1.229195e-20 2.365313e-20 1.342518e-20
[1339,] 4.634754e-19 2.871576e-20 4.018343e-19
[1340,] 7.458134e-20 5.995504e-21 1.041548e-20
[1341,] 5.039171e-19 4.973949e-21 1.617194e-20
[1342,] 2.012920e-18 5.981626e-21 2.514903e-21
[1343,] 4.422782e-19 4.944975e-21 1.535174e-20
[1344,] 2.807598e-20 8.875890e-20 1.204889e-19
[1345,] 6.912711e-20 5.234329e-21 6.712414e-21
[1346,] 4.764174e-17 4.100933e-21 1.475228e-20
[1347,] 7.609082e-21 3.290253e-21 1.052491e-21
[1348,] 1.259622e-18 3.444723e-21 7.239661e-21
[1349,] 1.628231e-20 3.434134e-21 1.122409e-21
[1350,] 9.430951e-20 5.388565e-21 9.167594e-21
[1351,] 7.269641e-20 5.491723e-21 8.323940e-21
[1352,] 2.046432e-19 4.260099e-21 6.851807e-21
[1353,] 4.765330e-20 3.712660e-21 2.891528e-21
[1354,] 8.472627e-20 5.702987e-21 1.246475e-20
[1355,] 6.430565e-21 1.945840e-19 2.897203e-20
[1356,] 6.842392e-21 3.404747e-19 5.347758e-20
[1357,] 3.177233e-19 7.102962e-19 1.278993e-17
[1358,] 1.573944e-20 8.615413e-21 9.629904e-22
[1359,] 7.575543e-21 8.221068e-21 1.080187e-21
[1360,] 1.149878e-20 5.292335e-19 2.312447e-19
[1361,] 4.308571e-20 6.563108e-21 7.654495e-21
[1362,] 1.172666e-20 6.112890e-20 3.408650e-20
[1363,] 3.915945e-20 6.948790e-21 2.581366e-21
[1364,] 2.944769e-19 6.137022e-19 1.009609e-17
[1365,] 2.524636e-19 7.175327e-19 1.046951e-17
[1366,] 1.911949e-20 1.179937e-20 9.870843e-22
[1367,] 1.773837e-20 1.177826e-20 9.950117e-22
[1368,] 2.690190e-19 5.742587e-19 8.750501e-18
[1369,] 5.909053e-13 1.243541e-15 1.718153e-08
[1370,] 8.151981e-21 5.234978e-19 1.212213e-19
[1371,] 7.986088e-21 7.087322e-21 1.089469e-21
[1372,] 7.986088e-21 7.140930e-21 1.092640e-21
[1373,] 7.267450e-21 7.049585e-21 1.121976e-21
[1374,] 7.153967e-21 7.665408e-21 1.170888e-21
[1375,] 5.955314e-13 1.783374e-15 2.290304e-08
[1376,] 1.526310e-19 5.751631e-21 1.509006e-20
[1377,] 2.045030e-20 8.065919e-21 1.952787e-21
[1378,] 2.936023e-20 7.923957e-21 2.209161e-21
[1379,] 6.892626e-18 9.100891e-15 1.461543e-12
[1380,] 6.329664e-21 5.972618e-19 7.110164e-20
[1381,] 7.008621e-12 1.995283e-19 3.148987e-11
[1382,] 6.070481e-18 2.655592e-15 4.408854e-13
[1383,] 6.948500e-13 1.205855e-16 2.833576e-09
[1384,] 3.016834e-19 3.333744e-21 3.983772e-21
[1385,] 1.070120e-12 1.543348e-15 6.639649e-08
[1386,] 4.240339e-19 5.413053e-21 2.408750e-20
[1387,] 3.724125e-19 5.392034e-21 2.193811e-20
[1388,] 5.980432e-21 1.221167e-19 1.467658e-20
[1389,] 4.075379e-12 1.855412e-15 2.894972e-07
[1390,] 6.647225e-21 4.669294e-18 4.114682e-19
[1391,] 2.885656e-19 5.221434e-21 1.622931e-20
[1392,] 6.006043e-21 1.142333e-17 5.259056e-19
[1393,] 2.588014e-19 4.524752e-21 1.097707e-20
[1394,] 6.210869e-21 1.298814e-19 1.695572e-20
[1395,] 2.966724e-19 4.950482e-21 1.141809e-20
[1396,] 5.364561e-21 3.282265e-21 9.322121e-22
[1397,] 1.346946e-17 3.058662e-15 4.099525e-13
[1398,] 1.396951e-20 4.900860e-20 3.684166e-20
[1399,] 9.770457e-21 5.693573e-21 1.654027e-21
[1400,] 2.831426e-19 4.481654e-21 1.098939e-20
[1401,] 2.742386e-12 2.404548e-16 1.860535e-08
[1402,] 5.596472e-21 4.300825e-21 9.968487e-22
[1403,] 6.184072e-21 1.648733e-19 2.426859e-20
[1404,] 2.115790e-19 5.103557e-21 1.226348e-20
[1405,] 1.622213e-20 5.681250e-20 5.028511e-20
[1406,] 7.330763e-12 9.381845e-16 1.000000e+00
[1407,] 6.978224e-21 3.241183e-21 9.883208e-22
[1408,] 4.344268e-20 1.051116e-15 1.000000e+00
[1409,] 2.901931e-12 1.772576e-14 2.214527e-06
[1410,] 2.172863e-19 4.495582e-21 1.004249e-20
[1411,] 1.428892e-12 1.804802e-14 1.123512e-06
[1412,] 1.618858e-19 5.072683e-21 1.028842e-20
[1413,] 1.537723e-20 2.794164e-19 1.951692e-19
[1414,] 1.239954e-12 1.698105e-14 9.186968e-07
[1415,] 8.204544e-21 1.149925e-19 3.535370e-20
[1416,] 1.406103e-20 1.564272e-19 1.042728e-19
[1417,] 1.495002e-12 3.701773e-14 2.470832e-06
[1418,] 5.370830e-21 3.392014e-21 9.612964e-22
[1419,] 1.638535e-20 1.812918e-18 7.743160e-19
[1420,] 1.680775e-12 2.567229e-14 1.914371e-06
[1421,] 5.554290e-21 3.875926e-21 1.125204e-21
[1422,] 1.786708e-12 3.321058e-14 2.655876e-06
[1423,] 8.092848e-21 1.336695e-19 3.901641e-20
[1424,] 5.542138e-21 3.837667e-21 1.111694e-21
[1425,] 7.821188e-13 6.961969e-14 2.481825e-06
[1426,] 4.939177e-13 3.025244e-17 4.352834e-10
[1427,] 5.162434e-13 3.287627e-17 4.994384e-10
[1428,] 4.856419e-13 3.037037e-17 4.425383e-10
[1429,] 4.645242e-13 3.037037e-17 4.247268e-10
[1430,] 4.046721e-13 3.108989e-17 3.821719e-10
[1431,] 2.944366e-13 9.590797e-18 7.480810e-11
[1432,] 9.188397e-19 1.224396e-20 2.411142e-19
[1433,] 2.791367e-13 1.070093e-17 8.030540e-11
[1434,] 3.375379e-13 9.253776e-18 8.019516e-11
[1435,] 2.479177e-19 4.187077e-21 7.209204e-21
[1436,] 7.834573e-21 6.150652e-20 2.040663e-20
[1437,] 3.164302e-12 7.416692e-12 1.026105e-03
[1438,] 4.025007e-12 7.921909e-15 1.307450e-06
[1439,] 5.612788e-12 8.240306e-15 1.876381e-06
[1440,] 5.886860e-12 8.128607e-15 1.935389e-06
[1441,] 4.424232e-12 7.323029e-15 1.315842e-06
[1442,] 3.297978e-16 3.660467e-21 7.874110e-20
[1443,] 4.663373e-12 7.126899e-15 1.344091e-06
[1444,] 1.022226e-12 4.233718e-15 1.831710e-07
[1445,] 2.473974e-19 5.720304e-21 2.087788e-20
[1446,] 7.000104e-21 9.896983e-18 8.631882e-19
[1447,] 9.692087e-21 5.582025e-21 1.610164e-21
[1448,] 5.563819e-19 1.712032e-20 2.673254e-19
[1449,] 2.174595e-11 6.600524e-18 2.213524e-09
[1450,] 1.296811e-11 7.644588e-18 1.734993e-09
[1451,] 1.296811e-11 7.644588e-18 1.734993e-09
[1452,] 1.688258e-11 7.392109e-18 2.075211e-09
[1453,] 5.968334e-21 4.626395e-21 1.047118e-21
[1454,] 3.234339e-18 5.027118e-21 5.592406e-20
[1455,] 7.043761e-21 1.569268e-18 2.212592e-19
[1456,] 1.688258e-11 4.233008e-12 2.661858e-03
[1457,] 7.002722e-21 1.624019e-18 2.237070e-19
[1458,] 6.023038e-21 1.932074e-16 2.918076e-18
[1459,] 6.466070e-21 3.912309e-21 9.517379e-22
[1460,] 7.171913e-21 1.652789e-18 2.445451e-19
[1461,] 2.553464e-19 5.307720e-21 1.577962e-20
[1462,] 7.483005e-21 1.204181e-19 3.388235e-20
[1463,] 3.479473e-19 5.196953e-21 1.707562e-20
[1464,] 4.297901e-10 7.606799e-15 6.828460e-05
[1465,] 9.291295e-21 4.868845e-21 9.382372e-22
[1466,] 4.740752e-10 3.482942e-12 8.102737e-02
[1467,] 8.918458e-19 1.240461e-20 2.313987e-19
[1468,] 1.329805e-09 5.645216e-12 3.742355e-01
[1469,] 1.342341e-09 7.941940e-12 5.340447e-01
[1470,] 7.353229e-21 1.695252e-18 2.635444e-19
[1471,] 5.521127e-19 5.273337e-18 1.715924e-16
[1472,] 6.493451e-21 6.983903e-21 1.273403e-21
[1473,] 1.037145e-17 7.470570e-21 2.225999e-21
[1474,] 3.946697e-19 1.448660e-20 1.355136e-19
[1475,] 1.904187e-10 1.886206e-16 6.939719e-08
[1476,] 6.461157e-21 2.731671e-18 8.589279e-20
[1477,] 6.464433e-21 3.429183e-18 1.381158e-19
[1478,] 6.379460e-21 2.034035e-18 1.126733e-19
[1479,] 1.440550e-20 4.446982e-21 9.223143e-22
[1480,] 2.693803e-15 3.797075e-21 2.433185e-20
[1481,] 6.133364e-21 5.800842e-17 1.409573e-18
[1482,] 4.247564e-19 1.304404e-18 3.080696e-17
[1483,] 3.978636e-20 5.571230e-21 1.893189e-21
[1484,] 1.689180e-20 3.241842e-21 1.333583e-21
[1485,] 4.143617e-20 5.730756e-21 2.467857e-21
[1486,] 1.702395e-18 8.395218e-21 1.266500e-19
[1487,] 6.009326e-19 9.828852e-19 3.069893e-17
[1488,] 7.180271e-11 3.435034e-16 1.661591e-08
[1489,] 5.718788e-21 4.967180e-18 2.685200e-19
[1490,] 3.285490e-18 2.455186e-18 4.037938e-16
[1491,] 4.603293e-11 2.741491e-16 8.828292e-09
[1492,] 4.039725e-20 5.324658e-21 1.895065e-21
[1493,] 5.518528e-21 4.853202e-18 2.193278e-19
[1494,] 1.485272e-20 3.243301e-21 1.165978e-21
[1495,] 3.971618e-18 8.931823e-21 1.169589e-19
[1496,] 3.722446e-18 2.068710e-18 3.724317e-16
[1497,] 3.425570e-18 1.854462e-18 3.067910e-16
[1498,] 1.466817e-20 3.222463e-21 1.249771e-21
[1499,] 1.467402e-20 3.226580e-21 1.207009e-21
[1500,] 1.489090e-20 3.227508e-21 1.301535e-21
[1501,] 4.711473e-18 2.035103e-18 4.481276e-16
[1502,] 5.664956e-21 5.785733e-18 1.579186e-19
[1503,] 1.604219e-20 3.224863e-21 1.323821e-21
[1504,] 3.882804e-20 5.328252e-21 1.874858e-21
[1505,] 6.723917e-21 3.308076e-21 1.039799e-21
[1506,] 5.517513e-21 4.498401e-18 2.076041e-19
[1507,] 1.704497e-18 9.075438e-21 7.345267e-20
[1508,] 1.776110e-20 3.224455e-21 1.356421e-21
[1509,] 7.238556e-21 3.309537e-21 1.071468e-21
[1510,] 3.802330e-20 5.322093e-21 1.886460e-21
[1511,] 4.143617e-20 5.325941e-21 1.895863e-21
[1512,] 6.103743e-20 1.135411e-20 5.470497e-21
[1513,] 4.048170e-20 5.325703e-21 1.890617e-21
[1514,] 3.578130e-20 5.345406e-21 1.824287e-21
[1515,] 3.739419e-20 5.324882e-21 1.874531e-21
[1516,] 5.333832e-21 2.723206e-18 1.121646e-19
[1517,] 3.911477e-20 5.603431e-21 2.309219e-21
[1518,] 3.597017e-20 5.625397e-21 2.295959e-21
[1519,] 3.597017e-20 5.639370e-21 2.312845e-21
[1520,] 3.575271e-20 3.458604e-21 2.471132e-21
[1521,] 3.668746e-18 8.957660e-21 1.323963e-19
[1522,] 3.237210e-10 2.678954e-13 1.032098e-03
[1523,] 6.853697e-21 3.723896e-21 1.316202e-21
[1524,] 1.771364e-20 3.316304e-21 1.611369e-21
[1525,] 1.746720e-20 3.283462e-21 1.529860e-21
[1526,] 2.336268e-10 4.472026e-13 1.401576e-03
[1527,] 7.100530e-21 3.657893e-21 1.304673e-21
[1528,] 3.737132e-20 5.300943e-21 1.891117e-21
[1529,] 5.916391e-21 5.023687e-17 4.029352e-19
[1530,] 1.461992e-10 4.815512e-13 9.860840e-04
[1531,] 2.187124e-18 1.102209e-18 1.164151e-16
[1532,] 1.045562e-10 4.223829e-13 6.403787e-04
[1533,] 4.059392e-10 1.560369e-13 6.127703e-04
[1534,] 4.158782e-18 1.177024e-18 2.168082e-16
[1535,] 5.886467e-10 3.652892e-13 2.164982e-03
[1536,] 3.112890e-18 8.646704e-21 1.369477e-19
[1537,] 1.595201e-20 3.381666e-21 1.632619e-21
[1538,] 1.568858e-20 3.469908e-21 1.729142e-21
[1539,] 2.912520e-18 1.362714e-18 1.889639e-16
[1540,] 4.978226e-20 5.281649e-21 2.054417e-21
[1541,] 3.662549e-18 1.498294e-18 2.574562e-16
[1542,] 1.464295e-20 3.241210e-21 1.266092e-21
[1543,] 3.600936e-20 4.960871e-21 1.469489e-21
[1544,] 3.761778e-20 5.336942e-21 1.907382e-21
[1545,] 4.945178e-20 5.183673e-21 2.074221e-21
[1546,] 5.337974e-20 5.172591e-21 2.070512e-21
[1547,] 5.729478e-21 5.097958e-18 1.287464e-19
[1548,] 4.915460e-20 5.166534e-21 2.024513e-21
[1549,] 5.445211e-20 5.170977e-21 2.072200e-21
[1550,] 1.710996e-17 8.091045e-21 4.741502e-19
[1551,] 5.795237e-21 5.056596e-18 1.777344e-19
[1552,] 1.367663e-17 8.104874e-21 3.960670e-19
[1553,] 6.137583e-21 3.441569e-21 1.040297e-21
[1554,] 5.921302e-21 4.723835e-18 1.386254e-19
[1555,] 6.093030e-21 3.433801e-21 1.026814e-21
[1556,] 5.730265e-21 5.188114e-18 1.261171e-19
[1557,] 1.533983e-10 2.509641e-14 2.778466e-05
[1558,] 1.461992e-10 2.423769e-14 2.563424e-05
[1559,] 1.533983e-10 2.056762e-14 2.229804e-05
[1560,] 5.998782e-21 3.530586e-21 1.047497e-21
[1561,] 4.829251e-20 5.598853e-21 2.562851e-21
[1562,] 6.227843e-21 3.534816e-21 1.069408e-21
[1563,] 5.805877e-20 5.647353e-21 2.739987e-21
[1564,] 6.289580e-21 2.376516e-18 9.309925e-20
[1565,] 2.508105e-20 3.290238e-21 1.091802e-21
[1566,] 5.587883e-20 5.716508e-21 2.783800e-21
[1567,] 6.169550e-20 5.748289e-21 2.879918e-21
[1568,] 1.594067e-20 3.250395e-21 1.061064e-21
[1569,] 1.084969e-16 4.228157e-18 7.975096e-15
[1570,] 2.505370e-16 3.313905e-21 3.546559e-20
[1571,] 6.403957e-18 3.738329e-21 1.090304e-20
[1572,] 1.648289e-12 8.042249e-16 2.248469e-08
[1573,] 4.570323e-18 3.286995e-21 5.842802e-21
[1574,] 2.099086e-20 4.700467e-21 1.868746e-21
[1575,] 4.589568e-13 6.038857e-16 5.185001e-09
[1576,] 4.636058e-21 4.485666e-19 2.716046e-20
[1577,] 3.374331e-20 6.186648e-21 2.930437e-21
[1578,] 3.281655e-14 2.588248e-15 2.454773e-09
[1579,] 3.326970e-20 6.175092e-21 2.906005e-21
[1580,] 1.457854e-17 4.174503e-17 2.730058e-14
[1581,] 6.730764e-19 3.249988e-21 5.653037e-21
[1582,] 5.869720e-14 1.697419e-15 2.651436e-09
[1583,] 4.663290e-21 2.966194e-19 2.184745e-20
[1584,] 4.872526e-14 1.856262e-15 2.367674e-09
[1585,] 4.872526e-14 3.121105e-15 4.086017e-09
[1586,] 5.285170e-14 2.684388e-15 3.692000e-09
[1587,] 5.422761e-21 2.176644e-18 1.232301e-19
[1588,] 5.132575e-21 2.580107e-18 1.103088e-19
[1589,] 4.392879e-14 1.316959e-15 1.462037e-09
[1590,] 9.982727e-15 1.549938e-15 5.812228e-10
[1591,] 4.991119e-14 1.427212e-15 1.767785e-09
[1592,] 5.464714e-14 1.625421e-15 2.244865e-09
[1593,] 5.969125e-14 1.652823e-15 2.468459e-09
[1594,] 5.711192e-14 1.652823e-15 2.376653e-09
[1595,] 1.627780e-18 3.243572e-21 7.591403e-21
[1596,] 5.285170e-14 1.913209e-15 2.628762e-09
[1597,] 3.433493e-20 6.281553e-21 3.047790e-21
[1598,] 9.163582e-15 1.320044e-15 4.538258e-10
[1599,] 2.508087e-15 2.023852e-15 2.215358e-10
[1600,] 4.377883e-14 2.090128e-15 2.422661e-09
[1601,] 4.377883e-14 1.927817e-15 2.209368e-09
[1602,] 4.392879e-14 1.206710e-15 1.337921e-09
[1603,] 4.726457e-21 4.227989e-19 3.022289e-20
[1604,] 1.461208e-18 3.212274e-21 5.893959e-21
[1605,] 4.572329e-14 1.987930e-15 2.402627e-09
[1606,] 5.046410e-21 3.669333e-19 3.655926e-20
[1607,] 2.938953e-15 1.419611e-15 1.775883e-10
[1608,] 4.629657e-14 1.310463e-15 1.556497e-09
[1609,] 5.981898e-14 1.360969e-15 2.025948e-09
[1610,] 4.988347e-14 1.547730e-15 1.967974e-09
[1611,] 5.193890e-21 3.827889e-19 4.069487e-20
[1612,] 1.049805e-14 1.470022e-15 5.979149e-10
[1613,] 6.159840e-21 3.624941e-18 2.581357e-19
[1614,] 2.702062e-20 2.401235e-20 3.114679e-20
[1615,] 1.168784e-18 3.223517e-21 6.275314e-21
[1616,] 1.049805e-14 1.519216e-15 6.233240e-10
[1617,] 6.640215e-14 1.288787e-15 2.176328e-09
[1618,] 1.066322e-18 3.241385e-21 5.781621e-21
[1619,] 9.867328e-19 3.269033e-21 4.754260e-21
[1620,] 2.146729e-14 8.739669e-18 5.413917e-13
[1621,] 1.569863e-18 3.256245e-21 5.346181e-21
[1622,] 1.634562e-18 3.256245e-21 5.417739e-21
[1623,] 5.080684e-21 5.979940e-19 5.026986e-20
[1624,] 2.160782e-20 3.344562e-21 1.274514e-21
[1625,] 4.995840e-21 6.716765e-19 5.071151e-20
[1626,] 2.138607e-18 3.296468e-21 8.187360e-21
[1627,] 1.367731e-18 3.315399e-21 6.735022e-21
[1628,] 1.392516e-18 3.316494e-21 7.386624e-21
[1629,] 1.541434e-18 3.319841e-21 7.955627e-21
[1630,] 5.238303e-21 4.108510e-19 4.262772e-20
[1631,] 7.753794e-15 3.138036e-15 9.936841e-10
[1632,] 7.978768e-19 3.388190e-21 8.501326e-21
[1633,] 2.969143e-20 6.353827e-21 2.915993e-21
[1634,] 6.799128e-15 3.152575e-15 8.942189e-10
[1635,] 2.973035e-20 5.932200e-21 1.855464e-21
[1636,] 1.125474e-14 6.683084e-15 3.228965e-09
[1637,] 1.805630e-20 6.390453e-21 1.731876e-21
[1638,] 1.943681e-20 5.756206e-21 1.640061e-21
[1639,] 2.941272e-14 1.268745e-14 1.597102e-08
[1640,] 2.080556e-20 5.275531e-21 2.067404e-21
[1641,] 1.651753e-20 3.906048e-21 1.740461e-21
[1642,] 1.917975e-19 1.289330e-18 1.442131e-17
[1643,] 4.630540e-20 1.620361e-18 3.284839e-18
[1644,] 7.959240e-21 3.770822e-21 1.399077e-21
[1645,] 7.362899e-20 2.147979e-18 8.776173e-18
[1646,] 6.797300e-21 3.885161e-21 1.353231e-21
[1647,] 4.285079e-20 4.356171e-19 7.561580e-19
[1648,] 1.792265e-20 3.759462e-21 1.844174e-21
[1649,] 3.955822e-14 3.201403e-15 4.692096e-09
[1650,] 8.908583e-19 6.812016e-19 3.021120e-17
[1651,] 1.422635e-20 3.883115e-21 1.766447e-21
[1652,] 5.141108e-19 7.574748e-19 2.114152e-17
[1653,] 3.025407e-20 1.192241e-20 3.822982e-21
[1654,] 3.235662e-20 7.033440e-21 2.000004e-21
[1655,] 6.908096e-19 8.763497e-21 4.064906e-20
[1656,] 4.102599e-18 8.816520e-21 2.692259e-19
[1657,] 1.788567e-19 4.307293e-21 4.365734e-21
[1658,] 2.084067e-20 4.432697e-20 7.438732e-21
[1659,] 6.712989e-21 2.726171e-20 6.968919e-21
[1660,] 3.247991e-15 1.262798e-20 6.564659e-18
[1661,] 2.427070e-20 7.977572e-21 4.134172e-21
[1662,] 6.156514e-21 1.261512e-20 2.429649e-21
[1663,] 5.045414e-21 1.357448e-20 1.468801e-21
[1664,] 6.741742e-21 1.397991e-20 2.662079e-21
[1665,] 4.566206e-21 7.271764e-21 1.232509e-21
[1666,] 1.712241e-20 5.355836e-21 1.060715e-21
[1667,] 4.704364e-21 8.639417e-21 1.271974e-21
[1668,] 3.779768e-20 3.851869e-21 1.150879e-21
[1669,] 1.804615e-20 5.323247e-21 1.053225e-21
[1670,] 8.406825e-21 9.448702e-21 1.494916e-21
[1671,] 2.193770e-19 8.464355e-21 1.130598e-20
[1672,] 1.806396e-20 6.412905e-21 1.107760e-21
[1673,] 8.299674e-21 9.378133e-21 1.491039e-21
[1674,] 4.537813e-21 8.722023e-21 1.291095e-21
[1675,] 1.165705e-20 2.298122e-20 2.599211e-21
[1676,] 4.507369e-21 8.682639e-21 1.300210e-21
[1677,] 4.535920e-21 8.669664e-21 1.290336e-21
[1678,] 4.527926e-21 8.706822e-21 1.293250e-21
[1679,] 1.944201e-20 5.735936e-21 1.060661e-21
[1680,] 4.528698e-21 8.514288e-21 1.288208e-21
[1681,] 4.565513e-21 8.514288e-21 1.280835e-21
[1682,] 1.176958e-20 2.274292e-20 2.622866e-21
[1683,] 1.397863e-20 8.502063e-21 3.196376e-21
[1684,] 1.623483e-20 6.219561e-21 1.095331e-21
[1685,] 1.198425e-19 7.783614e-21 1.028476e-21
[1686,] 1.554708e-20 8.599419e-21 3.518884e-21
[1687,] 5.303718e-21 7.271416e-21 1.660328e-21
[1688,] 2.315019e-20 8.829607e-21 5.133816e-21
[1689,] 2.568129e-20 1.051314e-20 9.413821e-22
[1690,] 3.005108e-20 4.826013e-21 9.637038e-22
[1691,] 2.190499e-20 8.355551e-21 9.214573e-22
[1692,] 1.213747e-19 7.461099e-21 1.029967e-21
[1693,] 7.186598e-21 8.416440e-21 1.046420e-21
[1694,] 1.452010e-19 7.663500e-21 1.044957e-21
[1695,] 1.452010e-19 7.819561e-21 1.039425e-21
[1696,] 2.297110e-20 9.398607e-21 9.314557e-22
[1697,] 2.810529e-20 4.926705e-21 9.459027e-22
[1698,] 3.457711e-20 4.800470e-21 9.764604e-22
[1699,] 4.208053e-18 1.056356e-20 1.478351e-21
[1700,] 1.504320e-19 6.612109e-21 1.099789e-21
[1701,] 3.025762e-16 7.759366e-20 5.450080e-17
[1702,] 1.498122e-12 2.399149e-20 4.998091e-16
[1703,] 9.641029e-18 2.277650e-20 1.800342e-18
[1704,] 1.057984e-20 1.311111e-20 4.116019e-21
[1705,] 3.021035e-20 1.022805e-20 2.805274e-21
[1706,] 3.216758e-20 1.028733e-20 2.903363e-21
[1707,] 5.316876e-18 1.639272e-20 7.321005e-19
[1708,] 1.706440e-12 1.843094e-20 9.194848e-14
[1709,] 5.010529e-18 1.857547e-20 9.025706e-19
[1710,] 5.422263e-18 1.634791e-20 7.577307e-19
[1711,] 1.653831e-11 1.895805e-20 9.626716e-16
[1712,] 1.112690e-15 1.268022e-20 1.979932e-18
[1713,] 9.180654e-21 1.046094e-20 3.175102e-21
[1714,] 8.262498e-21 1.382270e-20 3.518275e-21
[1715,] 4.477417e-21 1.650875e-20 1.611285e-21
[1716,] 1.821103e-20 1.022116e-20 9.936478e-21
[1717,] 1.065921e-20 1.043796e-20 3.511382e-21
[1718,] 3.901794e-20 9.355532e-21 3.533317e-21
[1719,] 5.002149e-16 7.521536e-21 4.348187e-19
[1720,] 1.065921e-20 1.040484e-20 3.497608e-21
[1721,] 3.815260e-20 1.006726e-20 3.246935e-21
[1722,] 1.814702e-20 4.349029e-19 1.899851e-21
[1723,] 3.733076e-20 1.130606e-20 2.925389e-21
[1724,] 6.698907e-12 8.451139e-21 6.994292e-17
[1725,] 4.307144e-12 9.407465e-21 7.604031e-17
[1726,] 6.374485e-16 6.460050e-21 3.293270e-19
[1727,] 3.326780e-18 1.234180e-20 3.556687e-19
[1728,] 1.393411e-20 1.459184e-20 6.356182e-21
[1729,] 3.323072e-18 1.306353e-20 3.916905e-19
[1730,] 1.517025e-16 7.592884e-21 1.162206e-18
[1731,] 1.002314e-15 3.939396e-21 2.079901e-20
[1732,] 3.603169e-18 1.285821e-20 3.993978e-19
[1733,] 4.489987e-21 2.106456e-20 1.628411e-21
[1734,] 4.483317e-21 2.011962e-20 1.632600e-21
[1735,] 5.633567e-16 5.669942e-21 2.163403e-19
[1736,] 4.480840e-21 1.998044e-20 1.640899e-21
[1737,] 5.633567e-16 5.586944e-21 2.073079e-19
[1738,] 4.432561e-18 1.090865e-20 3.325177e-19
[1739,] 1.543778e-15 4.785385e-20 4.682563e-17
[1740,] 4.432561e-18 1.027824e-20 3.020752e-19
[1741,] 8.993935e-20 1.116383e-20 4.759874e-21
[1742,] 1.679934e-20 1.811821e-19 1.489141e-19
[1743,] 3.934384e-18 1.379661e-20 5.023203e-19
[1744,] 3.979366e-18 4.154258e-20 1.721414e-18
[1745,] 4.043849e-16 8.546810e-21 2.991604e-18
[1746,] 1.041587e-20 8.940394e-21 2.903292e-21
[1747,] 6.740191e-16 9.865422e-21 5.335014e-18
[1748,] 3.916423e-18 1.312905e-20 4.603359e-19
[1749,] 1.038661e-17 1.527050e-20 1.055026e-18
[1750,] 5.748012e-18 1.468621e-20 6.894169e-19
[1751,] 3.418057e-19 9.683765e-21 6.034631e-20
[1752,] 1.056189e-15 1.124584e-20 1.685419e-18
[1753,] 5.708801e-18 1.301756e-20 5.578193e-19
[1754,] 9.489637e-21 8.052719e-21 1.856739e-21
[1755,] 1.217763e-20 7.859328e-21 2.238483e-21
[1756,] 9.340017e-21 9.560589e-21 2.883982e-21
[1757,] 8.500364e-21 9.551756e-21 2.629894e-21
[1758,] 1.409511e-20 9.013693e-21 6.959871e-21
[1759,] 7.245859e-16 6.649565e-21 4.137279e-19
[1760,] 1.074131e-20 7.884560e-21 2.054362e-21
[1761,] 1.099384e-20 7.929243e-21 2.051286e-21
[1762,] 1.299560e-20 7.805903e-21 2.326579e-21
[1763,] 1.360842e-20 8.758922e-21 6.541778e-21
[1764,] 1.384543e-20 8.634636e-21 6.525432e-21
[1765,] 8.947285e-21 9.794044e-21 2.845144e-21
[1766,] 3.473077e-18 1.108563e-20 3.160451e-19
[1767,] 3.473077e-18 1.065169e-20 2.942556e-19
[1768,] 1.395543e-20 7.795563e-21 2.419706e-21
[1769,] 1.282927e-20 7.825249e-21 2.280710e-21
[1770,] 3.607210e-18 1.073648e-20 3.049664e-19
[1771,] 1.237081e-15 7.732511e-21 3.762697e-18
[1772,] 3.192642e-19 8.308544e-21 4.440346e-20
[1773,] 1.266620e-20 7.861529e-21 2.243012e-21
[1774,] 3.399853e-19 8.419039e-21 4.709657e-20
[1775,] 1.152611e-20 7.809940e-21 2.147031e-21
[1776,] 1.138048e-20 7.810027e-21 2.144330e-21
[1777,] 1.167543e-20 7.691140e-21 2.241477e-21
[1778,] 4.479262e-21 1.350109e-20 1.487346e-21
[1779,] 3.930106e-18 1.023416e-20 2.934335e-19
[1780,] 6.400265e-16 6.276512e-21 3.374625e-19
[1781,] 3.055843e-18 1.078536e-20 2.797803e-19
[1782,] 9.988041e-21 9.960533e-21 3.217660e-21
[1783,] 6.969788e-16 6.411644e-21 3.693957e-19
[1784,] 4.983449e-20 1.042135e-20 3.636366e-21
[1785,] 4.748369e-20 9.274150e-21 4.029761e-21
[1786,] 4.864194e-20 1.039995e-20 3.593984e-21
[1787,] 4.864194e-20 1.109098e-20 3.385818e-21
[1788,] 1.361472e-20 8.047452e-21 5.927051e-21
[1789,] 1.282927e-20 7.825588e-21 2.311810e-21
[1790,] 4.487021e-21 1.336123e-20 1.459214e-21
[1791,] 4.415686e-20 1.035746e-20 3.417293e-21
[1792,] 4.983449e-20 1.023467e-20 3.696832e-21
[1793,] 5.705060e-16 6.025107e-21 2.883513e-19
[1794,] 4.515815e-20 1.058970e-20 3.413249e-21
[1795,] 3.607210e-18 9.999733e-21 2.680105e-19
[1796,] 4.617330e-18 1.079923e-20 3.543893e-19
[1797,] 1.046354e-20 9.856914e-21 3.299925e-21
[1798,] 5.262674e-16 6.748226e-21 3.814509e-19
[1799,] 4.256428e-18 1.079923e-20 3.384686e-19
[1800,] 5.468701e-16 6.210961e-21 3.092066e-19
[1801,] 1.540076e-20 8.618894e-21 7.092197e-21
[1802,] 4.617330e-18 1.047558e-20 3.352522e-19
[1803,] 1.567048e-20 8.247451e-21 6.819846e-21
[1804,] 1.565530e-20 8.304896e-21 6.872004e-21
[1805,] 5.045354e-16 6.387839e-21 3.241732e-19
[1806,] 4.222663e-18 1.162429e-20 3.844272e-19
[1807,] 4.442437e-18 1.030095e-20 3.180983e-19
[1808,] 2.269226e-16 6.636263e-21 2.654712e-19
[1809,] 2.277681e-16 6.527643e-21 2.546785e-19
[1810,] 2.619638e-20 9.923859e-21 2.680624e-21
[1811,] 2.683612e-20 9.886820e-21 2.724876e-21
[1812,] 2.903350e-16 6.492161e-21 2.751755e-19
[1813,] 1.669229e-16 6.457036e-21 2.111602e-19
[1814,] 1.737000e-16 6.636263e-21 2.300323e-19
[1815,] 4.437384e-18 1.073648e-20 3.428806e-19
[1816,] 6.196689e-18 1.116016e-20 4.440964e-19
[1817,] 1.299138e-20 1.079679e-20 4.449237e-21
[1818,] 2.835847e-12 7.544220e-21 4.365052e-17
[1819,] 7.218388e-16 8.117493e-21 1.939838e-18
[1820,] 6.475247e-18 1.099749e-20 4.431427e-19
[1821,] 2.859297e-20 9.868445e-21 2.826773e-21
[1822,] 2.366981e-20 9.762611e-21 2.569250e-21
[1823,] 2.568774e-20 9.476396e-21 2.758735e-21
[1824,] 1.138705e-20 1.327670e-20 4.758648e-21
[1825,] 5.446739e-18 1.090975e-20 3.962424e-19
[1826,] 5.930935e-18 1.090975e-20 4.156769e-19
[1827,] 2.683612e-20 9.815700e-21 2.741383e-21
[1828,] 5.459077e-18 1.090975e-20 3.967473e-19
[1829,] 2.683612e-20 9.851990e-21 2.732897e-21
[1830,] 3.000296e-16 6.543539e-21 2.844649e-19
[1831,] 2.366981e-20 9.833797e-21 2.554236e-21
[1832,] 2.516306e-20 9.396230e-21 2.748023e-21
[1833,] 2.848095e-12 6.753251e-21 3.062642e-17
[1834,] 2.271353e-20 8.563148e-21 2.854865e-21
[1835,] 2.369209e-20 9.761977e-21 2.570716e-21
[1836,] 7.336504e-18 9.794425e-21 3.823664e-19
[1837,] 2.271353e-20 9.779791e-21 2.508239e-21
[1838,] 6.468018e-18 9.945069e-21 3.672088e-19
[1839,] 2.625201e-20 9.815700e-21 2.708157e-21
[1840,] 1.959131e-12 6.736335e-21 2.603055e-17
[1841,] 5.422263e-18 1.046323e-20 3.660530e-19
[1842,] 2.271353e-20 8.624512e-21 4.286580e-21
[1843,] 2.141506e-20 8.610928e-21 4.137678e-21
[1844,] 1.283634e-16 8.723219e-21 3.883325e-19
[1845,] 2.272407e-20 8.554617e-21 4.623431e-21
[1846,] 5.990729e-18 2.542007e-20 9.792943e-19
[1847,] 7.265152e-18 7.411557e-20 1.162101e-17
[1848,] 2.801918e-20 8.701600e-21 4.764220e-21
[1849,] 7.810574e-16 6.664692e-21 3.522218e-19
[1850,] 5.798761e-20 1.555165e-20 2.207919e-20
[1851,] 3.516815e-20 8.617129e-21 5.751985e-21
[1852,] 2.195396e-20 8.337628e-21 8.923892e-21
[1853,] 4.297914e-16 5.682266e-21 2.194105e-19
[1854,] 5.468701e-16 5.451508e-21 2.111422e-19
[1855,] 1.431101e-20 1.046930e-20 4.658470e-21
[1856,] 3.968410e-16 5.470335e-21 1.876361e-19
[1857,] 1.815271e-20 6.891173e-21 6.071725e-21
[1858,] 6.301235e-12 8.553722e-21 7.961213e-17
[1859,] 1.242707e-20 1.046506e-20 4.052927e-21
[1860,] 6.903114e-16 5.667415e-21 2.584407e-19
[1861,] 4.064776e-16 7.364823e-21 4.032233e-19
[1862,] 2.932029e-20 8.676354e-21 5.098696e-21
[1863,] 1.275584e-20 1.059983e-20 4.230879e-21
[1864,] 3.385991e-16 7.364823e-21 3.762293e-19
[1865,] 6.445705e-18 8.386891e-21 2.630887e-19
[1866,] 5.904040e-18 8.386891e-21 2.509533e-19
[1867,] 6.168503e-18 8.386891e-21 2.569427e-19
[1868,] 2.866388e-16 7.319238e-21 3.478482e-19
[1869,] 3.516052e-16 5.788387e-21 2.152598e-19
[1870,] 1.411986e-17 9.491396e-21 4.906729e-19
[1871,] 2.775697e-16 7.302699e-21 3.417348e-19
[1872,] 1.953777e-20 9.139929e-21 3.233283e-21
[1873,] 2.707328e-20 8.896440e-21 1.130991e-20
[1874,] 2.654389e-20 8.769221e-21 1.094256e-20
[1875,] 1.354920e-17 8.626695e-21 3.958841e-19
[1876,] 2.775697e-16 5.797073e-21 1.955125e-19
[1877,] 1.846484e-20 8.980233e-21 3.224501e-21
[1878,] 1.354920e-17 9.375693e-21 4.684142e-19
[1879,] 2.763280e-16 5.797073e-21 1.951926e-19
[1880,] 2.662113e-16 5.797073e-21 1.925518e-19
[1881,] 2.707328e-20 8.110204e-21 1.001779e-20
[1882,] 1.411986e-17 9.351012e-21 4.763264e-19
[1883,] 2.707328e-20 8.126206e-21 1.004406e-20
[1884,] 3.385991e-16 5.973933e-21 2.288945e-19
[1885,] 1.812491e-20 8.986543e-21 3.178632e-21
[1886,] 2.654389e-20 8.110204e-21 9.878015e-21
[1887,] 5.440794e-18 9.351012e-21 2.969213e-19
[1888,] 5.440410e-18 9.351012e-21 2.969098e-19
[1889,] 7.463591e-18 4.342616e-20 2.271057e-18
[1890,] 2.525341e-20 8.682222e-21 4.545134e-21
[1891,] 1.969706e-16 8.330851e-21 4.151037e-19
[1892,] 2.525341e-20 8.667854e-21 4.580514e-21
[1893,] 3.157560e-16 6.141840e-21 2.445074e-19
[1894,] 3.029911e-16 6.507896e-21 2.814353e-19
[1895,] 5.683033e-18 9.072927e-21 2.869210e-19
[1896,] 5.694508e-18 9.637850e-21 2.079663e-19
[1897,] 1.198487e-20 7.517881e-21 4.746761e-21
[1898,] 4.080138e-18 8.874094e-21 1.509091e-19
[1899,] 9.689834e-16 7.261224e-21 1.558236e-18
[1900,] 2.486175e-16 5.550140e-21 1.677930e-19
[1901,] 4.823138e-21 1.107563e-20 1.322429e-21
[1902,] 1.511250e-20 1.054787e-20 4.967487e-21
[1903,] 6.060412e-20 7.755620e-21 7.139416e-21
[1904,] 4.553183e-18 9.513340e-21 1.817300e-19
[1905,] 4.553183e-18 9.513340e-21 1.817300e-19
[1906,] 6.220163e-20 8.063499e-21 6.210893e-21
[1907,] 1.326295e-20 1.061287e-20 4.386453e-21
[1908,] 1.037962e-20 8.348905e-21 4.754001e-21
[1909,] 2.655665e-20 1.526097e-20 4.318031e-21
[1910,] 4.485444e-18 9.554329e-21 1.818507e-19
[1911,] 4.643246e-18 4.233207e-20 1.678718e-18
[1912,] 3.385991e-16 5.727686e-21 2.030424e-19
[1913,] 2.109168e-16 7.032823e-21 2.808098e-19
[1914,] 6.069095e-20 7.901369e-21 6.699587e-21
[1915,] 4.431060e-18 2.757101e-20 1.979059e-18
[1916,] 1.080713e-15 5.941846e-21 7.871585e-19
[1917,] 5.225063e-18 8.510701e-21 1.551485e-19
[1918,] 6.069095e-20 7.942429e-21 6.665732e-21
[1919,] 6.069095e-20 7.948460e-21 6.650939e-21
[1920,] 3.248704e-16 5.727686e-21 2.000130e-19
[1921,] 1.110727e-20 7.632627e-21 4.546817e-21
[1922,] 2.109168e-16 7.099230e-21 2.873639e-19
[1923,] 2.032858e-16 6.990679e-21 2.728522e-19
[1924,] 6.233600e-20 8.037050e-21 6.569399e-21
[1925,] 2.541840e-20 1.000345e-20 7.342759e-21
[1926,] 5.028577e-18 9.157500e-21 1.775219e-19
[1927,] 1.497525e-15 5.639625e-21 6.965663e-19
[1928,] 6.762879e-20 7.772841e-21 7.641618e-21
[1929,] 4.226014e-19 6.026092e-21 1.018378e-20
[1930,] 2.028706e-20 8.625739e-21 3.610975e-21
[1931,] 4.858525e-18 8.746369e-21 1.597955e-19
[1932,] 2.829887e-18 5.026485e-21 5.038652e-20
[1933,] 2.032858e-16 6.428945e-21 2.208660e-19
[1934,] 2.933470e-20 8.635387e-21 5.234248e-21
[1935,] 4.223440e-18 7.012451e-21 1.438953e-19
[1936,] 3.069564e-20 8.618554e-21 5.489395e-21
[1937,] 1.618699e-20 6.574211e-21 5.256576e-21
[1938,] 9.473823e-20 8.942066e-21 6.293876e-21
[1939,] 2.566724e-16 5.192683e-21 1.368264e-19
[1940,] 2.109168e-16 6.357479e-21 2.174986e-19
[1941,] 3.248704e-16 5.426302e-21 1.704438e-19
[1942,] 5.705060e-16 5.531222e-21 2.209500e-19
[1943,] 3.138734e-20 9.515220e-21 3.112189e-21
[1944,] 2.588169e-20 1.057236e-20 8.111337e-21
[1945,] 1.611492e-16 5.109349e-21 1.148202e-19
[1946,] 2.566724e-16 5.109349e-21 1.299800e-19
[1947,] 2.566724e-16 5.054115e-21 1.255070e-19
[1948,] 3.766110e-20 9.747309e-21 3.375991e-21
[1949,] 3.114860e-16 5.169541e-21 1.444533e-19
[1950,] 3.128935e-16 5.125663e-21 1.407930e-19
[1951,] 2.566724e-16 4.960987e-21 1.180819e-19
[1952,] 3.571824e-18 6.297085e-21 1.054119e-19
[1953,] 5.378401e-17 4.903868e-21 6.814297e-20
[1954,] 4.610811e-21 1.142235e-20 1.625332e-21
[1955,] 4.574733e-21 1.142235e-20 1.592774e-21
[1956,] 3.029320e-18 6.540280e-21 1.052165e-19
[1957,] 2.114206e-20 1.004115e-20 6.091162e-21
[1958,] 4.574733e-21 1.139559e-20 1.591374e-21
[1959,] 6.404855e-17 4.992181e-21 7.672905e-20
[1960,] 2.906106e-18 6.501895e-21 1.016640e-19
[1961,] 2.788286e-18 6.501895e-21 9.949880e-20
[1962,] 2.906106e-18 6.422609e-21 9.898681e-20
[1963,] 2.843632e-20 9.894602e-21 7.721872e-21
[1964,] 5.528672e-17 4.766659e-21 6.277340e-20
[1965,] 6.224156e-17 4.900152e-21 7.161115e-20
[1966,] 4.946177e-17 4.681016e-21 5.681577e-20
[1967,] 1.983500e-20 9.876506e-21 5.579821e-21
[1968,] 5.138763e-17 4.681016e-21 5.758173e-20
[1969,] 4.581187e-17 4.664087e-21 5.463568e-20
[1970,] 4.638431e-21 1.127497e-20 1.641180e-21
[1971,] 4.755773e-21 1.135422e-20 1.733709e-21
[1972,] 4.755773e-21 1.114814e-20 1.719649e-21
[1973,] 4.323795e-17 4.457240e-21 4.542207e-20
[1974,] 6.162114e-17 4.630775e-21 5.912613e-20
[1975,] 6.475029e-17 4.777293e-21 6.686163e-20
[1976,] 9.419128e-19 2.594620e-20 3.480545e-19
[1977,] 6.229487e-17 4.795454e-21 6.678763e-20
[1978,] 4.668131e-21 1.119694e-20 1.659701e-21
[1979,] 1.288122e-20 5.638858e-21 1.083075e-21
[1980,] 4.297810e-14 6.000607e-21 3.287670e-18
[1981,] 4.513741e-21 1.107205e-20 1.510640e-21
[1982,] 2.701658e-18 5.972681e-21 8.110501e-20
[1983,] 3.310723e-20 1.240611e-20 1.216610e-20
[1984,] 2.922434e-18 6.075231e-21 8.774681e-20
[1985,] 4.565249e-21 1.099960e-20 1.562634e-21
[1986,] 2.803903e-18 5.972681e-21 8.265655e-20
[1987,] 2.393973e-18 6.247906e-21 8.428701e-20
[1988,] 4.979470e-17 4.547258e-21 5.151294e-20
[1989,] 4.576054e-21 1.114814e-20 1.580644e-21
[1990,] 5.383994e-14 6.037163e-21 3.758601e-18
[1991,] 2.438252e-20 1.262364e-20 9.491783e-21
[1992,] 2.809890e-18 5.814212e-21 7.778528e-20
[1993,] 2.082807e-18 1.975026e-20 3.692059e-19
[1994,] 4.520928e-21 6.090501e-21 1.194015e-21
[1995,] 9.703768e-17 7.846935e-21 3.412886e-19
[1996,] 4.545771e-21 6.059067e-21 1.196312e-21
[1997,] 4.581334e-18 6.109037e-21 1.117459e-19
[1998,] 4.520928e-21 6.045123e-21 1.195140e-21
[1999,] 4.520928e-21 6.025324e-21 1.196614e-21
[2000,] 2.598260e-18 6.113764e-21 8.379570e-20
[2001,] 4.520054e-21 6.009905e-21 1.194889e-21
[2002,] 4.722695e-14 2.564353e-20 7.114623e-17
[2003,] 2.707410e-18 5.947987e-21 8.043075e-20
[2004,] 2.809890e-18 5.912680e-21 8.085834e-20
[2005,] 4.528582e-21 6.066506e-21 1.193008e-21
[2006,] 5.990286e-17 7.731134e-21 2.727125e-19
[2007,] 2.762965e-20 1.296509e-20 1.374899e-20
[2008,] 4.536862e-21 6.078492e-21 1.193123e-21
[2009,] 5.217431e-17 4.549314e-21 5.274898e-20
[2010,] 3.269988e-20 9.887474e-21 8.706429e-21
[2011,] 4.576311e-21 1.092579e-20 1.568806e-21
[2012,] 4.575653e-21 1.073679e-20 1.557777e-21
[2013,] 3.271357e-20 9.942355e-21 8.866222e-21
[2014,] 6.429148e-21 1.097013e-19 2.240565e-21
[2015,] 2.928695e-18 5.704015e-21 7.711462e-20
[2016,] 2.360849e-20 9.868746e-21 6.483846e-21
[2017,] 5.764018e-17 4.656573e-21 6.008284e-20
[2018,] 4.599894e-21 1.076029e-20 1.579712e-21
[2019,] 2.707410e-18 5.675117e-21 7.321267e-20
[2020,] 2.809890e-18 5.704015e-21 7.551108e-20
[2021,] 3.023602e-14 6.026127e-21 3.058297e-18
[2022,] 4.626101e-21 1.092579e-20 1.610613e-21
[2023,] 4.599894e-21 1.073679e-20 1.578345e-21
[2024,] 4.306522e-17 5.974609e-21 1.114950e-19
[2025,] 4.626101e-21 1.078391e-20 1.602087e-21
[2026,] 4.626101e-21 1.080765e-20 1.603522e-21
[2027,] 3.434377e-20 9.436174e-20 4.572420e-20
[2028,] 2.882169e-20 1.540289e-19 4.676551e-20
[2029,] 2.598260e-18 8.107970e-21 1.519154e-19
[2030,] 3.242994e-17 5.613485e-21 8.479058e-20
[2031,] 2.882169e-20 1.515736e-19 4.642339e-20
[2032,] 4.295945e-18 6.800369e-21 1.306981e-19
[2033,] 2.175198e-20 1.073608e-20 6.906950e-21
[2034,] 2.910471e-17 5.476432e-21 7.608208e-20
[2035,] 2.944697e-20 1.495987e-19 4.744211e-20
[2036,] 2.307775e-18 7.801384e-21 1.320481e-19
[2037,] 1.408098e-18 2.260256e-20 3.720897e-19
[2038,] 2.366155e-20 1.121193e-20 7.956604e-21
[2039,] 3.871658e-17 5.368280e-21 8.156189e-20
[2040,] 2.693678e-20 9.656806e-20 3.436660e-20
[2041,] 2.365377e-20 1.694427e-20 1.241964e-20
[2042,] 2.802219e-20 1.271996e-19 4.096905e-20
[2043,] 2.853709e-20 1.240226e-19 4.135921e-20
[2044,] 2.330015e-20 1.180298e-20 8.326943e-21
[2045,] 2.696848e-20 1.302380e-19 3.918398e-20
[2046,] 1.881215e-20 1.108331e-20 6.270188e-21
[2047,] 2.404510e-20 1.170641e-20 8.610240e-21
[2048,] 2.027072e-18 6.687768e-21 8.537018e-20
[2049,] 1.715202e-18 7.159049e-21 1.228112e-19
[2050,] 2.703318e-20 1.133649e-20 9.146757e-21
[2051,] 4.488909e-21 1.037671e-20 1.440703e-21
[2052,] 9.069831e-21 5.221415e-21 1.127191e-21
[2053,] 2.917023e-17 4.984249e-21 5.772150e-20
[2054,] 2.766950e-17 5.079599e-21 5.958107e-20
[2055,] 3.417427e-17 4.646497e-21 4.789026e-20
[2056,] 4.618209e-21 1.360890e-20 1.705873e-21
[2057,] 3.768520e-17 9.477828e-21 3.722370e-19
[2058,] 5.005871e-17 6.056440e-21 1.394407e-19
[2059,] 1.164418e-20 1.893707e-20 6.059231e-21
[2060,] 1.770078e-17 4.675166e-21 3.894459e-20
[2061,] 2.412964e-19 1.035758e-20 3.662789e-20
[2062,] 1.949524e-18 7.215554e-21 1.012861e-19
[2063,] 2.165617e-17 4.377850e-21 3.302651e-20
[2064,] 7.143872e-16 4.363838e-21 8.344788e-20
[2065,] 1.873888e-18 7.015500e-21 9.364303e-20
[2066,] 1.355242e-17 5.122320e-21 4.692661e-20
[2067,] 1.887786e-17 4.439681e-21 3.330651e-20
[2068,] 1.956696e-17 4.507125e-21 3.566285e-20
[2069,] 2.277757e-18 6.477523e-21 8.778609e-20
[2070,] 2.188239e-18 6.368851e-21 8.286948e-20
[2071,] 2.510023e-20 1.094270e-20 7.839174e-21
[2072,] 2.770645e-20 1.070379e-20 8.232622e-21
[2073,] 7.771338e-17 5.712374e-21 1.830679e-19
[2074,] 1.496624e-17 4.983899e-21 4.431488e-20
[2075,] 1.964300e-17 4.421281e-21 3.324371e-20
[2076,] 2.256344e-17 4.481657e-21 3.683286e-20
[2077,] 3.843780e-20 1.614366e-20 1.898876e-20
[2078,] 2.571863e-20 9.355431e-21 7.479733e-21
[2079,] 1.785549e-20 4.328636e-21 2.833464e-21
[2080,] 1.721625e-20 4.231392e-21 2.654287e-21
[2081,] 3.146653e-18 7.926943e-21 1.599030e-19
[2082,] 1.153454e-18 7.978948e-21 9.317638e-20
[2083,] 3.025676e-18 8.043420e-21 1.626609e-19
[2084,] 6.080070e-21 2.104552e-19 2.348436e-21
[2085,] 3.445638e-20 4.381725e-21 1.928625e-21
[2086,] 3.025676e-18 7.738114e-21 1.505465e-19
[2087,] 1.632861e-18 7.851027e-21 1.113529e-19
[2088,] 1.823964e-18 8.098764e-21 1.257619e-19
[2089,] 1.339440e-18 4.501598e-21 1.938026e-20
[2090,] 7.185930e-21 6.944616e-21 2.888626e-21
[2091,] 9.073365e-19 4.374350e-20 4.121302e-19
[2092,] 6.841126e-18 4.640722e-21 7.055273e-20
[2093,] 6.092874e-20 4.667582e-21 3.980643e-21
[2094,] 1.069803e-19 1.166831e-20 1.008287e-21
[2095,] 7.299931e-21 2.323800e-20 1.548113e-21
[2096,] 1.138164e-20 1.135348e-20 3.396526e-21
[2097,] 2.531305e-19 4.583270e-21 4.220614e-21
[2098,] 1.842824e-20 7.002874e-21 1.159643e-21
[2099,] 1.185456e-20 1.425336e-20 3.007178e-21
[2100,] 1.191637e-20 1.430584e-20 2.992147e-21
[2101,] 1.178901e-20 1.417622e-20 2.999499e-21
[2102,] 5.120156e-21 8.691877e-21 1.266223e-21
[2103,] 1.178262e-20 1.399613e-20 2.988435e-21
[2104,] 4.995225e-21 5.439201e-21 1.065954e-21
[2105,] 4.743040e-21 7.640261e-21 1.386569e-21
[2106,] 3.295741e-20 5.762500e-21 1.130593e-21
[2107,] 1.181762e-20 1.362429e-20 2.953754e-21
[2108,] 1.181762e-20 1.362429e-20 2.953754e-21
[2109,] 1.182421e-20 1.358770e-20 2.949101e-21
[2110,] 1.505965e-19 4.143450e-21 2.357684e-21
[2111,] 2.853618e-20 5.741370e-21 1.143871e-21
[2112,] 5.107889e-20 6.684266e-21 1.000055e-21
[2113,] 1.142377e-20 8.546873e-21 2.285455e-21
[2114,] 5.952151e-20 4.811503e-21 1.084645e-21
[2115,] 5.824287e-20 4.820965e-21 1.080600e-21
[2116,] 1.199039e-20 1.363378e-20 2.933101e-21
[2117,] 1.252158e-19 5.145631e-21 6.058848e-21
[2118,] 7.373426e-21 4.365088e-21 1.278629e-21
[2119,] 4.711311e-21 4.780841e-21 1.066611e-21
[2120,] 2.001515e-20 4.257530e-21 1.447661e-21
[2121,] 2.957617e-20 5.803517e-21 1.145829e-21
[2122,] 1.042728e-20 1.161790e-20 3.267800e-21
[2123,] 9.043881e-21 1.055850e-20 2.692613e-21
[2124,] 4.994925e-21 4.593274e-21 9.838567e-22
[2125,] 1.867816e-19 2.473481e-20 1.086680e-19
[2126,] 1.642183e-20 2.407831e-20 5.705096e-21
[2127,] 5.192080e-21 3.543965e-21 8.920389e-22
[2128,] 3.732451e-19 1.076809e-19 5.426675e-19
[2129,] 4.854163e-21 4.388695e-21 1.177547e-21
[2130,] 2.668005e-20 4.422826e-21 1.219580e-21
[2131,] 2.648750e-18 3.954593e-21 4.391557e-21
[2132,] 6.462043e-21 1.493220e-20 4.002835e-21
[2133,] 2.355049e-18 5.503695e-21 2.096232e-20
[2134,] 1.260804e-18 4.752256e-21 2.496456e-21
[2135,] 8.292141e-21 1.190119e-20 5.067033e-21
[2136,] 8.455924e-21 1.208794e-20 5.253831e-21
[2137,] 8.150878e-21 1.268349e-20 5.286949e-21
[2138,] 8.164659e-21 1.218285e-20 5.095902e-21
[2139,] 1.408493e-20 1.197869e-19 2.209271e-21
[2140,] 5.296872e-20 6.251727e-21 8.458435e-21
[2141,] 8.405196e-21 2.800744e-20 1.136420e-20
[2142,] 5.192592e-21 1.500383e-20 3.369241e-21
[2143,] 7.178037e-21 7.171168e-20 5.052853e-21
[2144,] 4.700596e-20 3.980998e-21 2.264617e-21
[2145,] 1.837113e-20 6.162486e-21 1.941320e-21
[2146,] 1.482880e-20 9.502877e-21 1.200189e-21
[2147,] 5.158544e-20 3.977909e-21 2.242642e-21
[2148,] 1.501998e-18 5.132315e-20 1.513500e-20
[2149,] 1.522445e-20 7.039961e-21 1.091802e-21
[2150,] 5.027128e-20 3.978922e-21 2.162999e-21
[2151,] 5.455618e-20 4.015835e-21 2.013119e-21
[2152,] 2.281057e-19 5.389771e-21 7.858654e-21
[2153,] 8.289654e-21 1.280930e-19 7.838582e-21
[2154,] 1.404611e-20 4.847156e-21 1.036729e-21
[2155,] 8.921161e-19 3.809042e-20 5.553464e-19
[2156,] 3.554994e-20 4.117191e-21 3.699338e-21
[2157,] 3.506377e-20 3.592363e-21 1.985819e-21
[2158,] 9.608101e-21 5.624489e-21 1.254952e-21
[2159,] 9.469733e-20 3.736490e-21 2.288057e-21
[2160,] 7.565812e-20 5.877904e-21 3.295387e-21
[2161,] 2.571459e-20 4.617306e-20 1.507011e-20
[2162,] 7.317722e-20 5.002211e-21 1.921738e-21
[2163,] 1.976445e-20 3.607751e-21 1.736790e-21
[2164,] 2.317694e-20 7.448271e-21 4.383193e-21
[2165,] 6.094325e-21 3.780127e-21 1.309042e-21
[2166,] 9.065776e-21 3.278088e-21 1.117268e-21
[2167,] 1.278486e-20 6.935423e-21 2.679007e-21
[2168,] 1.881923e-20 3.282400e-21 1.238469e-21
[2169,] 9.726348e-21 2.923317e-20 3.049326e-21
[2170,] 1.255996e-20 6.813994e-21 2.596924e-21
[2171,] 5.962295e-21 4.171285e-21 1.472101e-21
[2172,] 5.811875e-21 5.508347e-21 1.926440e-21
[2173,] 1.651039e-20 1.200403e-20 1.177580e-21
[2174,] 1.651039e-20 1.192838e-20 1.176304e-21
[2175,] 2.268707e-20 6.964809e-21 4.091194e-21
[2176,] 1.952461e-20 6.791663e-21 3.744242e-21
[2177,] 1.042337e-19 6.875118e-21 1.597554e-20
[2178,] 1.826011e-20 3.639138e-21 1.010776e-21
[2179,] 1.015794e-19 6.354344e-21 1.340461e-20
[2180,] 5.631003e-21 5.792999e-21 1.044986e-21
[2181,] 2.011612e-20 3.396377e-21 1.141199e-21
[2182,] 5.331095e-21 3.299843e-21 9.502617e-22
[2183,] 5.627576e-21 4.689763e-21 1.589372e-21
[2184,] 2.009734e-20 3.300059e-21 1.196965e-21
[2185,] 2.088648e-20 7.374786e-21 4.429878e-21
[2186,] 5.711288e-21 4.713307e-21 1.620093e-21
[2187,] 2.042480e-20 3.300059e-21 1.201699e-21
[2188,] 1.236553e-20 5.087989e-21 1.874288e-21
[2189,] 1.978060e-20 3.300059e-21 1.192336e-21
[2190,] 1.211496e-20 6.124970e-21 2.273477e-21
[2191,] 1.135720e-20 7.605595e-21 2.658495e-21
[2192,] 1.599507e-20 3.398019e-20 2.083074e-20
[2193,] 1.769610e-20 8.528264e-21 1.121266e-21
[2194,] 1.744431e-20 8.482993e-21 1.121183e-21
[2195,] 7.046450e-21 4.223438e-21 1.043230e-21
[2196,] 1.956072e-20 7.896512e-21 4.658808e-21
[2197,] 1.913235e-20 3.356031e-21 1.134888e-21
[2198,] 1.818909e-20 8.718127e-21 1.122251e-21
[2199,] 1.824368e-20 3.346316e-21 1.129548e-21
[2200,] 1.913235e-20 3.346316e-21 1.141712e-21
[2201,] 7.186166e-20 7.541979e-21 1.487993e-20
[2202,] 6.685004e-21 1.520570e-20 5.644856e-21
[2203,] 2.187780e-20 3.319424e-21 1.200964e-21
[2204,] 5.482092e-21 3.282915e-21 9.608845e-22
[2205,] 5.417610e-21 4.750910e-21 1.551048e-21
[2206,] 5.417610e-21 4.750910e-21 1.551048e-21
[2207,] 8.805317e-20 7.270236e-21 1.615813e-20
[2208,] 2.301992e-20 3.315405e-21 1.219834e-21
[2209,] 1.872951e-20 7.968153e-21 1.114916e-21
[2210,] 2.084457e-20 3.549683e-21 1.045570e-21
[2211,] 1.667195e-20 7.887171e-21 1.114675e-21
[2212,] 1.424472e-20 3.980900e-20 2.072117e-20
[2213,] 1.908283e-20 3.311653e-21 1.174989e-21
[2214,] 1.479934e-20 3.909553e-20 2.140510e-20
[2215,] 1.042487e-19 7.290221e-21 1.809599e-20
[2216,] 5.179712e-21 3.237268e-21 9.235816e-22
[2217,] 1.494166e-19 5.071668e-20 4.933398e-21
[2218,] 1.940661e-20 3.307848e-21 1.183664e-21
[2219,] 1.018035e-19 7.462701e-21 1.859132e-20
[2220,] 1.042487e-19 7.430989e-21 1.873453e-20
[2221,] 2.465651e-20 8.517104e-21 5.756053e-21
[2222,] 4.733942e-21 3.618139e-21 9.250167e-22
[2223,] 1.574600e-20 5.418352e-21 2.048636e-21
[2224,] 1.818521e-20 3.218861e-21 1.404679e-21
[2225,] 1.145553e-20 5.720340e-21 2.029764e-21
[2226,] 2.518067e-20 8.923368e-21 6.201698e-21
[2227,] 1.165825e-20 4.400951e-21 1.531705e-21
[2228,] 1.498901e-20 5.346544e-21 1.091307e-21
[2229,] 7.446242e-21 6.668421e-21 2.909499e-21
[2230,] 9.631855e-20 6.506084e-21 1.385680e-20
[2231,] 1.498901e-20 4.917701e-21 1.111208e-21
[2232,] 1.113538e-20 5.111599e-21 1.771533e-21
[2233,] 9.422320e-20 6.484930e-21 1.358060e-20
[2234,] 2.084692e-20 6.976666e-21 4.076431e-21
[2235,] 1.030554e-20 4.341998e-21 1.424587e-21
[2236,] 1.232776e-20 4.965111e-21 1.088697e-21
[2237,] 8.783451e-20 6.030777e-21 1.098432e-20
[2238,] 8.585563e-20 5.962983e-21 1.056708e-20
[2239,] 8.986713e-20 6.047660e-21 1.120470e-20
[2240,] 9.645713e-20 6.111279e-21 1.215670e-20
[2241,] 1.579863e-20 6.438774e-21 3.135256e-21
[2242,] 1.422330e-20 4.874122e-21 1.101619e-21
[2243,] 1.360870e-20 3.204461e-21 1.183522e-21
[2244,] 9.422320e-20 6.420413e-21 1.330930e-20
[2245,] 2.590063e-20 7.507128e-21 4.964561e-21
[2246,] 9.032612e-20 6.339486e-21 1.263721e-20
[2247,] 6.369440e-21 4.095536e-21 1.519164e-21
[2248,] 9.631855e-20 6.339486e-21 1.314452e-20
[2249,] 2.066076e-20 6.890441e-21 3.984570e-21
[2250,] 1.440903e-20 4.812394e-21 1.107274e-21
[2251,] 8.767281e-20 6.251153e-21 1.205505e-20
[2252,] 8.767281e-20 6.531514e-21 1.317351e-20
[2253,] 1.498901e-20 7.402170e-21 1.112331e-21
[2254,] 1.498901e-20 7.402170e-21 1.112331e-21
[2255,] 7.970117e-20 1.632744e-20 5.064694e-20
[2256,] 1.484860e-20 3.210080e-21 1.103719e-21
[2257,] 8.372981e-20 6.261111e-21 1.175904e-20
[2258,] 1.054078e-20 4.203922e-21 1.390926e-21
[2259,] 8.372981e-20 6.261111e-21 1.175904e-20
[2260,] 8.372981e-20 6.261111e-21 1.175904e-20
[2261,] 1.047258e-20 4.194500e-21 1.382607e-21
[2262,] 1.692683e-20 2.417885e-19 7.492224e-20
[2263,] 8.567468e-20 6.261111e-21 1.192553e-20
[2264,] 8.567468e-20 6.299984e-21 1.207823e-20
[2265,] 1.212861e-20 5.602716e-21 2.021278e-21
[2266,] 1.167113e-20 4.866409e-21 1.720960e-21
[2267,] 1.473960e-20 7.004258e-21 1.104102e-21
[2268,] 1.366998e-20 6.971472e-21 1.104464e-21
[2269,] 1.087804e-19 7.498666e-21 1.934782e-20
[2270,] 9.204948e-20 6.667081e-21 1.413947e-20
[2271,] 6.253266e-21 4.784468e-21 1.785699e-21
[2272,] 1.501146e-20 3.446677e-21 1.154677e-21
[2273,] 8.993420e-20 7.402394e-21 1.691090e-20
[2274,] 1.135650e-20 6.630822e-21 2.324541e-21
[2275,] 1.140628e-20 6.607899e-21 2.323744e-21
[2276,] 2.311338e-20 8.419820e-21 5.609602e-21
[2277,] 5.964570e-21 4.742802e-21 1.696955e-21
[2278,] 1.122684e-20 5.024277e-21 1.719434e-21
[2279,] 1.415246e-20 3.529451e-21 1.037526e-21
[2280,] 1.598381e-20 3.206308e-20 2.252609e-20
[2281,] 1.122684e-20 5.036756e-21 1.724547e-21
[2282,] 1.333091e-20 6.549124e-21 1.104706e-21
[2283,] 9.204948e-20 7.402394e-21 1.716776e-20
[2284,] 2.446638e-20 6.790012e-21 4.136024e-21
[2285,] 1.418610e-20 6.335192e-21 1.102440e-21
[2286,] 1.095294e-20 4.924994e-21 1.655981e-21
[2287,] 9.232040e-20 7.491768e-21 1.757034e-20
[2288,] 1.415246e-20 3.522271e-21 1.039731e-21
[2289,] 1.384461e-20 6.475695e-21 1.101773e-21
[2290,] 1.095294e-20 4.936442e-21 1.660556e-21
[2291,] 6.136094e-21 5.498504e-21 2.036877e-21
[2292,] 9.204948e-20 7.491768e-21 1.753679e-20
[2293,] 9.204948e-20 7.491768e-21 1.753679e-20
[2294,] 1.457852e-20 3.508275e-21 1.050312e-21
[2295,] 9.204948e-20 7.491768e-21 1.753679e-20
[2296,] 6.439857e-21 5.465509e-21 2.117910e-21
[2297,] 1.122684e-20 4.936442e-21 1.683172e-21
[2298,] 2.224343e-20 8.531490e-21 5.579174e-21
[2299,] 6.439857e-21 5.465509e-21 2.117910e-21
[2300,] 1.013526e-19 7.521061e-21 1.879756e-20
[2301,] 9.645713e-20 7.550584e-21 1.832979e-20
[2302,] 9.618032e-20 7.815628e-21 1.943020e-20
[2303,] 6.492811e-21 5.372203e-21 2.099062e-21
[2304,] 1.353322e-20 6.032232e-21 1.102312e-21
[2305,] 1.125456e-20 5.013154e-21 1.721208e-21
[2306,] 8.993420e-20 7.580338e-21 1.763292e-20
[2307,] 6.495409e-21 5.351649e-21 2.091271e-21
[2308,] 1.101176e-20 5.024277e-21 1.700707e-21
[2309,] 2.183636e-20 8.642128e-21 5.611361e-21
[2310,] 1.129280e-20 5.005653e-21 1.719366e-21
[2311,] 1.319944e-20 6.138064e-21 1.104427e-21
[2312,] 1.902552e-20 7.398321e-21 5.301728e-21
[2313,] 6.695640e-21 5.223997e-21 2.092760e-21
[2314,] 1.125962e-20 5.005653e-21 1.716606e-21
[2315,] 2.203851e-20 8.721111e-21 5.710654e-21
[2316,] 9.408837e-20 7.704782e-21 1.868415e-20
[2317,] 3.606324e-20 6.036061e-21 2.821043e-21
[2318,] 1.085441e-20 4.314574e-21 1.460802e-21
[2319,] 9.573860e-20 7.490139e-21 1.798343e-20
[2320,] 9.645713e-20 7.735741e-21 1.912384e-20
[2321,] 9.645713e-20 7.766943e-21 1.925782e-20
[2322,] 1.319944e-20 6.214067e-21 1.104202e-21
[2323,] 1.319944e-20 6.214067e-21 1.104202e-21
[2324,] 1.138988e-19 9.270962e-21 2.193254e-20
[2325,] 1.080101e-20 4.303530e-21 1.452767e-21
[2326,] 9.645713e-20 7.862019e-21 1.966635e-20
[2327,] 9.645713e-20 7.897441e-21 1.981868e-20
[2328,] 6.243331e-21 5.209790e-21 1.957402e-21
[2329,] 1.336469e-20 5.883532e-21 1.106938e-21
[2330,] 2.523291e-20 5.941733e-21 2.531588e-21
[2331,] 1.013526e-19 7.995602e-21 2.091449e-20
[2332,] 1.172075e-20 4.192962e-21 1.454875e-21
[2333,] 1.013526e-19 8.062329e-21 2.121319e-20
[2334,] 1.175959e-20 4.183417e-21 1.452351e-21
[2335,] 9.898620e-20 8.133521e-21 2.119712e-20
[2336,] 6.126600e-21 5.286621e-21 1.953126e-21
[2337,] 1.422330e-20 5.601560e-21 1.112371e-21
[2338,] 1.422330e-20 5.581227e-21 1.112929e-21
[2339,] 9.898620e-20 7.919701e-21 2.022608e-20
[2340,] 8.567468e-20 7.919701e-21 1.838922e-20
[2341,] 8.567468e-20 7.919701e-21 1.838922e-20
[2342,] 9.898620e-20 7.919701e-21 2.022608e-20
[2343,] 2.908952e-20 3.220770e-20 4.482556e-21
[2344,] 1.437109e-20 5.363063e-21 1.121432e-21
[2345,] 1.672269e-20 3.313463e-21 1.075960e-21
[2346,] 2.311338e-20 8.923671e-21 6.060172e-21
[2347,] 1.437109e-20 5.581227e-21 1.113819e-21
[2348,] 6.080673e-21 5.122676e-21 1.876897e-21
[2349,] 1.437109e-20 5.527144e-21 1.120231e-21
[2350,] 2.721930e-20 9.623979e-21 7.171953e-21
[2351,] 9.645713e-20 7.854207e-21 1.960473e-20
[2352,] 1.212182e-20 4.912227e-21 1.796709e-21
[2353,] 6.026546e-21 5.156391e-21 1.874030e-21
[2354,] 6.026546e-21 5.156391e-21 1.874030e-21
[2355,] 1.400477e-20 7.269424e-21 1.112201e-21
[2356,] 8.742535e-20 7.854207e-21 1.837719e-20
[2357,] 1.723887e-20 3.296983e-21 1.092845e-21
[2358,] 8.754893e-20 7.886826e-21 1.852382e-20
[2359,] 5.772550e-21 5.278533e-21 1.840650e-21
[2360,] 1.132272e-20 4.832525e-21 1.704713e-21
[2361,] 1.370511e-20 6.928576e-21 1.109714e-21
[2362,] 2.399895e-20 9.762108e-21 6.774529e-21
[2363,] 8.980655e-20 7.799341e-21 1.848350e-20
[2364,] 1.172507e-20 4.681907e-21 1.673111e-21
[2365,] 9.191830e-20 8.130865e-21 2.012017e-20
[2366,] 8.980655e-20 8.092615e-21 1.965730e-20
[2367,] 1.085441e-20 4.672141e-21 1.601378e-21
[2368,] 6.240970e-21 5.501711e-21 2.071254e-21
[2369,] 6.073650e-21 5.453493e-21 2.000007e-21
[2370,] 2.603780e-20 9.452798e-21 7.023879e-21
[2371,] 2.380432e-20 9.452798e-21 6.650585e-21
[2372,] 1.506238e-20 3.332182e-21 1.043575e-21
[2373,] 1.479180e-20 6.658539e-21 1.109728e-21
[2374,] 1.479180e-20 6.554954e-21 1.109980e-21
[2375,] 1.504703e-20 6.491175e-21 1.120772e-21
[2376,] 1.505939e-20 6.463773e-21 1.120987e-21
[2377,] 9.408837e-20 7.989969e-21 1.984222e-20
[2378,] 5.964845e-21 5.501711e-21 1.982604e-21
[2379,] 5.913439e-21 5.501711e-21 1.965600e-21
[2380,] 9.191830e-20 8.092615e-21 1.996238e-20
[2381,] 1.534825e-20 5.422893e-21 1.131377e-21
[2382,] 1.160898e-20 4.118896e-21 1.417828e-21
[2383,] 1.516414e-20 5.386106e-21 1.131688e-21
[2384,] 1.782394e-20 3.283754e-21 1.109902e-21
[2385,] 2.426598e-20 9.689802e-21 6.948554e-21
[2386,] 9.631855e-20 7.990278e-21 2.016824e-20
[2387,] 1.279242e-20 4.026062e-21 1.426886e-21
[2388,] 1.476673e-20 5.224681e-21 1.136865e-21
[2389,] 1.647504e-20 3.288996e-21 1.087161e-21
[2390,] 1.157121e-20 4.077228e-21 1.396537e-21
[2391,] 1.503722e-20 3.311856e-21 1.053033e-21
[2392,] 4.602904e-21 3.233695e-21 8.684977e-22
[2393,] 1.647504e-20 3.301521e-21 1.079388e-21
[2394,] 1.673825e-20 3.468542e-21 1.028232e-21
[2395,] 1.419969e-20 5.142552e-21 1.136568e-21
[2396,] 5.387659e-21 5.534828e-21 1.771192e-21
[2397,] 1.699520e-20 3.333940e-21 1.068807e-21
[2398,] 1.727036e-20 3.326418e-21 1.093933e-21
[2399,] 1.406677e-20 5.303345e-21 1.132080e-21
[2400,] 1.259742e-20 4.009060e-21 1.405062e-21
[2401,] 1.730093e-20 3.280609e-21 1.104781e-21
[2402,] 1.758314e-20 3.280609e-21 1.108795e-21
[2403,] 1.231512e-20 4.025710e-21 1.400271e-21
[2404,] 1.231512e-20 4.025710e-21 1.400271e-21
[2405,] 1.388097e-20 5.121079e-21 1.129243e-21
[2406,] 1.353373e-20 5.153320e-21 1.124352e-21
[2407,] 2.476462e-20 9.524829e-21 6.881821e-21
[2408,] 1.676748e-20 3.316671e-21 1.074802e-21
[2409,] 1.404177e-20 5.116787e-21 1.136656e-21
[2410,] 1.370563e-20 5.040128e-21 1.138301e-21
[2411,] 1.192380e-20 4.011337e-21 1.378441e-21
[2412,] 5.962475e-21 4.917197e-21 1.765843e-21
[2413,] 1.701013e-20 3.280609e-21 1.100600e-21
[2414,] 1.245152e-20 4.018469e-21 1.401260e-21
[2415,] 1.728564e-20 3.271730e-21 1.111178e-21
[2416,] 1.676748e-20 3.271730e-21 1.103537e-21
[2417,] 1.701013e-20 3.271730e-21 1.107134e-21
[2418,] 1.336519e-20 4.980496e-21 1.133009e-21
[2419,] 1.319993e-20 4.937308e-21 1.134281e-21
[2420,] 1.209033e-20 3.975066e-21 1.369321e-21
[2421,] 1.168237e-20 3.997398e-21 1.360283e-21
[2422,] 1.196578e-20 3.976640e-21 1.361976e-21
[2423,] 6.133854e-21 4.840977e-21 1.781822e-21
[2424,] 1.624567e-20 3.271563e-21 1.095807e-21
[2425,] 1.388097e-20 5.025235e-21 1.141151e-21
[2426,] 1.624567e-20 3.278398e-21 1.090910e-21
[2427,] 1.213194e-20 3.966161e-21 1.360290e-21
[2428,] 5.045911e-21 3.339072e-21 9.248953e-22
[2429,] 1.377841e-20 3.295690e-21 1.059411e-21
[2430,] 5.352798e-21 5.990430e-21 1.080279e-21
[2431,] 5.263865e-21 7.218354e-21 1.462990e-21
[2432,] 4.896349e-21 4.436608e-21 1.126831e-21
[2433,] 5.124283e-21 3.253574e-21 9.018063e-22
[2434,] 4.890169e-21 4.741571e-21 1.162129e-21
[2435,] 5.297029e-21 4.849023e-21 9.963426e-22
[2436,] 3.163309e-20 5.337385e-21 3.029369e-21
[2437,] 4.894796e-21 4.650572e-21 1.125384e-21
[2438,] 4.956359e-21 3.242660e-21 8.996089e-22
[2439,] 4.964708e-21 3.254510e-21 9.069194e-22
[2440,] 4.913208e-21 4.671943e-21 1.108512e-21
[2441,] 2.713667e-20 6.046878e-21 2.300435e-21
[2442,] 4.943544e-21 4.657300e-21 1.162054e-21
[2443,] 3.339202e-20 5.402057e-21 3.300394e-21
[2444,] 7.354679e-21 8.413355e-20 1.159150e-20
[2445,] 1.121397e-20 4.685921e-21 1.168276e-21
[2446,] 3.388084e-20 5.670089e-21 3.571506e-21
[2447,] 8.935877e-21 5.050595e-20 1.176189e-20
[2448,] 5.000956e-21 5.872963e-21 1.339584e-21
[2449,] 1.286950e-20 4.819399e-21 1.179263e-21
[2450,] 4.890124e-21 4.650572e-21 1.146371e-21
[2451,] 1.226912e-20 3.858803e-21 1.152839e-21
[2452,] 5.046136e-21 3.333231e-21 9.195678e-22
[2453,] 1.193807e-20 5.828130e-21 1.412446e-21
[2454,] 1.203151e-20 4.982389e-20 1.756599e-20
[2455,] 1.273409e-20 4.831704e-21 1.175682e-21
[2456,] 4.955752e-21 3.271985e-21 9.097008e-22
[2457,] 4.890786e-21 4.631364e-21 1.147563e-21
[2458,] 3.700516e-20 5.185259e-21 3.123819e-21
[2459,] 4.970009e-21 3.262915e-21 9.102433e-22
[2460,] 4.890124e-21 4.772349e-21 1.166765e-21
[2461,] 2.603494e-20 5.396702e-21 2.791724e-21
[2462,] 3.798340e-20 4.642189e-21 5.029691e-21
[2463,] 1.302820e-20 5.118129e-21 1.154615e-21
[2464,] 7.815433e-21 3.242992e-21 1.103170e-21
[2465,] 4.890482e-21 4.624705e-21 1.133167e-21
[2466,] 1.276999e-20 6.609792e-20 2.369377e-20
[2467,] 4.528858e-21 4.648917e-21 1.118831e-21
[2468,] 3.982438e-20 4.642092e-21 5.153545e-21
[2469,] 6.386958e-21 3.795104e-21 1.067650e-21
[2470,] 5.421056e-21 3.516127e-21 1.090300e-21
[2471,] 7.917678e-21 8.298854e-20 1.279045e-20
[2472,] 5.421056e-21 3.502756e-21 1.084178e-21
[2473,] 6.677542e-21 3.740540e-21 1.071264e-21
[2474,] 6.636700e-21 3.727266e-21 1.065305e-21
[2475,] 8.932079e-21 5.949930e-20 1.290430e-20
[2476,] 1.180077e-20 3.885049e-21 1.150734e-21
[2477,] 1.838371e-20 4.732688e-19 1.349890e-19
[2478,] 5.867076e-21 3.453611e-21 1.110192e-21
[2479,] 5.817984e-21 3.448140e-21 1.101858e-21
[2480,] 5.045634e-21 3.299238e-21 9.035069e-22
[2481,] 8.349881e-21 3.672818e-21 1.188709e-21
[2482,] 8.568281e-21 3.681710e-21 1.217084e-21
[2483,] 9.197436e-21 5.848382e-20 1.338121e-20
[2484,] 8.421335e-21 3.681710e-21 1.209452e-21
[2485,] 6.419855e-21 3.723780e-21 1.056456e-21
[2486,] 4.932159e-21 4.590017e-21 1.084459e-21
[2487,] 4.946962e-21 4.581029e-21 1.076554e-21
[2488,] 4.939279e-21 4.571168e-21 1.078345e-21
[2489,] 4.939279e-21 4.571168e-21 1.078345e-21
[2490,] 4.952266e-21 3.263847e-21 9.067867e-22
[2491,] 4.949125e-21 3.283262e-21 9.104997e-22
[2492,] 1.737944e-20 6.577160e-20 1.249790e-20
[2493,] 2.143431e-20 5.282052e-21 2.660043e-21
[2494,] 1.207288e-20 3.858803e-21 1.153832e-21
[2495,] 2.079147e-20 5.096460e-21 2.479783e-21
[2496,] 6.347563e-21 3.751361e-21 1.066191e-21
[2497,] 4.955210e-21 4.554387e-21 1.069315e-21
[2498,] 4.939279e-21 4.571168e-21 1.078345e-21
[2499,] 4.946962e-21 4.554387e-21 1.072640e-21
[2500,] 4.955210e-21 4.554387e-21 1.069315e-21
[2501,] 4.942397e-21 4.600274e-21 1.147942e-21
[2502,] 4.945391e-21 4.581029e-21 1.153336e-21
[2503,] 4.945391e-21 4.581029e-21 1.153336e-21
[2504,] 4.945391e-21 4.794752e-21 1.190000e-21
[2505,] 4.945391e-21 4.581029e-21 1.153336e-21
[2506,] 1.421427e-20 4.525968e-20 2.052987e-20
[2507,] 1.385783e-20 4.886294e-21 1.185955e-21
[2508,] 4.945391e-21 4.581029e-21 1.153336e-21
[2509,] 4.945391e-21 4.562003e-21 1.149951e-21
[2510,] 4.945391e-21 4.562003e-21 1.149951e-21
[2511,] 4.945391e-21 4.562003e-21 1.149951e-21
[2512,] 2.134401e-20 3.659947e-19 1.419051e-19
[2513,] 4.973092e-21 4.554387e-21 1.179508e-21
[2514,] 2.024119e-20 3.963106e-19 1.376651e-19
[2515,] 1.186616e-20 4.660992e-21 1.183464e-21
[2516,] 1.678662e-20 3.720992e-19 9.930671e-20
[2517,] 1.916010e-20 4.220009e-19 1.332360e-19
[2518,] 7.931121e-21 3.815074e-21 1.556006e-21
[2519,] 8.472520e-21 3.511304e-21 1.404949e-21
[2520,] 7.834843e-21 3.815074e-21 1.544621e-21
[2521,] 5.686838e-20 6.034524e-21 1.044919e-20
[2522,] 4.986387e-21 3.687078e-21 1.043795e-21
[2523,] 7.744914e-21 3.761844e-21 1.499622e-21
[2524,] 4.918620e-21 3.588998e-21 9.999650e-22
[2525,] 9.922217e-21 3.356394e-21 1.393623e-21
[2526,] 4.730284e-21 4.843199e-21 1.101688e-21
[2527,] 4.541544e-20 5.100655e-21 3.229908e-21
[2528,] 4.965621e-21 3.641605e-21 1.026491e-21
[2529,] 7.558889e-21 3.784641e-21 1.492437e-21
[2530,] 1.149701e-20 3.816136e-21 1.147870e-21
[2531,] 4.717208e-20 5.249266e-21 3.432563e-21
[2532,] 5.744073e-20 5.650253e-21 9.211610e-21
[2533,] 4.487226e-20 5.125317e-21 3.259176e-21
[2534,] 8.678895e-21 3.534962e-21 1.440664e-21
[2535,] 8.572313e-21 3.485102e-21 1.392944e-21
[2536,] 7.830597e-21 3.752953e-21 1.503540e-21
[2537,] 6.363989e-21 4.169301e-21 1.135868e-21
[2538,] 6.516183e-21 3.697993e-21 1.054028e-21
[2539,] 5.398394e-20 5.990426e-21 9.987796e-21
[2540,] 5.398394e-20 5.990426e-21 9.987796e-21
[2541,] 4.941529e-21 3.532344e-21 9.920948e-22
[2542,] 7.740745e-21 3.763372e-21 1.500138e-21
[2543,] 7.740745e-21 3.645626e-21 1.421126e-21
[2544,] 7.471034e-21 3.610628e-21 1.369227e-21
[2545,] 1.059097e-20 4.208960e-21 1.206596e-21
[2546,] 7.740745e-21 3.720363e-21 1.471870e-21
[2547,] 7.740745e-21 3.636887e-21 1.415032e-21
[2548,] 7.839109e-21 3.660359e-21 1.441580e-21
[2549,] 7.740745e-21 3.663289e-21 1.433332e-21
[2550,] 1.078758e-20 4.279954e-21 1.209965e-21
[2551,] 4.513672e-21 3.769811e-21 9.912532e-22
[2552,] 7.831053e-21 3.660547e-21 1.440873e-21
[2553,] 7.931121e-21 3.651587e-21 1.444869e-21
[2554,] 6.836613e-20 5.440671e-21 9.522031e-21
[2555,] 7.834843e-21 3.651587e-21 1.434997e-21
[2556,] 4.487226e-20 5.220637e-21 3.423132e-21
[2557,] 7.558889e-21 3.278817e-21 1.070164e-21
[2558,] 7.834843e-21 3.654288e-21 1.436892e-21
[2559,] 4.834554e-20 4.762226e-21 2.470974e-21
[2560,] 4.650345e-20 5.211592e-21 3.454648e-21
[2561,] 4.507579e-21 3.812043e-21 9.965563e-22
[2562,] 4.596703e-20 5.229775e-21 3.470492e-21
[2563,] 6.203173e-20 5.510889e-21 9.211737e-21
[2564,] 4.834554e-20 5.413795e-21 3.732704e-21
[2565,] 7.931121e-21 3.602232e-21 1.409107e-21
[2566,] 7.931121e-21 3.602232e-21 1.409107e-21
[2567,] 8.029631e-21 3.586211e-21 1.406539e-21
[2568,] 1.071317e-20 4.399103e-21 1.235818e-21
[2569,] 6.689581e-20 5.350961e-21 9.103932e-21
[2570,] 8.029631e-21 3.586211e-21 1.406539e-21
[2571,] 4.999766e-21 3.223214e-21 8.950705e-22
[2572,] 8.130426e-21 3.586211e-21 1.416019e-21
[2573,] 8.233561e-21 3.550726e-21 1.397446e-21
[2574,] 8.233561e-21 3.550726e-21 1.397446e-21
[2575,] 6.689581e-20 5.232116e-21 8.710035e-21
[2576,] 5.212317e-21 3.222493e-21 9.101323e-22
[2577,] 8.233561e-21 3.543488e-21 1.391568e-21
[2578,] 6.522580e-20 5.232116e-21 8.583428e-21
[2579,] 8.233561e-21 3.543488e-21 1.391568e-21
[2580,] 8.130426e-21 3.543488e-21 1.382421e-21
[2581,] 2.912780e-19 6.862154e-21 1.814686e-21
[2582,] 1.465203e-20 4.930802e-21 1.198283e-21
[2583,] 8.130426e-21 3.563127e-21 1.398047e-21
[2584,] 1.481198e-20 5.136499e-21 1.179833e-21
[2585,] 3.450448e-20 4.994700e-21 5.483527e-21
[2586,] 1.471872e-20 5.182683e-21 1.175039e-21
[2587,] 5.846273e-21 3.467143e-21 1.105409e-21
[2588,] 4.532728e-20 5.600080e-21 3.891229e-21
[2589,] 4.964708e-21 3.255384e-21 8.959431e-22
[2590,] 3.528662e-20 5.176209e-21 5.939341e-21
[2591,] 3.609087e-20 5.038992e-21 5.727057e-21
[2592,] 2.330000e-20 4.994700e-21 4.325020e-21
[2593,] 5.830652e-20 5.483072e-21 8.934595e-21
[2594,] 5.830652e-20 5.496506e-21 8.975504e-21
[2595,] 2.600379e-20 7.293016e-21 1.604841e-21
[2596,] 5.830652e-20 5.505906e-21 9.004124e-21
[2597,] 5.059394e-21 3.232717e-21 8.928782e-22
[2598,] 1.180792e-20 4.401595e-21 1.205695e-21
[2599,] 4.476166e-20 5.580624e-21 3.842919e-21
[2600,] 5.533509e-20 5.531277e-21 8.799000e-21
[2601,] 5.075855e-21 3.224092e-21 8.978134e-22
[2602,] 5.816741e-20 5.496506e-21 8.962619e-21
[2603,] 2.378833e-20 3.963004e-19 1.733782e-19
[2604,] 5.816741e-20 5.531277e-21 9.068299e-21
[2605,] 6.357400e-21 4.126853e-21 1.130326e-21
[2606,] 6.116728e-20 5.802165e-21 1.020112e-20
[2607,] 1.097148e-20 4.649652e-21 2.302931e-21
[2608,] 4.528615e-21 3.546019e-21 9.256067e-22
[2609,] 4.410675e-20 5.605728e-21 3.848759e-21
[2610,] 5.055942e-21 3.300564e-21 8.987695e-22
[2611,] 5.488093e-20 5.900535e-21 9.828326e-21
[2612,] 3.521005e-20 5.313049e-21 6.217312e-21
[2613,] 6.410926e-21 4.157608e-21 1.121982e-21
[2614,] 4.307163e-20 5.593494e-21 3.794447e-21
[2615,] 3.768522e-20 5.268658e-21 6.383201e-21
[2616,] 5.550475e-20 5.991573e-21 1.000974e-20
[2617,] 3.868228e-20 5.289684e-21 6.532180e-21
[2618,] 9.660619e-21 4.771321e-21 1.139130e-21
[2619,] 3.855772e-20 5.289684e-21 6.519408e-21
[2620,] 3.855772e-20 5.215111e-21 6.352500e-21
[2621,] 3.855772e-20 5.215111e-21 6.352500e-21
[2622,] 3.855772e-20 5.215111e-21 6.352500e-21
[2623,] 3.954636e-20 5.194809e-21 6.403702e-21
[2624,] 3.855772e-20 5.172705e-21 6.257398e-21
[2625,] 3.954636e-20 5.144756e-21 6.289173e-21
[2626,] 4.113941e-20 5.557429e-21 3.673839e-21
[2627,] 4.258972e-20 5.544442e-21 3.706089e-21
[2628,] 3.683694e-20 5.194809e-21 6.135816e-21
[2629,] 3.768522e-20 5.133123e-21 6.084545e-21
[2630,] 3.683694e-20 5.113621e-21 5.959680e-21
[2631,] 1.583421e-20 1.689118e-19 5.561409e-20
[2632,] 3.521005e-20 4.842200e-21 5.263517e-21
[2633,] 3.359665e-20 5.094311e-21 5.599664e-21
[2634,] 3.521005e-20 5.113621e-21 5.800323e-21
[2635,] 3.359665e-20 5.054375e-21 5.518621e-21
[2636,] 3.601212e-20 5.028063e-21 5.696175e-21
[2637,] 4.068525e-20 5.651657e-21 3.790042e-21
[2638,] 1.691707e-20 1.797402e-19 6.361507e-20
[2639,] 3.365970e-20 4.965827e-21 5.344224e-21
[2640,] 3.608087e-20 5.590938e-21 6.907626e-21
[2641,] 9.759248e-21 5.030041e-21 1.125559e-21
[2642,] 7.408783e-21 3.461402e-21 1.253076e-21
[2643,] 3.615960e-20 5.180176e-21 6.036151e-21
[2644,] 3.698862e-20 5.194166e-21 6.149658e-21
[2645,] 3.871822e-20 5.297655e-21 6.553736e-21
[2646,] 3.784125e-20 5.132500e-21 6.098243e-21
[2647,] 4.948520e-21 3.272728e-21 9.009660e-22
[2648,] 4.941867e-21 3.272728e-21 9.029780e-22
[2649,] 3.772145e-20 5.534530e-21 3.508086e-21
[2650,] 3.698862e-20 5.646120e-21 7.133221e-21
[2651,] 3.871822e-20 5.751113e-21 7.571541e-21
[2652,] 3.698862e-20 5.900023e-21 7.675059e-21
[2653,] 4.064264e-20 5.789247e-21 7.892245e-21
[2654,] 1.671694e-20 3.174656e-19 8.916599e-20
[2655,] 4.964435e-21 3.294859e-21 9.020606e-22
[2656,] 1.586156e-20 2.855096e-19 7.719343e-20
[2657,] 3.784125e-20 5.887649e-21 7.760012e-21
[2658,] 4.965225e-21 3.290903e-21 9.014877e-22
[2659,] 3.784125e-20 5.887649e-21 7.760012e-21
[2660,] 3.807133e-20 5.716832e-21 3.768007e-21
[2661,] 3.871822e-20 5.719317e-21 7.501210e-21
[2662,] 3.784125e-20 5.615613e-21 7.168940e-21
[2663,] 1.045348e-20 4.586156e-21 1.153397e-21
[2664,] 4.998734e-21 3.325942e-21 9.046074e-22
[2665,] 1.149723e-20 5.617036e-21 1.418464e-21
[2666,] 1.005137e-20 5.079272e-21 1.128575e-21
[2667,] 3.615960e-20 5.385620e-21 6.473514e-21
[2668,] 7.563573e-21 3.475396e-21 9.112748e-22
[2669,] 3.615960e-20 5.385620e-21 6.473514e-21
[2670,] 3.373190e-20 5.411407e-21 6.259623e-21
[2671,] 3.535345e-20 5.487977e-21 6.597456e-21
[2672,] 3.535345e-20 5.487977e-21 6.597456e-21
[2673,] 9.990719e-21 5.319387e-21 1.467487e-21
[2674,] 5.120498e-21 3.384432e-21 9.010054e-22
[2675,] 5.080334e-21 3.413432e-21 9.057527e-22
[2676,] 3.619379e-20 5.332965e-21 6.365373e-21
[2677,] 4.724204e-21 3.481391e-21 9.637582e-22
[2678,] 5.079705e-21 3.502027e-21 9.168744e-22
[2679,] 4.064264e-20 4.492394e-21 4.834520e-21
[2680,] 3.971195e-20 4.487071e-21 4.760170e-21
[2681,] 4.610535e-21 3.346317e-21 9.033891e-22
[2682,] 5.054161e-21 3.475662e-21 9.159562e-22
[2683,] 3.871822e-20 4.462345e-21 4.619533e-21
[2684,] 5.079705e-21 3.494133e-21 9.159770e-22
[2685,] 3.871822e-20 4.769498e-21 5.355751e-21
[2686,] 3.702939e-20 4.759990e-21 5.198802e-21
[2687,] 3.871822e-20 4.727067e-21 5.257709e-21
[2688,] 2.839616e-20 4.728750e-21 4.440640e-21
[2689,] 3.535345e-20 4.720849e-21 4.977193e-21
[2690,] 2.914058e-20 5.682691e-21 3.333961e-21
[2691,] 3.535345e-20 4.690279e-21 4.910884e-21
[2692,] 1.010905e-20 5.188407e-21 1.441562e-21
[2693,] 3.535345e-20 4.622709e-21 4.763496e-21
[2694,] 7.595335e-21 3.376088e-21 1.166921e-21
[2695,] 8.742499e-21 5.780273e-21 1.120511e-21
[2696,] 3.302766e-20 4.629567e-21 4.597045e-21
[2697,] 3.299706e-20 4.629567e-21 4.594616e-21
[2698,] 3.302766e-20 4.615151e-21 4.567031e-21
[2699,] 6.902667e-21 4.021370e-21 1.001160e-21
[2700,] 6.197574e-20 8.185407e-21 1.391119e-21
[2701,] 3.457452e-20 4.672358e-21 4.798446e-21
[2702,] 3.376825e-20 4.678304e-21 4.746578e-21
[2703,] 3.460696e-20 4.672358e-21 4.801023e-21
[2704,] 3.460696e-20 4.657734e-21 4.769496e-21
[2705,] 6.383026e-21 4.355874e-21 1.193469e-21
[2706,] 5.043227e-21 3.471999e-21 9.165126e-22
[2707,] 5.043227e-21 3.464626e-21 9.156210e-22
[2708,] 1.111030e-20 4.459381e-21 1.316193e-21
[2709,] 6.612168e-21 4.230179e-21 1.108059e-21
[2710,] 2.664703e-20 5.651688e-21 3.153377e-21
[2711,] 6.628418e-21 4.230179e-21 1.106642e-21
[2712,] 2.741989e-20 5.689664e-21 3.233184e-21
[2713,] 3.476349e-20 5.651688e-21 3.544983e-21
[2714,] 2.797970e-20 5.625682e-21 3.191122e-21
[2715,] 2.797970e-20 5.625682e-21 3.191122e-21
[2716,] 2.767232e-20 4.571784e-21 4.035750e-21
[2717,] 2.823929e-20 4.556535e-21 4.041776e-21
[2718,] 5.103957e-21 3.502647e-21 9.238749e-22
[2719,] 2.742442e-20 5.559300e-21 3.322779e-21
[2720,] 1.468041e-20 1.750292e-19 5.004532e-20
[2721,] 1.101183e-20 5.006355e-21 1.345821e-21
[2722,] 3.989027e-20 4.450992e-21 4.512812e-21
[2723,] 2.652732e-20 6.109111e-21 3.613845e-21
[2724,] 3.900559e-20 4.672263e-21 4.979310e-21
[2725,] 1.034891e-20 4.994735e-21 1.390864e-21
[2726,] 2.703583e-20 6.092221e-21 3.633520e-21
[2727,] 3.105135e-20 6.102695e-21 3.835969e-21
[2728,] 2.677988e-20 6.058611e-21 3.583388e-21
[2729,] 4.283717e-20 4.656697e-21 5.207573e-21
[2730,] 4.283717e-20 4.614972e-21 5.089663e-21
[2731,] 2.125060e-20 1.896694e-19 9.208694e-20
[2732,] 2.573069e-20 6.058611e-21 3.518030e-21
[2733,] 4.485056e-20 4.614972e-21 5.220087e-21
[2734,] 5.368940e-21 3.425872e-21 9.035409e-22
[2735,] 4.283717e-20 4.588468e-21 5.022997e-21
[2736,] 2.576546e-20 5.979301e-21 3.441235e-21
[2737,] 2.125060e-20 1.873172e-19 9.126157e-20
[2738,] 4.382977e-20 4.574130e-21 5.049795e-21
[2739,] 4.279379e-20 4.561242e-21 4.951472e-21
[2740,] 8.970633e-21 3.396537e-21 1.198883e-21
[2741,] 5.233449e-21 3.529668e-21 9.094448e-22
[2742,] 1.077218e-20 4.915328e-21 1.341794e-21
[2743,] 5.445617e-21 3.492521e-21 9.046381e-22
[2744,] 4.485056e-20 4.523400e-21 4.980797e-21
[2745,] 1.040224e-20 5.539333e-21 1.137028e-21
[2746,] 2.652732e-20 6.005699e-21 3.508687e-21
[2747,] 1.090173e-20 4.775240e-21 1.309922e-21
[2748,] 4.187189e-20 4.498850e-21 4.736464e-21
[2749,] 7.375436e-21 4.010716e-21 1.366917e-21
[2750,] 2.477190e-20 5.990501e-21 3.385311e-21
[2751,] 4.485056e-20 4.488059e-21 4.870177e-21
[2752,] 5.500388e-21 3.465792e-21 9.040658e-22
[2753,] 4.600705e-20 4.464753e-21 4.873916e-21
[2754,] 1.045770e-20 5.617860e-21 1.499946e-21
[2755,] 4.564287e-20 4.453294e-21 4.821934e-21
[2756,] 4.708998e-20 4.441962e-21 4.871582e-21
[2757,] 4.708998e-20 4.453294e-21 4.903229e-21
[2758,] 4.590763e-20 4.441962e-21 4.805817e-21
[2759,] 4.708998e-20 4.453294e-21 4.903229e-21
[2760,] 2.299252e-20 1.587963e-19 8.978642e-20
[2761,] 2.476054e-20 1.174847e-19 7.897491e-20
[2762,] 4.485056e-20 4.397901e-21 4.626492e-21
[2763,] 7.269096e-21 3.826196e-21 1.219505e-21
[2764,] 2.202218e-20 4.859444e-21 2.111703e-21
[2765,] 6.717025e-21 4.028061e-21 1.088067e-21
[2766,] 1.877758e-20 1.471880e-19 6.356962e-20
[2767,] 5.469957e-21 3.465972e-21 9.074098e-22
[2768,] 4.368716e-20 4.314710e-21 4.335921e-21
[2769,] 4.368716e-20 4.284947e-21 4.253238e-21
[2770,] 4.373606e-20 4.300639e-21 4.299464e-21
[2771,] 2.241041e-20 4.907601e-21 2.237476e-21
[2772,] 1.762995e-20 2.081884e-19 7.432179e-20
[2773,] 4.475418e-20 4.304986e-21 4.363597e-21
[2774,] 5.526076e-21 3.519116e-21 9.080244e-22
[2775,] 5.467307e-21 3.541388e-21 9.088336e-22
[2776,] 4.585574e-20 4.370128e-21 4.582851e-21
[2777,] 9.844848e-21 3.815059e-21 1.696072e-21
[2778,] 4.590763e-20 5.069981e-21 6.421823e-21
[2779,] 2.344734e-20 4.841593e-21 2.131336e-21
[2780,] 5.469957e-21 3.362632e-21 9.113699e-22
[2781,] 4.590763e-20 5.069981e-21 6.421823e-21
[2782,] 4.590763e-20 5.159082e-21 6.650859e-21
[2783,] 4.698770e-20 5.177071e-21 6.789576e-21
[2784,] 4.373606e-20 5.299453e-21 6.800982e-21
[2785,] 4.913345e-20 5.214563e-21 7.053652e-21
[2786,] 1.994216e-20 1.518561e-19 7.073323e-20
[2787,] 5.416272e-20 5.234427e-21 7.529615e-21
[2788,] 1.710763e-20 4.806279e-21 3.287484e-21
[2789,] 5.416272e-20 5.252665e-21 7.582684e-21
[2790,] 5.416272e-20 5.252665e-21 7.582684e-21
[2791,] 5.416272e-20 5.252665e-21 7.582684e-21
[2792,] 1.656330e-20 5.002046e-21 3.420945e-21
[2793,] 5.416272e-20 5.280469e-21 7.654900e-21
[2794,] 2.206234e-20 6.447735e-21 3.584939e-21
[2795,] 5.313384e-20 5.280469e-21 7.457914e-21
[2796,] 7.105458e-21 4.141542e-21 1.383261e-21
[2797,] 5.313384e-20 5.289977e-21 7.476186e-21
[2798,] 6.096680e-21 3.552703e-21 9.190000e-22
[2799,] 5.189797e-20 5.289977e-21 7.372880e-21
[2800,] 1.552136e-20 5.268584e-21 3.538910e-21
[2801,] 4.717992e-20 5.386693e-21 7.210502e-21
[2802,] 6.013349e-21 3.553631e-21 9.223834e-22
[2803,] 1.056161e-20 3.536448e-21 1.280171e-21
[2804,] 1.075522e-20 7.052310e-21 1.783143e-21
[2805,] 1.530787e-19 4.711219e-21 3.679604e-21
[2806,] 1.371682e-20 4.644243e-21 1.970465e-21
[2807,] 2.072452e-20 4.767779e-21 2.539571e-21
[2808,] 9.855881e-21 4.280345e-21 1.357016e-21
[2809,] 1.265574e-20 4.853153e-21 2.052439e-21
[2810,] 8.204904e-21 7.129545e-21 1.763541e-21
[2811,] 5.844087e-20 4.288262e-21 5.472878e-21
[2812,] 5.565439e-20 4.356473e-21 5.436806e-21
[2813,] 1.882169e-20 4.766985e-21 2.598345e-21
[2814,] 1.119212e-20 5.091999e-21 2.060870e-21
[2815,] 5.433033e-20 4.374109e-21 5.416735e-21
[2816,] 1.209569e-20 4.769428e-21 1.983634e-21
[2817,] 5.322648e-20 4.375956e-21 5.371351e-21
[2818,] 1.630090e-20 1.358372e-20 1.625163e-21
[2819,] 5.353177e-20 4.375956e-21 5.386822e-21
[2820,] 1.882492e-20 4.793104e-21 2.648196e-21
[2821,] 1.824597e-20 4.764748e-21 2.574335e-21
[2822,] 1.824597e-20 4.764748e-21 2.574335e-21
[2823,] 1.795785e-20 4.770075e-21 2.561823e-21
[2824,] 1.824597e-20 4.770075e-21 2.584061e-21
[2825,] 1.276245e-20 3.926949e-21 2.107476e-21
[2826,] 4.845804e-20 4.405271e-21 5.192291e-21
[2827,] 4.624710e-20 4.423748e-21 5.112730e-21
[2828,] 1.150158e-20 4.800162e-21 1.951592e-21
[2829,] 4.845804e-20 4.380146e-21 5.132859e-21
[2830,] 4.508326e-20 4.442436e-21 5.088638e-21
[2831,] 4.609839e-20 4.375956e-21 4.994925e-21
[2832,] 4.830064e-20 4.470673e-21 5.337846e-21
[2833,] 4.615160e-20 4.451666e-21 5.171197e-21
[2834,] 4.830064e-20 4.470673e-21 5.337846e-21
[2835,] 4.944948e-20 4.489897e-21 5.448401e-21
[2836,] 4.944948e-20 4.509340e-21 5.494846e-21
[2837,] 5.063149e-20 4.509340e-21 5.561886e-21
[2838,] 1.641203e-20 5.295680e-21 1.673287e-21
[2839,] 1.764818e-20 4.467012e-21 2.305113e-21
[2840,] 1.764818e-20 4.467012e-21 2.305113e-21
[2841,] 1.764818e-20 4.467012e-21 2.305113e-21
[2842,] 1.737309e-20 4.467012e-21 2.286851e-21
[2843,] 1.737309e-20 4.471784e-21 2.295661e-21
[2844,] 1.737309e-20 4.453683e-21 2.285634e-21
[2845,] 1.736044e-20 4.453683e-21 2.284791e-21
[2846,] 1.736044e-20 4.453683e-21 2.284791e-21
[2847,] 1.117181e-20 5.704346e-21 2.489521e-21
[2848,] 1.737309e-20 4.792783e-21 2.574788e-21
[2849,] 1.737309e-20 4.455829e-21 2.289555e-21
[2850,] 1.737309e-20 4.502930e-21 2.329351e-21
[2851,] 1.764818e-20 4.507292e-21 2.356076e-21
[2852,] 1.737309e-20 4.507292e-21 2.337125e-21
[2853,] 1.737309e-20 4.502242e-21 2.328118e-21
[2854,] 1.764818e-20 4.476493e-21 2.345176e-21
[2855,] 1.737309e-20 4.481749e-21 2.335534e-21
[2856,] 1.795785e-20 4.476493e-21 2.366121e-21
[2857,] 1.108648e-20 5.483664e-21 2.359232e-21
[2858,] 1.764818e-20 4.504194e-21 2.393029e-21
[2859,] 9.845441e-21 5.417292e-21 2.080440e-21
[2860,] 1.764818e-20 4.504194e-21 2.393029e-21
[2861,] 1.764818e-20 4.864358e-21 2.710936e-21
[2862,] 1.764818e-20 4.864358e-21 2.710936e-21
[2863,] 1.764818e-20 4.504194e-21 2.393029e-21
[2864,] 1.710398e-20 4.504194e-21 2.354465e-21
[2865,] 1.710398e-20 4.504194e-21 2.354465e-21
[2866,] 1.658308e-20 4.883087e-21 2.659488e-21
[2867,] 1.336845e-20 5.866091e-21 2.444506e-21
[2868,] 9.711270e-21 4.929374e-21 1.525197e-21
[2869,] 1.082999e-20 5.984682e-21 2.594989e-21
[2870,] 1.484420e-20 1.125214e-20 1.659786e-21
[2871,] 1.211376e-20 4.269853e-21 1.562581e-21
[2872,] 1.528143e-20 1.124950e-20 1.670992e-21
[2873,] 5.027026e-20 5.803903e-21 8.940855e-21
[2874,] 5.027026e-20 5.390687e-21 7.887531e-21
[2875,] 4.664837e-20 5.907468e-21 8.805862e-21
[2876,] 4.664837e-20 5.872567e-21 8.722557e-21
[2877,] 4.664837e-20 5.390687e-21 7.562049e-21
[2878,] 4.664837e-20 5.390687e-21 7.562049e-21
[2879,] 4.554792e-20 5.360573e-21 7.391184e-21
[2880,] 4.664837e-20 5.390687e-21 7.562049e-21
[2881,] 4.778119e-20 5.330793e-21 7.522548e-21
[2882,] 4.554792e-20 5.330793e-21 7.322576e-21
[2883,] 4.554792e-20 5.330793e-21 7.322576e-21
[2884,] 4.554792e-20 5.330793e-21 7.322576e-21
[2885,] 1.031624e-20 5.870158e-21 3.254263e-21
[2886,] 4.447881e-20 5.803903e-21 8.322824e-21
[2887,] 4.447881e-20 5.803903e-21 8.322824e-21
[2888,] 4.554792e-20 5.330793e-21 7.322576e-21
[2889,] 4.554792e-20 5.330793e-21 7.322576e-21
[2890,] 1.175274e-20 5.848864e-21 2.563757e-21
[2891,] 4.447881e-20 5.390687e-21 7.360788e-21
[2892,] 4.333782e-20 5.803903e-21 8.196418e-21
[2893,] 4.447881e-20 5.390687e-21 7.360788e-21
[2894,] 4.148697e-20 5.563393e-21 7.353772e-21
[2895,] 4.333782e-20 5.272215e-21 6.989314e-21
[2896,] 4.357691e-20 5.360573e-21 7.208340e-21
[2897,] 4.447881e-20 5.330793e-21 7.225044e-21
[2898,] 3.631967e-20 3.815878e-21 2.970087e-21
[2899,] 4.233135e-20 5.272215e-21 6.897225e-21
[2900,] 4.233135e-20 5.272215e-21 6.897225e-21
[2901,] 4.333782e-20 5.517705e-21 7.535919e-21
[2902,] 4.233135e-20 5.272215e-21 6.897225e-21
[2903,] 4.328834e-20 5.483057e-21 7.453797e-21
[2904,] 4.233135e-20 5.272215e-21 6.897225e-21
[2905,] 1.117533e-20 5.898304e-21 2.520722e-21
[2906,] 7.417194e-21 5.459779e-21 2.301411e-21
[2907,] 1.020075e-20 5.988530e-21 2.507493e-21
[2908,] 1.149353e-20 5.873469e-21 2.552838e-21
```
