## Supplementary material for "Characterization of shared and ancestry-specific signals driving complex traits using multi-ancestry fine-mapping": s1_data_1kg.pvar

```
##FILTER=<ID=PASS,Description="All filters passed">
##reference=ftp://ftp.1000genomes.ebi.ac.uk//vol1/ftp/technical/reference/phase2_reference_assembly_sequence/hs37d5.fa.gz
##contig=<ID=10,assembly=b37,length=135534747>
##ALT=<ID=CNV,Description="Copy Number Polymorphism">
##ALT=<ID=DEL,Description="Deletion">
##ALT=<ID=DUP,Description="Duplication">
##ALT=<ID=INS:ME:ALU,Description="Insertion of ALU element">
##ALT=<ID=INS:ME:LINE1,Description="Insertion of LINE1 element">
##ALT=<ID=INS:ME:SVA,Description="Insertion of SVA element">
##ALT=<ID=INS:MT,Description="Nuclear Mitochondrial Insertion">
##ALT=<ID=INV,Description="Inversion">
##ALT=<ID=CN0,Description="Copy number allele: 0 copies">
##ALT=<ID=CN1,Description="Copy number allele: 1 copy">
##ALT=<ID=CN2,Description="Copy number allele: 2 copies">
##ALT=<ID=CN3,Description="Copy number allele: 3 copies">
##ALT=<ID=CN4,Description="Copy number allele: 4 copies">
##ALT=<ID=CN5,Description="Copy number allele: 5 copies">
##ALT=<ID=CN6,Description="Copy number allele: 6 copies">
##ALT=<ID=CN7,Description="Copy number allele: 7 copies">
##ALT=<ID=CN8,Description="Copy number allele: 8 copies">
##ALT=<ID=CN9,Description="Copy number allele: 9 copies">
##ALT=<ID=CN10,Description="Copy number allele: 10 copies">
##ALT=<ID=CN11,Description="Copy number allele: 11 copies">
##ALT=<ID=CN12,Description="Copy number allele: 12 copies">
##ALT=<ID=CN13,Description="Copy number allele: 13 copies">
##ALT=<ID=CN14,Description="Copy number allele: 14 copies">
##ALT=<ID=CN15,Description="Copy number allele: 15 copies">
##ALT=<ID=CN16,Description="Copy number allele: 16 copies">
##ALT=<ID=CN17,Description="Copy number allele: 17 copies">
##ALT=<ID=CN18,Description="Copy number allele: 18 copies">
##ALT=<ID=CN19,Description="Copy number allele: 19 copies">
##ALT=<ID=CN20,Description="Copy number allele: 20 copies">
##ALT=<ID=CN21,Description="Copy number allele: 21 copies">
##ALT=<ID=CN22,Description="Copy number allele: 22 copies">
##ALT=<ID=CN23,Description="Copy number allele: 23 copies">
##ALT=<ID=CN24,Description="Copy number allele: 24 copies">
##ALT=<ID=CN25,Description="Copy number allele: 25 copies">
##ALT=<ID=CN26,Description="Copy number allele: 26 copies">
##ALT=<ID=CN27,Description="Copy number allele: 27 copies">
##ALT=<ID=CN28,Description="Copy number allele: 28 copies">
##ALT=<ID=CN29,Description="Copy number allele: 29 copies">
##ALT=<ID=CN30,Description="Copy number allele: 30 copies">
##ALT=<ID=CN31,Description="Copy number allele: 31 copies">
##ALT=<ID=CN32,Description="Copy number allele: 32 copies">
##ALT=<ID=CN33,Description="Copy number allele: 33 copies">
##ALT=<ID=CN34,Description="Copy number allele: 34 copies">
##ALT=<ID=CN35,Description="Copy number allele: 35 copies">
##ALT=<ID=CN36,Description="Copy number allele: 36 copies">
##ALT=<ID=CN37,Description="Copy number allele: 37 copies">
##ALT=<ID=CN38,Description="Copy number allele: 38 copies">
##ALT=<ID=CN39,Description="Copy number allele: 39 copies">
##ALT=<ID=CN40,Description="Copy number allele: 40 copies">
##ALT=<ID=CN41,Description="Copy number allele: 41 copies">
##ALT=<ID=CN42,Description="Copy number allele: 42 copies">
##ALT=<ID=CN43,Description="Copy number allele: 43 copies">
##ALT=<ID=CN44,Description="Copy number allele: 44 copies">
##ALT=<ID=CN45,Description="Copy number allele: 45 copies">
##ALT=<ID=CN46,Description="Copy number allele: 46 copies">
##ALT=<ID=CN47,Description="Copy number allele: 47 copies">
##ALT=<ID=CN48,Description="Copy number allele: 48 copies">
##ALT=<ID=CN49,Description="Copy number allele: 49 copies">
##ALT=<ID=CN50,Description="Copy number allele: 50 copies">
##ALT=<ID=CN51,Description="Copy number allele: 51 copies">
##ALT=<ID=CN52,Description="Copy number allele: 52 copies">
##ALT=<ID=CN53,Description="Copy number allele: 53 copies">
##ALT=<ID=CN54,Description="Copy number allele: 54 copies">
##ALT=<ID=CN55,Description="Copy number allele: 55 copies">
##ALT=<ID=CN56,Description="Copy number allele: 56 copies">
##ALT=<ID=CN57,Description="Copy number allele: 57 copies">
##ALT=<ID=CN58,Description="Copy number allele: 58 copies">
##ALT=<ID=CN59,Description="Copy number allele: 59 copies">
##ALT=<ID=CN60,Description="Copy number allele: 60 copies">
##ALT=<ID=CN61,Description="Copy number allele: 61 copies">
##ALT=<ID=CN62,Description="Copy number allele: 62 copies">
##ALT=<ID=CN63,Description="Copy number allele: 63 copies">
##ALT=<ID=CN64,Description="Copy number allele: 64 copies">
##ALT=<ID=CN65,Description="Copy number allele: 65 copies">
##ALT=<ID=CN66,Description="Copy number allele: 66 copies">
##ALT=<ID=CN67,Description="Copy number allele: 67 copies">
##ALT=<ID=CN68,Description="Copy number allele: 68 copies">
##ALT=<ID=CN69,Description="Copy number allele: 69 copies">
##ALT=<ID=CN70,Description="Copy number allele: 70 copies">
##ALT=<ID=CN71,Description="Copy number allele: 71 copies">
##ALT=<ID=CN72,Description="Copy number allele: 72 copies">
##ALT=<ID=CN73,Description="Copy number allele: 73 copies">
##ALT=<ID=CN74,Description="Copy number allele: 74 copies">
##ALT=<ID=CN75,Description="Copy number allele: 75 copies">
##ALT=<ID=CN76,Description="Copy number allele: 76 copies">
##ALT=<ID=CN77,Description="Copy number allele: 77 copies">
##ALT=<ID=CN78,Description="Copy number allele: 78 copies">
##ALT=<ID=CN79,Description="Copy number allele: 79 copies">
##ALT=<ID=CN80,Description="Copy number allele: 80 copies">
##ALT=<ID=CN81,Description="Copy number allele: 81 copies">
##ALT=<ID=CN82,Description="Copy number allele: 82 copies">
##ALT=<ID=CN83,Description="Copy number allele: 83 copies">
##ALT=<ID=CN84,Description="Copy number allele: 84 copies">
##ALT=<ID=CN85,Description="Copy number allele: 85 copies">
##ALT=<ID=CN86,Description="Copy number allele: 86 copies">
##ALT=<ID=CN87,Description="Copy number allele: 87 copies">
##ALT=<ID=CN88,Description="Copy number allele: 88 copies">
##ALT=<ID=CN89,Description="Copy number allele: 89 copies">
##ALT=<ID=CN90,Description="Copy number allele: 90 copies">
##ALT=<ID=CN91,Description="Copy number allele: 91 copies">
##ALT=<ID=CN92,Description="Copy number allele: 92 copies">
##ALT=<ID=CN93,Description="Copy number allele: 93 copies">
##ALT=<ID=CN94,Description="Copy number allele: 94 copies">
##ALT=<ID=CN95,Description="Copy number allele: 95 copies">
##ALT=<ID=CN96,Description="Copy number allele: 96 copies">
##ALT=<ID=CN97,Description="Copy number allele: 97 copies">
##ALT=<ID=CN98,Description="Copy number allele: 98 copies">
##ALT=<ID=CN99,Description="Copy number allele: 99 copies">
##ALT=<ID=CN100,Description="Copy number allele: 100 copies">
##ALT=<ID=CN101,Description="Copy number allele: 101 copies">
##ALT=<ID=CN102,Description="Copy number allele: 102 copies">
##ALT=<ID=CN103,Description="Copy number allele: 103 copies">
##ALT=<ID=CN104,Description="Copy number allele: 104 copies">
##ALT=<ID=CN105,Description="Copy number allele: 105 copies">
##ALT=<ID=CN106,Description="Copy number allele: 106 copies">
##ALT=<ID=CN107,Description="Copy number allele: 107 copies">
##ALT=<ID=CN108,Description="Copy number allele: 108 copies">
##ALT=<ID=CN109,Description="Copy number allele: 109 copies">
##ALT=<ID=CN110,Description="Copy number allele: 110 copies">
##ALT=<ID=CN111,Description="Copy number allele: 111 copies">
##ALT=<ID=CN112,Description="Copy number allele: 112 copies">
##ALT=<ID=CN113,Description="Copy number allele: 113 copies">
##ALT=<ID=CN114,Description="Copy number allele: 114 copies">
##ALT=<ID=CN115,Description="Copy number allele: 115 copies">
##ALT=<ID=CN116,Description="Copy number allele: 116 copies">
##ALT=<ID=CN117,Description="Copy number allele: 117 copies">
##ALT=<ID=CN118,Description="Copy number allele: 118 copies">
##ALT=<ID=CN119,Description="Copy number allele: 119 copies">
##ALT=<ID=CN120,Description="Copy number allele: 120 copies">
##ALT=<ID=CN121,Description="Copy number allele: 121 copies">
##ALT=<ID=CN122,Description="Copy number allele: 122 copies">
##ALT=<ID=CN123,Description="Copy number allele: 123 copies">
##ALT=<ID=CN124,Description="Copy number allele: 124 copies">
##INFO=<ID=CIEND,Number=2,Type=Integer,Description="Confidence interval around END for imprecise variants">
##INFO=<ID=CIPOS,Number=2,Type=Integer,Description="Confidence interval around POS for imprecise variants">
##INFO=<ID=CS,Number=1,Type=String,Description="Source call set.">
##INFO=<ID=END,Number=1,Type=Integer,Description="End coordinate of this variant">
##INFO=<ID=IMPRECISE,Number=0,Type=Flag,Description="Imprecise structural variation">
##INFO=<ID=MC,Number=.,Type=String,Description="Merged calls.">
##INFO=<ID=MEINFO,Number=4,Type=String,Description="Mobile element info of the form NAME,START,END<POLARITY; If there is only 5' OR 3' support for this call, will be NULL NULL for START and END">
##INFO=<ID=MEND,Number=1,Type=Integer,Description="Mitochondrial end coordinate of inserted sequence">
##INFO=<ID=MLEN,Number=1,Type=Integer,Description="Estimated length of mitochondrial insert">
##INFO=<ID=MSTART,Number=1,Type=Integer,Description="Mitochondrial start coordinate of inserted sequence">
##INFO=<ID=SVLEN,Number=.,Type=Integer,Description="SV length. It is only calculated for structural variation MEIs. For other types of SVs; one may calculate the SV length by INFO:END-START+1, or by finding the difference between lengthes of REF and ALT alleles">
##INFO=<ID=SVTYPE,Number=1,Type=String,Description="Type of structural variant">
##INFO=<ID=TSD,Number=1,Type=String,Description="Precise Target Site Duplication for bases, if unknown, value will be NULL">
##INFO=<ID=AC,Number=A,Type=Integer,Description="Total number of alternate alleles in called genotypes">
##INFO=<ID=AF,Number=A,Type=Float,Description="Estimated allele frequency in the range (0,1)">
##INFO=<ID=NS,Number=1,Type=Integer,Description="Number of samples with data">
##INFO=<ID=AN,Number=1,Type=Integer,Description="Total number of alleles in called genotypes">
##INFO=<ID=EAS_AF,Number=A,Type=Float,Description="Allele frequency in the EAS populations calculated from AC and AN, in the range (0,1)">
##INFO=<ID=EUR_AF,Number=A,Type=Float,Description="Allele frequency in the EUR populations calculated from AC and AN, in the range (0,1)">
##INFO=<ID=AFR_AF,Number=A,Type=Float,Description="Allele frequency in the AFR populations calculated from AC and AN, in the range (0,1)">
##INFO=<ID=AMR_AF,Number=A,Type=Float,Description="Allele frequency in the AMR populations calculated from AC and AN, in the range (0,1)">
##INFO=<ID=SAS_AF,Number=A,Type=Float,Description="Allele frequency in the SAS populations calculated from AC and AN, in the range (0,1)">
##INFO=<ID=DP,Number=1,Type=Integer,Description="Total read depth; only low coverage data were counted towards the DP, exome data were not used">
##INFO=<ID=AA,Number=1,Type=String,Description="Ancestral Allele. Format: AA|REF|ALT|IndelType. AA: Ancestral allele, REF:Reference Allele, ALT:Alternate Allele, IndelType:Type of Indel (REF, ALT and IndelType are only defined for indels)">
##INFO=<ID=VT,Number=.,Type=String,Description="indicates what type of variant the line represents">
##INFO=<ID=EX_TARGET,Number=0,Type=Flag,Description="indicates whether a variant is within the exon pull down target boundaries">
##INFO=<ID=MULTI_ALLELIC,Number=0,Type=Flag,Description="indicates whether a site is multi-allelic">
#CHROM	POS	ID	REF	ALT	QUAL	FILTER	INFO
10	18226707	rs10430577	C	T	100	PASS	AC=1343;AF=0.268171;AN=5008;NS=2504;DP=18725;EAS_AF=0.3085;AMR_AF=0.2738;AFR_AF=0.2806;EUR_AF=0.2425;SAS_AF=0.2321;AA=C|||;VT=SNP
10	18226714	rs10430578	G	A	100	PASS	AC=1537;AF=0.306909;AN=5008;NS=2504;DP=18731;EAS_AF=0.3085;AMR_AF=0.2882;AFR_AF=0.4198;EUR_AF=0.2425;SAS_AF=0.2321;AA=G|||;VT=SNP
10	18226837	rs510633	A	G	100	PASS	AC=1720;AF=0.34345;AN=5008;NS=2504;DP=21273;EAS_AF=0.3819;AMR_AF=0.4236;AFR_AF=0.2678;EUR_AF=0.3847;SAS_AF=0.3067;AA=G|||;VT=SNP
10	18227209	rs55704610	T	C	100	PASS	AC=282;AF=0.0563099;AN=5008;NS=2504;DP=20096;EAS_AF=0.003;AMR_AF=0.0807;AFR_AF=0.0265;EUR_AF=0.1093;SAS_AF=0.0798;AA=T|||;VT=SNP
10	18227444	rs483809	A	G	100	PASS	AC=1388;AF=0.277157;AN=5008;NS=2504;DP=19854;EAS_AF=0.381;AMR_AF=0.3372;AFR_AF=0.2557;EUR_AF=0.2068;SAS_AF=0.229;AA=G|||;VT=SNP
10	18227452	rs17657502	C	T	100	PASS	AC=330;AF=0.0658946;AN=5008;NS=2504;DP=19764;EAS_AF=0.001;AMR_AF=0.0865;AFR_AF=0.0144;EUR_AF=0.1779;SAS_AF=0.0726;AA=C|||;VT=SNP
10	18227715	rs72782600	T	A	100	PASS	AC=336;AF=0.0670927;AN=5008;NS=2504;DP=22277;EAS_AF=0.001;AMR_AF=0.0865;AFR_AF=0.0144;EUR_AF=0.1779;SAS_AF=0.0787;AA=T|||;VT=SNP
10	18227926	rs692618	G	C	100	PASS	AC=1723;AF=0.34405;AN=5008;NS=2504;DP=19299;EAS_AF=0.3819;AMR_AF=0.4236;AFR_AF=0.27;EUR_AF=0.3847;SAS_AF=0.3067;AA=C|||;VT=SNP
10	18228818	rs560358	A	C	100	PASS	AC=1297;AF=0.258986;AN=5008;NS=2504;DP=16567;EAS_AF=0.381;AMR_AF=0.3242;AFR_AF=0.202;EUR_AF=0.1909;SAS_AF=0.2342;AA=A|||;VT=SNP
10	18228933	rs538413	A	G	100	PASS	AC=1627;AF=0.32488;AN=5008;NS=2504;DP=17453;EAS_AF=0.3819;AMR_AF=0.4107;AFR_AF=0.2163;EUR_AF=0.3688;SAS_AF=0.3067;AA=G|||;VT=SNP
10	18229341	rs691070	C	T	100	PASS	AC=1615;AF=0.322484;AN=5008;NS=2504;DP=23123;EAS_AF=0.3819;AMR_AF=0.4107;AFR_AF=0.2073;EUR_AF=0.3688;SAS_AF=0.3067;AA=c|||;VT=SNP
10	18229566	rs532813	G	A	100	PASS	AC=3356;AF=0.670128;AN=5008;NS=2504;DP=20296;EAS_AF=0.5278;AMR_AF=0.6354;AFR_AF=0.8086;EUR_AF=0.67;SAS_AF=0.6544;AA=A|||;VT=SNP
10	18229661	rs691105	G	A	100	PASS	AC=1615;AF=0.322484;AN=5008;NS=2504;DP=20961;EAS_AF=0.3819;AMR_AF=0.4107;AFR_AF=0.2073;EUR_AF=0.3688;SAS_AF=0.3067;AA=G|||;VT=SNP
10	18229831	rs12779357	G	C	100	PASS	AC=125;AF=0.0249601;AN=5008;NS=2504;DP=19943;EAS_AF=0;AMR_AF=0.0403;AFR_AF=0.0053;EUR_AF=0.0845;SAS_AF=0.0051;AA=G|||;VT=SNP
10	18229873	rs529996	T	A	100	PASS	AC=2587;AF=0.516573;AN=5008;NS=2504;DP=19665;EAS_AF=0.5258;AMR_AF=0.5245;AFR_AF=0.4289;EUR_AF=0.5606;SAS_AF=0.5746;AA=A|||;VT=SNP
10	18229997	rs508011	G	A	100	PASS	AC=1619;AF=0.323283;AN=5008;NS=2504;DP=18617;EAS_AF=0.3819;AMR_AF=0.4121;AFR_AF=0.2095;EUR_AF=0.3688;SAS_AF=0.3067;AA=G|||;VT=SNP
10	18230259	rs10508553	C	T	100	PASS	AC=966;AF=0.192891;AN=5008;NS=2504;DP=15776;EAS_AF=0.1419;AMR_AF=0.1124;AFR_AF=0.2194;EUR_AF=0.1918;SAS_AF=0.2679;AA=C|||;VT=SNP
10	18230627	rs11011537	G	T	100	PASS	AC=211;AF=0.0421326;AN=5008;NS=2504;DP=14275;EAS_AF=0.0278;AMR_AF=0.0403;AFR_AF=0.003;EUR_AF=0.0596;SAS_AF=0.093;AA=G|||;VT=SNP
10	18230630	rs691707	T	C	100	PASS	AC=1630;AF=0.325479;AN=5008;NS=2504;DP=14423;EAS_AF=0.3829;AMR_AF=0.4135;AFR_AF=0.2163;EUR_AF=0.3688;SAS_AF=0.3067;AA=T|||;VT=SNP
10	18230681	rs76299776	A	G	100	PASS	AC=22;AF=0.00439297;AN=5008;NS=2504;DP=15032;EAS_AF=0;AMR_AF=0.0086;AFR_AF=0.0015;EUR_AF=0.0139;SAS_AF=0;AA=A|||;VT=SNP
10	18230717	rs691721	A	C	100	PASS	AC=1620;AF=0.323482;AN=5008;NS=2504;DP=15556;EAS_AF=0.3819;AMR_AF=0.4121;AFR_AF=0.2095;EUR_AF=0.3688;SAS_AF=0.3078;AA=C|||;VT=SNP
10	18230766	rs691728	G	C	100	PASS	AC=1279;AF=0.255391;AN=5008;NS=2504;DP=17307;EAS_AF=0.381;AMR_AF=0.3242;AFR_AF=0.1914;EUR_AF=0.1909;SAS_AF=0.2301;AA=G|||;VT=SNP
10	18231002	rs722381	G	A	100	PASS	AC=3565;AF=0.711861;AN=5008;NS=2504;DP=15772;EAS_AF=0.5278;AMR_AF=0.6542;AFR_AF=0.9554;EUR_AF=0.672;SAS_AF=0.6544;AA=A|||;VT=SNP
10	18231004	rs691745	C	A	100	PASS	AC=1620;AF=0.323482;AN=5008;NS=2504;DP=15867;EAS_AF=0.3829;AMR_AF=0.4121;AFR_AF=0.2095;EUR_AF=0.3688;SAS_AF=0.3067;AA=C|||;VT=SNP
10	18231448	rs473015	G	A	100	PASS	AC=2807;AF=0.560503;AN=5008;NS=2504;DP=16410;EAS_AF=0.5228;AMR_AF=0.5375;AFR_AF=0.5908;EUR_AF=0.5606;SAS_AF=0.5746;AA=A|||;VT=SNP
10	18231945	rs692009	C	A	100	PASS	AC=1615;AF=0.322484;AN=5008;NS=2504;DP=17143;EAS_AF=0.381;AMR_AF=0.4121;AFR_AF=0.2073;EUR_AF=0.3678;SAS_AF=0.3078;AA=A|||;VT=SNP
10	18232400	rs11011589	G	C	100	PASS	AC=225;AF=0.0449281;AN=5008;NS=2504;DP=20493;EAS_AF=0.0347;AMR_AF=0.0403;AFR_AF=0.003;EUR_AF=0.0596;SAS_AF=0.1002;AA=G|||;VT=SNP
10	18232511	rs692239	C	T	100	PASS	AC=1627;AF=0.32488;AN=5008;NS=2504;DP=18931;EAS_AF=0.3829;AMR_AF=0.4121;AFR_AF=0.2148;EUR_AF=0.3688;SAS_AF=0.3067;AA=C|||;VT=SNP
10	18232584	rs11011622	T	C	100	PASS	AC=225;AF=0.0449281;AN=5008;NS=2504;DP=19612;EAS_AF=0.0347;AMR_AF=0.0403;AFR_AF=0.003;EUR_AF=0.0596;SAS_AF=0.1002;AA=T|||;VT=SNP
10	18233905	rs691668	C	T	100	PASS	AC=1625;AF=0.324481;AN=5008;NS=2504;DP=19475;EAS_AF=0.3829;AMR_AF=0.4107;AFR_AF=0.2141;EUR_AF=0.3688;SAS_AF=0.3067;AA=T|||;VT=SNP
10	18233976	rs497429	A	G	100	PASS	AC=1628;AF=0.32508;AN=5008;NS=2504;DP=19993;EAS_AF=0.3859;AMR_AF=0.4107;AFR_AF=0.2141;EUR_AF=0.3688;SAS_AF=0.3067;AA=A|||;VT=SNP
10	18233990	rs691659	G	T	100	PASS	AC=1626;AF=0.324681;AN=5008;NS=2504;DP=19860;EAS_AF=0.3829;AMR_AF=0.4107;AFR_AF=0.2141;EUR_AF=0.3688;SAS_AF=0.3078;AA=T|||;VT=SNP
10	18234687	rs691597	A	C	100	PASS	AC=1625;AF=0.324481;AN=5008;NS=2504;DP=19680;EAS_AF=0.3829;AMR_AF=0.4107;AFR_AF=0.2141;EUR_AF=0.3688;SAS_AF=0.3067;AA=A|||;VT=SNP
10	18234838	rs1277557	G	T	100	PASS	AC=1622;AF=0.323882;AN=5008;NS=2504;DP=18814;EAS_AF=0.3819;AMR_AF=0.4107;AFR_AF=0.2118;EUR_AF=0.3688;SAS_AF=0.3078;AA=T|||;VT=SNP
10	18235101	rs1277556	C	T	100	PASS	AC=3011;AF=0.601238;AN=5008;NS=2504;DP=19108;EAS_AF=0.5238;AMR_AF=0.6095;AFR_AF=0.5749;EUR_AF=0.6571;SAS_AF=0.6534;AA=T|||;VT=SNP
10	18235139	rs187822729	G	A	100	PASS	AC=38;AF=0.00758786;AN=5008;NS=2504;DP=18798;EAS_AF=0;AMR_AF=0.0144;AFR_AF=0.0015;EUR_AF=0.0189;SAS_AF=0.0072;AA=G|||;VT=SNP
10	18235189	rs1277555	T	C	100	PASS	AC=1628;AF=0.32508;AN=5008;NS=2504;DP=18640;EAS_AF=0.3829;AMR_AF=0.4107;AFR_AF=0.2163;EUR_AF=0.3688;SAS_AF=0.3067;AA=T|||;VT=SNP
10	18235667	rs11011644	G	A	100	PASS	AC=162;AF=0.0323482;AN=5008;NS=2504;DP=18807;EAS_AF=0.001;AMR_AF=0.0403;AFR_AF=0.003;EUR_AF=0.0586;SAS_AF=0.0716;AA=G|||;VT=SNP
10	18236089	rs691068	A	G	100	PASS	AC=2951;AF=0.589257;AN=5008;NS=2504;DP=18080;EAS_AF=0.5317;AMR_AF=0.6124;AFR_AF=0.5121;EUR_AF=0.67;SAS_AF=0.6534;AA=G|||;VT=SNP
10	18236135	rs117225818	T	A	100	PASS	AC=62;AF=0.0123802;AN=5008;NS=2504;DP=16555;EAS_AF=0;AMR_AF=0.0173;AFR_AF=0.0023;EUR_AF=0.0388;SAS_AF=0.0082;AA=T|||;VT=SNP
10	18236577	rs507963	G	A	100	PASS	AC=1641;AF=0.327676;AN=5008;NS=2504;DP=17217;EAS_AF=0.381;AMR_AF=0.4164;AFR_AF=0.2126;EUR_AF=0.3847;SAS_AF=0.3067;AA=G|||;VT=SNP
10	18236896	rs72784706	A	C	100	PASS	AC=280;AF=0.0559105;AN=5008;NS=2504;DP=18271;EAS_AF=0.003;AMR_AF=0.0807;AFR_AF=0.0257;EUR_AF=0.1083;SAS_AF=0.0798;AA=A|||;VT=SNP
10	18237542	rs477533	C	T	100	PASS	AC=1648;AF=0.329073;AN=5008;NS=2504;DP=21021;EAS_AF=0.3839;AMR_AF=0.4164;AFR_AF=0.2156;EUR_AF=0.3847;SAS_AF=0.3067;AA=C|||;VT=SNP
10	18237636	rs72784707	C	G	100	PASS	AC=507;AF=0.101238;AN=5008;NS=2504;DP=22553;EAS_AF=0.0377;AMR_AF=0.121;AFR_AF=0.0303;EUR_AF=0.168;SAS_AF=0.18;AA=C|||;VT=SNP
10	18237700	rs79662303	C	T	100	PASS	AC=128;AF=0.0255591;AN=5008;NS=2504;DP=22624;EAS_AF=0;AMR_AF=0.036;AFR_AF=0.0061;EUR_AF=0.0845;SAS_AF=0.0102;AA=C|||;VT=SNP
10	18237846	rs474778	A	G	100	PASS	AC=1651;AF=0.329673;AN=5008;NS=2504;DP=21311;EAS_AF=0.3829;AMR_AF=0.4164;AFR_AF=0.2171;EUR_AF=0.3847;SAS_AF=0.3088;AA=A|||;VT=SNP
10	18237981	rs72784708	A	G	100	PASS	AC=508;AF=0.101438;AN=5008;NS=2504;DP=19684;EAS_AF=0.0377;AMR_AF=0.1225;AFR_AF=0.0303;EUR_AF=0.168;SAS_AF=0.18;AA=A|||;VT=SNP
10	18238054	rs12242670	C	T	100	PASS	AC=700;AF=0.139776;AN=5008;NS=2504;DP=18455;EAS_AF=0.1081;AMR_AF=0.0648;AFR_AF=0.1997;EUR_AF=0.1163;SAS_AF=0.1687;AA=C|||;VT=SNP
10	18238194	rs11598960	G	A	100	PASS	AC=126;AF=0.0251597;AN=5008;NS=2504;DP=16068;EAS_AF=0;AMR_AF=0.0259;AFR_AF=0.003;EUR_AF=0.0855;SAS_AF=0.0184;AA=G|||;VT=SNP
10	18238730	rs7896624	T	C	100	PASS	AC=1216;AF=0.242812;AN=5008;NS=2504;DP=17663;EAS_AF=0.1548;AMR_AF=0.1873;AFR_AF=0.23;EUR_AF=0.2843;SAS_AF=0.3476;AA=C|||;VT=SNP
10	18238791	rs11011655	G	A	100	PASS	AC=1216;AF=0.242812;AN=5008;NS=2504;DP=17056;EAS_AF=0.1548;AMR_AF=0.1873;AFR_AF=0.23;EUR_AF=0.2843;SAS_AF=0.3476;AA=G|||;VT=SNP
10	18239219	rs112093606	G	T	100	PASS	AC=281;AF=0.0561102;AN=5008;NS=2504;DP=19056;EAS_AF=0.002;AMR_AF=0.0821;AFR_AF=0.0257;EUR_AF=0.1093;SAS_AF=0.0798;AA=G|||;VT=SNP
10	18239338	rs117843750	C	T	100	PASS	AC=219;AF=0.04373;AN=5008;NS=2504;DP=19496;EAS_AF=0.0347;AMR_AF=0.0403;AFR_AF=0.003;EUR_AF=0.0596;SAS_AF=0.0941;AA=C|||;VT=SNP
10	18239344	rs12249671	T	G	100	PASS	AC=1320;AF=0.263578;AN=5008;NS=2504;DP=19496;EAS_AF=0.1548;AMR_AF=0.2003;AFR_AF=0.3018;EUR_AF=0.2823;SAS_AF=0.3497;AA=T|||;VT=SNP
10	18239616	rs7474649	A	C	100	PASS	AC=1325;AF=0.264577;AN=5008;NS=2504;DP=16719;EAS_AF=0.1548;AMR_AF=0.2017;AFR_AF=0.3018;EUR_AF=0.2883;SAS_AF=0.3476;AA=A|||;VT=SNP
10	18239619	rs526713	A	G	100	PASS	AC=3514;AF=0.701677;AN=5008;NS=2504;DP=16636;EAS_AF=0.5278;AMR_AF=0.6527;AFR_AF=0.916;EUR_AF=0.672;SAS_AF=0.6564;AA=G|||;VT=SNP
10	18239684	rs6482070	C	T	100	PASS	AC=1326;AF=0.264776;AN=5008;NS=2504;DP=16843;EAS_AF=0.1548;AMR_AF=0.2017;AFR_AF=0.3026;EUR_AF=0.2883;SAS_AF=0.3476;AA=C|||;VT=SNP
10	18239863	rs28482234	C	G	100	PASS	AC=1322;AF=0.263978;AN=5008;NS=2504;DP=15010;EAS_AF=0.1548;AMR_AF=0.2017;AFR_AF=0.3018;EUR_AF=0.2863;SAS_AF=0.3466;AA=C|||;VT=SNP
10	18239955	rs4747334	G	C	100	PASS	AC=912;AF=0.182109;AN=5008;NS=2504;DP=15112;EAS_AF=0.0853;AMR_AF=0.147;AFR_AF=0.2156;EUR_AF=0.171;SAS_AF=0.273;AA=c|||;VT=SNP
10	18240466	rs2165899	T	C	100	PASS	AC=1326;AF=0.264776;AN=5008;NS=2504;DP=20179;EAS_AF=0.1548;AMR_AF=0.2017;AFR_AF=0.3026;EUR_AF=0.2873;SAS_AF=0.3487;AA=t|||;VT=SNP
10	18240640	rs2120293	A	G	100	PASS	AC=1327;AF=0.264976;AN=5008;NS=2504;DP=19694;EAS_AF=0.1548;AMR_AF=0.2017;AFR_AF=0.3033;EUR_AF=0.2873;SAS_AF=0.3487;AA=A|||;VT=SNP
10	18241012	rs41277350	A	G	100	PASS	AC=261;AF=0.0521166;AN=5008;NS=2504;DP=19275;EAS_AF=0.003;AMR_AF=0.0807;AFR_AF=0.0113;EUR_AF=0.1083;SAS_AF=0.0798;AA=A|||;VT=SNP
10	18241166	rs11594574	A	G	100	PASS	AC=1329;AF=0.265375;AN=5008;NS=2504;DP=15770;EAS_AF=0.1548;AMR_AF=0.2017;AFR_AF=0.3048;EUR_AF=0.2873;SAS_AF=0.3487;AA=A|||;VT=SNP
10	18241605	rs691383	C	T	100	PASS	AC=1289;AF=0.257388;AN=5008;NS=2504;DP=15097;EAS_AF=0.372;AMR_AF=0.3256;AFR_AF=0.1944;EUR_AF=0.2048;SAS_AF=0.2301;AA=C|||;VT=SNP
10	18242005	rs552511	C	G	100	PASS	AC=1620;AF=0.323482;AN=5008;NS=2504;DP=18072;EAS_AF=0.374;AMR_AF=0.4078;AFR_AF=0.2088;EUR_AF=0.3807;SAS_AF=0.3078;AA=C|||;VT=SNP
10	18242304	rs691112	T	C	100	PASS	AC=4647;AF=0.927915;AN=5008;NS=2504;DP=16753;EAS_AF=0.9087;AMR_AF=0.9035;AFR_AF=0.9939;EUR_AF=0.9145;SAS_AF=0.8896;AA=C|||;VT=SNP;EX_TARGET
10	18242311	rs10764176	A	G	100	PASS	AC=1329;AF=0.265375;AN=5008;NS=2504;DP=16816;EAS_AF=0.1548;AMR_AF=0.2017;AFR_AF=0.3048;EUR_AF=0.2883;SAS_AF=0.3476;AA=G|||;VT=SNP;EX_TARGET
10	18242635	rs10508554	A	G	100	PASS	AC=1326;AF=0.264776;AN=5008;NS=2504;DP=19349;EAS_AF=0.1548;AMR_AF=0.2017;AFR_AF=0.3041;EUR_AF=0.2883;SAS_AF=0.3456;AA=A|||;VT=SNP
10	18242738	rs4433476	C	T	100	PASS	AC=1221;AF=0.24381;AN=5008;NS=2504;DP=19830;EAS_AF=0.1548;AMR_AF=0.1873;AFR_AF=0.233;EUR_AF=0.2853;SAS_AF=0.3476;AA=c|||;VT=SNP
10	18242740	rs4641364	C	T	100	PASS	AC=1221;AF=0.24381;AN=5008;NS=2504;DP=19349;EAS_AF=0.1548;AMR_AF=0.1873;AFR_AF=0.233;EUR_AF=0.2853;SAS_AF=0.3476;AA=T|||;VT=SNP
10	18243144	rs10827902	G	A	100	PASS	AC=1222;AF=0.24401;AN=5008;NS=2504;DP=17398;EAS_AF=0.1548;AMR_AF=0.1888;AFR_AF=0.233;EUR_AF=0.2853;SAS_AF=0.3476;AA=A|||;VT=SNP
10	18243620	rs147953434	T	C	100	PASS	AC=31;AF=0.0061901;AN=5008;NS=2504;DP=16088;EAS_AF=0.001;AMR_AF=0.0173;AFR_AF=0;EUR_AF=0.0169;SAS_AF=0.001;AA=T|||;VT=SNP
10	18243703	rs690759	A	G	100	PASS	AC=3430;AF=0.684904;AN=5008;NS=2504;DP=15055;EAS_AF=0.755;AMR_AF=0.7176;AFR_AF=0.7632;EUR_AF=0.6292;SAS_AF=0.5409;AA=a|||;VT=SNP
10	18243706	rs72784713	G	A	100	PASS	AC=285;AF=0.0569089;AN=5008;NS=2504;DP=14785;EAS_AF=0.002;AMR_AF=0.0821;AFR_AF=0.0287;EUR_AF=0.1093;SAS_AF=0.0798;AA=g|||;VT=SNP
10	18243863	rs692635	C	A	100	PASS	AC=1635;AF=0.326478;AN=5008;NS=2504;DP=15039;EAS_AF=0.375;AMR_AF=0.4078;AFR_AF=0.2171;EUR_AF=0.3837;SAS_AF=0.3078;AA=C|||;VT=SNP
10	18243998	rs140116268	A	G	100	PASS	AC=31;AF=0.0061901;AN=5008;NS=2504;DP=16989;EAS_AF=0.001;AMR_AF=0.0173;AFR_AF=0;EUR_AF=0.0169;SAS_AF=0.001;AA=A|||;VT=SNP
10	18244008	rs491995	A	G	100	PASS	AC=3421;AF=0.683107;AN=5008;NS=2504;DP=17189;EAS_AF=0.754;AMR_AF=0.7147;AFR_AF=0.7587;EUR_AF=0.6292;SAS_AF=0.5409;AA=A|||;VT=SNP
10	18244583	rs145553078	A	G	100	PASS	AC=28;AF=0.00559105;AN=5008;NS=2504;DP=19010;EAS_AF=0;AMR_AF=0.0058;AFR_AF=0.0008;EUR_AF=0.0219;SAS_AF=0.001;AA=A|||;VT=SNP
10	18244937	rs117617871	C	T	100	PASS	AC=35;AF=0.00698882;AN=5008;NS=2504;DP=18344;EAS_AF=0;AMR_AF=0.0101;AFR_AF=0.0015;EUR_AF=0.0229;SAS_AF=0.0031;AA=C|||;VT=SNP
10	18245936	rs10827910	C	G	100	PASS	AC=1431;AF=0.285743;AN=5008;NS=2504;DP=16334;EAS_AF=0.2808;AMR_AF=0.1945;AFR_AF=0.2352;EUR_AF=0.2883;SAS_AF=0.4213;AA=C|||;VT=SNP
10	18245990	rs35598022	T	G	100	PASS	AC=414;AF=0.0826677;AN=5008;NS=2504;DP=16496;EAS_AF=0.0694;AMR_AF=0.0548;AFR_AF=0.09;EUR_AF=0.1133;SAS_AF=0.0746;AA=T|||;VT=SNP
10	18246730	rs10827911	C	A	100	PASS	AC=1219;AF=0.243411;AN=5008;NS=2504;DP=15293;EAS_AF=0.1548;AMR_AF=0.1888;AFR_AF=0.2337;EUR_AF=0.2833;SAS_AF=0.3456;AA=C|||;VT=SNP
10	18246833	rs79372177	A	G	100	PASS	AC=37;AF=0.00738818;AN=5008;NS=2504;DP=17823;EAS_AF=0;AMR_AF=0.0159;AFR_AF=0;EUR_AF=0.0239;SAS_AF=0.002;AA=A|||;VT=SNP
10	18247162	rs4748429	A	G	100	PASS	AC=1436;AF=0.286741;AN=5008;NS=2504;DP=19766;EAS_AF=0.2847;AMR_AF=0.1945;AFR_AF=0.2352;EUR_AF=0.2903;SAS_AF=0.4202;AA=A|||;VT=SNP
10	18247403	rs473919	C	G	100	PASS	AC=978;AF=0.195288;AN=5008;NS=2504;DP=21788;EAS_AF=0.379;AMR_AF=0.2997;AFR_AF=0.0129;EUR_AF=0.1948;SAS_AF=0.1789;AA=C|||;VT=SNP
10	18247677	rs11011704	G	T	100	PASS	AC=928;AF=0.185304;AN=5008;NS=2504;DP=18972;EAS_AF=0.2421;AMR_AF=0.0706;AFR_AF=0.2057;EUR_AF=0.1203;SAS_AF=0.2474;AA=G|||;VT=SNP
10	18247722	rs72784715	C	T	100	PASS	AC=122;AF=0.024361;AN=5008;NS=2504;DP=17647;EAS_AF=0;AMR_AF=0.0245;AFR_AF=0.003;EUR_AF=0.0885;SAS_AF=0.0123;AA=C|||;VT=SNP
10	18247849	rs74647080	G	C	100	PASS	AC=75;AF=0.014976;AN=5008;NS=2504;DP=14515;EAS_AF=0.001;AMR_AF=0.0259;AFR_AF=0.0015;EUR_AF=0.0447;SAS_AF=0.0092;AA=G|||;VT=SNP
10	18248095	rs7085542	A	G	100	PASS	AC=1433;AF=0.286142;AN=5008;NS=2504;DP=17614;EAS_AF=0.2847;AMR_AF=0.1945;AFR_AF=0.2345;EUR_AF=0.2883;SAS_AF=0.4202;AA=A|||;VT=SNP
10	18248117	rs72784716	G	A	100	PASS	AC=260;AF=0.0519169;AN=5008;NS=2504;DP=17593;EAS_AF=0.002;AMR_AF=0.0793;AFR_AF=0.0113;EUR_AF=0.1093;SAS_AF=0.0798;AA=G|||;VT=SNP
10	18248136	rs11593092	G	A	100	PASS	AC=412;AF=0.0822684;AN=5008;NS=2504;DP=17079;EAS_AF=0.0694;AMR_AF=0.0562;AFR_AF=0.0877;EUR_AF=0.1133;SAS_AF=0.0746;AA=G|||;VT=SNP
10	18248355	rs11011709	A	G	100	PASS	AC=499;AF=0.0996406;AN=5008;NS=2504;DP=18423;EAS_AF=0.0367;AMR_AF=0.1239;AFR_AF=0.0287;EUR_AF=0.168;SAS_AF=0.1728;AA=A|||;VT=SNP
10	18248634	rs72784717	C	T	100	PASS	AC=328;AF=0.0654952;AN=5008;NS=2504;DP=17948;EAS_AF=0.002;AMR_AF=0.0821;AFR_AF=0.0129;EUR_AF=0.1789;SAS_AF=0.0736;AA=C|||;VT=SNP
10	18249498	rs72784718	G	A	100	PASS	AC=83;AF=0.0165735;AN=5008;NS=2504;DP=18398;EAS_AF=0.001;AMR_AF=0.0187;AFR_AF=0.0015;EUR_AF=0.0229;SAS_AF=0.045;AA=G|||;VT=SNP
10	18249664	rs691159	T	A	100	PASS	AC=3448;AF=0.688498;AN=5008;NS=2504;DP=15622;EAS_AF=0.5298;AMR_AF=0.6412;AFR_AF=0.8714;EUR_AF=0.672;SAS_AF=0.6554;AA=A|||;VT=SNP
10	18249732	rs691148	G	A	100	PASS	AC=3056;AF=0.610224;AN=5008;NS=2504;DP=15375;EAS_AF=0.5298;AMR_AF=0.6081;AFR_AF=0.6021;EUR_AF=0.659;SAS_AF=0.6554;AA=A|||;VT=SNP
10	18249973	rs7074683	G	A	100	PASS	AC=487;AF=0.0972444;AN=5008;NS=2504;DP=16568;EAS_AF=0.0694;AMR_AF=0.0576;AFR_AF=0.1415;EUR_AF=0.1133;SAS_AF=0.0777;AA=G|||;VT=SNP
10	18250004	rs11011721	G	A	100	PASS	AC=220;AF=0.0439297;AN=5008;NS=2504;DP=16300;EAS_AF=0.0377;AMR_AF=0.0403;AFR_AF=0.003;EUR_AF=0.0586;SAS_AF=0.093;AA=G|||;VT=SNP
10	18250314	rs7095391	A	T	100	PASS	AC=1442;AF=0.287939;AN=5008;NS=2504;DP=18094;EAS_AF=0.1548;AMR_AF=0.2017;AFR_AF=0.3918;EUR_AF=0.2843;SAS_AF=0.3497;AA=T|||;VT=SNP
10	18250338	rs10827920	G	A	100	PASS	AC=206;AF=0.0411342;AN=5008;NS=2504;DP=17854;EAS_AF=0.0268;AMR_AF=0.0403;AFR_AF=0.003;EUR_AF=0.0586;SAS_AF=0.09;AA=G|||;VT=SNP
10	18251607	rs571979	A	G	100	PASS	AC=1646;AF=0.328674;AN=5008;NS=2504;DP=17445;EAS_AF=0.379;AMR_AF=0.4063;AFR_AF=0.23;EUR_AF=0.3728;SAS_AF=0.3098;AA=A|||;VT=SNP
10	18252155	rs7896039	A	G	100	PASS	AC=1461;AF=0.291733;AN=5008;NS=2504;DP=19199;EAS_AF=0.1548;AMR_AF=0.2032;AFR_AF=0.407;EUR_AF=0.2843;SAS_AF=0.3476;AA=A|||;VT=SNP
10	18252211	rs12260894	C	G	100	PASS	AC=458;AF=0.0914537;AN=5008;NS=2504;DP=18986;EAS_AF=0.0694;AMR_AF=0.0562;AFR_AF=0.1218;EUR_AF=0.1143;SAS_AF=0.0746;AA=C|||;VT=SNP
10	18252380	rs692077	G	A	100	PASS	AC=3170;AF=0.632987;AN=5008;NS=2504;DP=18168;EAS_AF=0.5317;AMR_AF=0.621;AFR_AF=0.6831;EUR_AF=0.659;SAS_AF=0.6513;AA=A|||;VT=SNP
10	18252449	rs12761871	G	A	100	PASS	AC=415;AF=0.0828674;AN=5008;NS=2504;DP=19418;EAS_AF=0.0694;AMR_AF=0.0548;AFR_AF=0.09;EUR_AF=0.1143;SAS_AF=0.0746;AA=G|||;VT=SNP
10	18253092	rs12262907	C	T	100	PASS	AC=1483;AF=0.296126;AN=5008;NS=2504;DP=21184;EAS_AF=0.1548;AMR_AF=0.2032;AFR_AF=0.4236;EUR_AF=0.2843;SAS_AF=0.3476;AA=T|||;VT=SNP
10	18253762	rs12359511	C	T	100	PASS	AC=1425;AF=0.284545;AN=5008;NS=2504;DP=19995;EAS_AF=0.1478;AMR_AF=0.2032;AFR_AF=0.388;EUR_AF=0.2843;SAS_AF=0.3436;AA=c|||;VT=SNP
10	18253922	rs691563	G	T	100	PASS	AC=1314;AF=0.26238;AN=5008;NS=2504;DP=18552;EAS_AF=0.3671;AMR_AF=0.3213;AFR_AF=0.23;EUR_AF=0.1928;SAS_AF=0.228;AA=G|||;VT=SNP
10	18254060	rs11011748	C	T	100	PASS	AC=1516;AF=0.302716;AN=5008;NS=2504;DP=17080;EAS_AF=0.1478;AMR_AF=0.2176;AFR_AF=0.4387;EUR_AF=0.2942;SAS_AF=0.3476;AA=C|||;VT=SNP
10	18254108	rs75519999	C	A	100	PASS	AC=151;AF=0.0301518;AN=5008;NS=2504;DP=15873;EAS_AF=0.001;AMR_AF=0.0533;AFR_AF=0.0023;EUR_AF=0.0606;SAS_AF=0.0501;AA=C|||;VT=SNP
10	18254317	rs483822	A	G	100	PASS	AC=3777;AF=0.754193;AN=5008;NS=2504;DP=17791;EAS_AF=0.6607;AMR_AF=0.6643;AFR_AF=0.9546;EUR_AF=0.666;SAS_AF=0.7342;AA=T|||;VT=SNP
10	18254354	rs966720	T	C	100	PASS	AC=1727;AF=0.344848;AN=5008;NS=2504;DP=17595;EAS_AF=0.2718;AMR_AF=0.2233;AFR_AF=0.4402;EUR_AF=0.2992;SAS_AF=0.4243;AA=T|||;VT=SNP
10	18254595	rs62619938	C	T	100	PASS	AC=130;AF=0.0259585;AN=5008;NS=2504;DP=18927;EAS_AF=0;AMR_AF=0.0403;AFR_AF=0.0068;EUR_AF=0.0875;SAS_AF=0.0051;AA=C|||;VT=SNP;EX_TARGET
10	18254606	rs691513	C	A	100	PASS	AC=1660;AF=0.33147;AN=5008;NS=2504;DP=18941;EAS_AF=0.3889;AMR_AF=0.4006;AFR_AF=0.2443;EUR_AF=0.3608;SAS_AF=0.3108;AA=C|||;VT=SNP;EX_TARGET
10	18254655	rs11011754	C	T	100	PASS	AC=553;AF=0.110423;AN=5008;NS=2504;DP=21102;EAS_AF=0.0308;AMR_AF=0.1383;AFR_AF=0.0545;EUR_AF=0.1759;SAS_AF=0.181;AA=C|||;VT=SNP
10	18255160	rs1299188	C	G	100	PASS	AC=1652;AF=0.329872;AN=5008;NS=2504;DP=20973;EAS_AF=0.3849;AMR_AF=0.4035;AFR_AF=0.2413;EUR_AF=0.3598;SAS_AF=0.3098;AA=C|||;VT=SNP
10	18255428	rs1296641	T	C	100	PASS	AC=3560;AF=0.710863;AN=5008;NS=2504;DP=15235;EAS_AF=0.5327;AMR_AF=0.6585;AFR_AF=0.9531;EUR_AF=0.659;SAS_AF=0.6575;AA=C|||;VT=SNP
10	18255435	rs72784724	C	G	100	PASS	AC=527;AF=0.105232;AN=5008;NS=2504;DP=15009;EAS_AF=0.0516;AMR_AF=0.0893;AFR_AF=0.1006;EUR_AF=0.1103;SAS_AF=0.1728;AA=C|||;VT=SNP
10	18255637	rs12358385	A	G	100	PASS	AC=313;AF=0.0625;AN=5008;NS=2504;DP=15257;EAS_AF=0.0278;AMR_AF=0.0663;AFR_AF=0.0514;EUR_AF=0.0716;SAS_AF=0.1012;AA=G|||;VT=SNP
10	18255880	rs80200568	A	G	100	PASS	AC=360;AF=0.071885;AN=5008;NS=2504;DP=13415;EAS_AF=0.0278;AMR_AF=0.0677;AFR_AF=0.0862;EUR_AF=0.0716;SAS_AF=0.1012;AA=G|||;VT=SNP
10	18256026	rs691550	G	A	100	PASS	AC=3226;AF=0.644169;AN=5008;NS=2504;DP=17382;EAS_AF=0.5317;AMR_AF=0.6254;AFR_AF=0.7224;EUR_AF=0.6551;SAS_AF=0.6564;AA=A|||;VT=SNP
10	18256140	rs56336322	C	T	100	PASS	AC=526;AF=0.105032;AN=5008;NS=2504;DP=16219;EAS_AF=0.0516;AMR_AF=0.0893;AFR_AF=0.1014;EUR_AF=0.1103;SAS_AF=0.1708;AA=C|||;VT=SNP
10	18256325	rs55910920	T	C	100	PASS	AC=361;AF=0.0720847;AN=5008;NS=2504;DP=15907;EAS_AF=0.0278;AMR_AF=0.0677;AFR_AF=0.087;EUR_AF=0.0716;SAS_AF=0.1012;AA=T|||;VT=SNP
10	18256517	rs61022323	A	G	100	PASS	AC=414;AF=0.0826677;AN=5008;NS=2504;DP=12621;EAS_AF=0.0685;AMR_AF=0.0548;AFR_AF=0.0885;EUR_AF=0.1163;SAS_AF=0.0746;AA=A|||;VT=SNP
10	18256530	rs55691793	A	G	100	PASS	AC=361;AF=0.0720847;AN=5008;NS=2504;DP=11494;EAS_AF=0.0278;AMR_AF=0.0677;AFR_AF=0.087;EUR_AF=0.0716;SAS_AF=0.1012;AA=G|||;VT=SNP
10	18257038	rs146087305	A	C	100	PASS	AC=27;AF=0.00539137;AN=5008;NS=2504;DP=9984;EAS_AF=0.001;AMR_AF=0.013;AFR_AF=0.0008;EUR_AF=0.0139;SAS_AF=0.002;AA=A|||;VT=SNP
10	18257052	rs117813842	C	T	100	PASS	AC=237;AF=0.0473243;AN=5008;NS=2504;DP=10289;EAS_AF=0.0278;AMR_AF=0.0533;AFR_AF=0.003;EUR_AF=0.0686;SAS_AF=0.1012;AA=C|||;VT=SNP
10	18257485	rs72778312	C	T	100	PASS	AC=28;AF=0.00559105;AN=5008;NS=2504;DP=14550;EAS_AF=0;AMR_AF=0.0058;AFR_AF=0.0008;EUR_AF=0.0179;SAS_AF=0.0051;AA=C|||;VT=SNP
10	18257592	rs691862	T	C	100	PASS	AC=3321;AF=0.663139;AN=5008;NS=2504;DP=14031;EAS_AF=0.5317;AMR_AF=0.647;AFR_AF=0.7791;EUR_AF=0.66;SAS_AF=0.6564;AA=C|||;VT=SNP
10	18257612	rs12263430	A	G	100	PASS	AC=456;AF=0.0910543;AN=5008;NS=2504;DP=14118;EAS_AF=0.0685;AMR_AF=0.0562;AFR_AF=0.1195;EUR_AF=0.1163;SAS_AF=0.0746;AA=A|||;VT=SNP
10	18257649	rs36018023	C	A	100	PASS	AC=301;AF=0.0601038;AN=5008;NS=2504;DP=15117;EAS_AF=0.0853;AMR_AF=0.0533;AFR_AF=0.0061;EUR_AF=0.1123;SAS_AF=0.0583;AA=C|||;VT=SNP
10	18258293	rs549855	C	T	100	PASS	AC=1669;AF=0.333267;AN=5008;NS=2504;DP=18886;EAS_AF=0.3839;AMR_AF=0.4078;AFR_AF=0.2534;EUR_AF=0.3618;SAS_AF=0.3067;AA=A|||;VT=SNP
10	18258429	rs78159125	A	G	100	PASS	AC=312;AF=0.0623003;AN=5008;NS=2504;DP=20640;EAS_AF=0.0278;AMR_AF=0.0663;AFR_AF=0.0507;EUR_AF=0.0716;SAS_AF=0.1012;AA=A|||;VT=SNP
10	18259803	rs11511149	T	C	100	PASS	AC=288;AF=0.057508;AN=5008;NS=2504;DP=16674;EAS_AF=0.0278;AMR_AF=0.0548;AFR_AF=0.0408;EUR_AF=0.0686;SAS_AF=0.1012;AA=T|||;VT=SNP
10	18260144	rs116986273	T	G	100	PASS	AC=237;AF=0.0473243;AN=5008;NS=2504;DP=7651;EAS_AF=0.0278;AMR_AF=0.0533;AFR_AF=0.003;EUR_AF=0.0686;SAS_AF=0.1012;AA=T|||;VT=SNP
10	18260610	rs139239693	G	C	100	PASS	AC=22;AF=0.00439297;AN=5008;NS=2504;DP=15697;EAS_AF=0;AMR_AF=0.0029;AFR_AF=0.0008;EUR_AF=0.0129;SAS_AF=0.0061;AA=G|||;VT=SNP
10	18260748	rs7081306	C	A	100	PASS	AC=1671;AF=0.333666;AN=5008;NS=2504;DP=17611;EAS_AF=0.2688;AMR_AF=0.2219;AFR_AF=0.407;EUR_AF=0.2992;SAS_AF=0.4162;AA=A|||;VT=SNP
10	18261274	rs690893	C	A	100	PASS	AC=3406;AF=0.680112;AN=5008;NS=2504;DP=16861;EAS_AF=0.6528;AMR_AF=0.6441;AFR_AF=0.6989;EUR_AF=0.663;SAS_AF=0.726;AA=A|||;VT=SNP
10	18261299	rs4747335	G	T	100	PASS	AC=1433;AF=0.286142;AN=5008;NS=2504;DP=17000;EAS_AF=0.1478;AMR_AF=0.2176;AFR_AF=0.3759;EUR_AF=0.2952;SAS_AF=0.3466;AA=T|||;VT=SNP
10	18261646	rs12354874	A	G	100	PASS	AC=288;AF=0.057508;AN=5008;NS=2504;DP=17749;EAS_AF=0.0278;AMR_AF=0.0548;AFR_AF=0.0401;EUR_AF=0.0686;SAS_AF=0.1022;AA=A|||;VT=SNP
10	18261668	rs11592310	T	C	100	PASS	AC=1334;AF=0.266374;AN=5008;NS=2504;DP=17644;EAS_AF=0.2421;AMR_AF=0.1643;AFR_AF=0.323;EUR_AF=0.2346;SAS_AF=0.32;AA=C|||;VT=SNP
10	18262041	rs11592271	A	C	100	PASS	AC=458;AF=0.0914537;AN=5008;NS=2504;DP=17074;EAS_AF=0.0685;AMR_AF=0.0548;AFR_AF=0.1225;EUR_AF=0.1153;SAS_AF=0.0746;AA=A|||;VT=SNP
10	18262069	rs4748431	G	T	100	PASS	AC=1290;AF=0.257588;AN=5008;NS=2504;DP=17332;EAS_AF=0.2401;AMR_AF=0.1657;AFR_AF=0.292;EUR_AF=0.2336;SAS_AF=0.319;AA=T|||;VT=SNP
10	18262264	rs4747336	T	G	100	PASS	AC=1858;AF=0.371006;AN=5008;NS=2504;DP=16315;EAS_AF=0.2679;AMR_AF=0.2421;AFR_AF=0.5325;EUR_AF=0.3022;SAS_AF=0.4213;AA=G|||;VT=SNP
10	18262291	rs564868	C	T	100	PASS	AC=4943;AF=0.987021;AN=5008;NS=2504;DP=15776;EAS_AF=1;AMR_AF=0.9856;AFR_AF=0.9977;EUR_AF=0.9732;SAS_AF=0.9744;AA=T|||;VT=SNP
10	18263055	rs12780445	A	T	100	PASS	AC=1210;AF=0.241613;AN=5008;NS=2504;DP=10564;EAS_AF=0.2421;AMR_AF=0.1513;AFR_AF=0.2542;EUR_AF=0.2296;SAS_AF=0.3006;AA=A|||;VT=SNP
10	18263213	rs12243310	C	T	100	PASS	AC=676;AF=0.134984;AN=5008;NS=2504;DP=13298;EAS_AF=0.0685;AMR_AF=0.098;AFR_AF=0.2413;EUR_AF=0.16;SAS_AF=0.0603;AA=T|||;VT=SNP
10	18263795	rs7072795	T	C	100	PASS	AC=495;AF=0.0988419;AN=5008;NS=2504;DP=20771;EAS_AF=0.0645;AMR_AF=0.072;AFR_AF=0.1225;EUR_AF=0.1521;SAS_AF=0.0665;AA=T|||;VT=SNP
10	18263873	rs508196	C	T	100	PASS	AC=2292;AF=0.457668;AN=5008;NS=2504;DP=22182;EAS_AF=0.5982;AMR_AF=0.5144;AFR_AF=0.3116;EUR_AF=0.4245;SAS_AF=0.5041;AA=T|||;VT=SNP
10	18263908	rs138920304	C	T	100	PASS	AC=24;AF=0.00479233;AN=5008;NS=2504;DP=22129;EAS_AF=0;AMR_AF=0.0101;AFR_AF=0;EUR_AF=0.0169;SAS_AF=0;AA=C|||;VT=SNP
10	18264625	rs692097	G	C	100	PASS	AC=2586;AF=0.516374;AN=5008;NS=2504;DP=21450;EAS_AF=0.619;AMR_AF=0.5677;AFR_AF=0.3858;EUR_AF=0.4742;SAS_AF=0.5941;AA=C|||;VT=SNP
10	18265076	rs475853	A	G	100	PASS	AC=890;AF=0.177716;AN=5008;NS=2504;DP=19993;EAS_AF=0.3433;AMR_AF=0.3156;AFR_AF=0.0083;EUR_AF=0.164;SAS_AF=0.1524;AA=A|||;VT=SNP
10	18265653	rs35193534	C	A	100	PASS	AC=455;AF=0.0908546;AN=5008;NS=2504;DP=15025;EAS_AF=0.0655;AMR_AF=0.0735;AFR_AF=0.0938;EUR_AF=0.1491;SAS_AF=0.0654;AA=C|||;VT=SNP
10	18265704	rs692570	G	A	100	PASS	AC=172;AF=0.034345;AN=5008;NS=2504;DP=16615;EAS_AF=0.001;AMR_AF=0.1556;AFR_AF=0.0038;EUR_AF=0.0308;SAS_AF=0.0276;AA=G|||;VT=SNP
10	18265893	rs692594	G	C	100	PASS	AC=2698;AF=0.538738;AN=5008;NS=2504;DP=15789;EAS_AF=0.621;AMR_AF=0.5821;AFR_AF=0.4592;EUR_AF=0.4771;SAS_AF=0.5941;AA=C|||;VT=SNP
10	18266053	rs556165	A	C	100	PASS	AC=2600;AF=0.519169;AN=5008;NS=2504;DP=14615;EAS_AF=0.623;AMR_AF=0.572;AFR_AF=0.3858;EUR_AF=0.4732;SAS_AF=0.6022;AA=C|||;VT=SNP
10	18266082	rs12243207	T	C	100	PASS	AC=737;AF=0.147165;AN=5008;NS=2504;DP=14273;EAS_AF=0.0446;AMR_AF=0.1153;AFR_AF=0.2277;EUR_AF=0.1541;SAS_AF=0.1595;AA=T|||;VT=SNP
10	18266410	rs553304	T	C	100	PASS	AC=2456;AF=0.490415;AN=5008;NS=2504;DP=14896;EAS_AF=0.4524;AMR_AF=0.4784;AFR_AF=0.4652;EUR_AF=0.4712;SAS_AF=0.592;AA=C|||;VT=SNP
10	18266989	rs2478568	G	A	100	PASS	AC=3329;AF=0.664736;AN=5008;NS=2504;DP=18447;EAS_AF=0.6627;AMR_AF=0.6888;AFR_AF=0.6195;EUR_AF=0.6322;SAS_AF=0.7444;AA=G|||;VT=SNP;EX_TARGET
10	18267096	rs2437260	G	A	100	PASS	AC=2481;AF=0.495407;AN=5008;NS=2504;DP=17663;EAS_AF=0.6181;AMR_AF=0.562;AFR_AF=0.3154;EUR_AF=0.4742;SAS_AF=0.5869;AA=A|||;VT=SNP
10	18267253	rs2497827	G	A	100	PASS	AC=2479;AF=0.495008;AN=5008;NS=2504;DP=18488;EAS_AF=0.6181;AMR_AF=0.562;AFR_AF=0.3147;EUR_AF=0.4742;SAS_AF=0.5859;AA=A|||;VT=SNP
10	18267298	rs943331	G	A	100	PASS	AC=1190;AF=0.23762;AN=5008;NS=2504;DP=20291;EAS_AF=0.3274;AMR_AF=0.3977;AFR_AF=0.0658;EUR_AF=0.2654;SAS_AF=0.2352;AA=G|||;VT=SNP
10	18267327	rs943330	T	C	100	PASS	AC=743;AF=0.148363;AN=5008;NS=2504;DP=20066;EAS_AF=0.0456;AMR_AF=0.1153;AFR_AF=0.2315;EUR_AF=0.1551;SAS_AF=0.1585;AA=T|||;VT=SNP
10	18267438	rs7096615	T	C	100	PASS	AC=319;AF=0.0636981;AN=5008;NS=2504;DP=18011;EAS_AF=0.0278;AMR_AF=0.0504;AFR_AF=0.0855;EUR_AF=0.0517;SAS_AF=0.093;AA=T|||;VT=SNP
10	18267968	rs35627797	G	T	100	PASS	AC=499;AF=0.0996406;AN=5008;NS=2504;DP=17402;EAS_AF=0.0645;AMR_AF=0.0764;AFR_AF=0.1241;EUR_AF=0.1511;SAS_AF=0.0665;AA=G|||;VT=SNP
10	18267976	rs2497828	T	C	100	PASS	AC=2440;AF=0.48722;AN=5008;NS=2504;DP=17641;EAS_AF=0.621;AMR_AF=0.5605;AFR_AF=0.2799;EUR_AF=0.4742;SAS_AF=0.591;AA=T|||;VT=SNP
10	18268145	rs2497829	T	A	100	PASS	AC=2428;AF=0.484824;AN=5008;NS=2504;DP=16872;EAS_AF=0.6181;AMR_AF=0.5605;AFR_AF=0.2769;EUR_AF=0.4742;SAS_AF=0.5859;AA=T|||;VT=SNP
10	18268211	rs2497830	C	A	100	PASS	AC=1124;AF=0.224441;AN=5008;NS=2504;DP=8904;EAS_AF=0.3254;AMR_AF=0.3905;AFR_AF=0.0204;EUR_AF=0.2654;SAS_AF=0.2362;AA=C|||;VT=SNP
10	18268222	rs10827981	C	T	100	PASS	AC=729;AF=0.145567;AN=5008;NS=2504;DP=10794;EAS_AF=0.0456;AMR_AF=0.1138;AFR_AF=0.2231;EUR_AF=0.1551;SAS_AF=0.1564;AA=C|||;VT=SNP
10	18268287	rs2497831	G	A	100	PASS	AC=2428;AF=0.484824;AN=5008;NS=2504;DP=16418;EAS_AF=0.6181;AMR_AF=0.5605;AFR_AF=0.2769;EUR_AF=0.4742;SAS_AF=0.5859;AA=G|||;VT=SNP
10	18269433	rs2478569	C	T	100	PASS	AC=2484;AF=0.496006;AN=5008;NS=2504;DP=18285;EAS_AF=0.6181;AMR_AF=0.562;AFR_AF=0.3177;EUR_AF=0.4732;SAS_AF=0.5879;AA=T|||;VT=SNP
10	18269875	rs943329	T	G	100	PASS	AC=2493;AF=0.497804;AN=5008;NS=2504;DP=20218;EAS_AF=0.6181;AMR_AF=0.562;AFR_AF=0.3177;EUR_AF=0.4742;SAS_AF=0.5961;AA=G|||;VT=SNP
10	18270046	rs7086141	G	C	100	PASS	AC=731;AF=0.145966;AN=5008;NS=2504;DP=21501;EAS_AF=0.0486;AMR_AF=0.1138;AFR_AF=0.2216;EUR_AF=0.1551;SAS_AF=0.1575;AA=G|||;VT=SNP
10	18270140	rs2437261	C	G	100	PASS	AC=1700;AF=0.339457;AN=5008;NS=2504;DP=22370;EAS_AF=0.5258;AMR_AF=0.4337;AFR_AF=0.1248;EUR_AF=0.2744;SAS_AF=0.4376;AA=A|||;VT=SNP
10	18270153	rs79375232	A	T	100	PASS	AC=31;AF=0.0061901;AN=5008;NS=2504;DP=22435;EAS_AF=0.001;AMR_AF=0.013;AFR_AF=0.0008;EUR_AF=0.0159;SAS_AF=0.0041;AA=A|||;VT=SNP
10	18270208	rs11011850	G	A	100	PASS	AC=215;AF=0.0429313;AN=5008;NS=2504;DP=21267;EAS_AF=0.0268;AMR_AF=0.0461;AFR_AF=0.0098;EUR_AF=0.0517;SAS_AF=0.093;AA=G|||;VT=SNP;EX_TARGET
10	18270341	rs72778328	A	G	100	PASS	AC=86;AF=0.0171725;AN=5008;NS=2504;DP=15843;EAS_AF=0.002;AMR_AF=0.0173;AFR_AF=0.0015;EUR_AF=0.0239;SAS_AF=0.047;AA=A|||;VT=SNP;EX_TARGET
10	18270422	rs1926739	G	A	100	PASS	AC=2482;AF=0.495607;AN=5008;NS=2504;DP=20360;EAS_AF=0.6171;AMR_AF=0.5576;AFR_AF=0.3169;EUR_AF=0.4751;SAS_AF=0.589;AA=A|||;VT=SNP;EX_TARGET
10	18270722	rs11011857	A	C	100	PASS	AC=826;AF=0.164936;AN=5008;NS=2504;DP=17630;EAS_AF=0.0913;AMR_AF=0.1268;AFR_AF=0.2126;EUR_AF=0.2018;SAS_AF=0.1656;AA=A|||;VT=SNP
10	18270758	rs60740052	T	A	100	PASS	AC=502;AF=0.10024;AN=5008;NS=2504;DP=18448;EAS_AF=0.0645;AMR_AF=0.0778;AFR_AF=0.1241;EUR_AF=0.1501;SAS_AF=0.0695;AA=T|||;VT=SNP
10	18271072	rs11593695	C	A	100	PASS	AC=796;AF=0.158946;AN=5008;NS=2504;DP=17730;EAS_AF=0.0913;AMR_AF=0.1268;AFR_AF=0.2005;EUR_AF=0.1998;SAS_AF=0.1534;AA=A|||;VT=SNP
10	18271208	rs11592022	G	A	100	PASS	AC=796;AF=0.158946;AN=5008;NS=2504;DP=19613;EAS_AF=0.0903;AMR_AF=0.1254;AFR_AF=0.1959;EUR_AF=0.2018;SAS_AF=0.1595;AA=G|||;VT=SNP
10	18271527	rs11011865	T	C	100	PASS	AC=801;AF=0.159944;AN=5008;NS=2504;DP=17309;EAS_AF=0.0923;AMR_AF=0.1254;AFR_AF=0.1982;EUR_AF=0.2018;SAS_AF=0.1595;AA=C|||;VT=SNP
10	18271729	rs80350242	C	T	100	PASS	AC=204;AF=0.0407348;AN=5008;NS=2504;DP=14896;EAS_AF=0.0268;AMR_AF=0.0461;AFR_AF=0.0023;EUR_AF=0.0517;SAS_AF=0.092;AA=C|||;VT=SNP
10	18271745	rs7095247	G	A	100	PASS	AC=799;AF=0.159545;AN=5008;NS=2504;DP=14986;EAS_AF=0.0913;AMR_AF=0.1239;AFR_AF=0.1989;EUR_AF=0.2018;SAS_AF=0.1585;AA=A|||;VT=SNP
10	18271842	rs2437262	A	G	100	PASS	AC=3367;AF=0.672324;AN=5008;NS=2504;DP=11849;EAS_AF=0.6706;AMR_AF=0.6902;AFR_AF=0.6362;EUR_AF=0.6322;SAS_AF=0.7515;AA=G|||;VT=SNP
10	18271858	rs113334738	G	A	100	PASS	AC=314;AF=0.0626997;AN=5008;NS=2504;DP=12133;EAS_AF=0.0159;AMR_AF=0.0893;AFR_AF=0.0129;EUR_AF=0.1471;SAS_AF=0.0726;AA=G|||;VT=SNP
10	18271914	rs7085961	T	G	100	PASS	AC=829;AF=0.165535;AN=5008;NS=2504;DP=11997;EAS_AF=0.0923;AMR_AF=0.1268;AFR_AF=0.2216;EUR_AF=0.1998;SAS_AF=0.1575;AA=T|||;VT=SNP
10	18271962	rs2497832	T	A	100	PASS	AC=2491;AF=0.497404;AN=5008;NS=2504;DP=10936;EAS_AF=0.627;AMR_AF=0.562;AFR_AF=0.3147;EUR_AF=0.4722;SAS_AF=0.591;AA=N|||;VT=SNP
10	18271970	rs2497833	A	T	100	PASS	AC=2491;AF=0.497404;AN=5008;NS=2504;DP=10719;EAS_AF=0.625;AMR_AF=0.5634;AFR_AF=0.3147;EUR_AF=0.4732;SAS_AF=0.591;AA=A|||;VT=SNP
10	18272288	rs11592648	G	A	100	PASS	AC=533;AF=0.10643;AN=5008;NS=2504;DP=14761;EAS_AF=0.0655;AMR_AF=0.0764;AFR_AF=0.152;EUR_AF=0.1481;SAS_AF=0.0654;AA=G|||;VT=SNP
10	18272584	rs2497835	G	A	100	PASS	AC=1745;AF=0.348442;AN=5008;NS=2504;DP=14267;EAS_AF=0.5317;AMR_AF=0.4424;AFR_AF=0.1263;EUR_AF=0.2714;SAS_AF=0.4724;AA=G|||;VT=SNP
10	18272790	rs139414136	C	T	100	PASS	AC=34;AF=0.00678914;AN=5008;NS=2504;DP=18115;EAS_AF=0;AMR_AF=0.0173;AFR_AF=0;EUR_AF=0.0209;SAS_AF=0.001;AA=C|||;VT=SNP
10	18272925	rs2437263	A	G	100	PASS	AC=1749;AF=0.349241;AN=5008;NS=2504;DP=18417;EAS_AF=0.5308;AMR_AF=0.4409;AFR_AF=0.1263;EUR_AF=0.2714;SAS_AF=0.4785;AA=G|||;VT=SNP
10	18273098	rs2437264	T	C	100	PASS	AC=1746;AF=0.348642;AN=5008;NS=2504;DP=17960;EAS_AF=0.5288;AMR_AF=0.4409;AFR_AF=0.1263;EUR_AF=0.2714;SAS_AF=0.4775;AA=C|||;VT=SNP
10	18273428	rs2437265	A	G	100	PASS	AC=3622;AF=0.723243;AN=5008;NS=2504;DP=17192;EAS_AF=0.6746;AMR_AF=0.6945;AFR_AF=0.8101;EUR_AF=0.6173;SAS_AF=0.7853;AA=G|||;VT=SNP
10	18273859	rs9664208	C	T	100	PASS	AC=1467;AF=0.292931;AN=5008;NS=2504;DP=17398;EAS_AF=0.0724;AMR_AF=0.1787;AFR_AF=0.6241;EUR_AF=0.2048;SAS_AF=0.2444;AA=C|||;VT=SNP
10	18273921	rs7071264	G	A	100	PASS	AC=2265;AF=0.452276;AN=5008;NS=2504;DP=17794;EAS_AF=0.3304;AMR_AF=0.353;AFR_AF=0.6717;EUR_AF=0.4662;SAS_AF=0.3374;AA=A|||;VT=SNP
10	18273992	rs2437266	T	G	100	PASS	AC=4480;AF=0.894569;AN=5008;NS=2504;DP=15912;EAS_AF=0.878;AMR_AF=0.889;AFR_AF=0.9009;EUR_AF=0.8996;SAS_AF=0.9018;AA=G|||;VT=SNP
10	18274640	rs11011896	C	G	100	PASS	AC=183;AF=0.0365415;AN=5008;NS=2504;DP=14089;EAS_AF=0.0268;AMR_AF=0.0331;AFR_AF=0.0083;EUR_AF=0.0368;SAS_AF=0.0869;AA=C|||;VT=SNP
10	18274656	rs2437267	A	G	100	PASS	AC=2326;AF=0.464457;AN=5008;NS=2504;DP=14141;EAS_AF=0.5506;AMR_AF=0.5476;AFR_AF=0.3101;EUR_AF=0.4304;SAS_AF=0.5603;AA=A|||;VT=SNP
10	18275086	rs74934353	T	G	100	PASS	AC=25;AF=0.00499201;AN=5008;NS=2504;DP=18515;EAS_AF=0;AMR_AF=0.0101;AFR_AF=0;EUR_AF=0.0089;SAS_AF=0.0092;AA=T|||;VT=SNP
10	18275274	rs2497836	G	A	100	PASS	AC=2320;AF=0.463259;AN=5008;NS=2504;DP=21107;EAS_AF=0.5506;AMR_AF=0.5418;AFR_AF=0.3116;EUR_AF=0.4294;SAS_AF=0.5573;AA=A|||;VT=SNP
10	18275393	rs2497837	C	T	100	PASS	AC=2321;AF=0.463458;AN=5008;NS=2504;DP=18977;EAS_AF=0.5506;AMR_AF=0.5418;AFR_AF=0.3109;EUR_AF=0.4294;SAS_AF=0.5593;AA=G|||;VT=SNP
10	18275554	rs2437268	A	G	100	PASS	AC=2331;AF=0.465455;AN=5008;NS=2504;DP=21682;EAS_AF=0.5516;AMR_AF=0.5461;AFR_AF=0.3132;EUR_AF=0.4304;SAS_AF=0.5613;AA=A|||;VT=SNP
10	18275634	rs2497838	G	A	100	PASS	AC=4511;AF=0.900759;AN=5008;NS=2504;DP=19528;EAS_AF=0.878;AMR_AF=0.8847;AFR_AF=0.9289;EUR_AF=0.8956;SAS_AF=0.9029;AA=A|||;VT=SNP
10	18275650	rs72778337	A	T	100	PASS	AC=27;AF=0.00539137;AN=5008;NS=2504;DP=19786;EAS_AF=0;AMR_AF=0.0058;AFR_AF=0.0008;EUR_AF=0.0169;SAS_AF=0.0051;AA=A|||;VT=SNP
10	18275823	rs55812394	G	A	100	PASS	AC=319;AF=0.0636981;AN=5008;NS=2504;DP=16876;EAS_AF=0.0179;AMR_AF=0.0865;AFR_AF=0.0129;EUR_AF=0.1491;SAS_AF=0.0757;AA=G|||;VT=SNP
10	18275883	rs2148599	A	G	100	PASS	AC=2328;AF=0.464856;AN=5008;NS=2504;DP=19304;EAS_AF=0.5496;AMR_AF=0.5461;AFR_AF=0.3132;EUR_AF=0.4304;SAS_AF=0.5603;AA=A|||;VT=SNP
10	18275951	rs2148598	C	T	100	PASS	AC=1222;AF=0.24401;AN=5008;NS=2504;DP=19095;EAS_AF=0.3442;AMR_AF=0.3977;AFR_AF=0.0242;EUR_AF=0.2753;SAS_AF=0.2965;AA=C|||;VT=SNP
10	18276586	rs17658718	C	T	100	PASS	AC=175;AF=0.0349441;AN=5008;NS=2504;DP=18578;EAS_AF=0.0268;AMR_AF=0.0331;AFR_AF=0.0015;EUR_AF=0.0368;SAS_AF=0.0879;AA=C|||;VT=SNP;EX_TARGET
10	18276682	rs10508555	G	C	100	PASS	AC=1894;AF=0.378195;AN=5008;NS=2504;DP=19633;EAS_AF=0.4573;AMR_AF=0.3213;AFR_AF=0.3132;EUR_AF=0.4324;SAS_AF=0.3691;AA=G|||;VT=SNP
10	18276761	rs2437271	G	T	100	PASS	AC=1217;AF=0.243011;AN=5008;NS=2504;DP=18869;EAS_AF=0.3442;AMR_AF=0.3948;AFR_AF=0.0242;EUR_AF=0.2744;SAS_AF=0.2945;AA=G|||;VT=SNP
10	18276809	rs12413168	C	G	100	PASS	AC=1781;AF=0.355631;AN=5008;NS=2504;DP=17327;EAS_AF=0.3274;AMR_AF=0.3199;AFR_AF=0.323;EUR_AF=0.4632;SAS_AF=0.3436;AA=t|||;VT=SNP
10	18276831	rs117748606	G	A	100	PASS	AC=175;AF=0.0349441;AN=5008;NS=2504;DP=16424;EAS_AF=0.0268;AMR_AF=0.0331;AFR_AF=0.0015;EUR_AF=0.0368;SAS_AF=0.0879;AA=G|||;VT=SNP
10	18276883	rs2497839	G	A	100	PASS	AC=1220;AF=0.24361;AN=5008;NS=2504;DP=15862;EAS_AF=0.3442;AMR_AF=0.3963;AFR_AF=0.0257;EUR_AF=0.2744;SAS_AF=0.2945;AA=G|||;VT=SNP
10	18277034	rs11011919	C	T	100	PASS	AC=1195;AF=0.238618;AN=5008;NS=2504;DP=19799;EAS_AF=0.2679;AMR_AF=0.2622;AFR_AF=0.1044;EUR_AF=0.4225;SAS_AF=0.184;AA=C|||;VT=SNP
10	18277109	rs11594139	C	T	100	PASS	AC=464;AF=0.0926518;AN=5008;NS=2504;DP=19308;EAS_AF=0.0665;AMR_AF=0.0749;AFR_AF=0.0847;EUR_AF=0.1461;SAS_AF=0.0879;AA=C|||;VT=SNP
10	18277400	rs2497840	G	A	100	PASS	AC=1222;AF=0.24401;AN=5008;NS=2504;DP=19676;EAS_AF=0.3442;AMR_AF=0.3991;AFR_AF=0.0257;EUR_AF=0.2753;SAS_AF=0.2935;AA=G|||;VT=SNP
10	18277474	rs117044855	A	G	100	PASS	AC=20;AF=0.00399361;AN=5008;NS=2504;DP=20211;EAS_AF=0;AMR_AF=0.0043;AFR_AF=0.0008;EUR_AF=0.0159;SAS_AF=0;AA=A|||;VT=SNP
10	18277652	rs72778339	G	A	100	PASS	AC=27;AF=0.00539137;AN=5008;NS=2504;DP=16969;EAS_AF=0;AMR_AF=0.0058;AFR_AF=0.0008;EUR_AF=0.0169;SAS_AF=0.0051;AA=G|||;VT=SNP
10	18277811	rs2437272	G	A	100	PASS	AC=2218;AF=0.442891;AN=5008;NS=2504;DP=20433;EAS_AF=0.4206;AMR_AF=0.5418;AFR_AF=0.3192;EUR_AF=0.4622;SAS_AF=0.5429;AA=G|||;VT=SNP
10	18278063	rs7922102	G	T	100	PASS	AC=1175;AF=0.234625;AN=5008;NS=2504;DP=17499;EAS_AF=0.2659;AMR_AF=0.2565;AFR_AF=0.0991;EUR_AF=0.4155;SAS_AF=0.184;AA=T|||;VT=SNP
10	18278168	rs12782151	G	A	100	PASS	AC=1177;AF=0.235024;AN=5008;NS=2504;DP=18253;EAS_AF=0.2659;AMR_AF=0.2565;AFR_AF=0.0991;EUR_AF=0.4175;SAS_AF=0.184;AA=A|||;VT=SNP
10	18278453	rs11594776	C	T	100	PASS	AC=1174;AF=0.234425;AN=5008;NS=2504;DP=15704;EAS_AF=0.2659;AMR_AF=0.2565;AFR_AF=0.0976;EUR_AF=0.4175;SAS_AF=0.183;AA=C|||;VT=SNP
10	18278722	rs1926738	C	T	100	PASS	AC=1196;AF=0.238818;AN=5008;NS=2504;DP=15388;EAS_AF=0.3442;AMR_AF=0.3948;AFR_AF=0.025;EUR_AF=0.2753;SAS_AF=0.271;AA=C|||;VT=SNP
10	18278825	rs1926737	A	G	100	PASS	AC=3272;AF=0.653355;AN=5008;NS=2504;DP=15275;EAS_AF=0.6726;AMR_AF=0.7277;AFR_AF=0.5711;EUR_AF=0.7416;SAS_AF=0.6012;AA=G|||;VT=SNP
10	18278847	rs182179602	A	G	100	PASS	AC=11;AF=0.00219649;AN=5008;NS=2504;DP=16903;EAS_AF=0;AMR_AF=0.0029;AFR_AF=0;EUR_AF=0.003;SAS_AF=0.0061;AA=A|||;VT=SNP
10	18278982	rs2148596	G	A	100	PASS	AC=1177;AF=0.235024;AN=5008;NS=2504;DP=18393;EAS_AF=0.2669;AMR_AF=0.2565;AFR_AF=0.0991;EUR_AF=0.4175;SAS_AF=0.183;AA=A|||;VT=SNP
10	18279194	rs2148595	G	A	100	PASS	AC=1175;AF=0.234625;AN=5008;NS=2504;DP=17019;EAS_AF=0.2669;AMR_AF=0.255;AFR_AF=0.0983;EUR_AF=0.4175;SAS_AF=0.183;AA=A|||;VT=SNP
10	18279586	rs2182582	A	G	100	PASS	AC=1182;AF=0.236022;AN=5008;NS=2504;DP=16456;EAS_AF=0.2679;AMR_AF=0.2565;AFR_AF=0.0991;EUR_AF=0.4175;SAS_AF=0.1871;AA=A|||;VT=SNP
10	18279756	rs11011929	C	T	100	PASS	AC=132;AF=0.0263578;AN=5008;NS=2504;DP=16282;EAS_AF=0.001;AMR_AF=0.0331;AFR_AF=0.0015;EUR_AF=0.0358;SAS_AF=0.0716;AA=C|||;VT=SNP
10	18279848	rs35540736	C	G	100	PASS	AC=1180;AF=0.235623;AN=5008;NS=2504;DP=15630;EAS_AF=0.2669;AMR_AF=0.2565;AFR_AF=0.0991;EUR_AF=0.4165;SAS_AF=0.1871;AA=C|||;VT=SNP
10	18279888	rs17658805	G	A	100	PASS	AC=1183;AF=0.236222;AN=5008;NS=2504;DP=15776;EAS_AF=0.2669;AMR_AF=0.2565;AFR_AF=0.0991;EUR_AF=0.4185;SAS_AF=0.1881;AA=A|||;VT=SNP
10	18280433	rs2497753	A	G	100	PASS	AC=4467;AF=0.891973;AN=5008;NS=2504;DP=14813;EAS_AF=0.877;AMR_AF=0.8818;AFR_AF=0.8986;EUR_AF=0.8956;SAS_AF=0.9018;AA=G|||;VT=SNP
10	18280602	rs2497754	A	C	100	PASS	AC=4473;AF=0.893171;AN=5008;NS=2504;DP=16782;EAS_AF=0.878;AMR_AF=0.8862;AFR_AF=0.9002;EUR_AF=0.8966;SAS_AF=0.9008;AA=c|||;VT=SNP
10	18281176	rs58377250	T	C	100	PASS	AC=344;AF=0.0686901;AN=5008;NS=2504;DP=13970;EAS_AF=0.0198;AMR_AF=0.0951;AFR_AF=0.0129;EUR_AF=0.1501;SAS_AF=0.092;AA=t|||;VT=SNP
10	18281516	rs78715978	T	C	100	PASS	AC=205;AF=0.0409345;AN=5008;NS=2504;DP=17670;EAS_AF=0;AMR_AF=0.0591;AFR_AF=0.0083;EUR_AF=0.1252;SAS_AF=0.0276;AA=T|||;VT=SNP
10	18281908	rs12415959	T	G	100	PASS	AC=1167;AF=0.233027;AN=5008;NS=2504;DP=18041;EAS_AF=0.2748;AMR_AF=0.245;AFR_AF=0.112;EUR_AF=0.4066;SAS_AF=0.1667;AA=T|||;VT=SNP
10	18282421	rs10828013	A	G	100	PASS	AC=1296;AF=0.258786;AN=5008;NS=2504;DP=22449;EAS_AF=0.2748;AMR_AF=0.2536;AFR_AF=0.2027;EUR_AF=0.4066;SAS_AF=0.1697;AA=A|||;VT=SNP
10	18282427	rs2478571	G	A	100	PASS	AC=1254;AF=0.250399;AN=5008;NS=2504;DP=22410;EAS_AF=0.3294;AMR_AF=0.4035;AFR_AF=0.025;EUR_AF=0.2873;SAS_AF=0.3272;AA=A|||;VT=SNP
10	18282455	rs12359337	A	G	100	PASS	AC=167;AF=0.0333466;AN=5008;NS=2504;DP=21865;EAS_AF=0.0258;AMR_AF=0.0288;AFR_AF=0.0015;EUR_AF=0.0388;SAS_AF=0.0818;AA=A|||;VT=SNP
10	18282667	rs2497755	A	T	100	PASS	AC=4610;AF=0.920527;AN=5008;NS=2504;DP=20608;EAS_AF=0.877;AMR_AF=0.8991;AFR_AF=0.9939;EUR_AF=0.9016;SAS_AF=0.9008;AA=T|||;VT=SNP
10	18282723	rs116991785	T	G	100	PASS	AC=28;AF=0.00559105;AN=5008;NS=2504;DP=20919;EAS_AF=0;AMR_AF=0.0086;AFR_AF=0.0015;EUR_AF=0.0199;SAS_AF=0;AA=T|||;VT=SNP
10	18282817	rs11596001	G	A	100	PASS	AC=215;AF=0.0429313;AN=5008;NS=2504;DP=18311;EAS_AF=0.001;AMR_AF=0.062;AFR_AF=0.0113;EUR_AF=0.1421;SAS_AF=0.0133;AA=G|||;VT=SNP
10	18284958	rs11011980	A	T	100	PASS	AC=166;AF=0.033147;AN=5008;NS=2504;DP=17152;EAS_AF=0.0258;AMR_AF=0.0288;AFR_AF=0.0015;EUR_AF=0.0388;SAS_AF=0.0808;AA=A|||;VT=SNP
10	18285342	rs10508556	T	C	100	PASS	AC=2003;AF=0.39996;AN=5008;NS=2504;DP=17365;EAS_AF=0.3085;AMR_AF=0.3732;AFR_AF=0.4614;EUR_AF=0.5606;SAS_AF=0.2648;AA=T|||;VT=SNP
10	18285595	rs2497756	A	G	100	PASS	AC=3570;AF=0.712859;AN=5008;NS=2504;DP=17539;EAS_AF=0.6875;AMR_AF=0.8415;AFR_AF=0.562;EUR_AF=0.8877;SAS_AF=0.6718;AA=A|||;VT=SNP
10	18285758	rs2497759	C	G	100	PASS	AC=1299;AF=0.259385;AN=5008;NS=2504;DP=13040;EAS_AF=0.3532;AMR_AF=0.4323;AFR_AF=0.0234;EUR_AF=0.2883;SAS_AF=0.3292;AA=C|||;VT=SNP
10	18286052	rs2497760	T	C	100	PASS	AC=2734;AF=0.545927;AN=5008;NS=2504;DP=18288;EAS_AF=0.6528;AMR_AF=0.7133;AFR_AF=0.2126;EUR_AF=0.7326;SAS_AF=0.5757;AA=T|||;VT=SNP
10	18286053	rs143398748	T	G	100	PASS	AC=27;AF=0.00539137;AN=5008;NS=2504;DP=18257;EAS_AF=0;AMR_AF=0.0101;AFR_AF=0.0008;EUR_AF=0.0189;SAS_AF=0;AA=T|||;VT=SNP
10	18286409	rs7078713	G	C	100	PASS	AC=1222;AF=0.24401;AN=5008;NS=2504;DP=18972;EAS_AF=0.2718;AMR_AF=0.2522;AFR_AF=0.1528;EUR_AF=0.4066;SAS_AF=0.1656;AA=G|||;VT=SNP
10	18286593	rs7099037	A	G	100	PASS	AC=1335;AF=0.266573;AN=5008;NS=2504;DP=18250;EAS_AF=0.2996;AMR_AF=0.2738;AFR_AF=0.1142;EUR_AF=0.4453;SAS_AF=0.2495;AA=A|||;VT=SNP
10	18286639	rs7079066	G	C	100	PASS	AC=1165;AF=0.232628;AN=5008;NS=2504;DP=18922;EAS_AF=0.2738;AMR_AF=0.245;AFR_AF=0.112;EUR_AF=0.4066;SAS_AF=0.1656;AA=G|||;VT=SNP
10	18287325	rs76692191	A	T	100	PASS	AC=28;AF=0.00559105;AN=5008;NS=2504;DP=19896;EAS_AF=0;AMR_AF=0.0086;AFR_AF=0.0015;EUR_AF=0.0189;SAS_AF=0.001;AA=A|||;VT=SNP
10	18287610	rs12415053	C	G	100	PASS	AC=1134;AF=0.226438;AN=5008;NS=2504;DP=17384;EAS_AF=0.2738;AMR_AF=0.2421;AFR_AF=0.0923;EUR_AF=0.4036;SAS_AF=0.1656;AA=c|||;VT=SNP
10	18287792	rs2497761	C	T	100	PASS	AC=4609;AF=0.920327;AN=5008;NS=2504;DP=18153;EAS_AF=0.876;AMR_AF=0.8977;AFR_AF=0.9939;EUR_AF=0.9016;SAS_AF=0.9018;AA=T|||;VT=SNP
10	18287814	rs11818989	T	G	100	PASS	AC=1164;AF=0.232428;AN=5008;NS=2504;DP=18081;EAS_AF=0.2133;AMR_AF=0.1009;AFR_AF=0.447;EUR_AF=0.0199;SAS_AF=0.274;AA=T|||;VT=SNP
10	18287980	rs146535120	C	G	100	PASS	AC=139;AF=0.0277556;AN=5008;NS=2504;DP=15743;EAS_AF=0.001;AMR_AF=0.0346;AFR_AF=0.003;EUR_AF=0.0676;SAS_AF=0.0429;AA=C|||;VT=SNP
10	18288571	rs2478573	G	A	100	PASS	AC=3331;AF=0.665136;AN=5008;NS=2504;DP=17606;EAS_AF=0.6617;AMR_AF=0.7925;AFR_AF=0.4304;EUR_AF=0.8837;SAS_AF=0.6708;AA=A|||;VT=SNP
10	18288632	rs2478574	G	C	100	PASS	AC=4606;AF=0.919728;AN=5008;NS=2504;DP=19480;EAS_AF=0.876;AMR_AF=0.8948;AFR_AF=0.9939;EUR_AF=0.9006;SAS_AF=0.9018;AA=C|||;VT=SNP
10	18289165	rs80134638	G	A	100	PASS	AC=166;AF=0.033147;AN=5008;NS=2504;DP=20160;EAS_AF=0.0258;AMR_AF=0.0288;AFR_AF=0.0015;EUR_AF=0.0388;SAS_AF=0.0808;AA=g|||;VT=SNP
10	18289457	rs2497762	C	T	100	PASS	AC=1337;AF=0.266973;AN=5008;NS=2504;DP=22055;EAS_AF=0.3313;AMR_AF=0.4078;AFR_AF=0.084;EUR_AF=0.2893;SAS_AF=0.3252;AA=C|||;VT=SNP
10	18289821	rs16916742	G	T	100	PASS	AC=166;AF=0.033147;AN=5008;NS=2504;DP=19476;EAS_AF=0.0258;AMR_AF=0.0288;AFR_AF=0.0015;EUR_AF=0.0388;SAS_AF=0.0808;AA=G|||;VT=SNP
10	18290558	rs9418383	T	G	100	PASS	AC=4604;AF=0.919329;AN=5008;NS=2504;DP=17982;EAS_AF=0.876;AMR_AF=0.8934;AFR_AF=0.9939;EUR_AF=0.8996;SAS_AF=0.9018;AA=G|||;VT=SNP
10	18290892	rs73607845	C	G	100	PASS	AC=1298;AF=0.259185;AN=5008;NS=2504;DP=12521;EAS_AF=0.2381;AMR_AF=0.1254;AFR_AF=0.4554;EUR_AF=0.0567;SAS_AF=0.319;AA=C|||;VT=SNP
10	18291019	rs67967330	G	A	100	PASS	AC=409;AF=0.0816693;AN=5008;NS=2504;DP=17446;EAS_AF=0.0625;AMR_AF=0.0677;AFR_AF=0.0552;EUR_AF=0.1421;SAS_AF=0.0849;AA=G|||;VT=SNP
10	18291064	rs16916744	G	A	100	PASS	AC=169;AF=0.033746;AN=5008;NS=2504;DP=18022;EAS_AF=0.0258;AMR_AF=0.0288;AFR_AF=0.0038;EUR_AF=0.0388;SAS_AF=0.0808;AA=A|||;VT=SNP
10	18291222	rs41277356	A	G	100	PASS	AC=71;AF=0.0141773;AN=5008;NS=2504;DP=19056;EAS_AF=0.001;AMR_AF=0.0101;AFR_AF=0.0008;EUR_AF=0.0298;SAS_AF=0.0327;AA=A|||;VT=SNP
10	18291288	rs7894090	G	A	100	PASS	AC=4434;AF=0.885383;AN=5008;NS=2504;DP=18125;EAS_AF=0.8502;AMR_AF=0.8631;AFR_AF=0.9902;EUR_AF=0.8608;SAS_AF=0.8211;AA=A|||;VT=SNP
10	18292035	rs11012030	G	A	100	PASS	AC=169;AF=0.033746;AN=5008;NS=2504;DP=20205;EAS_AF=0.0258;AMR_AF=0.0288;AFR_AF=0.003;EUR_AF=0.0398;SAS_AF=0.0808;AA=G|||;VT=SNP
10	18292493	rs943335	T	C	100	PASS	AC=1619;AF=0.323283;AN=5008;NS=2504;DP=19217;EAS_AF=0.3988;AMR_AF=0.353;AFR_AF=0.1604;EUR_AF=0.495;SAS_AF=0.2679;AA=T|||;VT=SNP
10	18292546	rs943334	T	A	100	PASS	AC=3497;AF=0.698283;AN=5008;NS=2504;DP=16619;EAS_AF=0.624;AMR_AF=0.536;AFR_AF=0.941;EUR_AF=0.671;SAS_AF=0.59;AA=T|||;VT=SNP
10	18292596	rs2007904	A	C	100	PASS	AC=1132;AF=0.226038;AN=5008;NS=2504;DP=16138;EAS_AF=0.2748;AMR_AF=0.2464;AFR_AF=0.09;EUR_AF=0.3966;SAS_AF=0.1697;AA=A|||;VT=SNP
10	18292621	rs2007909	A	G	100	PASS	AC=1160;AF=0.231629;AN=5008;NS=2504;DP=16679;EAS_AF=0.2748;AMR_AF=0.2507;AFR_AF=0.1082;EUR_AF=0.3966;SAS_AF=0.1708;AA=A|||;VT=SNP
10	18293453	rs11012036	G	A	100	PASS	AC=195;AF=0.0389377;AN=5008;NS=2504;DP=16515;EAS_AF=0.0258;AMR_AF=0.0331;AFR_AF=0.0212;EUR_AF=0.0388;SAS_AF=0.0808;AA=A|||;VT=SNP
10	18293502	rs11012037	G	A	100	PASS	AC=167;AF=0.0333466;AN=5008;NS=2504;DP=17912;EAS_AF=0.0258;AMR_AF=0.0288;AFR_AF=0.0015;EUR_AF=0.0398;SAS_AF=0.0808;AA=G|||;VT=SNP
10	18293549	rs2497763	C	T	100	PASS	AC=400;AF=0.0798722;AN=5008;NS=2504;DP=18311;EAS_AF=0.124;AMR_AF=0.1037;AFR_AF=0.0061;EUR_AF=0.0984;SAS_AF=0.0982;AA=C|||;VT=SNP
10	18293751	rs112890837	C	T	100	PASS	AC=440;AF=0.0878594;AN=5008;NS=2504;DP=17927;EAS_AF=0.0308;AMR_AF=0.098;AFR_AF=0.0703;EUR_AF=0.1571;SAS_AF=0.092;AA=C|||;VT=SNP
10	18293778	rs74473625	G	A	100	PASS	AC=168;AF=0.0335463;AN=5008;NS=2504;DP=17331;EAS_AF=0.0258;AMR_AF=0.0288;AFR_AF=0.003;EUR_AF=0.0388;SAS_AF=0.0808;AA=A|||;VT=SNP
10	18294611	rs943328	G	A	100	PASS	AC=1432;AF=0.285942;AN=5008;NS=2504;DP=20333;EAS_AF=0.2976;AMR_AF=0.2824;AFR_AF=0.1876;EUR_AF=0.4384;SAS_AF=0.2526;AA=A|||;VT=SNP
10	18294726	rs2437273	C	G	100	PASS	AC=397;AF=0.0792732;AN=5008;NS=2504;DP=19504;EAS_AF=0.124;AMR_AF=0.1023;AFR_AF=0.0061;EUR_AF=0.0964;SAS_AF=0.0982;AA=C|||;VT=SNP
10	18294905	rs12354582	T	C	100	PASS	AC=168;AF=0.0335463;AN=5008;NS=2504;DP=18367;EAS_AF=0.0258;AMR_AF=0.0274;AFR_AF=0.0015;EUR_AF=0.0388;SAS_AF=0.0838;AA=T|||;VT=SNP
10	18294978	rs2497764	C	T	100	PASS	AC=397;AF=0.0792732;AN=5008;NS=2504;DP=19070;EAS_AF=0.124;AMR_AF=0.1023;AFR_AF=0.0061;EUR_AF=0.0964;SAS_AF=0.0982;AA=C|||;VT=SNP
10	18295482	rs1926742	A	G	100	PASS	AC=3764;AF=0.751597;AN=5008;NS=2504;DP=19873;EAS_AF=0.6736;AMR_AF=0.598;AFR_AF=0.9766;EUR_AF=0.7117;SAS_AF=0.6779;AA=G|||;VT=SNP
10	18295865	rs41306336	T	G	100	PASS	AC=362;AF=0.0722843;AN=5008;NS=2504;DP=21078;EAS_AF=0.0308;AMR_AF=0.0965;AFR_AF=0.0121;EUR_AF=0.1551;SAS_AF=0.0941;AA=T|||;VT=SNP
10	18296135	rs79880158	G	A	100	PASS	AC=237;AF=0.0473243;AN=5008;NS=2504;DP=21665;EAS_AF=0.0258;AMR_AF=0.0346;AFR_AF=0.0499;EUR_AF=0.0388;SAS_AF=0.0838;AA=g|||;VT=SNP
10	18296292	rs79347420	A	G	100	PASS	AC=165;AF=0.0329473;AN=5008;NS=2504;DP=20698;EAS_AF=0.0258;AMR_AF=0.0274;AFR_AF=0.0015;EUR_AF=0.0388;SAS_AF=0.0808;AA=A|||;VT=SNP
10	18297341	rs111964090	A	C	100	PASS	AC=254;AF=0.0507188;AN=5008;NS=2504;DP=18944;EAS_AF=0.0248;AMR_AF=0.0346;AFR_AF=0.0658;EUR_AF=0.0388;SAS_AF=0.0808;AA=A|||;VT=SNP
10	18297377	rs45447194	G	C	100	PASS	AC=499;AF=0.0996406;AN=5008;NS=2504;DP=18083;EAS_AF=0.0308;AMR_AF=0.1066;AFR_AF=0.0991;EUR_AF=0.1551;SAS_AF=0.1094;AA=G|||;VT=SNP
10	18297487	rs12359445	G	C	100	PASS	AC=253;AF=0.0505192;AN=5008;NS=2504;DP=17648;EAS_AF=0.0248;AMR_AF=0.0346;AFR_AF=0.0651;EUR_AF=0.0388;SAS_AF=0.0808;AA=C|||;VT=SNP
10	18297705	rs2497765	C	G	100	PASS	AC=3668;AF=0.732428;AN=5008;NS=2504;DP=16377;EAS_AF=0.6429;AMR_AF=0.5648;AFR_AF=0.944;EUR_AF=0.7068;SAS_AF=0.684;AA=G|||;VT=SNP
10	18297772	rs2497766	G	A	100	PASS	AC=3665;AF=0.731829;AN=5008;NS=2504;DP=15496;EAS_AF=0.6399;AMR_AF=0.5648;AFR_AF=0.944;EUR_AF=0.7068;SAS_AF=0.684;AA=A|||;VT=SNP
10	18297841	rs6482123	T	C	100	PASS	AC=464;AF=0.0926518;AN=5008;NS=2504;DP=14830;EAS_AF=0.0248;AMR_AF=0.0403;AFR_AF=0.2209;EUR_AF=0.0398;SAS_AF=0.0808;AA=T|||;VT=SNP
10	18298132	rs6482124	C	T	100	PASS	AC=1772;AF=0.353834;AN=5008;NS=2504;DP=14444;EAS_AF=0.2123;AMR_AF=0.1801;AFR_AF=0.7088;EUR_AF=0.173;SAS_AF=0.3292;AA=C|||;VT=SNP
10	18298435	rs6482126	C	T	100	PASS	AC=1818;AF=0.363019;AN=5008;NS=2504;DP=17725;EAS_AF=0.2113;AMR_AF=0.1988;AFR_AF=0.7118;EUR_AF=0.1879;SAS_AF=0.3446;AA=C|||;VT=SNP
10	18299365	rs2488161	A	G	100	PASS	AC=562;AF=0.11222;AN=5008;NS=2504;DP=18501;EAS_AF=0.1181;AMR_AF=0.1369;AFR_AF=0.0416;EUR_AF=0.1531;SAS_AF=0.1421;AA=A|||;VT=SNP
10	18299520	rs7893618	A	G	100	PASS	AC=3031;AF=0.605232;AN=5008;NS=2504;DP=17834;EAS_AF=0.6071;AMR_AF=0.4135;AFR_AF=0.7663;EUR_AF=0.5765;SAS_AF=0.5511;AA=A|||;VT=SNP
10	18299628	rs7906425	G	A	100	PASS	AC=3111;AF=0.621206;AN=5008;NS=2504;DP=17768;EAS_AF=0.5476;AMR_AF=0.4568;AFR_AF=0.82;EUR_AF=0.5934;SAS_AF=0.5736;AA=A|||;VT=SNP
10	18299728	rs73607860	A	G	100	PASS	AC=614;AF=0.122604;AN=5008;NS=2504;DP=16791;EAS_AF=0;AMR_AF=0.0648;AFR_AF=0.3888;EUR_AF=0.0398;SAS_AF=0.0153;AA=A|||;VT=SNP
10	18300267	rs2497767	C	G	100	PASS	AC=2698;AF=0.538738;AN=5008;NS=2504;DP=18115;EAS_AF=0.6756;AMR_AF=0.5447;AFR_AF=0.5696;EUR_AF=0.5686;SAS_AF=0.3211;AA=C|||;VT=SNP
10	18300432	rs58338149	T	A	100	PASS	AC=654;AF=0.130591;AN=5008;NS=2504;DP=19147;EAS_AF=0.2411;AMR_AF=0.1023;AFR_AF=0.1959;EUR_AF=0.0606;SAS_AF=0.0204;AA=T|||;VT=SNP
10	18301095	rs71497228	A	C	100	PASS	AC=8;AF=0.00159744;AN=5008;NS=2504;DP=17043;EAS_AF=0;AMR_AF=0.0014;AFR_AF=0;EUR_AF=0.007;SAS_AF=0;AA=A|||;VT=SNP
10	18301221	rs2488107	A	C	100	PASS	AC=3844;AF=0.767572;AN=5008;NS=2504;DP=17627;EAS_AF=0.7232;AMR_AF=0.6715;AFR_AF=0.9493;EUR_AF=0.7664;SAS_AF=0.637;AA=C|||;VT=SNP
10	18301381	rs12781325	T	C	100	PASS	AC=50;AF=0.00998403;AN=5008;NS=2504;DP=16388;EAS_AF=0;AMR_AF=0.013;AFR_AF=0.0008;EUR_AF=0.0199;SAS_AF=0.0204;AA=T|||;VT=SNP
10	18301449	rs12355062	G	A	100	PASS	AC=683;AF=0.136382;AN=5008;NS=2504;DP=17032;EAS_AF=0.248;AMR_AF=0.0994;AFR_AF=0.2148;EUR_AF=0.0586;SAS_AF=0.0215;AA=G|||;VT=SNP
10	18301525	rs113888149	C	T	100	PASS	AC=451;AF=0.0900559;AN=5008;NS=2504;DP=15876;EAS_AF=0.2371;AMR_AF=0.0865;AFR_AF=0.056;EUR_AF=0.0557;SAS_AF=0.0225;AA=C|||;VT=SNP
10	18301535	rs12356294	C	T	100	PASS	AC=655;AF=0.130791;AN=5008;NS=2504;DP=14992;EAS_AF=0.2232;AMR_AF=0.098;AFR_AF=0.2156;EUR_AF=0.0567;SAS_AF=0.0204;AA=C|||;VT=SNP
10	18302192	rs9418387	T	C	100	PASS	AC=1826;AF=0.364617;AN=5008;NS=2504;DP=9941;EAS_AF=0.3204;AMR_AF=0.4078;AFR_AF=0.329;EUR_AF=0.495;SAS_AF=0.2935;AA=T|||;VT=SNP
10	18302499	rs114711150	C	T	100	PASS	AC=149;AF=0.0297524;AN=5008;NS=2504;DP=15454;EAS_AF=0.0506;AMR_AF=0.0115;AFR_AF=0.0083;EUR_AF=0.0169;SAS_AF=0.0634;AA=C|||;VT=SNP
10	18302642	rs2497768	C	G	100	PASS	AC=3614;AF=0.721645;AN=5008;NS=2504;DP=15681;EAS_AF=0.6558;AMR_AF=0.6412;AFR_AF=0.947;EUR_AF=0.7485;SAS_AF=0.5143;AA=G|||;VT=SNP
10	18302797	rs117275527	A	C	100	PASS	AC=81;AF=0.0161741;AN=5008;NS=2504;DP=16920;EAS_AF=0;AMR_AF=0.0231;AFR_AF=0.0091;EUR_AF=0.0467;SAS_AF=0.0061;AA=A|||;VT=SNP
10	18302837	rs78231519	C	A	100	PASS	AC=149;AF=0.0297524;AN=5008;NS=2504;DP=16917;EAS_AF=0.005;AMR_AF=0.0288;AFR_AF=0.0091;EUR_AF=0.0586;SAS_AF=0.0542;AA=C|||;VT=SNP
10	18302952	rs4570473	A	G	100	PASS	AC=474;AF=0.0946486;AN=5008;NS=2504;DP=15982;EAS_AF=0.0496;AMR_AF=0.0331;AFR_AF=0.2156;EUR_AF=0.0398;SAS_AF=0.0777;AA=A|||;VT=SNP
10	18303161	rs61603426	G	T	100	PASS	AC=679;AF=0.135583;AN=5008;NS=2504;DP=15398;EAS_AF=0.2262;AMR_AF=0.1023;AFR_AF=0.2277;EUR_AF=0.0586;SAS_AF=0.0204;AA=G|||;VT=SNP
10	18303167	rs138920884	G	A	100	PASS	AC=25;AF=0.00499201;AN=5008;NS=2504;DP=15470;EAS_AF=0.001;AMR_AF=0.0014;AFR_AF=0.0045;EUR_AF=0.0159;SAS_AF=0.001;AA=g|||;VT=SNP
10	18304329	rs2488108	G	T	100	PASS	AC=3196;AF=0.638179;AN=5008;NS=2504;DP=15699;EAS_AF=0.6498;AMR_AF=0.6081;AFR_AF=0.6861;EUR_AF=0.7247;SAS_AF=0.4939;AA=-|||;VT=SNP
10	18304558	rs2488109	T	C	100	PASS	AC=1871;AF=0.373602;AN=5008;NS=2504;DP=14925;EAS_AF=0.3294;AMR_AF=0.415;AFR_AF=0.329;EUR_AF=0.5159;SAS_AF=0.3037;AA=T|||;VT=SNP
10	18304744	rs76410020	G	C	100	PASS	AC=269;AF=0.0537141;AN=5008;NS=2504;DP=17197;EAS_AF=0.006;AMR_AF=0.0576;AFR_AF=0.0174;EUR_AF=0.1163;SAS_AF=0.0849;AA=G|||;VT=SNP
10	18304831	rs2488110	G	C	100	PASS	AC=1998;AF=0.398962;AN=5008;NS=2504;DP=16731;EAS_AF=0.3938;AMR_AF=0.438;AFR_AF=0.3533;EUR_AF=0.5199;SAS_AF=0.3139;AA=G|||;VT=SNP
10	18305244	rs60946168	A	T	100	PASS	AC=827;AF=0.165136;AN=5008;NS=2504;DP=21664;EAS_AF=0.2341;AMR_AF=0.1196;AFR_AF=0.2988;EUR_AF=0.0785;SAS_AF=0.0348;AA=T|||;VT=SNP
10	18305488	rs7921720	C	G	100	PASS	AC=694;AF=0.138578;AN=5008;NS=2504;DP=20543;EAS_AF=0.2312;AMR_AF=0.0994;AFR_AF=0.239;EUR_AF=0.0557;SAS_AF=0.0204;AA=C|||;VT=SNP
10	18305522	rs2488111	G	A	100	PASS	AC=2758;AF=0.550719;AN=5008;NS=2504;DP=19966;EAS_AF=0.4177;AMR_AF=0.5159;AFR_AF=0.6399;EUR_AF=0.673;SAS_AF=0.4663;AA=A|||;VT=SNP
10	18305651	rs2497769	C	T	100	PASS	AC=2086;AF=0.416534;AN=5008;NS=2504;DP=20206;EAS_AF=0.4117;AMR_AF=0.4294;AFR_AF=0.3593;EUR_AF=0.5348;SAS_AF=0.3681;AA=C|||;VT=SNP
10	18305697	rs7893893	C	T	100	PASS	AC=818;AF=0.163339;AN=5008;NS=2504;DP=18266;EAS_AF=0.2321;AMR_AF=0.1196;AFR_AF=0.2935;EUR_AF=0.0785;SAS_AF=0.0348;AA=T|||;VT=SNP
10	18306404	rs142371531	A	G	100	PASS	AC=29;AF=0.00579073;AN=5008;NS=2504;DP=15721;EAS_AF=0.001;AMR_AF=0.0086;AFR_AF=0.0008;EUR_AF=0.0169;SAS_AF=0.0041;AA=A|||;VT=SNP
10	18306427	rs2488112	G	A	100	PASS	AC=1943;AF=0.387979;AN=5008;NS=2504;DP=17117;EAS_AF=0.3651;AMR_AF=0.4207;AFR_AF=0.3525;EUR_AF=0.5129;SAS_AF=0.3078;AA=G|||;VT=SNP
10	18307329	rs9988676	G	A	100	PASS	AC=552;AF=0.110224;AN=5008;NS=2504;DP=19204;EAS_AF=0.0506;AMR_AF=0.0389;AFR_AF=0.2693;EUR_AF=0.0398;SAS_AF=0.0798;AA=A|||;VT=SNP
10	18307383	rs9988726	T	C	100	PASS	AC=559;AF=0.111621;AN=5008;NS=2504;DP=19456;EAS_AF=0.0496;AMR_AF=0.0389;AFR_AF=0.27;EUR_AF=0.0408;SAS_AF=0.0859;AA=T|||;VT=SNP
10	18308138	rs74835772	T	C	100	PASS	AC=158;AF=0.0315495;AN=5008;NS=2504;DP=14898;EAS_AF=0.0496;AMR_AF=0.0115;AFR_AF=0.0091;EUR_AF=0.0179;SAS_AF=0.0716;AA=T|||;VT=SNP
10	18308166	rs7085309	A	T	100	PASS	AC=682;AF=0.136182;AN=5008;NS=2504;DP=15140;EAS_AF=0.2321;AMR_AF=0.098;AFR_AF=0.2292;EUR_AF=0.0557;SAS_AF=0.0215;AA=A|||;VT=SNP
10	18308219	rs56274640	T	C	100	PASS	AC=271;AF=0.0541134;AN=5008;NS=2504;DP=15153;EAS_AF=0.006;AMR_AF=0.0576;AFR_AF=0.0174;EUR_AF=0.1173;SAS_AF=0.0859;AA=T|||;VT=SNP
10	18308556	rs11492528	A	C	100	PASS	AC=960;AF=0.191693;AN=5008;NS=2504;DP=15369;EAS_AF=0.2381;AMR_AF=0.1556;AFR_AF=0.2519;EUR_AF=0.173;SAS_AF=0.1074;AA=A|||;VT=SNP
10	18308608	rs11492529	G	C	100	PASS	AC=45;AF=0.00898562;AN=5008;NS=2504;DP=15888;EAS_AF=0;AMR_AF=0.0043;AFR_AF=0;EUR_AF=0.0119;SAS_AF=0.0307;AA=G|||;VT=SNP
10	18308610	rs11492530	A	T	100	PASS	AC=45;AF=0.00898562;AN=5008;NS=2504;DP=15923;EAS_AF=0;AMR_AF=0.0043;AFR_AF=0;EUR_AF=0.0119;SAS_AF=0.0307;AA=A|||;VT=SNP
10	18308699	rs1986372	G	A	100	PASS	AC=2996;AF=0.598243;AN=5008;NS=2504;DP=15958;EAS_AF=0.6022;AMR_AF=0.585;AFR_AF=0.6679;EUR_AF=0.6889;SAS_AF=0.4162;AA=A|||;VT=SNP
10	18309005	rs2488114	A	G	100	PASS	AC=1871;AF=0.373602;AN=5008;NS=2504;DP=19005;EAS_AF=0.3284;AMR_AF=0.4164;AFR_AF=0.3207;EUR_AF=0.5169;SAS_AF=0.3139;AA=a|||;VT=SNP
10	18309030	rs2488115	G	C	100	PASS	AC=3010;AF=0.601038;AN=5008;NS=2504;DP=19153;EAS_AF=0.6042;AMR_AF=0.5865;AFR_AF=0.6762;EUR_AF=0.6899;SAS_AF=0.4151;AA=c|||;VT=SNP
10	18309125	rs2488116	C	A	100	PASS	AC=2055;AF=0.410343;AN=5008;NS=2504;DP=19258;EAS_AF=0.3651;AMR_AF=0.4294;AFR_AF=0.4244;EUR_AF=0.5169;SAS_AF=0.3149;AA=A|||;VT=SNP
10	18309257	rs2488117	G	A	100	PASS	AC=1439;AF=0.28734;AN=5008;NS=2504;DP=17761;EAS_AF=0.3621;AMR_AF=0.2349;AFR_AF=0.4002;EUR_AF=0.1302;SAS_AF=0.2566;AA=A|||;VT=SNP
10	18310014	rs12356631	G	A	100	PASS	AC=460;AF=0.091853;AN=5008;NS=2504;DP=18176;EAS_AF=0.2321;AMR_AF=0.0893;AFR_AF=0.0658;EUR_AF=0.0557;SAS_AF=0.0215;AA=G|||;VT=SNP
10	18310260	rs72780027	C	T	100	PASS	AC=485;AF=0.096845;AN=5008;NS=2504;DP=20383;EAS_AF=0.002;AMR_AF=0.1556;AFR_AF=0.0151;EUR_AF=0.3151;SAS_AF=0.0389;AA=c|||;VT=SNP
10	18310490	rs72780028	G	C	100	PASS	AC=38;AF=0.00758786;AN=5008;NS=2504;DP=20368;EAS_AF=0;AMR_AF=0.0086;AFR_AF=0.0015;EUR_AF=0.0209;SAS_AF=0.0092;AA=g|||;VT=SNP
10	18310683	rs80203977	G	A	100	PASS	AC=125;AF=0.0249601;AN=5008;NS=2504;DP=20900;EAS_AF=0;AMR_AF=0.0274;AFR_AF=0.0091;EUR_AF=0.0577;SAS_AF=0.0368;AA=G|||;VT=SNP
10	18310949	rs67552121	C	T	100	PASS	AC=680;AF=0.135783;AN=5008;NS=2504;DP=18563;EAS_AF=0.2321;AMR_AF=0.1009;AFR_AF=0.2269;EUR_AF=0.0547;SAS_AF=0.0215;AA=C|||;VT=SNP
10	18310991	rs2488118	T	C	100	PASS	AC=3569;AF=0.71266;AN=5008;NS=2504;DP=17992;EAS_AF=0.6548;AMR_AF=0.6254;AFR_AF=0.9418;EUR_AF=0.7326;SAS_AF=0.5041;AA=C|||;VT=SNP
10	18311171	rs2488119	G	C	100	PASS	AC=2531;AF=0.505391;AN=5008;NS=2504;DP=18725;EAS_AF=0.4236;AMR_AF=0.5115;AFR_AF=0.4531;EUR_AF=0.6759;SAS_AF=0.4806;AA=C|||;VT=SNP
10	18311178	rs2497770	C	T	100	PASS	AC=2531;AF=0.505391;AN=5008;NS=2504;DP=18841;EAS_AF=0.4236;AMR_AF=0.5115;AFR_AF=0.4531;EUR_AF=0.6759;SAS_AF=0.4806;AA=T|||;VT=SNP
10	18311223	rs2357781	C	T	100	PASS	AC=679;AF=0.135583;AN=5008;NS=2504;DP=17789;EAS_AF=0.2321;AMR_AF=0.0994;AFR_AF=0.2269;EUR_AF=0.0547;SAS_AF=0.0215;AA=C|||;VT=SNP
10	18311224	rs2497771	G	A	100	PASS	AC=2087;AF=0.416733;AN=5008;NS=2504;DP=17742;EAS_AF=0.3661;AMR_AF=0.4395;AFR_AF=0.4191;EUR_AF=0.5338;SAS_AF=0.3292;AA=G|||;VT=SNP
10	18311734	rs116610663	C	T	100	PASS	AC=157;AF=0.0313498;AN=5008;NS=2504;DP=19425;EAS_AF=0.0496;AMR_AF=0.0115;AFR_AF=0.0083;EUR_AF=0.0209;SAS_AF=0.0685;AA=C|||;VT=SNP
10	18311847	rs7074271	T	C	100	PASS	AC=1245;AF=0.248602;AN=5008;NS=2504;DP=20317;EAS_AF=0.2817;AMR_AF=0.1383;AFR_AF=0.5038;EUR_AF=0.0964;SAS_AF=0.1043;AA=T|||;VT=SNP
10	18312485	rs2488120	T	C	100	PASS	AC=1974;AF=0.394169;AN=5008;NS=2504;DP=19269;EAS_AF=0.3671;AMR_AF=0.4236;AFR_AF=0.357;EUR_AF=0.5288;SAS_AF=0.3129;AA=T|||;VT=SNP
10	18312707	rs78875295	T	C	100	PASS	AC=156;AF=0.0311502;AN=5008;NS=2504;DP=20386;EAS_AF=0.0496;AMR_AF=0.0115;AFR_AF=0.0083;EUR_AF=0.0199;SAS_AF=0.0685;AA=T|||;VT=SNP
10	18312786	rs2497772	C	T	100	PASS	AC=1962;AF=0.391773;AN=5008;NS=2504;DP=19696;EAS_AF=0.3641;AMR_AF=0.4207;AFR_AF=0.3563;EUR_AF=0.5268;SAS_AF=0.3088;AA=c|||;VT=SNP
10	18312903	rs1935507	C	T	100	PASS	AC=3570;AF=0.712859;AN=5008;NS=2504;DP=19999;EAS_AF=0.6538;AMR_AF=0.6239;AFR_AF=0.9455;EUR_AF=0.7416;SAS_AF=0.4928;AA=T|||;VT=SNP
10	18313323	rs2497774	G	A	100	PASS	AC=3299;AF=0.658746;AN=5008;NS=2504;DP=20510;EAS_AF=0.6478;AMR_AF=0.5663;AFR_AF=0.9281;EUR_AF=0.6233;SAS_AF=0.408;AA=A|||;VT=SNP
10	18313627	rs79501677	C	T	100	PASS	AC=150;AF=0.0299521;AN=5008;NS=2504;DP=20357;EAS_AF=0.0496;AMR_AF=0.013;AFR_AF=0.0083;EUR_AF=0.0189;SAS_AF=0.0624;AA=C|||;VT=SNP
10	18314067	rs2357782	T	C	100	PASS	AC=3558;AF=0.710463;AN=5008;NS=2504;DP=17328;EAS_AF=0.6528;AMR_AF=0.621;AFR_AF=0.9349;EUR_AF=0.7435;SAS_AF=0.4959;AA=C|||;VT=SNP
10	18314199	rs11012209	A	T	100	PASS	AC=2127;AF=0.42472;AN=5008;NS=2504;DP=16946;EAS_AF=0.4157;AMR_AF=0.4337;AFR_AF=0.3676;EUR_AF=0.5487;SAS_AF=0.3773;AA=A|||;VT=SNP
10	18314631	rs9417342	A	G	100	PASS	AC=2027;AF=0.404752;AN=5008;NS=2504;DP=20152;EAS_AF=0.3948;AMR_AF=0.4424;AFR_AF=0.3585;EUR_AF=0.5308;SAS_AF=0.3211;AA=A|||;VT=SNP
10	18315164	rs79075928	G	A	100	PASS	AC=190;AF=0.0379393;AN=5008;NS=2504;DP=15497;EAS_AF=0.005;AMR_AF=0.0418;AFR_AF=0.0106;EUR_AF=0.0696;SAS_AF=0.0736;AA=G|||;VT=SNP
10	18315214	rs72780029	A	G	100	PASS	AC=868;AF=0.173323;AN=5008;NS=2504;DP=15642;EAS_AF=0.0615;AMR_AF=0.2233;AFR_AF=0.031;EUR_AF=0.4503;SAS_AF=0.1605;AA=A|||;VT=SNP
10	18315387	rs12358690	T	C	100	PASS	AC=686;AF=0.136981;AN=5008;NS=2504;DP=16756;EAS_AF=0.2321;AMR_AF=0.1037;AFR_AF=0.2284;EUR_AF=0.0567;SAS_AF=0.0215;AA=T|||;VT=SNP
10	18315711	rs2884272	C	T	100	PASS	AC=838;AF=0.167332;AN=5008;NS=2504;DP=16508;EAS_AF=0.2321;AMR_AF=0.1124;AFR_AF=0.3389;EUR_AF=0.0567;SAS_AF=0.0215;AA=C|||;VT=SNP
10	18316234	rs11012228	C	A	100	PASS	AC=463;AF=0.0924521;AN=5008;NS=2504;DP=19911;EAS_AF=0.2321;AMR_AF=0.0865;AFR_AF=0.0711;EUR_AF=0.0537;SAS_AF=0.0215;AA=C|||;VT=SNP
10	18316346	rs2497775	A	C	100	PASS	AC=2085;AF=0.416334;AN=5008;NS=2504;DP=18926;EAS_AF=0.3938;AMR_AF=0.4553;AFR_AF=0.3585;EUR_AF=0.5736;SAS_AF=0.3282;AA=A|||;VT=SNP
10	18316461	rs2357783	A	T	100	PASS	AC=2500;AF=0.499201;AN=5008;NS=2504;DP=16984;EAS_AF=0.4474;AMR_AF=0.5216;AFR_AF=0.4085;EUR_AF=0.6799;SAS_AF=0.4734;AA=T|||;VT=SNP
10	18316636	rs78721910	A	G	100	PASS	AC=197;AF=0.0393371;AN=5008;NS=2504;DP=19137;EAS_AF=0.005;AMR_AF=0.0418;AFR_AF=0.0144;EUR_AF=0.0706;SAS_AF=0.0746;AA=A|||;VT=SNP
10	18316940	rs1935506	G	A	100	PASS	AC=2502;AF=0.499601;AN=5008;NS=2504;DP=18992;EAS_AF=0.4474;AMR_AF=0.5216;AFR_AF=0.4107;EUR_AF=0.6789;SAS_AF=0.4734;AA=A|||;VT=SNP
10	18317077	rs1935505	G	A	100	PASS	AC=2922;AF=0.583466;AN=5008;NS=2504;DP=19385;EAS_AF=0.4474;AMR_AF=0.5375;AFR_AF=0.7201;EUR_AF=0.6789;SAS_AF=0.4734;AA=A|||;VT=SNP
10	18317191	rs4747337	A	G	100	PASS	AC=455;AF=0.0908546;AN=5008;NS=2504;DP=20024;EAS_AF=0.2331;AMR_AF=0.0879;AFR_AF=0.0613;EUR_AF=0.0567;SAS_AF=0.0215;AA=A|||;VT=SNP
10	18317320	rs2488122	A	G	100	PASS	AC=2251;AF=0.449481;AN=5008;NS=2504;DP=2007;EAS_AF=0.4425;AMR_AF=0.4654;AFR_AF=0.3903;EUR_AF=0.5865;SAS_AF=0.3845;AA=A|||;VT=SNP
10	18317345	rs2488123	A	T	100	PASS	AC=1991;AF=0.397564;AN=5008;NS=2504;DP=7169;EAS_AF=0.3562;AMR_AF=0.4481;AFR_AF=0.3298;EUR_AF=0.5696;SAS_AF=0.319;AA=A|||;VT=SNP
10	18317504	rs4747338	G	T	100	PASS	AC=1978;AF=0.394968;AN=5008;NS=2504;DP=17786;EAS_AF=0.3562;AMR_AF=0.4452;AFR_AF=0.3215;EUR_AF=0.5696;SAS_AF=0.319;AA=G|||;VT=SNP
10	18317776	rs150883277	G	T	100	PASS	AC=154;AF=0.0307508;AN=5008;NS=2504;DP=14513;EAS_AF=0.0496;AMR_AF=0.0115;AFR_AF=0.0121;EUR_AF=0.0179;SAS_AF=0.0634;AA=G|||;VT=SNP
10	18317860	rs2497776	G	A	100	PASS	AC=2289;AF=0.457069;AN=5008;NS=2504;DP=14069;EAS_AF=0.3948;AMR_AF=0.4957;AFR_AF=0.3896;EUR_AF=0.6392;SAS_AF=0.3978;AA=G|||;VT=SNP
10	18317897	rs77599383	C	A	100	PASS	AC=50;AF=0.00998403;AN=5008;NS=2504;DP=15035;EAS_AF=0;AMR_AF=0.013;AFR_AF=0.0008;EUR_AF=0.0199;SAS_AF=0.0204;AA=C|||;VT=SNP
10	18318051	rs112675168	C	T	100	PASS	AC=192;AF=0.0383387;AN=5008;NS=2504;DP=17260;EAS_AF=0.005;AMR_AF=0.0418;AFR_AF=0.0106;EUR_AF=0.0696;SAS_AF=0.0757;AA=C|||;VT=SNP
10	18318278	rs2497778	C	A	100	PASS	AC=2500;AF=0.499201;AN=5008;NS=2504;DP=18724;EAS_AF=0.4464;AMR_AF=0.5216;AFR_AF=0.4054;EUR_AF=0.6799;SAS_AF=0.4785;AA=A|||;VT=SNP
10	18318296	rs117427570	C	T	100	PASS	AC=150;AF=0.0299521;AN=5008;NS=2504;DP=18608;EAS_AF=0.0496;AMR_AF=0.0115;AFR_AF=0.0083;EUR_AF=0.0179;SAS_AF=0.0644;AA=C|||;VT=SNP
10	18318344	rs2488124	A	G	100	PASS	AC=2732;AF=0.545527;AN=5008;NS=2504;DP=16764;EAS_AF=0.4494;AMR_AF=0.5159;AFR_AF=0.6089;EUR_AF=0.6571;SAS_AF=0.4652;AA=A|||;VT=SNP
10	18318358	rs2497779	T	A	100	PASS	AC=3614;AF=0.721645;AN=5008;NS=2504;DP=16260;EAS_AF=0.6815;AMR_AF=0.6427;AFR_AF=0.9455;EUR_AF=0.7376;SAS_AF=0.5;AA=A|||;VT=SNP
10	18319041	rs2497782	G	A	100	PASS	AC=2913;AF=0.581669;AN=5008;NS=2504;DP=13195;EAS_AF=0.4425;AMR_AF=0.5346;AFR_AF=0.7186;EUR_AF=0.6759;SAS_AF=0.4765;AA=A|||;VT=SNP
10	18319473	rs117819239	T	G	100	PASS	AC=197;AF=0.0393371;AN=5008;NS=2504;DP=11546;EAS_AF=0.005;AMR_AF=0.0418;AFR_AF=0.0144;EUR_AF=0.0696;SAS_AF=0.0757;AA=T|||;VT=SNP
10	18325818	rs113762238	C	T	100	PASS	AC=683;AF=0.136382;AN=5008;NS=2504;DP=10806;EAS_AF=0.2302;AMR_AF=0.1037;AFR_AF=0.2262;EUR_AF=0.0586;SAS_AF=0.0215;AA=C|||;VT=SNP
10	18325862	rs11012311	C	T	100	PASS	AC=680;AF=0.135783;AN=5008;NS=2504;DP=8528;EAS_AF=0.2302;AMR_AF=0.1023;AFR_AF=0.2254;EUR_AF=0.0577;SAS_AF=0.0215;AA=C|||;VT=SNP
10	18325913	rs34810234	A	C	100	PASS	AC=52;AF=0.0103834;AN=5008;NS=2504;DP=10874;EAS_AF=0;AMR_AF=0.013;AFR_AF=0.0008;EUR_AF=0.0219;SAS_AF=0.0204;AA=A|||;VT=SNP
10	18326098	rs11012314	C	A	100	PASS	AC=680;AF=0.135783;AN=5008;NS=2504;DP=17946;EAS_AF=0.2302;AMR_AF=0.1023;AFR_AF=0.2254;EUR_AF=0.0577;SAS_AF=0.0215;AA=C|||;VT=SNP
10	18326115	rs2497785	G	A	100	PASS	AC=3605;AF=0.719848;AN=5008;NS=2504;DP=18966;EAS_AF=0.6815;AMR_AF=0.6427;AFR_AF=0.9455;EUR_AF=0.7386;SAS_AF=0.4898;AA=A|||;VT=SNP
10	18326413	rs2497786	T	C	100	PASS	AC=3608;AF=0.720447;AN=5008;NS=2504;DP=17874;EAS_AF=0.6786;AMR_AF=0.6427;AFR_AF=0.9455;EUR_AF=0.7376;SAS_AF=0.4969;AA=C|||;VT=SNP
10	18326546	rs2497787	G	A	100	PASS	AC=3293;AF=0.657548;AN=5008;NS=2504;DP=20346;EAS_AF=0.6786;AMR_AF=0.6297;AFR_AF=0.7141;EUR_AF=0.7376;SAS_AF=0.4969;AA=-|||;VT=SNP
10	18326840	rs117320028	G	C	100	PASS	AC=155;AF=0.0309505;AN=5008;NS=2504;DP=14536;EAS_AF=0.0496;AMR_AF=0.0115;AFR_AF=0.0121;EUR_AF=0.0189;SAS_AF=0.0634;AA=G|||;VT=SNP
10	18326845	rs112910308	C	T	100	PASS	AC=195;AF=0.0389377;AN=5008;NS=2504;DP=14983;EAS_AF=0.005;AMR_AF=0.0418;AFR_AF=0.0121;EUR_AF=0.0696;SAS_AF=0.0767;AA=C|||;VT=SNP
10	18327136	rs79886316	C	T	100	PASS	AC=150;AF=0.0299521;AN=5008;NS=2504;DP=14602;EAS_AF=0.0496;AMR_AF=0.0115;AFR_AF=0.0083;EUR_AF=0.0189;SAS_AF=0.0634;AA=C|||;VT=SNP
10	18327147	rs10828127	T	C	100	PASS	AC=832;AF=0.166134;AN=5008;NS=2504;DP=14569;EAS_AF=0.2302;AMR_AF=0.111;AFR_AF=0.3359;EUR_AF=0.0577;SAS_AF=0.0215;AA=T|||;VT=SNP
10	18327392	rs2497788	T	C	100	PASS	AC=3338;AF=0.666534;AN=5008;NS=2504;DP=14297;EAS_AF=0.6825;AMR_AF=0.6326;AFR_AF=0.7428;EUR_AF=0.7376;SAS_AF=0.498;AA=C|||;VT=SNP
10	18327454	rs138323996	C	A	100	PASS	AC=199;AF=0.0397364;AN=5008;NS=2504;DP=12097;EAS_AF=0.005;AMR_AF=0.0418;AFR_AF=0.0144;EUR_AF=0.0696;SAS_AF=0.0777;AA=C|||;VT=SNP
10	18327731	rs2497789	T	C	100	PASS	AC=3341;AF=0.667133;AN=5008;NS=2504;DP=14445;EAS_AF=0.6796;AMR_AF=0.6326;AFR_AF=0.7474;EUR_AF=0.7376;SAS_AF=0.498;AA=C|||;VT=SNP
10	18327832	rs67406532	G	A	100	PASS	AC=679;AF=0.135583;AN=5008;NS=2504;DP=13775;EAS_AF=0.2262;AMR_AF=0.1023;AFR_AF=0.2284;EUR_AF=0.0567;SAS_AF=0.0215;AA=G|||;VT=SNP
10	18327909	rs2488131	G	T	100	PASS	AC=3608;AF=0.720447;AN=5008;NS=2504;DP=15618;EAS_AF=0.6796;AMR_AF=0.6427;AFR_AF=0.9448;EUR_AF=0.7356;SAS_AF=0.499;AA=T|||;VT=SNP
10	18328105	rs11012330	A	G	100	PASS	AC=841;AF=0.167931;AN=5008;NS=2504;DP=19002;EAS_AF=0.2292;AMR_AF=0.111;AFR_AF=0.3442;EUR_AF=0.0567;SAS_AF=0.0215;AA=A|||;VT=SNP
10	18328591	rs11012331	C	T	100	PASS	AC=200;AF=0.0399361;AN=5008;NS=2504;DP=18880;EAS_AF=0.005;AMR_AF=0.0418;AFR_AF=0.0144;EUR_AF=0.0696;SAS_AF=0.0787;AA=A|||;VT=SNP
10	18328708	rs75256201	C	T	100	PASS	AC=60;AF=0.0119808;AN=5008;NS=2504;DP=19519;EAS_AF=0.004;AMR_AF=0.0144;AFR_AF=0.0015;EUR_AF=0.0119;SAS_AF=0.0327;AA=C|||;VT=SNP
10	18328748	rs11012333	A	G	100	PASS	AC=681;AF=0.135982;AN=5008;NS=2504;DP=19409;EAS_AF=0.2292;AMR_AF=0.1009;AFR_AF=0.2284;EUR_AF=0.0567;SAS_AF=0.0215;AA=A|||;VT=SNP
10	18328899	rs16916785	G	A	100	PASS	AC=889;AF=0.177516;AN=5008;NS=2504;DP=17553;EAS_AF=0.2292;AMR_AF=0.1239;AFR_AF=0.3457;EUR_AF=0.0795;SAS_AF=0.0358;AA=A|||;VT=SNP
10	18329022	rs16916787	T	A	100	PASS	AC=687;AF=0.137181;AN=5008;NS=2504;DP=16866;EAS_AF=0.2292;AMR_AF=0.1009;AFR_AF=0.233;EUR_AF=0.0567;SAS_AF=0.0215;AA=T|||;VT=SNP
10	18329756	rs12358478	G	T	100	PASS	AC=686;AF=0.136981;AN=5008;NS=2504;DP=18679;EAS_AF=0.2292;AMR_AF=0.1009;AFR_AF=0.2322;EUR_AF=0.0567;SAS_AF=0.0215;AA=G|||;VT=SNP
10	18329818	rs2488132	C	T	100	PASS	AC=2035;AF=0.40635;AN=5008;NS=2504;DP=18939;EAS_AF=0.3948;AMR_AF=0.4481;AFR_AF=0.3366;EUR_AF=0.5666;SAS_AF=0.318;AA=C|||;VT=SNP
10	18329835	rs12358488	G	A	100	PASS	AC=895;AF=0.178714;AN=5008;NS=2504;DP=17831;EAS_AF=0.2282;AMR_AF=0.1239;AFR_AF=0.351;EUR_AF=0.0795;SAS_AF=0.0358;AA=A|||;VT=SNP
10	18329988	rs78596308	A	C	100	PASS	AC=150;AF=0.0299521;AN=5008;NS=2504;DP=18649;EAS_AF=0.0506;AMR_AF=0.0115;AFR_AF=0.0076;EUR_AF=0.0189;SAS_AF=0.0634;AA=A|||;VT=SNP
10	18330433	rs9417346	A	T	100	PASS	AC=3311;AF=0.661142;AN=5008;NS=2504;DP=8758;EAS_AF=0.6806;AMR_AF=0.6311;AFR_AF=0.7277;EUR_AF=0.7346;SAS_AF=0.4969;AA=T|||;VT=SNP
10	18330752	rs28478337	G	A	100	PASS	AC=674;AF=0.134585;AN=5008;NS=2504;DP=12536;EAS_AF=0.2312;AMR_AF=0.1124;AFR_AF=0.1868;EUR_AF=0.0785;SAS_AF=0.0378;AA=a|||;VT=SNP
10	18330801	rs79392059	T	C	100	PASS	AC=77;AF=0.0153754;AN=5008;NS=2504;DP=12557;EAS_AF=0;AMR_AF=0.0159;AFR_AF=0.0008;EUR_AF=0.0388;SAS_AF=0.0266;AA=T|||;VT=SNP
10	18331179	rs138224274	T	A	100	PASS	AC=17;AF=0.00339457;AN=5008;NS=2504;DP=16088;EAS_AF=0;AMR_AF=0.0043;AFR_AF=0;EUR_AF=0.0129;SAS_AF=0.001;AA=T|||;VT=SNP
10	18331317	rs75036238	A	G	100	PASS	AC=201;AF=0.0401358;AN=5008;NS=2504;DP=15020;EAS_AF=0.005;AMR_AF=0.0432;AFR_AF=0.0144;EUR_AF=0.0706;SAS_AF=0.0777;AA=A|||;VT=SNP
10	18331480	rs16916794	A	T	100	PASS	AC=604;AF=0.120607;AN=5008;NS=2504;DP=17273;EAS_AF=0.2312;AMR_AF=0.1081;AFR_AF=0.1377;EUR_AF=0.0785;SAS_AF=0.0358;AA=T|||;VT=SNP
10	18331992	rs11012350	G	A	100	PASS	AC=526;AF=0.105032;AN=5008;NS=2504;DP=15029;EAS_AF=0.2312;AMR_AF=0.0908;AFR_AF=0.1157;EUR_AF=0.0557;SAS_AF=0.0215;AA=A|||;VT=SNP
10	18332112	rs1935502	A	G	100	PASS	AC=3630;AF=0.72484;AN=5008;NS=2504;DP=15565;EAS_AF=0.6835;AMR_AF=0.6441;AFR_AF=0.9463;EUR_AF=0.7366;SAS_AF=0.5133;AA=G|||;VT=SNP
10	18332363	rs79831892	A	G	100	PASS	AC=93;AF=0.0185703;AN=5008;NS=2504;DP=17586;EAS_AF=0;AMR_AF=0.0288;AFR_AF=0.0045;EUR_AF=0.0666;SAS_AF=0;AA=A|||;VT=SNP
10	18332634	rs2488133	G	A	100	PASS	AC=1985;AF=0.396366;AN=5008;NS=2504;DP=18010;EAS_AF=0.5268;AMR_AF=0.3631;AFR_AF=0.5469;EUR_AF=0.2396;SAS_AF=0.2434;AA=A|||;VT=SNP
10	18332682	rs2488134	G	A	100	PASS	AC=1376;AF=0.27476;AN=5008;NS=2504;DP=16666;EAS_AF=0.3016;AMR_AF=0.2392;AFR_AF=0.4607;EUR_AF=0.1272;SAS_AF=0.1728;AA=G|||;VT=SNP
10	18332860	rs72780045	T	A	100	PASS	AC=466;AF=0.0930511;AN=5008;NS=2504;DP=15697;EAS_AF=0.2331;AMR_AF=0.0865;AFR_AF=0.0681;EUR_AF=0.0586;SAS_AF=0.0225;AA=T|||;VT=SNP
10	18333144	rs2488135	T	C	100	PASS	AC=3227;AF=0.644369;AN=5008;NS=2504;DP=13144;EAS_AF=0.6935;AMR_AF=0.621;AFR_AF=0.6717;EUR_AF=0.7256;SAS_AF=0.4898;AA=C|||;VT=SNP
10	18333517	rs79190403	T	C	100	PASS	AC=159;AF=0.0317492;AN=5008;NS=2504;DP=18592;EAS_AF=0.005;AMR_AF=0.0403;AFR_AF=0.0144;EUR_AF=0.0586;SAS_AF=0.0491;AA=T|||;VT=SNP
10	18333790	rs16916797	A	C	100	PASS	AC=156;AF=0.0311502;AN=5008;NS=2504;DP=16614;EAS_AF=0.0496;AMR_AF=0.0144;AFR_AF=0.0068;EUR_AF=0.0209;SAS_AF=0.0675;AA=A|||;VT=SNP
10	18333824	rs116888582	A	G	100	PASS	AC=188;AF=0.0375399;AN=5008;NS=2504;DP=17206;EAS_AF=0.0228;AMR_AF=0.0202;AFR_AF=0.0038;EUR_AF=0.0278;SAS_AF=0.1207;AA=A|||;VT=SNP
10	18334355	rs76882187	C	T	100	PASS	AC=11;AF=0.00219649;AN=5008;NS=2504;DP=21617;EAS_AF=0;AMR_AF=0;AFR_AF=0;EUR_AF=0.0089;SAS_AF=0.002;AA=C|||;VT=SNP
10	18334521	rs2488136	A	G	100	PASS	AC=3236;AF=0.646166;AN=5008;NS=2504;DP=20800;EAS_AF=0.6974;AMR_AF=0.6268;AFR_AF=0.68;EUR_AF=0.7276;SAS_AF=0.4775;AA=G|||;VT=SNP
10	18334915	rs17602253	T	C	100	PASS	AC=14;AF=0.00279553;AN=5008;NS=2504;DP=18697;EAS_AF=0;AMR_AF=0.0043;AFR_AF=0.0008;EUR_AF=0.0099;SAS_AF=0;AA=T|||;VT=SNP
10	18335103	rs80137559	T	C	100	PASS	AC=243;AF=0.0485224;AN=5008;NS=2504;DP=19028;EAS_AF=0.0496;AMR_AF=0.0231;AFR_AF=0.0688;EUR_AF=0.0199;SAS_AF=0.0675;AA=T|||;VT=SNP
10	18335200	rs1954283	C	T	100	PASS	AC=858;AF=0.171326;AN=5008;NS=2504;DP=19153;EAS_AF=0.0665;AMR_AF=0.2219;AFR_AF=0.0333;EUR_AF=0.4374;SAS_AF=0.1564;AA=C|||;VT=SNP
10	18335474	rs77773672	G	T	100	PASS	AC=158;AF=0.0315495;AN=5008;NS=2504;DP=17363;EAS_AF=0.005;AMR_AF=0.0403;AFR_AF=0.0144;EUR_AF=0.0586;SAS_AF=0.0481;AA=G|||;VT=SNP
10	18335951	rs16916801	A	G	100	PASS	AC=138;AF=0.0275559;AN=5008;NS=2504;DP=19953;EAS_AF=0.0427;AMR_AF=0.0115;AFR_AF=0.0015;EUR_AF=0.0189;SAS_AF=0.0675;AA=A|||;VT=SNP
10	18336318	rs75832802	G	C	100	PASS	AC=183;AF=0.0365415;AN=5008;NS=2504;DP=18753;EAS_AF=0.0218;AMR_AF=0.0202;AFR_AF=0.0038;EUR_AF=0.0249;SAS_AF=0.1196;AA=G|||;VT=SNP
10	18336330	rs2488137	G	T	100	PASS	AC=1344;AF=0.268371;AN=5008;NS=2504;DP=18926;EAS_AF=0.2976;AMR_AF=0.2305;AFR_AF=0.4236;EUR_AF=0.1302;SAS_AF=0.1973;AA=G|||;VT=SNP
10	18336421	rs1891392	T	C	100	PASS	AC=3589;AF=0.716653;AN=5008;NS=2504;DP=21616;EAS_AF=0.6954;AMR_AF=0.634;AFR_AF=0.9463;EUR_AF=0.7276;SAS_AF=0.4755;AA=C|||;VT=SNP
10	18336696	rs112264441	C	T	100	PASS	AC=8;AF=0.00159744;AN=5008;NS=2504;DP=20081;EAS_AF=0;AMR_AF=0.0014;AFR_AF=0;EUR_AF=0.005;SAS_AF=0.002;AA=C|||;VT=SNP
10	18336903	rs117926523	A	G	100	PASS	AC=32;AF=0.00638978;AN=5008;NS=2504;DP=21133;EAS_AF=0;AMR_AF=0.0159;AFR_AF=0;EUR_AF=0.0189;SAS_AF=0.002;AA=A|||;VT=SNP
10	18337471	rs2488138	A	T	100	PASS	AC=3582;AF=0.715256;AN=5008;NS=2504;DP=15108;EAS_AF=0.6925;AMR_AF=0.6369;AFR_AF=0.9463;EUR_AF=0.7247;SAS_AF=0.4724;AA=T|||;VT=SNP
10	18338262	rs10828143	T	C	100	PASS	AC=1120;AF=0.223642;AN=5008;NS=2504;DP=16208;EAS_AF=0.2282;AMR_AF=0.1052;AFR_AF=0.4365;EUR_AF=0.161;SAS_AF=0.0798;AA=T|||;VT=SNP
10	18338330	rs11012368	T	G	100	PASS	AC=523;AF=0.104433;AN=5008;NS=2504;DP=15193;EAS_AF=0.2222;AMR_AF=0.0375;AFR_AF=0.1467;EUR_AF=0.0557;SAS_AF=0.0235;AA=T|||;VT=SNP
10	18338571	rs2488139	A	G	100	PASS	AC=3582;AF=0.715256;AN=5008;NS=2504;DP=16141;EAS_AF=0.6925;AMR_AF=0.6369;AFR_AF=0.9463;EUR_AF=0.7247;SAS_AF=0.4724;AA=G|||;VT=SNP
10	18338686	rs2488140	A	G	100	PASS	AC=1627;AF=0.32488;AN=5008;NS=2504;DP=16880;EAS_AF=0.3284;AMR_AF=0.2795;AFR_AF=0.4962;EUR_AF=0.2217;SAS_AF=0.228;AA=A|||;VT=SNP
10	18338971	rs2488141	A	C	100	PASS	AC=1640;AF=0.327476;AN=5008;NS=2504;DP=16497;EAS_AF=0.3284;AMR_AF=0.281;AFR_AF=0.5023;EUR_AF=0.2227;SAS_AF=0.2311;AA=C|||;VT=SNP
10	18339072	rs2488142	T	A	100	PASS	AC=1627;AF=0.32488;AN=5008;NS=2504;DP=18278;EAS_AF=0.3274;AMR_AF=0.2795;AFR_AF=0.497;EUR_AF=0.2217;SAS_AF=0.228;AA=A|||;VT=SNP
10	18339103	rs2488143	A	C	100	PASS	AC=1632;AF=0.325879;AN=5008;NS=2504;DP=18386;EAS_AF=0.3274;AMR_AF=0.2795;AFR_AF=0.5023;EUR_AF=0.2217;SAS_AF=0.226;AA=C|||;VT=SNP
10	18339632	rs72780046	A	G	100	PASS	AC=422;AF=0.0842652;AN=5008;NS=2504;DP=22282;EAS_AF=0.2212;AMR_AF=0.0274;AFR_AF=0.0764;EUR_AF=0.0557;SAS_AF=0.0235;AA=A|||;VT=SNP
10	18340079	rs75032518	A	G	100	PASS	AC=221;AF=0.0441294;AN=5008;NS=2504;DP=18269;EAS_AF=0.0913;AMR_AF=0.0706;AFR_AF=0.0015;EUR_AF=0.0229;SAS_AF=0.0562;AA=A|||;VT=SNP
10	18340232	rs11012374	C	T	100	PASS	AC=617;AF=0.123203;AN=5008;NS=2504;DP=18741;EAS_AF=0.0913;AMR_AF=0.098;AFR_AF=0.2685;EUR_AF=0.0447;SAS_AF=0.0583;AA=C|||;VT=SNP
10	18340409	rs72780048	G	A	100	PASS	AC=806;AF=0.160942;AN=5008;NS=2504;DP=16246;EAS_AF=0.0298;AMR_AF=0.232;AFR_AF=0.0303;EUR_AF=0.4225;SAS_AF=0.1534;AA=G|||;VT=SNP
10	18340544	rs2488144	A	T	100	PASS	AC=1620;AF=0.323482;AN=5008;NS=2504;DP=16305;EAS_AF=0.3135;AMR_AF=0.2795;AFR_AF=0.5015;EUR_AF=0.2247;SAS_AF=0.226;AA=A|||;VT=SNP
10	18340587	rs2497791	C	T	100	PASS	AC=1512;AF=0.301917;AN=5008;NS=2504;DP=15932;EAS_AF=0.3135;AMR_AF=0.2709;AFR_AF=0.4274;EUR_AF=0.2207;SAS_AF=0.226;AA=C|||;VT=SNP
10	18340956	rs77356072	C	A	100	PASS	AC=221;AF=0.0441294;AN=5008;NS=2504;DP=15169;EAS_AF=0.0913;AMR_AF=0.0706;AFR_AF=0.0015;EUR_AF=0.0229;SAS_AF=0.0562;AA=C|||;VT=SNP
10	18341030	rs117292821	G	T	100	PASS	AC=21;AF=0.00419329;AN=5008;NS=2504;DP=15631;EAS_AF=0;AMR_AF=0;AFR_AF=0.0008;EUR_AF=0.0169;SAS_AF=0.0031;AA=G|||;VT=SNP
10	18341152	rs7080093	T	G	100	PASS	AC=1115;AF=0.222644;AN=5008;NS=2504;DP=14814;EAS_AF=0.3145;AMR_AF=0.1239;AFR_AF=0.4198;EUR_AF=0.0785;SAS_AF=0.0798;AA=T|||;VT=SNP
10	18341233	rs2488145	A	G	100	PASS	AC=1617;AF=0.322883;AN=5008;NS=2504;DP=16714;EAS_AF=0.3274;AMR_AF=0.2752;AFR_AF=0.4879;EUR_AF=0.2247;SAS_AF=0.2301;AA=A|||;VT=SNP
10	18341323	rs142988278	T	C	100	PASS	AC=36;AF=0.0071885;AN=5008;NS=2504;DP=16874;EAS_AF=0;AMR_AF=0.0187;AFR_AF=0.0008;EUR_AF=0.0209;SAS_AF=0.001;AA=T|||;VT=SNP
10	18341629	rs80115014	G	A	100	PASS	AC=224;AF=0.0447284;AN=5008;NS=2504;DP=17286;EAS_AF=0.006;AMR_AF=0.0533;AFR_AF=0.0174;EUR_AF=0.1034;SAS_AF=0.0552;AA=G|||;VT=SNP
10	18341643	rs2497792	C	G	100	PASS	AC=359;AF=0.0716853;AN=5008;NS=2504;DP=17879;EAS_AF=0.0774;AMR_AF=0.134;AFR_AF=0.0053;EUR_AF=0.0855;SAS_AF=0.0971;AA=C|||;VT=SNP
10	18341741	rs11012380	C	A	100	PASS	AC=1033;AF=0.20627;AN=5008;NS=2504;DP=19669;EAS_AF=0.3095;AMR_AF=0.1167;AFR_AF=0.3676;EUR_AF=0.0765;SAS_AF=0.0787;AA=A|||;VT=SNP
10	18341934	rs77131414	T	C	100	PASS	AC=422;AF=0.0842652;AN=5008;NS=2504;DP=18264;EAS_AF=0.2212;AMR_AF=0.0274;AFR_AF=0.0764;EUR_AF=0.0557;SAS_AF=0.0235;AA=T|||;VT=SNP
10	18342029	rs74884794	A	G	100	PASS	AC=11;AF=0.00219649;AN=5008;NS=2504;DP=19263;EAS_AF=0;AMR_AF=0;AFR_AF=0;EUR_AF=0.0089;SAS_AF=0.002;AA=A|||;VT=SNP
10	18342172	rs2497793	C	T	100	PASS	AC=3766;AF=0.751997;AN=5008;NS=2504;DP=18444;EAS_AF=0.6944;AMR_AF=0.6657;AFR_AF=0.9395;EUR_AF=0.7714;SAS_AF=0.5992;AA=T|||;VT=SNP
10	18342212	rs2497794	C	T	100	PASS	AC=1620;AF=0.323482;AN=5008;NS=2504;DP=19204;EAS_AF=0.3274;AMR_AF=0.2767;AFR_AF=0.4932;EUR_AF=0.2217;SAS_AF=0.228;AA=T|||;VT=SNP
10	18342214	rs2488146	T	C	100	PASS	AC=1619;AF=0.323283;AN=5008;NS=2504;DP=19451;EAS_AF=0.3274;AMR_AF=0.2738;AFR_AF=0.4939;EUR_AF=0.2217;SAS_AF=0.228;AA=T|||;VT=SNP
10	18342241	rs2488147	G	C	100	PASS	AC=1641;AF=0.327676;AN=5008;NS=2504;DP=19032;EAS_AF=0.3304;AMR_AF=0.281;AFR_AF=0.5045;EUR_AF=0.2217;SAS_AF=0.228;AA=G|||;VT=SNP
10	18342335	rs11012386	G	A	100	PASS	AC=379;AF=0.0756789;AN=5008;NS=2504;DP=18102;EAS_AF=0.1845;AMR_AF=0.0274;AFR_AF=0.0734;EUR_AF=0.0557;SAS_AF=0.0215;AA=G|||;VT=SNP
10	18342796	rs7078285	C	T	100	PASS	AC=1565;AF=0.3125;AN=5008;NS=2504;DP=15488;EAS_AF=0.1776;AMR_AF=0.33;AFR_AF=0.3676;EUR_AF=0.4483;SAS_AF=0.2249;AA=C|||;VT=SNP
10	18343319	rs4748438	G	A	100	PASS	AC=1887;AF=0.376797;AN=5008;NS=2504;DP=16762;EAS_AF=0.3631;AMR_AF=0.3501;AFR_AF=0.4017;EUR_AF=0.503;SAS_AF=0.2464;AA=G|||;VT=SNP
10	18343333	rs78323796	G	T	100	PASS	AC=219;AF=0.04373;AN=5008;NS=2504;DP=16863;EAS_AF=0.0913;AMR_AF=0.0706;AFR_AF=0.0015;EUR_AF=0.0209;SAS_AF=0.0562;AA=G|||;VT=SNP
10	18343796	rs11012396	G	A	100	PASS	AC=435;AF=0.086861;AN=5008;NS=2504;DP=17791;EAS_AF=0.1835;AMR_AF=0.0346;AFR_AF=0.1127;EUR_AF=0.0557;SAS_AF=0.0215;AA=A|||;VT=SNP
10	18343879	rs2226131	C	G	100	PASS	AC=813;AF=0.16234;AN=5008;NS=2504;DP=17124;EAS_AF=0.0615;AMR_AF=0.2219;AFR_AF=0.0295;EUR_AF=0.4056;SAS_AF=0.1534;AA=C|||;VT=SNP
10	18344012	rs11012397	C	T	100	PASS	AC=377;AF=0.0752796;AN=5008;NS=2504;DP=19109;EAS_AF=0.1835;AMR_AF=0.0274;AFR_AF=0.0726;EUR_AF=0.0557;SAS_AF=0.0215;AA=C|||;VT=SNP
10	18344047	rs11012398	G	A	100	PASS	AC=378;AF=0.0754792;AN=5008;NS=2504;DP=17862;EAS_AF=0.1835;AMR_AF=0.0274;AFR_AF=0.0734;EUR_AF=0.0557;SAS_AF=0.0215;AA=G|||;VT=SNP
10	18344089	rs60010151	A	T	100	PASS	AC=190;AF=0.0379393;AN=5008;NS=2504;DP=16670;EAS_AF=0.0208;AMR_AF=0.0202;AFR_AF=0.0038;EUR_AF=0.0288;SAS_AF=0.1237;AA=A|||;VT=SNP
10	18344187	rs2488148	G	A	100	PASS	AC=2114;AF=0.422125;AN=5008;NS=2504;DP=14853;EAS_AF=0.497;AMR_AF=0.3127;AFR_AF=0.6634;EUR_AF=0.2773;SAS_AF=0.2454;AA=A|||;VT=SNP
10	18344593	rs2497795	C	T	100	PASS	AC=1284;AF=0.25639;AN=5008;NS=2504;DP=16671;EAS_AF=0.3065;AMR_AF=0.2161;AFR_AF=0.41;EUR_AF=0.1173;SAS_AF=0.1687;AA=C|||;VT=SNP
10	18344599	rs11012402	T	G	100	PASS	AC=1541;AF=0.307708;AN=5008;NS=2504;DP=16561;EAS_AF=0.3423;AMR_AF=0.3372;AFR_AF=0.1536;EUR_AF=0.506;SAS_AF=0.2556;AA=T|||;VT=SNP
10	18344703	rs77166420	G	C	100	PASS	AC=391;AF=0.0780751;AN=5008;NS=2504;DP=18828;EAS_AF=0.0417;AMR_AF=0.0605;AFR_AF=0.1112;EUR_AF=0.1034;SAS_AF=0.0573;AA=G|||;VT=SNP
10	18344709	rs76771594	A	G	100	PASS	AC=391;AF=0.0780751;AN=5008;NS=2504;DP=18863;EAS_AF=0.0417;AMR_AF=0.0605;AFR_AF=0.1112;EUR_AF=0.1034;SAS_AF=0.0573;AA=A|||;VT=SNP
10	18344751	rs2497796	C	G	100	PASS	AC=3247;AF=0.648363;AN=5008;NS=2504;DP=19628;EAS_AF=0.6845;AMR_AF=0.572;AFR_AF=0.8442;EUR_AF=0.6223;SAS_AF=0.4274;AA=C|||;VT=SNP
10	18344860	rs12269078	G	A	100	PASS	AC=497;AF=0.0992412;AN=5008;NS=2504;DP=21006;EAS_AF=0.0903;AMR_AF=0.0778;AFR_AF=0.2088;EUR_AF=0.0209;SAS_AF=0.0562;AA=A|||;VT=SNP
10	18345137	rs7920075	C	T	100	PASS	AC=1888;AF=0.376997;AN=5008;NS=2504;DP=19325;EAS_AF=0.1815;AMR_AF=0.3876;AFR_AF=0.4584;EUR_AF=0.5527;SAS_AF=0.2802;AA=T|||;VT=SNP
10	18345515	rs2497797	C	T	100	PASS	AC=1267;AF=0.252995;AN=5008;NS=2504;DP=20721;EAS_AF=0.3075;AMR_AF=0.2161;AFR_AF=0.3949;EUR_AF=0.1173;SAS_AF=0.1708;AA=C|||;VT=SNP
10	18346094	rs1986480	C	T	100	PASS	AC=1333;AF=0.266174;AN=5008;NS=2504;DP=20106;EAS_AF=0.0516;AMR_AF=0.2608;AFR_AF=0.3926;EUR_AF=0.4274;SAS_AF=0.1544;AA=C|||;VT=SNP
10	18346744	rs4748439	G	A	100	PASS	AC=219;AF=0.04373;AN=5008;NS=2504;DP=19101;EAS_AF=0.0903;AMR_AF=0.0706;AFR_AF=0.0015;EUR_AF=0.0219;SAS_AF=0.0562;AA=G|||;VT=SNP
10	18346837	rs72780053	A	G	100	PASS	AC=817;AF=0.163139;AN=5008;NS=2504;DP=16988;EAS_AF=0.0655;AMR_AF=0.2219;AFR_AF=0.0295;EUR_AF=0.4056;SAS_AF=0.1534;AA=A|||;VT=SNP
10	18347055	rs117767283	G	A	100	PASS	AC=376;AF=0.0750799;AN=5008;NS=2504;DP=18211;EAS_AF=0.1835;AMR_AF=0.0274;AFR_AF=0.0726;EUR_AF=0.0557;SAS_AF=0.0204;AA=G|||;VT=SNP
10	18347490	rs67885731	T	C	100	PASS	AC=1352;AF=0.269968;AN=5008;NS=2504;DP=17853;EAS_AF=0.0655;AMR_AF=0.2608;AFR_AF=0.3941;EUR_AF=0.4284;SAS_AF=0.1564;AA=C|||;VT=SNP
10	18347950	rs2357784	G	A	100	PASS	AC=760;AF=0.151757;AN=5008;NS=2504;DP=20938;EAS_AF=0.0903;AMR_AF=0.111;AFR_AF=0.3714;EUR_AF=0.0437;SAS_AF=0.0583;AA=A|||;VT=SNP
10	18348030	rs2249672	T	G	100	PASS	AC=3561;AF=0.711062;AN=5008;NS=2504;DP=19483;EAS_AF=0.6915;AMR_AF=0.6326;AFR_AF=0.9297;EUR_AF=0.7276;SAS_AF=0.4744;AA=G|||;VT=SNP
10	18348038	rs2357785	A	C	100	PASS	AC=232;AF=0.0463259;AN=5008;NS=2504;DP=19404;EAS_AF=0.0933;AMR_AF=0.0706;AFR_AF=0.0015;EUR_AF=0.0209;SAS_AF=0.0675;AA=A|||;VT=SNP
10	18348548	rs11595997	T	C	100	PASS	AC=2019;AF=0.403155;AN=5008;NS=2504;DP=20351;EAS_AF=0.372;AMR_AF=0.3473;AFR_AF=0.5045;EUR_AF=0.4871;SAS_AF=0.2515;AA=C|||;VT=SNP
10	18348554	rs11592978	G	T	100	PASS	AC=799;AF=0.159545;AN=5008;NS=2504;DP=20332;EAS_AF=0.0516;AMR_AF=0.2205;AFR_AF=0.0257;EUR_AF=0.4095;SAS_AF=0.1513;AA=G|||;VT=SNP
10	18348597	rs7098506	G	T	100	PASS	AC=1870;AF=0.373403;AN=5008;NS=2504;DP=20468;EAS_AF=0.3244;AMR_AF=0.3429;AFR_AF=0.4342;EUR_AF=0.4871;SAS_AF=0.2464;AA=T|||;VT=SNP
10	18348611	rs72780057	C	G	100	PASS	AC=100;AF=0.0199681;AN=5008;NS=2504;DP=20588;EAS_AF=0.006;AMR_AF=0.0202;AFR_AF=0.0023;EUR_AF=0.0447;SAS_AF=0.0327;AA=C|||;VT=SNP
10	18348695	rs7088280	A	G	100	PASS	AC=2074;AF=0.414137;AN=5008;NS=2504;DP=20550;EAS_AF=0.3611;AMR_AF=0.3732;AFR_AF=0.5045;EUR_AF=0.5249;SAS_AF=0.2618;AA=A|||;VT=SNP
10	18348954	rs16916821	C	G	100	PASS	AC=242;AF=0.0483227;AN=5008;NS=2504;DP=20268;EAS_AF=0.0903;AMR_AF=0.0879;AFR_AF=0.003;EUR_AF=0.0358;SAS_AF=0.0511;AA=C|||;VT=SNP
10	18349535	rs10828165	A	G	100	PASS	AC=973;AF=0.194289;AN=5008;NS=2504;DP=18935;EAS_AF=0.2292;AMR_AF=0.1095;AFR_AF=0.2882;EUR_AF=0.1899;SAS_AF=0.0961;AA=A|||;VT=SNP
10	18349603	rs10828166	C	T	100	PASS	AC=618;AF=0.123403;AN=5008;NS=2504;DP=18612;EAS_AF=0.1944;AMR_AF=0.0562;AFR_AF=0.1762;EUR_AF=0.0934;SAS_AF=0.0573;AA=C|||;VT=SNP
10	18349615	rs7894806	G	C	100	PASS	AC=1026;AF=0.204872;AN=5008;NS=2504;DP=18426;EAS_AF=0.0496;AMR_AF=0.2594;AFR_AF=0.0628;EUR_AF=0.4702;SAS_AF=0.2454;AA=G|||;VT=SNP
10	18349786	rs2488149	G	T	100	PASS	AC=2189;AF=0.437101;AN=5008;NS=2504;DP=16465;EAS_AF=0.4673;AMR_AF=0.4798;AFR_AF=0.1891;EUR_AF=0.6402;SAS_AF=0.502;AA=G|||;VT=SNP
10	18349822	rs2497798	G	T	100	PASS	AC=637;AF=0.127196;AN=5008;NS=2504;DP=17796;EAS_AF=0.0804;AMR_AF=0.1859;AFR_AF=0.059;EUR_AF=0.1233;SAS_AF=0.2301;AA=G|||;VT=SNP
10	18350019	rs2497799	A	T	100	PASS	AC=812;AF=0.162141;AN=5008;NS=2504;DP=16144;EAS_AF=0.0804;AMR_AF=0.2378;AFR_AF=0.0658;EUR_AF=0.2266;SAS_AF=0.2566;AA=A|||;VT=SNP
10	18350220	rs117217016	C	G	100	PASS	AC=92;AF=0.0183706;AN=5008;NS=2504;DP=15246;EAS_AF=0.002;AMR_AF=0.0274;AFR_AF=0.0113;EUR_AF=0.0437;SAS_AF=0.0123;AA=C|||;VT=SNP
10	18350471	rs118079798	G	A	100	PASS	AC=92;AF=0.0183706;AN=5008;NS=2504;DP=16177;EAS_AF=0.002;AMR_AF=0.0274;AFR_AF=0.0113;EUR_AF=0.0437;SAS_AF=0.0123;AA=G|||;VT=SNP
10	18350702	rs139241625	G	A	100	PASS	AC=76;AF=0.0151757;AN=5008;NS=2504;DP=14849;EAS_AF=0.002;AMR_AF=0.0259;AFR_AF=0.0106;EUR_AF=0.0308;SAS_AF=0.0112;AA=G|||;VT=SNP
10	18351040	rs116921807	C	T	100	PASS	AC=70;AF=0.0139776;AN=5008;NS=2504;DP=15930;EAS_AF=0;AMR_AF=0.0245;AFR_AF=0.0113;EUR_AF=0.0308;SAS_AF=0.0072;AA=C|||;VT=SNP
10	18351061	rs2497800	C	T	100	PASS	AC=447;AF=0.0892572;AN=5008;NS=2504;DP=15865;EAS_AF=0.0685;AMR_AF=0.1571;AFR_AF=0.0484;EUR_AF=0.1103;SAS_AF=0.0961;AA=C|||;VT=SNP
10	18351260	rs2497801	A	G	100	PASS	AC=3103;AF=0.619609;AN=5008;NS=2504;DP=21944;EAS_AF=0.4633;AMR_AF=0.5764;AFR_AF=0.7617;EUR_AF=0.6809;SAS_AF=0.5562;AA=G|||;VT=SNP
10	18351269	rs116856228	T	G	100	PASS	AC=76;AF=0.0151757;AN=5008;NS=2504;DP=21857;EAS_AF=0.002;AMR_AF=0.0259;AFR_AF=0.0106;EUR_AF=0.0308;SAS_AF=0.0112;AA=T|||;VT=SNP
10	18351363	rs117233423	C	G	100	PASS	AC=76;AF=0.0151757;AN=5008;NS=2504;DP=20503;EAS_AF=0.002;AMR_AF=0.0259;AFR_AF=0.0106;EUR_AF=0.0308;SAS_AF=0.0112;AA=G|||;VT=SNP
10	18351390	rs77689599	A	T	100	PASS	AC=76;AF=0.0151757;AN=5008;NS=2504;DP=20290;EAS_AF=0.002;AMR_AF=0.0259;AFR_AF=0.0106;EUR_AF=0.0308;SAS_AF=0.0112;AA=T|||;VT=SNP
10	18351509	rs10764296	G	A	100	PASS	AC=1646;AF=0.328674;AN=5008;NS=2504;DP=19392;EAS_AF=0.3006;AMR_AF=0.2781;AFR_AF=0.1914;EUR_AF=0.5199;SAS_AF=0.3824;AA=G|||;VT=SNP
10	18351520	rs76594886	C	G	100	PASS	AC=76;AF=0.0151757;AN=5008;NS=2504;DP=19895;EAS_AF=0.002;AMR_AF=0.0259;AFR_AF=0.0106;EUR_AF=0.0308;SAS_AF=0.0112;AA=C|||;VT=SNP
10	18351568	rs118112339	T	A	100	PASS	AC=76;AF=0.0151757;AN=5008;NS=2504;DP=20628;EAS_AF=0.002;AMR_AF=0.0259;AFR_AF=0.0106;EUR_AF=0.0308;SAS_AF=0.0112;AA=A|||;VT=SNP
10	18351573	rs10764297	G	T	100	PASS	AC=519;AF=0.103634;AN=5008;NS=2504;DP=20682;EAS_AF=0.2698;AMR_AF=0.0331;AFR_AF=0.0802;EUR_AF=0.0606;SAS_AF=0.0583;AA=G|||;VT=SNP
10	18351673	rs72780060	T	C	100	PASS	AC=32;AF=0.00638978;AN=5008;NS=2504;DP=22025;EAS_AF=0;AMR_AF=0.0072;AFR_AF=0.0015;EUR_AF=0.0229;SAS_AF=0.002;AA=T|||;VT=SNP
10	18351807	rs145552138	G	C	100	PASS	AC=76;AF=0.0151757;AN=5008;NS=2504;DP=20162;EAS_AF=0.002;AMR_AF=0.0259;AFR_AF=0.0106;EUR_AF=0.0308;SAS_AF=0.0112;AA=G|||;VT=SNP
10	18351858	rs10764298	A	G	100	PASS	AC=1029;AF=0.205471;AN=5008;NS=2504;DP=20240;EAS_AF=0.2758;AMR_AF=0.1427;AFR_AF=0.1399;EUR_AF=0.2555;SAS_AF=0.2147;AA=A|||;VT=SNP
10	18352080	rs78423559	C	T	100	PASS	AC=76;AF=0.0151757;AN=5008;NS=2504;DP=20620;EAS_AF=0.002;AMR_AF=0.0259;AFR_AF=0.0106;EUR_AF=0.0308;SAS_AF=0.0112;AA=C|||;VT=SNP
10	18352265	rs148854987	T	C	100	PASS	AC=76;AF=0.0151757;AN=5008;NS=2504;DP=22060;EAS_AF=0.002;AMR_AF=0.0259;AFR_AF=0.0106;EUR_AF=0.0308;SAS_AF=0.0112;AA=C|||;VT=SNP
10	18352614	rs2497802	C	G	100	PASS	AC=3095;AF=0.618011;AN=5008;NS=2504;DP=21398;EAS_AF=0.4643;AMR_AF=0.5735;AFR_AF=0.7572;EUR_AF=0.6829;SAS_AF=0.5532;AA=G|||;VT=SNP
10	18352626	rs2497803	T	C	100	PASS	AC=3078;AF=0.614617;AN=5008;NS=2504;DP=21554;EAS_AF=0.4643;AMR_AF=0.5735;AFR_AF=0.7428;EUR_AF=0.6839;SAS_AF=0.5542;AA=C|||;VT=SNP
10	18352643	rs77465184	T	C	100	PASS	AC=58;AF=0.0115815;AN=5008;NS=2504;DP=21998;EAS_AF=0;AMR_AF=0.0072;AFR_AF=0.0023;EUR_AF=0.0427;SAS_AF=0.0072;AA=T|||;VT=SNP
10	18352728	rs2488151	A	G	100	PASS	AC=2165;AF=0.432308;AN=5008;NS=2504;DP=21917;EAS_AF=0.373;AMR_AF=0.4424;AFR_AF=0.2814;EUR_AF=0.6372;SAS_AF=0.4796;AA=A|||;VT=SNP
10	18353038	rs74118099	C	G	100	PASS	AC=515;AF=0.102835;AN=5008;NS=2504;DP=18855;EAS_AF=0.0913;AMR_AF=0.085;AFR_AF=0.2148;EUR_AF=0.0159;SAS_AF=0.0654;AA=C|||;VT=SNP
10	18353054	rs79414487	A	G	100	PASS	AC=76;AF=0.0151757;AN=5008;NS=2504;DP=18885;EAS_AF=0.002;AMR_AF=0.0259;AFR_AF=0.0106;EUR_AF=0.0308;SAS_AF=0.0112;AA=G|||;VT=SNP
10	18354127	rs2497804	T	C	100	PASS	AC=444;AF=0.0886581;AN=5008;NS=2504;DP=17762;EAS_AF=0.0675;AMR_AF=0.1571;AFR_AF=0.0469;EUR_AF=0.1103;SAS_AF=0.0961;AA=T|||;VT=SNP
10	18355360	rs116918852	A	G	100	PASS	AC=69;AF=0.013778;AN=5008;NS=2504;DP=17388;EAS_AF=0;AMR_AF=0.0245;AFR_AF=0.0106;EUR_AF=0.0308;SAS_AF=0.0072;AA=A|||;VT=SNP
10	18355456	rs2488152	A	G	100	PASS	AC=543;AF=0.108427;AN=5008;NS=2504;DP=16982;EAS_AF=0.0675;AMR_AF=0.1643;AFR_AF=0.1165;EUR_AF=0.1113;SAS_AF=0.0971;AA=A|||;VT=SNP
10	18355623	rs72780063	C	G	100	PASS	AC=29;AF=0.00579073;AN=5008;NS=2504;DP=20378;EAS_AF=0;AMR_AF=0.0072;AFR_AF=0.0008;EUR_AF=0.0209;SAS_AF=0.002;AA=C|||;VT=SNP
10	18355646	rs2185765	A	G	100	PASS	AC=3185;AF=0.635982;AN=5008;NS=2504;DP=19687;EAS_AF=0.4484;AMR_AF=0.5735;AFR_AF=0.848;EUR_AF=0.675;SAS_AF=0.547;AA=G|||;VT=SNP
10	18355749	rs2357786	T	C	100	PASS	AC=2741;AF=0.547324;AN=5008;NS=2504;DP=19791;EAS_AF=0.3849;AMR_AF=0.4164;AFR_AF=0.7973;EUR_AF=0.5636;SAS_AF=0.453;AA=C|||;VT=SNP
10	18356104	rs2357787	T	C	100	PASS	AC=1662;AF=0.331869;AN=5008;NS=2504;DP=17584;EAS_AF=0.2768;AMR_AF=0.2954;AFR_AF=0.1982;EUR_AF=0.5417;SAS_AF=0.3793;AA=T|||;VT=SNP
10	18356253	rs74118101	T	G	100	PASS	AC=536;AF=0.107029;AN=5008;NS=2504;DP=17819;EAS_AF=0.0913;AMR_AF=0.0879;AFR_AF=0.2277;EUR_AF=0.0159;SAS_AF=0.0675;AA=T|||;VT=SNP
10	18356898	rs74120203	G	A	100	PASS	AC=314;AF=0.0626997;AN=5008;NS=2504;DP=18143;EAS_AF=0.004;AMR_AF=0.0303;AFR_AF=0.2012;EUR_AF=0.0129;SAS_AF=0.0102;AA=G|||;VT=SNP
10	18357024	rs117790313	G	A	100	PASS	AC=40;AF=0.00798722;AN=5008;NS=2504;DP=19699;EAS_AF=0;AMR_AF=0.0173;AFR_AF=0.0008;EUR_AF=0.0268;SAS_AF=0;AA=G|||;VT=SNP
10	18357775	rs2488153	A	G	100	PASS	AC=3281;AF=0.655152;AN=5008;NS=2504;DP=19244;EAS_AF=0.4375;AMR_AF=0.5793;AFR_AF=0.9145;EUR_AF=0.6819;SAS_AF=0.5552;AA=G|||;VT=SNP
10	18357785	rs58142633	G	T	100	PASS	AC=326;AF=0.0650958;AN=5008;NS=2504;DP=18964;EAS_AF=0.004;AMR_AF=0.0288;AFR_AF=0.211;EUR_AF=0.0129;SAS_AF=0.0102;AA=G|||;VT=SNP
10	18358008	rs2497805	A	C	100	PASS	AC=3267;AF=0.652356;AN=5008;NS=2504;DP=19770;EAS_AF=0.4375;AMR_AF=0.5764;AFR_AF=0.9138;EUR_AF=0.67;SAS_AF=0.5562;AA=C|||;VT=SNP
10	18358107	rs7072642	A	G	100	PASS	AC=1919;AF=0.383187;AN=5008;NS=2504;DP=20176;EAS_AF=0.2778;AMR_AF=0.3055;AFR_AF=0.3744;EUR_AF=0.5427;SAS_AF=0.3947;AA=A|||;VT=SNP
10	18358259	rs2497806	T	C	100	PASS	AC=3195;AF=0.637979;AN=5008;NS=2504;DP=20185;EAS_AF=0.4375;AMR_AF=0.5504;AFR_AF=0.9009;EUR_AF=0.6402;SAS_AF=0.5491;AA=t|||;VT=SNP
10	18358508	rs2497807	G	A	100	PASS	AC=2995;AF=0.598043;AN=5008;NS=2504;DP=19454;EAS_AF=0.4345;AMR_AF=0.5548;AFR_AF=0.7239;EUR_AF=0.667;SAS_AF=0.5562;AA=A|||;VT=SNP
10	18358517	rs56392041	C	T	100	PASS	AC=632;AF=0.126198;AN=5008;NS=2504;DP=19342;EAS_AF=0.0278;AMR_AF=0.1542;AFR_AF=0.0318;EUR_AF=0.2783;SAS_AF=0.1789;AA=C|||;VT=SNP
10	18358539	rs11012507	G	A	100	PASS	AC=1146;AF=0.228834;AN=5008;NS=2504;DP=18619;EAS_AF=0.249;AMR_AF=0.1225;AFR_AF=0.2859;EUR_AF=0.2306;SAS_AF=0.2045;AA=g|||;VT=SNP
10	18358603	rs2497808	G	A	100	PASS	AC=446;AF=0.0890575;AN=5008;NS=2504;DP=17810;EAS_AF=0.0675;AMR_AF=0.1571;AFR_AF=0.0484;EUR_AF=0.1123;SAS_AF=0.0941;AA=G|||;VT=SNP
10	18359213	rs76304369	C	T	100	PASS	AC=34;AF=0.00678914;AN=5008;NS=2504;DP=20565;EAS_AF=0;AMR_AF=0.0058;AFR_AF=0.0008;EUR_AF=0.0119;SAS_AF=0.0174;AA=C|||;VT=SNP
10	18359294	rs75699707	G	A	100	PASS	AC=32;AF=0.00638978;AN=5008;NS=2504;DP=20457;EAS_AF=0;AMR_AF=0.0101;AFR_AF=0.0008;EUR_AF=0.0189;SAS_AF=0.0051;AA=G|||;VT=SNP
10	18360057	rs11817171	G	C	100	PASS	AC=433;AF=0.0864617;AN=5008;NS=2504;DP=15227;EAS_AF=0.004;AMR_AF=0.0389;AFR_AF=0.2867;EUR_AF=0.0129;SAS_AF=0.0102;AA=G|||;VT=SNP
10	18360244	rs2497809	A	G	100	PASS	AC=447;AF=0.0892572;AN=5008;NS=2504;DP=18334;EAS_AF=0.0675;AMR_AF=0.1571;AFR_AF=0.0484;EUR_AF=0.1123;SAS_AF=0.0951;AA=a|||;VT=SNP
10	18360306	rs2488154	C	A	100	PASS	AC=3264;AF=0.651757;AN=5008;NS=2504;DP=17806;EAS_AF=0.4325;AMR_AF=0.5764;AFR_AF=0.916;EUR_AF=0.671;SAS_AF=0.5542;AA=A|||;VT=SNP
10	18360422	rs4601659	G	C	100	PASS	AC=636;AF=0.126997;AN=5008;NS=2504;DP=20793;EAS_AF=0.0278;AMR_AF=0.1542;AFR_AF=0.031;EUR_AF=0.2823;SAS_AF=0.18;AA=G|||;VT=SNP
10	18360504	rs2497810	C	G	100	PASS	AC=448;AF=0.0894569;AN=5008;NS=2504;DP=18827;EAS_AF=0.0675;AMR_AF=0.1571;AFR_AF=0.0484;EUR_AF=0.1123;SAS_AF=0.0961;AA=C|||;VT=SNP
10	18360505	rs117934381	C	A	100	PASS	AC=75;AF=0.014976;AN=5008;NS=2504;DP=18837;EAS_AF=0.003;AMR_AF=0.0259;AFR_AF=0.0106;EUR_AF=0.0298;SAS_AF=0.0102;AA=C|||;VT=SNP
10	18360842	rs7090868	T	C	100	PASS	AC=437;AF=0.0872604;AN=5008;NS=2504;DP=18372;EAS_AF=0.004;AMR_AF=0.0389;AFR_AF=0.2897;EUR_AF=0.0129;SAS_AF=0.0102;AA=T|||;VT=SNP
10	18361051	rs74120207	G	T	100	PASS	AC=407;AF=0.08127;AN=5008;NS=2504;DP=15260;EAS_AF=0.006;AMR_AF=0.0548;AFR_AF=0.2292;EUR_AF=0.0408;SAS_AF=0.0194;AA=T|||;VT=SNP
10	18361329	rs2488155	T	G	100	PASS	AC=3266;AF=0.652157;AN=5008;NS=2504;DP=14876;EAS_AF=0.4335;AMR_AF=0.5749;AFR_AF=0.9175;EUR_AF=0.671;SAS_AF=0.5542;AA=G|||;VT=SNP
10	18361384	rs78351253	A	G	100	PASS	AC=418;AF=0.0834665;AN=5008;NS=2504;DP=14879;EAS_AF=0.006;AMR_AF=0.0605;AFR_AF=0.2322;EUR_AF=0.0437;SAS_AF=0.0194;AA=A|||;VT=SNP
10	18361395	rs2488156	C	T	100	PASS	AC=362;AF=0.0722843;AN=5008;NS=2504;DP=14834;EAS_AF=0.0675;AMR_AF=0.1484;AFR_AF=0.0136;EUR_AF=0.0984;SAS_AF=0.0757;AA=C|||;VT=SNP
10	18361536	rs2497811	A	G	100	PASS	AC=3247;AF=0.648363;AN=5008;NS=2504;DP=14208;EAS_AF=0.4375;AMR_AF=0.5749;AFR_AF=0.9153;EUR_AF=0.662;SAS_AF=0.5429;AA=G|||;VT=SNP
10	18361759	rs144289489	T	A	100	PASS	AC=75;AF=0.014976;AN=5008;NS=2504;DP=14478;EAS_AF=0.002;AMR_AF=0.0259;AFR_AF=0.0106;EUR_AF=0.0308;SAS_AF=0.0102;AA=T|||;VT=SNP
10	18361837	rs2497812	G	A	100	PASS	AC=444;AF=0.0886581;AN=5008;NS=2504;DP=15586;EAS_AF=0.0675;AMR_AF=0.1556;AFR_AF=0.0499;EUR_AF=0.1103;SAS_AF=0.093;AA=G|||;VT=SNP
10	18361985	rs2497813	A	G	100	PASS	AC=442;AF=0.0882588;AN=5008;NS=2504;DP=17885;EAS_AF=0.0675;AMR_AF=0.1556;AFR_AF=0.0484;EUR_AF=0.1103;SAS_AF=0.093;AA=A|||;VT=SNP
10	18361989	rs111922999	G	A	100	PASS	AC=90;AF=0.0179712;AN=5008;NS=2504;DP=18040;EAS_AF=0.002;AMR_AF=0.0288;AFR_AF=0.0204;EUR_AF=0.0308;SAS_AF=0.0102;AA=A|||;VT=SNP
10	18362748	rs117978361	C	T	100	PASS	AC=74;AF=0.0147764;AN=5008;NS=2504;DP=19116;EAS_AF=0.001;AMR_AF=0.0274;AFR_AF=0.0106;EUR_AF=0.0308;SAS_AF=0.0092;AA=C|||;VT=SNP
10	18363029	rs78439599	G	T	100	PASS	AC=93;AF=0.0185703;AN=5008;NS=2504;DP=18340;EAS_AF=0.003;AMR_AF=0.0288;AFR_AF=0.0212;EUR_AF=0.0308;SAS_AF=0.0112;AA=A|||;VT=SNP
10	18363141	rs7076486	G	C	100	PASS	AC=616;AF=0.123003;AN=5008;NS=2504;DP=16097;EAS_AF=0.0278;AMR_AF=0.1556;AFR_AF=0.0318;EUR_AF=0.2734;SAS_AF=0.1667;AA=G|||;VT=SNP
10	18363631	rs78159967	G	A	100	PASS	AC=71;AF=0.0141773;AN=5008;NS=2504;DP=17134;EAS_AF=0.001;AMR_AF=0.0274;AFR_AF=0.0106;EUR_AF=0.0308;SAS_AF=0.0061;AA=G|||;VT=SNP
10	18363893	rs75865896	G	A	100	PASS	AC=615;AF=0.122804;AN=5008;NS=2504;DP=18285;EAS_AF=0.0308;AMR_AF=0.1527;AFR_AF=0.031;EUR_AF=0.2704;SAS_AF=0.1687;AA=g|||;VT=SNP
10	18363924	rs2497814	G	A	100	PASS	AC=891;AF=0.177915;AN=5008;NS=2504;DP=15963;EAS_AF=0.0714;AMR_AF=0.196;AFR_AF=0.3298;EUR_AF=0.1223;SAS_AF=0.1268;AA=G|||;VT=SNP
10	18364418	rs80188455	G	A	100	PASS	AC=388;AF=0.077476;AN=5008;NS=2504;DP=18137;EAS_AF=0.003;AMR_AF=0.0735;AFR_AF=0.0151;EUR_AF=0.169;SAS_AF=0.1472;AA=G|||;VT=SNP
10	18364631	rs78120739	C	T	100	PASS	AC=401;AF=0.0800719;AN=5008;NS=2504;DP=18943;EAS_AF=0.003;AMR_AF=0.0764;AFR_AF=0.0242;EUR_AF=0.168;SAS_AF=0.1472;AA=C|||;VT=SNP
10	18364782	rs116880337	C	A	100	PASS	AC=57;AF=0.0113818;AN=5008;NS=2504;DP=19250;EAS_AF=0;AMR_AF=0.0086;AFR_AF=0.0008;EUR_AF=0.0109;SAS_AF=0.0399;AA=C|||;VT=SNP
10	18364809	rs150923437	T	C	100	PASS	AC=75;AF=0.014976;AN=5008;NS=2504;DP=20151;EAS_AF=0.003;AMR_AF=0.0274;AFR_AF=0.0106;EUR_AF=0.0298;SAS_AF=0.0092;AA=C|||;VT=SNP
10	18365003	rs75202998	G	T	100	PASS	AC=75;AF=0.014976;AN=5008;NS=2504;DP=19468;EAS_AF=0.003;AMR_AF=0.0274;AFR_AF=0.0106;EUR_AF=0.0298;SAS_AF=0.0092;AA=G|||;VT=SNP
10	18365179	rs73591724	T	G	100	PASS	AC=187;AF=0.0373403;AN=5008;NS=2504;DP=20112;EAS_AF=0.003;AMR_AF=0.0346;AFR_AF=0.0915;EUR_AF=0.0298;SAS_AF=0.0092;AA=T|||;VT=SNP
10	18365312	rs75115217	C	A	100	PASS	AC=76;AF=0.0151757;AN=5008;NS=2504;DP=18723;EAS_AF=0.003;AMR_AF=0.0274;AFR_AF=0.0113;EUR_AF=0.0298;SAS_AF=0.0092;AA=A|||;VT=SNP
10	18365380	rs2497815	A	T	100	PASS	AC=1397;AF=0.278954;AN=5008;NS=2504;DP=18867;EAS_AF=0.0962;AMR_AF=0.3343;AFR_AF=0.267;EUR_AF=0.4056;SAS_AF=0.3139;AA=A|||;VT=SNP
10	18365424	rs2497816	G	A	100	PASS	AC=1335;AF=0.266573;AN=5008;NS=2504;DP=20136;EAS_AF=0.249;AMR_AF=0.2334;AFR_AF=0.4319;EUR_AF=0.1799;SAS_AF=0.1738;AA=G|||;VT=SNP
10	18365506	rs117051549	G	A	100	PASS	AC=75;AF=0.014976;AN=5008;NS=2504;DP=18909;EAS_AF=0.003;AMR_AF=0.0274;AFR_AF=0.0106;EUR_AF=0.0298;SAS_AF=0.0092;AA=A|||;VT=SNP
10	18365876	rs74548180	C	T	100	PASS	AC=669;AF=0.133586;AN=5008;NS=2504;DP=16747;EAS_AF=0.0288;AMR_AF=0.1599;AFR_AF=0.0325;EUR_AF=0.2952;SAS_AF=0.1933;AA=C|||;VT=SNP
10	18365950	rs148078099	G	A	100	PASS	AC=75;AF=0.014976;AN=5008;NS=2504;DP=17519;EAS_AF=0.003;AMR_AF=0.0274;AFR_AF=0.0106;EUR_AF=0.0298;SAS_AF=0.0092;AA=G|||;VT=SNP
10	18365986	rs138868936	C	G	100	PASS	AC=22;AF=0.00439297;AN=5008;NS=2504;DP=17626;EAS_AF=0;AMR_AF=0.0014;AFR_AF=0.0008;EUR_AF=0.005;SAS_AF=0.0153;AA=C|||;VT=SNP
10	18366193	rs75994148	G	A	100	PASS	AC=75;AF=0.014976;AN=5008;NS=2504;DP=16851;EAS_AF=0.003;AMR_AF=0.0274;AFR_AF=0.0106;EUR_AF=0.0298;SAS_AF=0.0092;AA=A|||;VT=SNP
10	18366249	rs117132521	A	G	100	PASS	AC=75;AF=0.014976;AN=5008;NS=2504;DP=15576;EAS_AF=0.003;AMR_AF=0.0274;AFR_AF=0.0106;EUR_AF=0.0298;SAS_AF=0.0092;AA=G|||;VT=SNP
10	18366471	rs147391704	A	T	100	PASS	AC=75;AF=0.014976;AN=5008;NS=2504;DP=15807;EAS_AF=0.003;AMR_AF=0.0274;AFR_AF=0.0106;EUR_AF=0.0298;SAS_AF=0.0092;AA=A|||;VT=SNP
10	18366536	rs2497817	A	C	100	PASS	AC=2620;AF=0.523163;AN=5008;NS=2504;DP=14708;EAS_AF=0.3294;AMR_AF=0.4582;AFR_AF=0.8041;EUR_AF=0.5239;SAS_AF=0.3885;AA=C|||;VT=SNP
10	18366720	rs118052562	C	G	100	PASS	AC=75;AF=0.014976;AN=5008;NS=2504;DP=12235;EAS_AF=0.003;AMR_AF=0.0274;AFR_AF=0.0106;EUR_AF=0.0298;SAS_AF=0.0092;AA=C|||;VT=SNP
10	18367016	rs143000994	G	C	100	PASS	AC=71;AF=0.0141773;AN=5008;NS=2504;DP=18946;EAS_AF=0.001;AMR_AF=0.0274;AFR_AF=0.0106;EUR_AF=0.0298;SAS_AF=0.0072;AA=G|||;VT=SNP
10	18367151	rs141388287	A	C	100	PASS	AC=75;AF=0.014976;AN=5008;NS=2504;DP=18076;EAS_AF=0.003;AMR_AF=0.0274;AFR_AF=0.0106;EUR_AF=0.0298;SAS_AF=0.0092;AA=A|||;VT=SNP
10	18367338	rs2497818	A	G	100	PASS	AC=734;AF=0.146565;AN=5008;NS=2504;DP=17042;EAS_AF=0.0685;AMR_AF=0.1744;AFR_AF=0.2375;EUR_AF=0.1123;SAS_AF=0.1196;AA=A|||;VT=SNP
10	18367576	rs17602947	A	G	100	PASS	AC=666;AF=0.132987;AN=5008;NS=2504;DP=15768;EAS_AF=0.0288;AMR_AF=0.1643;AFR_AF=0.0318;EUR_AF=0.2972;SAS_AF=0.1861;AA=A|||;VT=SNP
10	18367847	rs2497819	A	C	100	PASS	AC=384;AF=0.0766773;AN=5008;NS=2504;DP=13084;EAS_AF=0.0675;AMR_AF=0.1542;AFR_AF=0.0242;EUR_AF=0.0984;SAS_AF=0.0798;AA=A|||;VT=SNP
10	18368095	rs79967544	A	G	100	PASS	AC=86;AF=0.0171725;AN=5008;NS=2504;DP=15175;EAS_AF=0.003;AMR_AF=0.0288;AFR_AF=0.0182;EUR_AF=0.0298;SAS_AF=0.0092;AA=G|||;VT=SNP
10	18368104	rs77499339	C	T	100	PASS	AC=403;AF=0.0804712;AN=5008;NS=2504;DP=15100;EAS_AF=0.004;AMR_AF=0.0764;AFR_AF=0.025;EUR_AF=0.166;SAS_AF=0.1493;AA=C|||;VT=SNP
10	18368130	rs2250678	A	G	100	PASS	AC=3312;AF=0.661342;AN=5008;NS=2504;DP=14980;EAS_AF=0.4355;AMR_AF=0.5908;AFR_AF=0.9017;EUR_AF=0.6928;SAS_AF=0.5869;AA=G|||;VT=SNP
10	18368142	rs75582373	G	C	100	PASS	AC=191;AF=0.038139;AN=5008;NS=2504;DP=15295;EAS_AF=0.002;AMR_AF=0.036;AFR_AF=0.0938;EUR_AF=0.0298;SAS_AF=0.0102;AA=G|||;VT=SNP
10	18368179	rs112903652	C	T	100	PASS	AC=189;AF=0.0377396;AN=5008;NS=2504;DP=15621;EAS_AF=0.003;AMR_AF=0.0331;AFR_AF=0.0938;EUR_AF=0.0298;SAS_AF=0.0092;AA=T|||;VT=SNP
10	18368610	rs118128647	G	A	100	PASS	AC=26;AF=0.00519169;AN=5008;NS=2504;DP=20578;EAS_AF=0.001;AMR_AF=0.0115;AFR_AF=0.0015;EUR_AF=0.007;SAS_AF=0.0082;AA=G|||;VT=SNP
10	18368711	rs73591731	A	G	100	PASS	AC=192;AF=0.0383387;AN=5008;NS=2504;DP=20397;EAS_AF=0.003;AMR_AF=0.0331;AFR_AF=0.0946;EUR_AF=0.0318;SAS_AF=0.0092;AA=A|||;VT=SNP
10	18368849	rs2497820	G	A	100	PASS	AC=3309;AF=0.660743;AN=5008;NS=2504;DP=18935;EAS_AF=0.4355;AMR_AF=0.5893;AFR_AF=0.9168;EUR_AF=0.6839;SAS_AF=0.5736;AA=A|||;VT=SNP
10	18368908	rs2488157	T	C	100	PASS	AC=382;AF=0.076278;AN=5008;NS=2504;DP=16228;EAS_AF=0.0685;AMR_AF=0.1542;AFR_AF=0.0219;EUR_AF=0.0984;SAS_AF=0.0798;AA=T|||;VT=SNP
10	18369023	rs116989529	G	A	100	PASS	AC=48;AF=0.00958466;AN=5008;NS=2504;DP=14000;EAS_AF=0;AMR_AF=0.0058;AFR_AF=0.0008;EUR_AF=0.0139;SAS_AF=0.0297;AA=G|||;VT=SNP
10	18369091	rs11813889	A	G	100	PASS	AC=298;AF=0.0595048;AN=5008;NS=2504;DP=13470;EAS_AF=0.004;AMR_AF=0.0303;AFR_AF=0.1891;EUR_AF=0.0139;SAS_AF=0.0092;AA=A|||;VT=SNP
10	18369959	rs2497821	A	T	100	PASS	AC=3282;AF=0.655351;AN=5008;NS=2504;DP=18008;EAS_AF=0.4315;AMR_AF=0.5865;AFR_AF=0.9153;EUR_AF=0.675;SAS_AF=0.5634;AA=T|||;VT=SNP
10	18369970	rs2497822	A	G	100	PASS	AC=485;AF=0.096845;AN=5008;NS=2504;DP=17618;EAS_AF=0.0675;AMR_AF=0.1643;AFR_AF=0.0575;EUR_AF=0.1103;SAS_AF=0.1186;AA=A|||;VT=SNP
10	18370324	rs2488158	G	A	100	PASS	AC=1560;AF=0.311502;AN=5008;NS=2504;DP=14791;EAS_AF=0.3978;AMR_AF=0.2824;AFR_AF=0.4107;EUR_AF=0.1879;SAS_AF=0.2362;AA=A|||;VT=SNP
10	18370496	rs11012573	T	G	100	PASS	AC=437;AF=0.0872604;AN=5008;NS=2504;DP=19873;EAS_AF=0.1974;AMR_AF=0.0331;AFR_AF=0.0817;EUR_AF=0.0596;SAS_AF=0.0481;AA=T|||;VT=SNP
10	18370991	rs2488159	G	A	100	PASS	AC=487;AF=0.0972444;AN=5008;NS=2504;DP=21199;EAS_AF=0.0685;AMR_AF=0.1614;AFR_AF=0.062;EUR_AF=0.1083;SAS_AF=0.1176;AA=G|||;VT=SNP
10	18371095	rs2497823	C	T	100	PASS	AC=1610;AF=0.321486;AN=5008;NS=2504;DP=18083;EAS_AF=0.3909;AMR_AF=0.2867;AFR_AF=0.4569;EUR_AF=0.1859;SAS_AF=0.2311;AA=T|||;VT=SNP
10	18371145	rs11012579	T	C	100	PASS	AC=408;AF=0.0814696;AN=5008;NS=2504;DP=19004;EAS_AF=0.1696;AMR_AF=0.0331;AFR_AF=0.084;EUR_AF=0.0596;SAS_AF=0.044;AA=T|||;VT=SNP
10	18372418	rs2488160	T	C	100	PASS	AC=2263;AF=0.451877;AN=5008;NS=2504;DP=19723;EAS_AF=0.4018;AMR_AF=0.3761;AFR_AF=0.6611;EUR_AF=0.3579;SAS_AF=0.3712;AA=-|||;VT=SNP
10	18372498	rs76916439	A	T	100	PASS	AC=126;AF=0.0251597;AN=5008;NS=2504;DP=18590;EAS_AF=0.001;AMR_AF=0.0274;AFR_AF=0.0038;EUR_AF=0.0616;SAS_AF=0.0399;AA=A|||;VT=SNP
10	18372688	rs12256910	T	C	100	PASS	AC=690;AF=0.13778;AN=5008;NS=2504;DP=20519;EAS_AF=0.1796;AMR_AF=0.0994;AFR_AF=0.0915;EUR_AF=0.2207;SAS_AF=0.0992;AA=T|||;VT=SNP
10	18372940	rs16916837	C	T	100	PASS	AC=244;AF=0.048722;AN=5008;NS=2504;DP=21132;EAS_AF=0.004;AMR_AF=0.0202;AFR_AF=0.1536;EUR_AF=0.0139;SAS_AF=0.0092;AA=C|||;VT=SNP
10	18372959	rs7902948	C	T	100	PASS	AC=744;AF=0.148562;AN=5008;NS=2504;DP=21403;EAS_AF=0.0308;AMR_AF=0.1859;AFR_AF=0.0393;EUR_AF=0.331;SAS_AF=0.2035;AA=C|||;VT=SNP
10	18372986	rs12255303	A	G	100	PASS	AC=789;AF=0.157548;AN=5008;NS=2504;DP=21389;EAS_AF=0.0784;AMR_AF=0.1801;AFR_AF=0.27;EUR_AF=0.1113;SAS_AF=0.1186;AA=A|||;VT=SNP
10	18373035	rs7903081	C	A	100	PASS	AC=747;AF=0.149161;AN=5008;NS=2504;DP=22844;EAS_AF=0.0308;AMR_AF=0.1873;AFR_AF=0.0416;EUR_AF=0.33;SAS_AF=0.2035;AA=C|||;VT=SNP
10	18373341	rs11012588	G	C	100	PASS	AC=552;AF=0.110224;AN=5008;NS=2504;DP=20325;EAS_AF=0.2183;AMR_AF=0.0908;AFR_AF=0.1286;EUR_AF=0.0398;SAS_AF=0.0603;AA=C|||;VT=SNP
10	18373371	rs74768460	C	T	100	PASS	AC=75;AF=0.014976;AN=5008;NS=2504;DP=20081;EAS_AF=0.002;AMR_AF=0.0274;AFR_AF=0.0106;EUR_AF=0.0328;SAS_AF=0.0072;AA=c|||;VT=SNP
10	18373782	rs17661090	T	A	100	PASS	AC=658;AF=0.13139;AN=5008;NS=2504;DP=19219;EAS_AF=0.0258;AMR_AF=0.1585;AFR_AF=0.0272;EUR_AF=0.2793;SAS_AF=0.2096;AA=T|||;VT=SNP
10	18373865	rs35822349	T	C	100	PASS	AC=762;AF=0.152157;AN=5008;NS=2504;DP=19699;EAS_AF=0.0258;AMR_AF=0.1657;AFR_AF=0.1021;EUR_AF=0.2793;SAS_AF=0.2096;AA=T|||;VT=SNP
10	18373902	rs7917532	T	C	100	PASS	AC=2432;AF=0.485623;AN=5008;NS=2504;DP=19054;EAS_AF=0.4097;AMR_AF=0.4006;AFR_AF=0.6286;EUR_AF=0.5378;SAS_AF=0.3773;AA=C|||;VT=SNP
10	18374001	rs113391868	T	A	100	PASS	AC=148;AF=0.0295527;AN=5008;NS=2504;DP=17683;EAS_AF=0;AMR_AF=0.0418;AFR_AF=0.0015;EUR_AF=0.1034;SAS_AF=0.0133;AA=T|||;VT=SNP
10	18374059	rs74593582	T	C	100	PASS	AC=23;AF=0.00459265;AN=5008;NS=2504;DP=16343;EAS_AF=0;AMR_AF=0.0043;AFR_AF=0;EUR_AF=0.0139;SAS_AF=0.0061;AA=T|||;VT=SNP
10	18374249	rs12775151	T	C	100	PASS	AC=1869;AF=0.373203;AN=5008;NS=2504;DP=17562;EAS_AF=0.3056;AMR_AF=0.2968;AFR_AF=0.4047;EUR_AF=0.504;SAS_AF=0.32;AA=T|||;VT=SNP
10	18374301	rs139538722	C	T	100	PASS	AC=751;AF=0.14996;AN=5008;NS=2504;DP=16764;EAS_AF=0.2788;AMR_AF=0.0519;AFR_AF=0.2224;EUR_AF=0.0795;SAS_AF=0.0613;AA=C|||;VT=SNP
10	18374457	rs144703730	T	C	100	PASS	AC=74;AF=0.0147764;AN=5008;NS=2504;DP=17045;EAS_AF=0.002;AMR_AF=0.0274;AFR_AF=0.0113;EUR_AF=0.0308;SAS_AF=0.0072;AA=T|||;VT=SNP
10	18375174	rs1935499	T	G	100	PASS	AC=2296;AF=0.458466;AN=5008;NS=2504;DP=20873;EAS_AF=0.4077;AMR_AF=0.3804;AFR_AF=0.5121;EUR_AF=0.5467;SAS_AF=0.4029;AA=G|||;VT=SNP
10	18375762	rs7100828	C	T	100	PASS	AC=4787;AF=0.955871;AN=5008;NS=2504;DP=13915;EAS_AF=0.998;AMR_AF=0.9222;AFR_AF=0.9955;EUR_AF=0.9592;SAS_AF=0.8793;AA=T|||;VT=SNP
10	18376651	rs12247990	C	T	100	PASS	AC=992;AF=0.198083;AN=5008;NS=2504;DP=16642;EAS_AF=0.1915;AMR_AF=0.0836;AFR_AF=0.4077;EUR_AF=0.1173;SAS_AF=0.0859;AA=C|||;VT=SNP
10	18376980	rs7083207	T	C	100	PASS	AC=686;AF=0.136981;AN=5008;NS=2504;DP=17490;EAS_AF=0.0258;AMR_AF=0.1614;AFR_AF=0.0469;EUR_AF=0.2783;SAS_AF=0.2106;AA=T|||;VT=SNP
10	18377095	rs11012618	A	C	100	PASS	AC=1048;AF=0.209265;AN=5008;NS=2504;DP=18124;EAS_AF=0.1994;AMR_AF=0.0908;AFR_AF=0.4395;EUR_AF=0.1173;SAS_AF=0.0869;AA=A|||;VT=SNP
10	18377306	rs117866034	G	C	100	PASS	AC=84;AF=0.0167732;AN=5008;NS=2504;DP=20815;EAS_AF=0.004;AMR_AF=0.0274;AFR_AF=0.0144;EUR_AF=0.0298;SAS_AF=0.0123;AA=G|||;VT=SNP
10	18377343	rs7079408	A	G	100	PASS	AC=663;AF=0.132388;AN=5008;NS=2504;DP=21117;EAS_AF=0.0258;AMR_AF=0.1599;AFR_AF=0.0318;EUR_AF=0.2783;SAS_AF=0.2086;AA=A|||;VT=SNP
10	18377365	rs6482171	A	G	100	PASS	AC=1037;AF=0.207069;AN=5008;NS=2504;DP=20664;EAS_AF=0.1925;AMR_AF=0.0879;AFR_AF=0.438;EUR_AF=0.1173;SAS_AF=0.0869;AA=A|||;VT=SNP
10	18377366	rs6482172	C	T	100	PASS	AC=4543;AF=0.907149;AN=5008;NS=2504;DP=20773;EAS_AF=0.998;AMR_AF=0.8559;AFR_AF=0.9917;EUR_AF=0.8121;SAS_AF=0.8333;AA=T|||;VT=SNP
10	18377921	rs150675818	A	G	100	PASS	AC=79;AF=0.0157748;AN=5008;NS=2504;DP=20435;EAS_AF=0.004;AMR_AF=0.0274;AFR_AF=0.0113;EUR_AF=0.0298;SAS_AF=0.0112;AA=A|||;VT=SNP
10	18378260	rs117675903	A	C	100	PASS	AC=79;AF=0.0157748;AN=5008;NS=2504;DP=16880;EAS_AF=0.004;AMR_AF=0.0274;AFR_AF=0.0113;EUR_AF=0.0298;SAS_AF=0.0112;AA=A|||;VT=SNP
10	18378828	rs12358218	T	G	100	PASS	AC=30;AF=0.00599042;AN=5008;NS=2504;DP=17449;EAS_AF=0;AMR_AF=0.0014;AFR_AF=0.0008;EUR_AF=0.007;SAS_AF=0.0215;AA=T|||;VT=SNP
10	18379288	rs7912811	A	G	100	PASS	AC=626;AF=0.125;AN=5008;NS=2504;DP=18324;EAS_AF=0.0238;AMR_AF=0.1542;AFR_AF=0.0287;EUR_AF=0.2684;SAS_AF=0.1912;AA=A|||;VT=SNP
10	18379727	rs11012640	C	T	100	PASS	AC=699;AF=0.139577;AN=5008;NS=2504;DP=16378;EAS_AF=0.1855;AMR_AF=0.072;AFR_AF=0.202;EUR_AF=0.1093;SAS_AF=0.0869;AA=C|||;VT=SNP
10	18379798	rs1972385	G	A	100	PASS	AC=307;AF=0.0613019;AN=5008;NS=2504;DP=16827;EAS_AF=0.004;AMR_AF=0.0389;AFR_AF=0.1778;EUR_AF=0.0298;SAS_AF=0.0112;AA=A|||;VT=SNP
10	18379931	rs1547819	C	A	100	PASS	AC=3492;AF=0.697284;AN=5008;NS=2504;DP=19052;EAS_AF=0.62;AMR_AF=0.5893;AFR_AF=0.7572;EUR_AF=0.7614;SAS_AF=0.7065;AA=A|||;VT=SNP
10	18380347	rs76719841	T	C	100	PASS	AC=88;AF=0.0175719;AN=5008;NS=2504;DP=20847;EAS_AF=0.001;AMR_AF=0.0202;AFR_AF=0.0015;EUR_AF=0.0388;SAS_AF=0.0327;AA=T|||;VT=SNP
10	18380692	rs117382212	C	T	100	PASS	AC=98;AF=0.0195687;AN=5008;NS=2504;DP=21860;EAS_AF=0.006;AMR_AF=0.0331;AFR_AF=0.0182;EUR_AF=0.0328;SAS_AF=0.0123;AA=C|||;VT=SNP
10	18381086	rs6415964	C	T	100	PASS	AC=4358;AF=0.870208;AN=5008;NS=2504;DP=16827;EAS_AF=0.998;AMR_AF=0.8617;AFR_AF=0.8502;EUR_AF=0.8111;SAS_AF=0.8323;AA=T|||;VT=SNP
10	18382876	rs10828233	T	G	100	PASS	AC=450;AF=0.0898562;AN=5008;NS=2504;DP=5627;EAS_AF=0.0615;AMR_AF=0.1599;AFR_AF=0.0514;EUR_AF=0.1193;SAS_AF=0.091;AA=T|||;VT=SNP
10	18382925	rs146758767	G	T	100	PASS	AC=86;AF=0.0171725;AN=5008;NS=2504;DP=11119;EAS_AF=0.005;AMR_AF=0.0317;AFR_AF=0.0113;EUR_AF=0.0328;SAS_AF=0.0112;AA=G|||;VT=SNP
10	18383222	rs7087949	G	A	100	PASS	AC=1223;AF=0.244209;AN=5008;NS=2504;DP=17318;EAS_AF=0.4315;AMR_AF=0.1974;AFR_AF=0.2511;EUR_AF=0.164;SAS_AF=0.1575;AA=A|||;VT=SNP
10	18383631	rs7074587	A	G	100	PASS	AC=2255;AF=0.45028;AN=5008;NS=2504;DP=14703;EAS_AF=0.3343;AMR_AF=0.3689;AFR_AF=0.5545;EUR_AF=0.507;SAS_AF=0.4284;AA=A|||;VT=SNP
10	18383929	rs11012659	G	A	100	PASS	AC=1000;AF=0.199681;AN=5008;NS=2504;DP=14217;EAS_AF=0.2768;AMR_AF=0.3127;AFR_AF=0.0492;EUR_AF=0.172;SAS_AF=0.272;AA=G|||;VT=SNP
10	18384824	rs16916844	A	C	100	PASS	AC=870;AF=0.173722;AN=5008;NS=2504;DP=18781;EAS_AF=0.0605;AMR_AF=0.1888;AFR_AF=0.3548;EUR_AF=0.1213;SAS_AF=0.089;AA=A|||;VT=SNP
10	18385184	rs12767511	G	A	100	PASS	AC=412;AF=0.0822684;AN=5008;NS=2504;DP=17801;EAS_AF=0.0595;AMR_AF=0.1571;AFR_AF=0.0318;EUR_AF=0.1143;SAS_AF=0.0879;AA=G|||;VT=SNP
10	18385475	rs149596687	A	T	100	PASS	AC=24;AF=0.00479233;AN=5008;NS=2504;DP=15800;EAS_AF=0;AMR_AF=0.0072;AFR_AF=0;EUR_AF=0.0149;SAS_AF=0.0041;AA=A|||;VT=SNP
10	18385490	rs12778700	T	C	100	PASS	AC=861;AF=0.171925;AN=5008;NS=2504;DP=15819;EAS_AF=0.0992;AMR_AF=0.1758;AFR_AF=0.0189;EUR_AF=0.3072;SAS_AF=0.3119;AA=T|||;VT=SNP
10	18385545	rs7916255	A	G	100	PASS	AC=579;AF=0.115615;AN=5008;NS=2504;DP=16301;EAS_AF=0.2063;AMR_AF=0.0202;AFR_AF=0.2496;EUR_AF=0.0199;SAS_AF=0.0072;AA=A|||;VT=SNP
10	18385568	rs12255637	C	T	100	PASS	AC=2476;AF=0.494409;AN=5008;NS=2504;DP=16545;EAS_AF=0.372;AMR_AF=0.5807;AFR_AF=0.3669;EUR_AF=0.6044;SAS_AF=0.6186;AA=C|||;VT=SNP
10	18385642	rs11597102	T	G	100	PASS	AC=423;AF=0.0844649;AN=5008;NS=2504;DP=17912;EAS_AF=0.0615;AMR_AF=0.1628;AFR_AF=0.0303;EUR_AF=0.1203;SAS_AF=0.089;AA=T|||;VT=SNP
10	18386117	rs78607408	T	C	100	PASS	AC=45;AF=0.00898562;AN=5008;NS=2504;DP=18993;EAS_AF=0.001;AMR_AF=0.0115;AFR_AF=0.003;EUR_AF=0.0249;SAS_AF=0.0072;AA=T|||;VT=SNP
10	18386960	rs10828237	G	A	100	PASS	AC=1059;AF=0.211462;AN=5008;NS=2504;DP=15634;EAS_AF=0.4405;AMR_AF=0.1009;AFR_AF=0.2678;EUR_AF=0.0994;SAS_AF=0.093;AA=G|||;VT=SNP
10	18387689	rs11012674	G	A	100	PASS	AC=931;AF=0.185903;AN=5008;NS=2504;DP=17777;EAS_AF=0.4405;AMR_AF=0.098;AFR_AF=0.1793;EUR_AF=0.0994;SAS_AF=0.0838;AA=G|||;VT=SNP
10	18387746	rs4573589	G	A	100	PASS	AC=1557;AF=0.310903;AN=5008;NS=2504;DP=18200;EAS_AF=0.5774;AMR_AF=0.2666;AFR_AF=0.2753;EUR_AF=0.2207;SAS_AF=0.2086;AA=A|||;VT=SNP
10	18387884	rs189315389	A	T	100	PASS	AC=82;AF=0.0163738;AN=5008;NS=2504;DP=17655;EAS_AF=0;AMR_AF=0.0216;AFR_AF=0.0023;EUR_AF=0.0368;SAS_AF=0.0276;AA=A|||;VT=SNP
10	18388277	rs10508557	A	G	100	PASS	AC=495;AF=0.0988419;AN=5008;NS=2504;DP=19228;EAS_AF=0.0665;AMR_AF=0.1715;AFR_AF=0.0719;EUR_AF=0.1262;SAS_AF=0.089;AA=A|||;VT=SNP
10	18388434	rs10508558	A	C	100	PASS	AC=735;AF=0.146765;AN=5008;NS=2504;DP=20680;EAS_AF=0.3363;AMR_AF=0.0706;AFR_AF=0.1452;EUR_AF=0.0527;SAS_AF=0.1043;AA=A|||;VT=SNP
10	18389363	rs72780090	A	G	100	PASS	AC=263;AF=0.052516;AN=5008;NS=2504;DP=18957;EAS_AF=0.2054;AMR_AF=0.0058;AFR_AF=0.0189;EUR_AF=0.0189;SAS_AF=0.0082;AA=A|||;VT=SNP
10	18389856	rs16916853	G	C	100	PASS	AC=887;AF=0.177117;AN=5008;NS=2504;DP=15211;EAS_AF=0.2669;AMR_AF=0.2882;AFR_AF=0.0454;EUR_AF=0.1551;SAS_AF=0.2065;AA=G|||;VT=SNP
10	18390323	rs10828240	G	T	100	PASS	AC=1747;AF=0.348842;AN=5008;NS=2504;DP=11587;EAS_AF=0.5605;AMR_AF=0.2622;AFR_AF=0.4607;EUR_AF=0.1909;SAS_AF=0.2035;AA=T|||;VT=SNP
10	18390422	rs75684183	C	T	100	PASS	AC=33;AF=0.00658946;AN=5008;NS=2504;DP=13644;EAS_AF=0.001;AMR_AF=0.0072;AFR_AF=0.0008;EUR_AF=0.0209;SAS_AF=0.0051;AA=C|||;VT=SNP
10	18390606	rs11012689	C	T	100	PASS	AC=882;AF=0.176118;AN=5008;NS=2504;DP=13810;EAS_AF=0.4444;AMR_AF=0.0937;AFR_AF=0.1422;EUR_AF=0.0984;SAS_AF=0.0838;AA=C|||;VT=SNP
10	18390707	rs58607727	T	C	100	PASS	AC=766;AF=0.152955;AN=5008;NS=2504;DP=14398;EAS_AF=0.3363;AMR_AF=0.1009;AFR_AF=0.1233;EUR_AF=0.0835;SAS_AF=0.1125;AA=T|||;VT=SNP
10	18391034	rs73591764	A	G	100	PASS	AC=742;AF=0.148163;AN=5008;NS=2504;DP=18204;EAS_AF=0.3175;AMR_AF=0.098;AFR_AF=0.1225;EUR_AF=0.0815;SAS_AF=0.1125;AA=A|||;VT=SNP
10	18391102	rs7910846	A	C	100	PASS	AC=1914;AF=0.382188;AN=5008;NS=2504;DP=16952;EAS_AF=0.5942;AMR_AF=0.3199;AFR_AF=0.4425;EUR_AF=0.2753;SAS_AF=0.2362;AA=C|||;VT=SNP
10	18391562	rs11012691	C	A	100	PASS	AC=505;AF=0.100839;AN=5008;NS=2504;DP=20502;EAS_AF=0.246;AMR_AF=0.0865;AFR_AF=0.028;EUR_AF=0.0835;SAS_AF=0.0777;AA=C|||;VT=SNP
10	18391765	rs11012692	A	G	100	PASS	AC=491;AF=0.0980431;AN=5008;NS=2504;DP=21124;EAS_AF=0.2748;AMR_AF=0.0173;AFR_AF=0.1082;EUR_AF=0.0169;SAS_AF=0.0429;AA=A|||;VT=SNP
10	18392126	rs7919238	T	C	100	PASS	AC=1932;AF=0.385783;AN=5008;NS=2504;DP=18791;EAS_AF=0.5863;AMR_AF=0.2939;AFR_AF=0.5303;EUR_AF=0.2266;SAS_AF=0.2127;AA=C|||;VT=SNP
10	18392633	rs116996015	T	G	100	PASS	AC=84;AF=0.0167732;AN=5008;NS=2504;DP=17920;EAS_AF=0.002;AMR_AF=0.0303;AFR_AF=0.0113;EUR_AF=0.0328;SAS_AF=0.0133;AA=T|||;VT=SNP
10	18392878	rs78169022	A	G	100	PASS	AC=90;AF=0.0179712;AN=5008;NS=2504;DP=19474;EAS_AF=0.002;AMR_AF=0.0303;AFR_AF=0.0159;EUR_AF=0.0328;SAS_AF=0.0133;AA=A|||;VT=SNP
10	18392980	rs10828242	G	A	100	PASS	AC=1680;AF=0.335463;AN=5008;NS=2504;DP=20349;EAS_AF=0.5774;AMR_AF=0.2867;AFR_AF=0.3041;EUR_AF=0.2495;SAS_AF=0.2515;AA=A|||;VT=SNP
10	18393473	rs11012694	C	T	100	PASS	AC=1705;AF=0.340455;AN=5008;NS=2504;DP=19131;EAS_AF=0.5744;AMR_AF=0.2954;AFR_AF=0.3116;EUR_AF=0.2555;SAS_AF=0.2577;AA=T|||;VT=SNP
10	18393490	rs4748441	C	A	100	PASS	AC=158;AF=0.0315495;AN=5008;NS=2504;DP=19298;EAS_AF=0.0437;AMR_AF=0.0663;AFR_AF=0.0008;EUR_AF=0.0258;SAS_AF=0.0419;AA=C|||;VT=SNP
10	18394548	rs71497232	C	T	100	PASS	AC=497;AF=0.0992412;AN=5008;NS=2504;DP=17040;EAS_AF=0.0665;AMR_AF=0.17;AFR_AF=0.0787;EUR_AF=0.1203;SAS_AF=0.089;AA=C|||;VT=SNP
10	18397247	rs17661538	G	C	100	PASS	AC=662;AF=0.132188;AN=5008;NS=2504;DP=19956;EAS_AF=0.0665;AMR_AF=0.1816;AFR_AF=0.1959;EUR_AF=0.1223;SAS_AF=0.089;AA=G|||;VT=SNP
10	18397332	rs151328173	T	C	100	PASS	AC=46;AF=0.0091853;AN=5008;NS=2504;DP=20140;EAS_AF=0;AMR_AF=0.0101;AFR_AF=0.0015;EUR_AF=0.0189;SAS_AF=0.0184;AA=T|||;VT=SNP
10	18397565	rs12769993	A	G	100	PASS	AC=612;AF=0.122204;AN=5008;NS=2504;DP=18560;EAS_AF=0.0665;AMR_AF=0.1816;AFR_AF=0.1581;EUR_AF=0.1223;SAS_AF=0.089;AA=A|||;VT=SNP
10	18397597	rs34571084	G	A	100	PASS	AC=610;AF=0.121805;AN=5008;NS=2504;DP=18216;EAS_AF=0.0665;AMR_AF=0.1816;AFR_AF=0.1566;EUR_AF=0.1223;SAS_AF=0.089;AA=A|||;VT=SNP
10	18397659	rs34496310	G	A	100	PASS	AC=608;AF=0.121406;AN=5008;NS=2504;DP=17377;EAS_AF=0.0665;AMR_AF=0.1816;AFR_AF=0.1551;EUR_AF=0.1223;SAS_AF=0.089;AA=G|||;VT=SNP
10	18398125	rs10740989	G	A	100	PASS	AC=4410;AF=0.880591;AN=5008;NS=2504;DP=19381;EAS_AF=0.9673;AMR_AF=0.8761;AFR_AF=0.8631;EUR_AF=0.8509;SAS_AF=0.8487;AA=A|||;VT=SNP
10	18398489	rs34736338	T	A	100	PASS	AC=612;AF=0.122204;AN=5008;NS=2504;DP=20801;EAS_AF=0.0665;AMR_AF=0.1816;AFR_AF=0.1581;EUR_AF=0.1223;SAS_AF=0.089;AA=T|||;VT=SNP
10	18398683	rs11593079	A	G	100	PASS	AC=118;AF=0.0235623;AN=5008;NS=2504;DP=19869;EAS_AF=0;AMR_AF=0.0403;AFR_AF=0.003;EUR_AF=0.0547;SAS_AF=0.0317;AA=A|||;VT=SNP
10	18398954	rs11599314	G	A	100	PASS	AC=489;AF=0.0976438;AN=5008;NS=2504;DP=21318;EAS_AF=0.0665;AMR_AF=0.1744;AFR_AF=0.0688;EUR_AF=0.1223;SAS_AF=0.089;AA=G|||;VT=SNP
10	18399519	rs4748442	C	T	100	PASS	AC=3409;AF=0.680711;AN=5008;NS=2504;DP=20064;EAS_AF=0.8204;AMR_AF=0.6542;AFR_AF=0.5976;EUR_AF=0.6561;SAS_AF=0.6933;AA=C|||;VT=SNP
10	18399663	rs4748443	G	C	100	PASS	AC=3092;AF=0.617412;AN=5008;NS=2504;DP=19059;EAS_AF=0.621;AMR_AF=0.6484;AFR_AF=0.5227;EUR_AF=0.6501;SAS_AF=0.6861;AA=G|||;VT=SNP
10	18400105	rs59555859	A	C	100	PASS	AC=622;AF=0.124201;AN=5008;NS=2504;DP=13635;EAS_AF=0.2688;AMR_AF=0.0187;AFR_AF=0.2065;EUR_AF=0.0189;SAS_AF=0.047;AA=C|||;VT=SNP
10	18400311	rs11012723	A	G	100	PASS	AC=1337;AF=0.266973;AN=5008;NS=2504;DP=16724;EAS_AF=0.252;AMR_AF=0.1354;AFR_AF=0.4781;EUR_AF=0.1968;SAS_AF=0.1626;AA=a|||;VT=SNP
10	18400425	rs12766253	A	C	100	PASS	AC=694;AF=0.138578;AN=5008;NS=2504;DP=18237;EAS_AF=0.2669;AMR_AF=0.1643;AFR_AF=0.0673;EUR_AF=0.1292;SAS_AF=0.0941;AA=A|||;VT=SNP
10	18400523	rs12761993	G	A	100	PASS	AC=406;AF=0.0810703;AN=5008;NS=2504;DP=13808;EAS_AF=0.0675;AMR_AF=0.1585;AFR_AF=0.0091;EUR_AF=0.1223;SAS_AF=0.0951;AA=G|||;VT=SNP
10	18400582	rs114092627	G	C	100	PASS	AC=129;AF=0.0257588;AN=5008;NS=2504;DP=14012;EAS_AF=0;AMR_AF=0.0403;AFR_AF=0.0492;EUR_AF=0.0298;SAS_AF=0.0061;AA=G|||;VT=SNP
10	18400748	rs144491240	C	T	100	PASS	AC=62;AF=0.0123802;AN=5008;NS=2504;DP=15864;EAS_AF=0;AMR_AF=0.0072;AFR_AF=0.0023;EUR_AF=0.0417;SAS_AF=0.0123;AA=C|||;VT=SNP
10	18401187	rs75727354	G	A	100	PASS	AC=94;AF=0.01877;AN=5008;NS=2504;DP=15935;EAS_AF=0.001;AMR_AF=0.0144;AFR_AF=0.0015;EUR_AF=0.0189;SAS_AF=0.0634;AA=G|||;VT=SNP
10	18401290	rs17661585	G	C	100	PASS	AC=9;AF=0.00179712;AN=5008;NS=2504;DP=16675;EAS_AF=0;AMR_AF=0;AFR_AF=0;EUR_AF=0.006;SAS_AF=0.0031;AA=A|||;VT=SNP
10	18401407	rs80171629	C	T	100	PASS	AC=365;AF=0.0728834;AN=5008;NS=2504;DP=15861;EAS_AF=0.1994;AMR_AF=0.0533;AFR_AF=0.0113;EUR_AF=0.0477;SAS_AF=0.0654;AA=C|||;VT=SNP
10	18401525	rs61842422	A	G	100	PASS	AC=350;AF=0.0698882;AN=5008;NS=2504;DP=14814;EAS_AF=0.0595;AMR_AF=0.0504;AFR_AF=0.0015;EUR_AF=0.1233;SAS_AF=0.1319;AA=A|||;VT=SNP
10	18401614	rs12571057	A	T	100	PASS	AC=476;AF=0.0950479;AN=5008;NS=2504;DP=13628;EAS_AF=0.0625;AMR_AF=0.1542;AFR_AF=0.0651;EUR_AF=0.1193;SAS_AF=0.1022;AA=A|||;VT=SNP
10	18401960	rs1935503	A	G	100	PASS	AC=1797;AF=0.358826;AN=5008;NS=2504;DP=17940;EAS_AF=0.369;AMR_AF=0.3314;AFR_AF=0.3684;EUR_AF=0.3549;SAS_AF=0.3589;AA=A|||;VT=SNP
10	18402179	rs7904976	A	G	100	PASS	AC=2440;AF=0.48722;AN=5008;NS=2504;DP=17336;EAS_AF=0.5804;AMR_AF=0.451;AFR_AF=0.5363;EUR_AF=0.4245;SAS_AF=0.4151;AA=G|||;VT=SNP
10	18402638	rs77236703	C	T	100	PASS	AC=145;AF=0.0289537;AN=5008;NS=2504;DP=17162;EAS_AF=0.003;AMR_AF=0.0432;AFR_AF=0.0477;EUR_AF=0.0358;SAS_AF=0.0133;AA=C|||;VT=SNP
10	18402919	rs16916868	T	C	100	PASS	AC=145;AF=0.0289537;AN=5008;NS=2504;DP=17520;EAS_AF=0.003;AMR_AF=0.0432;AFR_AF=0.0477;EUR_AF=0.0358;SAS_AF=0.0133;AA=T|||;VT=SNP
10	18403118	rs6482184	T	C	100	PASS	AC=2634;AF=0.525958;AN=5008;NS=2504;DP=17379;EAS_AF=0.5575;AMR_AF=0.4625;AFR_AF=0.6952;EUR_AF=0.4185;SAS_AF=0.4202;AA=C|||;VT=SNP
10	18403294	rs11815232	C	T	100	PASS	AC=145;AF=0.0289537;AN=5008;NS=2504;DP=15614;EAS_AF=0.003;AMR_AF=0.0432;AFR_AF=0.0477;EUR_AF=0.0358;SAS_AF=0.0133;AA=C|||;VT=SNP
10	18404269	rs74120215	T	A	100	PASS	AC=415;AF=0.0828674;AN=5008;NS=2504;DP=19741;EAS_AF=0.0615;AMR_AF=0.0533;AFR_AF=0.1672;EUR_AF=0.0388;SAS_AF=0.0573;AA=A|||;VT=SNP
10	18404273	rs74120216	C	T	100	PASS	AC=929;AF=0.185503;AN=5008;NS=2504;DP=19733;EAS_AF=0.2292;AMR_AF=0.1657;AFR_AF=0.2731;EUR_AF=0.1113;SAS_AF=0.1125;AA=c|||;VT=SNP
10	18404352	rs72780098	G	T	100	PASS	AC=26;AF=0.00519169;AN=5008;NS=2504;DP=18324;EAS_AF=0;AMR_AF=0.0072;AFR_AF=0.0008;EUR_AF=0.0199;SAS_AF=0;AA=G|||;VT=SNP
10	18404550	rs117299889	T	C	100	PASS	AC=131;AF=0.0261581;AN=5008;NS=2504;DP=23779;EAS_AF=0;AMR_AF=0.036;AFR_AF=0.003;EUR_AF=0.0586;SAS_AF=0.044;AA=T|||;VT=SNP
10	18404830	rs61695381	C	T	100	PASS	AC=953;AF=0.190296;AN=5008;NS=2504;DP=20584;EAS_AF=0.2292;AMR_AF=0.1657;AFR_AF=0.2905;EUR_AF=0.1113;SAS_AF=0.1135;AA=T|||;VT=SNP
10	18405024	rs60865573	G	A	100	PASS	AC=935;AF=0.186701;AN=5008;NS=2504;DP=21013;EAS_AF=0.2292;AMR_AF=0.1657;AFR_AF=0.2738;EUR_AF=0.1113;SAS_AF=0.1176;AA=A|||;VT=SNP
10	18405325	rs75582385	A	G	100	PASS	AC=178;AF=0.0355431;AN=5008;NS=2504;DP=22035;EAS_AF=0;AMR_AF=0.0663;AFR_AF=0.0038;EUR_AF=0.1183;SAS_AF=0.0082;AA=A|||;VT=SNP
10	18405529	rs77118008	T	C	100	PASS	AC=628;AF=0.125399;AN=5008;NS=2504;DP=20708;EAS_AF=0.2252;AMR_AF=0.1311;AFR_AF=0.1248;EUR_AF=0.0855;SAS_AF=0.0603;AA=T|||;VT=SNP
10	18405826	rs75361292	G	T	100	PASS	AC=259;AF=0.0517173;AN=5008;NS=2504;DP=19838;EAS_AF=0.0099;AMR_AF=0.1095;AFR_AF=0.0431;EUR_AF=0.0616;SAS_AF=0.0552;AA=G|||;VT=SNP
10	18405906	rs78037940	C	G	100	PASS	AC=551;AF=0.110024;AN=5008;NS=2504;DP=18413;EAS_AF=0.0754;AMR_AF=0.1556;AFR_AF=0.1172;EUR_AF=0.1004;SAS_AF=0.1135;AA=G|||;VT=SNP
10	18405972	rs11012734	A	G	100	PASS	AC=2224;AF=0.444089;AN=5008;NS=2504;DP=17825;EAS_AF=0.3244;AMR_AF=0.4438;AFR_AF=0.6067;EUR_AF=0.4453;SAS_AF=0.3466;AA=A|||;VT=SNP
10	18406393	rs12777104	T	C	100	PASS	AC=387;AF=0.0772764;AN=5008;NS=2504;DP=16523;EAS_AF=0.0655;AMR_AF=0.1542;AFR_AF=0.0038;EUR_AF=0.1193;SAS_AF=0.091;AA=T|||;VT=SNP
10	18406409	rs78915471	A	G	100	PASS	AC=29;AF=0.00579073;AN=5008;NS=2504;DP=16574;EAS_AF=0.001;AMR_AF=0.0058;AFR_AF=0.0008;EUR_AF=0.0189;SAS_AF=0.0041;AA=A|||;VT=SNP
10	18406417	rs12761528	C	G	100	PASS	AC=387;AF=0.0772764;AN=5008;NS=2504;DP=16585;EAS_AF=0.0655;AMR_AF=0.1542;AFR_AF=0.0038;EUR_AF=0.1193;SAS_AF=0.091;AA=C|||;VT=SNP
10	18406437	rs76154333	C	T	100	PASS	AC=434;AF=0.0866613;AN=5008;NS=2504;DP=16753;EAS_AF=0.1786;AMR_AF=0.0533;AFR_AF=0.0477;EUR_AF=0.0457;SAS_AF=0.1104;AA=C|||;VT=SNP
10	18406886	rs80262246	T	C	100	PASS	AC=304;AF=0.0607029;AN=5008;NS=2504;DP=15394;EAS_AF=0.0605;AMR_AF=0.049;AFR_AF=0.0015;EUR_AF=0.1213;SAS_AF=0.0869;AA=T|||;VT=SNP
10	18407266	rs118051782	T	C	100	PASS	AC=155;AF=0.0309505;AN=5008;NS=2504;DP=13925;EAS_AF=0.005;AMR_AF=0.0461;AFR_AF=0.0492;EUR_AF=0.0388;SAS_AF=0.0143;AA=T|||;VT=SNP
10	18407364	rs117639747	A	G	100	PASS	AC=96;AF=0.0191693;AN=5008;NS=2504;DP=15344;EAS_AF=0.001;AMR_AF=0.013;AFR_AF=0.0008;EUR_AF=0.0189;SAS_AF=0.0675;AA=A|||;VT=SNP
10	18407869	rs7907638	A	T	100	PASS	AC=3962;AF=0.791134;AN=5008;NS=2504;DP=17786;EAS_AF=0.6141;AMR_AF=0.7262;AFR_AF=0.9879;EUR_AF=0.8519;SAS_AF=0.6912;AA=T|||;VT=SNP
10	18407957	rs7901587	C	T	100	PASS	AC=858;AF=0.171326;AN=5008;NS=2504;DP=18149;EAS_AF=0.2192;AMR_AF=0.2104;AFR_AF=0.0998;EUR_AF=0.164;SAS_AF=0.1984;AA=C|||;VT=SNP
10	18408415	rs10764314	C	T	100	PASS	AC=692;AF=0.138179;AN=5008;NS=2504;DP=16104;EAS_AF=0.1617;AMR_AF=0.0375;AFR_AF=0.3464;EUR_AF=0.0378;SAS_AF=0.0072;AA=C|||;VT=SNP
10	18408883	rs10828253	T	C	100	PASS	AC=786;AF=0.156949;AN=5008;NS=2504;DP=17637;EAS_AF=0.1647;AMR_AF=0.0778;AFR_AF=0.3608;EUR_AF=0.0686;SAS_AF=0.0204;AA=T|||;VT=SNP
10	18408949	rs11012743	A	G	100	PASS	AC=2059;AF=0.411142;AN=5008;NS=2504;DP=18736;EAS_AF=0.4216;AMR_AF=0.4035;AFR_AF=0.5802;EUR_AF=0.3072;SAS_AF=0.2843;AA=G|||;VT=SNP
10	18409137	rs10828254	A	G	100	PASS	AC=2064;AF=0.412141;AN=5008;NS=2504;DP=14613;EAS_AF=0.4206;AMR_AF=0.4035;AFR_AF=0.5847;EUR_AF=0.3072;SAS_AF=0.2843;AA=G|||;VT=SNP
10	18409497	rs140766681	A	C	100	PASS	AC=36;AF=0.0071885;AN=5008;NS=2504;DP=11474;EAS_AF=0.002;AMR_AF=0.0101;AFR_AF=0.0008;EUR_AF=0.0229;SAS_AF=0.0031;AA=A|||;VT=SNP
10	18409507	rs10764316	C	G	100	PASS	AC=1902;AF=0.379792;AN=5008;NS=2504;DP=11561;EAS_AF=0.4157;AMR_AF=0.3545;AFR_AF=0.5318;EUR_AF=0.2684;SAS_AF=0.2699;AA=C|||;VT=SNP
10	18409728	rs12260380	T	C	100	PASS	AC=948;AF=0.189297;AN=5008;NS=2504;DP=16470;EAS_AF=0.1696;AMR_AF=0.1398;AFR_AF=0.3964;EUR_AF=0.0984;SAS_AF=0.0583;AA=T|||;VT=SNP
10	18409954	rs113600505	C	T	100	PASS	AC=256;AF=0.0511182;AN=5008;NS=2504;DP=15940;EAS_AF=0.0099;AMR_AF=0.1052;AFR_AF=0.0446;EUR_AF=0.0626;SAS_AF=0.0521;AA=C|||;VT=SNP
10	18410168	rs7478172	T	C	100	PASS	AC=961;AF=0.191893;AN=5008;NS=2504;DP=21231;EAS_AF=0.246;AMR_AF=0.2161;AFR_AF=0.1407;EUR_AF=0.169;SAS_AF=0.2117;AA=T|||;VT=SNP
10	18410191	rs35900015	T	A	100	PASS	AC=953;AF=0.190296;AN=5008;NS=2504;DP=21840;EAS_AF=0.246;AMR_AF=0.2161;AFR_AF=0.1346;EUR_AF=0.169;SAS_AF=0.2117;AA=T|||;VT=SNP
10	18410572	rs10828255	A	G	100	PASS	AC=948;AF=0.189297;AN=5008;NS=2504;DP=23979;EAS_AF=0.1736;AMR_AF=0.1412;AFR_AF=0.3918;EUR_AF=0.1004;SAS_AF=0.0573;AA=-|||;VT=SNP
10	18410612	rs10828257	G	T	100	PASS	AC=935;AF=0.186701;AN=5008;NS=2504;DP=23829;EAS_AF=0.1687;AMR_AF=0.1398;AFR_AF=0.3903;EUR_AF=0.0974;SAS_AF=0.0552;AA=-|||;VT=SNP
10	18411022	rs61842423	G	T	100	PASS	AC=411;AF=0.0820687;AN=5008;NS=2504;DP=21869;EAS_AF=0.12;AMR_AF=0.0418;AFR_AF=0.025;EUR_AF=0.1064;SAS_AF=0.1237;AA=G|||;VT=SNP
10	18411211	rs7068492	T	C	100	PASS	AC=1520;AF=0.303514;AN=5008;NS=2504;DP=21934;EAS_AF=0.3581;AMR_AF=0.2464;AFR_AF=0.4607;EUR_AF=0.1938;SAS_AF=0.1881;AA=T|||;VT=SNP
10	18411649	rs60721377	C	G	100	PASS	AC=213;AF=0.0425319;AN=5008;NS=2504;DP=19534;EAS_AF=0.002;AMR_AF=0.0259;AFR_AF=0.1225;EUR_AF=0.0288;SAS_AF=0.002;AA=C|||;VT=SNP
10	18411776	rs77973393	C	T	100	PASS	AC=506;AF=0.101038;AN=5008;NS=2504;DP=18355;EAS_AF=0.0625;AMR_AF=0.1628;AFR_AF=0.0847;EUR_AF=0.1193;SAS_AF=0.1002;AA=C|||;VT=SNP
10	18412294	rs74688261	A	G	100	PASS	AC=208;AF=0.0415335;AN=5008;NS=2504;DP=20991;EAS_AF=0.001;AMR_AF=0.098;AFR_AF=0.0182;EUR_AF=0.0626;SAS_AF=0.0532;AA=A|||;VT=SNP
10	18413070	rs79882327	T	C	100	PASS	AC=48;AF=0.00958466;AN=5008;NS=2504;DP=20248;EAS_AF=0.002;AMR_AF=0.0159;AFR_AF=0.0008;EUR_AF=0.0288;SAS_AF=0.0051;AA=T|||;VT=SNP
10	18413289	rs118053049	A	G	100	PASS	AC=95;AF=0.0189696;AN=5008;NS=2504;DP=18631;EAS_AF=0.001;AMR_AF=0.0245;AFR_AF=0.0121;EUR_AF=0.0507;SAS_AF=0.0102;AA=A|||;VT=SNP
10	18413618	rs16916873	T	C	100	PASS	AC=157;AF=0.0313498;AN=5008;NS=2504;DP=18388;EAS_AF=0.0069;AMR_AF=0.0461;AFR_AF=0.0484;EUR_AF=0.0388;SAS_AF=0.0153;AA=T|||;VT=SNP
10	18413667	rs77121574	T	A	100	PASS	AC=245;AF=0.0489217;AN=5008;NS=2504;DP=18810;EAS_AF=0.0099;AMR_AF=0.1052;AFR_AF=0.0408;EUR_AF=0.0626;SAS_AF=0.046;AA=T|||;VT=SNP
10	18413675	rs12359352	C	A	100	PASS	AC=1270;AF=0.253594;AN=5008;NS=2504;DP=18818;EAS_AF=0.3978;AMR_AF=0.2363;AFR_AF=0.2216;EUR_AF=0.2087;SAS_AF=0.2065;AA=C|||;VT=SNP
10	18413731	rs12358149	G	A	100	PASS	AC=91;AF=0.0181709;AN=5008;NS=2504;DP=18301;EAS_AF=0.002;AMR_AF=0.0173;AFR_AF=0.0356;EUR_AF=0.0278;SAS_AF=0.002;AA=A|||;VT=SNP
10	18414220	rs7897163	C	T	100	PASS	AC=1307;AF=0.260982;AN=5008;NS=2504;DP=15731;EAS_AF=0.0744;AMR_AF=0.3314;AFR_AF=0.4705;EUR_AF=0.2237;SAS_AF=0.1585;AA=T|||;VT=SNP
10	18414258	rs7916200	G	C	100	PASS	AC=451;AF=0.0900559;AN=5008;NS=2504;DP=16336;EAS_AF=0.004;AMR_AF=0.0634;AFR_AF=0.2648;EUR_AF=0.0388;SAS_AF=0.0143;AA=C|||;VT=SNP
10	18414460	rs34849615	A	T	100	PASS	AC=603;AF=0.120407;AN=5008;NS=2504;DP=17067;EAS_AF=0.0665;AMR_AF=0.2061;AFR_AF=0.093;EUR_AF=0.1581;SAS_AF=0.1135;AA=A|||;VT=SNP
10	18414466	rs7897452	C	T	100	PASS	AC=1154;AF=0.230431;AN=5008;NS=2504;DP=16961;EAS_AF=0.0744;AMR_AF=0.2896;AFR_AF=0.4123;EUR_AF=0.1899;SAS_AF=0.1452;AA=T|||;VT=SNP
10	18414739	rs116177859	T	C	100	PASS	AC=146;AF=0.0291534;AN=5008;NS=2504;DP=15111;EAS_AF=0.002;AMR_AF=0.0432;AFR_AF=0.0484;EUR_AF=0.0358;SAS_AF=0.0143;AA=T|||;VT=SNP
10	18414778	rs12761409	C	T	100	PASS	AC=1308;AF=0.261182;AN=5008;NS=2504;DP=15271;EAS_AF=0.0764;AMR_AF=0.3329;AFR_AF=0.4667;EUR_AF=0.2256;SAS_AF=0.1595;AA=T|||;VT=SNP
10	18415021	rs75126327	C	A	100	PASS	AC=70;AF=0.0139776;AN=5008;NS=2504;DP=14413;EAS_AF=0;AMR_AF=0.0216;AFR_AF=0.0023;EUR_AF=0.0388;SAS_AF=0.0133;AA=C|||;VT=SNP
10	18415186	rs61842424	G	A	100	PASS	AC=353;AF=0.0704872;AN=5008;NS=2504;DP=16296;EAS_AF=0.122;AMR_AF=0.0389;AFR_AF=0.0098;EUR_AF=0.1004;SAS_AF=0.091;AA=G|||;VT=SNP
10	18415244	rs11012759	G	C	100	PASS	AC=1226;AF=0.244808;AN=5008;NS=2504;DP=16198;EAS_AF=0.0764;AMR_AF=0.3242;AFR_AF=0.4032;EUR_AF=0.2256;SAS_AF=0.1677;AA=C|||;VT=SNP
10	18415289	rs11012760	C	G	100	PASS	AC=1003;AF=0.20028;AN=5008;NS=2504;DP=15740;EAS_AF=0.0724;AMR_AF=0.2752;AFR_AF=0.3094;EUR_AF=0.1869;SAS_AF=0.1452;AA=C|||;VT=SNP
10	18415527	rs75232624	C	T	100	PASS	AC=88;AF=0.0175719;AN=5008;NS=2504;DP=16100;EAS_AF=0;AMR_AF=0.0288;AFR_AF=0.0008;EUR_AF=0.0547;SAS_AF=0.0123;AA=C|||;VT=SNP
10	18415552	rs11012761	C	A	100	PASS	AC=484;AF=0.0966454;AN=5008;NS=2504;DP=16091;EAS_AF=0.0625;AMR_AF=0.1585;AFR_AF=0.0696;EUR_AF=0.1213;SAS_AF=0.0992;AA=c|||;VT=SNP
10	18415779	rs10828259	A	T	100	PASS	AC=706;AF=0.140974;AN=5008;NS=2504;DP=16225;EAS_AF=0.0625;AMR_AF=0.1686;AFR_AF=0.2315;EUR_AF=0.1223;SAS_AF=0.0992;AA=T|||;VT=SNP
10	18415841	rs10828260	C	A	100	PASS	AC=760;AF=0.151757;AN=5008;NS=2504;DP=16853;EAS_AF=0.0625;AMR_AF=0.17;AFR_AF=0.2716;EUR_AF=0.1223;SAS_AF=0.0992;AA=A|||;VT=SNP
10	18415902	rs11012763	A	G	100	PASS	AC=400;AF=0.0798722;AN=5008;NS=2504;DP=17123;EAS_AF=0.0625;AMR_AF=0.1599;AFR_AF=0.0038;EUR_AF=0.1223;SAS_AF=0.1002;AA=A|||;VT=SNP
10	18415963	rs10764318	G	A	100	PASS	AC=705;AF=0.140775;AN=5008;NS=2504;DP=17772;EAS_AF=0.0625;AMR_AF=0.1686;AFR_AF=0.2307;EUR_AF=0.1223;SAS_AF=0.0992;AA=A|||;VT=SNP
10	18416819	rs12262147	A	T	100	PASS	AC=505;AF=0.100839;AN=5008;NS=2504;DP=17255;EAS_AF=0.004;AMR_AF=0.0576;AFR_AF=0.3086;EUR_AF=0.0388;SAS_AF=0.0143;AA=T|||;VT=SNP
10	18417804	rs139981155	C	T	100	PASS	AC=396;AF=0.0790735;AN=5008;NS=2504;DP=17059;EAS_AF=0.0635;AMR_AF=0.1585;AFR_AF=0.0038;EUR_AF=0.1193;SAS_AF=0.0992;AA=C|||;VT=SNP
10	18418180	rs7897594	A	G	100	PASS	AC=1593;AF=0.318091;AN=5008;NS=2504;DP=17538;EAS_AF=0.3125;AMR_AF=0.2752;AFR_AF=0.3729;EUR_AF=0.2942;SAS_AF=0.3047;AA=A|||;VT=SNP
10	18418548	rs61842425	C	A	100	PASS	AC=305;AF=0.0609026;AN=5008;NS=2504;DP=14583;EAS_AF=0.0685;AMR_AF=0.0476;AFR_AF=0.0061;EUR_AF=0.1213;SAS_AF=0.0746;AA=C|||;VT=SNP
10	18418553	rs10740990	A	G	100	PASS	AC=1966;AF=0.392572;AN=5008;NS=2504;DP=14500;EAS_AF=0.3819;AMR_AF=0.2752;AFR_AF=0.466;EUR_AF=0.4642;SAS_AF=0.3139;AA=A|||;VT=SNP
10	18418644	rs117631267	G	A	100	PASS	AC=183;AF=0.0365415;AN=5008;NS=2504;DP=16150;EAS_AF=0.0129;AMR_AF=0.036;AFR_AF=0.0076;EUR_AF=0.0606;SAS_AF=0.0757;AA=G|||;VT=SNP
10	18418804	rs7901551	A	G	100	PASS	AC=2585;AF=0.516174;AN=5008;NS=2504;DP=18148;EAS_AF=0.5685;AMR_AF=0.513;AFR_AF=0.5507;EUR_AF=0.4771;SAS_AF=0.4581;AA=G|||;VT=SNP
10	18418893	rs77846941	G	A	100	PASS	AC=64;AF=0.0127796;AN=5008;NS=2504;DP=16825;EAS_AF=0;AMR_AF=0.0216;AFR_AF=0.0008;EUR_AF=0.0378;SAS_AF=0.0102;AA=G|||;VT=SNP
10	18419126	rs7895735	C	T	100	PASS	AC=2501;AF=0.499401;AN=5008;NS=2504;DP=20816;EAS_AF=0.4821;AMR_AF=0.513;AFR_AF=0.5885;EUR_AF=0.4632;SAS_AF=0.4243;AA=T|||;VT=SNP
10	18419188	rs73593708	G	A	100	PASS	AC=581;AF=0.116014;AN=5008;NS=2504;DP=19254;EAS_AF=0.13;AMR_AF=0.1902;AFR_AF=0.0424;EUR_AF=0.1233;SAS_AF=0.1411;AA=G|||;VT=SNP
10	18419202	rs12360277	T	G	100	PASS	AC=270;AF=0.0539137;AN=5008;NS=2504;DP=18614;EAS_AF=0.0198;AMR_AF=0.0317;AFR_AF=0.0598;EUR_AF=0.0616;SAS_AF=0.089;AA=T|||;VT=SNP
10	18419330	rs7896004	C	T	100	PASS	AC=885;AF=0.176717;AN=5008;NS=2504;DP=16548;EAS_AF=0.1409;AMR_AF=0.2089;AFR_AF=0.2443;EUR_AF=0.1421;SAS_AF=0.135;AA=T|||;VT=SNP
10	18419390	rs60858250	G	A	100	PASS	AC=625;AF=0.1248;AN=5008;NS=2504;DP=17450;EAS_AF=0.2827;AMR_AF=0.0562;AFR_AF=0.0711;EUR_AF=0.1233;SAS_AF=0.0849;AA=G|||;VT=SNP
10	18419474	rs7902373	A	G	100	PASS	AC=166;AF=0.033147;AN=5008;NS=2504;DP=18237;EAS_AF=0.004;AMR_AF=0.0821;AFR_AF=0.0333;EUR_AF=0.0437;SAS_AF=0.0174;AA=A|||;VT=SNP
10	18419477	rs7906351	T	G	100	PASS	AC=271;AF=0.0541134;AN=5008;NS=2504;DP=18147;EAS_AF=0.0198;AMR_AF=0.0331;AFR_AF=0.0598;EUR_AF=0.0606;SAS_AF=0.09;AA=C|||;VT=SNP
10	18419595	rs7915409	G	A	100	PASS	AC=269;AF=0.0537141;AN=5008;NS=2504;DP=19285;EAS_AF=0.0188;AMR_AF=0.0331;AFR_AF=0.0598;EUR_AF=0.0606;SAS_AF=0.089;AA=G|||;VT=SNP
10	18419972	rs4373814	G	C	100	PASS	AC=2565;AF=0.512181;AN=5008;NS=2504;DP=20278;EAS_AF=0.504;AMR_AF=0.5144;AFR_AF=0.6127;EUR_AF=0.4662;SAS_AF=0.4305;AA=C|||;VT=SNP
10	18420326	rs11596960	G	A	100	PASS	AC=2570;AF=0.513179;AN=5008;NS=2504;DP=20794;EAS_AF=0.499;AMR_AF=0.513;AFR_AF=0.6135;EUR_AF=0.4662;SAS_AF=0.4407;AA=A|||;VT=SNP
10	18420384	rs11596974	G	A	100	PASS	AC=1338;AF=0.267173;AN=5008;NS=2504;DP=20164;EAS_AF=0.3442;AMR_AF=0.3141;AFR_AF=0.2231;EUR_AF=0.2813;SAS_AF=0.1994;AA=A|||;VT=SNP
10	18421204	rs10828263	G	A	100	PASS	AC=1398;AF=0.279153;AN=5008;NS=2504;DP=11451;EAS_AF=0.4226;AMR_AF=0.2104;AFR_AF=0.2708;EUR_AF=0.2445;SAS_AF=0.227;AA=A|||;VT=SNP
10	18421294	rs61842427	A	G	100	PASS	AC=346;AF=0.0690895;AN=5008;NS=2504;DP=12819;EAS_AF=0.1032;AMR_AF=0.0447;AFR_AF=0.0076;EUR_AF=0.1173;SAS_AF=0.0849;AA=A|||;VT=SNP
10	18421314	rs11591541	A	G	100	PASS	AC=686;AF=0.136981;AN=5008;NS=2504;DP=11656;EAS_AF=0.0764;AMR_AF=0.1974;AFR_AF=0.0787;EUR_AF=0.1769;SAS_AF=0.1943;AA=A|||;VT=SNP
10	18421476	rs61842428	G	C	100	PASS	AC=339;AF=0.0676917;AN=5008;NS=2504;DP=15289;EAS_AF=0.1012;AMR_AF=0.0447;AFR_AF=0.0076;EUR_AF=0.1163;SAS_AF=0.0808;AA=G|||;VT=SNP
10	18422400	rs79947700	T	G	100	PASS	AC=622;AF=0.124201;AN=5008;NS=2504;DP=13523;EAS_AF=0.1687;AMR_AF=0.1484;AFR_AF=0.0613;EUR_AF=0.1203;SAS_AF=0.1503;AA=T|||;VT=SNP
10	18422410	rs57831826	T	G	100	PASS	AC=546;AF=0.109026;AN=5008;NS=2504;DP=13549;EAS_AF=0.2639;AMR_AF=0.049;AFR_AF=0.025;EUR_AF=0.1233;SAS_AF=0.091;AA=T|||;VT=SNP
10	18422535	rs11592688	T	G	100	PASS	AC=382;AF=0.076278;AN=5008;NS=2504;DP=12252;EAS_AF=0.0575;AMR_AF=0.1614;AFR_AF=0.003;EUR_AF=0.1143;SAS_AF=0.0951;AA=T|||;VT=SNP
10	18422648	rs61084330	A	G	100	PASS	AC=1674;AF=0.334265;AN=5008;NS=2504;DP=13627;EAS_AF=0.4494;AMR_AF=0.2349;AFR_AF=0.3654;EUR_AF=0.2744;SAS_AF=0.3057;AA=A|||;VT=SNP
10	18422972	rs78736203	G	A	100	PASS	AC=42;AF=0.00838658;AN=5008;NS=2504;DP=21369;EAS_AF=0.001;AMR_AF=0.0115;AFR_AF=0.0023;EUR_AF=0.0239;SAS_AF=0.0061;AA=G|||;VT=SNP
10	18423082	rs71497233	G	A	100	PASS	AC=381;AF=0.0760783;AN=5008;NS=2504;DP=20402;EAS_AF=0.0575;AMR_AF=0.1614;AFR_AF=0.0023;EUR_AF=0.1143;SAS_AF=0.0951;AA=G|||;VT=SNP
10	18423159	rs76879993	G	T	100	PASS	AC=352;AF=0.0702875;AN=5008;NS=2504;DP=19648;EAS_AF=0.1052;AMR_AF=0.0447;AFR_AF=0.0076;EUR_AF=0.1173;SAS_AF=0.089;AA=G|||;VT=SNP
10	18423160	rs75901164	A	T	100	PASS	AC=352;AF=0.0702875;AN=5008;NS=2504;DP=19661;EAS_AF=0.1052;AMR_AF=0.0447;AFR_AF=0.0076;EUR_AF=0.1173;SAS_AF=0.089;AA=A|||;VT=SNP
10	18423380	rs2357790	T	C	100	PASS	AC=2568;AF=0.51278;AN=5008;NS=2504;DP=20576;EAS_AF=0.5109;AMR_AF=0.5144;AFR_AF=0.6021;EUR_AF=0.4652;SAS_AF=0.4417;AA=C|||;VT=SNP
10	18423538	rs4576718	C	T	100	PASS	AC=963;AF=0.192292;AN=5008;NS=2504;DP=20401;EAS_AF=0.1617;AMR_AF=0.1758;AFR_AF=0.2511;EUR_AF=0.1461;SAS_AF=0.2035;AA=C|||;VT=SNP
10	18423878	rs60659831	C	T	100	PASS	AC=1400;AF=0.279553;AN=5008;NS=2504;DP=22112;EAS_AF=0.3204;AMR_AF=0.3156;AFR_AF=0.292;EUR_AF=0.2763;SAS_AF=0.1984;AA=C|||;VT=SNP
10	18423885	rs145052221	A	G	100	PASS	AC=13;AF=0.00259585;AN=5008;NS=2504;DP=21787;EAS_AF=0;AMR_AF=0.0043;AFR_AF=0;EUR_AF=0.0099;SAS_AF=0;AA=A|||;VT=SNP
10	18424093	rs11012781	C	T	100	PASS	AC=103;AF=0.0205671;AN=5008;NS=2504;DP=19568;EAS_AF=0.0069;AMR_AF=0.013;AFR_AF=0.0023;EUR_AF=0.0258;SAS_AF=0.0593;AA=C|||;VT=SNP
10	18424104	rs12360236	G	A	100	PASS	AC=103;AF=0.0205671;AN=5008;NS=2504;DP=19573;EAS_AF=0.0069;AMR_AF=0.013;AFR_AF=0.0023;EUR_AF=0.0258;SAS_AF=0.0593;AA=G|||;VT=SNP
10	18424864	rs117105638	G	A	100	PASS	AC=144;AF=0.028754;AN=5008;NS=2504;DP=20419;EAS_AF=0.004;AMR_AF=0.0821;AFR_AF=0.0197;EUR_AF=0.0398;SAS_AF=0.0174;AA=G|||;VT=SNP
10	18425339	rs118033032	A	G	100	PASS	AC=148;AF=0.0295527;AN=5008;NS=2504;DP=20214;EAS_AF=0.004;AMR_AF=0.0821;AFR_AF=0.0197;EUR_AF=0.0437;SAS_AF=0.0174;AA=A|||;VT=SNP
10	18425418	rs11012783	A	G	100	PASS	AC=2286;AF=0.45647;AN=5008;NS=2504;DP=19826;EAS_AF=0.499;AMR_AF=0.4251;AFR_AF=0.497;EUR_AF=0.4205;SAS_AF=0.4172;AA=A|||;VT=SNP
10	18425442	rs12770520	A	G	100	PASS	AC=2559;AF=0.510982;AN=5008;NS=2504;DP=19274;EAS_AF=0.503;AMR_AF=0.5144;AFR_AF=0.6067;EUR_AF=0.4652;SAS_AF=0.4346;AA=G|||;VT=SNP
10	18425519	rs12570727	G	A	100	PASS	AC=1880;AF=0.375399;AN=5008;NS=2504;DP=19987;EAS_AF=0.499;AMR_AF=0.3963;AFR_AF=0.208;EUR_AF=0.4195;SAS_AF=0.4141;AA=A|||;VT=SNP
10	18425599	rs61842432	G	A	100	PASS	AC=565;AF=0.112819;AN=5008;NS=2504;DP=18092;EAS_AF=0.2589;AMR_AF=0.0533;AFR_AF=0.0393;EUR_AF=0.1243;SAS_AF=0.092;AA=G|||;VT=SNP
10	18425654	rs60416694	A	G	100	PASS	AC=1206;AF=0.240815;AN=5008;NS=2504;DP=17995;EAS_AF=0.3165;AMR_AF=0.3012;AFR_AF=0.1498;EUR_AF=0.2833;SAS_AF=0.1994;AA=A|||;VT=SNP
10	18425999	rs12572659	T	C	100	PASS	AC=2537;AF=0.506589;AN=5008;NS=2504;DP=12347;EAS_AF=0.505;AMR_AF=0.5144;AFR_AF=0.5832;EUR_AF=0.4702;SAS_AF=0.4366;AA=C|||;VT=SNP
10	18426435	rs61842434	G	A	100	PASS	AC=795;AF=0.158746;AN=5008;NS=2504;DP=15911;EAS_AF=0.2609;AMR_AF=0.1427;AFR_AF=0.1278;EUR_AF=0.161;SAS_AF=0.1043;AA=A|||;VT=SNP
10	18426605	rs12414422	C	T	100	PASS	AC=351;AF=0.0700879;AN=5008;NS=2504;DP=17259;EAS_AF=0.1359;AMR_AF=0.0893;AFR_AF=0.0121;EUR_AF=0.0467;SAS_AF=0.091;AA=C|||;VT=SNP
10	18426763	rs78282637	C	A	100	PASS	AC=554;AF=0.110623;AN=5008;NS=2504;DP=16060;EAS_AF=0.2758;AMR_AF=0.049;AFR_AF=0.0242;EUR_AF=0.1233;SAS_AF=0.0879;AA=C|||;VT=SNP
10	18427010	rs12779075	G	A	100	PASS	AC=382;AF=0.076278;AN=5008;NS=2504;DP=22597;EAS_AF=0.0565;AMR_AF=0.1614;AFR_AF=0.0023;EUR_AF=0.1173;SAS_AF=0.0941;AA=G|||;VT=SNP
10	18427081	rs147397792	T	G	100	PASS	AC=143;AF=0.0285543;AN=5008;NS=2504;DP=22071;EAS_AF=0.004;AMR_AF=0.0821;AFR_AF=0.0189;EUR_AF=0.0398;SAS_AF=0.0174;AA=T|||;VT=SNP
10	18427430	rs1891393	T	C	100	PASS	AC=1938;AF=0.386981;AN=5008;NS=2504;DP=19987;EAS_AF=0.4464;AMR_AF=0.2622;AFR_AF=0.5159;EUR_AF=0.3131;SAS_AF=0.316;AA=C|||;VT=SNP
10	18427746	rs7908738	G	C	100	PASS	AC=1124;AF=0.224441;AN=5008;NS=2504;DP=16580;EAS_AF=0.2083;AMR_AF=0.1844;AFR_AF=0.3207;EUR_AF=0.1491;SAS_AF=0.2168;AA=G|||;VT=SNP
10	18427770	rs71497235	C	A	100	PASS	AC=365;AF=0.0728834;AN=5008;NS=2504;DP=16695;EAS_AF=0.0456;AMR_AF=0.1628;AFR_AF=0.0038;EUR_AF=0.1064;SAS_AF=0.0961;AA=C|||;VT=SNP
10	18427907	rs7900124	T	C	100	PASS	AC=1954;AF=0.390176;AN=5008;NS=2504;DP=16009;EAS_AF=0.4673;AMR_AF=0.2637;AFR_AF=0.5106;EUR_AF=0.3131;SAS_AF=0.317;AA=C|||;VT=SNP
10	18427970	rs34418804	C	G	100	PASS	AC=366;AF=0.0730831;AN=5008;NS=2504;DP=14017;EAS_AF=0.0466;AMR_AF=0.1628;AFR_AF=0.0038;EUR_AF=0.1064;SAS_AF=0.0961;AA=C|||;VT=SNP
10	18427984	rs7909119	G	A	100	PASS	AC=1565;AF=0.3125;AN=5008;NS=2504;DP=14226;EAS_AF=0.2173;AMR_AF=0.4481;AFR_AF=0.4024;EUR_AF=0.2684;SAS_AF=0.2382;AA=A|||;VT=SNP
10	18428102	rs61842437	G	A	100	PASS	AC=577;AF=0.115216;AN=5008;NS=2504;DP=14505;EAS_AF=0.2579;AMR_AF=0.0519;AFR_AF=0.0537;EUR_AF=0.1252;SAS_AF=0.0859;AA=G|||;VT=SNP
10	18428415	rs10764319	C	T	100	PASS	AC=1826;AF=0.364617;AN=5008;NS=2504;DP=17133;EAS_AF=0.4435;AMR_AF=0.2536;AFR_AF=0.4395;EUR_AF=0.3121;SAS_AF=0.3149;AA=T|||;VT=SNP
10	18429115	rs148278918	G	C	100	PASS	AC=22;AF=0.00439297;AN=5008;NS=2504;DP=13444;EAS_AF=0;AMR_AF=0;AFR_AF=0.0023;EUR_AF=0.0169;SAS_AF=0.002;AA=G|||;VT=SNP
10	18429193	rs58055243	G	C	100	PASS	AC=614;AF=0.122604;AN=5008;NS=2504;DP=11349;EAS_AF=0.2758;AMR_AF=0.0533;AFR_AF=0.0552;EUR_AF=0.1252;SAS_AF=0.1022;AA=G|||;VT=SNP
10	18429273	rs142857446	C	T	100	PASS	AC=27;AF=0.00539137;AN=5008;NS=2504;DP=9368;EAS_AF=0;AMR_AF=0.0072;AFR_AF=0;EUR_AF=0.0189;SAS_AF=0.0031;AA=C|||;VT=SNP
10	18429383	rs55822580	C	T	100	PASS	AC=604;AF=0.120607;AN=5008;NS=2504;DP=7465;EAS_AF=0.2718;AMR_AF=0.0519;AFR_AF=0.0537;EUR_AF=0.1252;SAS_AF=0.0992;AA=C|||;VT=SNP
10	18429407	rs12764271	C	A	100	PASS	AC=317;AF=0.0632987;AN=5008;NS=2504;DP=7211;EAS_AF=0.0109;AMR_AF=0.1455;AFR_AF=0.003;EUR_AF=0.1064;SAS_AF=0.0961;AA=C|||;VT=SNP
10	18429624	rs138094231	C	A	100	PASS	AC=151;AF=0.0301518;AN=5008;NS=2504;DP=8057;EAS_AF=0.001;AMR_AF=0.0202;AFR_AF=0.0567;EUR_AF=0.0388;SAS_AF=0.0225;AA=C|||;VT=SNP;EX_TARGET
10	18429981	rs117750299	C	G	100	PASS	AC=142;AF=0.0283546;AN=5008;NS=2504;DP=9758;EAS_AF=0.004;AMR_AF=0.0836;AFR_AF=0.0189;EUR_AF=0.0398;SAS_AF=0.0153;AA=C|||;VT=SNP
10	18430167	rs150534429	G	C	100	PASS	AC=40;AF=0.00798722;AN=5008;NS=2504;DP=6978;EAS_AF=0;AMR_AF=0.0115;AFR_AF=0;EUR_AF=0.0288;SAS_AF=0.0031;AA=G|||;VT=SNP;EX_TARGET
10	18430220	rs12572321	G	A	100	PASS	AC=539;AF=0.107628;AN=5008;NS=2504;DP=9662;EAS_AF=0.0506;AMR_AF=0.2522;AFR_AF=0.0454;EUR_AF=0.1441;SAS_AF=0.1104;AA=G|||;VT=SNP
10	18430855	rs34606998	C	T	100	PASS	AC=1570;AF=0.313498;AN=5008;NS=2504;DP=19688;EAS_AF=0.3175;AMR_AF=0.3444;AFR_AF=0.4024;EUR_AF=0.2565;SAS_AF=0.226;AA=T|||;VT=SNP
10	18430866	rs36045774	A	T	100	PASS	AC=560;AF=0.111821;AN=5008;NS=2504;DP=19318;EAS_AF=0.0506;AMR_AF=0.2536;AFR_AF=0.0605;EUR_AF=0.1441;SAS_AF=0.1104;AA=A|||;VT=SNP
10	18431918	rs114977190	T	A	100	PASS	AC=142;AF=0.0283546;AN=5008;NS=2504;DP=20063;EAS_AF=0.004;AMR_AF=0.0836;AFR_AF=0.0189;EUR_AF=0.0398;SAS_AF=0.0153;AA=T|||;VT=SNP
10	18432485	rs10764320	T	A	100	PASS	AC=1473;AF=0.294129;AN=5008;NS=2504;DP=21732;EAS_AF=0.2649;AMR_AF=0.415;AFR_AF=0.295;EUR_AF=0.2744;SAS_AF=0.2577;AA=T|||;VT=SNP
10	18432587	rs76236127	G	C	100	PASS	AC=142;AF=0.0283546;AN=5008;NS=2504;DP=19946;EAS_AF=0.004;AMR_AF=0.0836;AFR_AF=0.0189;EUR_AF=0.0398;SAS_AF=0.0153;AA=G|||;VT=SNP
10	18432750	rs11591660	C	G	100	PASS	AC=305;AF=0.0609026;AN=5008;NS=2504;DP=19563;EAS_AF=0.002;AMR_AF=0.1484;AFR_AF=0.003;EUR_AF=0.1074;SAS_AF=0.09;AA=C|||;VT=SNP
10	18433292	rs60689569	C	A	100	PASS	AC=598;AF=0.119409;AN=5008;NS=2504;DP=19914;EAS_AF=0.2778;AMR_AF=0.0533;AFR_AF=0.0514;EUR_AF=0.1272;SAS_AF=0.0869;AA=A|||;VT=SNP
10	18433300	rs143115704	T	C	100	PASS	AC=109;AF=0.0217652;AN=5008;NS=2504;DP=20141;EAS_AF=0.001;AMR_AF=0.0173;AFR_AF=0.0242;EUR_AF=0.0398;SAS_AF=0.0245;AA=T|||;VT=SNP
10	18433342	rs148223772	T	A	100	PASS	AC=142;AF=0.0283546;AN=5008;NS=2504;DP=21089;EAS_AF=0.004;AMR_AF=0.0836;AFR_AF=0.0189;EUR_AF=0.0398;SAS_AF=0.0153;AA=T|||;VT=SNP
10	18433635	rs76129954	T	C	100	PASS	AC=91;AF=0.0181709;AN=5008;NS=2504;DP=21087;EAS_AF=0.002;AMR_AF=0.013;AFR_AF=0;EUR_AF=0.0268;SAS_AF=0.0542;AA=T|||;VT=SNP
10	18433664	rs79020486	A	G	100	PASS	AC=92;AF=0.0183706;AN=5008;NS=2504;DP=21927;EAS_AF=0.002;AMR_AF=0.013;AFR_AF=0;EUR_AF=0.0268;SAS_AF=0.0552;AA=A|||;VT=SNP
10	18433986	rs1571787	G	A	100	PASS	AC=1595;AF=0.31849;AN=5008;NS=2504;DP=18371;EAS_AF=0.4276;AMR_AF=0.3516;AFR_AF=0.2602;EUR_AF=0.2913;SAS_AF=0.2894;AA=g|||;VT=SNP
10	18434190	rs2840320	C	G	100	PASS	AC=2549;AF=0.508986;AN=5008;NS=2504;DP=20052;EAS_AF=0.5536;AMR_AF=0.4438;AFR_AF=0.5817;EUR_AF=0.4761;SAS_AF=0.4448;AA=G|||;VT=SNP
10	18434591	rs12247369	A	G	100	PASS	AC=879;AF=0.175519;AN=5008;NS=2504;DP=20533;EAS_AF=0.1141;AMR_AF=0.1801;AFR_AF=0.2579;EUR_AF=0.1829;SAS_AF=0.1166;AA=A|||;VT=SNP
10	18434889	rs150041732	T	C	100	PASS	AC=23;AF=0.00459265;AN=5008;NS=2504;DP=16575;EAS_AF=0;AMR_AF=0.0043;AFR_AF=0.0008;EUR_AF=0.0179;SAS_AF=0.001;AA=T|||;VT=SNP
10	18434912	rs79825106	C	G	100	PASS	AC=213;AF=0.0425319;AN=5008;NS=2504;DP=16762;EAS_AF=0.005;AMR_AF=0.1196;AFR_AF=0.0204;EUR_AF=0.0626;SAS_AF=0.0358;AA=C|||;VT=SNP
10	18435006	rs11012800	C	T	100	PASS	AC=475;AF=0.0948482;AN=5008;NS=2504;DP=18587;EAS_AF=0.0169;AMR_AF=0.0533;AFR_AF=0.1921;EUR_AF=0.0676;SAS_AF=0.1012;AA=C|||;VT=SNP
10	18435016	rs1331330	C	T	100	PASS	AC=2570;AF=0.513179;AN=5008;NS=2504;DP=18726;EAS_AF=0.5575;AMR_AF=0.4424;AFR_AF=0.6006;EUR_AF=0.4751;SAS_AF=0.4387;AA=T|||;VT=SNP
10	18435149	rs151260991	G	A	100	PASS	AC=65;AF=0.0129792;AN=5008;NS=2504;DP=18941;EAS_AF=0;AMR_AF=0.0216;AFR_AF=0.0015;EUR_AF=0.0417;SAS_AF=0.0061;AA=G|||;VT=SNP
10	18435422	rs113835382	T	G	100	PASS	AC=526;AF=0.105032;AN=5008;NS=2504;DP=16074;EAS_AF=0.0169;AMR_AF=0.0562;AFR_AF=0.2277;EUR_AF=0.0696;SAS_AF=0.1012;AA=T|||;VT=SNP
10	18435509	rs145329779	C	A	100	PASS	AC=337;AF=0.0672923;AN=5008;NS=2504;DP=17125;EAS_AF=0.0456;AMR_AF=0.0893;AFR_AF=0.0023;EUR_AF=0.1074;SAS_AF=0.1207;AA=C|||;VT=SNP
10	18436307	rs11591227	A	G	100	PASS	AC=341;AF=0.0680911;AN=5008;NS=2504;DP=14818;EAS_AF=0.0466;AMR_AF=0.0893;AFR_AF=0.003;EUR_AF=0.1093;SAS_AF=0.1207;AA=A|||;VT=SNP
10	18436328	rs10828267	T	C	100	PASS	AC=1671;AF=0.333666;AN=5008;NS=2504;DP=14257;EAS_AF=0.1825;AMR_AF=0.3199;AFR_AF=0.4289;EUR_AF=0.3588;SAS_AF=0.3446;AA=T|||;VT=SNP
10	18436515	rs10734038	C	T	100	PASS	AC=2491;AF=0.497404;AN=5008;NS=2504;DP=13901;EAS_AF=0.5734;AMR_AF=0.4308;AFR_AF=0.5295;EUR_AF=0.4722;SAS_AF=0.4489;AA=C|||;VT=SNP
10	18436542	rs35769984	A	G	100	PASS	AC=341;AF=0.0680911;AN=5008;NS=2504;DP=14527;EAS_AF=0.0466;AMR_AF=0.0893;AFR_AF=0.003;EUR_AF=0.1093;SAS_AF=0.1207;AA=A|||;VT=SNP
10	18437061	rs10764322	A	G	100	PASS	AC=1660;AF=0.33147;AN=5008;NS=2504;DP=13371;EAS_AF=0.1786;AMR_AF=0.3199;AFR_AF=0.4297;EUR_AF=0.3569;SAS_AF=0.3384;AA=A|||;VT=SNP
10	18437632	rs11012808	C	T	100	PASS	AC=1347;AF=0.26897;AN=5008;NS=2504;DP=19938;EAS_AF=0.1687;AMR_AF=0.2968;AFR_AF=0.2194;EUR_AF=0.3529;SAS_AF=0.3333;AA=T|||;VT=SNP
10	18437695	rs1014296	G	T	100	PASS	AC=949;AF=0.189497;AN=5008;NS=2504;DP=18130;EAS_AF=0.4038;AMR_AF=0.1254;AFR_AF=0.1672;EUR_AF=0.1223;SAS_AF=0.1135;AA=G|||;VT=SNP
10	18438013	rs78473349	C	T	100	PASS	AC=380;AF=0.0758786;AN=5008;NS=2504;DP=16843;EAS_AF=0.1716;AMR_AF=0.0951;AFR_AF=0.0008;EUR_AF=0.0358;SAS_AF=0.1063;AA=T|||;VT=SNP
10	18438372	rs12765240	C	T	100	PASS	AC=353;AF=0.0704872;AN=5008;NS=2504;DP=15672;EAS_AF=0.0466;AMR_AF=0.0879;AFR_AF=0.0151;EUR_AF=0.1064;SAS_AF=0.1207;AA=C|||;VT=SNP
10	18438456	rs11012811	G	T	100	PASS	AC=1271;AF=0.253794;AN=5008;NS=2504;DP=16178;EAS_AF=0.1657;AMR_AF=0.2954;AFR_AF=0.1664;EUR_AF=0.3519;SAS_AF=0.3323;AA=T|||;VT=SNP
10	18438555	rs11012812	A	G	100	PASS	AC=616;AF=0.123003;AN=5008;NS=2504;DP=18109;EAS_AF=0.251;AMR_AF=0.0994;AFR_AF=0.062;EUR_AF=0.1103;SAS_AF=0.1033;AA=A|||;VT=SNP
10	18438572	rs10828269	G	C	100	PASS	AC=2440;AF=0.48722;AN=5008;NS=2504;DP=18066;EAS_AF=0.5764;AMR_AF=0.4294;AFR_AF=0.4924;EUR_AF=0.4742;SAS_AF=0.4427;AA=C|||;VT=SNP
10	18439022	rs11592100	C	A	100	PASS	AC=894;AF=0.178514;AN=5008;NS=2504;DP=18017;EAS_AF=0.0685;AMR_AF=0.2464;AFR_AF=0.1293;EUR_AF=0.2376;SAS_AF=0.2495;AA=A|||;VT=SNP
10	18439035	rs10828270	A	G	100	PASS	AC=1770;AF=0.353435;AN=5008;NS=2504;DP=18339;EAS_AF=0.5139;AMR_AF=0.196;AFR_AF=0.5189;EUR_AF=0.2376;SAS_AF=0.1953;AA=G|||;VT=SNP
10	18439273	rs61842438	C	T	100	PASS	AC=348;AF=0.0694888;AN=5008;NS=2504;DP=18371;EAS_AF=0.1091;AMR_AF=0.0461;AFR_AF=0.0053;EUR_AF=0.1173;SAS_AF=0.0828;AA=C|||;VT=SNP
10	18439324	rs114435241	G	A	100	PASS	AC=309;AF=0.0617013;AN=5008;NS=2504;DP=17765;EAS_AF=0.0169;AMR_AF=0.0346;AFR_AF=0.0825;EUR_AF=0.0666;SAS_AF=0.0941;AA=G|||;VT=SNP
10	18439747	rs61545603	C	T	100	PASS	AC=486;AF=0.0970447;AN=5008;NS=2504;DP=14502;EAS_AF=0.1091;AMR_AF=0.0548;AFR_AF=0.1051;EUR_AF=0.1173;SAS_AF=0.0828;AA=C|||;VT=SNP
10	18439926	rs79819217	T	C	100	PASS	AC=317;AF=0.0632987;AN=5008;NS=2504;DP=13477;EAS_AF=0.0169;AMR_AF=0.0706;AFR_AF=0.0091;EUR_AF=0.1342;SAS_AF=0.1063;AA=T|||;VT=SNP;EX_TARGET
10	18440398	rs17662228	A	G	100	PASS	AC=339;AF=0.0676917;AN=5008;NS=2504;DP=20453;EAS_AF=0.0466;AMR_AF=0.0879;AFR_AF=0.003;EUR_AF=0.1083;SAS_AF=0.1207;AA=A|||;VT=SNP
10	18440444	rs1888693	G	A	100	PASS	AC=2113;AF=0.421925;AN=5008;NS=2504;DP=20837;EAS_AF=0.4653;AMR_AF=0.3746;AFR_AF=0.5113;EUR_AF=0.3539;SAS_AF=0.3599;AA=G|||;VT=SNP
10	18440733	rs10764325	T	C	100	PASS	AC=2649;AF=0.528954;AN=5008;NS=2504;DP=20850;EAS_AF=0.5764;AMR_AF=0.4424;AFR_AF=0.6407;EUR_AF=0.4742;SAS_AF=0.4468;AA=C|||;VT=SNP
10	18440839	rs77903299	G	A	100	PASS	AC=18;AF=0.00359425;AN=5008;NS=2504;DP=21918;EAS_AF=0;AMR_AF=0.0029;AFR_AF=0;EUR_AF=0.0159;SAS_AF=0;AA=G|||;VT=SNP
10	18441240	rs79172000	A	G	100	PASS	AC=194;AF=0.038738;AN=5008;NS=2504;DP=21889;EAS_AF=0.005;AMR_AF=0.1182;AFR_AF=0.0083;EUR_AF=0.0606;SAS_AF=0.0358;AA=A|||;VT=SNP
10	18441739	rs113390901	A	T	100	PASS	AC=102;AF=0.0203674;AN=5008;NS=2504;DP=18794;EAS_AF=0.003;AMR_AF=0.013;AFR_AF=0.0023;EUR_AF=0.0606;SAS_AF=0.0266;AA=A|||;VT=SNP
10	18441848	rs10828272	G	A	100	PASS	AC=578;AF=0.115415;AN=5008;NS=2504;DP=16987;EAS_AF=0.2252;AMR_AF=0.0994;AFR_AF=0.0635;EUR_AF=0.1074;SAS_AF=0.092;AA=G|||;VT=SNP
10	18442106	rs11012827	A	G	100	PASS	AC=109;AF=0.0217652;AN=5008;NS=2504;DP=18103;EAS_AF=0.001;AMR_AF=0.0101;AFR_AF=0.0008;EUR_AF=0.0169;SAS_AF=0.0849;AA=A|||;VT=SNP
10	18442482	rs10740993	C	T	100	PASS	AC=2656;AF=0.530351;AN=5008;NS=2504;DP=12451;EAS_AF=0.5794;AMR_AF=0.4424;AFR_AF=0.6415;EUR_AF=0.4761;SAS_AF=0.4479;AA=T|||;VT=SNP
10	18442635	rs61842440	C	T	100	PASS	AC=138;AF=0.0275559;AN=5008;NS=2504;DP=11269;EAS_AF=0;AMR_AF=0.0418;AFR_AF=0.0015;EUR_AF=0.0905;SAS_AF=0.0164;AA=C|||;VT=SNP
10	18442904	rs11012828	A	G	100	PASS	AC=814;AF=0.16254;AN=5008;NS=2504;DP=14617;EAS_AF=0.1151;AMR_AF=0.0922;AFR_AF=0.2005;EUR_AF=0.1849;SAS_AF=0.1871;AA=G|||;VT=SNP
10	18442940	rs17604757	A	G	100	PASS	AC=311;AF=0.0621006;AN=5008;NS=2504;DP=14516;EAS_AF=0.0069;AMR_AF=0.036;AFR_AF=0.0825;EUR_AF=0.0676;SAS_AF=0.1043;AA=A|||;VT=SNP
10	18443222	rs12571593	A	G	100	PASS	AC=333;AF=0.0664936;AN=5008;NS=2504;DP=12552;EAS_AF=0.0427;AMR_AF=0.0879;AFR_AF=0.0023;EUR_AF=0.1064;SAS_AF=0.1217;AA=A|||;VT=SNP
10	18443391	rs77082081	T	G	100	PASS	AC=354;AF=0.0706869;AN=5008;NS=2504;DP=14979;EAS_AF=0.1091;AMR_AF=0.0461;AFR_AF=0.0076;EUR_AF=0.1183;SAS_AF=0.0849;AA=T|||;VT=SNP
10	18443432	rs10828275	T	A	100	PASS	AC=970;AF=0.19369;AN=5008;NS=2504;DP=15783;EAS_AF=0.127;AMR_AF=0.1138;AFR_AF=0.295;EUR_AF=0.1899;SAS_AF=0.1861;AA=T|||;VT=SNP
10	18443435	rs35410995	C	T	100	PASS	AC=575;AF=0.114816;AN=5008;NS=2504;DP=15880;EAS_AF=0.0427;AMR_AF=0.1009;AFR_AF=0.1755;EUR_AF=0.1083;SAS_AF=0.1237;AA=C|||;VT=SNP
10	18443616	rs10828276	C	A	100	PASS	AC=305;AF=0.0609026;AN=5008;NS=2504;DP=15305;EAS_AF=0.0069;AMR_AF=0.0375;AFR_AF=0.0817;EUR_AF=0.0676;SAS_AF=0.0982;AA=C|||;VT=SNP
10	18443726	rs10828277	T	C	100	PASS	AC=2666;AF=0.532348;AN=5008;NS=2504;DP=17268;EAS_AF=0.5754;AMR_AF=0.4496;AFR_AF=0.646;EUR_AF=0.4771;SAS_AF=0.4499;AA=C|||;VT=SNP
10	18443866	rs78122842	G	A	100	PASS	AC=41;AF=0.0081869;AN=5008;NS=2504;DP=19025;EAS_AF=0.001;AMR_AF=0.0072;AFR_AF=0.0023;EUR_AF=0.0249;SAS_AF=0.0072;AA=G|||;VT=SNP
10	18444535	rs11012829	G	A	100	PASS	AC=684;AF=0.136581;AN=5008;NS=2504;DP=19297;EAS_AF=0.1131;AMR_AF=0.0821;AFR_AF=0.1165;EUR_AF=0.1839;SAS_AF=0.1779;AA=G|||;VT=SNP
10	18444576	rs11012830	G	C	100	PASS	AC=911;AF=0.181909;AN=5008;NS=2504;DP=18605;EAS_AF=0.1131;AMR_AF=0.0922;AFR_AF=0.2806;EUR_AF=0.1839;SAS_AF=0.181;AA=G|||;VT=SNP
10	18445088	rs10740995	G	A	100	PASS	AC=2621;AF=0.523363;AN=5008;NS=2504;DP=13700;EAS_AF=0.5685;AMR_AF=0.4424;AFR_AF=0.6309;EUR_AF=0.4742;SAS_AF=0.4397;AA=A|||;VT=SNP
10	18445483	rs11012832	C	T	100	PASS	AC=798;AF=0.159345;AN=5008;NS=2504;DP=17621;EAS_AF=0.1131;AMR_AF=0.0908;AFR_AF=0.1936;EUR_AF=0.1859;SAS_AF=0.182;AA=T|||;VT=SNP
10	18445599	rs11012833	C	T	100	PASS	AC=875;AF=0.17472;AN=5008;NS=2504;DP=19316;EAS_AF=0.124;AMR_AF=0.0994;AFR_AF=0.236;EUR_AF=0.1899;SAS_AF=0.182;AA=T|||;VT=SNP
10	18445684	rs1929423	G	A	100	PASS	AC=103;AF=0.0205671;AN=5008;NS=2504;DP=17305;EAS_AF=0.001;AMR_AF=0.0173;AFR_AF=0.0234;EUR_AF=0.0388;SAS_AF=0.0204;AA=G|||;VT=SNP
10	18445843	rs1929421	C	T	100	PASS	AC=875;AF=0.17472;AN=5008;NS=2504;DP=12346;EAS_AF=0.124;AMR_AF=0.0994;AFR_AF=0.236;EUR_AF=0.1899;SAS_AF=0.182;AA=C|||;VT=SNP
10	18445859	rs35653909	T	C	100	PASS	AC=966;AF=0.192891;AN=5008;NS=2504;DP=12845;EAS_AF=0.124;AMR_AF=0.1138;AFR_AF=0.295;EUR_AF=0.1909;SAS_AF=0.184;AA=T|||;VT=SNP
10	18445944	rs11594496	T	C	100	PASS	AC=878;AF=0.175319;AN=5008;NS=2504;DP=11999;EAS_AF=0.124;AMR_AF=0.0994;AFR_AF=0.236;EUR_AF=0.1909;SAS_AF=0.184;AA=-|||;VT=SNP
10	18446023	rs118006251	T	C	100	PASS	AC=34;AF=0.00678914;AN=5008;NS=2504;DP=15035;EAS_AF=0;AMR_AF=0.0101;AFR_AF=0;EUR_AF=0.0189;SAS_AF=0.0082;AA=T|||;VT=SNP
10	18446207	rs11594555	T	C	100	PASS	AC=1306;AF=0.260783;AN=5008;NS=2504;DP=15920;EAS_AF=0.1667;AMR_AF=0.2032;AFR_AF=0.2988;EUR_AF=0.2992;SAS_AF=0.3078;AA=C|||;VT=SNP
10	18446475	rs12413478	T	C	100	PASS	AC=684;AF=0.136581;AN=5008;NS=2504;DP=18716;EAS_AF=0.2312;AMR_AF=0.1138;AFR_AF=0.1225;EUR_AF=0.1133;SAS_AF=0.0982;AA=T|||;VT=SNP
10	18447295	rs10828278	T	C	100	PASS	AC=773;AF=0.154353;AN=5008;NS=2504;DP=17065;EAS_AF=0.2619;AMR_AF=0.1225;AFR_AF=0.1596;EUR_AF=0.1173;SAS_AF=0.0971;AA=T|||;VT=SNP
10	18447490	rs74793146	A	G	100	PASS	AC=192;AF=0.0383387;AN=5008;NS=2504;DP=16084;EAS_AF=0.005;AMR_AF=0.1182;AFR_AF=0.0083;EUR_AF=0.0586;SAS_AF=0.0358;AA=A|||;VT=SNP
10	18448062	rs10764326	T	C	100	PASS	AC=2616;AF=0.522364;AN=5008;NS=2504;DP=20781;EAS_AF=0.5754;AMR_AF=0.4409;AFR_AF=0.6278;EUR_AF=0.4553;SAS_AF=0.4519;AA=T|||;VT=SNP
10	18448109	rs10740996	T	C	100	PASS	AC=2617;AF=0.522564;AN=5008;NS=2504;DP=20487;EAS_AF=0.5754;AMR_AF=0.4409;AFR_AF=0.6278;EUR_AF=0.4563;SAS_AF=0.4519;AA=T|||;VT=SNP
10	18448322	rs11012838	G	A	100	PASS	AC=648;AF=0.129393;AN=5008;NS=2504;DP=19402;EAS_AF=0.1121;AMR_AF=0.0807;AFR_AF=0.0832;EUR_AF=0.1869;SAS_AF=0.1851;AA=A|||;VT=SNP
10	18448338	rs11012839	G	C	100	PASS	AC=661;AF=0.131989;AN=5008;NS=2504;DP=19174;EAS_AF=0.1141;AMR_AF=0.0821;AFR_AF=0.0915;EUR_AF=0.1859;SAS_AF=0.1851;AA=G|||;VT=SNP
10	18448848	rs10764327	G	T	100	PASS	AC=2557;AF=0.510583;AN=5008;NS=2504;DP=15368;EAS_AF=0.5635;AMR_AF=0.4395;AFR_AF=0.6021;EUR_AF=0.4563;SAS_AF=0.4387;AA=T|||;VT=SNP
10	18449161	rs2068356	G	A	100	PASS	AC=678;AF=0.135383;AN=5008;NS=2504;DP=14200;EAS_AF=0.248;AMR_AF=0.121;AFR_AF=0.1233;EUR_AF=0.0944;SAS_AF=0.0879;AA=G|||;VT=SNP
10	18449180	rs11595814	A	G	100	PASS	AC=1193;AF=0.238219;AN=5008;NS=2504;DP=14147;EAS_AF=0.2054;AMR_AF=0.2334;AFR_AF=0.3691;EUR_AF=0.172;SAS_AF=0.1667;AA=A|||;VT=SNP
10	18449203	rs10828279	C	T	100	PASS	AC=1348;AF=0.269169;AN=5008;NS=2504;DP=14178;EAS_AF=0.3591;AMR_AF=0.2032;AFR_AF=0.2224;EUR_AF=0.2823;SAS_AF=0.273;AA=T|||;VT=SNP
10	18449304	rs76213216	T	C	100	PASS	AC=187;AF=0.0373403;AN=5008;NS=2504;DP=15545;EAS_AF=0.003;AMR_AF=0.1182;AFR_AF=0.0083;EUR_AF=0.0577;SAS_AF=0.0337;AA=T|||;VT=SNP
10	18449355	rs10828280	G	T	100	PASS	AC=2556;AF=0.510383;AN=5008;NS=2504;DP=16352;EAS_AF=0.5625;AMR_AF=0.4409;AFR_AF=0.6014;EUR_AF=0.4553;SAS_AF=0.4397;AA=T|||;VT=SNP
10	18449442	rs10828281	A	G	100	PASS	AC=1348;AF=0.269169;AN=5008;NS=2504;DP=17664;EAS_AF=0.3591;AMR_AF=0.2032;AFR_AF=0.2224;EUR_AF=0.2823;SAS_AF=0.273;AA=A|||;VT=SNP
10	18449944	rs61844172	T	A	100	PASS	AC=1537;AF=0.306909;AN=5008;NS=2504;DP=17917;EAS_AF=0.3571;AMR_AF=0.3213;AFR_AF=0.2375;EUR_AF=0.34;SAS_AF=0.3047;AA=A|||;VT=SNP
10	18450043	rs12358164	A	C	100	PASS	AC=1538;AF=0.307109;AN=5008;NS=2504;DP=18800;EAS_AF=0.3571;AMR_AF=0.3213;AFR_AF=0.2375;EUR_AF=0.34;SAS_AF=0.3057;AA=C|||;VT=SNP
10	18450062	rs12357580	C	T	100	PASS	AC=1310;AF=0.261581;AN=5008;NS=2504;DP=18187;EAS_AF=0.3522;AMR_AF=0.2032;AFR_AF=0.1997;EUR_AF=0.2823;SAS_AF=0.272;AA=T|||;VT=SNP
10	18450295	rs10828282	C	T	100	PASS	AC=1327;AF=0.264976;AN=5008;NS=2504;DP=18068;EAS_AF=0.3522;AMR_AF=0.2032;AFR_AF=0.2141;EUR_AF=0.2813;SAS_AF=0.271;AA=C|||;VT=SNP
10	18450581	rs10764329	G	C	100	PASS	AC=2561;AF=0.511382;AN=5008;NS=2504;DP=13230;EAS_AF=0.5585;AMR_AF=0.4395;AFR_AF=0.6089;EUR_AF=0.4553;SAS_AF=0.4397;AA=C|||;VT=SNP
10	18450970	rs56276305	G	A	100	PASS	AC=267;AF=0.0533147;AN=5008;NS=2504;DP=16269;EAS_AF=0.006;AMR_AF=0.134;AFR_AF=0.0098;EUR_AF=0.0974;SAS_AF=0.0583;AA=G|||;VT=SNP
10	18451380	rs11012843	A	G	100	PASS	AC=1236;AF=0.246805;AN=5008;NS=2504;DP=18985;EAS_AF=0.2083;AMR_AF=0.2363;AFR_AF=0.3979;EUR_AF=0.172;SAS_AF=0.1667;AA=A|||;VT=SNP
10	18451630	rs76111180	C	G	100	PASS	AC=187;AF=0.0373403;AN=5008;NS=2504;DP=19448;EAS_AF=0.005;AMR_AF=0.1167;AFR_AF=0.0083;EUR_AF=0.0567;SAS_AF=0.0337;AA=C|||;VT=SNP
10	18451689	rs74120238	G	A	100	PASS	AC=667;AF=0.133187;AN=5008;NS=2504;DP=21323;EAS_AF=0.1101;AMR_AF=0.0821;AFR_AF=0.1021;EUR_AF=0.1869;SAS_AF=0.18;AA=A|||;VT=SNP
10	18451836	rs10764331	A	G	100	PASS	AC=2559;AF=0.510982;AN=5008;NS=2504;DP=22722;EAS_AF=0.5605;AMR_AF=0.438;AFR_AF=0.6104;EUR_AF=0.4523;SAS_AF=0.4376;AA=A|||;VT=SNP
10	18451884	rs11598236	T	C	100	PASS	AC=333;AF=0.0664936;AN=5008;NS=2504;DP=20173;EAS_AF=0.0506;AMR_AF=0.0865;AFR_AF=0.003;EUR_AF=0.0984;SAS_AF=0.1217;AA=T|||;VT=SNP
10	18451914	rs75770477	G	A	100	PASS	AC=118;AF=0.0235623;AN=5008;NS=2504;DP=18979;EAS_AF=0.001;AMR_AF=0.0159;AFR_AF=0.0008;EUR_AF=0.0219;SAS_AF=0.0849;AA=G|||;VT=SNP
10	18451969	rs10764332	A	C	100	PASS	AC=2561;AF=0.511382;AN=5008;NS=2504;DP=19513;EAS_AF=0.5605;AMR_AF=0.4395;AFR_AF=0.6104;EUR_AF=0.4523;SAS_AF=0.4387;AA=C|||;VT=SNP
10	18451994	rs12414844	C	T	100	PASS	AC=1323;AF=0.264177;AN=5008;NS=2504;DP=20178;EAS_AF=0.3304;AMR_AF=0.2046;AFR_AF=0.2277;EUR_AF=0.2793;SAS_AF=0.272;AA=T|||;VT=SNP
10	18452427	rs74790927	C	T	100	PASS	AC=179;AF=0.0357428;AN=5008;NS=2504;DP=16882;EAS_AF=0.005;AMR_AF=0.1153;AFR_AF=0.003;EUR_AF=0.0567;SAS_AF=0.0337;AA=G|||;VT=SNP
10	18453209	rs1888692	A	G	100	PASS	AC=187;AF=0.0373403;AN=5008;NS=2504;DP=18918;EAS_AF=0.005;AMR_AF=0.1167;AFR_AF=0.0083;EUR_AF=0.0567;SAS_AF=0.0337;AA=G|||;VT=SNP
10	18454042	rs2183719	A	T	100	PASS	AC=2582;AF=0.515575;AN=5008;NS=2504;DP=20530;EAS_AF=0.5595;AMR_AF=0.4409;AFR_AF=0.6233;EUR_AF=0.4573;SAS_AF=0.4376;AA=T|||;VT=SNP
10	18454044	rs55890801	G	A	100	PASS	AC=678;AF=0.135383;AN=5008;NS=2504;DP=20703;EAS_AF=0.128;AMR_AF=0.1009;AFR_AF=0.0968;EUR_AF=0.1918;SAS_AF=0.1616;AA=G|||;VT=SNP
10	18454327	rs2150694	C	A	100	PASS	AC=917;AF=0.183107;AN=5008;NS=2504;DP=22598;EAS_AF=0.1855;AMR_AF=0.2061;AFR_AF=0.1906;EUR_AF=0.172;SAS_AF=0.1656;AA=C|||;VT=SNP
10	18454472	rs2183718	A	G	100	PASS	AC=2575;AF=0.514177;AN=5008;NS=2504;DP=19614;EAS_AF=0.5605;AMR_AF=0.4409;AFR_AF=0.6165;EUR_AF=0.4583;SAS_AF=0.4376;AA=G|||;VT=SNP
10	18455868	rs61844175	G	A	100	PASS	AC=788;AF=0.157348;AN=5008;NS=2504;DP=14334;EAS_AF=0.2113;AMR_AF=0.1268;AFR_AF=0.0991;EUR_AF=0.1948;SAS_AF=0.1636;AA=A|||;VT=SNP
10	18456156	rs116976610	T	C	100	PASS	AC=187;AF=0.0373403;AN=5008;NS=2504;DP=17026;EAS_AF=0.005;AMR_AF=0.1167;AFR_AF=0.0083;EUR_AF=0.0567;SAS_AF=0.0337;AA=T|||;VT=SNP
10	18456162	rs11012850	G	A	100	PASS	AC=412;AF=0.0822684;AN=5008;NS=2504;DP=16787;EAS_AF=0.1468;AMR_AF=0.0778;AFR_AF=0.0295;EUR_AF=0.0875;SAS_AF=0.0849;AA=G|||;VT=SNP
10	18456259	rs77358141	C	T	100	PASS	AC=179;AF=0.0357428;AN=5008;NS=2504;DP=16041;EAS_AF=0.005;AMR_AF=0.1153;AFR_AF=0.003;EUR_AF=0.0567;SAS_AF=0.0337;AA=C|||;VT=SNP
10	18456271	rs10828287	C	T	100	PASS	AC=1272;AF=0.253994;AN=5008;NS=2504;DP=16532;EAS_AF=0.3244;AMR_AF=0.2262;AFR_AF=0.3601;EUR_AF=0.165;SAS_AF=0.1493;AA=T|||;VT=SNP
10	18456526	rs12572404	A	C	100	PASS	AC=488;AF=0.0974441;AN=5008;NS=2504;DP=16945;EAS_AF=0.2093;AMR_AF=0.0893;AFR_AF=0.0068;EUR_AF=0.1223;SAS_AF=0.0849;AA=A|||;VT=SNP
10	18456816	rs73593770	G	A	100	PASS	AC=422;AF=0.0842652;AN=5008;NS=2504;DP=16053;EAS_AF=0.1488;AMR_AF=0.0793;AFR_AF=0.0303;EUR_AF=0.0885;SAS_AF=0.09;AA=G|||;VT=SNP
10	18457609	rs16916912	C	T	100	PASS	AC=296;AF=0.0591054;AN=5008;NS=2504;DP=17094;EAS_AF=0.003;AMR_AF=0.0375;AFR_AF=0.087;EUR_AF=0.0746;SAS_AF=0.0787;AA=C|||;VT=SNP
10	18457722	rs16916914	T	C	100	PASS	AC=108;AF=0.0215655;AN=5008;NS=2504;DP=17154;EAS_AF=0.001;AMR_AF=0.0187;AFR_AF=0.0234;EUR_AF=0.0398;SAS_AF=0.0235;AA=T|||;VT=SNP
10	18458005	rs78778209	A	G	100	PASS	AC=186;AF=0.0371406;AN=5008;NS=2504;DP=15206;EAS_AF=0.005;AMR_AF=0.1167;AFR_AF=0.0083;EUR_AF=0.0557;SAS_AF=0.0337;AA=A|||;VT=SNP
10	18458081	rs10741003	A	G	100	PASS	AC=2585;AF=0.516174;AN=5008;NS=2504;DP=14570;EAS_AF=0.5645;AMR_AF=0.4438;AFR_AF=0.6165;EUR_AF=0.4612;SAS_AF=0.4387;AA=G|||;VT=SNP
10	18458587	rs34537345	A	G	100	PASS	AC=416;AF=0.0830671;AN=5008;NS=2504;DP=19305;EAS_AF=0.0268;AMR_AF=0.0778;AFR_AF=0.0885;EUR_AF=0.0984;SAS_AF=0.1217;AA=A|||;VT=SNP
10	18458707	rs16916916	C	T	100	PASS	AC=295;AF=0.0589058;AN=5008;NS=2504;DP=20862;EAS_AF=0.003;AMR_AF=0.0375;AFR_AF=0.0862;EUR_AF=0.0746;SAS_AF=0.0787;AA=T|||;VT=SNP
10	18459147	rs7080195	T	C	100	PASS	AC=2578;AF=0.514776;AN=5008;NS=2504;DP=20703;EAS_AF=0.5635;AMR_AF=0.4438;AFR_AF=0.612;EUR_AF=0.4622;SAS_AF=0.4376;AA=C|||;VT=SNP
10	18459282	rs7090118	G	A	100	PASS	AC=1989;AF=0.397165;AN=5008;NS=2504;DP=19431;EAS_AF=0.3968;AMR_AF=0.3458;AFR_AF=0.4955;EUR_AF=0.3688;SAS_AF=0.3303;AA=A|||;VT=SNP
10	18459450	rs7076319	A	G	100	PASS	AC=1253;AF=0.2502;AN=5008;NS=2504;DP=18540;EAS_AF=0.2371;AMR_AF=0.219;AFR_AF=0.2572;EUR_AF=0.2962;SAS_AF=0.229;AA=A|||;VT=SNP
10	18459561	rs7090405	G	A	100	PASS	AC=782;AF=0.15615;AN=5008;NS=2504;DP=17067;EAS_AF=0.2093;AMR_AF=0.1268;AFR_AF=0.0953;EUR_AF=0.1968;SAS_AF=0.1626;AA=G|||;VT=SNP
10	18459914	rs41494451	C	T	100	PASS	AC=248;AF=0.0495208;AN=5008;NS=2504;DP=18599;EAS_AF=0.003;AMR_AF=0.036;AFR_AF=0.0484;EUR_AF=0.0746;SAS_AF=0.0828;AA=C|||;VT=SNP
10	18460336	rs71491145	G	A	100	PASS	AC=305;AF=0.0609026;AN=5008;NS=2504;DP=13572;EAS_AF=0.0268;AMR_AF=0.0692;AFR_AF=0.0091;EUR_AF=0.0984;SAS_AF=0.1217;AA=G|||;VT=SNP
10	18460367	rs2400	A	G	100	PASS	AC=586;AF=0.117013;AN=5008;NS=2504;DP=15216;EAS_AF=0.1667;AMR_AF=0.1009;AFR_AF=0.1157;EUR_AF=0.0944;SAS_AF=0.1022;AA=A|||;VT=SNP
10	18460822	rs61844177	T	C	100	PASS	AC=1693;AF=0.338059;AN=5008;NS=2504;DP=19033;EAS_AF=0.2847;AMR_AF=0.3285;AFR_AF=0.3843;EUR_AF=0.3489;SAS_AF=0.3262;AA=c|||;VT=SNP
10	18461012	rs149514542	T	C	100	PASS	AC=177;AF=0.0353435;AN=5008;NS=2504;DP=19163;EAS_AF=0.005;AMR_AF=0.1138;AFR_AF=0.003;EUR_AF=0.0577;SAS_AF=0.0317;AA=C|||;VT=SNP
10	18461061	rs144009622	G	T	100	PASS	AC=109;AF=0.0217652;AN=5008;NS=2504;DP=19068;EAS_AF=0.001;AMR_AF=0.0187;AFR_AF=0.0234;EUR_AF=0.0388;SAS_AF=0.0256;AA=G|||;VT=SNP
10	18461528	rs113461365	C	A	100	PASS	AC=82;AF=0.0163738;AN=5008;NS=2504;DP=18923;EAS_AF=0.003;AMR_AF=0.0115;AFR_AF=0;EUR_AF=0.0427;SAS_AF=0.0286;AA=C|||;VT=SNP
10	18461921	rs112628506	C	T	100	PASS	AC=82;AF=0.0163738;AN=5008;NS=2504;DP=14879;EAS_AF=0.003;AMR_AF=0.0115;AFR_AF=0;EUR_AF=0.0427;SAS_AF=0.0286;AA=C|||;VT=SNP
10	18461926	rs11012864	T	C	100	PASS	AC=932;AF=0.186102;AN=5008;NS=2504;DP=15185;EAS_AF=0.254;AMR_AF=0.1398;AFR_AF=0.1604;EUR_AF=0.1958;SAS_AF=0.1738;AA=T|||;VT=SNP
10	18462388	rs77138979	G	A	100	PASS	AC=299;AF=0.0597045;AN=5008;NS=2504;DP=17796;EAS_AF=0.1339;AMR_AF=0.062;AFR_AF=0.0106;EUR_AF=0.0447;SAS_AF=0.0634;AA=G|||;VT=SNP
10	18463105	rs117512373	C	G	100	PASS	AC=185;AF=0.0369409;AN=5008;NS=2504;DP=11053;EAS_AF=0.005;AMR_AF=0.1153;AFR_AF=0.0083;EUR_AF=0.0577;SAS_AF=0.0317;AA=c|||;VT=SNP
10	18463166	rs12766683	C	T	100	PASS	AC=411;AF=0.0820687;AN=5008;NS=2504;DP=8007;EAS_AF=0.0268;AMR_AF=0.0821;AFR_AF=0.0832;EUR_AF=0.0974;SAS_AF=0.1217;AA=c|||;VT=SNP
10	18463371	rs11012867	C	T	100	PASS	AC=809;AF=0.161542;AN=5008;NS=2504;DP=14633;EAS_AF=0.13;AMR_AF=0.1182;AFR_AF=0.1725;EUR_AF=0.1938;SAS_AF=0.1769;AA=C|||;VT=SNP
10	18463389	rs12776808	A	G	100	PASS	AC=412;AF=0.0822684;AN=5008;NS=2504;DP=14368;EAS_AF=0.0278;AMR_AF=0.0821;AFR_AF=0.0832;EUR_AF=0.0974;SAS_AF=0.1217;AA=A|||;VT=SNP
10	18464579	rs7100500	A	C	100	PASS	AC=2531;AF=0.505391;AN=5008;NS=2504;DP=17329;EAS_AF=0.4385;AMR_AF=0.4524;AFR_AF=0.6725;EUR_AF=0.4483;SAS_AF=0.4448;AA=C|||;VT=SNP
10	18464913	rs35667846	G	A	100	PASS	AC=349;AF=0.0696885;AN=5008;NS=2504;DP=21325;EAS_AF=0.0268;AMR_AF=0.0735;AFR_AF=0.0401;EUR_AF=0.0974;SAS_AF=0.1227;AA=G|||;VT=SNP
10	18464959	rs17605291	A	G	100	PASS	AC=236;AF=0.0471246;AN=5008;NS=2504;DP=21254;EAS_AF=0.005;AMR_AF=0.1383;AFR_AF=0.0106;EUR_AF=0.0845;SAS_AF=0.0368;AA=A|||;VT=SNP
10	18465479	rs17662793	A	G	100	PASS	AC=1042;AF=0.208067;AN=5008;NS=2504;DP=21718;EAS_AF=0.1974;AMR_AF=0.1657;AFR_AF=0.1452;EUR_AF=0.2763;SAS_AF=0.2638;AA=A|||;VT=SNP
10	18465496	rs1360459	T	A	100	PASS	AC=401;AF=0.0800719;AN=5008;NS=2504;DP=21410;EAS_AF=0.1359;AMR_AF=0.0793;AFR_AF=0.0212;EUR_AF=0.0915;SAS_AF=0.091;AA=T|||;VT=SNP
10	18466025	rs17605326	T	C	100	PASS	AC=187;AF=0.0373403;AN=5008;NS=2504;DP=21119;EAS_AF=0.005;AMR_AF=0.1167;AFR_AF=0.0083;EUR_AF=0.0577;SAS_AF=0.0327;AA=T|||;VT=SNP
10	18466094	rs10828295	A	G	100	PASS	AC=1764;AF=0.352236;AN=5008;NS=2504;DP=21143;EAS_AF=0.2996;AMR_AF=0.3156;AFR_AF=0.4947;EUR_AF=0.2634;SAS_AF=0.3313;AA=A|||;VT=SNP
10	18466140	rs11012876	A	T	100	PASS	AC=254;AF=0.0507188;AN=5008;NS=2504;DP=20116;EAS_AF=0.003;AMR_AF=0.036;AFR_AF=0.0492;EUR_AF=0.0736;SAS_AF=0.089;AA=A|||;VT=SNP
10	18466303	rs142809840	C	A	100	PASS	AC=186;AF=0.0371406;AN=5008;NS=2504;DP=17259;EAS_AF=0.005;AMR_AF=0.1167;AFR_AF=0.0083;EUR_AF=0.0577;SAS_AF=0.0317;AA=C|||;VT=SNP
10	18466378	rs11012877	G	A	100	PASS	AC=719;AF=0.14357;AN=5008;NS=2504;DP=13198;EAS_AF=0.252;AMR_AF=0.0865;AFR_AF=0.1172;EUR_AF=0.1024;SAS_AF=0.1503;AA=G|||;VT=SNP
10	18466582	rs1952984	C	T	100	PASS	AC=723;AF=0.144369;AN=5008;NS=2504;DP=19368;EAS_AF=0.252;AMR_AF=0.0865;AFR_AF=0.1157;EUR_AF=0.1034;SAS_AF=0.1554;AA=T|||;VT=SNP
10	18467744	rs16916922	A	T	100	PASS	AC=515;AF=0.102835;AN=5008;NS=2504;DP=17196;EAS_AF=0.1379;AMR_AF=0.098;AFR_AF=0.0446;EUR_AF=0.1292;SAS_AF=0.1217;AA=A|||;VT=SNP
10	18467874	rs34074414	T	C	100	PASS	AC=356;AF=0.0710863;AN=5008;NS=2504;DP=16031;EAS_AF=0.0268;AMR_AF=0.072;AFR_AF=0.0461;EUR_AF=0.0984;SAS_AF=0.1217;AA=T|||;VT=SNP
10	18468124	rs11012883	C	T	100	PASS	AC=597;AF=0.119209;AN=5008;NS=2504;DP=18401;EAS_AF=0.248;AMR_AF=0.0677;AFR_AF=0.0877;EUR_AF=0.0636;SAS_AF=0.1227;AA=C|||;VT=SNP
10	18468211	rs16916925	A	G	100	PASS	AC=517;AF=0.103235;AN=5008;NS=2504;DP=16468;EAS_AF=0.1379;AMR_AF=0.098;AFR_AF=0.0469;EUR_AF=0.1292;SAS_AF=0.1207;AA=A|||;VT=SNP
10	18468505	rs7087598	C	T	100	PASS	AC=692;AF=0.138179;AN=5008;NS=2504;DP=17353;EAS_AF=0.0407;AMR_AF=0.1744;AFR_AF=0.0303;EUR_AF=0.3002;SAS_AF=0.1922;AA=C|||;VT=SNP
10	18468557	rs117733592	T	C	100	PASS	AC=71;AF=0.0141773;AN=5008;NS=2504;DP=15950;EAS_AF=0.004;AMR_AF=0.0274;AFR_AF=0.0015;EUR_AF=0.0368;SAS_AF=0.0092;AA=T|||;VT=SNP
10	18468589	rs7911644	C	T	100	PASS	AC=2158;AF=0.430911;AN=5008;NS=2504;DP=16170;EAS_AF=0.4206;AMR_AF=0.3141;AFR_AF=0.5983;EUR_AF=0.332;SAS_AF=0.3998;AA=T|||;VT=SNP
10	18469522	rs12569914	C	T	100	PASS	AC=385;AF=0.076877;AN=5008;NS=2504;DP=18582;EAS_AF=0.0476;AMR_AF=0.0893;AFR_AF=0.0439;EUR_AF=0.0974;SAS_AF=0.1217;AA=C|||;VT=SNP
10	18469956	rs12777936	C	T	100	PASS	AC=1180;AF=0.235623;AN=5008;NS=2504;DP=15552;EAS_AF=0.1925;AMR_AF=0.2291;AFR_AF=0.2284;EUR_AF=0.2664;SAS_AF=0.2628;AA=T|||;VT=SNP
10	18470109	rs75538584	A	G	100	PASS	AC=79;AF=0.0157748;AN=5008;NS=2504;DP=15698;EAS_AF=0.004;AMR_AF=0.0288;AFR_AF=0.0068;EUR_AF=0.0368;SAS_AF=0.0092;AA=A|||;VT=SNP
10	18470126	rs34295748	A	G	100	PASS	AC=385;AF=0.076877;AN=5008;NS=2504;DP=14466;EAS_AF=0.0486;AMR_AF=0.0893;AFR_AF=0.0431;EUR_AF=0.0974;SAS_AF=0.1217;AA=A|||;VT=SNP
10	18470137	rs35118097	G	A	100	PASS	AC=773;AF=0.154353;AN=5008;NS=2504;DP=14291;EAS_AF=0.0575;AMR_AF=0.147;AFR_AF=0.2481;EUR_AF=0.1392;SAS_AF=0.1483;AA=G|||;VT=SNP
10	18470153	rs16916928	G	A	100	PASS	AC=1278;AF=0.255192;AN=5008;NS=2504;DP=14557;EAS_AF=0.1915;AMR_AF=0.245;AFR_AF=0.2935;EUR_AF=0.2674;SAS_AF=0.2638;AA=A|||;VT=SNP
10	18470170	rs74325916	A	G	100	PASS	AC=111;AF=0.0221645;AN=5008;NS=2504;DP=14931;EAS_AF=0.004;AMR_AF=0.0288;AFR_AF=0.031;EUR_AF=0.0368;SAS_AF=0.0092;AA=A|||;VT=SNP
10	18470329	rs12413195	T	C	100	PASS	AC=944;AF=0.188498;AN=5008;NS=2504;DP=12948;EAS_AF=0.1835;AMR_AF=0.1873;AFR_AF=0.1286;EUR_AF=0.2256;SAS_AF=0.2372;AA=T|||;VT=SNP
10	18470393	rs17605553	A	G	100	PASS	AC=386;AF=0.0770767;AN=5008;NS=2504;DP=13226;EAS_AF=0.0486;AMR_AF=0.0893;AFR_AF=0.0431;EUR_AF=0.0974;SAS_AF=0.1227;AA=A|||;VT=SNP
10	18471002	rs77868870	G	A	100	PASS	AC=80;AF=0.0159744;AN=5008;NS=2504;DP=16022;EAS_AF=0.004;AMR_AF=0.0288;AFR_AF=0.0068;EUR_AF=0.0378;SAS_AF=0.0092;AA=G|||;VT=SNP
10	18471064	rs17605594	C	T	100	PASS	AC=85;AF=0.0169728;AN=5008;NS=2504;DP=15300;EAS_AF=0.001;AMR_AF=0.036;AFR_AF=0.003;EUR_AF=0.0547;SAS_AF=0;AA=C|||;VT=SNP
10	18471274	rs1779235	A	G	100	PASS	AC=1600;AF=0.319489;AN=5008;NS=2504;DP=15170;EAS_AF=0.1925;AMR_AF=0.2651;AFR_AF=0.5227;EUR_AF=0.2674;SAS_AF=0.2679;AA=G|||;VT=SNP
10	18471553	rs111512190	C	T	100	PASS	AC=391;AF=0.0780751;AN=5008;NS=2504;DP=15217;EAS_AF=0.1329;AMR_AF=0.0793;AFR_AF=0.0197;EUR_AF=0.0905;SAS_AF=0.0869;AA=C|||;VT=SNP
10	18471620	rs1757211	G	A	100	PASS	AC=1210;AF=0.241613;AN=5008;NS=2504;DP=14166;EAS_AF=0.1875;AMR_AF=0.219;AFR_AF=0.2943;EUR_AF=0.2306;SAS_AF=0.2536;AA=G|||;VT=SNP
10	18471794	rs1623474	C	T	100	PASS	AC=2166;AF=0.432508;AN=5008;NS=2504;DP=17464;EAS_AF=0.4226;AMR_AF=0.3141;AFR_AF=0.6044;EUR_AF=0.329;SAS_AF=0.4008;AA=T|||;VT=SNP
10	18471923	rs1360460	A	G	100	PASS	AC=2582;AF=0.515575;AN=5008;NS=2504;DP=16280;EAS_AF=0.4306;AMR_AF=0.4726;AFR_AF=0.4554;EUR_AF=0.669;SAS_AF=0.5573;AA=G|||;VT=SNP
10	18471961	rs1624525	T	G	100	PASS	AC=2580;AF=0.515176;AN=5008;NS=2504;DP=15276;EAS_AF=0.4315;AMR_AF=0.4741;AFR_AF=0.4546;EUR_AF=0.669;SAS_AF=0.5542;AA=G|||;VT=SNP
10	18472127	rs56241630	A	G	100	PASS	AC=590;AF=0.117812;AN=5008;NS=2504;DP=15637;EAS_AF=0.2302;AMR_AF=0.0504;AFR_AF=0.1029;EUR_AF=0.0616;SAS_AF=0.1278;AA=A|||;VT=SNP
10	18472279	rs76883574	A	C	100	PASS	AC=193;AF=0.0385383;AN=5008;NS=2504;DP=17206;EAS_AF=0.005;AMR_AF=0.0476;AFR_AF=0.0325;EUR_AF=0.0755;SAS_AF=0.0368;AA=A|||;VT=SNP
10	18472566	rs1757210	A	G	100	PASS	AC=1352;AF=0.269968;AN=5008;NS=2504;DP=18554;EAS_AF=0.1835;AMR_AF=0.232;AFR_AF=0.4259;EUR_AF=0.2326;SAS_AF=0.2137;AA=G|||;VT=SNP
10	18472842	rs1757209	C	T	100	PASS	AC=3694;AF=0.73762;AN=5008;NS=2504;DP=20161;EAS_AF=0.8125;AMR_AF=0.7464;AFR_AF=0.6725;EUR_AF=0.7316;SAS_AF=0.7485;AA=T|||;VT=SNP
10	18472843	rs1757208	A	G	100	PASS	AC=3779;AF=0.754593;AN=5008;NS=2504;DP=20424;EAS_AF=0.8175;AMR_AF=0.7752;AFR_AF=0.68;EUR_AF=0.7724;SAS_AF=0.7577;AA=G|||;VT=SNP
10	18472861	rs1757207	T	C	100	PASS	AC=3695;AF=0.737819;AN=5008;NS=2504;DP=20399;EAS_AF=0.8135;AMR_AF=0.7464;AFR_AF=0.6725;EUR_AF=0.7316;SAS_AF=0.7485;AA=C|||;VT=SNP
10	18472977	rs1779226	A	G	100	PASS	AC=3773;AF=0.753395;AN=5008;NS=2504;DP=20474;EAS_AF=0.8175;AMR_AF=0.7738;AFR_AF=0.68;EUR_AF=0.7674;SAS_AF=0.7577;AA=G|||;VT=SNP
10	18473159	rs78011989	C	A	100	PASS	AC=79;AF=0.0157748;AN=5008;NS=2504;DP=19020;EAS_AF=0.004;AMR_AF=0.0288;AFR_AF=0.0068;EUR_AF=0.0368;SAS_AF=0.0092;AA=C|||;VT=SNP
10	18473271	rs1779227	T	C	100	PASS	AC=3696;AF=0.738019;AN=5008;NS=2504;DP=18799;EAS_AF=0.8135;AMR_AF=0.7493;AFR_AF=0.6717;EUR_AF=0.7306;SAS_AF=0.7495;AA=C|||;VT=SNP
10	18473370	rs1757206	T	C	100	PASS	AC=3691;AF=0.737021;AN=5008;NS=2504;DP=17963;EAS_AF=0.8135;AMR_AF=0.745;AFR_AF=0.6717;EUR_AF=0.7296;SAS_AF=0.7485;AA=T|||;VT=SNP
10	18473383	rs140836479	T	C	100	PASS	AC=79;AF=0.0157748;AN=5008;NS=2504;DP=17548;EAS_AF=0.004;AMR_AF=0.0288;AFR_AF=0.0068;EUR_AF=0.0368;SAS_AF=0.0092;AA=T|||;VT=SNP
10	18473693	rs1757205	G	T	100	PASS	AC=3688;AF=0.736422;AN=5008;NS=2504;DP=19440;EAS_AF=0.8135;AMR_AF=0.745;AFR_AF=0.6694;EUR_AF=0.7296;SAS_AF=0.7485;AA=G|||;VT=SNP
10	18473856	rs138499853	C	T	100	PASS	AC=39;AF=0.00778754;AN=5008;NS=2504;DP=14827;EAS_AF=0;AMR_AF=0.0115;AFR_AF=0;EUR_AF=0.0288;SAS_AF=0.002;AA=C|||;VT=SNP
10	18474726	rs12355980	A	G	100	PASS	AC=106;AF=0.0211661;AN=5008;NS=2504;DP=19548;EAS_AF=0.002;AMR_AF=0.0144;AFR_AF=0.0008;EUR_AF=0.0328;SAS_AF=0.0613;AA=A|||;VT=SNP
10	18474727	rs1779228	T	C	100	PASS	AC=4060;AF=0.810703;AN=5008;NS=2504;DP=19618;EAS_AF=0.8185;AMR_AF=0.8055;AFR_AF=0.8843;EUR_AF=0.7654;SAS_AF=0.7536;AA=C|||;VT=SNP
10	18475075	rs7067916	A	G	100	PASS	AC=3781;AF=0.754992;AN=5008;NS=2504;DP=18114;EAS_AF=0.8165;AMR_AF=0.7752;AFR_AF=0.6891;EUR_AF=0.7654;SAS_AF=0.7556;AA=A|||;VT=SNP
10	18475947	rs1779237	C	T	100	PASS	AC=3158;AF=0.630591;AN=5008;NS=2504;DP=21775;EAS_AF=0.5833;AMR_AF=0.6974;AFR_AF=0.6127;EUR_AF=0.669;SAS_AF=0.6166;AA=C|||;VT=SNP
10	18475974	rs1779238	G	A	100	PASS	AC=3294;AF=0.657748;AN=5008;NS=2504;DP=21443;EAS_AF=0.7599;AMR_AF=0.732;AFR_AF=0.4395;EUR_AF=0.7306;SAS_AF=0.7198;AA=G|||;VT=SNP
10	18476276	rs16916932	C	T	100	PASS	AC=523;AF=0.104433;AN=5008;NS=2504;DP=20569;EAS_AF=0.2282;AMR_AF=0.0504;AFR_AF=0.0552;EUR_AF=0.0616;SAS_AF=0.1258;AA=C|||;VT=SNP
10	18476313	rs1779240	G	A	100	PASS	AC=4054;AF=0.809505;AN=5008;NS=2504;DP=20507;EAS_AF=0.8175;AMR_AF=0.8055;AFR_AF=0.8767;EUR_AF=0.7724;SAS_AF=0.7515;AA=A|||;VT=SNP
10	18476322	rs1779241	A	G	100	PASS	AC=4654;AF=0.929313;AN=5008;NS=2504;DP=20317;EAS_AF=0.9504;AMR_AF=0.9063;AFR_AF=0.9841;EUR_AF=0.9006;SAS_AF=0.8793;AA=G|||;VT=SNP
10	18477279	rs12355077	G	C	100	PASS	AC=101;AF=0.0201677;AN=5008;NS=2504;DP=15684;EAS_AF=0.002;AMR_AF=0.0144;AFR_AF=0.0008;EUR_AF=0.0328;SAS_AF=0.0562;AA=G|||;VT=SNP
10	18477286	rs11592084	G	A	100	PASS	AC=774;AF=0.154553;AN=5008;NS=2504;DP=15487;EAS_AF=0.1349;AMR_AF=0.1311;AFR_AF=0.2179;EUR_AF=0.1332;SAS_AF=0.1278;AA=A|||;VT=SNP
10	18477625	rs1779244	A	C	100	PASS	AC=4639;AF=0.926318;AN=5008;NS=2504;DP=17284;EAS_AF=0.9613;AMR_AF=0.9078;AFR_AF=0.9599;EUR_AF=0.9016;SAS_AF=0.8834;AA=C|||;VT=SNP
10	18477760	rs140808895	C	T	100	PASS	AC=46;AF=0.0091853;AN=5008;NS=2504;DP=15717;EAS_AF=0;AMR_AF=0.0159;AFR_AF=0.0023;EUR_AF=0.0318;SAS_AF=0;AA=C|||;VT=SNP
10	18477990	rs78011406	A	C	100	PASS	AC=518;AF=0.103435;AN=5008;NS=2504;DP=16855;EAS_AF=0.1339;AMR_AF=0.0994;AFR_AF=0.0461;EUR_AF=0.1272;SAS_AF=0.1278;AA=A|||;VT=SNP
10	18478008	rs996861	C	A	100	PASS	AC=765;AF=0.152756;AN=5008;NS=2504;DP=16843;EAS_AF=0.1329;AMR_AF=0.1297;AFR_AF=0.2186;EUR_AF=0.1322;SAS_AF=0.1217;AA=A|||;VT=SNP
10	18478025	rs79720344	G	A	100	PASS	AC=63;AF=0.0125799;AN=5008;NS=2504;DP=16454;EAS_AF=0.002;AMR_AF=0.0173;AFR_AF=0.0113;EUR_AF=0.0278;SAS_AF=0.0061;AA=G|||;VT=SNP
10	18478066	rs78864692	T	A	100	PASS	AC=480;AF=0.0958466;AN=5008;NS=2504;DP=16080;EAS_AF=0.2222;AMR_AF=0.0476;AFR_AF=0.0287;EUR_AF=0.0616;SAS_AF=0.1258;AA=T|||;VT=SNP
10	18478667	rs58887549	G	A	100	PASS	AC=522;AF=0.104233;AN=5008;NS=2504;DP=17217;EAS_AF=0.2222;AMR_AF=0.0504;AFR_AF=0.059;EUR_AF=0.0616;SAS_AF=0.1258;AA=G|||;VT=SNP
10	18478722	rs61131022	C	A	100	PASS	AC=699;AF=0.139577;AN=5008;NS=2504;DP=18614;EAS_AF=0.2242;AMR_AF=0.0865;AFR_AF=0.1377;EUR_AF=0.0984;SAS_AF=0.135;AA=C|||;VT=SNP
10	18478943	rs76720202	C	G	100	PASS	AC=72;AF=0.014377;AN=5008;NS=2504;DP=19597;EAS_AF=0.004;AMR_AF=0.0274;AFR_AF=0.0023;EUR_AF=0.0368;SAS_AF=0.0092;AA=C|||;VT=SNP
10	18479094	rs1618660	G	C	100	PASS	AC=2760;AF=0.551118;AN=5008;NS=2504;DP=20019;EAS_AF=0.5367;AMR_AF=0.6844;AFR_AF=0.3654;EUR_AF=0.671;SAS_AF=0.5992;AA=G|||;VT=SNP
10	18479130	rs78163857	C	G	100	PASS	AC=71;AF=0.0141773;AN=5008;NS=2504;DP=20475;EAS_AF=0.004;AMR_AF=0.0274;AFR_AF=0.0015;EUR_AF=0.0368;SAS_AF=0.0092;AA=C|||;VT=SNP
10	18479147	rs1857424	A	G	100	PASS	AC=2764;AF=0.551917;AN=5008;NS=2504;DP=20248;EAS_AF=0.5407;AMR_AF=0.6844;AFR_AF=0.3646;EUR_AF=0.671;SAS_AF=0.6002;AA=A|||;VT=SNP
10	18479198	rs11593318	G	A	100	PASS	AC=524;AF=0.104633;AN=5008;NS=2504;DP=18937;EAS_AF=0.1319;AMR_AF=0.0994;AFR_AF=0.053;EUR_AF=0.1272;SAS_AF=0.1268;AA=G|||;VT=SNP
10	18479339	rs77353696	G	C	100	PASS	AC=65;AF=0.0129792;AN=5008;NS=2504;DP=17032;EAS_AF=0.002;AMR_AF=0.0115;AFR_AF=0;EUR_AF=0.0408;SAS_AF=0.0143;AA=G|||;VT=SNP
10	18479948	rs2482103	A	G	100	PASS	AC=4287;AF=0.85603;AN=5008;NS=2504;DP=20682;EAS_AF=0.9444;AMR_AF=0.8746;AFR_AF=0.7405;EUR_AF=0.8966;SAS_AF=0.8661;AA=G|||;VT=SNP
10	18480227	rs11012932	A	G	100	PASS	AC=602;AF=0.120208;AN=5008;NS=2504;DP=16973;EAS_AF=0.1339;AMR_AF=0.1282;AFR_AF=0.0605;EUR_AF=0.164;SAS_AF=0.136;AA=A|||;VT=SNP
10	18480276	rs2489211	G	C	100	PASS	AC=4024;AF=0.803514;AN=5008;NS=2504;DP=18150;EAS_AF=0.8958;AMR_AF=0.8631;AFR_AF=0.59;EUR_AF=0.8946;SAS_AF=0.8609;AA=C|||;VT=SNP
10	18480425	rs12413079	G	A	100	PASS	AC=523;AF=0.104433;AN=5008;NS=2504;DP=20205;EAS_AF=0.13;AMR_AF=0.0994;AFR_AF=0.0537;EUR_AF=0.1272;SAS_AF=0.1268;AA=G|||;VT=SNP
10	18480653	rs12414674	A	G	100	PASS	AC=523;AF=0.104433;AN=5008;NS=2504;DP=20361;EAS_AF=0.13;AMR_AF=0.0994;AFR_AF=0.0537;EUR_AF=0.1272;SAS_AF=0.1268;AA=A|||;VT=SNP
10	18480849	rs2482101	A	C	100	PASS	AC=4128;AF=0.824281;AN=5008;NS=2504;DP=21928;EAS_AF=0.9018;AMR_AF=0.866;AFR_AF=0.6483;EUR_AF=0.8966;SAS_AF=0.8783;AA=C|||;VT=SNP
10	18481044	rs16916944	C	T	100	PASS	AC=507;AF=0.101238;AN=5008;NS=2504;DP=17372;EAS_AF=0.119;AMR_AF=0.0994;AFR_AF=0.0514;EUR_AF=0.1272;SAS_AF=0.1247;AA=C|||;VT=SNP
10	18481080	rs2482100	A	G	100	PASS	AC=3859;AF=0.770567;AN=5008;NS=2504;DP=16822;EAS_AF=0.7282;AMR_AF=0.8372;AFR_AF=0.7284;EUR_AF=0.836;SAS_AF=0.7566;AA=A|||;VT=SNP
10	18481525	rs77726527	C	T	100	PASS	AC=61;AF=0.0121805;AN=5008;NS=2504;DP=16960;EAS_AF=0.002;AMR_AF=0.0144;AFR_AF=0.0272;EUR_AF=0.0129;SAS_AF=0;AA=C|||;VT=SNP
10	18481737	rs61278674	A	G	100	PASS	AC=557;AF=0.111222;AN=5008;NS=2504;DP=18857;EAS_AF=0.0149;AMR_AF=0.0591;AFR_AF=0.2958;EUR_AF=0.0775;SAS_AF=0.0327;AA=A|||;VT=SNP
10	18481785	rs79167578	C	A	100	PASS	AC=131;AF=0.0261581;AN=5008;NS=2504;DP=16928;EAS_AF=0.002;AMR_AF=0.0274;AFR_AF=0.0635;EUR_AF=0.0239;SAS_AF=0.002;AA=A|||;VT=SNP
10	18482018	rs73593798	G	A	100	PASS	AC=317;AF=0.0632987;AN=5008;NS=2504;DP=15039;EAS_AF=0.001;AMR_AF=0.062;AFR_AF=0.1573;EUR_AF=0.0388;SAS_AF=0.0266;AA=A|||;VT=SNP
10	18482044	rs73593800	T	G	100	PASS	AC=352;AF=0.0702875;AN=5008;NS=2504;DP=15585;EAS_AF=0.003;AMR_AF=0.0648;AFR_AF=0.18;EUR_AF=0.0388;SAS_AF=0.0276;AA=T|||;VT=SNP
10	18482561	rs77963678	T	C	100	PASS	AC=610;AF=0.121805;AN=5008;NS=2504;DP=16153;EAS_AF=0.1131;AMR_AF=0.0922;AFR_AF=0.1997;EUR_AF=0.0865;SAS_AF=0.0828;AA=T|||;VT=SNP
10	18482691	rs1277729	T	C	100	PASS	AC=2987;AF=0.596446;AN=5008;NS=2504;DP=19028;EAS_AF=0.5089;AMR_AF=0.7594;AFR_AF=0.3366;EUR_AF=0.7972;SAS_AF=0.7157;AA=T|||;VT=SNP
10	18482761	rs74327313	G	A	100	PASS	AC=364;AF=0.0726837;AN=5008;NS=2504;DP=20485;EAS_AF=0.1101;AMR_AF=0.0663;AFR_AF=0.0605;EUR_AF=0.0507;SAS_AF=0.0777;AA=G|||;VT=SNP
10	18483624	rs1277728	A	G	100	PASS	AC=3724;AF=0.74361;AN=5008;NS=2504;DP=18154;EAS_AF=0.6875;AMR_AF=0.8588;AFR_AF=0.5893;EUR_AF=0.8787;SAS_AF=0.7894;AA=A|||;VT=SNP
10	18483672	rs17679683	C	T	100	PASS	AC=300;AF=0.0599042;AN=5008;NS=2504;DP=19355;EAS_AF=0.122;AMR_AF=0.0605;AFR_AF=0.0386;EUR_AF=0.0477;SAS_AF=0.0368;AA=C|||;VT=SNP
10	18484261	rs2482099	T	C	100	PASS	AC=4185;AF=0.835663;AN=5008;NS=2504;DP=18780;EAS_AF=0.6855;AMR_AF=0.9006;AFR_AF=0.9153;EUR_AF=0.8817;SAS_AF=0.7894;AA=C|||;VT=SNP
10	18485562	rs1277727	C	G	100	PASS	AC=4023;AF=0.803315;AN=5008;NS=2504;DP=18237;EAS_AF=0.6835;AMR_AF=0.8847;AFR_AF=0.8101;EUR_AF=0.8787;SAS_AF=0.7822;AA=G|||;VT=SNP
10	18485708	rs74602025	T	C	100	PASS	AC=154;AF=0.0307508;AN=5008;NS=2504;DP=19605;EAS_AF=0.001;AMR_AF=0.0245;AFR_AF=0.0749;EUR_AF=0.0368;SAS_AF=0;AA=T|||;VT=SNP
10	18485993	rs77286225	T	C	100	PASS	AC=154;AF=0.0307508;AN=5008;NS=2504;DP=18432;EAS_AF=0.001;AMR_AF=0.0245;AFR_AF=0.0749;EUR_AF=0.0368;SAS_AF=0;AA=T|||;VT=SNP
10	18486293	rs78862070	G	A	100	PASS	AC=382;AF=0.076278;AN=5008;NS=2504;DP=20523;EAS_AF=0.1081;AMR_AF=0.0692;AFR_AF=0.0582;EUR_AF=0.0706;SAS_AF=0.0787;AA=G|||;VT=SNP
10	18486612	rs1277726	T	C	100	PASS	AC=4193;AF=0.83726;AN=5008;NS=2504;DP=13808;EAS_AF=0.6855;AMR_AF=0.9049;AFR_AF=0.9228;EUR_AF=0.8817;SAS_AF=0.7843;AA=C|||;VT=SNP
10	18486857	rs1277725	G	T	100	PASS	AC=3922;AF=0.783147;AN=5008;NS=2504;DP=6697;EAS_AF=0.6815;AMR_AF=0.879;AFR_AF=0.7352;EUR_AF=0.8767;SAS_AF=0.7883;AA=T|||;VT=SNP
10	18487010	rs1300003	T	C	100	PASS	AC=3978;AF=0.794329;AN=5008;NS=2504;DP=7694;EAS_AF=0.6815;AMR_AF=0.8804;AFR_AF=0.7769;EUR_AF=0.8807;SAS_AF=0.7843;AA=T|||;VT=SNP
10	18487058	rs192080074	A	G	100	PASS	AC=384;AF=0.0766773;AN=5008;NS=2504;DP=8234;EAS_AF=0.1101;AMR_AF=0.0692;AFR_AF=0.0575;EUR_AF=0.0706;SAS_AF=0.0798;AA=A|||;VT=SNP
10	18487579	rs139079279	C	A	100	PASS	AC=45;AF=0.00898562;AN=5008;NS=2504;DP=19740;EAS_AF=0;AMR_AF=0.0231;AFR_AF=0.0008;EUR_AF=0.0229;SAS_AF=0.0051;AA=C|||;VT=SNP
10	18487881	rs117440406	A	G	100	PASS	AC=16;AF=0.00319489;AN=5008;NS=2504;DP=20835;EAS_AF=0;AMR_AF=0.0058;AFR_AF=0;EUR_AF=0.0119;SAS_AF=0;AA=A|||;VT=SNP
10	18488032	rs16916956	A	C	100	PASS	AC=196;AF=0.0391374;AN=5008;NS=2504;DP=18013;EAS_AF=0.001;AMR_AF=0.0303;AFR_AF=0.1029;EUR_AF=0.0368;SAS_AF=0.001;AA=A|||;VT=SNP
10	18488131	rs1125417	A	G	100	PASS	AC=4053;AF=0.809305;AN=5008;NS=2504;DP=17573;EAS_AF=0.6806;AMR_AF=0.8876;AFR_AF=0.8321;EUR_AF=0.8787;SAS_AF=0.7843;AA=G|||;VT=SNP
10	18488383	rs75613380	G	A	100	PASS	AC=555;AF=0.110823;AN=5008;NS=2504;DP=16180;EAS_AF=0.1101;AMR_AF=0.0922;AFR_AF=0.1475;EUR_AF=0.1074;SAS_AF=0.0787;AA=G|||;VT=SNP
10	18488465	rs1573221	A	G	100	PASS	AC=3508;AF=0.700479;AN=5008;NS=2504;DP=17125;EAS_AF=0.494;AMR_AF=0.8271;AFR_AF=0.6074;EUR_AF=0.8658;SAS_AF=0.7791;AA=A|||;VT=SNP
10	18488689	rs1573222	G	A	100	PASS	AC=3495;AF=0.697883;AN=5008;NS=2504;DP=17882;EAS_AF=0.494;AMR_AF=0.8256;AFR_AF=0.5991;EUR_AF=0.8658;SAS_AF=0.7781;AA=G|||;VT=SNP
10	18489049	rs11012974	T	C	100	PASS	AC=169;AF=0.033746;AN=5008;NS=2504;DP=14693;EAS_AF=0.123;AMR_AF=0.0274;AFR_AF=0.0083;EUR_AF=0.0099;SAS_AF=0.0051;AA=T|||;VT=SNP
10	18490018	rs73595514	T	A	100	PASS	AC=613;AF=0.122404;AN=5008;NS=2504;DP=16611;EAS_AF=0.1687;AMR_AF=0.0778;AFR_AF=0.1982;EUR_AF=0.0507;SAS_AF=0.0777;AA=T|||;VT=SNP
10	18490415	rs1277761	G	A	100	PASS	AC=4037;AF=0.80611;AN=5008;NS=2504;DP=17033;EAS_AF=0.6776;AMR_AF=0.8847;AFR_AF=0.8253;EUR_AF=0.8787;SAS_AF=0.7822;AA=G|||;VT=SNP
10	18490448	rs1277760	C	T	100	PASS	AC=4027;AF=0.804113;AN=5008;NS=2504;DP=18691;EAS_AF=0.6776;AMR_AF=0.8833;AFR_AF=0.8185;EUR_AF=0.8787;SAS_AF=0.7822;AA=C|||;VT=SNP
10	18490601	rs11012983	A	T	100	PASS	AC=668;AF=0.133387;AN=5008;NS=2504;DP=19459;EAS_AF=0.2312;AMR_AF=0.1167;AFR_AF=0.1346;EUR_AF=0.0954;SAS_AF=0.0818;AA=A|||;VT=SNP
10	18490922	rs1277759	T	C	100	PASS	AC=3950;AF=0.788738;AN=5008;NS=2504;DP=19198;EAS_AF=0.6776;AMR_AF=0.8732;AFR_AF=0.7632;EUR_AF=0.8817;SAS_AF=0.7822;AA=T|||;VT=SNP
10	18490930	rs1277758	G	A	100	PASS	AC=4039;AF=0.80651;AN=5008;NS=2504;DP=19382;EAS_AF=0.6776;AMR_AF=0.8847;AFR_AF=0.826;EUR_AF=0.8797;SAS_AF=0.7822;AA=A|||;VT=SNP
10	18491956	rs1277757	A	C	100	PASS	AC=4054;AF=0.809505;AN=5008;NS=2504;DP=20540;EAS_AF=0.6806;AMR_AF=0.8876;AFR_AF=0.8321;EUR_AF=0.8797;SAS_AF=0.7843;AA=C|||;VT=SNP
10	18492807	rs72782016	G	A	100	PASS	AC=77;AF=0.0153754;AN=5008;NS=2504;DP=17965;EAS_AF=0;AMR_AF=0.0231;AFR_AF=0.0008;EUR_AF=0.0477;SAS_AF=0.0123;AA=G|||;VT=SNP
10	18493595	rs78940953	G	C	100	PASS	AC=332;AF=0.0662939;AN=5008;NS=2504;DP=17340;EAS_AF=0.1091;AMR_AF=0.0317;AFR_AF=0.0575;EUR_AF=0.0487;SAS_AF=0.0767;AA=G|||;VT=SNP
10	18494035	rs2489208	C	A	100	PASS	AC=3239;AF=0.646765;AN=5008;NS=2504;DP=16906;EAS_AF=0.5446;AMR_AF=0.7911;AFR_AF=0.4561;EUR_AF=0.7803;SAS_AF=0.7699;AA=A|||;VT=SNP
10	18494482	rs4748444	T	C	100	PASS	AC=1015;AF=0.202676;AN=5008;NS=2504;DP=20159;EAS_AF=0.0903;AMR_AF=0.17;AFR_AF=0.1029;EUR_AF=0.3529;SAS_AF=0.3221;AA=T|||;VT=SNP
10	18494666	rs1277762	C	T	100	PASS	AC=3326;AF=0.664137;AN=5008;NS=2504;DP=18207;EAS_AF=0.5456;AMR_AF=0.8112;AFR_AF=0.4629;EUR_AF=0.833;SAS_AF=0.7802;AA=c|||;VT=SNP
10	18494876	rs10828308	C	T	100	PASS	AC=167;AF=0.0333466;AN=5008;NS=2504;DP=19297;EAS_AF=0.123;AMR_AF=0.0274;AFR_AF=0.0068;EUR_AF=0.0099;SAS_AF=0.0051;AA=C|||;VT=SNP
10	18495110	rs11012995	A	G	100	PASS	AC=439;AF=0.0876597;AN=5008;NS=2504;DP=19639;EAS_AF=0.124;AMR_AF=0.0591;AFR_AF=0.1944;EUR_AF=0.0109;SAS_AF=0.0051;AA=G|||;VT=SNP
10	18495214	rs138751487	G	A	100	PASS	AC=105;AF=0.0209665;AN=5008;NS=2504;DP=20268;EAS_AF=0.003;AMR_AF=0.0216;AFR_AF=0.0045;EUR_AF=0.0288;SAS_AF=0.0532;AA=G|||;VT=SNP
10	18495518	rs12358313	G	T	100	PASS	AC=167;AF=0.0333466;AN=5008;NS=2504;DP=22897;EAS_AF=0.123;AMR_AF=0.0274;AFR_AF=0.0068;EUR_AF=0.0099;SAS_AF=0.0051;AA=G|||;VT=SNP
10	18495885	rs1277763	T	C	100	PASS	AC=2767;AF=0.552516;AN=5008;NS=2504;DP=20386;EAS_AF=0.379;AMR_AF=0.7277;AFR_AF=0.3064;EUR_AF=0.7833;SAS_AF=0.7025;AA=T|||;VT=SNP
10	18496403	rs1277764	A	G	100	PASS	AC=4339;AF=0.866414;AN=5008;NS=2504;DP=18144;EAS_AF=0.7192;AMR_AF=0.9063;AFR_AF=0.9955;EUR_AF=0.8817;SAS_AF=0.7996;AA=G|||;VT=SNP
10	18496643	rs79489901	C	T	100	PASS	AC=354;AF=0.0706869;AN=5008;NS=2504;DP=17173;EAS_AF=0.1062;AMR_AF=0.0663;AFR_AF=0.0575;EUR_AF=0.0497;SAS_AF=0.0767;AA=C|||;VT=SNP
10	18496736	rs11013004	A	G	100	PASS	AC=315;AF=0.0628994;AN=5008;NS=2504;DP=15730;EAS_AF=0.125;AMR_AF=0.0375;AFR_AF=0.1097;EUR_AF=0.0119;SAS_AF=0.0061;AA=A|||;VT=SNP
10	18496985	rs11013005	T	C	100	PASS	AC=578;AF=0.115415;AN=5008;NS=2504;DP=18150;EAS_AF=0.1885;AMR_AF=0.0461;AFR_AF=0.2557;EUR_AF=0.0119;SAS_AF=0.0061;AA=T|||;VT=SNP
10	18497253	rs76077446	T	A	100	PASS	AC=156;AF=0.0311502;AN=5008;NS=2504;DP=18375;EAS_AF=0.001;AMR_AF=0.0259;AFR_AF=0.0749;EUR_AF=0.0368;SAS_AF=0.001;AA=T|||;VT=SNP
10	18497295	rs1277765	C	T	100	PASS	AC=3511;AF=0.701078;AN=5008;NS=2504;DP=19041;EAS_AF=0.5516;AMR_AF=0.8112;AFR_AF=0.6021;EUR_AF=0.831;SAS_AF=0.7771;AA=N|||;VT=SNP
10	18497821	rs12355606	T	C	100	PASS	AC=172;AF=0.034345;AN=5008;NS=2504;DP=17523;EAS_AF=0.123;AMR_AF=0.0303;AFR_AF=0.0091;EUR_AF=0.0099;SAS_AF=0.0051;AA=T|||;VT=SNP
10	18498027	rs74661789	T	C	100	PASS	AC=167;AF=0.0333466;AN=5008;NS=2504;DP=20200;EAS_AF=0.001;AMR_AF=0.0259;AFR_AF=0.084;EUR_AF=0.0368;SAS_AF=0;AA=T|||;VT=SNP
10	18498212	rs34640527	A	C	100	PASS	AC=368;AF=0.0734824;AN=5008;NS=2504;DP=17031;EAS_AF=0.1101;AMR_AF=0.0677;AFR_AF=0.0598;EUR_AF=0.0517;SAS_AF=0.0808;AA=A|||;VT=SNP
10	18498268	rs1277766	G	C	100	PASS	AC=4192;AF=0.837061;AN=5008;NS=2504;DP=16078;EAS_AF=0.6786;AMR_AF=0.902;AFR_AF=0.9228;EUR_AF=0.8817;SAS_AF=0.7924;AA=C|||;VT=SNP
10	18498346	rs73595532	A	G	100	PASS	AC=314;AF=0.0626997;AN=5008;NS=2504;DP=16265;EAS_AF=0.001;AMR_AF=0.0375;AFR_AF=0.1891;EUR_AF=0.0368;SAS_AF=0;AA=A|||;VT=SNP
10	18498398	rs1277767	G	A	100	PASS	AC=2656;AF=0.530351;AN=5008;NS=2504;DP=16139;EAS_AF=0.377;AMR_AF=0.7104;AFR_AF=0.2579;EUR_AF=0.7575;SAS_AF=0.6953;AA=g|||;VT=SNP
10	18498577	rs77450573	T	A	100	PASS	AC=369;AF=0.0736821;AN=5008;NS=2504;DP=15687;EAS_AF=0.1111;AMR_AF=0.0677;AFR_AF=0.0598;EUR_AF=0.0517;SAS_AF=0.0808;AA=T|||;VT=SNP
10	18498852	rs7914927	C	T	100	PASS	AC=732;AF=0.146166;AN=5008;NS=2504;DP=18302;EAS_AF=0.0635;AMR_AF=0.0692;AFR_AF=0.438;EUR_AF=0.0398;SAS_AF=0.001;AA=T|||;VT=SNP
10	18498858	rs12359899	G	A	100	PASS	AC=166;AF=0.033147;AN=5008;NS=2504;DP=18642;EAS_AF=0.122;AMR_AF=0.0274;AFR_AF=0.0068;EUR_AF=0.0099;SAS_AF=0.0051;AA=G|||;VT=SNP
10	18499010	rs79348792	A	G	100	PASS	AC=163;AF=0.0325479;AN=5008;NS=2504;DP=17628;EAS_AF=0.001;AMR_AF=0.0259;AFR_AF=0.0809;EUR_AF=0.0368;SAS_AF=0;AA=A|||;VT=SNP
10	18499045	rs73595533	C	A	100	PASS	AC=1148;AF=0.229233;AN=5008;NS=2504;DP=18071;EAS_AF=0.1716;AMR_AF=0.1398;AFR_AF=0.534;EUR_AF=0.0915;SAS_AF=0.0818;AA=A|||;VT=SNP
10	18499676	rs1277768	G	A	100	PASS	AC=3088;AF=0.616613;AN=5008;NS=2504;DP=20899;EAS_AF=0.4871;AMR_AF=0.7853;AFR_AF=0.3449;EUR_AF=0.83;SAS_AF=0.7781;AA=A|||;VT=SNP
10	18499691	rs16916984	G	A	100	PASS	AC=694;AF=0.138578;AN=5008;NS=2504;DP=20901;EAS_AF=0.0635;AMR_AF=0.0663;AFR_AF=0.4107;EUR_AF=0.0398;SAS_AF=0.001;AA=A|||;VT=SNP
10	18499794	rs1277769	C	A	100	PASS	AC=4002;AF=0.799121;AN=5008;NS=2504;DP=20259;EAS_AF=0.6746;AMR_AF=0.8818;AFR_AF=0.8011;EUR_AF=0.8797;SAS_AF=0.7832;AA=A|||;VT=SNP
10	18499851	rs11013023	T	C	100	PASS	AC=166;AF=0.033147;AN=5008;NS=2504;DP=19382;EAS_AF=0.122;AMR_AF=0.0274;AFR_AF=0.0068;EUR_AF=0.0099;SAS_AF=0.0051;AA=T|||;VT=SNP
10	18500464	rs73595538	A	G	100	PASS	AC=153;AF=0.0305511;AN=5008;NS=2504;DP=17252;EAS_AF=0.001;AMR_AF=0.0389;AFR_AF=0.0454;EUR_AF=0.0378;SAS_AF=0.0276;AA=A|||;VT=SNP
10	18500756	rs80170691	C	T	100	PASS	AC=21;AF=0.00419329;AN=5008;NS=2504;DP=18220;EAS_AF=0.001;AMR_AF=0.0014;AFR_AF=0;EUR_AF=0.0189;SAS_AF=0;AA=C|||;VT=SNP
10	18500862	rs10828310	C	T	100	PASS	AC=314;AF=0.0626997;AN=5008;NS=2504;DP=19808;EAS_AF=0.122;AMR_AF=0.0346;AFR_AF=0.115;EUR_AF=0.0099;SAS_AF=0.0051;AA=C|||;VT=SNP
10	18502160	rs78953094	T	A	100	PASS	AC=431;AF=0.0860623;AN=5008;NS=2504;DP=18763;EAS_AF=0.1746;AMR_AF=0.0663;AFR_AF=0.0575;EUR_AF=0.0507;SAS_AF=0.0838;AA=T|||;VT=SNP
10	18502370	rs1539679	C	A	100	PASS	AC=4130;AF=0.824681;AN=5008;NS=2504;DP=19174;EAS_AF=0.622;AMR_AF=0.866;AFR_AF=0.9554;EUR_AF=0.8688;SAS_AF=0.7822;AA=A|||;VT=SNP
10	18502889	rs1539680	G	C	100	PASS	AC=2706;AF=0.540335;AN=5008;NS=2504;DP=17417;EAS_AF=0.3859;AMR_AF=0.7277;AFR_AF=0.2579;EUR_AF=0.7793;SAS_AF=0.7025;AA=G|||;VT=SNP
10	18503001	rs73595546	T	G	100	PASS	AC=892;AF=0.178115;AN=5008;NS=2504;DP=15471;EAS_AF=0.2381;AMR_AF=0.1009;AFR_AF=0.3374;EUR_AF=0.0537;SAS_AF=0.0838;AA=T|||;VT=SNP
10	18503661	rs2482119	C	T	100	PASS	AC=147;AF=0.029353;AN=5008;NS=2504;DP=16076;EAS_AF=0.001;AMR_AF=0.1268;AFR_AF=0.0053;EUR_AF=0.0328;SAS_AF=0.0184;AA=C|||;VT=SNP
10	18503690	rs73595550	T	C	100	PASS	AC=216;AF=0.043131;AN=5008;NS=2504;DP=16075;EAS_AF=0.001;AMR_AF=0.0245;AFR_AF=0.1218;EUR_AF=0.0368;SAS_AF=0;AA=T|||;VT=SNP
10	18504524	rs78230290	C	T	100	PASS	AC=403;AF=0.0804712;AN=5008;NS=2504;DP=17531;EAS_AF=0.1736;AMR_AF=0.0663;AFR_AF=0.0424;EUR_AF=0.0507;SAS_AF=0.0767;AA=C|||;VT=SNP
10	18504770	rs11013043	C	T	100	PASS	AC=1016;AF=0.202875;AN=5008;NS=2504;DP=16964;EAS_AF=0.3621;AMR_AF=0.1282;AFR_AF=0.2897;EUR_AF=0.0974;SAS_AF=0.0828;AA=T|||;VT=SNP
10	18504830	rs11013044	G	A	100	PASS	AC=881;AF=0.175919;AN=5008;NS=2504;DP=18027;EAS_AF=0.2976;AMR_AF=0.1254;AFR_AF=0.239;EUR_AF=0.0974;SAS_AF=0.0818;AA=G|||;VT=SNP
10	18505654	rs7897853	T	A	100	PASS	AC=236;AF=0.0471246;AN=5008;NS=2504;DP=17624;EAS_AF=0.001;AMR_AF=0.0259;AFR_AF=0.1362;EUR_AF=0.0368;SAS_AF=0;AA=T|||;VT=SNP
10	18505787	rs2489207	A	G	100	PASS	AC=3594;AF=0.717652;AN=5008;NS=2504;DP=17011;EAS_AF=0.5575;AMR_AF=0.8401;AFR_AF=0.6324;EUR_AF=0.838;SAS_AF=0.7873;AA=G|||;VT=SNP
10	18505813	rs2489206	A	G	100	PASS	AC=2912;AF=0.58147;AN=5008;NS=2504;DP=17089;EAS_AF=0.3819;AMR_AF=0.745;AFR_AF=0.3956;EUR_AF=0.7833;SAS_AF=0.7147;AA=G|||;VT=SNP
10	18505899	rs2489205	A	G	100	PASS	AC=2913;AF=0.581669;AN=5008;NS=2504;DP=17336;EAS_AF=0.3819;AMR_AF=0.7464;AFR_AF=0.3956;EUR_AF=0.7833;SAS_AF=0.7147;AA=G|||;VT=SNP
10	18505937	rs7901394	T	C	100	PASS	AC=243;AF=0.0485224;AN=5008;NS=2504;DP=17437;EAS_AF=0.001;AMR_AF=0.0259;AFR_AF=0.1384;EUR_AF=0.0368;SAS_AF=0.0041;AA=T|||;VT=SNP
10	18505962	rs2482118	G	C	100	PASS	AC=2912;AF=0.58147;AN=5008;NS=2504;DP=17302;EAS_AF=0.3819;AMR_AF=0.7464;AFR_AF=0.3949;EUR_AF=0.7833;SAS_AF=0.7147;AA=A|||;VT=SNP
10	18506017	rs2482117	T	C	100	PASS	AC=2916;AF=0.582268;AN=5008;NS=2504;DP=18458;EAS_AF=0.379;AMR_AF=0.7478;AFR_AF=0.3994;EUR_AF=0.7833;SAS_AF=0.7147;AA=T|||;VT=SNP
10	18506197	rs139102261	G	C	100	PASS	AC=503;AF=0.100439;AN=5008;NS=2504;DP=16983;EAS_AF=0.1587;AMR_AF=0.0677;AFR_AF=0.1346;EUR_AF=0.0517;SAS_AF=0.0675;AA=G|||;VT=SNP
10	18506267	rs1757215	A	G	100	PASS	AC=2878;AF=0.574681;AN=5008;NS=2504;DP=16159;EAS_AF=0.381;AMR_AF=0.7795;AFR_AF=0.3487;EUR_AF=0.7903;SAS_AF=0.7127;AA=G|||;VT=SNP
10	18506426	rs1757216	G	A	100	PASS	AC=3205;AF=0.639976;AN=5008;NS=2504;DP=20426;EAS_AF=0.4633;AMR_AF=0.8055;AFR_AF=0.4319;EUR_AF=0.828;SAS_AF=0.7924;AA=A|||;VT=SNP
10	18506467	rs1757217	T	C	100	PASS	AC=3814;AF=0.761581;AN=5008;NS=2504;DP=21503;EAS_AF=0.6647;AMR_AF=0.8732;AFR_AF=0.6566;EUR_AF=0.8857;SAS_AF=0.7965;AA=C|||;VT=SNP
10	18506478	rs2482113	T	C	100	PASS	AC=2810;AF=0.561102;AN=5008;NS=2504;DP=21753;EAS_AF=0.4028;AMR_AF=0.7723;AFR_AF=0.3033;EUR_AF=0.7724;SAS_AF=0.7055;AA=T|||;VT=SNP
10	18506643	rs10828318	G	C	100	PASS	AC=1552;AF=0.309904;AN=5008;NS=2504;DP=19686;EAS_AF=0.3958;AMR_AF=0.2046;AFR_AF=0.5582;EUR_AF=0.1948;SAS_AF=0.0787;AA=G|||;VT=SNP
10	18506741	rs1757218	G	C	100	PASS	AC=3329;AF=0.664736;AN=5008;NS=2504;DP=20365;EAS_AF=0.4792;AMR_AF=0.8127;AFR_AF=0.5113;EUR_AF=0.836;SAS_AF=0.7822;AA=G|||;VT=SNP
10	18506813	rs12248794	C	T	100	PASS	AC=304;AF=0.0607029;AN=5008;NS=2504;DP=21700;EAS_AF=0.001;AMR_AF=0.0504;AFR_AF=0.1589;EUR_AF=0.0477;SAS_AF=0.0102;AA=C|||;VT=SNP
10	18506911	rs1779246	G	A	100	PASS	AC=4058;AF=0.810304;AN=5008;NS=2504;DP=22200;EAS_AF=0.7431;AMR_AF=0.8646;AFR_AF=0.9047;EUR_AF=0.7674;SAS_AF=0.7577;AA=A|||;VT=SNP
10	18507293	rs11013049	A	G	100	PASS	AC=296;AF=0.0591054;AN=5008;NS=2504;DP=20419;EAS_AF=0.001;AMR_AF=0.0519;AFR_AF=0.1604;EUR_AF=0.0378;SAS_AF=0.0092;AA=A|||;VT=SNP
10	18507603	rs12249287	C	T	100	PASS	AC=500;AF=0.0998403;AN=5008;NS=2504;DP=19182;EAS_AF=0.0923;AMR_AF=0.0677;AFR_AF=0.1884;EUR_AF=0.0606;SAS_AF=0.0511;AA=C|||;VT=SNP
10	18507940	rs114936205	A	T	100	PASS	AC=163;AF=0.0325479;AN=5008;NS=2504;DP=18295;EAS_AF=0;AMR_AF=0.0187;AFR_AF=0.0832;EUR_AF=0.0308;SAS_AF=0.0092;AA=A|||;VT=SNP
10	18508085	rs118187208	C	A	100	PASS	AC=20;AF=0.00399361;AN=5008;NS=2504;DP=17530;EAS_AF=0;AMR_AF=0.0072;AFR_AF=0;EUR_AF=0.0149;SAS_AF=0;AA=C|||;VT=SNP
10	18508406	rs2026323	C	A	100	PASS	AC=1269;AF=0.253395;AN=5008;NS=2504;DP=15375;EAS_AF=0.3046;AMR_AF=0.1427;AFR_AF=0.5;EUR_AF=0.1074;SAS_AF=0.0961;AA=C|||;VT=SNP
10	18508424	rs2026324	C	G	100	PASS	AC=1267;AF=0.252995;AN=5008;NS=2504;DP=15509;EAS_AF=0.3036;AMR_AF=0.1427;AFR_AF=0.5;EUR_AF=0.1074;SAS_AF=0.0951;AA=C|||;VT=SNP
10	18508434	rs2489204	G	C	100	PASS	AC=4131;AF=0.82488;AN=5008;NS=2504;DP=15503;EAS_AF=0.7431;AMR_AF=0.8833;AFR_AF=0.9175;EUR_AF=0.8032;SAS_AF=0.7648;AA=C|||;VT=SNP
10	18508459	rs1813517	G	C	100	PASS	AC=2526;AF=0.504393;AN=5008;NS=2504;DP=15548;EAS_AF=0.3879;AMR_AF=0.6729;AFR_AF=0.2988;EUR_AF=0.6173;SAS_AF=0.6667;AA=G|||;VT=SNP
10	18509456	rs7915367	T	G	100	PASS	AC=1251;AF=0.2498;AN=5008;NS=2504;DP=13437;EAS_AF=0.1994;AMR_AF=0.1455;AFR_AF=0.5666;EUR_AF=0.1074;SAS_AF=0.0941;AA=G|||;VT=SNP
10	18509461	rs7924114	G	T	100	PASS	AC=1251;AF=0.2498;AN=5008;NS=2504;DP=13305;EAS_AF=0.1994;AMR_AF=0.1455;AFR_AF=0.5666;EUR_AF=0.1074;SAS_AF=0.0941;AA=G|||;VT=SNP
10	18509652	rs76269973	G	A	100	PASS	AC=295;AF=0.0589058;AN=5008;NS=2504;DP=15760;EAS_AF=0.0893;AMR_AF=0.0389;AFR_AF=0.0764;EUR_AF=0.0398;SAS_AF=0.0378;AA=G|||;VT=SNP
10	18509757	rs10764340	G	A	100	PASS	AC=1253;AF=0.2502;AN=5008;NS=2504;DP=18135;EAS_AF=0.1994;AMR_AF=0.1455;AFR_AF=0.5673;EUR_AF=0.1074;SAS_AF=0.0951;AA=A|||;VT=SNP
10	18509931	rs10128211	G	A	100	PASS	AC=1250;AF=0.249601;AN=5008;NS=2504;DP=17465;EAS_AF=0.1994;AMR_AF=0.1455;AFR_AF=0.5651;EUR_AF=0.1074;SAS_AF=0.0951;AA=G|||;VT=SNP
10	18510079	rs1757219	T	C	100	PASS	AC=2911;AF=0.58127;AN=5008;NS=2504;DP=17262;EAS_AF=0.4375;AMR_AF=0.7435;AFR_AF=0.4236;EUR_AF=0.7167;SAS_AF=0.6881;AA=C|||;VT=SNP
10	18510448	rs2489201	G	A	100	PASS	AC=2817;AF=0.5625;AN=5008;NS=2504;DP=17018;EAS_AF=0.4365;AMR_AF=0.7291;AFR_AF=0.3896;EUR_AF=0.6938;SAS_AF=0.6728;AA=A|||;VT=SNP
10	18510497	rs2489200	C	A	100	PASS	AC=2819;AF=0.562899;AN=5008;NS=2504;DP=17366;EAS_AF=0.4375;AMR_AF=0.7291;AFR_AF=0.3896;EUR_AF=0.6948;SAS_AF=0.6728;AA=A|||;VT=SNP
10	18510996	rs1779217	A	G	100	PASS	AC=2413;AF=0.481829;AN=5008;NS=2504;DP=18437;EAS_AF=0.3472;AMR_AF=0.6772;AFR_AF=0.2655;EUR_AF=0.6342;SAS_AF=0.6176;AA=A|||;VT=SNP
10	18511016	rs1757220	G	A	100	PASS	AC=2813;AF=0.561701;AN=5008;NS=2504;DP=18248;EAS_AF=0.4375;AMR_AF=0.7291;AFR_AF=0.3896;EUR_AF=0.6938;SAS_AF=0.6677;AA=A|||;VT=SNP
10	18511082	rs1779216	C	T	100	PASS	AC=2811;AF=0.561302;AN=5008;NS=2504;DP=20117;EAS_AF=0.4375;AMR_AF=0.7277;AFR_AF=0.3888;EUR_AF=0.6938;SAS_AF=0.6677;AA=C|||;VT=SNP
10	18511477	rs1779215	A	G	100	PASS	AC=2819;AF=0.562899;AN=5008;NS=2504;DP=20840;EAS_AF=0.4405;AMR_AF=0.7277;AFR_AF=0.3903;EUR_AF=0.6958;SAS_AF=0.6687;AA=G|||;VT=SNP
10	18511844	rs7917760	C	T	100	PASS	AC=2815;AF=0.562101;AN=5008;NS=2504;DP=19516;EAS_AF=0.4385;AMR_AF=0.7277;AFR_AF=0.3903;EUR_AF=0.6948;SAS_AF=0.6677;AA=C|||;VT=SNP
10	18511867	rs11013065	A	C	100	PASS	AC=2270;AF=0.453275;AN=5008;NS=2504;DP=20043;EAS_AF=0.3512;AMR_AF=0.6614;AFR_AF=0.1626;EUR_AF=0.6352;SAS_AF=0.6166;AA=A|||;VT=SNP
10	18511918	rs7896607	T	G	100	PASS	AC=2816;AF=0.5623;AN=5008;NS=2504;DP=20218;EAS_AF=0.4395;AMR_AF=0.7277;AFR_AF=0.3903;EUR_AF=0.6948;SAS_AF=0.6677;AA=G|||;VT=SNP
10	18511947	rs7905454	G	C	100	PASS	AC=2815;AF=0.562101;AN=5008;NS=2504;DP=19726;EAS_AF=0.4385;AMR_AF=0.7277;AFR_AF=0.3903;EUR_AF=0.6948;SAS_AF=0.6677;AA=G|||;VT=SNP
10	18512174	rs1936442	A	G	100	PASS	AC=2889;AF=0.576877;AN=5008;NS=2504;DP=17056;EAS_AF=0.4415;AMR_AF=0.7478;AFR_AF=0.3933;EUR_AF=0.7356;SAS_AF=0.68;AA=A|||;VT=SNP
10	18512214	rs143228140	T	C	100	PASS	AC=20;AF=0.00399361;AN=5008;NS=2504;DP=16628;EAS_AF=0;AMR_AF=0.0072;AFR_AF=0;EUR_AF=0.0149;SAS_AF=0;AA=T|||;VT=SNP
10	18512408	rs78634605	T	G	100	PASS	AC=291;AF=0.058107;AN=5008;NS=2504;DP=14294;EAS_AF=0;AMR_AF=0.0245;AFR_AF=0.1755;EUR_AF=0.0328;SAS_AF=0.0092;AA=G|||;VT=SNP
10	18512653	rs74319868	A	G	100	PASS	AC=124;AF=0.0247604;AN=5008;NS=2504;DP=12773;EAS_AF=0;AMR_AF=0.0173;AFR_AF=0.0545;EUR_AF=0.0308;SAS_AF=0.0092;AA=A|||;VT=SNP
10	18512783	rs77064556	C	T	100	PASS	AC=289;AF=0.0577077;AN=5008;NS=2504;DP=12804;EAS_AF=0;AMR_AF=0.0245;AFR_AF=0.174;EUR_AF=0.0328;SAS_AF=0.0092;AA=C|||;VT=SNP
10	18512884	rs1631911	T	C	100	PASS	AC=4113;AF=0.821286;AN=5008;NS=2504;DP=11834;EAS_AF=0.6389;AMR_AF=0.8818;AFR_AF=0.9849;EUR_AF=0.8032;SAS_AF=0.7638;AA=C|||;VT=SNP
10	18512890	rs1631891	C	A	100	PASS	AC=4114;AF=0.821486;AN=5008;NS=2504;DP=12079;EAS_AF=0.6389;AMR_AF=0.8818;AFR_AF=0.9849;EUR_AF=0.8032;SAS_AF=0.7648;AA=A|||;VT=SNP
10	18513106	rs75448534	G	A	100	PASS	AC=163;AF=0.0325479;AN=5008;NS=2504;DP=16822;EAS_AF=0;AMR_AF=0.0187;AFR_AF=0.0832;EUR_AF=0.0308;SAS_AF=0.0092;AA=G|||;VT=SNP
10	18513221	rs60196964	G	A	100	PASS	AC=587;AF=0.117212;AN=5008;NS=2504;DP=13884;EAS_AF=0.0347;AMR_AF=0.0476;AFR_AF=0.2882;EUR_AF=0.0537;SAS_AF=0.0859;AA=G|||;VT=SNP
10	18513677	rs1779214	T	C	100	PASS	AC=3512;AF=0.701278;AN=5008;NS=2504;DP=16126;EAS_AF=0.4831;AMR_AF=0.8084;AFR_AF=0.6989;EUR_AF=0.7913;SAS_AF=0.7607;AA=C|||;VT=SNP
10	18513698	rs1779213	G	A	100	PASS	AC=3933;AF=0.785343;AN=5008;NS=2504;DP=15274;EAS_AF=0.6409;AMR_AF=0.8631;AFR_AF=0.8593;EUR_AF=0.8012;SAS_AF=0.7628;AA=A|||;VT=SNP
10	18513733	rs1779212	T	C	100	PASS	AC=4127;AF=0.824081;AN=5008;NS=2504;DP=19254;EAS_AF=0.6409;AMR_AF=0.8847;AFR_AF=0.9856;EUR_AF=0.8062;SAS_AF=0.7699;AA=C|||;VT=SNP
10	18514120	rs1779211	G	A	100	PASS	AC=2900;AF=0.579073;AN=5008;NS=2504;DP=16768;EAS_AF=0.4573;AMR_AF=0.7507;AFR_AF=0.4047;EUR_AF=0.7286;SAS_AF=0.6646;AA=G|||;VT=SNP
10	18514304	rs77999982	C	T	100	PASS	AC=303;AF=0.0605032;AN=5008;NS=2504;DP=14548;EAS_AF=0;AMR_AF=0.0303;AFR_AF=0.1732;EUR_AF=0.0417;SAS_AF=0.0112;AA=C|||;VT=SNP
10	18514383	rs1539681	T	C	100	PASS	AC=2904;AF=0.579872;AN=5008;NS=2504;DP=15764;EAS_AF=0.4583;AMR_AF=0.7522;AFR_AF=0.4047;EUR_AF=0.7286;SAS_AF=0.6667;AA=T|||;VT=SNP
10	18514561	rs1779209	T	C	100	PASS	AC=2393;AF=0.477835;AN=5008;NS=2504;DP=14878;EAS_AF=0.376;AMR_AF=0.696;AFR_AF=0.1694;EUR_AF=0.6879;SAS_AF=0.6288;AA=t|||;VT=SNP
10	18514731	rs79491610	G	T	100	PASS	AC=22;AF=0.00439297;AN=5008;NS=2504;DP=14026;EAS_AF=0;AMR_AF=0.0014;AFR_AF=0.0015;EUR_AF=0.0169;SAS_AF=0.002;AA=G|||;VT=SNP
10	18514791	rs74551659	G	C	100	PASS	AC=138;AF=0.0275559;AN=5008;NS=2504;DP=14983;EAS_AF=0;AMR_AF=0.0231;AFR_AF=0.0537;EUR_AF=0.0398;SAS_AF=0.0112;AA=G|||;VT=SNP
10	18514999	rs1757223	G	A	100	PASS	AC=2905;AF=0.580072;AN=5008;NS=2504;DP=16534;EAS_AF=0.4583;AMR_AF=0.7522;AFR_AF=0.4047;EUR_AF=0.7296;SAS_AF=0.6667;AA=g|||;VT=SNP
10	18515041	rs1779208	C	T	100	PASS	AC=2905;AF=0.580072;AN=5008;NS=2504;DP=16726;EAS_AF=0.4583;AMR_AF=0.7522;AFR_AF=0.4047;EUR_AF=0.7296;SAS_AF=0.6667;AA=c|||;VT=SNP
10	18515098	rs151071480	G	A	100	PASS	AC=303;AF=0.0605032;AN=5008;NS=2504;DP=15955;EAS_AF=0;AMR_AF=0.0303;AFR_AF=0.1732;EUR_AF=0.0417;SAS_AF=0.0112;AA=G|||;VT=SNP
10	18515788	rs57748809	C	G	100	PASS	AC=656;AF=0.13099;AN=5008;NS=2504;DP=17065;EAS_AF=0.0377;AMR_AF=0.0663;AFR_AF=0.3139;EUR_AF=0.0686;SAS_AF=0.09;AA=C|||;VT=SNP
10	18515834	rs1613804	A	G	100	PASS	AC=3699;AF=0.738618;AN=5008;NS=2504;DP=16502;EAS_AF=0.5843;AMR_AF=0.8473;AFR_AF=0.7315;EUR_AF=0.8082;SAS_AF=0.7587;AA=G|||;VT=SNP
10	18515966	rs1779207	C	T	100	PASS	AC=2338;AF=0.466853;AN=5008;NS=2504;DP=20865;EAS_AF=0.369;AMR_AF=0.6787;AFR_AF=0.1679;EUR_AF=0.668;SAS_AF=0.6145;AA=C|||;VT=SNP
10	18516411	rs1757224	C	G	100	PASS	AC=3711;AF=0.741014;AN=5008;NS=2504;DP=20085;EAS_AF=0.5853;AMR_AF=0.8501;AFR_AF=0.7322;EUR_AF=0.8111;SAS_AF=0.7638;AA=G|||;VT=SNP
10	18516574	rs11814908	G	C	100	PASS	AC=970;AF=0.19369;AN=5008;NS=2504;DP=18020;EAS_AF=0.127;AMR_AF=0.1196;AFR_AF=0.3707;EUR_AF=0.1302;SAS_AF=0.1411;AA=G|||;VT=SNP
10	18516925	rs1757225	A	G	100	PASS	AC=2596;AF=0.518371;AN=5008;NS=2504;DP=19355;EAS_AF=0.3681;AMR_AF=0.7003;AFR_AF=0.348;EUR_AF=0.668;SAS_AF=0.6207;AA=A|||;VT=SNP
10	18517019	rs1757226	C	T	100	PASS	AC=2345;AF=0.468251;AN=5008;NS=2504;DP=19307;EAS_AF=0.3681;AMR_AF=0.6816;AFR_AF=0.1679;EUR_AF=0.668;SAS_AF=0.6207;AA=C|||;VT=SNP
10	18517047	rs2250996	A	G	100	PASS	AC=2596;AF=0.518371;AN=5008;NS=2504;DP=17720;EAS_AF=0.3681;AMR_AF=0.7003;AFR_AF=0.3472;EUR_AF=0.669;SAS_AF=0.6207;AA=A|||;VT=SNP
10	18517084	rs2250999	A	G	100	PASS	AC=4131;AF=0.82488;AN=5008;NS=2504;DP=15728;EAS_AF=0.6409;AMR_AF=0.889;AFR_AF=0.9864;EUR_AF=0.8101;SAS_AF=0.7658;AA=G|||;VT=SNP
10	18517644	rs2482111	G	A	100	PASS	AC=4068;AF=0.8123;AN=5008;NS=2504;DP=17177;EAS_AF=0.6389;AMR_AF=0.8775;AFR_AF=0.9539;EUR_AF=0.8022;SAS_AF=0.7638;AA=A|||;VT=SNP
10	18517749	rs2482110	G	A	100	PASS	AC=2537;AF=0.506589;AN=5008;NS=2504;DP=19545;EAS_AF=0.3681;AMR_AF=0.696;AFR_AF=0.3139;EUR_AF=0.659;SAS_AF=0.6186;AA=A|||;VT=SNP
10	18517764	rs139399047	G	C	100	PASS	AC=138;AF=0.0275559;AN=5008;NS=2504;DP=20218;EAS_AF=0;AMR_AF=0.0231;AFR_AF=0.0537;EUR_AF=0.0398;SAS_AF=0.0112;AA=G|||;VT=SNP
10	18518070	rs80255463	T	A	100	PASS	AC=336;AF=0.0670927;AN=5008;NS=2504;DP=18246;EAS_AF=0.0903;AMR_AF=0.049;AFR_AF=0.0741;EUR_AF=0.0626;SAS_AF=0.0511;AA=T|||;VT=SNP
10	18518219	rs78575987	T	C	100	PASS	AC=138;AF=0.0275559;AN=5008;NS=2504;DP=15156;EAS_AF=0;AMR_AF=0.0231;AFR_AF=0.0537;EUR_AF=0.0398;SAS_AF=0.0112;AA=T|||;VT=SNP
10	18518934	rs11013093	C	T	100	PASS	AC=1782;AF=0.355831;AN=5008;NS=2504;DP=18665;EAS_AF=0.2718;AMR_AF=0.2061;AFR_AF=0.8056;EUR_AF=0.1491;SAS_AF=0.1534;AA=T|||;VT=SNP
10	18519046	rs11013094	A	G	100	PASS	AC=1786;AF=0.356629;AN=5008;NS=2504;DP=19042;EAS_AF=0.2718;AMR_AF=0.2061;AFR_AF=0.8079;EUR_AF=0.1491;SAS_AF=0.1544;AA=G|||;VT=SNP
10	18519223	rs74117923	T	C	100	PASS	AC=328;AF=0.0654952;AN=5008;NS=2504;DP=19713;EAS_AF=0.0377;AMR_AF=0.0259;AFR_AF=0.1241;EUR_AF=0.0249;SAS_AF=0.0849;AA=T|||;VT=SNP
10	18519612	rs1277744	C	T	100	PASS	AC=4140;AF=0.826677;AN=5008;NS=2504;DP=17935;EAS_AF=0.6369;AMR_AF=0.8919;AFR_AF=0.9864;EUR_AF=0.8141;SAS_AF=0.773;AA=T|||;VT=SNP
10	18519641	rs1277745	A	G	100	PASS	AC=2338;AF=0.466853;AN=5008;NS=2504;DP=17803;EAS_AF=0.3651;AMR_AF=0.6787;AFR_AF=0.1762;EUR_AF=0.659;SAS_AF=0.6166;AA=A|||;VT=SNP
10	18519967	rs61261116	T	C	100	PASS	AC=815;AF=0.16274;AN=5008;NS=2504;DP=18470;EAS_AF=0.13;AMR_AF=0.0922;AFR_AF=0.2867;EUR_AF=0.1034;SAS_AF=0.1401;AA=T|||;VT=SNP
10	18519994	rs1277746	A	G	100	PASS	AC=2327;AF=0.464657;AN=5008;NS=2504;DP=18863;EAS_AF=0.3651;AMR_AF=0.6787;AFR_AF=0.1672;EUR_AF=0.659;SAS_AF=0.6176;AA=A|||;VT=SNP
10	18520485	rs1277747	A	G	100	PASS	AC=2482;AF=0.495607;AN=5008;NS=2504;DP=21253;EAS_AF=0.4544;AMR_AF=0.7089;AFR_AF=0.1906;EUR_AF=0.669;SAS_AF=0.6207;AA=A|||;VT=SNP
10	18520535	rs1277748	G	A	100	PASS	AC=2338;AF=0.466853;AN=5008;NS=2504;DP=20725;EAS_AF=0.3641;AMR_AF=0.6787;AFR_AF=0.1762;EUR_AF=0.659;SAS_AF=0.6176;AA=G|||;VT=SNP
10	18520966	rs1277749	A	G	100	PASS	AC=2337;AF=0.466653;AN=5008;NS=2504;DP=18173;EAS_AF=0.3641;AMR_AF=0.6801;AFR_AF=0.1747;EUR_AF=0.659;SAS_AF=0.6176;AA=A|||;VT=SNP
10	18521001	rs74756266	T	C	100	PASS	AC=179;AF=0.0357428;AN=5008;NS=2504;DP=17698;EAS_AF=0;AMR_AF=0.0245;AFR_AF=0.084;EUR_AF=0.0398;SAS_AF=0.0112;AA=T|||;VT=SNP
10	18521368	rs17607485	C	G	100	PASS	AC=100;AF=0.0199681;AN=5008;NS=2504;DP=16823;EAS_AF=0;AMR_AF=0.0086;AFR_AF=0.0015;EUR_AF=0.0209;SAS_AF=0.0726;AA=C|||;VT=SNP
10	18521891	rs76761898	C	G	100	PASS	AC=384;AF=0.0766773;AN=5008;NS=2504;DP=17308;EAS_AF=0.0923;AMR_AF=0.0519;AFR_AF=0.1059;EUR_AF=0.0646;SAS_AF=0.0511;AA=C|||;VT=SNP
10	18521961	rs1277750	C	G	100	PASS	AC=2341;AF=0.467452;AN=5008;NS=2504;DP=19559;EAS_AF=0.3671;AMR_AF=0.6801;AFR_AF=0.1755;EUR_AF=0.659;SAS_AF=0.6176;AA=C|||;VT=SNP
10	18522285	rs59462087	G	C	100	PASS	AC=80;AF=0.0159744;AN=5008;NS=2504;DP=18559;EAS_AF=0;AMR_AF=0.0072;AFR_AF=0.0492;EUR_AF=0.008;SAS_AF=0.002;AA=G|||;VT=SNP
10	18522475	rs1277752	G	A	100	PASS	AC=3223;AF=0.64357;AN=5008;NS=2504;DP=19397;EAS_AF=0.4901;AMR_AF=0.7824;AFR_AF=0.4826;EUR_AF=0.7942;SAS_AF=0.7658;AA=G|||;VT=SNP
10	18522975	rs1277753	T	C	100	PASS	AC=4124;AF=0.823482;AN=5008;NS=2504;DP=19246;EAS_AF=0.6409;AMR_AF=0.8847;AFR_AF=0.9811;EUR_AF=0.8082;SAS_AF=0.771;AA=C|||;VT=SNP
10	18523028	rs12146379	G	C	100	PASS	AC=822;AF=0.164137;AN=5008;NS=2504;DP=18186;EAS_AF=0.1458;AMR_AF=0.0922;AFR_AF=0.4501;EUR_AF=0.0119;SAS_AF=0.0041;AA=C|||;VT=SNP
10	18523329	rs1277754	A	G	100	PASS	AC=2455;AF=0.490216;AN=5008;NS=2504;DP=20001;EAS_AF=0.3651;AMR_AF=0.6988;AFR_AF=0.2148;EUR_AF=0.6988;SAS_AF=0.6288;AA=A|||;VT=SNP
10	18524627	rs73597550	T	A	100	PASS	AC=630;AF=0.125799;AN=5008;NS=2504;DP=15928;EAS_AF=0.0377;AMR_AF=0.0548;AFR_AF=0.3381;EUR_AF=0.0308;SAS_AF=0.0777;AA=T|||;VT=SNP
10	18524652	rs36055159	A	G	100	PASS	AC=799;AF=0.159545;AN=5008;NS=2504;DP=16063;EAS_AF=0.1438;AMR_AF=0.1383;AFR_AF=0.0189;EUR_AF=0.2793;SAS_AF=0.2577;AA=A|||;VT=SNP
10	18524852	rs76377192	G	A	100	PASS	AC=145;AF=0.0289537;AN=5008;NS=2504;DP=18269;EAS_AF=0.0258;AMR_AF=0.0144;AFR_AF=0.0038;EUR_AF=0.0278;SAS_AF=0.0777;AA=G|||;VT=SNP
10	18524918	rs60070848	T	C	100	PASS	AC=787;AF=0.157149;AN=5008;NS=2504;DP=18826;EAS_AF=0.0377;AMR_AF=0.0706;AFR_AF=0.4486;EUR_AF=0.0308;SAS_AF=0.0777;AA=C|||;VT=SNP
10	18525036	rs7082483	C	T	100	PASS	AC=967;AF=0.193091;AN=5008;NS=2504;DP=19062;EAS_AF=0.0952;AMR_AF=0.0965;AFR_AF=0.525;EUR_AF=0.0328;SAS_AF=0.0787;AA=T|||;VT=SNP
10	18525170	rs2482109	G	A	100	PASS	AC=4078;AF=0.814297;AN=5008;NS=2504;DP=18325;EAS_AF=0.6359;AMR_AF=0.8862;AFR_AF=0.9554;EUR_AF=0.8042;SAS_AF=0.7669;AA=A|||;VT=SNP
10	18525290	rs2489199	A	G	100	PASS	AC=4082;AF=0.815096;AN=5008;NS=2504;DP=18109;EAS_AF=0.6419;AMR_AF=0.8847;AFR_AF=0.9546;EUR_AF=0.8042;SAS_AF=0.7669;AA=G|||;VT=SNP
10	18525400	rs16917080	T	G	100	PASS	AC=150;AF=0.0299521;AN=5008;NS=2504;DP=19572;EAS_AF=0.0913;AMR_AF=0.0303;AFR_AF=0.0129;EUR_AF=0.0109;SAS_AF=0.0092;AA=T|||;VT=SNP
10	18526110	rs7098242	T	C	100	PASS	AC=1739;AF=0.347244;AN=5008;NS=2504;DP=19141;EAS_AF=0.3085;AMR_AF=0.4424;AFR_AF=0.1392;EUR_AF=0.494;SAS_AF=0.4499;AA=T|||;VT=SNP
10	18526451	rs1757234	G	A	100	PASS	AC=636;AF=0.126997;AN=5008;NS=2504;DP=20699;EAS_AF=0.0575;AMR_AF=0.2075;AFR_AF=0.1884;EUR_AF=0.0964;SAS_AF=0.09;AA=G|||;VT=SNP
10	18526796	rs10828333	A	G	100	PASS	AC=1815;AF=0.36242;AN=5008;NS=2504;DP=22383;EAS_AF=0.3085;AMR_AF=0.4496;AFR_AF=0.1884;EUR_AF=0.493;SAS_AF=0.4571;AA=A|||;VT=SNP
10	18527039	rs1757235	C	A	100	PASS	AC=2372;AF=0.473642;AN=5008;NS=2504;DP=20698;EAS_AF=0.4077;AMR_AF=0.6297;AFR_AF=0.3911;EUR_AF=0.505;SAS_AF=0.5102;AA=A|||;VT=SNP
10	18527276	rs78227925	G	A	100	PASS	AC=72;AF=0.014377;AN=5008;NS=2504;DP=19216;EAS_AF=0.001;AMR_AF=0.0303;AFR_AF=0.0038;EUR_AF=0.0368;SAS_AF=0.0082;AA=G|||;VT=SNP
10	18527454	rs1757236	A	G	100	PASS	AC=814;AF=0.16254;AN=5008;NS=2504;DP=19572;EAS_AF=0.0655;AMR_AF=0.2349;AFR_AF=0.2352;EUR_AF=0.1402;SAS_AF=0.136;AA=A|||;VT=SNP
10	18527867	rs1779230	A	G	100	PASS	AC=1371;AF=0.273762;AN=5008;NS=2504;DP=15248;EAS_AF=0.2004;AMR_AF=0.3084;AFR_AF=0.4879;EUR_AF=0.1481;SAS_AF=0.1646;AA=A|||;VT=SNP
10	18527870	rs7898536	T	C	100	PASS	AC=1653;AF=0.330072;AN=5008;NS=2504;DP=15175;EAS_AF=0.3135;AMR_AF=0.4265;AFR_AF=0.174;EUR_AF=0.4463;SAS_AF=0.3701;AA=T|||;VT=SNP
10	18527947	rs139033083	T	C	100	PASS	AC=13;AF=0.00259585;AN=5008;NS=2504;DP=13513;EAS_AF=0;AMR_AF=0.0029;AFR_AF=0;EUR_AF=0.008;SAS_AF=0.0031;AA=T|||;VT=SNP
10	18528245	rs11013126	C	T	100	PASS	AC=1434;AF=0.286342;AN=5008;NS=2504;DP=15955;EAS_AF=0.3105;AMR_AF=0.4092;AFR_AF=0.025;EUR_AF=0.4384;SAS_AF=0.3712;AA=C|||;VT=SNP
10	18528868	rs1892008	A	C	100	PASS	AC=3250;AF=0.648962;AN=5008;NS=2504;DP=17011;EAS_AF=0.6042;AMR_AF=0.7853;AFR_AF=0.6248;EUR_AF=0.6829;SAS_AF=0.5961;AA=C|||;VT=SNP
10	18528881	rs75503774	A	G	100	PASS	AC=290;AF=0.0579073;AN=5008;NS=2504;DP=16856;EAS_AF=0.0873;AMR_AF=0.0548;AFR_AF=0.0363;EUR_AF=0.0815;SAS_AF=0.0348;AA=A|||;VT=SNP
10	18528982	rs77624100	T	A	100	PASS	AC=35;AF=0.00698882;AN=5008;NS=2504;DP=17542;EAS_AF=0.002;AMR_AF=0.0058;AFR_AF=0.0038;EUR_AF=0.0219;SAS_AF=0.002;AA=T|||;VT=SNP
10	18528998	rs148738370	G	T	100	PASS	AC=23;AF=0.00459265;AN=5008;NS=2504;DP=17949;EAS_AF=0;AMR_AF=0.0086;AFR_AF=0.0008;EUR_AF=0.0159;SAS_AF=0;AA=G|||;VT=SNP
10	18529076	rs11597670	C	G	100	PASS	AC=344;AF=0.0686901;AN=5008;NS=2504;DP=19082;EAS_AF=0.0367;AMR_AF=0.0375;AFR_AF=0.1263;EUR_AF=0.0318;SAS_AF=0.0838;AA=C|||;VT=SNP
10	18529329	rs112252058	G	A	100	PASS	AC=64;AF=0.0127796;AN=5008;NS=2504;DP=18645;EAS_AF=0;AMR_AF=0.0749;AFR_AF=0;EUR_AF=0.004;SAS_AF=0.0082;AA=G|||;VT=SNP
10	18529419	rs1779229	A	G	100	PASS	AC=3227;AF=0.644369;AN=5008;NS=2504;DP=19412;EAS_AF=0.6022;AMR_AF=0.7824;AFR_AF=0.6135;EUR_AF=0.6809;SAS_AF=0.5941;AA=G|||;VT=SNP
10	18529560	rs914363	T	C	100	PASS	AC=1936;AF=0.386581;AN=5008;NS=2504;DP=20915;EAS_AF=0.4048;AMR_AF=0.4755;AFR_AF=0.177;EUR_AF=0.5239;SAS_AF=0.4468;AA=C|||;VT=SNP
10	18529646	rs11816378	G	A	100	PASS	AC=332;AF=0.0662939;AN=5008;NS=2504;DP=20381;EAS_AF=0.0853;AMR_AF=0.062;AFR_AF=0.0703;EUR_AF=0.0765;SAS_AF=0.0337;AA=G|||;VT=SNP
10	18529720	rs2255266	T	C	100	PASS	AC=3531;AF=0.705072;AN=5008;NS=2504;DP=17266;EAS_AF=0.6081;AMR_AF=0.8386;AFR_AF=0.6936;EUR_AF=0.7575;SAS_AF=0.6718;AA=C|||;VT=SNP
10	18529765	rs184067968	C	A	100	PASS	AC=19;AF=0.00379393;AN=5008;NS=2504;DP=19320;EAS_AF=0;AMR_AF=0.0029;AFR_AF=0;EUR_AF=0.0169;SAS_AF=0;AA=C|||;VT=SNP
10	18530799	rs11013134	G	A	100	PASS	AC=162;AF=0.0323482;AN=5008;NS=2504;DP=11633;EAS_AF=0.0952;AMR_AF=0.0331;AFR_AF=0.0227;EUR_AF=0.0089;SAS_AF=0.0041;AA=G|||;VT=SNP
10	18530839	rs7920645	G	A	100	PASS	AC=1511;AF=0.301717;AN=5008;NS=2504;DP=11431;EAS_AF=0.3175;AMR_AF=0.4035;AFR_AF=0.0802;EUR_AF=0.4364;SAS_AF=0.3742;AA=A|||;VT=SNP
10	18530909	rs78274108	A	G	100	PASS	AC=309;AF=0.0617013;AN=5008;NS=2504;DP=12293;EAS_AF=0.006;AMR_AF=0.0562;AFR_AF=0.0484;EUR_AF=0.0895;SAS_AF=0.1125;AA=A|||;VT=SNP
10	18530914	rs11818904	C	T	100	PASS	AC=326;AF=0.0650958;AN=5008;NS=2504;DP=12341;EAS_AF=0.0833;AMR_AF=0.0605;AFR_AF=0.0719;EUR_AF=0.0755;SAS_AF=0.0297;AA=C|||;VT=SNP
10	18531534	rs77208930	T	C	100	PASS	AC=308;AF=0.0615016;AN=5008;NS=2504;DP=16753;EAS_AF=0.006;AMR_AF=0.0548;AFR_AF=0.0484;EUR_AF=0.0895;SAS_AF=0.1125;AA=T|||;VT=SNP
10	18531619	rs11013137	C	T	100	PASS	AC=1809;AF=0.361222;AN=5008;NS=2504;DP=15117;EAS_AF=0.3611;AMR_AF=0.4784;AFR_AF=0.0885;EUR_AF=0.5229;SAS_AF=0.4806;AA=T|||;VT=SNP
10	18532229	rs11812617	A	G	100	PASS	AC=322;AF=0.0642971;AN=5008;NS=2504;DP=17811;EAS_AF=0.0833;AMR_AF=0.0591;AFR_AF=0.0696;EUR_AF=0.0755;SAS_AF=0.0297;AA=A|||;VT=SNP
10	18532478	rs2489197	C	G	100	PASS	AC=1738;AF=0.347045;AN=5008;NS=2504;DP=19703;EAS_AF=0.1806;AMR_AF=0.3444;AFR_AF=0.6263;EUR_AF=0.2435;SAS_AF=0.2495;AA=G|||;VT=SNP
10	18532672	rs1331328	C	A	100	PASS	AC=990;AF=0.197684;AN=5008;NS=2504;DP=19023;EAS_AF=0.0605;AMR_AF=0.245;AFR_AF=0.3737;EUR_AF=0.1362;SAS_AF=0.1309;AA=C|||;VT=SNP
10	18532998	rs76552117	A	G	100	PASS	AC=333;AF=0.0664936;AN=5008;NS=2504;DP=19181;EAS_AF=0.0833;AMR_AF=0.0648;AFR_AF=0.0703;EUR_AF=0.0825;SAS_AF=0.0286;AA=A|||;VT=SNP
10	18533367	rs79161397	C	T	100	PASS	AC=272;AF=0.0543131;AN=5008;NS=2504;DP=18463;EAS_AF=0.0069;AMR_AF=0.0504;AFR_AF=0.0484;EUR_AF=0.0795;SAS_AF=0.0879;AA=C|||;VT=SNP
10	18533377	rs16917091	A	C	100	PASS	AC=772;AF=0.154153;AN=5008;NS=2504;DP=18172;EAS_AF=0.1081;AMR_AF=0.1081;AFR_AF=0.2648;EUR_AF=0.1203;SAS_AF=0.1196;AA=A|||;VT=SNP
10	18533494	rs1757199	C	T	100	PASS	AC=4062;AF=0.811102;AN=5008;NS=2504;DP=17694;EAS_AF=0.6409;AMR_AF=0.8818;AFR_AF=0.9546;EUR_AF=0.7913;SAS_AF=0.7628;AA=T|||;VT=SNP
10	18534283	rs11013147	C	T	100	PASS	AC=160;AF=0.0319489;AN=5008;NS=2504;DP=16821;EAS_AF=0.0933;AMR_AF=0.0317;AFR_AF=0.0234;EUR_AF=0.0089;SAS_AF=0.0041;AA=C|||;VT=SNP
10	18534850	rs1757214	G	A	100	PASS	AC=1220;AF=0.24361;AN=5008;NS=2504;DP=22316;EAS_AF=0.1548;AMR_AF=0.2954;AFR_AF=0.4569;EUR_AF=0.1501;SAS_AF=0.1063;AA=g|||;VT=SNP
10	18535000	rs7071122	C	G	100	PASS	AC=747;AF=0.149161;AN=5008;NS=2504;DP=16815;EAS_AF=0.12;AMR_AF=0.0879;AFR_AF=0.2648;EUR_AF=0.1064;SAS_AF=0.1104;AA=C|||;VT=SNP
10	18535012	rs1757222	G	A	100	PASS	AC=3945;AF=0.78774;AN=5008;NS=2504;DP=16528;EAS_AF=0.6419;AMR_AF=0.8732;AFR_AF=0.8722;EUR_AF=0.7903;SAS_AF=0.7607;AA=A|||;VT=SNP
10	18535064	rs7082041	T	C	100	PASS	AC=2188;AF=0.436901;AN=5008;NS=2504;DP=16048;EAS_AF=0.4435;AMR_AF=0.4798;AFR_AF=0.3003;EUR_AF=0.5129;SAS_AF=0.5061;AA=C|||;VT=SNP
10	18535435	rs78470934	A	G	100	PASS	AC=303;AF=0.0605032;AN=5008;NS=2504;DP=16230;EAS_AF=0.0079;AMR_AF=0.0519;AFR_AF=0.0492;EUR_AF=0.0845;SAS_AF=0.1115;AA=A|||;VT=SNP
10	18535616	rs12359413	C	T	100	PASS	AC=1477;AF=0.294928;AN=5008;NS=2504;DP=15472;EAS_AF=0.3185;AMR_AF=0.415;AFR_AF=0.0234;EUR_AF=0.4553;SAS_AF=0.3875;AA=C|||;VT=SNP
10	18536053	rs11013154	G	A	100	PASS	AC=564;AF=0.11262;AN=5008;NS=2504;DP=17934;EAS_AF=0.0308;AMR_AF=0.049;AFR_AF=0.292;EUR_AF=0.0318;SAS_AF=0.0828;AA=g|||;VT=SNP
10	18536192	rs146441288	C	T	100	PASS	AC=37;AF=0.00738818;AN=5008;NS=2504;DP=18823;EAS_AF=0;AMR_AF=0.0115;AFR_AF=0.003;EUR_AF=0.0219;SAS_AF=0.0031;AA=C|||;VT=SNP
10	18536226	rs73597562	T	C	100	PASS	AC=216;AF=0.043131;AN=5008;NS=2504;DP=19629;EAS_AF=0;AMR_AF=0.0187;AFR_AF=0.1452;EUR_AF=0.0089;SAS_AF=0.002;AA=T|||;VT=SNP
10	18536423	rs1034139	A	G	100	PASS	AC=1817;AF=0.362819;AN=5008;NS=2504;DP=18330;EAS_AF=0.256;AMR_AF=0.3919;AFR_AF=0.5983;EUR_AF=0.2475;SAS_AF=0.2526;AA=A|||;VT=SNP
10	18536511	rs12269200	A	G	100	PASS	AC=524;AF=0.104633;AN=5008;NS=2504;DP=19073;EAS_AF=0.0198;AMR_AF=0.0865;AFR_AF=0.2927;EUR_AF=0.0477;SAS_AF=0.0092;AA=A|||;VT=SNP
10	18536727	rs1331329	T	A	100	PASS	AC=796;AF=0.158946;AN=5008;NS=2504;DP=19546;EAS_AF=0.1052;AMR_AF=0.3559;AFR_AF=0.0234;EUR_AF=0.2634;SAS_AF=0.1503;AA=T|||;VT=SNP
10	18536841	rs17608196	C	T	100	PASS	AC=424;AF=0.0846645;AN=5008;NS=2504;DP=19858;EAS_AF=0.0883;AMR_AF=0.1153;AFR_AF=0.0446;EUR_AF=0.1372;SAS_AF=0.0593;AA=C|||;VT=SNP
10	18537013	rs72784212	G	A	100	PASS	AC=29;AF=0.00579073;AN=5008;NS=2504;DP=18860;EAS_AF=0;AMR_AF=0.0159;AFR_AF=0;EUR_AF=0.0119;SAS_AF=0.0061;AA=G|||;VT=SNP
10	18537267	rs56074042	T	C	100	PASS	AC=604;AF=0.120607;AN=5008;NS=2504;DP=17621;EAS_AF=0.0536;AMR_AF=0.1758;AFR_AF=0.1717;EUR_AF=0.1143;SAS_AF=0.0879;AA=T|||;VT=SNP
10	18537594	rs1757213	A	G	100	PASS	AC=4698;AF=0.938099;AN=5008;NS=2504;DP=19579;EAS_AF=0.997;AMR_AF=0.9308;AFR_AF=0.944;EUR_AF=0.9105;SAS_AF=0.9029;AA=a|||;VT=SNP
10	18538332	rs10828358	C	T	100	PASS	AC=1601;AF=0.319688;AN=5008;NS=2504;DP=21169;EAS_AF=0.3621;AMR_AF=0.2522;AFR_AF=0.4917;EUR_AF=0.1839;SAS_AF=0.2311;AA=C|||;VT=SNP
10	18538613	rs74117931	C	T	100	PASS	AC=785;AF=0.156749;AN=5008;NS=2504;DP=17343;EAS_AF=0.2748;AMR_AF=0.1124;AFR_AF=0.1407;EUR_AF=0.0537;SAS_AF=0.1943;AA=C|||;VT=SNP
10	18538659	rs12245847	T	C	100	PASS	AC=2484;AF=0.496006;AN=5008;NS=2504;DP=17257;EAS_AF=0.63;AMR_AF=0.4625;AFR_AF=0.5182;EUR_AF=0.4135;SAS_AF=0.4366;AA=T|||;VT=SNP
10	18538669	rs12241085	C	G	100	PASS	AC=3101;AF=0.619209;AN=5008;NS=2504;DP=17183;EAS_AF=0.7192;AMR_AF=0.4611;AFR_AF=0.7988;EUR_AF=0.5209;SAS_AF=0.4867;AA=C|||;VT=SNP
10	18538747	rs112444227	T	C	100	PASS	AC=39;AF=0.00778754;AN=5008;NS=2504;DP=19825;EAS_AF=0;AMR_AF=0.0173;AFR_AF=0.0015;EUR_AF=0.0199;SAS_AF=0.0051;AA=T|||;VT=SNP
10	18538763	rs76892998	A	G	100	PASS	AC=67;AF=0.0133786;AN=5008;NS=2504;DP=19989;EAS_AF=0.001;AMR_AF=0.0245;AFR_AF=0.003;EUR_AF=0.0318;SAS_AF=0.0133;AA=A|||;VT=SNP
10	18539795	rs993864	C	T	100	PASS	AC=828;AF=0.165335;AN=5008;NS=2504;DP=19187;EAS_AF=0.0139;AMR_AF=0.2291;AFR_AF=0.0817;EUR_AF=0.2346;SAS_AF=0.318;AA=C|||;VT=SNP
10	18540104	rs993865	G	A	100	PASS	AC=4198;AF=0.838259;AN=5008;NS=2504;DP=19271;EAS_AF=0.9891;AMR_AF=0.7853;AFR_AF=0.9198;EUR_AF=0.7644;SAS_AF=0.6861;AA=A|||;VT=SNP
10	18540122	rs58703423	C	G	100	PASS	AC=1648;AF=0.329073;AN=5008;NS=2504;DP=18888;EAS_AF=0.4187;AMR_AF=0.3012;AFR_AF=0.3071;EUR_AF=0.3469;SAS_AF=0.2679;AA=C|||;VT=SNP
10	18541100	rs11013184	A	T	100	PASS	AC=2552;AF=0.509585;AN=5008;NS=2504;DP=18691;EAS_AF=0.6736;AMR_AF=0.464;AFR_AF=0.5;EUR_AF=0.4125;SAS_AF=0.4857;AA=A|||;VT=SNP
10	18541727	rs111234103	A	G	100	PASS	AC=26;AF=0.00519169;AN=5008;NS=2504;DP=17161;EAS_AF=0;AMR_AF=0.0086;AFR_AF=0.0008;EUR_AF=0.0159;SAS_AF=0.0031;AA=A|||;VT=SNP
10	18542025	rs7902194	A	T	100	PASS	AC=4350;AF=0.86861;AN=5008;NS=2504;DP=17835;EAS_AF=0.9901;AMR_AF=0.7939;AFR_AF=0.9917;EUR_AF=0.7783;SAS_AF=0.7229;AA=T|||;VT=SNP
10	18542093	rs56090723	C	T	100	PASS	AC=33;AF=0.00658946;AN=5008;NS=2504;DP=18413;EAS_AF=0.001;AMR_AF=0.0101;AFR_AF=0.0015;EUR_AF=0.0159;SAS_AF=0.0072;AA=C|||;VT=SNP
10	18542339	rs17681709	A	G	100	PASS	AC=329;AF=0.0656949;AN=5008;NS=2504;DP=17374;EAS_AF=0.001;AMR_AF=0.085;AFR_AF=0.0378;EUR_AF=0.168;SAS_AF=0.0511;AA=A|||;VT=SNP
10	18543429	rs993103	C	T	100	PASS	AC=883;AF=0.176318;AN=5008;NS=2504;DP=19543;EAS_AF=0.0109;AMR_AF=0.2997;AFR_AF=0.0794;EUR_AF=0.2406;SAS_AF=0.3241;AA=C|||;VT=SNP
10	18543846	rs10764365	G	A	100	PASS	AC=3735;AF=0.745807;AN=5008;NS=2504;DP=20847;EAS_AF=0.9504;AMR_AF=0.6628;AFR_AF=0.7693;EUR_AF=0.7366;SAS_AF=0.5716;AA=G|||;VT=SNP
10	18544254	rs7923996	G	T	100	PASS	AC=3744;AF=0.747604;AN=5008;NS=2504;DP=20007;EAS_AF=0.9514;AMR_AF=0.6643;AFR_AF=0.7753;EUR_AF=0.7366;SAS_AF=0.5706;AA=T|||;VT=SNP
10	18544923	rs74117933	G	A	100	PASS	AC=652;AF=0.130192;AN=5008;NS=2504;DP=18479;EAS_AF=0.2103;AMR_AF=0.036;AFR_AF=0.1309;EUR_AF=0.0547;SAS_AF=0.1912;AA=G|||;VT=SNP
10	18545690	rs10764368	C	G	100	PASS	AC=3983;AF=0.795327;AN=5008;NS=2504;DP=17097;EAS_AF=0.9861;AMR_AF=0.755;AFR_AF=0.7943;EUR_AF=0.7525;SAS_AF=0.6728;AA=C|||;VT=SNP
10	18546474	rs2357927	G	A	100	PASS	AC=3836;AF=0.765974;AN=5008;NS=2504;DP=20890;EAS_AF=0.9524;AMR_AF=0.7478;AFR_AF=0.7761;EUR_AF=0.7485;SAS_AF=0.591;AA=G|||;VT=SNP
10	18546624	rs7085933	G	C	100	PASS	AC=3847;AF=0.768171;AN=5008;NS=2504;DP=21000;EAS_AF=0.9524;AMR_AF=0.7493;AFR_AF=0.7806;EUR_AF=0.7535;SAS_AF=0.59;AA=G|||;VT=SNP
10	18546645	rs72784216	C	T	100	PASS	AC=752;AF=0.15016;AN=5008;NS=2504;DP=20784;EAS_AF=0.255;AMR_AF=0.1988;AFR_AF=0.0113;EUR_AF=0.1819;SAS_AF=0.1626;AA=C|||;VT=SNP
10	18546988	rs7069292	C	T	100	PASS	AC=3799;AF=0.758586;AN=5008;NS=2504;DP=16481;EAS_AF=0.9524;AMR_AF=0.7392;AFR_AF=0.7852;EUR_AF=0.7137;SAS_AF=0.5828;AA=C|||;VT=SNP
10	18547331	rs2482107	A	T	100	PASS	AC=1129;AF=0.225439;AN=5008;NS=2504;DP=15334;EAS_AF=0.0476;AMR_AF=0.2421;AFR_AF=0.2088;EUR_AF=0.2396;SAS_AF=0.4049;AA=A|||;VT=SNP
10	18547378	rs2489221	C	T	100	PASS	AC=799;AF=0.159545;AN=5008;NS=2504;DP=14576;EAS_AF=0.0099;AMR_AF=0.2104;AFR_AF=0.0809;EUR_AF=0.2276;SAS_AF=0.3139;AA=C|||;VT=SNP
10	18547395	rs59713597	G	A	100	PASS	AC=1225;AF=0.244609;AN=5008;NS=2504;DP=14165;EAS_AF=0.4147;AMR_AF=0.2017;AFR_AF=0.2451;EUR_AF=0.164;SAS_AF=0.182;AA=G|||;VT=SNP
10	18547783	rs10828387	T	A	100	PASS	AC=2866;AF=0.572284;AN=5008;NS=2504;DP=15748;EAS_AF=0.6766;AMR_AF=0.4611;AFR_AF=0.6944;EUR_AF=0.5328;SAS_AF=0.4192;AA=A|||;VT=SNP
10	18548637	rs11013221	G	C	100	PASS	AC=1451;AF=0.289736;AN=5008;NS=2504;DP=11148;EAS_AF=0.3879;AMR_AF=0.2781;AFR_AF=0.2791;EUR_AF=0.3241;SAS_AF=0.1759;AA=G|||;VT=SNP
10	18549016	rs7099380	G	A	100	PASS	AC=2888;AF=0.576677;AN=5008;NS=2504;DP=19852;EAS_AF=0.6796;AMR_AF=0.4683;AFR_AF=0.6838;EUR_AF=0.5596;SAS_AF=0.4202;AA=A|||;VT=SNP
10	18549115	rs1106380	A	G	100	PASS	AC=1141;AF=0.227835;AN=5008;NS=2504;DP=20624;EAS_AF=0.3651;AMR_AF=0.1527;AFR_AF=0.1483;EUR_AF=0.2296;SAS_AF=0.2454;AA=A|||;VT=SNP
10	18549641	rs2357928	G	A	100	PASS	AC=2909;AF=0.580871;AN=5008;NS=2504;DP=20026;EAS_AF=0.6796;AMR_AF=0.4784;AFR_AF=0.711;EUR_AF=0.5378;SAS_AF=0.4202;AA=G|||;VT=SNP
10	18549889	rs73601548	C	T	100	PASS	AC=519;AF=0.103634;AN=5008;NS=2504;DP=20644;EAS_AF=0.0387;AMR_AF=0.147;AFR_AF=0.1717;EUR_AF=0.0805;SAS_AF=0.0716;AA=C|||;VT=SNP
10	18550450	rs951046	G	A	100	PASS	AC=3137;AF=0.626398;AN=5008;NS=2504;DP=18687;EAS_AF=0.6032;AMR_AF=0.5634;AFR_AF=0.6732;EUR_AF=0.6163;SAS_AF=0.6421;AA=A|||;VT=SNP
10	18550496	rs61844245	G	A	100	PASS	AC=288;AF=0.057508;AN=5008;NS=2504;DP=18499;EAS_AF=0.001;AMR_AF=0.0778;AFR_AF=0.0182;EUR_AF=0.16;SAS_AF=0.0491;AA=A|||;VT=SNP
10	18550887	rs12261375	T	C	100	PASS	AC=640;AF=0.127796;AN=5008;NS=2504;DP=19208;EAS_AF=0.0933;AMR_AF=0.1326;AFR_AF=0.1982;EUR_AF=0.1481;SAS_AF=0.044;AA=T|||;VT=SNP;EX_TARGET
10	18551154	rs10764369	G	A	100	PASS	AC=2074;AF=0.414137;AN=5008;NS=2504;DP=15853;EAS_AF=0.6825;AMR_AF=0.232;AFR_AF=0.4433;EUR_AF=0.2763;SAS_AF=0.3691;AA=G|||;VT=SNP
10	18551226	rs61844246	A	G	100	PASS	AC=280;AF=0.0559105;AN=5008;NS=2504;DP=13109;EAS_AF=0;AMR_AF=0.0749;AFR_AF=0.0189;EUR_AF=0.159;SAS_AF=0.044;AA=A|||;VT=SNP
10	18551998	rs2489220	G	A	100	PASS	AC=2316;AF=0.46246;AN=5008;NS=2504;DP=17725;EAS_AF=0.5635;AMR_AF=0.3285;AFR_AF=0.4675;EUR_AF=0.3708;SAS_AF=0.5409;AA=A|||;VT=SNP
10	18552276	rs2489219	G	A	100	PASS	AC=4029;AF=0.804513;AN=5008;NS=2504;DP=14403;EAS_AF=0.7292;AMR_AF=0.7061;AFR_AF=0.9523;EUR_AF=0.7684;SAS_AF=0.7894;AA=A|||;VT=SNP
10	18552938	rs138706501	C	T	100	PASS	AC=16;AF=0.00319489;AN=5008;NS=2504;DP=19437;EAS_AF=0;AMR_AF=0.0058;AFR_AF=0;EUR_AF=0.0099;SAS_AF=0.002;AA=C|||;VT=SNP
10	18552947	rs72784221	C	T	100	PASS	AC=202;AF=0.0403355;AN=5008;NS=2504;DP=18927;EAS_AF=0.12;AMR_AF=0.0086;AFR_AF=0.0038;EUR_AF=0.0288;SAS_AF=0.0419;AA=C|||;VT=SNP
10	18553164	rs7098208	C	T	100	PASS	AC=1480;AF=0.295527;AN=5008;NS=2504;DP=18326;EAS_AF=0.5546;AMR_AF=0.1744;AFR_AF=0.1725;EUR_AF=0.2922;SAS_AF=0.2843;AA=T|||;VT=SNP
10	18553245	rs1277721	C	T	100	PASS	AC=2575;AF=0.514177;AN=5008;NS=2504;DP=19186;EAS_AF=0.5645;AMR_AF=0.3991;AFR_AF=0.4781;EUR_AF=0.5239;SAS_AF=0.5828;AA=T|||;VT=SNP
10	18553665	rs10764373	G	T	100	PASS	AC=2993;AF=0.597644;AN=5008;NS=2504;DP=22713;EAS_AF=0.7202;AMR_AF=0.4841;AFR_AF=0.6853;EUR_AF=0.5388;SAS_AF=0.4939;AA=G|||;VT=SNP
10	18553968	rs10828399	G	A	100	PASS	AC=3009;AF=0.600839;AN=5008;NS=2504;DP=20501;EAS_AF=0.7222;AMR_AF=0.4841;AFR_AF=0.6944;EUR_AF=0.5398;SAS_AF=0.4949;AA=G|||;VT=SNP
10	18554587	rs1277722	G	A	100	PASS	AC=4058;AF=0.810304;AN=5008;NS=2504;DP=18187;EAS_AF=0.7361;AMR_AF=0.7104;AFR_AF=0.9644;EUR_AF=0.7694;SAS_AF=0.7914;AA=A|||;VT=SNP
10	18554588	rs1857423	T	C	100	PASS	AC=1515;AF=0.302516;AN=5008;NS=2504;DP=18180;EAS_AF=0.1726;AMR_AF=0.3084;AFR_AF=0.5159;EUR_AF=0.2455;SAS_AF=0.2025;AA=T|||;VT=SNP
10	18554623	rs1277723	G	A	100	PASS	AC=3856;AF=0.769968;AN=5008;NS=2504;DP=17931;EAS_AF=0.7361;AMR_AF=0.6988;AFR_AF=0.8177;EUR_AF=0.7694;SAS_AF=0.7914;AA=A|||;VT=SNP
10	18555510	rs12254400	C	A	100	PASS	AC=588;AF=0.117412;AN=5008;NS=2504;DP=16458;EAS_AF=0.0466;AMR_AF=0.1614;AFR_AF=0.1959;EUR_AF=0.0915;SAS_AF=0.0798;AA=C|||;VT=SNP
10	18555583	rs58090855	C	T	100	PASS	AC=712;AF=0.142173;AN=5008;NS=2504;DP=16471;EAS_AF=0.0913;AMR_AF=0.1254;AFR_AF=0.2784;EUR_AF=0.1252;SAS_AF=0.0399;AA=C|||;VT=SNP
10	18555854	rs16917120	A	G	100	PASS	AC=759;AF=0.151558;AN=5008;NS=2504;DP=18072;EAS_AF=0.0913;AMR_AF=0.134;AFR_AF=0.2927;EUR_AF=0.1431;SAS_AF=0.044;AA=A|||;VT=SNP
10	18555987	rs16917121	C	G	100	PASS	AC=745;AF=0.148762;AN=5008;NS=2504;DP=15477;EAS_AF=0.0813;AMR_AF=0.1729;AFR_AF=0.2027;EUR_AF=0.1093;SAS_AF=0.1687;AA=C|||;VT=SNP
10	18556091	rs78219843	G	T	100	PASS	AC=31;AF=0.0061901;AN=5008;NS=2504;DP=15821;EAS_AF=0;AMR_AF=0.0072;AFR_AF=0.0008;EUR_AF=0.0249;SAS_AF=0;AA=G|||;VT=SNP
10	18556883	rs76663952	A	T	100	PASS	AC=637;AF=0.127196;AN=5008;NS=2504;DP=20453;EAS_AF=0.0913;AMR_AF=0.1254;AFR_AF=0.1989;EUR_AF=0.1551;SAS_AF=0.0399;AA=A|||;VT=SNP
10	18557547	rs17682059	T	A	100	PASS	AC=501;AF=0.10004;AN=5008;NS=2504;DP=18367;EAS_AF=0.125;AMR_AF=0.1527;AFR_AF=0.0106;EUR_AF=0.1819;SAS_AF=0.0736;AA=T|||;VT=SNP
10	18557946	rs2489218	T	C	100	PASS	AC=855;AF=0.170727;AN=5008;NS=2504;DP=19538;EAS_AF=0.0109;AMR_AF=0.2147;AFR_AF=0.1271;EUR_AF=0.2276;SAS_AF=0.3047;AA=T|||;VT=SNP
10	18558088	rs2489217	T	C	100	PASS	AC=862;AF=0.172125;AN=5008;NS=2504;DP=22837;EAS_AF=0.0109;AMR_AF=0.2147;AFR_AF=0.1346;EUR_AF=0.2276;SAS_AF=0.3016;AA=T|||;VT=SNP
10	18558130	rs2482106	A	C	100	PASS	AC=856;AF=0.170927;AN=5008;NS=2504;DP=21849;EAS_AF=0.0109;AMR_AF=0.2147;AFR_AF=0.1271;EUR_AF=0.2286;SAS_AF=0.3047;AA=A|||;VT=SNP
10	18558523	rs1277743	C	T	100	PASS	AC=837;AF=0.167133;AN=5008;NS=2504;DP=20340;EAS_AF=0.0099;AMR_AF=0.2133;AFR_AF=0.1172;EUR_AF=0.2276;SAS_AF=0.3016;AA=T|||;VT=SNP
10	18558798	rs1411930	T	C	100	PASS	AC=1469;AF=0.293331;AN=5008;NS=2504;DP=20824;EAS_AF=0.122;AMR_AF=0.3242;AFR_AF=0.5356;EUR_AF=0.2793;SAS_AF=0.135;AA=T|||;VT=SNP
10	18558836	rs1277742	G	A	100	PASS	AC=3854;AF=0.769569;AN=5008;NS=2504;DP=20297;EAS_AF=0.7411;AMR_AF=0.6974;AFR_AF=0.8185;EUR_AF=0.7654;SAS_AF=0.7883;AA=A|||;VT=SNP
10	18558867	rs1411929	T	C	100	PASS	AC=1468;AF=0.293131;AN=5008;NS=2504;DP=19227;EAS_AF=0.129;AMR_AF=0.3242;AFR_AF=0.5295;EUR_AF=0.2793;SAS_AF=0.135;AA=T|||;VT=SNP
10	18559186	rs79982748	A	G	100	PASS	AC=503;AF=0.100439;AN=5008;NS=2504;DP=18914;EAS_AF=0.3363;AMR_AF=0.0403;AFR_AF=0.0136;EUR_AF=0.0696;SAS_AF=0.0491;AA=A|||;VT=SNP
10	18559210	rs1277741	A	T	100	PASS	AC=4101;AF=0.81889;AN=5008;NS=2504;DP=18858;EAS_AF=0.7381;AMR_AF=0.7882;AFR_AF=0.9372;EUR_AF=0.7942;SAS_AF=0.7894;AA=T|||;VT=SNP
10	18559240	rs1277740	G	A	100	PASS	AC=833;AF=0.166334;AN=5008;NS=2504;DP=19049;EAS_AF=0.0099;AMR_AF=0.2133;AFR_AF=0.1241;EUR_AF=0.2266;SAS_AF=0.2894;AA=G|||;VT=SNP
10	18559313	rs61844249	C	A	100	PASS	AC=1478;AF=0.295128;AN=5008;NS=2504;DP=18488;EAS_AF=0.5635;AMR_AF=0.2406;AFR_AF=0.1362;EUR_AF=0.2843;SAS_AF=0.2832;AA=C|||;VT=SNP
10	18559668	rs2185981	C	G	100	PASS	AC=837;AF=0.167133;AN=5008;NS=2504;DP=20675;EAS_AF=0.0099;AMR_AF=0.2133;AFR_AF=0.1263;EUR_AF=0.2266;SAS_AF=0.2904;AA=c|||;VT=SNP
10	18559707	rs2482104	C	T	100	PASS	AC=4105;AF=0.819688;AN=5008;NS=2504;DP=20410;EAS_AF=0.7371;AMR_AF=0.7882;AFR_AF=0.9365;EUR_AF=0.7942;SAS_AF=0.7955;AA=T|||;VT=SNP
10	18561134	rs1295882	T	C	100	PASS	AC=4213;AF=0.841254;AN=5008;NS=2504;DP=17522;EAS_AF=0.752;AMR_AF=0.7954;AFR_AF=0.9871;EUR_AF=0.8091;SAS_AF=0.8016;AA=C|||;VT=SNP
10	18561206	rs10508560	G	A	100	PASS	AC=274;AF=0.0547125;AN=5008;NS=2504;DP=16877;EAS_AF=0.0337;AMR_AF=0.0331;AFR_AF=0.0862;EUR_AF=0.0129;SAS_AF=0.092;AA=C|||;VT=SNP
10	18561515	rs11013287	G	A	100	PASS	AC=436;AF=0.0870607;AN=5008;NS=2504;DP=17605;EAS_AF=0.2708;AMR_AF=0.0403;AFR_AF=0.0136;EUR_AF=0.0706;SAS_AF=0.047;AA=G|||;VT=SNP
10	18562538	rs1277733	C	T	100	PASS	AC=3943;AF=0.78734;AN=5008;NS=2504;DP=17627;EAS_AF=0.748;AMR_AF=0.7738;AFR_AF=0.8253;EUR_AF=0.7773;SAS_AF=0.7965;AA=T|||;VT=SNP
10	18563533	rs1277732	C	G	100	PASS	AC=843;AF=0.168331;AN=5008;NS=2504;DP=16426;EAS_AF=0.0109;AMR_AF=0.2176;AFR_AF=0.1225;EUR_AF=0.2276;SAS_AF=0.2965;AA=C|||;VT=SNP
10	18563985	rs1277731	G	A	100	PASS	AC=833;AF=0.166334;AN=5008;NS=2504;DP=18016;EAS_AF=0.0109;AMR_AF=0.2161;AFR_AF=0.1225;EUR_AF=0.2256;SAS_AF=0.2894;AA=G|||;VT=SNP
10	18564095	rs16917138	A	G	100	PASS	AC=498;AF=0.0994409;AN=5008;NS=2504;DP=18731;EAS_AF=0.0843;AMR_AF=0.1268;AFR_AF=0.0764;EUR_AF=0.1769;SAS_AF=0.047;AA=A|||;VT=SNP
10	18564128	rs17682394	A	G	100	PASS	AC=239;AF=0.0477236;AN=5008;NS=2504;DP=18530;EAS_AF=0;AMR_AF=0.0677;AFR_AF=0.0068;EUR_AF=0.1521;SAS_AF=0.0307;AA=A|||;VT=SNP
10	18564858	rs61842671	C	T	100	PASS	AC=877;AF=0.17512;AN=5008;NS=2504;DP=13980;EAS_AF=0.2252;AMR_AF=0.1772;AFR_AF=0.0923;EUR_AF=0.1839;SAS_AF=0.2249;AA=C|||;VT=SNP
10	18564922	rs9633646	G	A	100	PASS	AC=3328;AF=0.664537;AN=5008;NS=2504;DP=15891;EAS_AF=0.9058;AMR_AF=0.6311;AFR_AF=0.562;EUR_AF=0.5915;SAS_AF=0.6534;AA=A|||;VT=SNP
10	18565470	rs9633647	C	A	100	PASS	AC=1513;AF=0.302117;AN=5008;NS=2504;DP=18776;EAS_AF=0.5655;AMR_AF=0.2507;AFR_AF=0.1437;EUR_AF=0.2962;SAS_AF=0.2873;AA=C|||;VT=SNP
10	18565634	rs9633626	A	G	100	PASS	AC=1596;AF=0.31869;AN=5008;NS=2504;DP=16319;EAS_AF=0.5724;AMR_AF=0.2565;AFR_AF=0.1982;EUR_AF=0.2962;SAS_AF=0.2873;AA=A|||;VT=SNP
10	18566032	rs12772624	C	T	100	PASS	AC=41;AF=0.0081869;AN=5008;NS=2504;DP=17109;EAS_AF=0;AMR_AF=0.0101;AFR_AF=0.0008;EUR_AF=0.0318;SAS_AF=0.001;AA=C|||;VT=SNP
10	18566389	rs2482098	C	T	100	PASS	AC=806;AF=0.160942;AN=5008;NS=2504;DP=17087;EAS_AF=0.0109;AMR_AF=0.2061;AFR_AF=0.1142;EUR_AF=0.2197;SAS_AF=0.2863;AA=C|||;VT=SNP
10	18566529	rs1295881	G	A	100	PASS	AC=815;AF=0.16274;AN=5008;NS=2504;DP=19019;EAS_AF=0.0109;AMR_AF=0.2075;AFR_AF=0.1203;EUR_AF=0.2197;SAS_AF=0.2863;AA=G|||;VT=SNP
10	18566622	rs11013303	G	A	100	PASS	AC=1493;AF=0.298123;AN=5008;NS=2504;DP=18840;EAS_AF=0.5635;AMR_AF=0.245;AFR_AF=0.1407;EUR_AF=0.2883;SAS_AF=0.2853;AA=G|||;VT=SNP
10	18567275	rs117090315	A	G	100	PASS	AC=33;AF=0.00658946;AN=5008;NS=2504;DP=16304;EAS_AF=0;AMR_AF=0.0043;AFR_AF=0.0023;EUR_AF=0.0239;SAS_AF=0.0031;AA=A|||;VT=SNP
10	18567397	rs10741019	G	A	100	PASS	AC=3528;AF=0.704473;AN=5008;NS=2504;DP=17062;EAS_AF=0.9494;AMR_AF=0.6052;AFR_AF=0.6679;EUR_AF=0.664;SAS_AF=0.6135;AA=A|||;VT=SNP
10	18567426	rs117750283	G	A	100	PASS	AC=60;AF=0.0119808;AN=5008;NS=2504;DP=17971;EAS_AF=0;AMR_AF=0.0187;AFR_AF=0.0038;EUR_AF=0.0348;SAS_AF=0.0072;AA=G|||;VT=SNP
10	18567464	rs10741020	C	A	100	PASS	AC=4196;AF=0.837859;AN=5008;NS=2504;DP=17106;EAS_AF=0.9891;AMR_AF=0.7867;AFR_AF=0.8979;EUR_AF=0.7684;SAS_AF=0.7086;AA=-|||;VT=SNP
10	18567615	rs11013304	G	A	100	PASS	AC=597;AF=0.119209;AN=5008;NS=2504;DP=15569;EAS_AF=0.0387;AMR_AF=0.17;AFR_AF=0.1982;EUR_AF=0.0984;SAS_AF=0.0808;AA=G|||;VT=SNP
10	18567616	rs11013305	C	A	100	PASS	AC=597;AF=0.119209;AN=5008;NS=2504;DP=15532;EAS_AF=0.0387;AMR_AF=0.17;AFR_AF=0.1982;EUR_AF=0.0984;SAS_AF=0.0808;AA=C|||;VT=SNP
10	18567678	rs10764392	A	G	100	PASS	AC=4170;AF=0.832668;AN=5008;NS=2504;DP=14323;EAS_AF=0.9891;AMR_AF=0.7853;AFR_AF=0.8797;EUR_AF=0.7694;SAS_AF=0.7065;AA=G|||;VT=SNP
10	18567693	rs11013306	C	T	100	PASS	AC=588;AF=0.117412;AN=5008;NS=2504;DP=14420;EAS_AF=0.0387;AMR_AF=0.17;AFR_AF=0.1914;EUR_AF=0.0984;SAS_AF=0.0808;AA=C|||;VT=SNP
10	18568048	rs1419250	G	A	100	PASS	AC=4166;AF=0.831869;AN=5008;NS=2504;DP=19256;EAS_AF=0.9891;AMR_AF=0.7853;AFR_AF=0.8759;EUR_AF=0.7694;SAS_AF=0.7076;AA=A|||;VT=SNP
10	18568626	rs74452900	G	T	100	PASS	AC=104;AF=0.0207668;AN=5008;NS=2504;DP=18712;EAS_AF=0.0308;AMR_AF=0.0058;AFR_AF=0;EUR_AF=0.0249;SAS_AF=0.045;AA=G|||;VT=SNP
10	18568957	rs1277739	G	A	100	PASS	AC=2205;AF=0.440296;AN=5008;NS=2504;DP=17765;EAS_AF=0.5744;AMR_AF=0.3689;AFR_AF=0.2307;EUR_AF=0.507;SAS_AF=0.5675;AA=G|||;VT=SNP
10	18569671	rs7097680	A	G	100	PASS	AC=2765;AF=0.552117;AN=5008;NS=2504;DP=21338;EAS_AF=0.4286;AMR_AF=0.6225;AFR_AF=0.7549;EUR_AF=0.4811;SAS_AF=0.4284;AA=A|||;VT=SNP
10	18569899	rs61842672	G	A	100	PASS	AC=116;AF=0.0231629;AN=5008;NS=2504;DP=19167;EAS_AF=0;AMR_AF=0.0303;AFR_AF=0.0045;EUR_AF=0.0726;SAS_AF=0.0164;AA=G|||;VT=SNP
10	18570293	rs73601575	T	C	100	PASS	AC=614;AF=0.122604;AN=5008;NS=2504;DP=21015;EAS_AF=0.0476;AMR_AF=0.1801;AFR_AF=0.1861;EUR_AF=0.1143;SAS_AF=0.0818;AA=T|||;VT=SNP
10	18570490	rs7906604	G	A	100	PASS	AC=4139;AF=0.826478;AN=5008;NS=2504;DP=20749;EAS_AF=0.9891;AMR_AF=0.7824;AFR_AF=0.8623;EUR_AF=0.7674;SAS_AF=0.7025;AA=A|||;VT=SNP
10	18570666	rs7897882	T	G	100	PASS	AC=4139;AF=0.826478;AN=5008;NS=2504;DP=18495;EAS_AF=0.9891;AMR_AF=0.7824;AFR_AF=0.8623;EUR_AF=0.7674;SAS_AF=0.7025;AA=G|||;VT=SNP
10	18570839	rs6482258	C	T	100	PASS	AC=4159;AF=0.830471;AN=5008;NS=2504;DP=15339;EAS_AF=0.9891;AMR_AF=0.7853;AFR_AF=0.8752;EUR_AF=0.7684;SAS_AF=0.7025;AA=T|||;VT=SNP
10	18571215	rs7072759	A	G	100	PASS	AC=2734;AF=0.545927;AN=5008;NS=2504;DP=17602;EAS_AF=0.4286;AMR_AF=0.6153;AFR_AF=0.7481;EUR_AF=0.4722;SAS_AF=0.4202;AA=G|||;VT=SNP
10	18571251	rs56278429	G	T	100	PASS	AC=239;AF=0.0477236;AN=5008;NS=2504;DP=17167;EAS_AF=0;AMR_AF=0.0692;AFR_AF=0.0068;EUR_AF=0.1511;SAS_AF=0.0307;AA=G|||;VT=SNP
10	18571411	rs11013317	A	G	100	PASS	AC=2327;AF=0.464657;AN=5008;NS=2504;DP=18826;EAS_AF=0.8323;AMR_AF=0.4496;AFR_AF=0.1354;EUR_AF=0.5169;SAS_AF=0.4877;AA=A|||;VT=SNP
10	18571488	rs11013319	G	A	100	PASS	AC=2315;AF=0.46226;AN=5008;NS=2504;DP=19568;EAS_AF=0.8313;AMR_AF=0.4496;AFR_AF=0.1362;EUR_AF=0.5149;SAS_AF=0.4775;AA=G|||;VT=SNP
10	18571491	rs111794484	A	C	100	PASS	AC=9;AF=0.00179712;AN=5008;NS=2504;DP=19646;EAS_AF=0;AMR_AF=0;AFR_AF=0;EUR_AF=0.004;SAS_AF=0.0051;AA=A|||;VT=SNP
10	18571506	rs11013320	G	C	100	PASS	AC=2297;AF=0.458666;AN=5008;NS=2504;DP=19729;EAS_AF=0.8313;AMR_AF=0.4496;AFR_AF=0.1324;EUR_AF=0.5129;SAS_AF=0.4663;AA=G|||;VT=SNP
10	18571608	rs12784081	C	A	100	PASS	AC=224;AF=0.0447284;AN=5008;NS=2504;DP=19138;EAS_AF=0.005;AMR_AF=0.0605;AFR_AF=0.0023;EUR_AF=0.0815;SAS_AF=0.0941;AA=C|||;VT=SNP
10	18572142	rs11013321	C	G	100	PASS	AC=2067;AF=0.41274;AN=5008;NS=2504;DP=21474;EAS_AF=0.626;AMR_AF=0.415;AFR_AF=0.2852;EUR_AF=0.3966;SAS_AF=0.3804;AA=C|||;VT=SNP
10	18572281	rs117352681	G	T	100	PASS	AC=32;AF=0.00638978;AN=5008;NS=2504;DP=22994;EAS_AF=0;AMR_AF=0.0072;AFR_AF=0.0008;EUR_AF=0.0258;SAS_AF=0;AA=T|||;VT=SNP
10	18572304	rs9731688	A	G	100	PASS	AC=4171;AF=0.832867;AN=5008;NS=2504;DP=23514;EAS_AF=0.9891;AMR_AF=0.7867;AFR_AF=0.8812;EUR_AF=0.7704;SAS_AF=0.7035;AA=G|||;VT=SNP
10	18573654	rs72784229	A	G	100	PASS	AC=995;AF=0.198682;AN=5008;NS=2504;DP=19641;EAS_AF=0.249;AMR_AF=0.2911;AFR_AF=0.0802;EUR_AF=0.2336;SAS_AF=0.2055;AA=A|||;VT=SNP
10	18573772	rs72784231	C	G	100	PASS	AC=1151;AF=0.229832;AN=5008;NS=2504;DP=19846;EAS_AF=0.249;AMR_AF=0.2925;AFR_AF=0.1959;EUR_AF=0.2227;SAS_AF=0.2188;AA=C|||;VT=SNP
10	18574101	rs11013339	C	G	100	PASS	AC=512;AF=0.102236;AN=5008;NS=2504;DP=20797;EAS_AF=0.0982;AMR_AF=0.1354;AFR_AF=0.1089;EUR_AF=0.1362;SAS_AF=0.0389;AA=C|||;VT=SNP
10	18574312	rs1277738	T	C	100	PASS	AC=2530;AF=0.505192;AN=5008;NS=2504;DP=20482;EAS_AF=0.2897;AMR_AF=0.5303;AFR_AF=0.6634;EUR_AF=0.4304;SAS_AF=0.5726;AA=C|||;VT=SNP
10	18574511	rs1277737	T	C	100	PASS	AC=4809;AF=0.960264;AN=5008;NS=2504;DP=19312;EAS_AF=0.9385;AMR_AF=0.9726;AFR_AF=0.9917;EUR_AF=0.9324;SAS_AF=0.9601;AA=C|||;VT=SNP
10	18574670	rs118067107	T	C	100	PASS	AC=22;AF=0.00439297;AN=5008;NS=2504;DP=18762;EAS_AF=0;AMR_AF=0.0058;AFR_AF=0;EUR_AF=0.0139;SAS_AF=0.0041;AA=C|||;VT=SNP
10	18574829	rs28756165	T	A	100	PASS	AC=1406;AF=0.280751;AN=5008;NS=2504;DP=15927;EAS_AF=0.2361;AMR_AF=0.3473;AFR_AF=0.3533;EUR_AF=0.2435;SAS_AF=0.2198;AA=T|||;VT=SNP
10	18574980	rs1277736	G	A	100	PASS	AC=2336;AF=0.466454;AN=5008;NS=2504;DP=16842;EAS_AF=0.2827;AMR_AF=0.4971;AFR_AF=0.6445;EUR_AF=0.3489;SAS_AF=0.5143;AA=A|||;VT=SNP
10	18575309	rs113491314	C	T	100	PASS	AC=57;AF=0.0113818;AN=5008;NS=2504;DP=13168;EAS_AF=0.003;AMR_AF=0.0173;AFR_AF=0.0144;EUR_AF=0.0189;SAS_AF=0.0041;AA=C|||;VT=SNP
10	18575339	rs190277537	C	A	100	PASS	AC=13;AF=0.00259585;AN=5008;NS=2504;DP=13250;EAS_AF=0;AMR_AF=0.0029;AFR_AF=0.0008;EUR_AF=0.0099;SAS_AF=0;AA=C|||;VT=SNP
10	18577360	rs79489737	T	C	100	PASS	AC=239;AF=0.0477236;AN=5008;NS=2504;DP=16102;EAS_AF=0.0923;AMR_AF=0.0519;AFR_AF=0.0197;EUR_AF=0.0219;SAS_AF=0.0634;AA=T|||;VT=SNP
10	18577425	rs7914038	G	T	100	PASS	AC=1538;AF=0.307109;AN=5008;NS=2504;DP=16289;EAS_AF=0.2569;AMR_AF=0.2522;AFR_AF=0.5333;EUR_AF=0.1581;SAS_AF=0.2454;AA=T|||;VT=SNP
10	18577835	rs1277735	A	G	100	PASS	AC=3045;AF=0.608027;AN=5008;NS=2504;DP=13970;EAS_AF=0.3254;AMR_AF=0.6844;AFR_AF=0.8222;EUR_AF=0.5189;SAS_AF=0.6472;AA=G|||;VT=SNP
10	18577847	rs1277734	G	A	100	PASS	AC=1299;AF=0.259385;AN=5008;NS=2504;DP=13761;EAS_AF=0.0565;AMR_AF=0.3386;AFR_AF=0.2413;EUR_AF=0.3121;SAS_AF=0.3824;AA=G|||;VT=SNP
10	18577912	rs111287406	T	A	100	PASS	AC=21;AF=0.00419329;AN=5008;NS=2504;DP=14577;EAS_AF=0;AMR_AF=0.0072;AFR_AF=0.0008;EUR_AF=0.0149;SAS_AF=0;AA=T|||;VT=SNP
10	18578080	rs11013360	T	G	100	PASS	AC=2806;AF=0.560304;AN=5008;NS=2504;DP=13912;EAS_AF=0.2946;AMR_AF=0.6643;AFR_AF=0.6959;EUR_AF=0.498;SAS_AF=0.6411;AA=T|||;VT=SNP
10	18578725	rs9417384	T	C	100	PASS	AC=1589;AF=0.317292;AN=5008;NS=2504;DP=13468;EAS_AF=0.0595;AMR_AF=0.3703;AFR_AF=0.4266;EUR_AF=0.3231;SAS_AF=0.3916;AA=T|||;VT=SNP
10	18579096	rs7909722	A	G	100	PASS	AC=3467;AF=0.692292;AN=5008;NS=2504;DP=10233;EAS_AF=0.4643;AMR_AF=0.7911;AFR_AF=0.851;EUR_AF=0.6441;SAS_AF=0.6922;AA=A|||;VT=SNP
10	18579322	rs78834161	A	T	100	PASS	AC=31;AF=0.0061901;AN=5008;NS=2504;DP=14896;EAS_AF=0;AMR_AF=0.0072;AFR_AF=0.0008;EUR_AF=0.0249;SAS_AF=0;AA=A|||;VT=SNP
10	18579737	rs10828424	A	G	100	PASS	AC=1344;AF=0.268371;AN=5008;NS=2504;DP=18079;EAS_AF=0.0565;AMR_AF=0.3501;AFR_AF=0.2557;EUR_AF=0.3221;SAS_AF=0.3906;AA=A|||;VT=SNP
10	18579862	rs7083373	C	G	100	PASS	AC=2005;AF=0.400359;AN=5008;NS=2504;DP=18356;EAS_AF=0.2103;AMR_AF=0.4669;AFR_AF=0.4516;EUR_AF=0.4453;SAS_AF=0.4335;AA=G|||;VT=SNP
10	18580022	rs112395507	A	C	100	PASS	AC=42;AF=0.00838658;AN=5008;NS=2504;DP=19184;EAS_AF=0;AMR_AF=0.0187;AFR_AF=0.0121;EUR_AF=0.0089;SAS_AF=0.0041;AA=A|||;VT=SNP
10	18580223	rs72784236	T	C	100	PASS	AC=38;AF=0.00758786;AN=5008;NS=2504;DP=18908;EAS_AF=0;AMR_AF=0.0086;AFR_AF=0;EUR_AF=0.0318;SAS_AF=0;AA=T|||;VT=SNP
10	18580346	rs117942795	G	A	100	PASS	AC=17;AF=0.00339457;AN=5008;NS=2504;DP=20443;EAS_AF=0;AMR_AF=0.0058;AFR_AF=0;EUR_AF=0.0129;SAS_AF=0;AA=G|||;VT=SNP
10	18581049	rs79845832	G	A	100	PASS	AC=79;AF=0.0157748;AN=5008;NS=2504;DP=18884;EAS_AF=0;AMR_AF=0.0288;AFR_AF=0.003;EUR_AF=0.0408;SAS_AF=0.0143;AA=G|||;VT=SNP
10	18581361	rs4443967	C	T	100	PASS	AC=1316;AF=0.26278;AN=5008;NS=2504;DP=14179;EAS_AF=0.0575;AMR_AF=0.3372;AFR_AF=0.267;EUR_AF=0.3042;SAS_AF=0.3732;AA=C|||;VT=SNP
10	18581488	rs112475399	G	A	100	PASS	AC=578;AF=0.115415;AN=5008;NS=2504;DP=14417;EAS_AF=0.1071;AMR_AF=0.1427;AFR_AF=0.0234;EUR_AF=0.1759;SAS_AF=0.1667;AA=G|||;VT=SNP
10	18581958	rs16917145	A	G	100	PASS	AC=37;AF=0.00738818;AN=5008;NS=2504;DP=16614;EAS_AF=0;AMR_AF=0.013;AFR_AF=0.0159;EUR_AF=0.006;SAS_AF=0.001;AA=A|||;VT=SNP
10	18582286	rs181881573	A	G	100	PASS	AC=20;AF=0.00399361;AN=5008;NS=2504;DP=17418;EAS_AF=0;AMR_AF=0.0115;AFR_AF=0.0038;EUR_AF=0.006;SAS_AF=0.001;AA=A|||;VT=SNP
10	18582514	rs16917151	A	G	100	PASS	AC=673;AF=0.134385;AN=5008;NS=2504;DP=19640;EAS_AF=0.1151;AMR_AF=0.1556;AFR_AF=0.0545;EUR_AF=0.1839;SAS_AF=0.1963;AA=A|||;VT=SNP
10	18582971	rs190636060	A	G	100	PASS	AC=13;AF=0.00259585;AN=5008;NS=2504;DP=20964;EAS_AF=0;AMR_AF=0.0014;AFR_AF=0;EUR_AF=0.0119;SAS_AF=0;AA=A|||;VT=SNP
10	18583840	rs79666207	T	C	100	PASS	AC=53;AF=0.0105831;AN=5008;NS=2504;DP=16685;EAS_AF=0;AMR_AF=0.0115;AFR_AF=0;EUR_AF=0.0139;SAS_AF=0.0317;AA=T|||;VT=SNP
10	18584792	rs7912454	A	G	100	PASS	AC=676;AF=0.134984;AN=5008;NS=2504;DP=16711;EAS_AF=0.1121;AMR_AF=0.1614;AFR_AF=0.0295;EUR_AF=0.1958;SAS_AF=0.2198;AA=A|||;VT=SNP
10	18584970	rs6482265	G	A	100	PASS	AC=1114;AF=0.222444;AN=5008;NS=2504;DP=12276;EAS_AF=0.1171;AMR_AF=0.2147;AFR_AF=0.2443;EUR_AF=0.2903;SAS_AF=0.2372;AA=g|||;VT=SNP
10	18585219	rs7089228	A	G	100	PASS	AC=1570;AF=0.313498;AN=5008;NS=2504;DP=15233;EAS_AF=0.2252;AMR_AF=0.3012;AFR_AF=0.3616;EUR_AF=0.3429;SAS_AF=0.318;AA=G|||;VT=SNP
10	18585358	rs17609633	T	C	100	PASS	AC=131;AF=0.0261581;AN=5008;NS=2504;DP=16444;EAS_AF=0.001;AMR_AF=0.0375;AFR_AF=0.0045;EUR_AF=0.0795;SAS_AF=0.0184;AA=T|||;VT=SNP
10	18585920	rs7910756	C	T	100	PASS	AC=326;AF=0.0650958;AN=5008;NS=2504;DP=18809;EAS_AF=0.001;AMR_AF=0.0476;AFR_AF=0.1452;EUR_AF=0.0815;SAS_AF=0.0184;AA=c|||;VT=SNP
10	18586231	rs150682619	T	C	100	PASS	AC=35;AF=0.00698882;AN=5008;NS=2504;DP=17490;EAS_AF=0;AMR_AF=0.0086;AFR_AF=0.0159;EUR_AF=0.007;SAS_AF=0.001;AA=T|||;VT=SNP
10	18586478	rs186420066	C	A	100	PASS	AC=17;AF=0.00339457;AN=5008;NS=2504;DP=18780;EAS_AF=0;AMR_AF=0.0086;AFR_AF=0.003;EUR_AF=0.006;SAS_AF=0.001;AA=C|||;VT=SNP
10	18586735	rs11013415	A	G	100	PASS	AC=985;AF=0.196685;AN=5008;NS=2504;DP=18863;EAS_AF=0.1091;AMR_AF=0.1902;AFR_AF=0.202;EUR_AF=0.2416;SAS_AF=0.2382;AA=A|||;VT=SNP
10	18586768	rs139610857	A	G	100	PASS	AC=33;AF=0.00658946;AN=5008;NS=2504;DP=19312;EAS_AF=0;AMR_AF=0.0086;AFR_AF=0.0144;EUR_AF=0.007;SAS_AF=0.001;AA=A|||;VT=SNP
10	18587035	rs56152004	C	G	100	PASS	AC=747;AF=0.149161;AN=5008;NS=2504;DP=18945;EAS_AF=0.1052;AMR_AF=0.1772;AFR_AF=0.0424;EUR_AF=0.2326;SAS_AF=0.2331;AA=C|||;VT=SNP
10	18587068	rs11013416	T	C	100	PASS	AC=997;AF=0.199081;AN=5008;NS=2504;DP=18846;EAS_AF=0.1091;AMR_AF=0.196;AFR_AF=0.2042;EUR_AF=0.2445;SAS_AF=0.2403;AA=T|||;VT=SNP
10	18587146	rs56364834	A	C	100	PASS	AC=748;AF=0.149361;AN=5008;NS=2504;DP=15460;EAS_AF=0.1052;AMR_AF=0.1758;AFR_AF=0.0439;EUR_AF=0.2326;SAS_AF=0.2331;AA=A|||;VT=SNP
10	18587223	rs138004338	G	A	100	PASS	AC=16;AF=0.00319489;AN=5008;NS=2504;DP=16447;EAS_AF=0;AMR_AF=0.0086;AFR_AF=0.0023;EUR_AF=0.006;SAS_AF=0.001;AA=g|||;VT=SNP
10	18587324	rs17682871	A	G	100	PASS	AC=622;AF=0.124201;AN=5008;NS=2504;DP=19644;EAS_AF=0.1052;AMR_AF=0.147;AFR_AF=0.0121;EUR_AF=0.1789;SAS_AF=0.2229;AA=A|||;VT=SNP
10	18587629	rs7099246	A	G	100	PASS	AC=3586;AF=0.716054;AN=5008;NS=2504;DP=18104;EAS_AF=0.4673;AMR_AF=0.8573;AFR_AF=0.8192;EUR_AF=0.7873;SAS_AF=0.6595;AA=G|||;VT=SNP
10	18587820	rs17682889	A	G	100	PASS	AC=133;AF=0.0265575;AN=5008;NS=2504;DP=13738;EAS_AF=0.001;AMR_AF=0.0375;AFR_AF=0.0045;EUR_AF=0.0795;SAS_AF=0.0204;AA=A|||;VT=SNP
10	18588285	rs11013421	A	G	100	PASS	AC=943;AF=0.188299;AN=5008;NS=2504;DP=14286;EAS_AF=0.0942;AMR_AF=0.2032;AFR_AF=0.1815;EUR_AF=0.2386;SAS_AF=0.2321;AA=G|||;VT=SNP
10	18588940	rs7087852	G	C	100	PASS	AC=1604;AF=0.320288;AN=5008;NS=2504;DP=18043;EAS_AF=0.0575;AMR_AF=0.3948;AFR_AF=0.4418;EUR_AF=0.3837;SAS_AF=0.3088;AA=G|||;VT=SNP
10	18589129	rs11013428	T	C	100	PASS	AC=1581;AF=0.315695;AN=5008;NS=2504;DP=18755;EAS_AF=0.0565;AMR_AF=0.3876;AFR_AF=0.438;EUR_AF=0.3698;SAS_AF=0.3108;AA=T|||;VT=SNP
10	18589202	rs145664101	C	T	100	PASS	AC=37;AF=0.00738818;AN=5008;NS=2504;DP=18171;EAS_AF=0;AMR_AF=0.0144;AFR_AF=0.0008;EUR_AF=0.0209;SAS_AF=0.0051;AA=C|||;VT=SNP
10	18589535	rs61566389	A	G	100	PASS	AC=307;AF=0.0613019;AN=5008;NS=2504;DP=19415;EAS_AF=0;AMR_AF=0.0389;AFR_AF=0.1634;EUR_AF=0.0537;SAS_AF=0.0102;AA=A|||;VT=SNP
10	18589971	rs76373827	T	C	100	PASS	AC=307;AF=0.0613019;AN=5008;NS=2504;DP=18090;EAS_AF=0.12;AMR_AF=0.1441;AFR_AF=0.003;EUR_AF=0.0149;SAS_AF=0.0685;AA=T|||;VT=SNP
10	18590131	rs4335446	T	C	100	PASS	AC=35;AF=0.00698882;AN=5008;NS=2504;DP=20804;EAS_AF=0.001;AMR_AF=0.013;AFR_AF=0.0015;EUR_AF=0.0149;SAS_AF=0.0082;AA=T|||;VT=SNP
10	18590452	rs111619892	A	G	100	PASS	AC=150;AF=0.0299521;AN=5008;NS=2504;DP=16233;EAS_AF=0.001;AMR_AF=0.0418;AFR_AF=0.0151;EUR_AF=0.0805;SAS_AF=0.0194;AA=A|||;VT=SNP
10	18590534	rs144817021	G	T	100	PASS	AC=25;AF=0.00499201;AN=5008;NS=2504;DP=18765;EAS_AF=0;AMR_AF=0.0043;AFR_AF=0;EUR_AF=0.0199;SAS_AF=0.002;AA=G|||;VT=SNP
10	18590865	rs11013438	C	A	100	PASS	AC=434;AF=0.0866613;AN=5008;NS=2504;DP=14824;EAS_AF=0.0317;AMR_AF=0.1772;AFR_AF=0.0091;EUR_AF=0.1511;SAS_AF=0.1176;AA=C|||;VT=SNP
10	18591021	rs74491282	A	G	100	PASS	AC=150;AF=0.0299521;AN=5008;NS=2504;DP=17869;EAS_AF=0.001;AMR_AF=0.0403;AFR_AF=0.0159;EUR_AF=0.0805;SAS_AF=0.0194;AA=A|||;VT=SNP
10	18591090	rs11013444	A	G	100	PASS	AC=291;AF=0.058107;AN=5008;NS=2504;DP=15859;EAS_AF=0.1171;AMR_AF=0.1499;AFR_AF=0.003;EUR_AF=0.0139;SAS_AF=0.0521;AA=A|||;VT=SNP
10	18591226	rs113955098	G	A	100	PASS	AC=39;AF=0.00778754;AN=5008;NS=2504;DP=14462;EAS_AF=0;AMR_AF=0.0101;AFR_AF=0.0023;EUR_AF=0.0288;SAS_AF=0;AA=G|||;VT=SNP
10	18591380	rs1419252	G	A	100	PASS	AC=1191;AF=0.237819;AN=5008;NS=2504;DP=22451;EAS_AF=0.0417;AMR_AF=0.3329;AFR_AF=0.2322;EUR_AF=0.3201;SAS_AF=0.2955;AA=G|||;VT=SNP
10	18591423	rs4747339	C	T	100	PASS	AC=664;AF=0.132588;AN=5008;NS=2504;DP=20256;EAS_AF=0.1002;AMR_AF=0.1441;AFR_AF=0.1256;EUR_AF=0.1352;SAS_AF=0.1646;AA=C|||;VT=SNP
10	18591562	rs1419251	G	C	100	PASS	AC=2907;AF=0.580471;AN=5008;NS=2504;DP=18269;EAS_AF=0.2034;AMR_AF=0.7176;AFR_AF=0.7413;EUR_AF=0.659;SAS_AF=0.5736;AA=C|||;VT=SNP
10	18591861	rs4748447	T	C	100	PASS	AC=3031;AF=0.605232;AN=5008;NS=2504;DP=21718;EAS_AF=0.2024;AMR_AF=0.7666;AFR_AF=0.7254;EUR_AF=0.7346;SAS_AF=0.6104;AA=C|||;VT=SNP
10	18592154	rs147808414	A	G	100	PASS	AC=42;AF=0.00838658;AN=5008;NS=2504;DP=19844;EAS_AF=0;AMR_AF=0.013;AFR_AF=0.0189;EUR_AF=0.007;SAS_AF=0.001;AA=A|||;VT=SNP
10	18592341	rs4747340	G	A	100	PASS	AC=2281;AF=0.455471;AN=5008;NS=2504;DP=17704;EAS_AF=0.1389;AMR_AF=0.5389;AFR_AF=0.5461;EUR_AF=0.5467;SAS_AF=0.5061;AA=A|||;VT=SNP
10	18592450	rs10828452	A	T	100	PASS	AC=708;AF=0.141374;AN=5008;NS=2504;DP=18225;EAS_AF=0.0387;AMR_AF=0.2003;AFR_AF=0.1551;EUR_AF=0.1869;SAS_AF=0.1401;AA=A|||;VT=SNP
10	18593125	rs72786006	G	T	100	PASS	AC=1180;AF=0.235623;AN=5008;NS=2504;DP=17257;EAS_AF=0.1597;AMR_AF=0.245;AFR_AF=0.2655;EUR_AF=0.2565;SAS_AF=0.2454;AA=T|||;VT=SNP
10	18593138	rs111449941	G	A	100	PASS	AC=447;AF=0.0892572;AN=5008;NS=2504;DP=17544;EAS_AF=0.125;AMR_AF=0.1052;AFR_AF=0.0356;EUR_AF=0.1461;SAS_AF=0.0552;AA=G|||;VT=SNP
10	18594604	rs4748448	C	T	100	PASS	AC=2875;AF=0.574081;AN=5008;NS=2504;DP=19678;EAS_AF=0.1935;AMR_AF=0.6254;AFR_AF=0.7693;EUR_AF=0.6531;SAS_AF=0.5849;AA=T|||;VT=SNP
10	18594798	rs72786007	G	A	100	PASS	AC=573;AF=0.114417;AN=5008;NS=2504;DP=18566;EAS_AF=0.1042;AMR_AF=0.1412;AFR_AF=0.0356;EUR_AF=0.1491;SAS_AF=0.1769;AA=G|||;VT=SNP
10	18595314	rs58065366	G	A	100	PASS	AC=338;AF=0.067492;AN=5008;NS=2504;DP=19457;EAS_AF=0.0556;AMR_AF=0.0692;AFR_AF=0.0658;EUR_AF=0.0885;SAS_AF=0.0593;AA=A|||;VT=SNP
10	18596252	rs113551694	G	A	100	PASS	AC=178;AF=0.0355431;AN=5008;NS=2504;DP=15766;EAS_AF=0.001;AMR_AF=0.0533;AFR_AF=0.0076;EUR_AF=0.1103;SAS_AF=0.0194;AA=G|||;VT=SNP
10	18596488	rs79500087	G	T	100	PASS	AC=234;AF=0.0467252;AN=5008;NS=2504;DP=19227;EAS_AF=0.0675;AMR_AF=0.0159;AFR_AF=0.0567;EUR_AF=0.0099;SAS_AF=0.0716;AA=G|||;VT=SNP
10	18596862	rs61842674	C	G	100	PASS	AC=564;AF=0.11262;AN=5008;NS=2504;DP=14223;EAS_AF=0.1161;AMR_AF=0.1297;AFR_AF=0.0197;EUR_AF=0.1431;SAS_AF=0.1912;AA=C|||;VT=SNP
10	18597112	rs77952637	C	T	100	PASS	AC=1019;AF=0.203474;AN=5008;NS=2504;DP=14837;EAS_AF=0.1667;AMR_AF=0.1988;AFR_AF=0.2141;EUR_AF=0.1879;SAS_AF=0.2464;AA=C|||;VT=SNP
10	18597193	rs143870127	G	A	100	PASS	AC=11;AF=0.00219649;AN=5008;NS=2504;DP=16717;EAS_AF=0;AMR_AF=0.0043;AFR_AF=0;EUR_AF=0.008;SAS_AF=0;AA=G|||;VT=SNP
10	18597229	rs61842675	A	T	100	PASS	AC=576;AF=0.115016;AN=5008;NS=2504;DP=17013;EAS_AF=0.1161;AMR_AF=0.1311;AFR_AF=0.0272;EUR_AF=0.1451;SAS_AF=0.1902;AA=A|||;VT=SNP
10	18597330	rs61842676	C	T	100	PASS	AC=575;AF=0.114816;AN=5008;NS=2504;DP=18075;EAS_AF=0.1161;AMR_AF=0.1297;AFR_AF=0.0272;EUR_AF=0.1451;SAS_AF=0.1902;AA=C|||;VT=SNP
10	18597351	rs117959347	A	G	100	PASS	AC=22;AF=0.00439297;AN=5008;NS=2504;DP=17567;EAS_AF=0;AMR_AF=0.0072;AFR_AF=0.0008;EUR_AF=0.0149;SAS_AF=0.001;AA=A|||;VT=SNP
10	18597598	rs61842677	G	A	100	PASS	AC=551;AF=0.110024;AN=5008;NS=2504;DP=18849;EAS_AF=0.1161;AMR_AF=0.1297;AFR_AF=0.0091;EUR_AF=0.1451;SAS_AF=0.1902;AA=G|||;VT=SNP
10	18597666	rs16917167	G	A	100	PASS	AC=228;AF=0.0455272;AN=5008;NS=2504;DP=19275;EAS_AF=0.0506;AMR_AF=0.0346;AFR_AF=0.0522;EUR_AF=0.0298;SAS_AF=0.0552;AA=G|||;VT=SNP
10	18597958	rs7896848	G	A	100	PASS	AC=1014;AF=0.202476;AN=5008;NS=2504;DP=19000;EAS_AF=0.1667;AMR_AF=0.1988;AFR_AF=0.2118;EUR_AF=0.1859;SAS_AF=0.2464;AA=A|||;VT=SNP
10	18598390	rs55857419	T	G	100	PASS	AC=211;AF=0.0421326;AN=5008;NS=2504;DP=17913;EAS_AF=0.001;AMR_AF=0.0562;AFR_AF=0.0295;EUR_AF=0.1113;SAS_AF=0.0204;AA=T|||;VT=SNP
10	18599137	rs1972396	C	T	100	PASS	AC=4776;AF=0.953674;AN=5008;NS=2504;DP=17023;EAS_AF=0.9107;AMR_AF=0.9798;AFR_AF=0.997;EUR_AF=0.9702;SAS_AF=0.9039;AA=T|||;VT=SNP
10	18599333	rs143216794	G	A	100	PASS	AC=266;AF=0.053115;AN=5008;NS=2504;DP=11633;EAS_AF=0.0506;AMR_AF=0.0994;AFR_AF=0.0507;EUR_AF=0.0308;SAS_AF=0.0491;AA=g|||;VT=SNP
10	18599679	rs111786492	T	A	100	PASS	AC=175;AF=0.0349441;AN=5008;NS=2504;DP=11757;EAS_AF=0;AMR_AF=0.036;AFR_AF=0.0961;EUR_AF=0.0189;SAS_AF=0.0041;AA=T|||;VT=SNP
10	18599864	rs61842678	A	G	100	PASS	AC=793;AF=0.158347;AN=5008;NS=2504;DP=14913;EAS_AF=0.129;AMR_AF=0.1686;AFR_AF=0.1256;EUR_AF=0.1779;SAS_AF=0.2055;AA=A|||;VT=SNP
10	18599947	rs116871633	C	T	100	PASS	AC=53;AF=0.0105831;AN=5008;NS=2504;DP=17693;EAS_AF=0;AMR_AF=0.013;AFR_AF=0.0068;EUR_AF=0.0298;SAS_AF=0.0051;AA=C|||;VT=SNP
10	18600263	rs1547168	A	G	100	PASS	AC=1307;AF=0.260982;AN=5008;NS=2504;DP=15102;EAS_AF=0.0387;AMR_AF=0.3559;AFR_AF=0.2466;EUR_AF=0.3787;SAS_AF=0.3211;AA=A|||;VT=SNP
10	18600346	rs148124556	G	A	100	PASS	AC=53;AF=0.0105831;AN=5008;NS=2504;DP=13697;EAS_AF=0;AMR_AF=0.013;AFR_AF=0.0068;EUR_AF=0.0298;SAS_AF=0.0051;AA=G|||;VT=SNP
10	18600905	rs1750477	A	G	100	PASS	AC=2836;AF=0.566294;AN=5008;NS=2504;DP=17732;EAS_AF=0.2411;AMR_AF=0.696;AFR_AF=0.6505;EUR_AF=0.7555;SAS_AF=0.501;AA=A|||;VT=SNP
10	18600922	rs17683046	A	G	100	PASS	AC=129;AF=0.0257588;AN=5008;NS=2504;DP=17854;EAS_AF=0.001;AMR_AF=0.0447;AFR_AF=0.003;EUR_AF=0.0686;SAS_AF=0.0245;AA=A|||;VT=SNP
10	18601928	rs2799573	T	C	100	PASS	AC=633;AF=0.126398;AN=5008;NS=2504;DP=19375;EAS_AF=0.003;AMR_AF=0.2594;AFR_AF=0.0098;EUR_AF=0.2326;SAS_AF=0.2076;AA=T|||;VT=SNP
10	18602417	rs2489214	G	A	100	PASS	AC=3240;AF=0.646965;AN=5008;NS=2504;DP=17422;EAS_AF=0.2937;AMR_AF=0.6643;AFR_AF=0.8661;EUR_AF=0.666;SAS_AF=0.683;AA=A|||;VT=SNP
10	18603219	rs1750478	A	G	100	PASS	AC=1547;AF=0.308906;AN=5008;NS=2504;DP=16079;EAS_AF=0.0407;AMR_AF=0.4135;AFR_AF=0.2988;EUR_AF=0.4881;SAS_AF=0.3405;AA=A|||;VT=SNP
10	18603738	rs77874307	C	T	100	PASS	AC=149;AF=0.0297524;AN=5008;NS=2504;DP=16775;EAS_AF=0;AMR_AF=0.0288;AFR_AF=0.0877;EUR_AF=0.0119;SAS_AF=0.001;AA=C|||;VT=SNP
10	18604400	rs2489213	G	A	100	PASS	AC=1213;AF=0.242212;AN=5008;NS=2504;DP=9679;EAS_AF=0.0397;AMR_AF=0.3372;AFR_AF=0.2413;EUR_AF=0.3141;SAS_AF=0.3108;AA=G|||;VT=SNP
10	18605752	rs1000266	G	C	100	PASS	AC=903;AF=0.180312;AN=5008;NS=2504;DP=15504;EAS_AF=0.0347;AMR_AF=0.1354;AFR_AF=0.2859;EUR_AF=0.1928;SAS_AF=0.2065;AA=G|||;VT=SNP
10	18605768	rs78357670	G	T	100	PASS	AC=230;AF=0.0459265;AN=5008;NS=2504;DP=15833;EAS_AF=0.001;AMR_AF=0.0648;AFR_AF=0.031;EUR_AF=0.1213;SAS_AF=0.0215;AA=T|||;VT=SNP
10	18605942	rs10828479	A	G	100	PASS	AC=2042;AF=0.407748;AN=5008;NS=2504;DP=13715;EAS_AF=0.1786;AMR_AF=0.3588;AFR_AF=0.5159;EUR_AF=0.5934;SAS_AF=0.3415;AA=G|||;VT=SNP
10	18605948	rs138688801	T	G	100	PASS	AC=108;AF=0.0215655;AN=5008;NS=2504;DP=13679;EAS_AF=0;AMR_AF=0.0259;AFR_AF=0.0393;EUR_AF=0.0318;SAS_AF=0.0061;AA=T|||;VT=SNP
10	18606031	rs114558332	C	T	100	PASS	AC=132;AF=0.0263578;AN=5008;NS=2504;DP=9653;EAS_AF=0;AMR_AF=0.0317;AFR_AF=0.062;EUR_AF=0.0229;SAS_AF=0.0051;AA=C|||;VT=SNP
10	18606183	rs4747341	T	A	100	PASS	AC=905;AF=0.180711;AN=5008;NS=2504;DP=13562;EAS_AF=0.1359;AMR_AF=0.147;AFR_AF=0.2005;EUR_AF=0.2863;SAS_AF=0.1155;AA=T|||;VT=SNP
10	18606260	rs67427028	A	G	100	PASS	AC=852;AF=0.170128;AN=5008;NS=2504;DP=16476;EAS_AF=0.0337;AMR_AF=0.1282;AFR_AF=0.2542;EUR_AF=0.1938;SAS_AF=0.2025;AA=A|||;VT=SNP
10	18606656	rs11814504	A	G	100	PASS	AC=163;AF=0.0325479;AN=5008;NS=2504;DP=19052;EAS_AF=0;AMR_AF=0.036;AFR_AF=0.0817;EUR_AF=0.0249;SAS_AF=0.0051;AA=A|||;VT=SNP
10	18606792	rs78393647	C	G	100	PASS	AC=25;AF=0.00499201;AN=5008;NS=2504;DP=18873;EAS_AF=0;AMR_AF=0.0043;AFR_AF=0;EUR_AF=0.0199;SAS_AF=0.002;AA=C|||;VT=SNP
10	18607245	rs112475801	C	A	100	PASS	AC=196;AF=0.0391374;AN=5008;NS=2504;DP=18509;EAS_AF=0.001;AMR_AF=0.0634;AFR_AF=0.0083;EUR_AF=0.1193;SAS_AF=0.0204;AA=C|||;VT=SNP
10	18607927	rs148601027	G	A	100	PASS	AC=44;AF=0.00878594;AN=5008;NS=2504;DP=20088;EAS_AF=0;AMR_AF=0.0115;AFR_AF=0.0045;EUR_AF=0.0139;SAS_AF=0.0164;AA=G|||;VT=SNP
10	18608335	rs142983126	A	G	100	PASS	AC=127;AF=0.0253594;AN=5008;NS=2504;DP=14216;EAS_AF=0;AMR_AF=0.0274;AFR_AF=0.0703;EUR_AF=0.0139;SAS_AF=0.001;AA=A|||;VT=SNP
10	18608470	rs1969897	T	C	100	PASS	AC=2234;AF=0.446086;AN=5008;NS=2504;DP=14988;EAS_AF=0.2044;AMR_AF=0.4063;AFR_AF=0.5484;EUR_AF=0.6143;SAS_AF=0.4121;AA=C|||;VT=SNP
10	18608471	rs9787537	C	G	100	PASS	AC=728;AF=0.145367;AN=5008;NS=2504;DP=14992;EAS_AF=0.2014;AMR_AF=0.121;AFR_AF=0.0885;EUR_AF=0.1193;SAS_AF=0.2086;AA=C|||;VT=SNP
10	18609325	rs1013232	C	T	100	PASS	AC=2412;AF=0.481629;AN=5008;NS=2504;DP=20907;EAS_AF=0.2609;AMR_AF=0.4092;AFR_AF=0.6634;EUR_AF=0.5109;SAS_AF=0.4847;AA=T|||;VT=SNP
10	18609784	rs17610035	T	C	100	PASS	AC=208;AF=0.0415335;AN=5008;NS=2504;DP=21284;EAS_AF=0;AMR_AF=0.0375;AFR_AF=0.112;EUR_AF=0.0298;SAS_AF=0.0041;AA=T|||;VT=SNP
10	18609967	rs17610062	C	T	100	PASS	AC=191;AF=0.038139;AN=5008;NS=2504;DP=20707;EAS_AF=0.001;AMR_AF=0.0634;AFR_AF=0.0083;EUR_AF=0.1143;SAS_AF=0.0204;AA=C|||;VT=SNP
10	18610468	rs11013596	T	G	100	PASS	AC=1037;AF=0.207069;AN=5008;NS=2504;DP=19902;EAS_AF=0.0347;AMR_AF=0.17;AFR_AF=0.3389;EUR_AF=0.2286;SAS_AF=0.2106;AA=T|||;VT=SNP
10	18610942	rs66483306	A	G	100	PASS	AC=1361;AF=0.271765;AN=5008;NS=2504;DP=17289;EAS_AF=0.0357;AMR_AF=0.2349;AFR_AF=0.4448;EUR_AF=0.3459;SAS_AF=0.2311;AA=N|||;VT=SNP
10	18611677	rs41383652	G	A	100	PASS	AC=1327;AF=0.264976;AN=5008;NS=2504;DP=14414;EAS_AF=0.0347;AMR_AF=0.2277;AFR_AF=0.4281;EUR_AF=0.341;SAS_AF=0.2301;AA=A|||;VT=SNP
10	18611723	rs59042995	G	A	100	PASS	AC=822;AF=0.164137;AN=5008;NS=2504;DP=15082;EAS_AF=0.0347;AMR_AF=0.1268;AFR_AF=0.2322;EUR_AF=0.1928;SAS_AF=0.2025;AA=A|||;VT=SNP
10	18611964	rs59473151	C	T	100	PASS	AC=829;AF=0.165535;AN=5008;NS=2504;DP=12780;EAS_AF=0.0347;AMR_AF=0.1282;AFR_AF=0.2375;EUR_AF=0.1918;SAS_AF=0.2025;AA=T|||;VT=SNP
10	18612741	rs73603722	C	T	100	PASS	AC=360;AF=0.071885;AN=5008;NS=2504;DP=20036;EAS_AF=0.001;AMR_AF=0.0749;AFR_AF=0.1241;EUR_AF=0.1223;SAS_AF=0.0204;AA=C|||;VT=SNP
10	18613416	rs76105158	A	T	100	PASS	AC=39;AF=0.00778754;AN=5008;NS=2504;DP=22340;EAS_AF=0.001;AMR_AF=0.0144;AFR_AF=0.0023;EUR_AF=0.0219;SAS_AF=0.0031;AA=A|||;VT=SNP
10	18614066	rs11599327	T	G	100	PASS	AC=910;AF=0.181709;AN=5008;NS=2504;DP=22255;EAS_AF=0.1349;AMR_AF=0.1527;AFR_AF=0.2156;EUR_AF=0.2664;SAS_AF=0.1176;AA=T|||;VT=SNP
10	18614236	rs11013615	A	C	100	PASS	AC=292;AF=0.0583067;AN=5008;NS=2504;DP=20222;EAS_AF=0.0377;AMR_AF=0.134;AFR_AF=0.0431;EUR_AF=0.0417;SAS_AF=0.0634;AA=A|||;VT=SNP
10	18614296	rs11013616	A	T	100	PASS	AC=804;AF=0.160543;AN=5008;NS=2504;DP=16401;EAS_AF=0.0367;AMR_AF=0.1268;AFR_AF=0.2186;EUR_AF=0.1948;SAS_AF=0.1984;AA=T|||;VT=SNP
10	18614864	rs60859849	T	G	100	PASS	AC=1019;AF=0.203474;AN=5008;NS=2504;DP=15189;EAS_AF=0.0357;AMR_AF=0.1671;AFR_AF=0.3411;EUR_AF=0.2117;SAS_AF=0.2076;AA=G|||;VT=SNP
10	18614995	rs11013624	A	G	100	PASS	AC=695;AF=0.138778;AN=5008;NS=2504;DP=16978;EAS_AF=0.1349;AMR_AF=0.1225;AFR_AF=0.0825;EUR_AF=0.2515;SAS_AF=0.1145;AA=A|||;VT=SNP
10	18616083	rs78303166	C	A	100	PASS	AC=28;AF=0.00559105;AN=5008;NS=2504;DP=16177;EAS_AF=0;AMR_AF=0.0058;AFR_AF=0.0008;EUR_AF=0.0199;SAS_AF=0.0031;AA=c|||;VT=SNP
10	18616167	rs67241225	A	G	100	PASS	AC=1022;AF=0.204073;AN=5008;NS=2504;DP=15423;EAS_AF=0.0347;AMR_AF=0.1715;AFR_AF=0.3313;EUR_AF=0.2256;SAS_AF=0.2076;AA=A|||;VT=SNP
10	18617051	rs17610159	G	A	100	PASS	AC=294;AF=0.0587061;AN=5008;NS=2504;DP=18533;EAS_AF=0.001;AMR_AF=0.0677;AFR_AF=0.0794;EUR_AF=0.1203;SAS_AF=0.0204;AA=G|||;VT=SNP
10	18617178	rs7894306	T	C	100	PASS	AC=734;AF=0.146565;AN=5008;NS=2504;DP=18041;EAS_AF=0.1319;AMR_AF=0.121;AFR_AF=0.1233;EUR_AF=0.2406;SAS_AF=0.1145;AA=T|||;VT=SNP
10	18617179	rs77970529	C	T	100	PASS	AC=197;AF=0.0393371;AN=5008;NS=2504;DP=18042;EAS_AF=0.001;AMR_AF=0.062;AFR_AF=0.0129;EUR_AF=0.1153;SAS_AF=0.0204;AA=C|||;VT=SNP
10	18617264	rs11013640	A	G	100	PASS	AC=300;AF=0.0599042;AN=5008;NS=2504;DP=16640;EAS_AF=0.0377;AMR_AF=0.1311;AFR_AF=0.0507;EUR_AF=0.0417;SAS_AF=0.0634;AA=A|||;VT=SNP
10	18617582	rs4146986	A	C	100	PASS	AC=188;AF=0.0375399;AN=5008;NS=2504;DP=17890;EAS_AF=0.0377;AMR_AF=0.1081;AFR_AF=0.0076;EUR_AF=0.0099;SAS_AF=0.0562;AA=A|||;VT=SNP
10	18617629	rs11013641	T	C	100	PASS	AC=1070;AF=0.213658;AN=5008;NS=2504;DP=18301;EAS_AF=0.0357;AMR_AF=0.1744;AFR_AF=0.3631;EUR_AF=0.2266;SAS_AF=0.2096;AA=T|||;VT=SNP
10	18618034	rs17610248	C	T	100	PASS	AC=191;AF=0.038139;AN=5008;NS=2504;DP=20197;EAS_AF=0.001;AMR_AF=0.062;AFR_AF=0.0083;EUR_AF=0.1153;SAS_AF=0.0204;AA=C|||;VT=SNP
10	18618917	rs10828528	G	A	100	PASS	AC=1152;AF=0.230032;AN=5008;NS=2504;DP=13720;EAS_AF=0.2302;AMR_AF=0.1484;AFR_AF=0.32;EUR_AF=0.1431;SAS_AF=0.2556;AA=G|||;VT=SNP
10	18619746	rs113261455	C	T	100	PASS	AC=194;AF=0.038738;AN=5008;NS=2504;DP=14344;EAS_AF=0.002;AMR_AF=0.062;AFR_AF=0.0083;EUR_AF=0.1153;SAS_AF=0.0225;AA=C|||;VT=SNP
10	18619763	rs12258323	G	A	100	PASS	AC=1803;AF=0.360024;AN=5008;NS=2504;DP=14470;EAS_AF=0.2609;AMR_AF=0.2925;AFR_AF=0.525;EUR_AF=0.3072;SAS_AF=0.3415;AA=A|||;VT=SNP
10	18619782	rs4747342	G	A	100	PASS	AC=123;AF=0.0245607;AN=5008;NS=2504;DP=13957;EAS_AF=0;AMR_AF=0.0418;AFR_AF=0.0045;EUR_AF=0.0616;SAS_AF=0.0266;AA=G|||;VT=SNP
10	18619886	rs149271745	G	A	100	PASS	AC=325;AF=0.0648962;AN=5008;NS=2504;DP=13430;EAS_AF=0.0298;AMR_AF=0.0259;AFR_AF=0.1475;EUR_AF=0.0268;SAS_AF=0.0562;AA=A|||;VT=SNP
10	18619977	rs137925813	C	A	100	PASS	AC=218;AF=0.0435304;AN=5008;NS=2504;DP=14210;EAS_AF=0;AMR_AF=0.0331;AFR_AF=0.1324;EUR_AF=0.0189;SAS_AF=0.001;AA=C|||;VT=SNP
10	18620071	rs12269065	T	C	100	PASS	AC=1504;AF=0.300319;AN=5008;NS=2504;DP=15579;EAS_AF=0.2609;AMR_AF=0.2824;AFR_AF=0.413;EUR_AF=0.1849;SAS_AF=0.32;AA=t|||;VT=SNP
10	18620113	rs61839206	C	T	100	PASS	AC=1174;AF=0.234425;AN=5008;NS=2504;DP=15586;EAS_AF=0.2282;AMR_AF=0.17;AFR_AF=0.298;EUR_AF=0.175;SAS_AF=0.2618;AA=c|||;VT=SNP
10	18620340	rs116089221	G	A	100	PASS	AC=220;AF=0.0439297;AN=5008;NS=2504;DP=13853;EAS_AF=0;AMR_AF=0.0331;AFR_AF=0.1324;EUR_AF=0.0189;SAS_AF=0.0031;AA=G|||;VT=SNP
10	18620934	rs56346389	A	G	100	PASS	AC=206;AF=0.0411342;AN=5008;NS=2504;DP=18462;EAS_AF=0.001;AMR_AF=0.0634;AFR_AF=0.0151;EUR_AF=0.1193;SAS_AF=0.0215;AA=A|||;VT=SNP
10	18620950	rs9645525	G	A	100	PASS	AC=2730;AF=0.545128;AN=5008;NS=2504;DP=17964;EAS_AF=0.2946;AMR_AF=0.5072;AFR_AF=0.7844;EUR_AF=0.5139;SAS_AF=0.5389;AA=A|||;VT=SNP
10	18621630	rs17610275	T	G	100	PASS	AC=144;AF=0.028754;AN=5008;NS=2504;DP=17989;EAS_AF=0.001;AMR_AF=0.0562;AFR_AF=0.003;EUR_AF=0.0785;SAS_AF=0.0215;AA=T|||;VT=SNP
10	18622937	rs114639408	G	A	100	PASS	AC=295;AF=0.0589058;AN=5008;NS=2504;DP=19674;EAS_AF=0.0308;AMR_AF=0.1196;AFR_AF=0.0877;EUR_AF=0.0099;SAS_AF=0.0562;AA=A|||;VT=SNP
10	18622939	rs115311046	T	C	100	PASS	AC=295;AF=0.0589058;AN=5008;NS=2504;DP=19738;EAS_AF=0.0308;AMR_AF=0.1196;AFR_AF=0.0877;EUR_AF=0.0099;SAS_AF=0.0562;AA=C|||;VT=SNP
10	18623187	rs79395114	G	C	100	PASS	AC=263;AF=0.052516;AN=5008;NS=2504;DP=17171;EAS_AF=0.0308;AMR_AF=0.1167;AFR_AF=0.0651;EUR_AF=0.0099;SAS_AF=0.0562;AA=G|||;VT=SNP
10	18623315	rs75405946	G	A	100	PASS	AC=282;AF=0.0563099;AN=5008;NS=2504;DP=18699;EAS_AF=0.0308;AMR_AF=0.1196;AFR_AF=0.0779;EUR_AF=0.0099;SAS_AF=0.0562;AA=G|||;VT=SNP
10	18623463	rs7093791	A	G	100	PASS	AC=3614;AF=0.721645;AN=5008;NS=2504;DP=21952;EAS_AF=0.497;AMR_AF=0.6455;AFR_AF=0.8865;EUR_AF=0.7922;SAS_AF=0.7117;AA=G|||;VT=SNP
10	18623479	rs79606845	T	A	100	PASS	AC=456;AF=0.0910543;AN=5008;NS=2504;DP=21863;EAS_AF=0.0308;AMR_AF=0.1585;AFR_AF=0.1536;EUR_AF=0.0487;SAS_AF=0.0644;AA=A|||;VT=SNP
10	18623643	rs78417590	A	G	100	PASS	AC=190;AF=0.0379393;AN=5008;NS=2504;DP=17112;EAS_AF=0;AMR_AF=0.0375;AFR_AF=0.0968;EUR_AF=0.0318;SAS_AF=0.0041;AA=A|||;VT=SNP
10	18623696	rs56177813	G	A	100	PASS	AC=190;AF=0.0379393;AN=5008;NS=2504;DP=17839;EAS_AF=0.001;AMR_AF=0.0605;AFR_AF=0.0076;EUR_AF=0.1153;SAS_AF=0.0215;AA=G|||;VT=SNP
10	18624077	rs56346888	G	A	100	PASS	AC=289;AF=0.0577077;AN=5008;NS=2504;DP=16299;EAS_AF=0.002;AMR_AF=0.0663;AFR_AF=0.0734;EUR_AF=0.1193;SAS_AF=0.0245;AA=G|||;VT=SNP
10	18624476	rs7092002	C	T	100	PASS	AC=2431;AF=0.485423;AN=5008;NS=2504;DP=18428;EAS_AF=0.2649;AMR_AF=0.3732;AFR_AF=0.6831;EUR_AF=0.5089;SAS_AF=0.501;AA=C|||;VT=SNP
10	18624826	rs77705610	A	T	100	PASS	AC=138;AF=0.0275559;AN=5008;NS=2504;DP=15891;EAS_AF=0.001;AMR_AF=0.049;AFR_AF=0.0045;EUR_AF=0.0845;SAS_AF=0.0123;AA=A|||;VT=SNP
10	18624884	rs111553025	A	G	100	PASS	AC=180;AF=0.0359425;AN=5008;NS=2504;DP=15538;EAS_AF=0.001;AMR_AF=0.0591;AFR_AF=0.0053;EUR_AF=0.1153;SAS_AF=0.0153;AA=A|||;VT=SNP
10	18624893	rs7087460	A	G	100	PASS	AC=1272;AF=0.253994;AN=5008;NS=2504;DP=15318;EAS_AF=0.2351;AMR_AF=0.1787;AFR_AF=0.3306;EUR_AF=0.2068;SAS_AF=0.272;AA=A|||;VT=SNP
10	18625195	rs10828533	A	G	100	PASS	AC=2616;AF=0.522364;AN=5008;NS=2504;DP=17204;EAS_AF=0.2708;AMR_AF=0.4092;AFR_AF=0.7708;EUR_AF=0.5427;SAS_AF=0.5051;AA=G|||;VT=SNP
10	18625399	rs11013691	T	C	100	PASS	AC=828;AF=0.165335;AN=5008;NS=2504;DP=16983;EAS_AF=0.0337;AMR_AF=0.1354;AFR_AF=0.2201;EUR_AF=0.2048;SAS_AF=0.2076;AA=T|||;VT=SNP
10	18625524	rs10828534	G	A	100	PASS	AC=1309;AF=0.261382;AN=5008;NS=2504;DP=16700;EAS_AF=0.2351;AMR_AF=0.1787;AFR_AF=0.3548;EUR_AF=0.2097;SAS_AF=0.274;AA=G|||;VT=SNP
10	18626216	rs11013698	G	A	100	PASS	AC=1001;AF=0.19988;AN=5008;NS=2504;DP=14097;EAS_AF=0.0347;AMR_AF=0.1888;AFR_AF=0.2315;EUR_AF=0.3101;SAS_AF=0.2219;AA=G|||;VT=SNP
10	18626340	rs74494383	C	A	100	PASS	AC=110;AF=0.0219649;AN=5008;NS=2504;DP=15081;EAS_AF=0;AMR_AF=0.0072;AFR_AF=0.0008;EUR_AF=0.0169;SAS_AF=0.089;AA=C|||;VT=SNP
10	18626566	rs11013700	G	T	100	PASS	AC=1256;AF=0.250799;AN=5008;NS=2504;DP=13864;EAS_AF=0.2679;AMR_AF=0.1513;AFR_AF=0.3434;EUR_AF=0.174;SAS_AF=0.2577;AA=G|||;VT=SNP
10	18627285	rs10828542	A	G	100	PASS	AC=2320;AF=0.463259;AN=5008;NS=2504;DP=19372;EAS_AF=0.3393;AMR_AF=0.402;AFR_AF=0.6059;EUR_AF=0.4245;SAS_AF=0.4816;AA=A|||;VT=SNP
10	18627445	rs79917259	A	G	100	PASS	AC=234;AF=0.0467252;AN=5008;NS=2504;DP=18482;EAS_AF=0;AMR_AF=0.0346;AFR_AF=0.1452;EUR_AF=0.0169;SAS_AF=0.001;AA=A|||;VT=SNP
10	18627501	rs78025279	T	C	100	PASS	AC=232;AF=0.0463259;AN=5008;NS=2504;DP=19210;EAS_AF=0;AMR_AF=0.0331;AFR_AF=0.1445;EUR_AF=0.0169;SAS_AF=0.001;AA=T|||;VT=SNP
10	18627858	rs116550339	G	A	100	PASS	AC=247;AF=0.0493211;AN=5008;NS=2504;DP=16370;EAS_AF=0;AMR_AF=0.0331;AFR_AF=0.1558;EUR_AF=0.0169;SAS_AF=0.001;AA=G|||;VT=SNP
10	18628399	rs147600044	G	A	100	PASS	AC=144;AF=0.028754;AN=5008;NS=2504;DP=16953;EAS_AF=0;AMR_AF=0.0274;AFR_AF=0.084;EUR_AF=0.0129;SAS_AF=0.001;AA=G|||;VT=SNP
10	18629158	rs76772953	A	G	100	PASS	AC=74;AF=0.0147764;AN=5008;NS=2504;DP=16810;EAS_AF=0;AMR_AF=0.0231;AFR_AF=0.0015;EUR_AF=0.0497;SAS_AF=0.0061;AA=A|||;VT=SNP
10	18629603	rs10828545	G	A	100	PASS	AC=2144;AF=0.428115;AN=5008;NS=2504;DP=19368;EAS_AF=0.3125;AMR_AF=0.3674;AFR_AF=0.5477;EUR_AF=0.3767;SAS_AF=0.4816;AA=G|||;VT=SNP
10	18630649	rs12573736	T	C	100	PASS	AC=751;AF=0.14996;AN=5008;NS=2504;DP=13826;EAS_AF=0.1994;AMR_AF=0.1225;AFR_AF=0.087;EUR_AF=0.2376;SAS_AF=0.1135;AA=T|||;VT=SNP
10	18630884	rs10458703	G	A	100	PASS	AC=752;AF=0.15016;AN=5008;NS=2504;DP=15293;EAS_AF=0.2034;AMR_AF=0.1153;AFR_AF=0.0961;EUR_AF=0.1491;SAS_AF=0.1943;AA=G|||;VT=SNP
10	18631215	rs61839208	A	C	100	PASS	AC=690;AF=0.13778;AN=5008;NS=2504;DP=18114;EAS_AF=0.1419;AMR_AF=0.1225;AFR_AF=0.087;EUR_AF=0.2376;SAS_AF=0.1104;AA=A|||;VT=SNP
10	18631445	rs7083127	A	G	100	PASS	AC=3541;AF=0.707069;AN=5008;NS=2504;DP=16016;EAS_AF=0.5;AMR_AF=0.6455;AFR_AF=0.8563;EUR_AF=0.7972;SAS_AF=0.6697;AA=G|||;VT=SNP
10	18632601	rs11013723	A	G	100	PASS	AC=563;AF=0.11242;AN=5008;NS=2504;DP=18356;EAS_AF=0.0377;AMR_AF=0.1859;AFR_AF=0.1687;EUR_AF=0.0974;SAS_AF=0.0767;AA=A|||;VT=SNP
10	18632762	rs74117955	G	A	100	PASS	AC=222;AF=0.0443291;AN=5008;NS=2504;DP=16992;EAS_AF=0.0317;AMR_AF=0.0159;AFR_AF=0.0643;EUR_AF=0.0278;SAS_AF=0.0675;AA=G|||;VT=SNP
10	18632799	rs4453118	A	G	100	PASS	AC=1253;AF=0.2502;AN=5008;NS=2504;DP=17482;EAS_AF=0.0536;AMR_AF=0.1902;AFR_AF=0.3419;EUR_AF=0.2873;SAS_AF=0.3333;AA=A|||;VT=SNP
10	18632925	rs11592650	T	G	100	PASS	AC=644;AF=0.128594;AN=5008;NS=2504;DP=16788;EAS_AF=0.1171;AMR_AF=0.1023;AFR_AF=0.1082;EUR_AF=0.2157;SAS_AF=0.0971;AA=T|||;VT=SNP
10	18633232	rs11013731	G	C	100	PASS	AC=251;AF=0.0501198;AN=5008;NS=2504;DP=16579;EAS_AF=0;AMR_AF=0.036;AFR_AF=0.1589;EUR_AF=0.0149;SAS_AF=0.001;AA=G|||;VT=SNP
10	18633239	rs11013732	G	C	100	PASS	AC=253;AF=0.0505192;AN=5008;NS=2504;DP=16236;EAS_AF=0;AMR_AF=0.036;AFR_AF=0.1604;EUR_AF=0.0149;SAS_AF=0.001;AA=C|||;VT=SNP
10	18633256	rs146892396	C	T	100	PASS	AC=38;AF=0.00758786;AN=5008;NS=2504;DP=15403;EAS_AF=0;AMR_AF=0.0086;AFR_AF=0.0053;EUR_AF=0.0219;SAS_AF=0.0031;AA=C|||;VT=SNP
10	18633315	rs577111185	T	C	100	PASS	AC=39;AF=0.00778754;AN=5008;NS=2504;DP=14984;EAS_AF=0;AMR_AF=0.0101;AFR_AF=0.0015;EUR_AF=0.0288;SAS_AF=0.001;AA=T|||;VT=SNP
10	18633388	rs11013733	T	C	100	PASS	AC=259;AF=0.0517173;AN=5008;NS=2504;DP=15071;EAS_AF=0;AMR_AF=0.0375;AFR_AF=0.1641;EUR_AF=0.0149;SAS_AF=0.001;AA=T|||;VT=SNP
10	18633622	rs1277843	C	T	100	PASS	AC=2540;AF=0.507188;AN=5008;NS=2504;DP=14285;EAS_AF=0.3125;AMR_AF=0.5994;AFR_AF=0.4508;EUR_AF=0.5736;SAS_AF=0.6503;AA=T|||;VT=SNP
10	18633649	rs77827377	G	A	100	PASS	AC=31;AF=0.0061901;AN=5008;NS=2504;DP=15213;EAS_AF=0;AMR_AF=0.0058;AFR_AF=0;EUR_AF=0.0268;SAS_AF=0;AA=C|||;VT=SNP
10	18633670	rs76385396	G	A	100	PASS	AC=434;AF=0.0866613;AN=5008;NS=2504;DP=14807;EAS_AF=0.0327;AMR_AF=0.0965;AFR_AF=0.1082;EUR_AF=0.1133;SAS_AF=0.0787;AA=A|||;VT=SNP
10	18633777	rs7919793	A	G	100	PASS	AC=614;AF=0.122604;AN=5008;NS=2504;DP=15618;EAS_AF=0.1111;AMR_AF=0.1037;AFR_AF=0.0908;EUR_AF=0.2157;SAS_AF=0.0951;AA=A|||;VT=SNP
10	18634862	rs11013738	T	C	100	PASS	AC=278;AF=0.0555112;AN=5008;NS=2504;DP=18308;EAS_AF=0.001;AMR_AF=0.0375;AFR_AF=0.1755;EUR_AF=0.0149;SAS_AF=0.0041;AA=T|||;VT=SNP
10	18635056	rs1277844	G	T	100	PASS	AC=2318;AF=0.462859;AN=5008;NS=2504;DP=18441;EAS_AF=0.1002;AMR_AF=0.6268;AFR_AF=0.5666;EUR_AF=0.5239;SAS_AF=0.5174;AA=T|||;VT=SNP
10	18635090	rs4748451	G	A	100	PASS	AC=1677;AF=0.334864;AN=5008;NS=2504;DP=18345;EAS_AF=0.3185;AMR_AF=0.3775;AFR_AF=0.4228;EUR_AF=0.2992;SAS_AF=0.2393;AA=A|||;VT=SNP
10	18635187	rs4748452	G	T	100	PASS	AC=1660;AF=0.33147;AN=5008;NS=2504;DP=16798;EAS_AF=0.3185;AMR_AF=0.3761;AFR_AF=0.4145;EUR_AF=0.2992;SAS_AF=0.2342;AA=G|||;VT=SNP
10	18635356	rs11819342	T	C	100	PASS	AC=678;AF=0.135383;AN=5008;NS=2504;DP=17481;EAS_AF=0.1131;AMR_AF=0.1153;AFR_AF=0.1127;EUR_AF=0.2376;SAS_AF=0.0982;AA=C|||;VT=SNP
10	18636321	rs76981819	A	G	100	PASS	AC=65;AF=0.0129792;AN=5008;NS=2504;DP=10254;EAS_AF=0;AMR_AF=0.013;AFR_AF=0.0242;EUR_AF=0.0209;SAS_AF=0.0031;AA=a|||;VT=SNP
10	18636423	rs74667294	A	T	100	PASS	AC=343;AF=0.0684904;AN=5008;NS=2504;DP=13444;EAS_AF=0.0327;AMR_AF=0.0937;AFR_AF=0.0356;EUR_AF=0.1173;SAS_AF=0.0818;AA=A|||;VT=SNP
10	18636568	rs2489198	A	G	100	PASS	AC=1915;AF=0.382388;AN=5008;NS=2504;DP=16868;EAS_AF=0.0655;AMR_AF=0.464;AFR_AF=0.5015;EUR_AF=0.4225;SAS_AF=0.4489;AA=A|||;VT=SNP
10	18636762	rs75152088	G	A	100	PASS	AC=140;AF=0.0279553;AN=5008;NS=2504;DP=17715;EAS_AF=0;AMR_AF=0.0259;AFR_AF=0.0802;EUR_AF=0.0139;SAS_AF=0.002;AA=G|||;VT=SNP
10	18636887	rs10764427	G	T	100	PASS	AC=584;AF=0.116613;AN=5008;NS=2504;DP=18435;EAS_AF=0.0982;AMR_AF=0.1023;AFR_AF=0.087;EUR_AF=0.2097;SAS_AF=0.09;AA=G|||;VT=SNP
10	18636891	rs113173677	T	C	100	PASS	AC=66;AF=0.0131789;AN=5008;NS=2504;DP=18331;EAS_AF=0;AMR_AF=0.013;AFR_AF=0.025;EUR_AF=0.0209;SAS_AF=0.0031;AA=T|||;VT=SNP
10	18637162	rs55757115	T	C	100	PASS	AC=74;AF=0.0147764;AN=5008;NS=2504;DP=18458;EAS_AF=0;AMR_AF=0.0331;AFR_AF=0.0038;EUR_AF=0.0318;SAS_AF=0.0143;AA=T|||;VT=SNP
10	18637232	rs12240995	A	C	100	PASS	AC=534;AF=0.106629;AN=5008;NS=2504;DP=18630;EAS_AF=0.0387;AMR_AF=0.183;AFR_AF=0.1256;EUR_AF=0.1223;SAS_AF=0.0808;AA=A|||;VT=SNP
10	18637655	rs2489196	C	T	100	PASS	AC=1741;AF=0.347644;AN=5008;NS=2504;DP=17335;EAS_AF=0.0655;AMR_AF=0.4452;AFR_AF=0.3994;EUR_AF=0.4016;SAS_AF=0.4438;AA=T|||;VT=SNP
10	18637763	rs112361257	C	T	100	PASS	AC=139;AF=0.0277556;AN=5008;NS=2504;DP=19038;EAS_AF=0;AMR_AF=0.0259;AFR_AF=0.0802;EUR_AF=0.0139;SAS_AF=0.001;AA=C|||;VT=SNP
10	18637838	rs2489195	A	G	100	PASS	AC=1817;AF=0.362819;AN=5008;NS=2504;DP=18577;EAS_AF=0.0645;AMR_AF=0.4654;AFR_AF=0.4244;EUR_AF=0.4245;SAS_AF=0.4509;AA=A|||;VT=SNP
10	18637864	rs2489194	A	G	100	PASS	AC=3512;AF=0.701278;AN=5008;NS=2504;DP=17863;EAS_AF=0.4097;AMR_AF=0.8386;AFR_AF=0.7988;EUR_AF=0.7276;SAS_AF=0.7454;AA=G|||;VT=SNP
10	18638267	rs111934395	T	G	100	PASS	AC=139;AF=0.0277556;AN=5008;NS=2504;DP=19047;EAS_AF=0;AMR_AF=0.0259;AFR_AF=0.0802;EUR_AF=0.0139;SAS_AF=0.001;AA=T|||;VT=SNP
10	18638273	rs7896075	G	T	100	PASS	AC=764;AF=0.152556;AN=5008;NS=2504;DP=19404;EAS_AF=0.2609;AMR_AF=0.147;AFR_AF=0.0333;EUR_AF=0.1541;SAS_AF=0.2045;AA=G|||;VT=SNP
10	18639242	rs11013768	C	T	100	PASS	AC=840;AF=0.167732;AN=5008;NS=2504;DP=16239;EAS_AF=0.0248;AMR_AF=0.1542;AFR_AF=0.1884;EUR_AF=0.2137;SAS_AF=0.2495;AA=C|||;VT=SNP
10	18639462	rs1290126	C	T	100	PASS	AC=1815;AF=0.36242;AN=5008;NS=2504;DP=15076;EAS_AF=0.0645;AMR_AF=0.4496;AFR_AF=0.4652;EUR_AF=0.3857;SAS_AF=0.4448;AA=C|||;VT=SNP
10	18640306	rs17683651	A	T	100	PASS	AC=315;AF=0.0628994;AN=5008;NS=2504;DP=16097;EAS_AF=0.0317;AMR_AF=0.0879;AFR_AF=0.0219;EUR_AF=0.1153;SAS_AF=0.0787;AA=A|||;VT=SNP
10	18641407	rs78737394	A	C	100	PASS	AC=389;AF=0.0776757;AN=5008;NS=2504;DP=19880;EAS_AF=0.0397;AMR_AF=0.1715;AFR_AF=0.0234;EUR_AF=0.1193;SAS_AF=0.0808;AA=A|||;VT=SNP
10	18641481	rs77141557	C	A	100	PASS	AC=379;AF=0.0756789;AN=5008;NS=2504;DP=20227;EAS_AF=0.0337;AMR_AF=0.1671;AFR_AF=0.0227;EUR_AF=0.1193;SAS_AF=0.0808;AA=C|||;VT=SNP
10	18641841	rs1277840	C	T	100	PASS	AC=2111;AF=0.421526;AN=5008;NS=2504;DP=14728;EAS_AF=0.0655;AMR_AF=0.4798;AFR_AF=0.6657;EUR_AF=0.3946;SAS_AF=0.4448;AA=T|||;VT=SNP
10	18642068	rs1277841	C	A	100	PASS	AC=1814;AF=0.36222;AN=5008;NS=2504;DP=15335;EAS_AF=0.0645;AMR_AF=0.4467;AFR_AF=0.4894;EUR_AF=0.3797;SAS_AF=0.4192;AA=c|||;VT=SNP
10	18642078	rs1277842	T	C	100	PASS	AC=2649;AF=0.528954;AN=5008;NS=2504;DP=15325;EAS_AF=0.1042;AMR_AF=0.6859;AFR_AF=0.7587;EUR_AF=0.5586;SAS_AF=0.5143;AA=C|||;VT=SNP
10	18642107	rs112819895	G	T	100	PASS	AC=138;AF=0.0275559;AN=5008;NS=2504;DP=15471;EAS_AF=0.001;AMR_AF=0.049;AFR_AF=0.0045;EUR_AF=0.0825;SAS_AF=0.0143;AA=g|||;VT=SNP
10	18642730	rs11594922	A	G	100	PASS	AC=675;AF=0.134784;AN=5008;NS=2504;DP=18099;EAS_AF=0.1101;AMR_AF=0.1023;AFR_AF=0.152;EUR_AF=0.2028;SAS_AF=0.09;AA=A|||;VT=SNP
10	18643513	rs1298103	T	C	100	PASS	AC=4077;AF=0.814097;AN=5008;NS=2504;DP=22254;EAS_AF=0.503;AMR_AF=0.9323;AFR_AF=0.8911;EUR_AF=0.9344;SAS_AF=0.8231;AA=C|||;VT=SNP
10	18643581	rs2357929	G	A	100	PASS	AC=365;AF=0.0728834;AN=5008;NS=2504;DP=20203;EAS_AF=0.0337;AMR_AF=0.1686;AFR_AF=0.0091;EUR_AF=0.1233;SAS_AF=0.0798;AA=G|||;VT=SNP
10	18644612	rs9629911	G	C	100	PASS	AC=2441;AF=0.48742;AN=5008;NS=2504;DP=12544;EAS_AF=0.0992;AMR_AF=0.6441;AFR_AF=0.6626;EUR_AF=0.5139;SAS_AF=0.5123;AA=C|||;VT=SNP
10	18644811	rs112701401	C	G	100	PASS	AC=56;AF=0.0111821;AN=5008;NS=2504;DP=14422;EAS_AF=0;AMR_AF=0.0375;AFR_AF=0.0008;EUR_AF=0.0139;SAS_AF=0.0153;AA=C|||;VT=SNP
10	18644913	rs2799571	A	G	100	PASS	AC=3910;AF=0.780751;AN=5008;NS=2504;DP=18219;EAS_AF=0.5089;AMR_AF=0.9035;AFR_AF=0.7965;EUR_AF=0.9105;SAS_AF=0.819;AA=G|||;VT=SNP
10	18644921	rs140566120	T	C	100	PASS	AC=24;AF=0.00479233;AN=5008;NS=2504;DP=18125;EAS_AF=0;AMR_AF=0.0043;AFR_AF=0;EUR_AF=0.0209;SAS_AF=0;AA=T|||;VT=SNP
10	18645086	rs61839209	T	C	100	PASS	AC=1028;AF=0.205272;AN=5008;NS=2504;DP=15712;EAS_AF=0.3115;AMR_AF=0.2435;AFR_AF=0.1029;EUR_AF=0.1938;SAS_AF=0.2188;AA=T|||;VT=SNP
10	18645447	rs16917194	T	C	100	PASS	AC=1018;AF=0.203275;AN=5008;NS=2504;DP=20140;EAS_AF=0.3075;AMR_AF=0.2464;AFR_AF=0.1044;EUR_AF=0.1918;SAS_AF=0.2106;AA=T|||;VT=SNP
10	18645779	rs113128938	G	A	100	PASS	AC=40;AF=0.00798722;AN=5008;NS=2504;DP=15713;EAS_AF=0;AMR_AF=0.0058;AFR_AF=0.0008;EUR_AF=0.008;SAS_AF=0.0276;AA=g|||;VT=SNP
10	18646272	rs80119850	C	G	100	PASS	AC=109;AF=0.0217652;AN=5008;NS=2504;DP=17698;EAS_AF=0;AMR_AF=0.0274;AFR_AF=0.0045;EUR_AF=0.0706;SAS_AF=0.0133;AA=C|||;VT=SNP
10	18646374	rs1750479	T	C	100	PASS	AC=3140;AF=0.626997;AN=5008;NS=2504;DP=17718;EAS_AF=0.374;AMR_AF=0.768;AFR_AF=0.6581;EUR_AF=0.6948;SAS_AF=0.6759;AA=T|||;VT=SNP
10	18646780	rs61418170	C	G	100	PASS	AC=840;AF=0.167732;AN=5008;NS=2504;DP=20599;EAS_AF=0.2361;AMR_AF=0.1643;AFR_AF=0.084;EUR_AF=0.172;SAS_AF=0.2086;AA=C|||;VT=SNP
10	18646986	rs4748453	C	T	100	PASS	AC=1137;AF=0.227037;AN=5008;NS=2504;DP=23767;EAS_AF=0.2381;AMR_AF=0.2334;AFR_AF=0.1452;EUR_AF=0.3091;SAS_AF=0.2372;AA=T|||;VT=SNP
10	18647059	rs4748454	A	G	100	PASS	AC=312;AF=0.0623003;AN=5008;NS=2504;DP=21264;EAS_AF=0.002;AMR_AF=0.0764;AFR_AF=0.0635;EUR_AF=0.1412;SAS_AF=0.0317;AA=A|||;VT=SNP
10	18647504	rs12356676	A	G	100	PASS	AC=3066;AF=0.61222;AN=5008;NS=2504;DP=11954;EAS_AF=0.3363;AMR_AF=0.7118;AFR_AF=0.621;EUR_AF=0.6909;SAS_AF=0.7331;AA=A|||;VT=SNP
10	18647836	rs11593936	C	T	100	PASS	AC=47;AF=0.00938498;AN=5008;NS=2504;DP=16162;EAS_AF=0;AMR_AF=0.013;AFR_AF=0;EUR_AF=0.0318;SAS_AF=0.0061;AA=C|||;VT=SNP
10	18648119	rs11595359	T	G	100	PASS	AC=47;AF=0.00938498;AN=5008;NS=2504;DP=19115;EAS_AF=0;AMR_AF=0.013;AFR_AF=0;EUR_AF=0.0318;SAS_AF=0.0061;AA=T|||;VT=SNP
10	18648270	rs4748456	G	A	100	PASS	AC=220;AF=0.0439297;AN=5008;NS=2504;DP=15577;EAS_AF=0.001;AMR_AF=0.0605;AFR_AF=0.0295;EUR_AF=0.1123;SAS_AF=0.0256;AA=G|||;VT=SNP
10	18648363	rs145611198	G	A	100	PASS	AC=104;AF=0.0207668;AN=5008;NS=2504;DP=14726;EAS_AF=0;AMR_AF=0.0303;AFR_AF=0.0424;EUR_AF=0.0229;SAS_AF=0.0041;AA=G|||;VT=SNP
10	18648417	rs113099917	C	G	100	PASS	AC=298;AF=0.0595048;AN=5008;NS=2504;DP=15011;EAS_AF=0.002;AMR_AF=0.0749;AFR_AF=0.056;EUR_AF=0.1382;SAS_AF=0.0317;AA=G|||;VT=SNP
10	18648463	rs61839211	A	G	100	PASS	AC=79;AF=0.0157748;AN=5008;NS=2504;DP=16808;EAS_AF=0.002;AMR_AF=0.0086;AFR_AF=0.0008;EUR_AF=0.0328;SAS_AF=0.0378;AA=A|||;VT=SNP
10	18648505	rs10764437	A	G	100	PASS	AC=2960;AF=0.591054;AN=5008;NS=2504;DP=16354;EAS_AF=0.9315;AMR_AF=0.5115;AFR_AF=0.3941;EUR_AF=0.5905;SAS_AF=0.5634;AA=G|||;VT=SNP
10	18648606	rs7080181	A	G	100	PASS	AC=2971;AF=0.593251;AN=5008;NS=2504;DP=15741;EAS_AF=0.9315;AMR_AF=0.5144;AFR_AF=0.3941;EUR_AF=0.5964;SAS_AF=0.5665;AA=A|||;VT=SNP
10	18649399	rs7921548	G	T	100	PASS	AC=3108;AF=0.620607;AN=5008;NS=2504;DP=20551;EAS_AF=0.9325;AMR_AF=0.5461;AFR_AF=0.4637;EUR_AF=0.6153;SAS_AF=0.5695;AA=T|||;VT=SNP
10	18649635	rs10764440	G	A	100	PASS	AC=3081;AF=0.615216;AN=5008;NS=2504;DP=18516;EAS_AF=0.9325;AMR_AF=0.5418;AFR_AF=0.4637;EUR_AF=0.5924;SAS_AF=0.5685;AA=A|||;VT=SNP
10	18649694	rs16917197	A	G	100	PASS	AC=982;AF=0.196086;AN=5008;NS=2504;DP=17881;EAS_AF=0.2966;AMR_AF=0.2435;AFR_AF=0.0946;EUR_AF=0.1789;SAS_AF=0.2137;AA=A|||;VT=SNP
10	18650201	rs112428623	G	A	100	PASS	AC=121;AF=0.0241613;AN=5008;NS=2504;DP=15330;EAS_AF=0;AMR_AF=0.0331;AFR_AF=0.0514;EUR_AF=0.0249;SAS_AF=0.0051;AA=G|||;VT=SNP
10	18650209	rs112681817	C	T	100	PASS	AC=121;AF=0.0241613;AN=5008;NS=2504;DP=14846;EAS_AF=0;AMR_AF=0.0331;AFR_AF=0.0514;EUR_AF=0.0249;SAS_AF=0.0051;AA=C|||;VT=SNP
10	18650354	rs7894616	G	T	100	PASS	AC=1518;AF=0.303115;AN=5008;NS=2504;DP=12624;EAS_AF=0.6319;AMR_AF=0.1571;AFR_AF=0.1861;EUR_AF=0.2495;SAS_AF=0.2812;AA=G|||;VT=SNP
10	18650360	rs11013834	G	C	100	PASS	AC=1121;AF=0.223842;AN=5008;NS=2504;DP=12227;EAS_AF=0.2986;AMR_AF=0.2824;AFR_AF=0.118;EUR_AF=0.2207;SAS_AF=0.2515;AA=G|||;VT=SNP
10	18650587	rs11013835	G	A	100	PASS	AC=2713;AF=0.541733;AN=5008;NS=2504;DP=12784;EAS_AF=0.9306;AMR_AF=0.4452;AFR_AF=0.3548;EUR_AF=0.4732;SAS_AF=0.5327;AA=G|||;VT=SNP
10	18650745	rs116259164	T	C	100	PASS	AC=122;AF=0.024361;AN=5008;NS=2504;DP=13941;EAS_AF=0;AMR_AF=0.0346;AFR_AF=0.0514;EUR_AF=0.0249;SAS_AF=0.0051;AA=T|||;VT=SNP
10	18651275	rs113034425	C	T	100	PASS	AC=119;AF=0.023762;AN=5008;NS=2504;DP=15991;EAS_AF=0;AMR_AF=0.0331;AFR_AF=0.0499;EUR_AF=0.0249;SAS_AF=0.0051;AA=T|||;VT=SNP
10	18651348	rs10764443	C	G	100	PASS	AC=1733;AF=0.346046;AN=5008;NS=2504;DP=15526;EAS_AF=0.6508;AMR_AF=0.2032;AFR_AF=0.2746;EUR_AF=0.2883;SAS_AF=0.2894;AA=C|||;VT=SNP
10	18651548	rs11013845	A	G	100	PASS	AC=298;AF=0.0595048;AN=5008;NS=2504;DP=17882;EAS_AF=0.0417;AMR_AF=0.1383;AFR_AF=0.053;EUR_AF=0.0457;SAS_AF=0.045;AA=A|||;VT=SNP
10	18651598	rs112097498	C	T	100	PASS	AC=122;AF=0.024361;AN=5008;NS=2504;DP=16983;EAS_AF=0.001;AMR_AF=0.0331;AFR_AF=0.0514;EUR_AF=0.0249;SAS_AF=0.0051;AA=C|||;VT=SNP
10	18651744	rs112192284	A	C	100	PASS	AC=113;AF=0.0225639;AN=5008;NS=2504;DP=18437;EAS_AF=0;AMR_AF=0.0331;AFR_AF=0.0461;EUR_AF=0.0239;SAS_AF=0.0051;AA=A|||;VT=SNP
10	18651747	rs117246203	G	A	100	PASS	AC=819;AF=0.163538;AN=5008;NS=2504;DP=18528;EAS_AF=0.2312;AMR_AF=0.1585;AFR_AF=0.0946;EUR_AF=0.1561;SAS_AF=0.1984;AA=G|||;VT=SNP
10	18651762	rs111346321	G	A	100	PASS	AC=217;AF=0.0433307;AN=5008;NS=2504;DP=18815;EAS_AF=0.001;AMR_AF=0.0634;AFR_AF=0.0204;EUR_AF=0.1193;SAS_AF=0.0256;AA=G|||;VT=SNP
10	18651860	rs6482355	A	G	100	PASS	AC=2855;AF=0.570088;AN=5008;NS=2504;DP=20474;EAS_AF=0.8909;AMR_AF=0.4135;AFR_AF=0.4486;EUR_AF=0.5616;SAS_AF=0.5235;AA=G|||;VT=SNP
10	18651910	rs6482356	C	G	100	PASS	AC=3136;AF=0.626198;AN=5008;NS=2504;DP=21251;EAS_AF=0.9325;AMR_AF=0.5447;AFR_AF=0.5;EUR_AF=0.5974;SAS_AF=0.5685;AA=G|||;VT=SNP
10	18652077	rs11013849	T	G	100	PASS	AC=391;AF=0.0780751;AN=5008;NS=2504;DP=19492;EAS_AF=0.005;AMR_AF=0.085;AFR_AF=0.1135;EUR_AF=0.1441;SAS_AF=0.0327;AA=T|||;VT=SNP
10	18652290	rs11013850	A	T	100	PASS	AC=370;AF=0.0738818;AN=5008;NS=2504;DP=19014;EAS_AF=0.001;AMR_AF=0.0836;AFR_AF=0.1051;EUR_AF=0.1431;SAS_AF=0.0286;AA=A|||;VT=SNP
10	18652359	rs2148186	T	A	100	PASS	AC=3138;AF=0.626597;AN=5008;NS=2504;DP=19395;EAS_AF=0.9325;AMR_AF=0.5461;AFR_AF=0.5008;EUR_AF=0.5974;SAS_AF=0.5685;AA=A|||;VT=SNP
10	18652575	rs2148185	G	A	100	PASS	AC=3134;AF=0.625799;AN=5008;NS=2504;DP=17909;EAS_AF=0.9325;AMR_AF=0.5476;AFR_AF=0.4977;EUR_AF=0.5984;SAS_AF=0.5665;AA=A|||;VT=SNP
10	18652912	rs7919691	C	T	100	PASS	AC=1924;AF=0.384185;AN=5008;NS=2504;DP=11484;EAS_AF=0.6935;AMR_AF=0.3055;AFR_AF=0.295;EUR_AF=0.2992;SAS_AF=0.3292;AA=c|||;VT=SNP
10	18652913	rs11013851	G	A	100	PASS	AC=361;AF=0.0720847;AN=5008;NS=2504;DP=11482;EAS_AF=0.001;AMR_AF=0.0821;AFR_AF=0.1021;EUR_AF=0.1392;SAS_AF=0.0286;AA=G|||;VT=SNP
10	18652984	rs7919809	C	G	100	PASS	AC=2982;AF=0.595447;AN=5008;NS=2504;DP=14361;EAS_AF=0.8929;AMR_AF=0.513;AFR_AF=0.4826;EUR_AF=0.5736;SAS_AF=0.5225;AA=C|||;VT=SNP
10	18653107	rs7898684	T	G	100	PASS	AC=1753;AF=0.35004;AN=5008;NS=2504;DP=14435;EAS_AF=0.6508;AMR_AF=0.2061;AFR_AF=0.289;EUR_AF=0.2883;SAS_AF=0.2883;AA=T|||;VT=SNP
10	18653192	rs7907743	G	A	100	PASS	AC=1751;AF=0.349641;AN=5008;NS=2504;DP=16465;EAS_AF=0.6518;AMR_AF=0.2061;AFR_AF=0.2874;EUR_AF=0.2883;SAS_AF=0.2873;AA=A|||;VT=SNP
10	18653195	rs115185209	T	C	100	PASS	AC=543;AF=0.108427;AN=5008;NS=2504;DP=16447;EAS_AF=0.1002;AMR_AF=0.0937;AFR_AF=0.0877;EUR_AF=0.1849;SAS_AF=0.0767;AA=T|||;VT=SNP
10	18653521	rs12254796	G	A	100	PASS	AC=1178;AF=0.235224;AN=5008;NS=2504;DP=17431;EAS_AF=0.2371;AMR_AF=0.2378;AFR_AF=0.1921;EUR_AF=0.2932;SAS_AF=0.2301;AA=G|||;VT=SNP
10	18653821	rs118086164	G	A	100	PASS	AC=38;AF=0.00758786;AN=5008;NS=2504;DP=18977;EAS_AF=0;AMR_AF=0.0101;AFR_AF=0.0008;EUR_AF=0.0288;SAS_AF=0.001;AA=G|||;VT=SNP
10	18653861	rs7898858	A	C	100	PASS	AC=3142;AF=0.627396;AN=5008;NS=2504;DP=19317;EAS_AF=0.9325;AMR_AF=0.5476;AFR_AF=0.5023;EUR_AF=0.5984;SAS_AF=0.5685;AA=A|||;VT=SNP
10	18653986	rs11013859	A	G	100	PASS	AC=1709;AF=0.341254;AN=5008;NS=2504;DP=19017;EAS_AF=0.6528;AMR_AF=0.2046;AFR_AF=0.2557;EUR_AF=0.2883;SAS_AF=0.2873;AA=A|||;VT=SNP
10	18654027	rs11013860	A	C	100	PASS	AC=1055;AF=0.210663;AN=5008;NS=2504;DP=19494;EAS_AF=0.5565;AMR_AF=0.0778;AFR_AF=0.1203;EUR_AF=0.0785;SAS_AF=0.2065;AA=A|||;VT=SNP
10	18654086	rs12572782	C	T	100	PASS	AC=1708;AF=0.341054;AN=5008;NS=2504;DP=18417;EAS_AF=0.6518;AMR_AF=0.2046;AFR_AF=0.2557;EUR_AF=0.2883;SAS_AF=0.2873;AA=C|||;VT=SNP
10	18654203	rs113040847	C	T	100	PASS	AC=114;AF=0.0227636;AN=5008;NS=2504;DP=19276;EAS_AF=0;AMR_AF=0.0331;AFR_AF=0.0469;EUR_AF=0.0239;SAS_AF=0.0051;AA=C|||;VT=SNP
10	18654811	rs7904974	C	G	100	PASS	AC=1936;AF=0.386581;AN=5008;NS=2504;DP=16976;EAS_AF=0.6935;AMR_AF=0.304;AFR_AF=0.3064;EUR_AF=0.2992;SAS_AF=0.3272;AA=G|||;VT=SNP
10	18654824	rs11013862	G	A	100	PASS	AC=1935;AF=0.386382;AN=5008;NS=2504;DP=16903;EAS_AF=0.6935;AMR_AF=0.304;AFR_AF=0.3056;EUR_AF=0.2992;SAS_AF=0.3272;AA=G|||;VT=SNP
10	18654871	rs7923885	G	A	100	PASS	AC=3151;AF=0.629193;AN=5008;NS=2504;DP=17494;EAS_AF=0.9335;AMR_AF=0.5476;AFR_AF=0.5098;EUR_AF=0.5964;SAS_AF=0.5685;AA=g|||;VT=SNP
10	18655118	rs7911542	A	G	100	PASS	AC=1936;AF=0.386581;AN=5008;NS=2504;DP=14739;EAS_AF=0.6935;AMR_AF=0.3055;AFR_AF=0.3064;EUR_AF=0.2992;SAS_AF=0.3262;AA=G|||;VT=SNP
10	18655221	rs148903371	C	T	100	PASS	AC=306;AF=0.0611022;AN=5008;NS=2504;DP=12401;EAS_AF=0.0397;AMR_AF=0.0692;AFR_AF=0.087;EUR_AF=0.0567;SAS_AF=0.047;AA=C|||;VT=SNP
10	18655497	rs10828592	G	A	100	PASS	AC=1933;AF=0.385982;AN=5008;NS=2504;DP=14966;EAS_AF=0.6964;AMR_AF=0.3055;AFR_AF=0.3026;EUR_AF=0.2952;SAS_AF=0.3292;AA=G|||;VT=SNP
10	18656165	rs11013865	C	T	100	PASS	AC=1617;AF=0.322883;AN=5008;NS=2504;DP=15004;EAS_AF=0.6538;AMR_AF=0.232;AFR_AF=0.2156;EUR_AF=0.2376;SAS_AF=0.2791;AA=C|||;VT=SNP
10	18656895	rs6482360	C	T	100	PASS	AC=1928;AF=0.384984;AN=5008;NS=2504;DP=15943;EAS_AF=0.6925;AMR_AF=0.3055;AFR_AF=0.3064;EUR_AF=0.2952;SAS_AF=0.3231;AA=T|||;VT=SNP
10	18656953	rs7901640	G	A	100	PASS	AC=2231;AF=0.445487;AN=5008;NS=2504;DP=15711;EAS_AF=0.6736;AMR_AF=0.3818;AFR_AF=0.4002;EUR_AF=0.4145;SAS_AF=0.3487;AA=A|||;VT=SNP
10	18656963	rs7920123	A	C	100	PASS	AC=1798;AF=0.359026;AN=5008;NS=2504;DP=15803;EAS_AF=0.6528;AMR_AF=0.2781;AFR_AF=0.289;EUR_AF=0.2833;SAS_AF=0.2863;AA=A|||;VT=SNP
10	18657089	rs80139106	T	C	100	PASS	AC=507;AF=0.101238;AN=5008;NS=2504;DP=16895;EAS_AF=0.0992;AMR_AF=0.085;AFR_AF=0.087;EUR_AF=0.159;SAS_AF=0.0746;AA=T|||;VT=SNP
10	18657181	rs1325995	G	C	100	PASS	AC=2768;AF=0.552716;AN=5008;NS=2504;DP=17913;EAS_AF=0.9306;AMR_AF=0.4726;AFR_AF=0.3752;EUR_AF=0.4801;SAS_AF=0.5348;AA=C|||;VT=SNP
10	18657334	rs17684025	A	C	100	PASS	AC=124;AF=0.0247604;AN=5008;NS=2504;DP=16554;EAS_AF=0;AMR_AF=0.0389;AFR_AF=0.0333;EUR_AF=0.0457;SAS_AF=0.0072;AA=A|||;VT=SNP
10	18657521	rs1325994	G	A	100	PASS	AC=3163;AF=0.631589;AN=5008;NS=2504;DP=16901;EAS_AF=0.9325;AMR_AF=0.5533;AFR_AF=0.5159;EUR_AF=0.6024;SAS_AF=0.5634;AA=A|||;VT=SNP
10	18657757	rs137859149	C	G	100	PASS	AC=36;AF=0.0071885;AN=5008;NS=2504;DP=16083;EAS_AF=0;AMR_AF=0.0115;AFR_AF=0.0008;EUR_AF=0.0239;SAS_AF=0.0031;AA=C|||;VT=SNP
10	18658168	rs12262563	A	C	100	PASS	AC=1279;AF=0.255391;AN=5008;NS=2504;DP=15230;EAS_AF=0.255;AMR_AF=0.2522;AFR_AF=0.2126;EUR_AF=0.328;SAS_AF=0.2413;AA=A|||;VT=SNP
10	18658707	rs7072277	A	G	100	PASS	AC=3045;AF=0.608027;AN=5008;NS=2504;DP=16459;EAS_AF=0.8929;AMR_AF=0.5259;AFR_AF=0.5061;EUR_AF=0.5924;SAS_AF=0.5266;AA=A|||;VT=SNP
10	18658791	rs7072399	A	G	100	PASS	AC=3039;AF=0.606829;AN=5008;NS=2504;DP=18515;EAS_AF=0.8929;AMR_AF=0.5259;AFR_AF=0.5023;EUR_AF=0.5915;SAS_AF=0.5266;AA=G|||;VT=SNP
10	18658961	rs7099729	C	T	100	PASS	AC=1602;AF=0.319888;AN=5008;NS=2504;DP=18653;EAS_AF=0.6349;AMR_AF=0.232;AFR_AF=0.2179;EUR_AF=0.2396;SAS_AF=0.2781;AA=T|||;VT=SNP
10	18659143	rs17539088	G	A	100	PASS	AC=1799;AF=0.359225;AN=5008;NS=2504;DP=19177;EAS_AF=0.6548;AMR_AF=0.2767;AFR_AF=0.289;EUR_AF=0.2843;SAS_AF=0.2853;AA=A|||;VT=SNP
10	18659205	rs16917217	G	A	100	PASS	AC=1801;AF=0.359625;AN=5008;NS=2504;DP=19020;EAS_AF=0.6558;AMR_AF=0.2781;AFR_AF=0.289;EUR_AF=0.2843;SAS_AF=0.2853;AA=A|||;VT=SNP
10	18659214	rs61839222	A	C	100	PASS	AC=1801;AF=0.359625;AN=5008;NS=2504;DP=18977;EAS_AF=0.6558;AMR_AF=0.2781;AFR_AF=0.289;EUR_AF=0.2843;SAS_AF=0.2853;AA=C|||;VT=SNP
10	18659330	rs11013889	G	A	100	PASS	AC=1777;AF=0.354832;AN=5008;NS=2504;DP=18685;EAS_AF=0.6349;AMR_AF=0.2752;AFR_AF=0.2882;EUR_AF=0.2843;SAS_AF=0.2853;AA=G|||;VT=SNP
10	18659376	rs11013890	A	G	100	PASS	AC=1312;AF=0.261981;AN=5008;NS=2504;DP=17762;EAS_AF=0.2847;AMR_AF=0.2522;AFR_AF=0.2133;EUR_AF=0.329;SAS_AF=0.2423;AA=A|||;VT=SNP
10	18659517	rs10828598	T	C	100	PASS	AC=3059;AF=0.610823;AN=5008;NS=2504;DP=16974;EAS_AF=0.8929;AMR_AF=0.5288;AFR_AF=0.5015;EUR_AF=0.6123;SAS_AF=0.5245;AA=C|||;VT=SNP
10	18659816	rs10741039	C	A	100	PASS	AC=3014;AF=0.601837;AN=5008;NS=2504;DP=15975;EAS_AF=0.8929;AMR_AF=0.5216;AFR_AF=0.4985;EUR_AF=0.5885;SAS_AF=0.5123;AA=A|||;VT=SNP
10	18659885	rs10741040	A	C	100	PASS	AC=1806;AF=0.360623;AN=5008;NS=2504;DP=15225;EAS_AF=0.6558;AMR_AF=0.2767;AFR_AF=0.2927;EUR_AF=0.2853;SAS_AF=0.2853;AA=C|||;VT=SNP
10	18660292	rs118042763	C	T	100	PASS	AC=1225;AF=0.244609;AN=5008;NS=2504;DP=15748;EAS_AF=0.2371;AMR_AF=0.245;AFR_AF=0.2088;EUR_AF=0.3042;SAS_AF=0.2393;AA=C|||;VT=SNP
10	18660471	rs7082391	T	G	100	PASS	AC=2665;AF=0.532149;AN=5008;NS=2504;DP=21430;EAS_AF=0.8909;AMR_AF=0.4481;AFR_AF=0.3623;EUR_AF=0.4901;SAS_AF=0.4949;AA=T|||;VT=SNP
10	18661404	rs7901058	C	T	100	PASS	AC=1637;AF=0.326877;AN=5008;NS=2504;DP=4694;EAS_AF=0.6577;AMR_AF=0.2349;AFR_AF=0.2239;EUR_AF=0.2406;SAS_AF=0.2791;AA=C|||;VT=SNP
10	18661421	rs7911051	T	C	100	PASS	AC=1635;AF=0.326478;AN=5008;NS=2504;DP=7326;EAS_AF=0.6577;AMR_AF=0.232;AFR_AF=0.2239;EUR_AF=0.2406;SAS_AF=0.2791;AA=C|||;VT=SNP
10	18661537	rs111911289	T	A	100	PASS	AC=145;AF=0.0289537;AN=5008;NS=2504;DP=18272;EAS_AF=0;AMR_AF=0.0432;AFR_AF=0.0469;EUR_AF=0.0457;SAS_AF=0.0072;AA=T|||;VT=SNP
10	18661677	rs17611161	T	G	100	PASS	AC=148;AF=0.0295527;AN=5008;NS=2504;DP=20219;EAS_AF=0;AMR_AF=0.0432;AFR_AF=0.0492;EUR_AF=0.0457;SAS_AF=0.0072;AA=T|||;VT=SNP
10	18661781	rs10741041	T	C	100	PASS	AC=3064;AF=0.611821;AN=5008;NS=2504;DP=18720;EAS_AF=0.8929;AMR_AF=0.5288;AFR_AF=0.5045;EUR_AF=0.6143;SAS_AF=0.5235;AA=C|||;VT=SNP
10	18662006	rs10741042	C	A	100	PASS	AC=1570;AF=0.313498;AN=5008;NS=2504;DP=17526;EAS_AF=0.6538;AMR_AF=0.1585;AFR_AF=0.2186;EUR_AF=0.2386;SAS_AF=0.2781;AA=A|||;VT=SNP
10	18662204	rs10764447	G	A	100	PASS	AC=1567;AF=0.312899;AN=5008;NS=2504;DP=18295;EAS_AF=0.6548;AMR_AF=0.1585;AFR_AF=0.2156;EUR_AF=0.2386;SAS_AF=0.2781;AA=G|||;VT=SNP
10	18662696	rs1926028	A	G	100	PASS	AC=1748;AF=0.349042;AN=5008;NS=2504;DP=18108;EAS_AF=0.6548;AMR_AF=0.2046;AFR_AF=0.2882;EUR_AF=0.2843;SAS_AF=0.2853;AA=A|||;VT=SNP
10	18662768	rs1325993	G	A	100	PASS	AC=3015;AF=0.602037;AN=5008;NS=2504;DP=17230;EAS_AF=0.8899;AMR_AF=0.4553;AFR_AF=0.5076;EUR_AF=0.6143;SAS_AF=0.5245;AA=A|||;VT=SNP
10	18662873	rs1325992	T	C	100	PASS	AC=922;AF=0.184105;AN=5008;NS=2504;DP=17743;EAS_AF=0.2341;AMR_AF=0.1758;AFR_AF=0.1135;EUR_AF=0.2068;SAS_AF=0.2106;AA=T|||;VT=SNP
10	18663002	rs1325991	T	A	100	PASS	AC=1748;AF=0.349042;AN=5008;NS=2504;DP=18470;EAS_AF=0.6548;AMR_AF=0.2032;AFR_AF=0.289;EUR_AF=0.2843;SAS_AF=0.2853;AA=T|||;VT=SNP
10	18663142	rs11013908	G	A	100	PASS	AC=599;AF=0.119609;AN=5008;NS=2504;DP=18854;EAS_AF=0.0258;AMR_AF=0.134;AFR_AF=0.1074;EUR_AF=0.1958;SAS_AF=0.1442;AA=G|||;VT=SNP
10	18663147	rs61839224	G	A	100	PASS	AC=104;AF=0.0207668;AN=5008;NS=2504;DP=18602;EAS_AF=0;AMR_AF=0.0274;AFR_AF=0.0045;EUR_AF=0.0656;SAS_AF=0.0133;AA=G|||;VT=SNP
10	18663370	rs11013910	G	A	100	PASS	AC=342;AF=0.0682907;AN=5008;NS=2504;DP=16860;EAS_AF=0.002;AMR_AF=0.0749;AFR_AF=0.1029;EUR_AF=0.1233;SAS_AF=0.0286;AA=G|||;VT=SNP
10	18663383	rs6482368	A	G	100	PASS	AC=3024;AF=0.603834;AN=5008;NS=2504;DP=16638;EAS_AF=0.8909;AMR_AF=0.4553;AFR_AF=0.5129;EUR_AF=0.6153;SAS_AF=0.5245;AA=G|||;VT=SNP
10	18663446	rs7085825	C	A	100	PASS	AC=1577;AF=0.314896;AN=5008;NS=2504;DP=18312;EAS_AF=0.6349;AMR_AF=0.1671;AFR_AF=0.2156;EUR_AF=0.2604;SAS_AF=0.2802;AA=C|||;VT=SNP
10	18663611	rs17684350	A	C	100	PASS	AC=542;AF=0.108227;AN=5008;NS=2504;DP=18993;EAS_AF=0.1002;AMR_AF=0.0937;AFR_AF=0.0893;EUR_AF=0.1819;SAS_AF=0.0767;AA=A|||;VT=SNP
10	18663728	rs78909139	C	G	100	PASS	AC=116;AF=0.0231629;AN=5008;NS=2504;DP=17919;EAS_AF=0;AMR_AF=0.0346;AFR_AF=0.0477;EUR_AF=0.0239;SAS_AF=0.0051;AA=C|||;VT=SNP
10	18663998	rs10734050	T	C	100	PASS	AC=1635;AF=0.326478;AN=5008;NS=2504;DP=18373;EAS_AF=0.6369;AMR_AF=0.2406;AFR_AF=0.2194;EUR_AF=0.2604;SAS_AF=0.2802;AA=T|||;VT=SNP
10	18664162	rs10734051	G	A	100	PASS	AC=1581;AF=0.315695;AN=5008;NS=2504;DP=17811;EAS_AF=0.6349;AMR_AF=0.1671;AFR_AF=0.2186;EUR_AF=0.2604;SAS_AF=0.2802;AA=G|||;VT=SNP
10	18664854	rs117800563	A	G	100	PASS	AC=31;AF=0.0061901;AN=5008;NS=2504;DP=20155;EAS_AF=0;AMR_AF=0.0058;AFR_AF=0.003;EUR_AF=0.0229;SAS_AF=0;AA=A|||;VT=SNP
10	18665187	rs57494713	A	G	100	PASS	AC=907;AF=0.18111;AN=5008;NS=2504;DP=18993;EAS_AF=0.254;AMR_AF=0.1729;AFR_AF=0.0885;EUR_AF=0.2068;SAS_AF=0.2106;AA=A|||;VT=SNP
10	18665698	rs10828605	A	G	100	PASS	AC=1634;AF=0.326278;AN=5008;NS=2504;DP=15318;EAS_AF=0.6349;AMR_AF=0.2406;AFR_AF=0.2194;EUR_AF=0.2584;SAS_AF=0.2832;AA=G|||;VT=SNP
10	18665710	rs10828606	A	G	100	PASS	AC=1634;AF=0.326278;AN=5008;NS=2504;DP=15415;EAS_AF=0.6349;AMR_AF=0.2406;AFR_AF=0.2194;EUR_AF=0.2584;SAS_AF=0.2832;AA=G|||;VT=SNP
10	18665726	rs10828607	C	T	100	PASS	AC=1793;AF=0.358027;AN=5008;NS=2504;DP=15551;EAS_AF=0.6339;AMR_AF=0.2767;AFR_AF=0.2988;EUR_AF=0.2833;SAS_AF=0.2883;AA=T|||;VT=SNP
10	18666030	rs10828608	A	C	100	PASS	AC=2676;AF=0.534345;AN=5008;NS=2504;DP=16528;EAS_AF=0.8909;AMR_AF=0.4467;AFR_AF=0.3722;EUR_AF=0.4851;SAS_AF=0.499;AA=A|||;VT=SNP
10	18667085	rs7913836	T	C	100	PASS	AC=3069;AF=0.612819;AN=5008;NS=2504;DP=17173;EAS_AF=0.8929;AMR_AF=0.5259;AFR_AF=0.5121;EUR_AF=0.6083;SAS_AF=0.5266;AA=t|||;VT=SNP
10	18667473	rs2031571	T	C	100	PASS	AC=338;AF=0.067492;AN=5008;NS=2504;DP=15800;EAS_AF=0.001;AMR_AF=0.0735;AFR_AF=0.1036;EUR_AF=0.1233;SAS_AF=0.0256;AA=T|||;VT=SNP
10	18667599	rs2031570	C	G	100	PASS	AC=3081;AF=0.615216;AN=5008;NS=2504;DP=15842;EAS_AF=0.8929;AMR_AF=0.5259;AFR_AF=0.5227;EUR_AF=0.6093;SAS_AF=0.5235;AA=G|||;VT=SNP
10	18667657	rs111289622	G	A	100	PASS	AC=96;AF=0.0191693;AN=5008;NS=2504;DP=15185;EAS_AF=0;AMR_AF=0.0303;AFR_AF=0.0348;EUR_AF=0.0239;SAS_AF=0.0051;AA=G|||;VT=SNP
10	18668475	rs7908718	C	T	100	PASS	AC=1588;AF=0.317093;AN=5008;NS=2504;DP=20243;EAS_AF=0.6329;AMR_AF=0.219;AFR_AF=0.2179;EUR_AF=0.2316;SAS_AF=0.2832;AA=C|||;VT=SNP
10	18668503	rs11013933	A	G	100	PASS	AC=1282;AF=0.25599;AN=5008;NS=2504;DP=21293;EAS_AF=0.251;AMR_AF=0.2522;AFR_AF=0.2194;EUR_AF=0.33;SAS_AF=0.2372;AA=A|||;VT=SNP
10	18668624	rs7908876	C	T	100	PASS	AC=3183;AF=0.635583;AN=5008;NS=2504;DP=20586;EAS_AF=0.9315;AMR_AF=0.5533;AFR_AF=0.5212;EUR_AF=0.6143;SAS_AF=0.5654;AA=T|||;VT=SNP
10	18668956	rs75937466	G	C	100	PASS	AC=9;AF=0.00179712;AN=5008;NS=2504;DP=18194;EAS_AF=0;AMR_AF=0.0014;AFR_AF=0;EUR_AF=0.004;SAS_AF=0.0041;AA=G|||;VT=SNP
10	18669271	rs11013938	G	C	100	PASS	AC=914;AF=0.182508;AN=5008;NS=2504;DP=14579;EAS_AF=0.0258;AMR_AF=0.1686;AFR_AF=0.2254;EUR_AF=0.2356;SAS_AF=0.2413;AA=G|||;VT=SNP
10	18669631	rs61839226	A	G	100	PASS	AC=1637;AF=0.326877;AN=5008;NS=2504;DP=14941;EAS_AF=0.6438;AMR_AF=0.2378;AFR_AF=0.2194;EUR_AF=0.2535;SAS_AF=0.2843;AA=G|||;VT=SNP
10	18669892	rs113059465	C	T	100	PASS	AC=104;AF=0.0207668;AN=5008;NS=2504;DP=17377;EAS_AF=0;AMR_AF=0.0303;AFR_AF=0.0408;EUR_AF=0.0239;SAS_AF=0.0051;AA=A|||;VT=SNP
10	18670017	rs10828616	G	A	100	PASS	AC=1637;AF=0.326877;AN=5008;NS=2504;DP=16026;EAS_AF=0.6438;AMR_AF=0.2378;AFR_AF=0.2194;EUR_AF=0.2535;SAS_AF=0.2843;AA=A|||;VT=SNP
10	18670205	rs10828617	A	G	100	PASS	AC=1637;AF=0.326877;AN=5008;NS=2504;DP=18397;EAS_AF=0.6438;AMR_AF=0.2378;AFR_AF=0.2194;EUR_AF=0.2525;SAS_AF=0.2853;AA=A|||;VT=SNP
10	18670528	rs111542606	A	C	100	PASS	AC=104;AF=0.0207668;AN=5008;NS=2504;DP=17594;EAS_AF=0;AMR_AF=0.0303;AFR_AF=0.0408;EUR_AF=0.0239;SAS_AF=0.0051;AA=A|||;VT=SNP
10	18670685	rs61839227	G	A	100	PASS	AC=106;AF=0.0211661;AN=5008;NS=2504;DP=19464;EAS_AF=0;AMR_AF=0.0303;AFR_AF=0.0045;EUR_AF=0.0656;SAS_AF=0.0133;AA=G|||;VT=SNP
10	18670717	rs11013950	A	G	100	PASS	AC=1565;AF=0.3125;AN=5008;NS=2504;DP=20165;EAS_AF=0.2877;AMR_AF=0.317;AFR_AF=0.3124;EUR_AF=0.3638;SAS_AF=0.2822;AA=G|||;VT=SNP
10	18670996	rs7908976	G	A	100	PASS	AC=1543;AF=0.308107;AN=5008;NS=2504;DP=18363;EAS_AF=0.2679;AMR_AF=0.317;AFR_AF=0.3124;EUR_AF=0.3648;SAS_AF=0.2791;AA=A|||;VT=SNP
10	18671921	rs17611556	T	C	100	PASS	AC=120;AF=0.0239617;AN=5008;NS=2504;DP=21814;EAS_AF=0;AMR_AF=0.0303;AFR_AF=0.0053;EUR_AF=0.0726;SAS_AF=0.0194;AA=T|||;VT=SNP
10	18671971	rs4747344	C	T	100	PASS	AC=1514;AF=0.302316;AN=5008;NS=2504;DP=21018;EAS_AF=0.2688;AMR_AF=0.3141;AFR_AF=0.295;EUR_AF=0.3598;SAS_AF=0.2791;AA=T|||;VT=SNP
10	18672145	rs4748457	T	G	100	PASS	AC=462;AF=0.0922524;AN=5008;NS=2504;DP=23254;EAS_AF=0.002;AMR_AF=0.0937;AFR_AF=0.1672;EUR_AF=0.1431;SAS_AF=0.0307;AA=T|||;VT=SNP
10	18672295	rs1409207	A	G	100	PASS	AC=3195;AF=0.637979;AN=5008;NS=2504;DP=19569;EAS_AF=0.9325;AMR_AF=0.5533;AFR_AF=0.5257;EUR_AF=0.6203;SAS_AF=0.5644;AA=G|||;VT=SNP
10	18672884	rs141588346	C	A	100	PASS	AC=73;AF=0.0145767;AN=5008;NS=2504;DP=18927;EAS_AF=0;AMR_AF=0.0115;AFR_AF=0.0008;EUR_AF=0.0447;SAS_AF=0.0194;AA=C|||;VT=SNP
10	18673065	rs16917243	C	G	100	PASS	AC=1118;AF=0.223243;AN=5008;NS=2504;DP=18123;EAS_AF=0.5565;AMR_AF=0.1484;AFR_AF=0.1309;EUR_AF=0.0785;SAS_AF=0.2065;AA=C|||;VT=SNP
10	18673100	rs17611696	C	T	100	PASS	AC=455;AF=0.0908546;AN=5008;NS=2504;DP=18290;EAS_AF=0.0913;AMR_AF=0.0764;AFR_AF=0.062;EUR_AF=0.1551;SAS_AF=0.0736;AA=C|||;VT=SNP
10	18673228	rs77599739	C	T	100	PASS	AC=162;AF=0.0323482;AN=5008;NS=2504;DP=19207;EAS_AF=0;AMR_AF=0.0432;AFR_AF=0.0598;EUR_AF=0.0457;SAS_AF=0.0072;AA=C|||;VT=SNP
10	18674224	rs4748458	C	T	100	PASS	AC=3011;AF=0.601238;AN=5008;NS=2504;DP=13753;EAS_AF=0.9226;AMR_AF=0.5029;AFR_AF=0.4803;EUR_AF=0.5567;SAS_AF=0.5491;AA=C|||;VT=SNP
10	18674591	rs58941357	T	A	100	PASS	AC=2743;AF=0.547724;AN=5008;NS=2504;DP=13109;EAS_AF=0.9266;AMR_AF=0.4337;AFR_AF=0.4115;EUR_AF=0.4563;SAS_AF=0.5164;AA=T|||;VT=SNP
10	18674640	rs7090503	T	A	100	PASS	AC=3088;AF=0.616613;AN=5008;NS=2504;DP=14396;EAS_AF=0.9315;AMR_AF=0.5086;AFR_AF=0.5129;EUR_AF=0.5676;SAS_AF=0.5593;AA=A|||;VT=SNP
10	18674765	rs79586955	A	T	100	PASS	AC=239;AF=0.0477236;AN=5008;NS=2504;DP=15096;EAS_AF=0.001;AMR_AF=0.0605;AFR_AF=0.0454;EUR_AF=0.1103;SAS_AF=0.0256;AA=A|||;VT=SNP
10	18674891	rs61839228	A	G	100	PASS	AC=463;AF=0.0924521;AN=5008;NS=2504;DP=14536;EAS_AF=0.1121;AMR_AF=0.0749;AFR_AF=0.056;EUR_AF=0.1511;SAS_AF=0.0736;AA=A|||;VT=SNP
10	18675097	rs16917244	C	T	100	PASS	AC=759;AF=0.151558;AN=5008;NS=2504;DP=14825;EAS_AF=0.253;AMR_AF=0.1527;AFR_AF=0.0144;EUR_AF=0.1759;SAS_AF=0.2065;AA=C|||;VT=SNP
10	18675148	rs7078741	G	T	100	PASS	AC=3112;AF=0.621406;AN=5008;NS=2504;DP=14741;EAS_AF=0.9306;AMR_AF=0.5187;AFR_AF=0.5151;EUR_AF=0.5845;SAS_AF=0.5573;AA=T|||;VT=SNP
10	18675302	rs186677779	A	G	100	PASS	AC=21;AF=0.00419329;AN=5008;NS=2504;DP=12899;EAS_AF=0;AMR_AF=0.0115;AFR_AF=0.003;EUR_AF=0.008;SAS_AF=0.001;AA=A|||;VT=SNP
10	18675514	rs56194607	T	C	100	PASS	AC=261;AF=0.0521166;AN=5008;NS=2504;DP=14068;EAS_AF=0.0427;AMR_AF=0.1182;AFR_AF=0.0121;EUR_AF=0.0616;SAS_AF=0.0593;AA=T|||;VT=SNP
10	18676022	rs117455966	G	A	100	PASS	AC=134;AF=0.0267572;AN=5008;NS=2504;DP=19621;EAS_AF=0.0337;AMR_AF=0.0043;AFR_AF=0.0182;EUR_AF=0.0219;SAS_AF=0.0521;AA=G|||;VT=SNP
10	18676487	rs7074429	T	A	100	PASS	AC=2438;AF=0.486821;AN=5008;NS=2504;DP=19678;EAS_AF=0.3393;AMR_AF=0.5173;AFR_AF=0.4425;EUR_AF=0.659;SAS_AF=0.5;AA=A|||;VT=SNP
10	18676897	rs7074171	A	G	100	PASS	AC=3533;AF=0.705471;AN=5008;NS=2504;DP=17263;EAS_AF=0.8611;AMR_AF=0.5576;AFR_AF=0.7769;EUR_AF=0.6133;SAS_AF=0.6483;AA=G|||;VT=SNP
10	18678987	rs12780039	G	C	100	PASS	AC=240;AF=0.0479233;AN=5008;NS=2504;DP=17831;EAS_AF=0.001;AMR_AF=0.0576;AFR_AF=0.0461;EUR_AF=0.1123;SAS_AF=0.0256;AA=G|||;VT=SNP
10	18679164	rs117369996	C	T	100	PASS	AC=118;AF=0.0235623;AN=5008;NS=2504;DP=18526;EAS_AF=0;AMR_AF=0.0432;AFR_AF=0.0068;EUR_AF=0.0497;SAS_AF=0.0297;AA=C|||;VT=SNP
10	18680670	rs10764459	G	A	100	PASS	AC=3497;AF=0.698283;AN=5008;NS=2504;DP=16153;EAS_AF=0.756;AMR_AF=0.5634;AFR_AF=0.7557;EUR_AF=0.6471;SAS_AF=0.7096;AA=A|||;VT=SNP
10	18680837	rs61839230	A	C	100	PASS	AC=775;AF=0.154752;AN=5008;NS=2504;DP=11350;EAS_AF=0.2173;AMR_AF=0.1686;AFR_AF=0.0356;EUR_AF=0.1998;SAS_AF=0.1953;AA=A|||;VT=SNP
10	18680935	rs10828623	T	C	100	PASS	AC=4044;AF=0.807508;AN=5008;NS=2504;DP=18411;EAS_AF=0.9752;AMR_AF=0.7205;AFR_AF=0.6172;EUR_AF=0.8519;SAS_AF=0.908;AA=C|||;VT=SNP
10	18680963	rs2148184	T	C	100	PASS	AC=324;AF=0.0646965;AN=5008;NS=2504;DP=19650;EAS_AF=0.004;AMR_AF=0.1902;AFR_AF=0.0045;EUR_AF=0.1123;SAS_AF=0.0706;AA=T|||;VT=SNP
10	18681166	rs1012227	C	G	100	PASS	AC=1728;AF=0.345048;AN=5008;NS=2504;DP=18438;EAS_AF=0.5863;AMR_AF=0.2954;AFR_AF=0.2753;EUR_AF=0.3211;SAS_AF=0.2505;AA=C|||;VT=SNP
10	18681496	rs61839231	A	G	100	PASS	AC=773;AF=0.154353;AN=5008;NS=2504;DP=18747;EAS_AF=0.2173;AMR_AF=0.1671;AFR_AF=0.0356;EUR_AF=0.1998;SAS_AF=0.1943;AA=A|||;VT=SNP
10	18681614	rs16917251	C	A	100	PASS	AC=747;AF=0.149161;AN=5008;NS=2504;DP=17117;EAS_AF=0.2163;AMR_AF=0.1614;AFR_AF=0.0348;EUR_AF=0.1829;SAS_AF=0.1912;AA=C|||;VT=SNP
10	18681659	rs11014012	G	T	100	PASS	AC=2160;AF=0.43131;AN=5008;NS=2504;DP=16206;EAS_AF=0.3343;AMR_AF=0.3905;AFR_AF=0.4266;EUR_AF=0.496;SAS_AF=0.5;AA=T|||;VT=SNP
10	18682015	rs11014016	G	A	100	PASS	AC=1208;AF=0.241214;AN=5008;NS=2504;DP=13774;EAS_AF=0.119;AMR_AF=0.2176;AFR_AF=0.2405;EUR_AF=0.3111;SAS_AF=0.3129;AA=G|||;VT=SNP
10	18682233	rs11014021	T	A	100	PASS	AC=1509;AF=0.301318;AN=5008;NS=2504;DP=16759;EAS_AF=0.123;AMR_AF=0.2795;AFR_AF=0.3306;EUR_AF=0.4245;SAS_AF=0.3344;AA=A|||;VT=SNP
10	18682539	rs10828625	C	A	100	PASS	AC=3417;AF=0.682308;AN=5008;NS=2504;DP=16345;EAS_AF=0.7222;AMR_AF=0.5605;AFR_AF=0.7254;EUR_AF=0.6451;SAS_AF=0.7076;AA=A|||;VT=SNP
10	18682996	rs148743928	G	A	100	PASS	AC=31;AF=0.0061901;AN=5008;NS=2504;DP=16931;EAS_AF=0;AMR_AF=0.0144;AFR_AF=0.0015;EUR_AF=0.0189;SAS_AF=0;AA=G|||;VT=SNP
10	18683267	rs7069531	A	G	100	PASS	AC=1587;AF=0.316893;AN=5008;NS=2504;DP=22596;EAS_AF=0.127;AMR_AF=0.2882;AFR_AF=0.3699;EUR_AF=0.4384;SAS_AF=0.3364;AA=G|||;VT=SNP
10	18683342	rs11014026	T	C	100	PASS	AC=809;AF=0.161542;AN=5008;NS=2504;DP=21135;EAS_AF=0.252;AMR_AF=0.1671;AFR_AF=0.0356;EUR_AF=0.1988;SAS_AF=0.1963;AA=T|||;VT=SNP
10	18685005	rs113862204	C	T	100	PASS	AC=1241;AF=0.247804;AN=5008;NS=2504;DP=17781;EAS_AF=0.121;AMR_AF=0.2233;AFR_AF=0.2564;EUR_AF=0.3221;SAS_AF=0.3078;AA=C|||;VT=SNP
10	18685031	rs4748459	A	G	100	PASS	AC=3455;AF=0.689896;AN=5008;NS=2504;DP=17014;EAS_AF=0.7579;AMR_AF=0.5648;AFR_AF=0.6914;EUR_AF=0.674;SAS_AF=0.7229;AA=a|||;VT=SNP
10	18685041	rs111646368	A	G	100	PASS	AC=54;AF=0.0107827;AN=5008;NS=2504;DP=17126;EAS_AF=0;AMR_AF=0.0187;AFR_AF=0.0083;EUR_AF=0.0268;SAS_AF=0.0031;AA=A|||;VT=SNP
10	18685765	rs1570940	C	T	100	PASS	AC=1303;AF=0.260184;AN=5008;NS=2504;DP=18626;EAS_AF=0.5109;AMR_AF=0.2248;AFR_AF=0.1725;EUR_AF=0.2028;SAS_AF=0.2045;AA=C|||;VT=SNP
10	18685891	rs1570939	A	G	100	PASS	AC=3016;AF=0.602236;AN=5008;NS=2504;DP=17100;EAS_AF=0.6895;AMR_AF=0.5144;AFR_AF=0.5635;EUR_AF=0.6431;SAS_AF=0.5849;AA=G|||;VT=SNP
10	18686265	rs35241357	A	G	100	PASS	AC=1633;AF=0.326078;AN=5008;NS=2504;DP=15775;EAS_AF=0.5655;AMR_AF=0.2896;AFR_AF=0.2095;EUR_AF=0.336;SAS_AF=0.2526;AA=A|||;VT=SNP
10	18686267	rs6482384	G	T	100	PASS	AC=1296;AF=0.258786;AN=5008;NS=2504;DP=15922;EAS_AF=0.122;AMR_AF=0.2233;AFR_AF=0.2844;EUR_AF=0.3221;SAS_AF=0.3252;AA=G|||;VT=SNP
10	18686452	rs11014049	G	A	100	PASS	AC=1195;AF=0.238618;AN=5008;NS=2504;DP=18473;EAS_AF=0.122;AMR_AF=0.2176;AFR_AF=0.2269;EUR_AF=0.3181;SAS_AF=0.3078;AA=G|||;VT=SNP
10	18687297	rs12358055	C	T	100	PASS	AC=1757;AF=0.350839;AN=5008;NS=2504;DP=17170;EAS_AF=0.1766;AMR_AF=0.2853;AFR_AF=0.4463;EUR_AF=0.4264;SAS_AF=0.3701;AA=T|||;VT=SNP
10	18687643	rs912984	C	A	100	PASS	AC=2048;AF=0.408946;AN=5008;NS=2504;DP=16157;EAS_AF=0.4593;AMR_AF=0.3343;AFR_AF=0.3873;EUR_AF=0.4085;SAS_AF=0.4397;AA=A|||;VT=SNP
10	18688883	rs6482385	C	T	100	PASS	AC=2748;AF=0.548722;AN=5008;NS=2504;DP=17005;EAS_AF=0.75;AMR_AF=0.4856;AFR_AF=0.5371;EUR_AF=0.5209;SAS_AF=0.4305;AA=C|||;VT=SNP
10	18689638	rs61839258	G	T	100	PASS	AC=784;AF=0.15655;AN=5008;NS=2504;DP=17274;EAS_AF=0.2431;AMR_AF=0.1671;AFR_AF=0.0363;EUR_AF=0.1859;SAS_AF=0.1922;AA=G|||;VT=SNP
10	18690668	rs3829133	A	G	100	PASS	AC=760;AF=0.151757;AN=5008;NS=2504;DP=20093;EAS_AF=0.2579;AMR_AF=0.1542;AFR_AF=0.0151;EUR_AF=0.1809;SAS_AF=0.1953;AA=A|||;VT=SNP
10	18691018	rs3750592	G	A	100	PASS	AC=1963;AF=0.391973;AN=5008;NS=2504;DP=17455;EAS_AF=0.373;AMR_AF=0.389;AFR_AF=0.2322;EUR_AF=0.5219;SAS_AF=0.4959;AA=G|||;VT=SNP;EX_TARGET
10	18691153	rs3750591	G	A	100	PASS	AC=2095;AF=0.418331;AN=5008;NS=2504;DP=17217;EAS_AF=0.4792;AMR_AF=0.3285;AFR_AF=0.621;EUR_AF=0.3201;SAS_AF=0.2464;AA=A|||;VT=SNP
10	18691531	rs10828650	A	G	100	PASS	AC=2191;AF=0.4375;AN=5008;NS=2504;DP=18570;EAS_AF=0.5417;AMR_AF=0.3329;AFR_AF=0.6225;EUR_AF=0.3201;SAS_AF=0.2751;AA=A|||;VT=SNP
10	18692597	rs11014084	A	G	100	PASS	AC=825;AF=0.164736;AN=5008;NS=2504;DP=16553;EAS_AF=0.2579;AMR_AF=0.1744;AFR_AF=0.0257;EUR_AF=0.2127;SAS_AF=0.2004;AA=A|||;VT=SNP
10	18693013	rs12355091	A	G	100	PASS	AC=962;AF=0.192093;AN=5008;NS=2504;DP=13170;EAS_AF=0.0774;AMR_AF=0.196;AFR_AF=0.1384;EUR_AF=0.2753;SAS_AF=0.2945;AA=A|||;VT=SNP
10	18693174	rs7096168	T	A	100	PASS	AC=853;AF=0.170327;AN=5008;NS=2504;DP=13439;EAS_AF=0.2718;AMR_AF=0.1772;AFR_AF=0.0363;EUR_AF=0.2107;SAS_AF=0.2004;AA=T|||;VT=SNP
10	18693495	rs34740546	T	A	100	PASS	AC=544;AF=0.108626;AN=5008;NS=2504;DP=19720;EAS_AF=0;AMR_AF=0.0821;AFR_AF=0.2731;EUR_AF=0.1054;SAS_AF=0.0204;AA=T|||;VT=SNP
10	18694223	rs79253631	A	G	100	PASS	AC=98;AF=0.0195687;AN=5008;NS=2504;DP=14866;EAS_AF=0.0615;AMR_AF=0.0043;AFR_AF=0.0008;EUR_AF=0.005;SAS_AF=0.0276;AA=A|||;VT=SNP
10	18694461	rs67008723	T	A	100	PASS	AC=577;AF=0.115216;AN=5008;NS=2504;DP=20028;EAS_AF=0;AMR_AF=0.085;AFR_AF=0.2814;EUR_AF=0.1083;SAS_AF=0.0378;AA=A|||;VT=SNP
10	18694911	rs12763280	C	T	100	PASS	AC=618;AF=0.123403;AN=5008;NS=2504;DP=20329;EAS_AF=0;AMR_AF=0.0908;AFR_AF=0.3238;EUR_AF=0.1064;SAS_AF=0.0204;AA=c|||;VT=SNP
10	18695273	rs36095580	G	A	100	PASS	AC=547;AF=0.109225;AN=5008;NS=2504;DP=17746;EAS_AF=0;AMR_AF=0.0821;AFR_AF=0.2746;EUR_AF=0.1064;SAS_AF=0.0204;AA=G|||;VT=SNP
10	18695681	rs112133583	C	T	100	PASS	AC=45;AF=0.00898562;AN=5008;NS=2504;DP=20640;EAS_AF=0;AMR_AF=0.0101;AFR_AF=0.0008;EUR_AF=0.0199;SAS_AF=0.0174;AA=C|||;VT=SNP
10	18695709	rs4293031	A	G	100	PASS	AC=2182;AF=0.435703;AN=5008;NS=2504;DP=19136;EAS_AF=0.4246;AMR_AF=0.4135;AFR_AF=0.239;EUR_AF=0.5199;SAS_AF=0.6421;AA=A|||;VT=SNP
10	18695759	rs7477742	G	A	100	PASS	AC=1913;AF=0.381989;AN=5008;NS=2504;DP=16904;EAS_AF=0.373;AMR_AF=0.3833;AFR_AF=0.2012;EUR_AF=0.5089;SAS_AF=0.5041;AA=G|||;VT=SNP
10	18695892	rs7909027	T	C	100	PASS	AC=2402;AF=0.479633;AN=5008;NS=2504;DP=17122;EAS_AF=0.5506;AMR_AF=0.3458;AFR_AF=0.7489;EUR_AF=0.339;SAS_AF=0.2822;AA=C|||;VT=SNP
10	18695894	rs7905106	A	G	100	PASS	AC=2402;AF=0.479633;AN=5008;NS=2504;DP=17101;EAS_AF=0.5516;AMR_AF=0.3444;AFR_AF=0.7489;EUR_AF=0.339;SAS_AF=0.2822;AA=A|||;VT=SNP
10	18696005	rs75346736	A	G	100	PASS	AC=35;AF=0.00698882;AN=5008;NS=2504;DP=14159;EAS_AF=0;AMR_AF=0.0086;AFR_AF=0.0008;EUR_AF=0.0268;SAS_AF=0.001;AA=A|||;VT=SNP
10	18696029	rs11014092	C	T	100	PASS	AC=1916;AF=0.382588;AN=5008;NS=2504;DP=12611;EAS_AF=0.374;AMR_AF=0.3833;AFR_AF=0.2012;EUR_AF=0.508;SAS_AF=0.5072;AA=C|||;VT=SNP
10	18696297	rs10828653	T	C	100	PASS	AC=4593;AF=0.917133;AN=5008;NS=2504;DP=15590;EAS_AF=0.9772;AMR_AF=0.7608;AFR_AF=0.9947;EUR_AF=0.8588;SAS_AF=0.9213;AA=t|||;VT=SNP
10	18696386	rs12780808	A	T	100	PASS	AC=209;AF=0.0417332;AN=5008;NS=2504;DP=16359;EAS_AF=0;AMR_AF=0.0476;AFR_AF=0.0386;EUR_AF=0.1044;SAS_AF=0.0204;AA=A|||;VT=SNP
10	18697293	rs76031173	G	A	100	PASS	AC=778;AF=0.155351;AN=5008;NS=2504;DP=15795;EAS_AF=0.2579;AMR_AF=0.1499;AFR_AF=0.0287;EUR_AF=0.1849;SAS_AF=0.1943;AA=G|||;VT=SNP
10	18697349	rs11014101	A	G	100	PASS	AC=1908;AF=0.38099;AN=5008;NS=2504;DP=16958;EAS_AF=0.6002;AMR_AF=0.2752;AFR_AF=0.3835;EUR_AF=0.2396;SAS_AF=0.3722;AA=A|||;VT=SNP
10	18697359	rs11014102	A	G	100	PASS	AC=1908;AF=0.38099;AN=5008;NS=2504;DP=17260;EAS_AF=0.6002;AMR_AF=0.2752;AFR_AF=0.3835;EUR_AF=0.2396;SAS_AF=0.3722;AA=G|||;VT=SNP
10	18697657	rs11819196	C	T	100	PASS	AC=1698;AF=0.339058;AN=5008;NS=2504;DP=17828;EAS_AF=0.5982;AMR_AF=0.2608;AFR_AF=0.2352;EUR_AF=0.2376;SAS_AF=0.3722;AA=C|||;VT=SNP
10	18697682	rs16917281	A	G	100	PASS	AC=1762;AF=0.351837;AN=5008;NS=2504;DP=17264;EAS_AF=0.6002;AMR_AF=0.2666;AFR_AF=0.2776;EUR_AF=0.2386;SAS_AF=0.3732;AA=A|||;VT=SNP
10	18698339	rs7084123	C	T	100	PASS	AC=4599;AF=0.918331;AN=5008;NS=2504;DP=17410;EAS_AF=0.9772;AMR_AF=0.7608;AFR_AF=0.9947;EUR_AF=0.8598;SAS_AF=0.9264;AA=T|||;VT=SNP
10	18698640	rs67117524	G	A	100	PASS	AC=1067;AF=0.213059;AN=5008;NS=2504;DP=16754;EAS_AF=0.1181;AMR_AF=0.2118;AFR_AF=0.1483;EUR_AF=0.3101;SAS_AF=0.2996;AA=G|||;VT=SNP
10	18699404	rs7075571	G	C	100	PASS	AC=1172;AF=0.234026;AN=5008;NS=2504;DP=17715;EAS_AF=0.0506;AMR_AF=0.1383;AFR_AF=0.5439;EUR_AF=0.1262;SAS_AF=0.183;AA=C|||;VT=SNP
10	18699711	rs7079457	G	C	100	PASS	AC=1178;AF=0.235224;AN=5008;NS=2504;DP=15973;EAS_AF=0.0526;AMR_AF=0.1383;AFR_AF=0.5514;EUR_AF=0.1223;SAS_AF=0.181;AA=C|||;VT=SNP
10	18699740	rs112364560	C	G	100	PASS	AC=53;AF=0.0105831;AN=5008;NS=2504;DP=15317;EAS_AF=0;AMR_AF=0.0173;AFR_AF=0.0076;EUR_AF=0.0288;SAS_AF=0.002;AA=C|||;VT=SNP
10	18699756	rs183033527	A	G	100	PASS	AC=104;AF=0.0207668;AN=5008;NS=2504;DP=15028;EAS_AF=0.001;AMR_AF=0.1167;AFR_AF=0.0015;EUR_AF=0.0169;SAS_AF=0.0031;AA=A|||;VT=SNP
10	18700219	rs12267833	G	A	100	PASS	AC=665;AF=0.132788;AN=5008;NS=2504;DP=15921;EAS_AF=0;AMR_AF=0.0922;AFR_AF=0.348;EUR_AF=0.1093;SAS_AF=0.0317;AA=G|||;VT=SNP
10	18700276	rs12247217	A	G	100	PASS	AC=683;AF=0.136382;AN=5008;NS=2504;DP=16112;EAS_AF=0.001;AMR_AF=0.0937;AFR_AF=0.3593;EUR_AF=0.1093;SAS_AF=0.0327;AA=A|||;VT=SNP
10	18700316	rs76927382	A	G	100	PASS	AC=54;AF=0.0107827;AN=5008;NS=2504;DP=17202;EAS_AF=0;AMR_AF=0.0202;AFR_AF=0.0015;EUR_AF=0.0318;SAS_AF=0.0061;AA=A|||;VT=SNP
10	18700676	rs7070430	A	C	100	PASS	AC=3380;AF=0.67492;AN=5008;NS=2504;DP=18157;EAS_AF=0.9008;AMR_AF=0.621;AFR_AF=0.4365;EUR_AF=0.7366;SAS_AF=0.7393;AA=A|||;VT=SNP
10	18700784	rs79615672	C	T	100	PASS	AC=39;AF=0.00778754;AN=5008;NS=2504;DP=22035;EAS_AF=0.001;AMR_AF=0.013;AFR_AF=0.003;EUR_AF=0.0179;SAS_AF=0.0072;AA=C|||;VT=SNP
10	18700881	rs78183760	T	C	100	PASS	AC=17;AF=0.00339457;AN=5008;NS=2504;DP=20445;EAS_AF=0;AMR_AF=0.0043;AFR_AF=0.0008;EUR_AF=0.0099;SAS_AF=0.0031;AA=T|||;VT=SNP
10	18701320	rs16917298	G	A	100	PASS	AC=207;AF=0.0413339;AN=5008;NS=2504;DP=20682;EAS_AF=0.001;AMR_AF=0.0476;AFR_AF=0.0371;EUR_AF=0.1034;SAS_AF=0.0204;AA=G|||;VT=SNP
10	18701678	rs17690664	C	T	100	PASS	AC=792;AF=0.158147;AN=5008;NS=2504;DP=18642;EAS_AF=0.255;AMR_AF=0.1599;AFR_AF=0.0265;EUR_AF=0.1998;SAS_AF=0.1922;AA=C|||;VT=SNP
10	18701804	rs17690724	C	T	100	PASS	AC=313;AF=0.0625;AN=5008;NS=2504;DP=18568;EAS_AF=0.004;AMR_AF=0.183;AFR_AF=0.0045;EUR_AF=0.1173;SAS_AF=0.0593;AA=C|||;VT=SNP
10	18701835	rs11014125	C	G	100	PASS	AC=3414;AF=0.681709;AN=5008;NS=2504;DP=19988;EAS_AF=0.8988;AMR_AF=0.6225;AFR_AF=0.4697;EUR_AF=0.7356;SAS_AF=0.7311;AA=C|||;VT=SNP
10	18702824	rs10734052	G	A	100	PASS	AC=4584;AF=0.915335;AN=5008;NS=2504;DP=22200;EAS_AF=0.9435;AMR_AF=0.7651;AFR_AF=0.9917;EUR_AF=0.8817;SAS_AF=0.9243;AA=A|||;VT=SNP
10	18703097	rs10828662	C	T	100	PASS	AC=2718;AF=0.542732;AN=5008;NS=2504;DP=20449;EAS_AF=0.62;AMR_AF=0.4712;AFR_AF=0.5015;EUR_AF=0.5408;SAS_AF=0.5716;AA=T|||;VT=SNP
10	18703895	rs997264	C	A	100	PASS	AC=4568;AF=0.912141;AN=5008;NS=2504;DP=18238;EAS_AF=0.9385;AMR_AF=0.7651;AFR_AF=0.9826;EUR_AF=0.8807;SAS_AF=0.9264;AA=A|||;VT=SNP
10	18704124	rs10828666	T	C	100	PASS	AC=1248;AF=0.249201;AN=5008;NS=2504;DP=19077;EAS_AF=0.121;AMR_AF=0.2291;AFR_AF=0.2466;EUR_AF=0.333;SAS_AF=0.3129;AA=T|||;VT=SNP
10	18704136	rs998229	G	A	100	PASS	AC=1245;AF=0.248602;AN=5008;NS=2504;DP=19162;EAS_AF=0.122;AMR_AF=0.2291;AFR_AF=0.2428;EUR_AF=0.334;SAS_AF=0.3129;AA=G|||;VT=SNP
10	18704240	rs12049663	G	A	100	PASS	AC=859;AF=0.171526;AN=5008;NS=2504;DP=19429;EAS_AF=0.2708;AMR_AF=0.1657;AFR_AF=0.0598;EUR_AF=0.1968;SAS_AF=0.1984;AA=G|||;VT=SNP
10	18704632	rs6482397	C	T	100	PASS	AC=4578;AF=0.914137;AN=5008;NS=2504;DP=18845;EAS_AF=0.9385;AMR_AF=0.7651;AFR_AF=0.9917;EUR_AF=0.8777;SAS_AF=0.9274;AA=T|||;VT=SNP
10	18704776	rs11014144	A	G	100	PASS	AC=781;AF=0.15595;AN=5008;NS=2504;DP=19346;EAS_AF=0.2758;AMR_AF=0.1513;AFR_AF=0.0136;EUR_AF=0.1859;SAS_AF=0.1973;AA=A|||;VT=SNP
10	18704955	rs76763559	C	T	100	PASS	AC=54;AF=0.0107827;AN=5008;NS=2504;DP=20270;EAS_AF=0;AMR_AF=0.0202;AFR_AF=0.0076;EUR_AF=0.0278;SAS_AF=0.002;AA=C|||;VT=SNP
10	18705035	rs2182346	C	T	100	PASS	AC=652;AF=0.130192;AN=5008;NS=2504;DP=19035;EAS_AF=0;AMR_AF=0.0937;AFR_AF=0.3457;EUR_AF=0.1093;SAS_AF=0.0204;AA=C|||;VT=SNP
10	18705074	rs976785	C	T	100	PASS	AC=1139;AF=0.227436;AN=5008;NS=2504;DP=19447;EAS_AF=0.121;AMR_AF=0.2233;AFR_AF=0.1891;EUR_AF=0.3241;SAS_AF=0.2924;AA=C|||;VT=SNP
10	18705120	rs11593522	T	C	100	PASS	AC=2326;AF=0.464457;AN=5008;NS=2504;DP=20271;EAS_AF=0.7718;AMR_AF=0.4078;AFR_AF=0.2897;EUR_AF=0.4294;SAS_AF=0.4601;AA=T|||;VT=SNP
10	18705336	rs67744136	T	C	100	PASS	AC=1448;AF=0.289137;AN=5008;NS=2504;DP=21619;EAS_AF=0.1696;AMR_AF=0.2507;AFR_AF=0.2451;EUR_AF=0.339;SAS_AF=0.4479;AA=T|||;VT=SNP
10	18706100	rs12783774	G	A	100	PASS	AC=199;AF=0.0397364;AN=5008;NS=2504;DP=14274;EAS_AF=0;AMR_AF=0.0447;AFR_AF=0.0318;EUR_AF=0.1054;SAS_AF=0.0204;AA=G|||;VT=SNP
10	18706480	rs11014156	T	G	100	PASS	AC=777;AF=0.155152;AN=5008;NS=2504;DP=14010;EAS_AF=0.2688;AMR_AF=0.1513;AFR_AF=0.0151;EUR_AF=0.1849;SAS_AF=0.1994;AA=T|||;VT=SNP
10	18706746	rs182777553	G	A	100	PASS	AC=20;AF=0.00399361;AN=5008;NS=2504;DP=17357;EAS_AF=0;AMR_AF=0.0058;AFR_AF=0.0008;EUR_AF=0.0139;SAS_AF=0.001;AA=G|||;VT=SNP
10	18707048	rs66677106	G	A	100	PASS	AC=1230;AF=0.245607;AN=5008;NS=2504;DP=17054;EAS_AF=0.12;AMR_AF=0.2248;AFR_AF=0.2413;EUR_AF=0.33;SAS_AF=0.3088;AA=G|||;VT=SNP
10	18707143	rs7074324	A	T	100	PASS	AC=741;AF=0.147963;AN=5008;NS=2504;DP=17446;EAS_AF=0;AMR_AF=0.1023;AFR_AF=0.4085;EUR_AF=0.1093;SAS_AF=0.0204;AA=A|||;VT=SNP
10	18707149	rs10764476	G	A	100	PASS	AC=1417;AF=0.282947;AN=5008;NS=2504;DP=17352;EAS_AF=0.499;AMR_AF=0.2334;AFR_AF=0.2171;EUR_AF=0.2127;SAS_AF=0.2566;AA=g|||;VT=SNP
10	18707296	rs982003	C	T	100	PASS	AC=3783;AF=0.755391;AN=5008;NS=2504;DP=20436;EAS_AF=0.9385;AMR_AF=0.6614;AFR_AF=0.5439;EUR_AF=0.7674;SAS_AF=0.907;AA=T|||;VT=SNP
10	18707352	rs1325990	A	G	100	PASS	AC=3070;AF=0.613019;AN=5008;NS=2504;DP=21077;EAS_AF=0.7679;AMR_AF=0.5101;AFR_AF=0.7065;EUR_AF=0.5368;SAS_AF=0.4785;AA=A|||;VT=SNP
10	18707441	rs111609298	A	G	100	PASS	AC=238;AF=0.047524;AN=5008;NS=2504;DP=20608;EAS_AF=0.1002;AMR_AF=0.0346;AFR_AF=0.0113;EUR_AF=0.0577;SAS_AF=0.0409;AA=A|||;VT=SNP
10	18707448	rs1813353	T	C	100	PASS	AC=1327;AF=0.264976;AN=5008;NS=2504;DP=20429;EAS_AF=0.1706;AMR_AF=0.2478;AFR_AF=0.1664;EUR_AF=0.338;SAS_AF=0.4325;AA=T|||;VT=SNP
10	18707803	rs117865332	G	A	100	PASS	AC=13;AF=0.00259585;AN=5008;NS=2504;DP=22251;EAS_AF=0;AMR_AF=0.0029;AFR_AF=0;EUR_AF=0.0109;SAS_AF=0;AA=G|||;VT=SNP
10	18707995	rs6482406	T	G	100	PASS	AC=4525;AF=0.903554;AN=5008;NS=2504;DP=20852;EAS_AF=0.9385;AMR_AF=0.7608;AFR_AF=0.9561;EUR_AF=0.8787;SAS_AF=0.9233;AA=G|||;VT=SNP
10	18708325	rs7079485	A	C	100	PASS	AC=1595;AF=0.31849;AN=5008;NS=2504;DP=20049;EAS_AF=0.5119;AMR_AF=0.2435;AFR_AF=0.3116;EUR_AF=0.2376;SAS_AF=0.2648;AA=A|||;VT=SNP
10	18708415	rs78188412	G	A	100	PASS	AC=46;AF=0.0091853;AN=5008;NS=2504;DP=19668;EAS_AF=0;AMR_AF=0.0115;AFR_AF=0.0008;EUR_AF=0.0199;SAS_AF=0.0174;AA=G|||;VT=SNP
10	18708563	rs61841960	C	G	100	PASS	AC=870;AF=0.173722;AN=5008;NS=2504;DP=18458;EAS_AF=0.2688;AMR_AF=0.17;AFR_AF=0.0681;EUR_AF=0.1988;SAS_AF=0.1953;AA=C|||;VT=SNP
10	18708639	rs111550800	C	T	100	PASS	AC=33;AF=0.00658946;AN=5008;NS=2504;DP=17898;EAS_AF=0;AMR_AF=0.0159;AFR_AF=0.0076;EUR_AF=0.0109;SAS_AF=0.001;AA=C|||;VT=SNP
10	18708798	rs11014166	A	T	100	PASS	AC=1057;AF=0.211062;AN=5008;NS=2504;DP=18722;EAS_AF=0.12;AMR_AF=0.2161;AFR_AF=0.1331;EUR_AF=0.3221;SAS_AF=0.2924;AA=A|||;VT=SNP
10	18709577	rs7908861	A	T	100	PASS	AC=3059;AF=0.610823;AN=5008;NS=2504;DP=17833;EAS_AF=0.7679;AMR_AF=0.4971;AFR_AF=0.7088;EUR_AF=0.5378;SAS_AF=0.4724;AA=A|||;VT=SNP
10	18709580	rs7912753	T	C	100	PASS	AC=4578;AF=0.914137;AN=5008;NS=2504;DP=17166;EAS_AF=0.9395;AMR_AF=0.7651;AFR_AF=0.9932;EUR_AF=0.8777;SAS_AF=0.9243;AA=C|||;VT=SNP
10	18709808	rs10828677	A	C	100	PASS	AC=1536;AF=0.306709;AN=5008;NS=2504;DP=14984;EAS_AF=0.5417;AMR_AF=0.2406;AFR_AF=0.2534;EUR_AF=0.2336;SAS_AF=0.2587;AA=a|||;VT=SNP
10	18710168	rs11014167	T	C	100	PASS	AC=4446;AF=0.88778;AN=5008;NS=2504;DP=16662;EAS_AF=0.9425;AMR_AF=0.7579;AFR_AF=0.8956;EUR_AF=0.8777;SAS_AF=0.9233;AA=T|||;VT=SNP
10	18710698	rs983048	T	C	100	PASS	AC=4576;AF=0.913738;AN=5008;NS=2504;DP=16740;EAS_AF=0.9385;AMR_AF=0.7637;AFR_AF=0.9932;EUR_AF=0.8777;SAS_AF=0.9243;AA=C|||;VT=SNP
10	18710991	rs11014170	G	A	100	PASS	AC=30;AF=0.00599042;AN=5008;NS=2504;DP=21496;EAS_AF=0;AMR_AF=0.0058;AFR_AF=0.0008;EUR_AF=0.0199;SAS_AF=0.0051;AA=G|||;VT=SNP
10	18711046	rs16917330	C	G	100	PASS	AC=202;AF=0.0403355;AN=5008;NS=2504;DP=19784;EAS_AF=0;AMR_AF=0.0461;AFR_AF=0.0333;EUR_AF=0.1054;SAS_AF=0.0204;AA=C|||;VT=SNP
10	18711195	rs11014171	C	T	100	PASS	AC=1300;AF=0.259585;AN=5008;NS=2504;DP=19002;EAS_AF=0.1726;AMR_AF=0.2435;AFR_AF=0.1536;EUR_AF=0.337;SAS_AF=0.4243;AA=C|||;VT=SNP
10	18711288	rs10828679	G	A	100	PASS	AC=4445;AF=0.88758;AN=5008;NS=2504;DP=19378;EAS_AF=0.9385;AMR_AF=0.7579;AFR_AF=0.8941;EUR_AF=0.8817;SAS_AF=0.9243;AA=A|||;VT=SNP
10	18711712	rs7091067	C	G	100	PASS	AC=1091;AF=0.217851;AN=5008;NS=2504;DP=18371;EAS_AF=0.123;AMR_AF=0.2176;AFR_AF=0.171;EUR_AF=0.326;SAS_AF=0.2679;AA=C|||;VT=SNP
10	18711996	rs113479298	G	A	100	PASS	AC=55;AF=0.0109824;AN=5008;NS=2504;DP=21438;EAS_AF=0;AMR_AF=0.0231;AFR_AF=0.0023;EUR_AF=0.0318;SAS_AF=0.0041;AA=G|||;VT=SNP
10	18712250	rs4748463	G	A	100	PASS	AC=3025;AF=0.604034;AN=5008;NS=2504;DP=19315;EAS_AF=0.751;AMR_AF=0.5014;AFR_AF=0.6551;EUR_AF=0.5447;SAS_AF=0.5174;AA=A|||;VT=SNP
10	18712258	rs4748464	C	A	100	PASS	AC=4604;AF=0.919329;AN=5008;NS=2504;DP=18807;EAS_AF=0.9435;AMR_AF=0.7637;AFR_AF=0.9955;EUR_AF=0.8827;SAS_AF=0.9397;AA=A|||;VT=SNP
10	18712285	rs11014175	C	T	100	PASS	AC=781;AF=0.15595;AN=5008;NS=2504;DP=18189;EAS_AF=0.2242;AMR_AF=0.1729;AFR_AF=0.025;EUR_AF=0.2127;SAS_AF=0.1922;AA=C|||;VT=SNP
10	18712352	rs4747345	T	C	100	PASS	AC=3089;AF=0.616813;AN=5008;NS=2504;DP=16051;EAS_AF=0.7659;AMR_AF=0.5115;AFR_AF=0.702;EUR_AF=0.5427;SAS_AF=0.499;AA=T|||;VT=SNP
10	18712393	rs4748465	G	A	100	PASS	AC=4450;AF=0.888578;AN=5008;NS=2504;DP=14997;EAS_AF=0.9405;AMR_AF=0.7579;AFR_AF=0.8941;EUR_AF=0.8827;SAS_AF=0.9264;AA=A|||;VT=SNP
10	18713130	rs7083121	G	C	100	PASS	AC=745;AF=0.148762;AN=5008;NS=2504;DP=14887;EAS_AF=0;AMR_AF=0.1023;AFR_AF=0.4085;EUR_AF=0.1133;SAS_AF=0.0204;AA=G|||;VT=SNP
10	18713206	rs72786085	G	C	100	PASS	AC=158;AF=0.0315495;AN=5008;NS=2504;DP=17839;EAS_AF=0;AMR_AF=0.0288;AFR_AF=0.0015;EUR_AF=0.0646;SAS_AF=0.0726;AA=G|||;VT=SNP
10	18713425	rs10764481	A	T	100	PASS	AC=1528;AF=0.305112;AN=5008;NS=2504;DP=17581;EAS_AF=0.5417;AMR_AF=0.2349;AFR_AF=0.2458;EUR_AF=0.2157;SAS_AF=0.2832;AA=A|||;VT=SNP
10	18713570	rs7074010	T	A	100	PASS	AC=3354;AF=0.669728;AN=5008;NS=2504;DP=20623;EAS_AF=0.8175;AMR_AF=0.536;AFR_AF=0.7405;EUR_AF=0.5517;SAS_AF=0.638;AA=T|||;VT=SNP
10	18713906	rs12765367	G	A	100	PASS	AC=112;AF=0.0223642;AN=5008;NS=2504;DP=17164;EAS_AF=0;AMR_AF=0.0317;AFR_AF=0.0038;EUR_AF=0.0746;SAS_AF=0.0102;AA=G|||;VT=SNP
10	18714347	rs11014185	T	A	100	PASS	AC=4444;AF=0.88738;AN=5008;NS=2504;DP=16312;EAS_AF=0.9415;AMR_AF=0.7579;AFR_AF=0.8941;EUR_AF=0.8777;SAS_AF=0.9243;AA=a|||;VT=SNP
10	18714383	rs61841962	C	T	100	PASS	AC=1450;AF=0.289537;AN=5008;NS=2504;DP=16037;EAS_AF=0.5268;AMR_AF=0.2305;AFR_AF=0.202;EUR_AF=0.2117;SAS_AF=0.2853;AA=C|||;VT=SNP
10	18714473	rs11014186	A	T	100	PASS	AC=4446;AF=0.88778;AN=5008;NS=2504;DP=15777;EAS_AF=0.9405;AMR_AF=0.7565;AFR_AF=0.8949;EUR_AF=0.8787;SAS_AF=0.9264;AA=T|||;VT=SNP
10	18714546	rs11014188	G	A	100	PASS	AC=785;AF=0.156749;AN=5008;NS=2504;DP=16306;EAS_AF=0.2262;AMR_AF=0.17;AFR_AF=0.0242;EUR_AF=0.2147;SAS_AF=0.1953;AA=G|||;VT=SNP
10	18714592	rs61841963	G	A	100	PASS	AC=1453;AF=0.290136;AN=5008;NS=2504;DP=18196;EAS_AF=0.5268;AMR_AF=0.2305;AFR_AF=0.2035;EUR_AF=0.2117;SAS_AF=0.2863;AA=G|||;VT=SNP
10	18714705	rs1575836	G	T	100	PASS	AC=4582;AF=0.914936;AN=5008;NS=2504;DP=18501;EAS_AF=0.9405;AMR_AF=0.7637;AFR_AF=0.9902;EUR_AF=0.8827;SAS_AF=0.9274;AA=T|||;VT=SNP
10	18715104	rs117605949	T	G	100	PASS	AC=37;AF=0.00738818;AN=5008;NS=2504;DP=17269;EAS_AF=0;AMR_AF=0.0115;AFR_AF=0.0008;EUR_AF=0.0268;SAS_AF=0.001;AA=t|||;VT=SNP
10	18715168	rs6415973	C	T	100	PASS	AC=4540;AF=0.90655;AN=5008;NS=2504;DP=17207;EAS_AF=0.9563;AMR_AF=0.7608;AFR_AF=0.9478;EUR_AF=0.8827;SAS_AF=0.9274;AA=T|||;VT=SNP
10	18715259	rs6415974	T	C	100	PASS	AC=4540;AF=0.90655;AN=5008;NS=2504;DP=16534;EAS_AF=0.9563;AMR_AF=0.7608;AFR_AF=0.9478;EUR_AF=0.8827;SAS_AF=0.9274;AA=T|||;VT=SNP
10	18715540	rs6482408	A	G	100	PASS	AC=4548;AF=0.908147;AN=5008;NS=2504;DP=15227;EAS_AF=0.9563;AMR_AF=0.7622;AFR_AF=0.9531;EUR_AF=0.8827;SAS_AF=0.9274;AA=G|||;VT=SNP
10	18715589	rs6482409	C	T	100	PASS	AC=4548;AF=0.908147;AN=5008;NS=2504;DP=14414;EAS_AF=0.9563;AMR_AF=0.7622;AFR_AF=0.9531;EUR_AF=0.8827;SAS_AF=0.9274;AA=C|||;VT=SNP
10	18715610	rs6482410	A	G	100	PASS	AC=4546;AF=0.907748;AN=5008;NS=2504;DP=13280;EAS_AF=0.9563;AMR_AF=0.7622;AFR_AF=0.9516;EUR_AF=0.8827;SAS_AF=0.9274;AA=A|||;VT=SNP
10	18715753	rs192204152	A	G	100	PASS	AC=21;AF=0.00419329;AN=5008;NS=2504;DP=13478;EAS_AF=0.001;AMR_AF=0;AFR_AF=0.0015;EUR_AF=0.0149;SAS_AF=0.0031;AA=A|||;VT=SNP
10	18715941	rs6482411	G	A	100	PASS	AC=4603;AF=0.919129;AN=5008;NS=2504;DP=10121;EAS_AF=0.9573;AMR_AF=0.7637;AFR_AF=0.9932;EUR_AF=0.8827;SAS_AF=0.9274;AA=A|||;VT=SNP
10	18715942	rs150446556	T	C	100	PASS	AC=853;AF=0.170327;AN=5008;NS=2504;DP=10238;EAS_AF=0.0198;AMR_AF=0.1974;AFR_AF=0.1415;EUR_AF=0.2763;SAS_AF=0.2362;AA=T|||;VT=SNP
10	18715961	rs111427805	G	A	100	PASS	AC=205;AF=0.0409345;AN=5008;NS=2504;DP=11663;EAS_AF=0;AMR_AF=0.0476;AFR_AF=0.0325;EUR_AF=0.1093;SAS_AF=0.0194;AA=G|||;VT=SNP
10	18716084	rs149205336	A	G	100	PASS	AC=55;AF=0.0109824;AN=5008;NS=2504;DP=14857;EAS_AF=0;AMR_AF=0.0231;AFR_AF=0.0023;EUR_AF=0.0318;SAS_AF=0.0041;AA=A|||;VT=SNP
10	18716145	rs10741058	T	C	100	PASS	AC=4539;AF=0.90635;AN=5008;NS=2504;DP=15589;EAS_AF=0.9573;AMR_AF=0.7608;AFR_AF=0.947;EUR_AF=0.8817;SAS_AF=0.9274;AA=C|||;VT=SNP
10	18716346	rs10764483	A	G	100	PASS	AC=4548;AF=0.908147;AN=5008;NS=2504;DP=16058;EAS_AF=0.9573;AMR_AF=0.7622;AFR_AF=0.9523;EUR_AF=0.8827;SAS_AF=0.9274;AA=A|||;VT=SNP
10	18716779	rs181333405	A	G	100	PASS	AC=50;AF=0.00998403;AN=5008;NS=2504;DP=14873;EAS_AF=0;AMR_AF=0.0086;AFR_AF=0.0008;EUR_AF=0.0139;SAS_AF=0.0297;AA=A|||;VT=SNP
10	18716867	rs4548524	A	G	100	PASS	AC=1486;AF=0.296725;AN=5008;NS=2504;DP=15704;EAS_AF=0.1865;AMR_AF=0.2767;AFR_AF=0.2587;EUR_AF=0.3569;SAS_AF=0.4141;AA=A|||;VT=SNP
10	18717348	rs7077127	G	T	100	PASS	AC=1542;AF=0.307907;AN=5008;NS=2504;DP=15750;EAS_AF=0.2252;AMR_AF=0.2594;AFR_AF=0.4675;EUR_AF=0.3091;SAS_AF=0.2106;AA=G|||;VT=SNP
10	18717682	rs2209590	A	G	100	PASS	AC=4583;AF=0.915136;AN=5008;NS=2504;DP=16446;EAS_AF=0.9425;AMR_AF=0.7651;AFR_AF=0.9894;EUR_AF=0.8817;SAS_AF=0.9274;AA=A|||;VT=SNP
10	18717819	rs2209589	T	C	100	PASS	AC=4581;AF=0.914736;AN=5008;NS=2504;DP=16179;EAS_AF=0.9405;AMR_AF=0.7651;AFR_AF=0.9894;EUR_AF=0.8817;SAS_AF=0.9274;AA=T|||;VT=SNP
10	18717884	rs2209588	A	T	100	PASS	AC=4583;AF=0.915136;AN=5008;NS=2504;DP=17086;EAS_AF=0.9405;AMR_AF=0.768;AFR_AF=0.9902;EUR_AF=0.8807;SAS_AF=0.9274;AA=T|||;VT=SNP
10	18717909	rs2209587	T	C	100	PASS	AC=4583;AF=0.915136;AN=5008;NS=2504;DP=17663;EAS_AF=0.9405;AMR_AF=0.768;AFR_AF=0.9902;EUR_AF=0.8807;SAS_AF=0.9274;AA=T|||;VT=SNP
10	18717945	rs58561149	A	T	100	PASS	AC=4589;AF=0.916334;AN=5008;NS=2504;DP=18190;EAS_AF=0.9405;AMR_AF=0.768;AFR_AF=0.9939;EUR_AF=0.8817;SAS_AF=0.9274;AA=T|||;VT=SNP
10	18718052	rs4145903	T	C	100	PASS	AC=3819;AF=0.76258;AN=5008;NS=2504;DP=19940;EAS_AF=0.7163;AMR_AF=0.6023;AFR_AF=0.9592;EUR_AF=0.6859;SAS_AF=0.7372;AA=T|||;VT=SNP
10	18718137	rs11014196	A	G	100	PASS	AC=4581;AF=0.914736;AN=5008;NS=2504;DP=19541;EAS_AF=0.9405;AMR_AF=0.7651;AFR_AF=0.9894;EUR_AF=0.8817;SAS_AF=0.9274;AA=A|||;VT=SNP
10	18719079	rs6482412	A	G	100	PASS	AC=4579;AF=0.914337;AN=5008;NS=2504;DP=14696;EAS_AF=0.9415;AMR_AF=0.7651;AFR_AF=0.9924;EUR_AF=0.8748;SAS_AF=0.9274;AA=a|||;VT=SNP
10	18719677	rs17613287	A	T	100	PASS	AC=1031;AF=0.205871;AN=5008;NS=2504;DP=19292;EAS_AF=0.124;AMR_AF=0.2161;AFR_AF=0.1293;EUR_AF=0.3241;SAS_AF=0.2648;AA=A|||;VT=SNP
10	18719941	rs11014200	C	G	100	PASS	AC=798;AF=0.159345;AN=5008;NS=2504;DP=16950;EAS_AF=0.2312;AMR_AF=0.1686;AFR_AF=0.0333;EUR_AF=0.2127;SAS_AF=0.1943;AA=C|||;VT=SNP
10	18720097	rs77212700	C	T	100	PASS	AC=294;AF=0.0587061;AN=5008;NS=2504;DP=17242;EAS_AF=0.1052;AMR_AF=0.0317;AFR_AF=0.0522;EUR_AF=0.0567;SAS_AF=0.0409;AA=C|||;VT=SNP
10	18720109	rs34195643	G	A	100	PASS	AC=567;AF=0.113219;AN=5008;NS=2504;DP=17067;EAS_AF=0;AMR_AF=0.0821;AFR_AF=0.2882;EUR_AF=0.1093;SAS_AF=0.0194;AA=G|||;VT=SNP
10	18720845	rs11014204	C	T	100	PASS	AC=717;AF=0.143171;AN=5008;NS=2504;DP=15336;EAS_AF=0.0238;AMR_AF=0.1945;AFR_AF=0.053;EUR_AF=0.2674;SAS_AF=0.2239;AA=C|||;VT=SNP
10	18720877	rs10741059	G	A	100	PASS	AC=4595;AF=0.917532;AN=5008;NS=2504;DP=14656;EAS_AF=0.9583;AMR_AF=0.7594;AFR_AF=0.9932;EUR_AF=0.8777;SAS_AF=0.9264;AA=A|||;VT=SNP
10	18721065	rs10734054	A	G	100	PASS	AC=4595;AF=0.917532;AN=5008;NS=2504;DP=17018;EAS_AF=0.9583;AMR_AF=0.7594;AFR_AF=0.9932;EUR_AF=0.8777;SAS_AF=0.9264;AA=G|||;VT=SNP
10	18721071	rs10741060	G	A	100	PASS	AC=4595;AF=0.917532;AN=5008;NS=2504;DP=17066;EAS_AF=0.9583;AMR_AF=0.7594;AFR_AF=0.9932;EUR_AF=0.8777;SAS_AF=0.9264;AA=A|||;VT=SNP
10	18721204	rs10741061	A	G	100	PASS	AC=4590;AF=0.916534;AN=5008;NS=2504;DP=15778;EAS_AF=0.9583;AMR_AF=0.7594;AFR_AF=0.9894;EUR_AF=0.8777;SAS_AF=0.9264;AA=A|||;VT=SNP
10	18721381	rs61841998	G	C	100	PASS	AC=585;AF=0.116813;AN=5008;NS=2504;DP=17631;EAS_AF=0.0069;AMR_AF=0.0576;AFR_AF=0.2746;EUR_AF=0.0348;SAS_AF=0.1431;AA=G|||;VT=SNP
10	18721946	rs10764487	T	C	100	PASS	AC=1486;AF=0.296725;AN=5008;NS=2504;DP=14291;EAS_AF=0.5119;AMR_AF=0.2349;AFR_AF=0.2405;EUR_AF=0.2147;SAS_AF=0.2791;AA=T|||;VT=SNP
10	18721957	rs10828689	G	C	100	PASS	AC=1692;AF=0.337859;AN=5008;NS=2504;DP=14147;EAS_AF=0.123;AMR_AF=0.3112;AFR_AF=0.4743;EUR_AF=0.4324;SAS_AF=0.2965;AA=G|||;VT=SNP
10	18721966	rs11014208	T	G	100	PASS	AC=845;AF=0.16873;AN=5008;NS=2504;DP=13752;EAS_AF=0.2768;AMR_AF=0.1686;AFR_AF=0.0318;EUR_AF=0.2137;SAS_AF=0.1963;AA=T|||;VT=SNP
10	18721986	rs10734056	G	A	100	PASS	AC=4599;AF=0.918331;AN=5008;NS=2504;DP=13003;EAS_AF=0.9613;AMR_AF=0.7594;AFR_AF=0.9932;EUR_AF=0.8777;SAS_AF=0.9274;AA=A|||;VT=SNP
10	18722091	rs11014210	A	G	100	PASS	AC=841;AF=0.167931;AN=5008;NS=2504;DP=12934;EAS_AF=0.2768;AMR_AF=0.1686;AFR_AF=0.0287;EUR_AF=0.2137;SAS_AF=0.1963;AA=A|||;VT=SNP
10	18722168	rs11014211	G	A	100	PASS	AC=803;AF=0.160343;AN=5008;NS=2504;DP=15534;EAS_AF=0.2609;AMR_AF=0.1628;AFR_AF=0.0287;EUR_AF=0.1968;SAS_AF=0.1953;AA=G|||;VT=SNP
10	18722363	rs7080623	C	T	100	PASS	AC=2064;AF=0.412141;AN=5008;NS=2504;DP=16488;EAS_AF=0.5635;AMR_AF=0.2795;AFR_AF=0.4871;EUR_AF=0.2316;SAS_AF=0.4346;AA=C|||;VT=SNP
10	18723124	rs72786093	T	G	100	PASS	AC=846;AF=0.16893;AN=5008;NS=2504;DP=15033;EAS_AF=0.2788;AMR_AF=0.1686;AFR_AF=0.031;EUR_AF=0.2137;SAS_AF=0.1963;AA=T|||;VT=SNP
10	18723306	rs7897101	G	A	100	PASS	AC=1038;AF=0.207268;AN=5008;NS=2504;DP=15387;EAS_AF=0.122;AMR_AF=0.2161;AFR_AF=0.1286;EUR_AF=0.3241;SAS_AF=0.2751;AA=G|||;VT=SNP
10	18723867	rs11014216	A	C	100	PASS	AC=1139;AF=0.227436;AN=5008;NS=2504;DP=19018;EAS_AF=0.3145;AMR_AF=0.2075;AFR_AF=0.0923;EUR_AF=0.2276;SAS_AF=0.3344;AA=A|||;VT=SNP
10	18725053	rs6482423	T	C	100	PASS	AC=1087;AF=0.217053;AN=5008;NS=2504;DP=15033;EAS_AF=0.123;AMR_AF=0.2205;AFR_AF=0.1528;EUR_AF=0.328;SAS_AF=0.2843;AA=T|||;VT=SNP
10	18725099	rs72786094	A	G	100	PASS	AC=121;AF=0.0241613;AN=5008;NS=2504;DP=15209;EAS_AF=0;AMR_AF=0.0461;AFR_AF=0.0061;EUR_AF=0.0517;SAS_AF=0.0297;AA=A|||;VT=SNP
10	18725659	rs1926026	G	A	100	PASS	AC=4604;AF=0.919329;AN=5008;NS=2504;DP=18220;EAS_AF=0.9415;AMR_AF=0.7608;AFR_AF=0.9947;EUR_AF=0.8966;SAS_AF=0.9305;AA=A|||;VT=SNP
10	18725848	rs61841999	G	A	100	PASS	AC=1470;AF=0.29353;AN=5008;NS=2504;DP=16808;EAS_AF=0.5089;AMR_AF=0.2334;AFR_AF=0.2088;EUR_AF=0.2416;SAS_AF=0.2822;AA=G|||;VT=SNP
10	18725985	rs7095057	T	C	100	PASS	AC=4626;AF=0.923722;AN=5008;NS=2504;DP=18956;EAS_AF=0.9633;AMR_AF=0.7608;AFR_AF=0.9947;EUR_AF=0.8966;SAS_AF=0.9305;AA=C|||;VT=SNP
10	18726054	rs7070847	G	A	100	PASS	AC=757;AF=0.151158;AN=5008;NS=2504;DP=19174;EAS_AF=0.0198;AMR_AF=0.1816;AFR_AF=0.0862;EUR_AF=0.2724;SAS_AF=0.228;AA=G|||;VT=SNP
10	18726218	rs7071123	G	T	100	PASS	AC=4619;AF=0.922324;AN=5008;NS=2504;DP=17278;EAS_AF=0.9633;AMR_AF=0.7594;AFR_AF=0.9947;EUR_AF=0.8917;SAS_AF=0.9294;AA=T|||;VT=SNP
10	18726326	rs6482437	A	C	100	PASS	AC=4624;AF=0.923323;AN=5008;NS=2504;DP=19096;EAS_AF=0.9633;AMR_AF=0.7608;AFR_AF=0.9947;EUR_AF=0.8956;SAS_AF=0.9294;AA=C|||;VT=SNP
10	18726418	rs6482438	C	T	100	PASS	AC=4141;AF=0.826877;AN=5008;NS=2504;DP=20852;EAS_AF=0.7202;AMR_AF=0.7968;AFR_AF=0.972;EUR_AF=0.7863;SAS_AF=0.8037;AA=T|||;VT=SNP
10	18727251	rs67214975	C	A	100	PASS	AC=1717;AF=0.342851;AN=5008;NS=2504;DP=14053;EAS_AF=0.2966;AMR_AF=0.3516;AFR_AF=0.2126;EUR_AF=0.4712;SAS_AF=0.4284;AA=C|||;VT=SNP
10	18727901	rs7923191	A	G	100	PASS	AC=1272;AF=0.253994;AN=5008;NS=2504;DP=19612;EAS_AF=0.499;AMR_AF=0.1715;AFR_AF=0.1581;EUR_AF=0.1938;SAS_AF=0.2515;AA=A|||;VT=SNP
10	18727919	rs7917206	C	G	100	PASS	AC=2599;AF=0.51897;AN=5008;NS=2504;DP=19882;EAS_AF=0.4831;AMR_AF=0.4568;AFR_AF=0.5802;EUR_AF=0.5706;SAS_AF=0.4642;AA=G|||;VT=SNP
10	18727959	rs12258967	C	G	100	PASS	AC=1055;AF=0.210663;AN=5008;NS=2504;DP=20668;EAS_AF=0.0099;AMR_AF=0.2435;AFR_AF=0.2761;EUR_AF=0.2863;SAS_AF=0.228;AA=A|||;VT=SNP
10	18727999	rs10764493	G	A	100	PASS	AC=4364;AF=0.871406;AN=5008;NS=2504;DP=20743;EAS_AF=0.9097;AMR_AF=0.7421;AFR_AF=0.8684;EUR_AF=0.8936;SAS_AF=0.9049;AA=a|||;VT=SNP
10	18728169	rs61842000	A	G	100	PASS	AC=801;AF=0.159944;AN=5008;NS=2504;DP=22267;EAS_AF=0.2738;AMR_AF=0.1571;AFR_AF=0.0408;EUR_AF=0.175;SAS_AF=0.1902;AA=A|||;VT=SNP
10	18728998	rs72786097	T	G	100	PASS	AC=1324;AF=0.264377;AN=5008;NS=2504;DP=17979;EAS_AF=0.3115;AMR_AF=0.2017;AFR_AF=0.3192;EUR_AF=0.172;SAS_AF=0.2812;AA=T|||;VT=SNP
10	18729855	rs72786098	G	A	100	PASS	AC=29;AF=0.00579073;AN=5008;NS=2504;DP=19818;EAS_AF=0;AMR_AF=0.0101;AFR_AF=0;EUR_AF=0.0169;SAS_AF=0.0051;AA=G|||;VT=SNP
10	18730071	rs149539772	C	T	100	PASS	AC=15;AF=0.00299521;AN=5008;NS=2504;DP=17544;EAS_AF=0;AMR_AF=0.0029;AFR_AF=0.0008;EUR_AF=0.0119;SAS_AF=0;AA=C|||;VT=SNP
10	18730310	rs76466243	C	G	100	PASS	AC=987;AF=0.197085;AN=5008;NS=2504;DP=16355;EAS_AF=0.252;AMR_AF=0.1671;AFR_AF=0.2307;EUR_AF=0.164;SAS_AF=0.1503;AA=G|||;VT=SNP
10	18730368	rs7069923	C	T	100	PASS	AC=1946;AF=0.388578;AN=5008;NS=2504;DP=17600;EAS_AF=0.4881;AMR_AF=0.2882;AFR_AF=0.4902;EUR_AF=0.336;SAS_AF=0.274;AA=C|||;VT=SNP
10	18731093	rs7081068	A	T	100	PASS	AC=1468;AF=0.293131;AN=5008;NS=2504;DP=16245;EAS_AF=0.3611;AMR_AF=0.3746;AFR_AF=0.2088;EUR_AF=0.2863;SAS_AF=0.2863;AA=T|||;VT=SNP
10	18731193	rs61842001	G	C	100	PASS	AC=968;AF=0.193291;AN=5008;NS=2504;DP=16601;EAS_AF=0.2609;AMR_AF=0.1686;AFR_AF=0.1649;EUR_AF=0.1779;SAS_AF=0.1953;AA=G|||;VT=SNP
10	18732074	rs7099509	G	A	100	PASS	AC=2779;AF=0.554912;AN=5008;NS=2504;DP=12791;EAS_AF=0.6438;AMR_AF=0.5072;AFR_AF=0.68;EUR_AF=0.3926;SAS_AF=0.4949;AA=G|||;VT=SNP
10	18732142	rs76932265	G	A	100	PASS	AC=183;AF=0.0365415;AN=5008;NS=2504;DP=14165;EAS_AF=0.1022;AMR_AF=0.0086;AFR_AF=0.0038;EUR_AF=0.0229;SAS_AF=0.047;AA=G|||;VT=SNP
10	18732385	rs4747346	C	T	100	PASS	AC=3072;AF=0.613419;AN=5008;NS=2504;DP=16993;EAS_AF=0.4752;AMR_AF=0.6873;AFR_AF=0.5023;EUR_AF=0.7247;SAS_AF=0.7393;AA=T|||;VT=SNP
10	18732515	rs77378663	T	C	100	PASS	AC=199;AF=0.0397364;AN=5008;NS=2504;DP=19032;EAS_AF=0.1022;AMR_AF=0.0101;AFR_AF=0.0197;EUR_AF=0.0229;SAS_AF=0.0409;AA=T|||;VT=SNP
10	18732762	rs10764499	G	A	100	PASS	AC=902;AF=0.180112;AN=5008;NS=2504;DP=15164;EAS_AF=0.0198;AMR_AF=0.245;AFR_AF=0.1104;EUR_AF=0.326;SAS_AF=0.2434;AA=G|||;VT=SNP
10	18733281	rs7090956	A	G	100	PASS	AC=2112;AF=0.421725;AN=5008;NS=2504;DP=19947;EAS_AF=0.3611;AMR_AF=0.4496;AFR_AF=0.2519;EUR_AF=0.6054;SAS_AF=0.5051;AA=A|||;VT=SNP
10	18733293	rs4748466	A	G	100	PASS	AC=674;AF=0.134585;AN=5008;NS=2504;DP=19855;EAS_AF=0.128;AMR_AF=0.2205;AFR_AF=0.0348;EUR_AF=0.1153;SAS_AF=0.2352;AA=A|||;VT=SNP
10	18733555	rs7091297	A	G	100	PASS	AC=951;AF=0.189896;AN=5008;NS=2504;DP=16685;EAS_AF=0.2331;AMR_AF=0.2003;AFR_AF=0.1029;EUR_AF=0.2515;SAS_AF=0.1922;AA=A|||;VT=SNP
10	18733562	rs7091299	A	T	100	PASS	AC=1998;AF=0.398962;AN=5008;NS=2504;DP=17076;EAS_AF=0.252;AMR_AF=0.4452;AFR_AF=0.3071;EUR_AF=0.5805;SAS_AF=0.455;AA=T|||;VT=SNP
10	18733661	rs4748467	A	G	100	PASS	AC=833;AF=0.166334;AN=5008;NS=2504;DP=19196;EAS_AF=0.127;AMR_AF=0.2291;AFR_AF=0.1475;EUR_AF=0.1163;SAS_AF=0.2393;AA=A|||;VT=SNP
10	18734013	rs16917357	T	C	100	PASS	AC=337;AF=0.0672923;AN=5008;NS=2504;DP=19340;EAS_AF=0.1091;AMR_AF=0.0159;AFR_AF=0.1082;EUR_AF=0.0239;SAS_AF=0.0501;AA=T|||;VT=SNP
10	18734235	rs10508561	G	A	100	PASS	AC=939;AF=0.1875;AN=5008;NS=2504;DP=19856;EAS_AF=0.2302;AMR_AF=0.1902;AFR_AF=0.1021;EUR_AF=0.2515;SAS_AF=0.1912;AA=G|||;VT=SNP
10	18734311	rs9299787	A	G	100	PASS	AC=3159;AF=0.630791;AN=5008;NS=2504;DP=19628;EAS_AF=0.4861;AMR_AF=0.6974;AFR_AF=0.5567;EUR_AF=0.7217;SAS_AF=0.7393;AA=G|||;VT=SNP
10	18734824	rs56949798	G	A	100	PASS	AC=946;AF=0.188898;AN=5008;NS=2504;DP=20216;EAS_AF=0.0238;AMR_AF=0.2493;AFR_AF=0.1165;EUR_AF=0.328;SAS_AF=0.271;AA=G|||;VT=SNP
10	18734965	rs11014256	T	A	100	PASS	AC=1992;AF=0.397764;AN=5008;NS=2504;DP=19184;EAS_AF=0.251;AMR_AF=0.4452;AFR_AF=0.298;EUR_AF=0.5805;SAS_AF=0.4622;AA=A|||;VT=SNP
10	18734976	rs10828704	G	C	100	PASS	AC=1880;AF=0.375399;AN=5008;NS=2504;DP=19198;EAS_AF=0.251;AMR_AF=0.4395;AFR_AF=0.2163;EUR_AF=0.5795;SAS_AF=0.4632;AA=G|||;VT=SNP
10	18735355	rs10828705	T	G	100	PASS	AC=2947;AF=0.588458;AN=5008;NS=2504;DP=20763;EAS_AF=0.4881;AMR_AF=0.6844;AFR_AF=0.4039;EUR_AF=0.7187;SAS_AF=0.7393;AA=T|||;VT=SNP
10	18735382	rs10828706	A	G	100	PASS	AC=3120;AF=0.623003;AN=5008;NS=2504;DP=20340;EAS_AF=0.4891;AMR_AF=0.6945;AFR_AF=0.5242;EUR_AF=0.7227;SAS_AF=0.7413;AA=G|||;VT=SNP
10	18735395	rs10828707	T	C	100	PASS	AC=2947;AF=0.588458;AN=5008;NS=2504;DP=20138;EAS_AF=0.4871;AMR_AF=0.6844;AFR_AF=0.4047;EUR_AF=0.7187;SAS_AF=0.7393;AA=C|||;VT=SNP
10	18735948	rs11014261	C	T	100	PASS	AC=1901;AF=0.379593;AN=5008;NS=2504;DP=15729;EAS_AF=0.244;AMR_AF=0.4395;AFR_AF=0.2443;EUR_AF=0.5746;SAS_AF=0.4591;AA=C|||;VT=SNP
10	18736363	rs12220716	C	T	100	PASS	AC=847;AF=0.169129;AN=5008;NS=2504;DP=19861;EAS_AF=0.2252;AMR_AF=0.1787;AFR_AF=0.1006;EUR_AF=0.2127;SAS_AF=0.1524;AA=c|||;VT=SNP
10	18736474	rs11014262	A	G	100	PASS	AC=2877;AF=0.574481;AN=5008;NS=2504;DP=19686;EAS_AF=0.4871;AMR_AF=0.6816;AFR_AF=0.3548;EUR_AF=0.7167;SAS_AF=0.7393;AA=A|||;VT=SNP
10	18736499	rs75580483	T	C	100	PASS	AC=286;AF=0.0571086;AN=5008;NS=2504;DP=19147;EAS_AF=0.1101;AMR_AF=0.013;AFR_AF=0.0764;EUR_AF=0.0239;SAS_AF=0.0419;AA=T|||;VT=SNP
10	18736836	rs10828711	C	T	100	PASS	AC=2656;AF=0.530351;AN=5008;NS=2504;DP=17891;EAS_AF=0.376;AMR_AF=0.6715;AFR_AF=0.326;EUR_AF=0.6948;SAS_AF=0.6963;AA=C|||;VT=SNP
10	18736902	rs11014266	T	C	100	PASS	AC=937;AF=0.187101;AN=5008;NS=2504;DP=17355;EAS_AF=0.2302;AMR_AF=0.1888;AFR_AF=0.1014;EUR_AF=0.2505;SAS_AF=0.1922;AA=T|||;VT=SNP
10	18736974	rs11014267	G	A	100	PASS	AC=918;AF=0.183307;AN=5008;NS=2504;DP=18314;EAS_AF=0.0188;AMR_AF=0.2464;AFR_AF=0.115;EUR_AF=0.326;SAS_AF=0.2536;AA=G|||;VT=SNP
10	18737135	rs116936375	G	A	100	PASS	AC=72;AF=0.014377;AN=5008;NS=2504;DP=15319;EAS_AF=0;AMR_AF=0.0173;AFR_AF=0.003;EUR_AF=0.0437;SAS_AF=0.0123;AA=G|||;VT=SNP
10	18737302	rs11014270	T	A	100	PASS	AC=3020;AF=0.603035;AN=5008;NS=2504;DP=16497;EAS_AF=0.4861;AMR_AF=0.683;AFR_AF=0.4592;EUR_AF=0.7227;SAS_AF=0.7382;AA=A|||;VT=SNP
10	18737344	rs12221045	C	T	100	PASS	AC=2600;AF=0.519169;AN=5008;NS=2504;DP=16573;EAS_AF=0.376;AMR_AF=0.6614;AFR_AF=0.2852;EUR_AF=0.6998;SAS_AF=0.6963;AA=C|||;VT=SNP
10	18737815	rs16917367	T	A	100	PASS	AC=210;AF=0.0419329;AN=5008;NS=2504;DP=21066;EAS_AF=0.1101;AMR_AF=0.0101;AFR_AF=0.0212;EUR_AF=0.0229;SAS_AF=0.0419;AA=T|||;VT=SNP
10	18737870	rs16917369	G	C	100	PASS	AC=200;AF=0.0399361;AN=5008;NS=2504;DP=20688;EAS_AF=0.1101;AMR_AF=0.0086;AFR_AF=0.0144;EUR_AF=0.0229;SAS_AF=0.0419;AA=G|||;VT=SNP
10	18737895	rs148087583	C	T	100	PASS	AC=21;AF=0.00419329;AN=5008;NS=2504;DP=20006;EAS_AF=0;AMR_AF=0.0058;AFR_AF=0;EUR_AF=0.0159;SAS_AF=0.001;AA=C|||;VT=SNP
10	18738073	rs184708522	G	C	100	PASS	AC=57;AF=0.0113818;AN=5008;NS=2504;DP=17342;EAS_AF=0.0446;AMR_AF=0.0014;AFR_AF=0;EUR_AF=0.007;SAS_AF=0.0041;AA=G|||;VT=SNP
10	18738607	rs79917876	C	T	100	PASS	AC=199;AF=0.0397364;AN=5008;NS=2504;DP=19343;EAS_AF=0.1091;AMR_AF=0.0086;AFR_AF=0.0144;EUR_AF=0.0229;SAS_AF=0.0419;AA=C|||;VT=SNP
10	18738935	rs117758233	A	C	100	PASS	AC=211;AF=0.0421326;AN=5008;NS=2504;DP=19329;EAS_AF=0.1101;AMR_AF=0.0101;AFR_AF=0.0219;EUR_AF=0.0229;SAS_AF=0.0419;AA=A|||;VT=SNP
10	18739366	rs16917375	T	C	100	PASS	AC=211;AF=0.0421326;AN=5008;NS=2504;DP=16326;EAS_AF=0.1101;AMR_AF=0.0101;AFR_AF=0.0219;EUR_AF=0.0229;SAS_AF=0.0419;AA=T|||;VT=SNP
10	18740084	rs11014284	T	G	100	PASS	AC=940;AF=0.1877;AN=5008;NS=2504;DP=17724;EAS_AF=0.2302;AMR_AF=0.1902;AFR_AF=0.1021;EUR_AF=0.2515;SAS_AF=0.1922;AA=T|||;VT=SNP
10	18740355	rs75746894	G	A	100	PASS	AC=193;AF=0.0385383;AN=5008;NS=2504;DP=18830;EAS_AF=0.1002;AMR_AF=0.0086;AFR_AF=0.0166;EUR_AF=0.0229;SAS_AF=0.0419;AA=G|||;VT=SNP
10	18740426	rs79658539	C	T	100	PASS	AC=20;AF=0.00399361;AN=5008;NS=2504;DP=20785;EAS_AF=0;AMR_AF=0.0043;AFR_AF=0.0015;EUR_AF=0.0119;SAS_AF=0.0031;AA=C|||;VT=SNP
10	18740502	rs78571445	T	C	100	PASS	AC=201;AF=0.0401358;AN=5008;NS=2504;DP=20350;EAS_AF=0.1002;AMR_AF=0.0101;AFR_AF=0.0219;EUR_AF=0.0229;SAS_AF=0.0419;AA=T|||;VT=SNP
10	18740529	rs75117968	G	A	100	PASS	AC=201;AF=0.0401358;AN=5008;NS=2504;DP=20566;EAS_AF=0.1002;AMR_AF=0.0101;AFR_AF=0.0219;EUR_AF=0.0229;SAS_AF=0.0419;AA=G|||;VT=SNP
10	18740606	rs1325988	C	T	100	PASS	AC=2981;AF=0.595248;AN=5008;NS=2504;DP=21276;EAS_AF=0.4742;AMR_AF=0.6772;AFR_AF=0.4985;EUR_AF=0.6869;SAS_AF=0.6984;AA=T|||;VT=SNP
10	18740632	rs12243859	C	T	100	PASS	AC=932;AF=0.186102;AN=5008;NS=2504;DP=21438;EAS_AF=0.0188;AMR_AF=0.2464;AFR_AF=0.112;EUR_AF=0.329;SAS_AF=0.2689;AA=C|||;VT=SNP
10	18740871	rs1325989	C	G	100	PASS	AC=455;AF=0.0908546;AN=5008;NS=2504;DP=20161;EAS_AF=0.0863;AMR_AF=0.2017;AFR_AF=0.0265;EUR_AF=0.1074;SAS_AF=0.0869;AA=C|||;VT=SNP
10	18741274	rs747296	T	A	100	PASS	AC=2341;AF=0.467452;AN=5008;NS=2504;DP=17393;EAS_AF=0.3343;AMR_AF=0.6383;AFR_AF=0.2557;EUR_AF=0.6839;SAS_AF=0.547;AA=T|||;VT=SNP
10	18741794	rs729245	T	C	100	PASS	AC=3053;AF=0.609625;AN=5008;NS=2504;DP=21357;EAS_AF=0.4841;AMR_AF=0.6844;AFR_AF=0.4871;EUR_AF=0.7207;SAS_AF=0.7372;AA=C|||;VT=SNP
10	18742210	rs1001485	A	G	100	PASS	AC=3080;AF=0.615016;AN=5008;NS=2504;DP=22374;EAS_AF=0.4841;AMR_AF=0.6859;AFR_AF=0.5045;EUR_AF=0.7237;SAS_AF=0.7372;AA=G|||;VT=SNP
10	18742254	rs4748468	G	A	100	PASS	AC=467;AF=0.0932508;AN=5008;NS=2504;DP=21167;EAS_AF=0.0853;AMR_AF=0.2003;AFR_AF=0.0393;EUR_AF=0.1034;SAS_AF=0.0879;AA=G|||;VT=SNP
10	18742477	rs1001486	G	A	100	PASS	AC=2356;AF=0.470447;AN=5008;NS=2504;DP=21739;EAS_AF=0.3333;AMR_AF=0.6354;AFR_AF=0.2693;EUR_AF=0.6839;SAS_AF=0.547;AA=G|||;VT=SNP
10	18742489	rs74618636	C	T	100	PASS	AC=23;AF=0.00459265;AN=5008;NS=2504;DP=22762;EAS_AF=0;AMR_AF=0.0043;AFR_AF=0;EUR_AF=0.0199;SAS_AF=0;AA=C|||;VT=SNP
10	18742590	rs61839262	G	A	100	PASS	AC=77;AF=0.0153754;AN=5008;NS=2504;DP=21518;EAS_AF=0;AMR_AF=0.0086;AFR_AF=0.0008;EUR_AF=0.0328;SAS_AF=0.0378;AA=G|||;VT=SNP
10	18742627	rs113948011	C	T	100	PASS	AC=31;AF=0.0061901;AN=5008;NS=2504;DP=20362;EAS_AF=0;AMR_AF=0.0144;AFR_AF=0.0076;EUR_AF=0.0099;SAS_AF=0.001;AA=C|||;VT=SNP
10	18742976	rs75212981	T	C	100	PASS	AC=195;AF=0.0389377;AN=5008;NS=2504;DP=20123;EAS_AF=0.1091;AMR_AF=0.0101;AFR_AF=0.0106;EUR_AF=0.0229;SAS_AF=0.0419;AA=T|||;VT=SNP
10	18743437	rs11014299	T	G	100	PASS	AC=895;AF=0.178714;AN=5008;NS=2504;DP=17691;EAS_AF=0.2579;AMR_AF=0.183;AFR_AF=0.1044;EUR_AF=0.2187;SAS_AF=0.1534;AA=T|||;VT=SNP
10	18743467	rs912983	C	T	100	PASS	AC=465;AF=0.0928514;AN=5008;NS=2504;DP=18312;EAS_AF=0.0853;AMR_AF=0.2003;AFR_AF=0.0378;EUR_AF=0.1034;SAS_AF=0.0879;AA=C|||;VT=SNP
10	18743866	rs11014302	G	A	100	PASS	AC=1903;AF=0.379992;AN=5008;NS=2504;DP=17061;EAS_AF=0.25;AMR_AF=0.4366;AFR_AF=0.2368;EUR_AF=0.5835;SAS_AF=0.4581;AA=G|||;VT=SNP
10	18744005	rs12774837	C	T	100	PASS	AC=465;AF=0.0928514;AN=5008;NS=2504;DP=18103;EAS_AF=0.0853;AMR_AF=0.2003;AFR_AF=0.0378;EUR_AF=0.1034;SAS_AF=0.0879;AA=c|||;VT=SNP
10	18744719	rs7923938	T	C	100	PASS	AC=585;AF=0.116813;AN=5008;NS=2504;DP=20001;EAS_AF=0.0853;AMR_AF=0.2075;AFR_AF=0.1195;EUR_AF=0.1083;SAS_AF=0.09;AA=T|||;VT=SNP
10	18744948	rs10828726	G	A	100	PASS	AC=1882;AF=0.375799;AN=5008;NS=2504;DP=22802;EAS_AF=0.252;AMR_AF=0.4352;AFR_AF=0.2231;EUR_AF=0.5785;SAS_AF=0.4591;AA=G|||;VT=SNP
10	18745105	rs7893279	T	G	100	PASS	AC=473;AF=0.0944489;AN=5008;NS=2504;DP=20475;EAS_AF=0.0863;AMR_AF=0.2017;AFR_AF=0.0386;EUR_AF=0.1074;SAS_AF=0.089;AA=T|||;VT=SNP
10	18745174	rs11014313	C	A	100	PASS	AC=934;AF=0.186502;AN=5008;NS=2504;DP=16889;EAS_AF=0.0188;AMR_AF=0.245;AFR_AF=0.1127;EUR_AF=0.331;SAS_AF=0.2689;AA=C|||;VT=SNP
10	18745202	rs10764512	A	C	100	PASS	AC=2697;AF=0.538538;AN=5008;NS=2504;DP=15600;EAS_AF=0.4484;AMR_AF=0.6542;AFR_AF=0.3759;EUR_AF=0.7107;SAS_AF=0.592;AA=C|||;VT=SNP
10	18745581	rs11014316	T	C	100	PASS	AC=2760;AF=0.551118;AN=5008;NS=2504;DP=19583;EAS_AF=0.4484;AMR_AF=0.6556;AFR_AF=0.4062;EUR_AF=0.7117;SAS_AF=0.6135;AA=C|||;VT=SNP
10	18745595	rs11014317	G	C	100	PASS	AC=1913;AF=0.381989;AN=5008;NS=2504;DP=20003;EAS_AF=0.253;AMR_AF=0.4395;AFR_AF=0.239;EUR_AF=0.5845;SAS_AF=0.4591;AA=C|||;VT=SNP
10	18745800	rs76875326	A	G	100	PASS	AC=317;AF=0.0632987;AN=5008;NS=2504;DP=22589;EAS_AF=0.1091;AMR_AF=0.0173;AFR_AF=0.0953;EUR_AF=0.0278;SAS_AF=0.0419;AA=A|||;VT=SNP
10	18746088	rs111939849	T	C	100	PASS	AC=32;AF=0.00638978;AN=5008;NS=2504;DP=19788;EAS_AF=0;AMR_AF=0.0144;AFR_AF=0.0076;EUR_AF=0.0109;SAS_AF=0.001;AA=T|||;VT=SNP
10	18746965	rs10741073	C	A	100	PASS	AC=1864;AF=0.372204;AN=5008;NS=2504;DP=16194;EAS_AF=0.25;AMR_AF=0.4352;AFR_AF=0.2163;EUR_AF=0.5746;SAS_AF=0.456;AA=C|||;VT=SNP
10	18747868	rs12765646	C	T	100	PASS	AC=3104;AF=0.619808;AN=5008;NS=2504;DP=14175;EAS_AF=0.4871;AMR_AF=0.6844;AFR_AF=0.5061;EUR_AF=0.7217;SAS_AF=0.7597;AA=T|||;VT=SNP
10	18747874	rs111399237	T	C	100	PASS	AC=593;AF=0.118411;AN=5008;NS=2504;DP=14385;EAS_AF=0.1508;AMR_AF=0.0432;AFR_AF=0.1384;EUR_AF=0.0358;SAS_AF=0.1963;AA=T|||;VT=SNP
10	18748368	rs77973690	A	G	100	PASS	AC=202;AF=0.0403355;AN=5008;NS=2504;DP=15374;EAS_AF=0.1101;AMR_AF=0.0086;AFR_AF=0.0151;EUR_AF=0.0229;SAS_AF=0.0429;AA=A|||;VT=SNP
10	18748850	rs117586854	C	T	100	PASS	AC=261;AF=0.0521166;AN=5008;NS=2504;DP=16876;EAS_AF=0.1171;AMR_AF=0.0879;AFR_AF=0.0136;EUR_AF=0.0229;SAS_AF=0.0419;AA=C|||;VT=SNP
10	18749229	rs75692302	T	G	100	PASS	AC=261;AF=0.0521166;AN=5008;NS=2504;DP=17255;EAS_AF=0.1171;AMR_AF=0.0865;AFR_AF=0.0144;EUR_AF=0.0229;SAS_AF=0.0419;AA=T|||;VT=SNP
10	18749240	rs75689771	A	G	100	PASS	AC=797;AF=0.159145;AN=5008;NS=2504;DP=17272;EAS_AF=0.2252;AMR_AF=0.1009;AFR_AF=0.1029;EUR_AF=0.2177;SAS_AF=0.1483;AA=A|||;VT=SNP
10	18749624	rs117632060	A	G	100	PASS	AC=269;AF=0.0537141;AN=5008;NS=2504;DP=14984;EAS_AF=0.1171;AMR_AF=0.0879;AFR_AF=0.0197;EUR_AF=0.0229;SAS_AF=0.0419;AA=A|||;VT=SNP
10	18750043	rs116880013	A	C	100	PASS	AC=250;AF=0.0499201;AN=5008;NS=2504;DP=16861;EAS_AF=0.1171;AMR_AF=0.0865;AFR_AF=0.0061;EUR_AF=0.0229;SAS_AF=0.0419;AA=A|||;VT=SNP
10	18750045	rs12256244	A	G	100	PASS	AC=1036;AF=0.206869;AN=5008;NS=2504;DP=16882;EAS_AF=0.0179;AMR_AF=0.2594;AFR_AF=0.1195;EUR_AF=0.3668;SAS_AF=0.318;AA=A|||;VT=SNP
10	18750094	rs11014337	C	T	100	PASS	AC=776;AF=0.154952;AN=5008;NS=2504;DP=17581;EAS_AF=0.2232;AMR_AF=0.1009;AFR_AF=0.1029;EUR_AF=0.2107;SAS_AF=0.136;AA=C|||;VT=SNP
10	18750095	rs12247582	G	A	100	PASS	AC=1028;AF=0.205272;AN=5008;NS=2504;DP=17540;EAS_AF=0.0179;AMR_AF=0.2579;AFR_AF=0.1142;EUR_AF=0.3668;SAS_AF=0.318;AA=g|||;VT=SNP
10	18750415	rs116948859	G	C	100	PASS	AC=92;AF=0.0183706;AN=5008;NS=2504;DP=17743;EAS_AF=0;AMR_AF=0.0216;AFR_AF=0.0287;EUR_AF=0.0298;SAS_AF=0.0092;AA=G|||;VT=SNP
10	18750451	rs4448592	C	T	100	PASS	AC=2647;AF=0.528554;AN=5008;NS=2504;DP=17408;EAS_AF=0.3274;AMR_AF=0.6052;AFR_AF=0.5091;EUR_AF=0.6869;SAS_AF=0.545;AA=T|||;VT=SNP
10	18750617	rs55761512	C	G	100	PASS	AC=660;AF=0.131789;AN=5008;NS=2504;DP=16711;EAS_AF=0.2242;AMR_AF=0.0821;AFR_AF=0.0212;EUR_AF=0.2028;SAS_AF=0.1483;AA=C|||;VT=SNP
10	18750657	rs12761917	G	C	100	PASS	AC=2653;AF=0.529752;AN=5008;NS=2504;DP=15366;EAS_AF=0.3274;AMR_AF=0.6052;AFR_AF=0.5136;EUR_AF=0.6869;SAS_AF=0.545;AA=G|||;VT=SNP
10	18750788	rs17692465	A	G	100	PASS	AC=794;AF=0.158546;AN=5008;NS=2504;DP=15885;EAS_AF=0.2242;AMR_AF=0.1009;AFR_AF=0.1029;EUR_AF=0.2147;SAS_AF=0.1493;AA=A|||;VT=SNP
10	18750924	rs149780845	G	A	100	PASS	AC=17;AF=0.00339457;AN=5008;NS=2504;DP=16644;EAS_AF=0;AMR_AF=0.0058;AFR_AF=0.0008;EUR_AF=0.007;SAS_AF=0.0051;AA=G|||;VT=SNP
10	18751103	rs1998820	T	A	100	PASS	AC=468;AF=0.0934505;AN=5008;NS=2504;DP=19069;EAS_AF=0.0853;AMR_AF=0.2003;AFR_AF=0.0378;EUR_AF=0.1034;SAS_AF=0.091;AA=T|||;VT=SNP
10	18751242	rs1998821	G	A	100	PASS	AC=467;AF=0.0932508;AN=5008;NS=2504;DP=18736;EAS_AF=0.0853;AMR_AF=0.1988;AFR_AF=0.0378;EUR_AF=0.1034;SAS_AF=0.091;AA=G|||;VT=SNP
10	18751426	rs77017981	C	T	100	PASS	AC=71;AF=0.0141773;AN=5008;NS=2504;DP=16246;EAS_AF=0;AMR_AF=0.0101;AFR_AF=0.0008;EUR_AF=0.0209;SAS_AF=0.0429;AA=C|||;VT=SNP
10	18751891	rs12784686	T	C	100	PASS	AC=465;AF=0.0928514;AN=5008;NS=2504;DP=13861;EAS_AF=0.0853;AMR_AF=0.1988;AFR_AF=0.0371;EUR_AF=0.1034;SAS_AF=0.09;AA=T|||;VT=SNP
10	18752212	rs4748469	G	A	100	PASS	AC=2241;AF=0.447484;AN=5008;NS=2504;DP=15176;EAS_AF=0.3006;AMR_AF=0.5562;AFR_AF=0.2519;EUR_AF=0.6819;SAS_AF=0.545;AA=G|||;VT=SNP
10	18752642	rs72787908	G	C	100	PASS	AC=111;AF=0.0221645;AN=5008;NS=2504;DP=16379;EAS_AF=0;AMR_AF=0.0418;AFR_AF=0.0053;EUR_AF=0.0477;SAS_AF=0.0276;AA=G|||;VT=SNP
10	18753019	rs117543919	A	G	100	PASS	AC=266;AF=0.053115;AN=5008;NS=2504;DP=19125;EAS_AF=0.1121;AMR_AF=0.0893;AFR_AF=0.0204;EUR_AF=0.0229;SAS_AF=0.0419;AA=A|||;VT=SNP
10	18753893	rs146025695	G	A	100	PASS	AC=40;AF=0.00798722;AN=5008;NS=2504;DP=18668;EAS_AF=0;AMR_AF=0.0173;AFR_AF=0.0008;EUR_AF=0.0249;SAS_AF=0.002;AA=G|||;VT=SNP
10	18753980	rs12782993	C	T	100	PASS	AC=2212;AF=0.441693;AN=5008;NS=2504;DP=17221;EAS_AF=0.2966;AMR_AF=0.5548;AFR_AF=0.236;EUR_AF=0.6829;SAS_AF=0.5409;AA=C|||;VT=SNP
10	18754238	rs117583381	G	A	100	PASS	AC=248;AF=0.0495208;AN=5008;NS=2504;DP=19139;EAS_AF=0.1062;AMR_AF=0.0865;AFR_AF=0.0151;EUR_AF=0.0219;SAS_AF=0.0399;AA=G|||;VT=SNP
10	18754495	rs11014358	T	C	100	PASS	AC=2658;AF=0.530751;AN=5008;NS=2504;DP=19826;EAS_AF=0.752;AMR_AF=0.3501;AFR_AF=0.8245;EUR_AF=0.1769;SAS_AF=0.3978;AA=C|||;VT=SNP
10	18754671	rs11014359	C	G	100	PASS	AC=1158;AF=0.23123;AN=5008;NS=2504;DP=16947;EAS_AF=0.4931;AMR_AF=0.1398;AFR_AF=0.2421;EUR_AF=0.0924;SAS_AF=0.1544;AA=C|||;VT=SNP
10	18755081	rs12257502	T	C	100	PASS	AC=343;AF=0.0684904;AN=5008;NS=2504;DP=18418;EAS_AF=0.1121;AMR_AF=0.0937;AFR_AF=0.0832;EUR_AF=0.0219;SAS_AF=0.0337;AA=C|||;VT=SNP
10	18755423	rs74420980	A	G	100	PASS	AC=256;AF=0.0511182;AN=5008;NS=2504;DP=17919;EAS_AF=0.1111;AMR_AF=0.0893;AFR_AF=0.0204;EUR_AF=0.0219;SAS_AF=0.0337;AA=a|||;VT=SNP
10	18755609	rs12219393	A	G	100	PASS	AC=1151;AF=0.229832;AN=5008;NS=2504;DP=17244;EAS_AF=0.5;AMR_AF=0.1326;AFR_AF=0.2171;EUR_AF=0.1044;SAS_AF=0.1667;AA=A|||;VT=SNP
10	18755664	rs1998822	A	G	100	PASS	AC=2691;AF=0.53734;AN=5008;NS=2504;DP=16992;EAS_AF=0.6766;AMR_AF=0.5058;AFR_AF=0.8192;EUR_AF=0.2773;SAS_AF=0.3027;AA=G|||;VT=SNP
10	18755840	rs7918142	T	G	100	PASS	AC=2701;AF=0.539337;AN=5008;NS=2504;DP=18018;EAS_AF=0.5804;AMR_AF=0.4337;AFR_AF=0.5325;EUR_AF=0.4811;SAS_AF=0.6411;AA=T|||;VT=SNP
10	18755942	rs7070582	G	T	100	PASS	AC=1231;AF=0.245807;AN=5008;NS=2504;DP=15972;EAS_AF=0.2788;AMR_AF=0.3343;AFR_AF=0.084;EUR_AF=0.3837;SAS_AF=0.226;AA=G|||;VT=SNP
10	18755989	rs11596252	A	G	100	PASS	AC=615;AF=0.122804;AN=5008;NS=2504;DP=16319;EAS_AF=0.0883;AMR_AF=0.2291;AFR_AF=0.0764;EUR_AF=0.1521;SAS_AF=0.1155;AA=A|||;VT=SNP
10	18756881	rs10828749	G	A	100	PASS	AC=2102;AF=0.419728;AN=5008;NS=2504;DP=19829;EAS_AF=0.5079;AMR_AF=0.3818;AFR_AF=0.3533;EUR_AF=0.4314;SAS_AF=0.4335;AA=G|||;VT=SNP
10	18757216	rs11014369	A	G	100	PASS	AC=915;AF=0.182708;AN=5008;NS=2504;DP=18501;EAS_AF=0.1617;AMR_AF=0.1628;AFR_AF=0.3071;EUR_AF=0.0417;SAS_AF=0.1953;AA=A|||;VT=SNP
10	18757239	rs12777225	A	T	100	PASS	AC=495;AF=0.0988419;AN=5008;NS=2504;DP=18099;EAS_AF=0.0843;AMR_AF=0.2104;AFR_AF=0.0295;EUR_AF=0.1412;SAS_AF=0.0849;AA=A|||;VT=SNP
10	18757719	rs112571313	G	T	100	PASS	AC=164;AF=0.0327476;AN=5008;NS=2504;DP=13309;EAS_AF=0;AMR_AF=0.0346;AFR_AF=0.062;EUR_AF=0.0457;SAS_AF=0.0123;AA=G|||;VT=SNP
10	18758140	rs139386514	G	T	100	PASS	AC=49;AF=0.00978435;AN=5008;NS=2504;DP=15410;EAS_AF=0;AMR_AF=0.0086;AFR_AF=0.0023;EUR_AF=0.0268;SAS_AF=0.0133;AA=G|||;VT=SNP
10	18758481	rs10764520	T	C	100	PASS	AC=3340;AF=0.666933;AN=5008;NS=2504;DP=19569;EAS_AF=0.6756;AMR_AF=0.6441;AFR_AF=0.6036;EUR_AF=0.6322;SAS_AF=0.7955;AA=t|||;VT=SNP
10	18758893	rs1570937	A	C	100	PASS	AC=4793;AF=0.957069;AN=5008;NS=2504;DP=14291;EAS_AF=0.9127;AMR_AF=0.9107;AFR_AF=0.997;EUR_AF=0.9751;SAS_AF=0.9632;AA=C|||;VT=SNP
10	18759047	rs11595529	G	A	100	PASS	AC=543;AF=0.108427;AN=5008;NS=2504;DP=12245;EAS_AF=0.0863;AMR_AF=0.1974;AFR_AF=0.0681;EUR_AF=0.1332;SAS_AF=0.0971;AA=A|||;VT=SNP
10	18759348	rs7098844	C	T	100	PASS	AC=4793;AF=0.957069;AN=5008;NS=2504;DP=12560;EAS_AF=0.9107;AMR_AF=0.9107;AFR_AF=0.9977;EUR_AF=0.9761;SAS_AF=0.9632;AA=T|||;VT=SNP
10	18759505	rs28437427	C	G	100	PASS	AC=1212;AF=0.242013;AN=5008;NS=2504;DP=15292;EAS_AF=0.1468;AMR_AF=0.2594;AFR_AF=0.2806;EUR_AF=0.2137;SAS_AF=0.3047;AA=G|||;VT=SNP
10	18759537	rs7076100	T	A	100	PASS	AC=2281;AF=0.455471;AN=5008;NS=2504;DP=16266;EAS_AF=0.5833;AMR_AF=0.4006;AFR_AF=0.2821;EUR_AF=0.4205;SAS_AF=0.6329;AA=T|||;VT=SNP
10	18759574	rs12767311	A	T	100	PASS	AC=549;AF=0.109625;AN=5008;NS=2504;DP=16206;EAS_AF=0.0863;AMR_AF=0.196;AFR_AF=0.0658;EUR_AF=0.1382;SAS_AF=0.1022;AA=A|||;VT=SNP
10	18759629	rs7076247	T	C	100	PASS	AC=3317;AF=0.66234;AN=5008;NS=2504;DP=15994;EAS_AF=0.6716;AMR_AF=0.6441;AFR_AF=0.593;EUR_AF=0.6322;SAS_AF=0.7904;AA=C|||;VT=SNP
10	18759681	rs150373360	G	A	100	PASS	AC=52;AF=0.0103834;AN=5008;NS=2504;DP=17253;EAS_AF=0;AMR_AF=0.0245;AFR_AF=0.0015;EUR_AF=0.0298;SAS_AF=0.0031;AA=G|||;VT=SNP
10	18759699	rs117141756	C	T	100	PASS	AC=46;AF=0.0091853;AN=5008;NS=2504;DP=17125;EAS_AF=0;AMR_AF=0.0187;AFR_AF=0.0008;EUR_AF=0.0288;SAS_AF=0.0031;AA=C|||;VT=SNP
10	18760635	rs11598027	C	T	100	PASS	AC=563;AF=0.11242;AN=5008;NS=2504;DP=16965;EAS_AF=0.0873;AMR_AF=0.196;AFR_AF=0.0651;EUR_AF=0.1332;SAS_AF=0.1217;AA=C|||;VT=SNP
10	18761235	rs28422908	G	T	100	PASS	AC=210;AF=0.0419329;AN=5008;NS=2504;DP=16162;EAS_AF=0;AMR_AF=0.0216;AFR_AF=0.1195;EUR_AF=0.0278;SAS_AF=0.0092;AA=G|||;VT=SNP
10	18761276	rs140192425	T	C	100	PASS	AC=85;AF=0.0169728;AN=5008;NS=2504;DP=19072;EAS_AF=0;AMR_AF=0.013;AFR_AF=0.0295;EUR_AF=0.0278;SAS_AF=0.0092;AA=T|||;VT=SNP
10	18761315	rs143967773	G	A	100	PASS	AC=571;AF=0.114018;AN=5008;NS=2504;DP=16638;EAS_AF=0.0913;AMR_AF=0.196;AFR_AF=0.0666;EUR_AF=0.1332;SAS_AF=0.1237;AA=G|||;VT=SNP
10	18761474	rs34372664	A	G	100	PASS	AC=613;AF=0.122404;AN=5008;NS=2504;DP=16426;EAS_AF=0.0923;AMR_AF=0.1974;AFR_AF=0.0968;EUR_AF=0.1342;SAS_AF=0.1227;AA=A|||;VT=SNP
10	18761705	rs11014399	T	G	100	PASS	AC=1324;AF=0.264377;AN=5008;NS=2504;DP=18021;EAS_AF=0.244;AMR_AF=0.2277;AFR_AF=0.3116;EUR_AF=0.3211;SAS_AF=0.1892;AA=T|||;VT=SNP
10	18762948	rs7895467	G	A	100	PASS	AC=1291;AF=0.257788;AN=5008;NS=2504;DP=17374;EAS_AF=0.2401;AMR_AF=0.2291;AFR_AF=0.2935;EUR_AF=0.3231;SAS_AF=0.181;AA=G|||;VT=SNP
10	18763194	rs71497246	C	T	100	PASS	AC=640;AF=0.127796;AN=5008;NS=2504;DP=18583;EAS_AF=0.0873;AMR_AF=0.2003;AFR_AF=0.1339;EUR_AF=0.1362;SAS_AF=0.1012;AA=C|||;VT=SNP
10	18763343	rs71497247	C	G	100	PASS	AC=657;AF=0.13119;AN=5008;NS=2504;DP=22041;EAS_AF=0.0883;AMR_AF=0.2003;AFR_AF=0.1354;EUR_AF=0.1481;SAS_AF=0.1033;AA=G|||;VT=SNP
10	18763386	rs71497248	C	T	100	PASS	AC=640;AF=0.127796;AN=5008;NS=2504;DP=23157;EAS_AF=0.0873;AMR_AF=0.2003;AFR_AF=0.1339;EUR_AF=0.1362;SAS_AF=0.1012;AA=C|||;VT=SNP
10	18763600	rs75254867	C	T	100	PASS	AC=30;AF=0.00599042;AN=5008;NS=2504;DP=22030;EAS_AF=0;AMR_AF=0.0159;AFR_AF=0.0076;EUR_AF=0.0089;SAS_AF=0;AA=C|||;VT=SNP
10	18763683	rs1409202	C	A	100	PASS	AC=603;AF=0.120407;AN=5008;NS=2504;DP=21430;EAS_AF=0.0873;AMR_AF=0.1988;AFR_AF=0.1074;EUR_AF=0.1352;SAS_AF=0.1012;AA=C|||;VT=SNP
10	18763706	rs1409203	C	T	100	PASS	AC=603;AF=0.120407;AN=5008;NS=2504;DP=21610;EAS_AF=0.0873;AMR_AF=0.1988;AFR_AF=0.1074;EUR_AF=0.1352;SAS_AF=0.1012;AA=C|||;VT=SNP
10	18763822	rs1409204	C	T	100	PASS	AC=602;AF=0.120208;AN=5008;NS=2504;DP=20083;EAS_AF=0.0873;AMR_AF=0.1988;AFR_AF=0.1074;EUR_AF=0.1352;SAS_AF=0.1002;AA=C|||;VT=SNP
10	18763854	rs4418698	G	A	100	PASS	AC=2354;AF=0.470048;AN=5008;NS=2504;DP=19871;EAS_AF=0.5804;AMR_AF=0.4092;AFR_AF=0.289;EUR_AF=0.4513;SAS_AF=0.6636;AA=G|||;VT=SNP
10	18763872	rs12766343	C	T	100	PASS	AC=544;AF=0.108626;AN=5008;NS=2504;DP=19587;EAS_AF=0.0873;AMR_AF=0.196;AFR_AF=0.0651;EUR_AF=0.1342;SAS_AF=0.1012;AA=C|||;VT=SNP
10	18764075	rs1409205	G	A	100	PASS	AC=4792;AF=0.956869;AN=5008;NS=2504;DP=19055;EAS_AF=0.9107;AMR_AF=0.9107;AFR_AF=0.9977;EUR_AF=0.9761;SAS_AF=0.9622;AA=A|||;VT=SNP
10	18764588	rs35482639	A	C	100	PASS	AC=669;AF=0.133586;AN=5008;NS=2504;DP=20378;EAS_AF=0.0883;AMR_AF=0.2003;AFR_AF=0.1437;EUR_AF=0.1481;SAS_AF=0.1043;AA=A|||;VT=SNP
10	18764721	rs112147825	C	T	100	PASS	AC=30;AF=0.00599042;AN=5008;NS=2504;DP=20011;EAS_AF=0;AMR_AF=0.0159;AFR_AF=0.0076;EUR_AF=0.0089;SAS_AF=0;AA=C|||;VT=SNP
10	18764840	rs113117863	G	A	100	PASS	AC=20;AF=0.00399361;AN=5008;NS=2504;DP=21194;EAS_AF=0;AMR_AF=0.0115;AFR_AF=0.0038;EUR_AF=0.007;SAS_AF=0;AA=G|||;VT=SNP
10	18764861	rs4424572	G	A	100	PASS	AC=854;AF=0.170527;AN=5008;NS=2504;DP=21117;EAS_AF=0.0863;AMR_AF=0.2233;AFR_AF=0.2557;EUR_AF=0.164;SAS_AF=0.1115;AA=A|||;VT=SNP
10	18765345	rs11014422	C	T	100	PASS	AC=209;AF=0.0417332;AN=5008;NS=2504;DP=19807;EAS_AF=0;AMR_AF=0.0245;AFR_AF=0.1172;EUR_AF=0.0278;SAS_AF=0.0092;AA=C|||;VT=SNP
10	18765353	rs11014423	C	T	100	PASS	AC=214;AF=0.0427316;AN=5008;NS=2504;DP=19655;EAS_AF=0;AMR_AF=0.0245;AFR_AF=0.118;EUR_AF=0.0278;SAS_AF=0.0133;AA=C|||;VT=SNP
10	18765372	rs71497249	G	C	100	PASS	AC=546;AF=0.109026;AN=5008;NS=2504;DP=19101;EAS_AF=0.0863;AMR_AF=0.196;AFR_AF=0.0666;EUR_AF=0.1342;SAS_AF=0.1022;AA=G|||;VT=SNP
10	18765378	rs142220999	C	T	100	PASS	AC=17;AF=0.00339457;AN=5008;NS=2504;DP=19069;EAS_AF=0;AMR_AF=0.0058;AFR_AF=0;EUR_AF=0.0129;SAS_AF=0;AA=C|||;VT=SNP
10	18765437	rs71497250	G	A	100	PASS	AC=546;AF=0.109026;AN=5008;NS=2504;DP=18189;EAS_AF=0.0863;AMR_AF=0.196;AFR_AF=0.0666;EUR_AF=0.1342;SAS_AF=0.1022;AA=G|||;VT=SNP
10	18765504	rs36043776	G	A	100	PASS	AC=647;AF=0.129193;AN=5008;NS=2504;DP=19748;EAS_AF=0.0863;AMR_AF=0.2003;AFR_AF=0.1392;EUR_AF=0.1362;SAS_AF=0.1022;AA=A|||;VT=SNP
10	18765673	rs7900405	A	G	100	PASS	AC=3293;AF=0.657548;AN=5008;NS=2504;DP=18782;EAS_AF=0.6756;AMR_AF=0.6412;AFR_AF=0.5764;EUR_AF=0.6203;SAS_AF=0.7986;AA=G|||;VT=SNP
10	18765709	rs118105130	A	T	100	PASS	AC=45;AF=0.00898562;AN=5008;NS=2504;DP=19566;EAS_AF=0;AMR_AF=0.0173;AFR_AF=0.0008;EUR_AF=0.0288;SAS_AF=0.0031;AA=A|||;VT=SNP
10	18765810	rs113506213	G	A	100	PASS	AC=112;AF=0.0223642;AN=5008;NS=2504;DP=17170;EAS_AF=0;AMR_AF=0.0317;AFR_AF=0.0023;EUR_AF=0.0517;SAS_AF=0.0358;AA=G|||;VT=SNP
10	18765836	rs7897506	C	G	100	PASS	AC=2152;AF=0.429712;AN=5008;NS=2504;DP=17311;EAS_AF=0.5198;AMR_AF=0.3948;AFR_AF=0.3101;EUR_AF=0.4433;SAS_AF=0.5092;AA=C|||;VT=SNP
10	18766168	rs11599318	A	T	100	PASS	AC=567;AF=0.113219;AN=5008;NS=2504;DP=16059;EAS_AF=0.0863;AMR_AF=0.196;AFR_AF=0.0666;EUR_AF=0.1342;SAS_AF=0.1237;AA=A|||;VT=SNP
10	18766713	rs984206	A	T	100	PASS	AC=2916;AF=0.582268;AN=5008;NS=2504;DP=19039;EAS_AF=0.6726;AMR_AF=0.6095;AFR_AF=0.3268;EUR_AF=0.6113;SAS_AF=0.7853;AA=A|||;VT=SNP
10	18767151	rs11014429	A	G	100	PASS	AC=310;AF=0.061901;AN=5008;NS=2504;DP=17686;EAS_AF=0;AMR_AF=0.0274;AFR_AF=0.1906;EUR_AF=0.0298;SAS_AF=0.0092;AA=G|||;VT=SNP
10	18767256	rs57039030	C	G	100	PASS	AC=273;AF=0.0545128;AN=5008;NS=2504;DP=20581;EAS_AF=0;AMR_AF=0.0418;AFR_AF=0.1589;EUR_AF=0.0308;SAS_AF=0.0031;AA=C|||;VT=SNP
10	18767532	rs2148182	G	A	100	PASS	AC=887;AF=0.177117;AN=5008;NS=2504;DP=19955;EAS_AF=0.0883;AMR_AF=0.2248;AFR_AF=0.2579;EUR_AF=0.169;SAS_AF=0.1339;AA=A|||;VT=SNP
10	18767561	rs2182345	A	G	100	PASS	AC=573;AF=0.114417;AN=5008;NS=2504;DP=19631;EAS_AF=0.0883;AMR_AF=0.196;AFR_AF=0.0658;EUR_AF=0.1392;SAS_AF=0.1237;AA=A|||;VT=SNP
10	18767794	rs4488087	G	T	100	PASS	AC=210;AF=0.0419329;AN=5008;NS=2504;DP=16488;EAS_AF=0;AMR_AF=0.0259;AFR_AF=0.1172;EUR_AF=0.0278;SAS_AF=0.0092;AA=G|||;VT=SNP
10	18767834	rs1113372	G	T	100	PASS	AC=572;AF=0.114217;AN=5008;NS=2504;DP=14820;EAS_AF=0.0873;AMR_AF=0.196;AFR_AF=0.0658;EUR_AF=0.1392;SAS_AF=0.1237;AA=G|||;VT=SNP
10	18767901	rs3905378	G	A	100	PASS	AC=566;AF=0.113019;AN=5008;NS=2504;DP=14074;EAS_AF=0.0873;AMR_AF=0.196;AFR_AF=0.0651;EUR_AF=0.1342;SAS_AF=0.1237;AA=G|||;VT=SNP
10	18768178	rs4129877	G	A	100	PASS	AC=3181;AF=0.635184;AN=5008;NS=2504;DP=15167;EAS_AF=0.6657;AMR_AF=0.634;AFR_AF=0.5113;EUR_AF=0.6332;SAS_AF=0.774;AA=A|||;VT=SNP
10	18768236	rs7069147	G	C	100	PASS	AC=210;AF=0.0419329;AN=5008;NS=2504;DP=15752;EAS_AF=0;AMR_AF=0.0245;AFR_AF=0.118;EUR_AF=0.0278;SAS_AF=0.0092;AA=G|||;VT=SNP
10	18768344	rs11014432	C	G	100	PASS	AC=62;AF=0.0123802;AN=5008;NS=2504;DP=15651;EAS_AF=0;AMR_AF=0.0187;AFR_AF=0.0008;EUR_AF=0.0417;SAS_AF=0.0061;AA=C|||;VT=SNP
10	18768395	rs4748471	T	C	100	PASS	AC=569;AF=0.113618;AN=5008;NS=2504;DP=17335;EAS_AF=0.0893;AMR_AF=0.196;AFR_AF=0.0673;EUR_AF=0.1511;SAS_AF=0.1043;AA=T|||;VT=SNP
10	18768742	rs10764523	C	G	100	PASS	AC=1293;AF=0.258187;AN=5008;NS=2504;DP=18115;EAS_AF=0.244;AMR_AF=0.2291;AFR_AF=0.2995;EUR_AF=0.3082;SAS_AF=0.1861;AA=C|||;VT=SNP
10	18769203	rs4545438	G	T	100	PASS	AC=3215;AF=0.641973;AN=5008;NS=2504;DP=16136;EAS_AF=0.6696;AMR_AF=0.6383;AFR_AF=0.5325;EUR_AF=0.6312;SAS_AF=0.7751;AA=T|||;VT=SNP
10	18769793	rs6482471	T	G	100	PASS	AC=2126;AF=0.424521;AN=5008;NS=2504;DP=17401;EAS_AF=0.5258;AMR_AF=0.3934;AFR_AF=0.27;EUR_AF=0.4493;SAS_AF=0.5256;AA=T|||;VT=SNP
10	18769904	rs11592092	C	T	100	PASS	AC=569;AF=0.113618;AN=5008;NS=2504;DP=11004;EAS_AF=0.0893;AMR_AF=0.196;AFR_AF=0.0673;EUR_AF=0.1511;SAS_AF=0.1043;AA=T|||;VT=SNP
10	18770063	rs11592112	C	G	100	PASS	AC=552;AF=0.110224;AN=5008;NS=2504;DP=10136;EAS_AF=0.0883;AMR_AF=0.196;AFR_AF=0.0658;EUR_AF=0.1392;SAS_AF=0.1022;AA=C|||;VT=SNP
10	18770076	rs7921738	A	C	100	PASS	AC=2200;AF=0.439297;AN=5008;NS=2504;DP=9288;EAS_AF=0.5268;AMR_AF=0.3963;AFR_AF=0.3147;EUR_AF=0.4602;SAS_AF=0.5266;AA=A|||;VT=SNP
10	18770653	rs10828764	G	C	100	PASS	AC=2187;AF=0.436701;AN=5008;NS=2504;DP=17580;EAS_AF=0.5169;AMR_AF=0.3963;AFR_AF=0.3116;EUR_AF=0.4602;SAS_AF=0.5276;AA=G|||;VT=SNP
10	18770882	rs147160940	G	A	100	PASS	AC=84;AF=0.0167732;AN=5008;NS=2504;DP=17035;EAS_AF=0;AMR_AF=0.013;AFR_AF=0.0287;EUR_AF=0.0278;SAS_AF=0.0092;AA=G|||;VT=SNP
10	18770950	rs7096526	C	T	100	PASS	AC=833;AF=0.166334;AN=5008;NS=2504;DP=16167;EAS_AF=0.1528;AMR_AF=0.2176;AFR_AF=0.0961;EUR_AF=0.1521;SAS_AF=0.2536;AA=C|||;VT=SNP
10	18771223	rs79360953	A	T	100	PASS	AC=28;AF=0.00559105;AN=5008;NS=2504;DP=18477;EAS_AF=0;AMR_AF=0.0043;AFR_AF=0;EUR_AF=0.0229;SAS_AF=0.002;AA=A|||;VT=SNP
10	18771308	rs7097047	C	T	100	PASS	AC=2397;AF=0.478634;AN=5008;NS=2504;DP=16638;EAS_AF=0.5139;AMR_AF=0.4222;AFR_AF=0.441;EUR_AF=0.4761;SAS_AF=0.5358;AA=T|||;VT=SNP
10	18771314	rs7069894	A	T	100	PASS	AC=2416;AF=0.482428;AN=5008;NS=2504;DP=16628;EAS_AF=0.5139;AMR_AF=0.4222;AFR_AF=0.4554;EUR_AF=0.4761;SAS_AF=0.5358;AA=T|||;VT=SNP
10	18771564	rs11014446	T	C	100	PASS	AC=3321;AF=0.663139;AN=5008;NS=2504;DP=16719;EAS_AF=0.6716;AMR_AF=0.6427;AFR_AF=0.5893;EUR_AF=0.6431;SAS_AF=0.7894;AA=C|||;VT=SNP
10	18771570	rs7084044	G	T	100	PASS	AC=1160;AF=0.231629;AN=5008;NS=2504;DP=16327;EAS_AF=0.4732;AMR_AF=0.134;AFR_AF=0.1528;EUR_AF=0.1123;SAS_AF=0.2812;AA=G|||;VT=SNP
10	18771736	rs7073796	A	G	100	PASS	AC=3250;AF=0.648962;AN=5008;NS=2504;DP=16357;EAS_AF=0.6726;AMR_AF=0.6383;AFR_AF=0.5371;EUR_AF=0.6431;SAS_AF=0.7894;AA=G|||;VT=SNP
10	18771940	rs188758263	T	C	100	PASS	AC=34;AF=0.00678914;AN=5008;NS=2504;DP=17720;EAS_AF=0;AMR_AF=0.0072;AFR_AF=0.0015;EUR_AF=0.0239;SAS_AF=0.0031;AA=T|||;VT=SNP
10	18772085	rs7067620	C	G	100	PASS	AC=217;AF=0.0433307;AN=5008;NS=2504;DP=17375;EAS_AF=0.003;AMR_AF=0.0245;AFR_AF=0.121;EUR_AF=0.0278;SAS_AF=0.0092;AA=C|||;VT=SNP
10	18772225	rs7067797	C	T	100	PASS	AC=2719;AF=0.542931;AN=5008;NS=2504;DP=16069;EAS_AF=0.5764;AMR_AF=0.4452;AFR_AF=0.5045;EUR_AF=0.4911;SAS_AF=0.683;AA=T|||;VT=SNP
10	18772429	rs139142287	C	T	100	PASS	AC=48;AF=0.00958466;AN=5008;NS=2504;DP=12182;EAS_AF=0;AMR_AF=0.0216;AFR_AF=0.0008;EUR_AF=0.0288;SAS_AF=0.0031;AA=C|||;VT=SNP
10	18772499	rs117057316	A	G	100	PASS	AC=83;AF=0.0165735;AN=5008;NS=2504;DP=15207;EAS_AF=0;AMR_AF=0.013;AFR_AF=0.028;EUR_AF=0.0278;SAS_AF=0.0092;AA=A|||;VT=SNP
10	18772901	rs12243784	G	C	100	PASS	AC=210;AF=0.0419329;AN=5008;NS=2504;DP=17788;EAS_AF=0;AMR_AF=0.0245;AFR_AF=0.118;EUR_AF=0.0278;SAS_AF=0.0092;AA=G|||;VT=SNP
10	18773002	rs10828765	C	T	100	PASS	AC=2843;AF=0.567692;AN=5008;NS=2504;DP=18108;EAS_AF=0.5734;AMR_AF=0.4539;AFR_AF=0.5998;EUR_AF=0.4861;SAS_AF=0.683;AA=T|||;VT=SNP
10	18773696	rs7476477	A	G	100	PASS	AC=2935;AF=0.586062;AN=5008;NS=2504;DP=17928;EAS_AF=0.5754;AMR_AF=0.4582;AFR_AF=0.6536;EUR_AF=0.5;SAS_AF=0.6851;AA=G|||;VT=SNP
10	18773750	rs10828766	A	G	100	PASS	AC=2602;AF=0.519569;AN=5008;NS=2504;DP=18302;EAS_AF=0.5724;AMR_AF=0.4395;AFR_AF=0.4266;EUR_AF=0.4851;SAS_AF=0.683;AA=A|||;VT=SNP
10	18773785	rs7097315	G	A	100	PASS	AC=3493;AF=0.697484;AN=5008;NS=2504;DP=17788;EAS_AF=0.6647;AMR_AF=0.6571;AFR_AF=0.7216;EUR_AF=0.6392;SAS_AF=0.7873;AA=A|||;VT=SNP
10	18774007	rs12246028	G	T	100	PASS	AC=211;AF=0.0421326;AN=5008;NS=2504;DP=17265;EAS_AF=0;AMR_AF=0.0245;AFR_AF=0.1188;EUR_AF=0.0278;SAS_AF=0.0092;AA=G|||;VT=SNP
10	18774097	rs7077250	C	T	100	PASS	AC=582;AF=0.116214;AN=5008;NS=2504;DP=17881;EAS_AF=0.0933;AMR_AF=0.1988;AFR_AF=0.0726;EUR_AF=0.1511;SAS_AF=0.1043;AA=T|||;VT=SNP
10	18774722	rs7076562	G	C	100	PASS	AC=2257;AF=0.450679;AN=5008;NS=2504;DP=14595;EAS_AF=0.5149;AMR_AF=0.3977;AFR_AF=0.3654;EUR_AF=0.4652;SAS_AF=0.5225;AA=G|||;VT=SNP
10	18774727	rs7090112	C	G	100	PASS	AC=4789;AF=0.95627;AN=5008;NS=2504;DP=14528;EAS_AF=0.9087;AMR_AF=0.9092;AFR_AF=0.9902;EUR_AF=0.9761;SAS_AF=0.9724;AA=G|||;VT=SNP
10	18774989	rs11014455	C	A	100	PASS	AC=210;AF=0.0419329;AN=5008;NS=2504;DP=16454;EAS_AF=0;AMR_AF=0.0245;AFR_AF=0.118;EUR_AF=0.0278;SAS_AF=0.0092;AA=C|||;VT=SNP
10	18775255	rs7097430	A	G	100	PASS	AC=605;AF=0.120807;AN=5008;NS=2504;DP=16831;EAS_AF=0.0942;AMR_AF=0.1988;AFR_AF=0.0726;EUR_AF=0.1511;SAS_AF=0.1268;AA=A|||;VT=SNP
10	18776000	rs112402751	C	T	100	PASS	AC=102;AF=0.0203674;AN=5008;NS=2504;DP=18582;EAS_AF=0;AMR_AF=0.0231;AFR_AF=0.0363;EUR_AF=0.0338;SAS_AF=0.0041;AA=C|||;VT=SNP
10	18776197	rs4748472	C	T	100	PASS	AC=4016;AF=0.801917;AN=5008;NS=2504;DP=19304;EAS_AF=0.8938;AMR_AF=0.6614;AFR_AF=0.9236;EUR_AF=0.675;SAS_AF=0.773;AA=T|||;VT=SNP
10	18776260	rs7893853	A	T	100	PASS	AC=606;AF=0.121006;AN=5008;NS=2504;DP=18822;EAS_AF=0.0923;AMR_AF=0.1974;AFR_AF=0.0719;EUR_AF=0.1541;SAS_AF=0.1288;AA=A|||;VT=SNP
10	18776361	rs117261556	T	G	100	PASS	AC=37;AF=0.00738818;AN=5008;NS=2504;DP=18122;EAS_AF=0;AMR_AF=0.0043;AFR_AF=0.0023;EUR_AF=0.0278;SAS_AF=0.0031;AA=T|||;VT=SNP
10	18776545	rs139500147	T	C	100	PASS	AC=825;AF=0.164736;AN=5008;NS=2504;DP=15263;EAS_AF=0.0804;AMR_AF=0.0706;AFR_AF=0.3616;EUR_AF=0.0437;SAS_AF=0.1769;AA=C|||;VT=SNP
10	18776690	rs144272932	C	G	100	PASS	AC=14;AF=0.00279553;AN=5008;NS=2504;DP=14715;EAS_AF=0;AMR_AF=0.0043;AFR_AF=0.0008;EUR_AF=0.0089;SAS_AF=0.001;AA=G|||;VT=SNP
10	18776891	rs16917387	A	T	100	PASS	AC=890;AF=0.177716;AN=5008;NS=2504;DP=15067;EAS_AF=0.0962;AMR_AF=0.0749;AFR_AF=0.3949;EUR_AF=0.0447;SAS_AF=0.1779;AA=T|||;VT=SNP
10	18776991	rs148748523	G	C	100	PASS	AC=598;AF=0.119409;AN=5008;NS=2504;DP=11261;EAS_AF=0.0933;AMR_AF=0.196;AFR_AF=0.0703;EUR_AF=0.1481;SAS_AF=0.1288;AA=G|||;VT=SNP
10	18778071	rs12765864	C	T	100	PASS	AC=4080;AF=0.814696;AN=5008;NS=2504;DP=15227;EAS_AF=0.8948;AMR_AF=0.6844;AFR_AF=0.9304;EUR_AF=0.7048;SAS_AF=0.7812;AA=t|||;VT=SNP
10	18778134	rs59027704	C	T	100	PASS	AC=1163;AF=0.232228;AN=5008;NS=2504;DP=15002;EAS_AF=0.4782;AMR_AF=0.134;AFR_AF=0.1536;EUR_AF=0.1163;SAS_AF=0.274;AA=C|||;VT=SNP
10	18779324	rs11014484	G	C	100	PASS	AC=2205;AF=0.440296;AN=5008;NS=2504;DP=20473;EAS_AF=0.6796;AMR_AF=0.3026;AFR_AF=0.3321;EUR_AF=0.4115;SAS_AF=0.4673;AA=G|||;VT=SNP
10	18779709	rs11014485	C	G	100	PASS	AC=774;AF=0.154553;AN=5008;NS=2504;DP=17112;EAS_AF=0.1865;AMR_AF=0.1499;AFR_AF=0.0673;EUR_AF=0.2575;SAS_AF=0.137;AA=C|||;VT=SNP
10	18780013	rs60758986	T	C	100	PASS	AC=2162;AF=0.431709;AN=5008;NS=2504;DP=18158;EAS_AF=0.621;AMR_AF=0.2882;AFR_AF=0.4032;EUR_AF=0.2694;SAS_AF=0.544;AA=C|||;VT=SNP
10	18780705	rs11014494	C	A	100	PASS	AC=2557;AF=0.510583;AN=5008;NS=2504;DP=14777;EAS_AF=0.7143;AMR_AF=0.4135;AFR_AF=0.4191;EUR_AF=0.5099;SAS_AF=0.4939;AA=C|||;VT=SNP
10	18781163	rs10828771	A	G	100	PASS	AC=1772;AF=0.353834;AN=5008;NS=2504;DP=19371;EAS_AF=0.5327;AMR_AF=0.2565;AFR_AF=0.329;EUR_AF=0.2535;SAS_AF=0.3753;AA=A|||;VT=SNP
10	18781265	rs71497251	C	A	100	PASS	AC=537;AF=0.107228;AN=5008;NS=2504;DP=16685;EAS_AF=0.1379;AMR_AF=0.0865;AFR_AF=0.0219;EUR_AF=0.1968;SAS_AF=0.1135;AA=C|||;VT=SNP
10	18781284	rs11014496	T	G	100	PASS	AC=219;AF=0.04373;AN=5008;NS=2504;DP=16205;EAS_AF=0;AMR_AF=0.0274;AFR_AF=0.1233;EUR_AF=0.0278;SAS_AF=0.0092;AA=T|||;VT=SNP
10	18781803	rs117482742	A	G	100	PASS	AC=73;AF=0.0145767;AN=5008;NS=2504;DP=15702;EAS_AF=0.001;AMR_AF=0.0274;AFR_AF=0.0008;EUR_AF=0.0437;SAS_AF=0.0082;AA=A|||;VT=SNP
10	18782532	rs11014500	G	A	100	PASS	AC=1360;AF=0.271565;AN=5008;NS=2504;DP=19993;EAS_AF=0.4881;AMR_AF=0.147;AFR_AF=0.2224;EUR_AF=0.1541;SAS_AF=0.3241;AA=G|||;VT=SNP
10	18782777	rs35255141	G	T	100	PASS	AC=583;AF=0.116414;AN=5008;NS=2504;DP=19803;EAS_AF=0.0962;AMR_AF=0.196;AFR_AF=0.0719;EUR_AF=0.1471;SAS_AF=0.1094;AA=G|||;VT=SNP
10	18782880	rs8181477	A	C	100	PASS	AC=2411;AF=0.48143;AN=5008;NS=2504;DP=19347;EAS_AF=0.6815;AMR_AF=0.3833;AFR_AF=0.3873;EUR_AF=0.4702;SAS_AF=0.4836;AA=A|||;VT=SNP
10	18783325	rs10828773	G	A	100	PASS	AC=1308;AF=0.261182;AN=5008;NS=2504;DP=15580;EAS_AF=0.4861;AMR_AF=0.1383;AFR_AF=0.2133;EUR_AF=0.1412;SAS_AF=0.3047;AA=G|||;VT=SNP
10	18783988	rs11014504	T	C	100	PASS	AC=2454;AF=0.490016;AN=5008;NS=2504;DP=14660;EAS_AF=0.6825;AMR_AF=0.3876;AFR_AF=0.416;EUR_AF=0.4652;SAS_AF=0.4898;AA=T|||;VT=SNP
10	18784295	rs147301321	T	C	100	PASS	AC=218;AF=0.0435304;AN=5008;NS=2504;DP=14549;EAS_AF=0;AMR_AF=0.0274;AFR_AF=0.1241;EUR_AF=0.0258;SAS_AF=0.0092;AA=T|||;VT=SNP
10	18785057	rs149849586	G	A	100	PASS	AC=218;AF=0.0435304;AN=5008;NS=2504;DP=14110;EAS_AF=0;AMR_AF=0.0274;AFR_AF=0.1241;EUR_AF=0.0258;SAS_AF=0.0092;AA=G|||;VT=SNP
10	18787195	rs11014511	T	C	100	PASS	AC=354;AF=0.0706869;AN=5008;NS=2504;DP=19684;EAS_AF=0.0347;AMR_AF=0.1037;AFR_AF=0.0666;EUR_AF=0.1064;SAS_AF=0.0532;AA=T|||;VT=SNP
10	18787821	rs10828779	A	T	100	PASS	AC=4119;AF=0.822484;AN=5008;NS=2504;DP=18800;EAS_AF=0.9137;AMR_AF=0.7061;AFR_AF=0.9327;EUR_AF=0.7097;SAS_AF=0.7781;AA=T|||;VT=SNP
10	18788273	rs10828784	C	G	100	PASS	AC=1047;AF=0.209065;AN=5008;NS=2504;DP=16133;EAS_AF=0.0188;AMR_AF=0.2637;AFR_AF=0.2307;EUR_AF=0.34;SAS_AF=0.2025;AA=C|||;VT=SNP
10	18788280	rs11014515	C	G	100	PASS	AC=92;AF=0.0183706;AN=5008;NS=2504;DP=16020;EAS_AF=0;AMR_AF=0.0144;AFR_AF=0.003;EUR_AF=0.0398;SAS_AF=0.0389;AA=C|||;VT=SNP
10	18788284	rs7070952	T	C	100	PASS	AC=2723;AF=0.54373;AN=5008;NS=2504;DP=16113;EAS_AF=0.3224;AMR_AF=0.6268;AFR_AF=0.739;EUR_AF=0.5318;SAS_AF=0.4611;AA=T|||;VT=SNP
10	18788298	rs111535062	A	G	100	PASS	AC=124;AF=0.0247604;AN=5008;NS=2504;DP=16310;EAS_AF=0;AMR_AF=0.0259;AFR_AF=0.0295;EUR_AF=0.0547;SAS_AF=0.0123;AA=A|||;VT=SNP
10	18788342	rs7080574	G	C	100	PASS	AC=1666;AF=0.332668;AN=5008;NS=2504;DP=15835;EAS_AF=0.255;AMR_AF=0.3847;AFR_AF=0.298;EUR_AF=0.4453;SAS_AF=0.3067;AA=C|||;VT=SNP
10	18788357	rs144963887	C	T	100	PASS	AC=122;AF=0.024361;AN=5008;NS=2504;DP=15733;EAS_AF=0.0139;AMR_AF=0.0115;AFR_AF=0.056;EUR_AF=0.0239;SAS_AF=0.002;AA=C|||;VT=SNP
10	18788390	rs10828786	A	T	100	PASS	AC=1523;AF=0.304113;AN=5008;NS=2504;DP=15125;EAS_AF=0.5327;AMR_AF=0.1758;AFR_AF=0.2118;EUR_AF=0.1899;SAS_AF=0.4018;AA=A|||;VT=SNP
10	18788413	rs11014517	A	G	100	PASS	AC=20;AF=0.00399361;AN=5008;NS=2504;DP=14585;EAS_AF=0.001;AMR_AF=0.0014;AFR_AF=0.0008;EUR_AF=0.0169;SAS_AF=0;AA=A|||;VT=SNP
10	18789075	rs12416030	T	C	100	PASS	AC=1335;AF=0.266573;AN=5008;NS=2504;DP=18532;EAS_AF=0.2431;AMR_AF=0.3703;AFR_AF=0.23;EUR_AF=0.1938;SAS_AF=0.3415;AA=T|||;VT=SNP
10	18789267	rs12416052	T	C	100	PASS	AC=1504;AF=0.300319;AN=5008;NS=2504;DP=20643;EAS_AF=0.0179;AMR_AF=0.3761;AFR_AF=0.4289;EUR_AF=0.4056;SAS_AF=0.2556;AA=T|||;VT=SNP
10	18789298	rs11014520	T	C	100	PASS	AC=73;AF=0.0145767;AN=5008;NS=2504;DP=20869;EAS_AF=0.001;AMR_AF=0.0173;AFR_AF=0.0015;EUR_AF=0.0557;SAS_AF=0.002;AA=T|||;VT=SNP
10	18789498	rs10764540	A	G	100	PASS	AC=992;AF=0.198083;AN=5008;NS=2504;DP=19068;EAS_AF=0.0536;AMR_AF=0.2089;AFR_AF=0.3048;EUR_AF=0.2783;SAS_AF=0.1125;AA=A|||;VT=SNP
10	18789665	rs77537106	G	A	100	PASS	AC=15;AF=0.00299521;AN=5008;NS=2504;DP=22543;EAS_AF=0;AMR_AF=0.0058;AFR_AF=0;EUR_AF=0.0099;SAS_AF=0.001;AA=G|||;VT=SNP
10	18789724	rs4485000	T	G	100	PASS	AC=1151;AF=0.229832;AN=5008;NS=2504;DP=21130;EAS_AF=0.0377;AMR_AF=0.2464;AFR_AF=0.3699;EUR_AF=0.329;SAS_AF=0.1247;AA=T|||;VT=SNP;EX_TARGET
10	18790265	rs11014523	T	G	100	PASS	AC=778;AF=0.155351;AN=5008;NS=2504;DP=16529;EAS_AF=0.0288;AMR_AF=0.1369;AFR_AF=0.2156;EUR_AF=0.2565;SAS_AF=0.1135;AA=G|||;VT=SNP
10	18790503	rs12257556	G	A	100	PASS	AC=3557;AF=0.710264;AN=5008;NS=2504;DP=18241;EAS_AF=0.9484;AMR_AF=0.647;AFR_AF=0.6959;EUR_AF=0.5417;SAS_AF=0.7025;AA=G|||;VT=SNP
10	18790704	rs61839302	G	A	100	PASS	AC=716;AF=0.142971;AN=5008;NS=2504;DP=20446;EAS_AF=0.3512;AMR_AF=0.0389;AFR_AF=0.0129;EUR_AF=0.1223;SAS_AF=0.1994;AA=G|||;VT=SNP
10	18790727	rs4748474	G	A	100	PASS	AC=3580;AF=0.714856;AN=5008;NS=2504;DP=20582;EAS_AF=0.9643;AMR_AF=0.6484;AFR_AF=0.7027;EUR_AF=0.5417;SAS_AF=0.6994;AA=G|||;VT=SNP
10	18790858	rs10741083	T	C	100	PASS	AC=2070;AF=0.413339;AN=5008;NS=2504;DP=20166;EAS_AF=0.5268;AMR_AF=0.4813;AFR_AF=0.4017;EUR_AF=0.3738;SAS_AF=0.3047;AA=T|||;VT=SNP
10	18790906	rs61839303	T	G	100	PASS	AC=736;AF=0.146965;AN=5008;NS=2504;DP=19212;EAS_AF=0.3522;AMR_AF=0.0389;AFR_AF=0.0234;EUR_AF=0.1223;SAS_AF=0.2045;AA=T|||;VT=SNP
10	18790980	rs4748475	G	A	100	PASS	AC=3278;AF=0.654553;AN=5008;NS=2504;DP=17717;EAS_AF=0.9633;AMR_AF=0.6095;AFR_AF=0.5227;EUR_AF=0.5089;SAS_AF=0.6963;AA=G|||;VT=SNP
10	18791327	rs10764542	C	G	100	PASS	AC=3413;AF=0.68151;AN=5008;NS=2504;DP=16308;EAS_AF=0.9633;AMR_AF=0.6311;AFR_AF=0.5598;EUR_AF=0.5686;SAS_AF=0.7076;AA=C|||;VT=SNP
10	18791390	rs61839304	C	T	100	PASS	AC=741;AF=0.147963;AN=5008;NS=2504;DP=13869;EAS_AF=0.3581;AMR_AF=0.0403;AFR_AF=0.0182;EUR_AF=0.1233;SAS_AF=0.2086;AA=C|||;VT=SNP
10	18791401	rs554599786	C	T	100	PASS	AC=9;AF=0.00179712;AN=5008;NS=2504;DP=13143;EAS_AF=0.001;AMR_AF=0.0029;AFR_AF=0;EUR_AF=0.006;SAS_AF=0;AA=C|||;VT=SNP
10	18791529	rs12776325	G	A	100	PASS	AC=3282;AF=0.655351;AN=5008;NS=2504;DP=13627;EAS_AF=0.9633;AMR_AF=0.611;AFR_AF=0.525;EUR_AF=0.5089;SAS_AF=0.6963;AA=G|||;VT=SNP
10	18791538	rs12771084	C	T	100	PASS	AC=3639;AF=0.726637;AN=5008;NS=2504;DP=13633;EAS_AF=0.9643;AMR_AF=0.6585;AFR_AF=0.7421;EUR_AF=0.5417;SAS_AF=0.6994;AA=-|||;VT=SNP
10	18791753	rs114371022	G	A	100	PASS	AC=451;AF=0.0900559;AN=5008;NS=2504;DP=13737;EAS_AF=0.0129;AMR_AF=0.098;AFR_AF=0.0537;EUR_AF=0.1909;SAS_AF=0.1094;AA=G|||;VT=SNP
10	18791789	rs79031586	T	C	100	PASS	AC=361;AF=0.0720847;AN=5008;NS=2504;DP=13247;EAS_AF=0.001;AMR_AF=0.0476;AFR_AF=0.2186;EUR_AF=0.0338;SAS_AF=0.0041;AA=T|||;VT=SNP
10	18791922	rs7085332	A	T	100	PASS	AC=3684;AF=0.735623;AN=5008;NS=2504;DP=15971;EAS_AF=0.9643;AMR_AF=0.6585;AFR_AF=0.7731;EUR_AF=0.5447;SAS_AF=0.7004;AA=A|||;VT=SNP
10	18792089	rs7085587	A	G	100	PASS	AC=3688;AF=0.736422;AN=5008;NS=2504;DP=19495;EAS_AF=0.9643;AMR_AF=0.6599;AFR_AF=0.7731;EUR_AF=0.5467;SAS_AF=0.7014;AA=A|||;VT=SNP
10	18792105	rs7078884	C	T	100	PASS	AC=3631;AF=0.72504;AN=5008;NS=2504;DP=19497;EAS_AF=0.9633;AMR_AF=0.6571;AFR_AF=0.7337;EUR_AF=0.5457;SAS_AF=0.7004;AA=C|||;VT=SNP
10	18792197	rs75903178	C	A	100	PASS	AC=49;AF=0.00978435;AN=5008;NS=2504;DP=17924;EAS_AF=0;AMR_AF=0.0072;AFR_AF=0.0151;EUR_AF=0.0129;SAS_AF=0.0112;AA=C|||;VT=SNP
10	18792292	rs61839305	A	G	100	PASS	AC=821;AF=0.163938;AN=5008;NS=2504;DP=18476;EAS_AF=0.3651;AMR_AF=0.0403;AFR_AF=0.0635;EUR_AF=0.1262;SAS_AF=0.2188;AA=A|||;VT=SNP
10	18792385	rs7090293	T	C	100	PASS	AC=3694;AF=0.73762;AN=5008;NS=2504;DP=18047;EAS_AF=0.9643;AMR_AF=0.6599;AFR_AF=0.7731;EUR_AF=0.5477;SAS_AF=0.7065;AA=T|||;VT=SNP
10	18792398	rs7086034	A	G	100	PASS	AC=3695;AF=0.737819;AN=5008;NS=2504;DP=18105;EAS_AF=0.9643;AMR_AF=0.6599;AFR_AF=0.7738;EUR_AF=0.5477;SAS_AF=0.7065;AA=A|||;VT=SNP
10	18792637	rs77610370	G	A	100	PASS	AC=319;AF=0.0636981;AN=5008;NS=2504;DP=17688;EAS_AF=0;AMR_AF=0.085;AFR_AF=0.0113;EUR_AF=0.1779;SAS_AF=0.0675;AA=G|||;VT=SNP
10	18792639	rs79093865	G	T	100	PASS	AC=450;AF=0.0898562;AN=5008;NS=2504;DP=17569;EAS_AF=0.0129;AMR_AF=0.098;AFR_AF=0.0537;EUR_AF=0.1909;SAS_AF=0.1084;AA=G|||;VT=SNP
10	18792875	rs4748476	C	T	100	PASS	AC=4239;AF=0.846446;AN=5008;NS=2504;DP=17032;EAS_AF=0.9772;AMR_AF=0.7781;AFR_AF=0.8411;EUR_AF=0.7972;SAS_AF=0.818;AA=T|||;VT=SNP
10	18793021	rs74926423	C	G	100	PASS	AC=60;AF=0.0119808;AN=5008;NS=2504;DP=18079;EAS_AF=0;AMR_AF=0.0115;AFR_AF=0;EUR_AF=0.0437;SAS_AF=0.0082;AA=C|||;VT=SNP
10	18793069	rs79190343	G	C	100	PASS	AC=59;AF=0.0117812;AN=5008;NS=2504;DP=19706;EAS_AF=0;AMR_AF=0.0101;AFR_AF=0;EUR_AF=0.0437;SAS_AF=0.0082;AA=G|||;VT=SNP
10	18793463	rs77354702	A	G	100	PASS	AC=231;AF=0.0461262;AN=5008;NS=2504;DP=21415;EAS_AF=0.001;AMR_AF=0.0245;AFR_AF=0.1309;EUR_AF=0.0358;SAS_AF=0.0041;AA=A|||;VT=SNP
10	18793528	rs61066999	A	G	100	PASS	AC=753;AF=0.150359;AN=5008;NS=2504;DP=20569;EAS_AF=0.3651;AMR_AF=0.0375;AFR_AF=0.0144;EUR_AF=0.1252;SAS_AF=0.2188;AA=A|||;VT=SNP
10	18793577	rs117819731	T	C	100	PASS	AC=63;AF=0.0125799;AN=5008;NS=2504;DP=19072;EAS_AF=0;AMR_AF=0.0086;AFR_AF=0.025;EUR_AF=0.0129;SAS_AF=0.0112;AA=t|||;VT=SNP
10	18793719	rs11014544	A	G	100	PASS	AC=1073;AF=0.214257;AN=5008;NS=2504;DP=16641;EAS_AF=0.3671;AMR_AF=0.0692;AFR_AF=0.205;EUR_AF=0.164;SAS_AF=0.2239;AA=A|||;VT=SNP
10	18793723	rs12355360	A	G	100	PASS	AC=96;AF=0.0191693;AN=5008;NS=2504;DP=16594;EAS_AF=0;AMR_AF=0.0202;AFR_AF=0.0144;EUR_AF=0.0596;SAS_AF=0.0031;AA=G|||;VT=SNP
10	18793956	rs10741086	T	G	100	PASS	AC=4238;AF=0.846246;AN=5008;NS=2504;DP=16860;EAS_AF=0.9772;AMR_AF=0.7824;AFR_AF=0.829;EUR_AF=0.8022;SAS_AF=0.8252;AA=T|||;VT=SNP
10	18794073	rs10828803	C	T	100	PASS	AC=1124;AF=0.224441;AN=5008;NS=2504;DP=15773;EAS_AF=0.3522;AMR_AF=0.0893;AFR_AF=0.1982;EUR_AF=0.2237;SAS_AF=0.2249;AA=T|||;VT=SNP
10	18794249	rs75413292	G	A	100	PASS	AC=255;AF=0.0509185;AN=5008;NS=2504;DP=14744;EAS_AF=0.001;AMR_AF=0.0259;AFR_AF=0.1475;EUR_AF=0.0368;SAS_AF=0.0041;AA=G|||;VT=SNP
10	18795055	rs4747348	G	A	100	PASS	AC=4491;AF=0.896765;AN=5008;NS=2504;DP=17697;EAS_AF=0.9841;AMR_AF=0.8228;AFR_AF=0.9864;EUR_AF=0.8062;SAS_AF=0.8313;AA=A|||;VT=SNP
10	18795596	rs10741088	G	A	100	PASS	AC=2521;AF=0.503395;AN=5008;NS=2504;DP=15961;EAS_AF=0.6042;AMR_AF=0.5821;AFR_AF=0.4909;EUR_AF=0.3807;SAS_AF=0.4867;AA=G|||;VT=SNP
10	18795708	rs12772518	G	A	100	PASS	AC=25;AF=0.00499201;AN=5008;NS=2504;DP=17754;EAS_AF=0;AMR_AF=0.0101;AFR_AF=0.0008;EUR_AF=0.0159;SAS_AF=0.001;AA=G|||;VT=SNP
10	18795845	rs10741090	C	T	100	PASS	AC=2104;AF=0.420128;AN=5008;NS=2504;DP=14513;EAS_AF=0.5198;AMR_AF=0.4971;AFR_AF=0.4372;EUR_AF=0.3668;SAS_AF=0.2945;AA=C|||;VT=SNP
10	18796133	rs76676593	T	C	100	PASS	AC=264;AF=0.0527157;AN=5008;NS=2504;DP=19453;EAS_AF=0;AMR_AF=0.0677;AFR_AF=0.0083;EUR_AF=0.1451;SAS_AF=0.0613;AA=T|||;VT=SNP
10	18796583	rs4402184	C	T	100	PASS	AC=2467;AF=0.492612;AN=5008;NS=2504;DP=17321;EAS_AF=0.6071;AMR_AF=0.5807;AFR_AF=0.4501;EUR_AF=0.3787;SAS_AF=0.4867;AA=C|||;VT=SNP
10	18796611	rs4514309	T	A	100	PASS	AC=266;AF=0.053115;AN=5008;NS=2504;DP=17406;EAS_AF=0.001;AMR_AF=0.0274;AFR_AF=0.1558;EUR_AF=0.0358;SAS_AF=0.0041;AA=A|||;VT=SNP
10	18796693	rs12354739	T	C	100	PASS	AC=79;AF=0.0157748;AN=5008;NS=2504;DP=17732;EAS_AF=0;AMR_AF=0.0187;AFR_AF=0.0015;EUR_AF=0.0606;SAS_AF=0.0031;AA=T|||;VT=SNP
10	18796825	rs4335438	T	C	100	PASS	AC=2961;AF=0.591254;AN=5008;NS=2504;DP=18576;EAS_AF=0.6111;AMR_AF=0.6412;AFR_AF=0.7012;EUR_AF=0.4801;SAS_AF=0.501;AA=T|||;VT=SNP
10	18796992	rs4350266	C	A	100	PASS	AC=2714;AF=0.541933;AN=5008;NS=2504;DP=14914;EAS_AF=0.6101;AMR_AF=0.6066;AFR_AF=0.587;EUR_AF=0.4165;SAS_AF=0.4939;AA=C|||;VT=SNP
10	18797684	rs7092620	T	C	100	PASS	AC=2886;AF=0.576278;AN=5008;NS=2504;DP=20331;EAS_AF=0.6131;AMR_AF=0.6297;AFR_AF=0.6483;EUR_AF=0.4811;SAS_AF=0.501;AA=C|||;VT=SNP
10	18798203	rs4237348	T	C	100	PASS	AC=2890;AF=0.577077;AN=5008;NS=2504;DP=18989;EAS_AF=0.6151;AMR_AF=0.6297;AFR_AF=0.6498;EUR_AF=0.4811;SAS_AF=0.501;AA=C|||;VT=SNP
10	18798319	rs4748477	T	C	100	PASS	AC=2487;AF=0.496605;AN=5008;NS=2504;DP=20773;EAS_AF=0.6151;AMR_AF=0.5807;AFR_AF=0.4463;EUR_AF=0.3887;SAS_AF=0.4939;AA=T|||;VT=SNP
10	18798349	rs112692462	A	G	100	PASS	AC=74;AF=0.0147764;AN=5008;NS=2504;DP=21107;EAS_AF=0.001;AMR_AF=0.0216;AFR_AF=0.0182;EUR_AF=0.0298;SAS_AF=0.0041;AA=A|||;VT=SNP
10	18798525	rs112119263	C	G	100	PASS	AC=79;AF=0.0157748;AN=5008;NS=2504;DP=18536;EAS_AF=0;AMR_AF=0.0187;AFR_AF=0.0015;EUR_AF=0.0606;SAS_AF=0.0031;AA=C|||;VT=SNP
10	18798528	rs117051761	G	C	100	PASS	AC=50;AF=0.00998403;AN=5008;NS=2504;DP=18469;EAS_AF=0;AMR_AF=0.0086;AFR_AF=0.0151;EUR_AF=0.0129;SAS_AF=0.0112;AA=G|||;VT=SNP
10	18798590	rs4748478	G	A	100	PASS	AC=2115;AF=0.422324;AN=5008;NS=2504;DP=16424;EAS_AF=0.5238;AMR_AF=0.4971;AFR_AF=0.4319;EUR_AF=0.3757;SAS_AF=0.2996;AA=G|||;VT=SNP
10	18798755	rs17620201	C	T	100	PASS	AC=119;AF=0.023762;AN=5008;NS=2504;DP=17779;EAS_AF=0;AMR_AF=0.0202;AFR_AF=0.031;EUR_AF=0.0606;SAS_AF=0.0031;AA=C|||;VT=SNP
10	18798835	rs117945867	C	T	100	PASS	AC=11;AF=0.00219649;AN=5008;NS=2504;DP=19220;EAS_AF=0;AMR_AF=0.0014;AFR_AF=0.0008;EUR_AF=0.0089;SAS_AF=0;AA=C|||;VT=SNP
10	18798999	rs74739177	T	C	100	PASS	AC=50;AF=0.00998403;AN=5008;NS=2504;DP=17767;EAS_AF=0;AMR_AF=0.0086;AFR_AF=0.0151;EUR_AF=0.0129;SAS_AF=0.0112;AA=T|||;VT=SNP
10	18799224	rs12764916	C	T	100	PASS	AC=2097;AF=0.41873;AN=5008;NS=2504;DP=20199;EAS_AF=0.5208;AMR_AF=0.4971;AFR_AF=0.4319;EUR_AF=0.3658;SAS_AF=0.2945;AA=C|||;VT=SNP
10	18799409	rs112938922	G	A	100	PASS	AC=79;AF=0.0157748;AN=5008;NS=2504;DP=18076;EAS_AF=0;AMR_AF=0.0187;AFR_AF=0.0015;EUR_AF=0.0606;SAS_AF=0.0031;AA=G|||;VT=SNP
10	18799890	rs4628581	A	C	100	PASS	AC=2796;AF=0.558307;AN=5008;NS=2504;DP=19122;EAS_AF=0.6101;AMR_AF=0.6124;AFR_AF=0.6286;EUR_AF=0.4423;SAS_AF=0.4908;AA=C|||;VT=SNP
10	18800125	rs11014577	G	C	100	PASS	AC=2916;AF=0.582268;AN=5008;NS=2504;DP=20071;EAS_AF=0.6022;AMR_AF=0.6369;AFR_AF=0.68;EUR_AF=0.4771;SAS_AF=0.499;AA=C|||;VT=SNP
10	18800411	rs12772058	C	T	100	PASS	AC=877;AF=0.17512;AN=5008;NS=2504;DP=20048;EAS_AF=0.1637;AMR_AF=0.2478;AFR_AF=0.1868;EUR_AF=0.1511;SAS_AF=0.1442;AA=C|||;VT=SNP
10	18801014	rs7898513	T	C	100	PASS	AC=1642;AF=0.327875;AN=5008;NS=2504;DP=19574;EAS_AF=0.2798;AMR_AF=0.3718;AFR_AF=0.3964;EUR_AF=0.2177;SAS_AF=0.3671;AA=T|||;VT=SNP
10	18801234	rs4747349	G	C	100	PASS	AC=2041;AF=0.407548;AN=5008;NS=2504;DP=17353;EAS_AF=0.7054;AMR_AF=0.3084;AFR_AF=0.2784;EUR_AF=0.3728;SAS_AF=0.3814;AA=G|||;VT=SNP
10	18801237	rs4748479	A	T	100	PASS	AC=4305;AF=0.859625;AN=5008;NS=2504;DP=17451;EAS_AF=0.9831;AMR_AF=0.8199;AFR_AF=0.8298;EUR_AF=0.8181;SAS_AF=0.8436;AA=T|||;VT=SNP
10	18801647	rs4748480	A	G	100	PASS	AC=3779;AF=0.754593;AN=5008;NS=2504;DP=18795;EAS_AF=0.9623;AMR_AF=0.6974;AFR_AF=0.7829;EUR_AF=0.5915;SAS_AF=0.7106;AA=G|||;VT=SNP
10	18801761	rs7073651	A	G	100	PASS	AC=3783;AF=0.755391;AN=5008;NS=2504;DP=17503;EAS_AF=0.9623;AMR_AF=0.7003;AFR_AF=0.7829;EUR_AF=0.5934;SAS_AF=0.7106;AA=A|||;VT=SNP
10	18801853	rs11014582	G	A	100	PASS	AC=72;AF=0.014377;AN=5008;NS=2504;DP=17266;EAS_AF=0.001;AMR_AF=0.0187;AFR_AF=0.0015;EUR_AF=0.0527;SAS_AF=0.0031;AA=G|||;VT=SNP
10	18802307	rs10741091	C	G	100	PASS	AC=2017;AF=0.402756;AN=5008;NS=2504;DP=20411;EAS_AF=0.6994;AMR_AF=0.304;AFR_AF=0.267;EUR_AF=0.3718;SAS_AF=0.3824;AA=C|||;VT=SNP
10	18802554	rs12777508	T	A	100	PASS	AC=306;AF=0.0611022;AN=5008;NS=2504;DP=21199;EAS_AF=0.004;AMR_AF=0.1945;AFR_AF=0.0061;EUR_AF=0.1074;SAS_AF=0.0521;AA=T|||;VT=SNP
10	18802698	rs10400076	T	A	100	PASS	AC=2098;AF=0.41893;AN=5008;NS=2504;DP=20557;EAS_AF=0.7073;AMR_AF=0.3084;AFR_AF=0.3101;EUR_AF=0.3738;SAS_AF=0.3937;AA=T|||;VT=SNP
10	18802901	rs78940411	T	C	100	PASS	AC=142;AF=0.0283546;AN=5008;NS=2504;DP=17276;EAS_AF=0;AMR_AF=0.049;AFR_AF=0.0015;EUR_AF=0.0934;SAS_AF=0.0123;AA=T|||;VT=SNP
10	18803338	rs12357063	A	G	100	PASS	AC=72;AF=0.014377;AN=5008;NS=2504;DP=21589;EAS_AF=0.001;AMR_AF=0.0187;AFR_AF=0.0015;EUR_AF=0.0527;SAS_AF=0.0031;AA=A|||;VT=SNP;EX_TARGET
10	18804094	rs7088091	T	C	100	PASS	AC=2051;AF=0.409545;AN=5008;NS=2504;DP=18102;EAS_AF=0.7083;AMR_AF=0.304;AFR_AF=0.2874;EUR_AF=0.3718;SAS_AF=0.3804;AA=T|||;VT=SNP
10	18804458	rs11014594	C	T	100	PASS	AC=72;AF=0.014377;AN=5008;NS=2504;DP=19343;EAS_AF=0.001;AMR_AF=0.0187;AFR_AF=0.0015;EUR_AF=0.0527;SAS_AF=0.0031;AA=C|||;VT=SNP
10	18804689	rs12784387	T	C	100	PASS	AC=1257;AF=0.250998;AN=5008;NS=2504;DP=17385;EAS_AF=0.2381;AMR_AF=0.2954;AFR_AF=0.2489;EUR_AF=0.2127;SAS_AF=0.2751;AA=C|||;VT=SNP
10	18805506	rs10508562	G	A	100	PASS	AC=1178;AF=0.235224;AN=5008;NS=2504;DP=19925;EAS_AF=0.2371;AMR_AF=0.2767;AFR_AF=0.2421;EUR_AF=0.16;SAS_AF=0.272;AA=A|||;VT=SNP
10	18806363	rs7918933	C	T	100	PASS	AC=4168;AF=0.832268;AN=5008;NS=2504;DP=17303;EAS_AF=0.9812;AMR_AF=0.7651;AFR_AF=0.8275;EUR_AF=0.7475;SAS_AF=0.82;AA=T|||;VT=SNP
10	18807057	rs7910506	G	A	100	PASS	AC=4202;AF=0.839058;AN=5008;NS=2504;DP=19882;EAS_AF=0.9871;AMR_AF=0.768;AFR_AF=0.8404;EUR_AF=0.7495;SAS_AF=0.8272;AA=A|||;VT=SNP
10	18807644	rs12356533	A	G	100	PASS	AC=105;AF=0.0209665;AN=5008;NS=2504;DP=20489;EAS_AF=0.001;AMR_AF=0.0245;AFR_AF=0.0227;EUR_AF=0.0537;SAS_AF=0.0031;AA=A|||;VT=SNP
10	18808363	rs77004774	T	G	100	PASS	AC=72;AF=0.014377;AN=5008;NS=2504;DP=18140;EAS_AF=0.001;AMR_AF=0.0187;AFR_AF=0.0015;EUR_AF=0.0527;SAS_AF=0.0031;AA=T|||;VT=SNP
10	18809737	rs12357123	C	G	100	PASS	AC=72;AF=0.014377;AN=5008;NS=2504;DP=22941;EAS_AF=0.001;AMR_AF=0.0187;AFR_AF=0.0015;EUR_AF=0.0527;SAS_AF=0.0031;AA=C|||;VT=SNP
10	18809748	rs79233510	G	T	100	PASS	AC=279;AF=0.0557109;AN=5008;NS=2504;DP=23013;EAS_AF=0;AMR_AF=0.0663;AFR_AF=0.0076;EUR_AF=0.1551;SAS_AF=0.0685;AA=G|||;VT=SNP
10	18810674	rs10764566	G	A	100	PASS	AC=3664;AF=0.731629;AN=5008;NS=2504;DP=20468;EAS_AF=0.9623;AMR_AF=0.6686;AFR_AF=0.7663;EUR_AF=0.5378;SAS_AF=0.6912;AA=A|||;VT=SNP
10	18811131	rs12358173	A	C	100	PASS	AC=72;AF=0.014377;AN=5008;NS=2504;DP=20317;EAS_AF=0.001;AMR_AF=0.0187;AFR_AF=0.0015;EUR_AF=0.0527;SAS_AF=0.0031;AA=A|||;VT=SNP
10	18811611	rs11014634	G	A	100	PASS	AC=2477;AF=0.494609;AN=5008;NS=2504;DP=13945;EAS_AF=0.7014;AMR_AF=0.353;AFR_AF=0.5469;EUR_AF=0.4324;SAS_AF=0.3753;AA=A|||;VT=SNP
10	18812434	rs10828834	T	C	100	PASS	AC=4234;AF=0.845447;AN=5008;NS=2504;DP=18060;EAS_AF=0.9812;AMR_AF=0.7925;AFR_AF=0.8185;EUR_AF=0.7893;SAS_AF=0.8374;AA=C|||;VT=SNP
10	18812436	rs10828835	A	G	100	PASS	AC=3743;AF=0.747404;AN=5008;NS=2504;DP=18052;EAS_AF=0.9653;AMR_AF=0.6916;AFR_AF=0.7564;EUR_AF=0.5924;SAS_AF=0.7096;AA=G|||;VT=SNP
10	18812549	rs17693549	T	C	100	PASS	AC=392;AF=0.0782748;AN=5008;NS=2504;DP=16578;EAS_AF=0;AMR_AF=0.0994;AFR_AF=0.0272;EUR_AF=0.1978;SAS_AF=0.09;AA=T|||;VT=SNP
10	18812591	rs10508563	C	A	100	PASS	AC=1189;AF=0.23742;AN=5008;NS=2504;DP=17101;EAS_AF=0.2579;AMR_AF=0.3357;AFR_AF=0.1762;EUR_AF=0.16;SAS_AF=0.3088;AA=C|||;VT=SNP
10	18812697	rs7100884	A	G	100	PASS	AC=4234;AF=0.845447;AN=5008;NS=2504;DP=18315;EAS_AF=0.9812;AMR_AF=0.7939;AFR_AF=0.8192;EUR_AF=0.7893;SAS_AF=0.8354;AA=G|||;VT=SNP
10	18812720	rs74454088	A	G	100	PASS	AC=362;AF=0.0722843;AN=5008;NS=2504;DP=18673;EAS_AF=0;AMR_AF=0.098;AFR_AF=0.0106;EUR_AF=0.1968;SAS_AF=0.0838;AA=A|||;VT=SNP
10	18813277	rs7081811	G	A	100	PASS	AC=3724;AF=0.74361;AN=5008;NS=2504;DP=16148;EAS_AF=0.9633;AMR_AF=0.6902;AFR_AF=0.7572;EUR_AF=0.5915;SAS_AF=0.6933;AA=A|||;VT=SNP
10	18813741	rs116856086	C	T	100	PASS	AC=392;AF=0.0782748;AN=5008;NS=2504;DP=11467;EAS_AF=0;AMR_AF=0.098;AFR_AF=0.028;EUR_AF=0.1968;SAS_AF=0.091;AA=C|||;VT=SNP
10	18814756	rs76199682	T	C	100	PASS	AC=539;AF=0.107628;AN=5008;NS=2504;DP=16524;EAS_AF=0.0238;AMR_AF=0.1037;AFR_AF=0.0772;EUR_AF=0.1988;SAS_AF=0.1442;AA=T|||;VT=SNP
10	18815426	rs7099975	G	T	100	PASS	AC=3701;AF=0.739018;AN=5008;NS=2504;DP=17683;EAS_AF=0.9633;AMR_AF=0.6859;AFR_AF=0.7413;EUR_AF=0.5895;SAS_AF=0.6963;AA=T|||;VT=SNP
10	18815719	rs17693687	T	G	100	PASS	AC=401;AF=0.0800719;AN=5008;NS=2504;DP=17908;EAS_AF=0;AMR_AF=0.0994;AFR_AF=0.0303;EUR_AF=0.2008;SAS_AF=0.092;AA=T|||;VT=SNP
10	18815986	rs76553931	G	A	100	PASS	AC=44;AF=0.00878594;AN=5008;NS=2504;DP=18922;EAS_AF=0.001;AMR_AF=0.0216;AFR_AF=0.0015;EUR_AF=0.0219;SAS_AF=0.0041;AA=G|||;VT=SNP
10	18816007	rs4748481	C	T	100	PASS	AC=1469;AF=0.293331;AN=5008;NS=2504;DP=18465;EAS_AF=0.253;AMR_AF=0.3775;AFR_AF=0.326;EUR_AF=0.2157;SAS_AF=0.3108;AA=T|||;VT=SNP
10	18816236	rs4748482	T	C	100	PASS	AC=1656;AF=0.330671;AN=5008;NS=2504;DP=15523;EAS_AF=0.2629;AMR_AF=0.389;AFR_AF=0.447;EUR_AF=0.2157;SAS_AF=0.32;AA=T|||;VT=SNP
10	18816565	rs76956014	G	A	100	PASS	AC=18;AF=0.00359425;AN=5008;NS=2504;DP=19201;EAS_AF=0;AMR_AF=0.0029;AFR_AF=0.0008;EUR_AF=0.0099;SAS_AF=0.0051;AA=G|||;VT=SNP;EX_TARGET
10	18816633	rs4314963	C	T	100	PASS	AC=1199;AF=0.239417;AN=5008;NS=2504;DP=20549;EAS_AF=0.251;AMR_AF=0.3372;AFR_AF=0.1891;EUR_AF=0.16;SAS_AF=0.3078;AA=C|||;VT=SNP
10	18817083	rs7922550	T	G	100	PASS	AC=2064;AF=0.412141;AN=5008;NS=2504;DP=19324;EAS_AF=0.7034;AMR_AF=0.3055;AFR_AF=0.2829;EUR_AF=0.3757;SAS_AF=0.3998;AA=T|||;VT=SNP
10	18817113	rs1917823	G	A	100	PASS	AC=4507;AF=0.89996;AN=5008;NS=2504;DP=18994;EAS_AF=0.9871;AMR_AF=0.8343;AFR_AF=0.9849;EUR_AF=0.7962;SAS_AF=0.8487;AA=A|||;VT=SNP
10	18817177	rs11014660	T	C	100	PASS	AC=72;AF=0.014377;AN=5008;NS=2504;DP=17583;EAS_AF=0.001;AMR_AF=0.0187;AFR_AF=0.0015;EUR_AF=0.0527;SAS_AF=0.0031;AA=T|||;VT=SNP
10	18817217	rs143103350	G	A	100	PASS	AC=38;AF=0.00758786;AN=5008;NS=2504;DP=17774;EAS_AF=0;AMR_AF=0.0159;AFR_AF=0;EUR_AF=0.0209;SAS_AF=0.0061;AA=G|||;VT=SNP
10	18817374	rs7922829	T	C	100	PASS	AC=2056;AF=0.410543;AN=5008;NS=2504;DP=15596;EAS_AF=0.7113;AMR_AF=0.3055;AFR_AF=0.2821;EUR_AF=0.3748;SAS_AF=0.3855;AA=T|||;VT=SNP
10	18818071	rs10764578	A	C	100	PASS	AC=2661;AF=0.53135;AN=5008;NS=2504;DP=18536;EAS_AF=0.7113;AMR_AF=0.4135;AFR_AF=0.4614;EUR_AF=0.5755;SAS_AF=0.4785;AA=A|||;VT=SNP
10	18818638	rs117266229	C	T	100	PASS	AC=21;AF=0.00419329;AN=5008;NS=2504;DP=20741;EAS_AF=0.001;AMR_AF=0.0086;AFR_AF=0.0008;EUR_AF=0.0109;SAS_AF=0.002;AA=C|||;VT=SNP
10	18819782	rs17621077	A	G	100	PASS	AC=400;AF=0.0798722;AN=5008;NS=2504;DP=17897;EAS_AF=0;AMR_AF=0.1052;AFR_AF=0.031;EUR_AF=0.2008;SAS_AF=0.0859;AA=A|||;VT=SNP
10	18819822	rs56386348	C	T	100	PASS	AC=1081;AF=0.215855;AN=5008;NS=2504;DP=16907;EAS_AF=0.1935;AMR_AF=0.3098;AFR_AF=0.1762;EUR_AF=0.1581;SAS_AF=0.2853;AA=C|||;VT=SNP
10	18819869	rs4747350	C	G	100	PASS	AC=2050;AF=0.409345;AN=5008;NS=2504;DP=19226;EAS_AF=0.7083;AMR_AF=0.3026;AFR_AF=0.2814;EUR_AF=0.3748;SAS_AF=0.3855;AA=C|||;VT=SNP
10	18820341	rs10741099	C	T	100	PASS	AC=3690;AF=0.736821;AN=5008;NS=2504;DP=19149;EAS_AF=0.9623;AMR_AF=0.6715;AFR_AF=0.7791;EUR_AF=0.5368;SAS_AF=0.6994;AA=T|||;VT=SNP
10	18820454	rs10741100	G	C	100	PASS	AC=3664;AF=0.731629;AN=5008;NS=2504;DP=18784;EAS_AF=0.9623;AMR_AF=0.6744;AFR_AF=0.764;EUR_AF=0.5358;SAS_AF=0.6922;AA=C|||;VT=SNP
10	18820626	rs12764398	C	T	100	PASS	AC=1236;AF=0.246805;AN=5008;NS=2504;DP=19533;EAS_AF=0.252;AMR_AF=0.3372;AFR_AF=0.2163;EUR_AF=0.1581;SAS_AF=0.3098;AA=C|||;VT=SNP
10	18820656	rs7895235	C	T	100	PASS	AC=3665;AF=0.731829;AN=5008;NS=2504;DP=19573;EAS_AF=0.9623;AMR_AF=0.6729;AFR_AF=0.761;EUR_AF=0.5358;SAS_AF=0.6984;AA=T|||;VT=SNP
10	18820815	rs12774593	G	A	100	PASS	AC=1237;AF=0.247005;AN=5008;NS=2504;DP=19195;EAS_AF=0.252;AMR_AF=0.3372;AFR_AF=0.2171;EUR_AF=0.1581;SAS_AF=0.3098;AA=G|||;VT=SNP
10	18820848	rs7917584	G	A	100	PASS	AC=2001;AF=0.399561;AN=5008;NS=2504;DP=19005;EAS_AF=0.7004;AMR_AF=0.3026;AFR_AF=0.2572;EUR_AF=0.3748;SAS_AF=0.3763;AA=C|||;VT=SNP
10	18821074	rs12779641	A	G	100	PASS	AC=840;AF=0.167732;AN=5008;NS=2504;DP=15472;EAS_AF=0.1786;AMR_AF=0.2493;AFR_AF=0.1641;EUR_AF=0.1461;SAS_AF=0.1258;AA=A|||;VT=SNP
10	18821185	rs10828851	A	G	100	PASS	AC=2275;AF=0.454273;AN=5008;NS=2504;DP=15844;EAS_AF=0.7103;AMR_AF=0.3184;AFR_AF=0.4312;EUR_AF=0.3748;SAS_AF=0.3998;AA=A|||;VT=SNP
10	18822342	rs10828859	C	A	100	PASS	AC=3703;AF=0.739417;AN=5008;NS=2504;DP=15971;EAS_AF=0.9633;AMR_AF=0.6816;AFR_AF=0.7625;EUR_AF=0.5726;SAS_AF=0.6902;AA=A|||;VT=SNP
10	18822667	rs4748483	G	C	100	PASS	AC=2913;AF=0.581669;AN=5008;NS=2504;DP=16178;EAS_AF=0.7976;AMR_AF=0.4438;AFR_AF=0.5961;EUR_AF=0.4443;SAS_AF=0.5787;AA=C|||;VT=SNP
10	18823279	rs10764582	T	A	100	PASS	AC=2070;AF=0.413339;AN=5008;NS=2504;DP=18431;EAS_AF=0.7302;AMR_AF=0.3055;AFR_AF=0.2761;EUR_AF=0.3767;SAS_AF=0.3865;AA=T|||;VT=SNP
10	18823314	rs117182357	T	C	100	PASS	AC=18;AF=0.00359425;AN=5008;NS=2504;DP=18531;EAS_AF=0;AMR_AF=0.0043;AFR_AF=0;EUR_AF=0.0139;SAS_AF=0.001;AA=T|||;VT=SNP
10	18823420	rs10828866	G	C	100	PASS	AC=883;AF=0.176318;AN=5008;NS=2504;DP=18049;EAS_AF=0.3155;AMR_AF=0.1571;AFR_AF=0.0424;EUR_AF=0.2376;SAS_AF=0.1646;AA=G|||;VT=SNP
10	18823639	rs10741101	T	C	100	PASS	AC=2688;AF=0.536741;AN=5008;NS=2504;DP=18782;EAS_AF=0.7302;AMR_AF=0.4078;AFR_AF=0.5061;EUR_AF=0.5417;SAS_AF=0.4652;AA=T|||;VT=SNP
10	18823721	rs11014721	G	C	100	PASS	AC=146;AF=0.0291534;AN=5008;NS=2504;DP=18387;EAS_AF=0.002;AMR_AF=0.0202;AFR_AF=0.025;EUR_AF=0.0527;SAS_AF=0.045;AA=G|||;VT=SNP
10	18824436	rs138488415	T	C	100	PASS	AC=21;AF=0.00419329;AN=5008;NS=2504;DP=13034;EAS_AF=0;AMR_AF=0.0043;AFR_AF=0;EUR_AF=0.0169;SAS_AF=0.001;AA=T|||;VT=SNP
10	18824736	rs116957158	G	A	100	PASS	AC=46;AF=0.0091853;AN=5008;NS=2504;DP=12215;EAS_AF=0;AMR_AF=0.0173;AFR_AF=0.0008;EUR_AF=0.0298;SAS_AF=0.0031;AA=G|||;VT=SNP
10	18825363	rs117995836	T	G	100	PASS	AC=63;AF=0.0125799;AN=5008;NS=2504;DP=15100;EAS_AF=0;AMR_AF=0.0216;AFR_AF=0.0015;EUR_AF=0.0358;SAS_AF=0.0102;AA=T|||;VT=SNP
10	18825694	rs7082235	C	T	100	PASS	AC=4160;AF=0.830671;AN=5008;NS=2504;DP=18982;EAS_AF=0.9772;AMR_AF=0.7637;AFR_AF=0.8215;EUR_AF=0.7495;SAS_AF=0.8231;AA=T|||;VT=SNP
10	18826219	rs77082067	T	C	100	PASS	AC=2375;AF=0.474241;AN=5008;NS=2504;DP=14074;EAS_AF=0.7242;AMR_AF=0.3847;AFR_AF=0.295;EUR_AF=0.5378;SAS_AF=0.4571;AA=T|||;VT=SNP
10	18826435	rs117392961	G	A	100	PASS	AC=63;AF=0.0125799;AN=5008;NS=2504;DP=12942;EAS_AF=0;AMR_AF=0.013;AFR_AF=0;EUR_AF=0.0457;SAS_AF=0.0082;AA=G|||;VT=SNP
10	18826813	rs10828870	T	C	100	PASS	AC=2060;AF=0.411342;AN=5008;NS=2504;DP=19966;EAS_AF=0.7292;AMR_AF=0.3055;AFR_AF=0.267;EUR_AF=0.3787;SAS_AF=0.3875;AA=T|||;VT=SNP
10	18826974	rs2272274	T	C	100	PASS	AC=2053;AF=0.409944;AN=5008;NS=2504;DP=18357;EAS_AF=0.7302;AMR_AF=0.3055;AFR_AF=0.267;EUR_AF=0.3708;SAS_AF=0.3875;AA=t|||;VT=SNP
10	18827779	rs10828871	A	G	100	PASS	AC=2058;AF=0.410942;AN=5008;NS=2504;DP=17799;EAS_AF=0.7232;AMR_AF=0.3084;AFR_AF=0.2678;EUR_AF=0.3797;SAS_AF=0.3875;AA=A|||;VT=SNP
10	18827828	rs6482515	C	T	100	PASS	AC=1660;AF=0.33147;AN=5008;NS=2504;DP=16671;EAS_AF=0.2381;AMR_AF=0.4164;AFR_AF=0.3328;EUR_AF=0.3161;SAS_AF=0.3814;AA=C|||;VT=SNP
10	18827829	rs11014733	G	A	100	PASS	AC=74;AF=0.0147764;AN=5008;NS=2504;DP=16541;EAS_AF=0.001;AMR_AF=0.0202;AFR_AF=0.0023;EUR_AF=0.0527;SAS_AF=0.0031;AA=g|||;VT=SNP
10	18827886	rs76540339	A	C	100	PASS	AC=328;AF=0.0654952;AN=5008;NS=2504;DP=15614;EAS_AF=0;AMR_AF=0.0807;AFR_AF=0.0287;EUR_AF=0.161;SAS_AF=0.0736;AA=A|||;VT=SNP
10	18828371	rs2228645	C	T	100	PASS	AC=1188;AF=0.23722;AN=5008;NS=2504;DP=19055;EAS_AF=0.2381;AMR_AF=0.3314;AFR_AF=0.1899;EUR_AF=0.161;SAS_AF=0.3119;AA=C|||;VT=SNP;EX_TARGET
10	18828486	rs61733968	C	G	100	PASS	AC=22;AF=0.00439297;AN=5008;NS=2504;DP=17929;EAS_AF=0;AMR_AF=0.0101;AFR_AF=0.0008;EUR_AF=0.0139;SAS_AF=0;AA=C|||;VT=SNP;EX_TARGET
10	18828635	rs58225473	T	G	100	PASS	AC=486;AF=0.0970447;AN=5008;NS=2504;DP=16792;EAS_AF=0;AMR_AF=0.1138;AFR_AF=0.0953;EUR_AF=0.1978;SAS_AF=0.0838;AA=T|||;VT=SNP;EX_TARGET
10	18830318	rs80130376	T	C	100	PASS	AC=299;AF=0.0597045;AN=5008;NS=2504;DP=20269;EAS_AF=0;AMR_AF=0.0749;AFR_AF=0.0091;EUR_AF=0.162;SAS_AF=0.0736;AA=T|||;VT=SNP
10	18830618	rs10828872	C	T	100	PASS	AC=2031;AF=0.405551;AN=5008;NS=2504;DP=15483;EAS_AF=0.7192;AMR_AF=0.3012;AFR_AF=0.2648;EUR_AF=0.3757;SAS_AF=0.3773;AA=C|||;VT=SNP
10	18830669	rs7079776	T	C	100	PASS	AC=3807;AF=0.760184;AN=5008;NS=2504;DP=15192;EAS_AF=0.9613;AMR_AF=0.755;AFR_AF=0.6036;EUR_AF=0.7545;SAS_AF=0.774;AA=C|||;VT=SNP
10	18830814	rs45615535	A	G	100	PASS	AC=492;AF=0.0982428;AN=5008;NS=2504;DP=17608;EAS_AF=0;AMR_AF=0.1167;AFR_AF=0.0961;EUR_AF=0.2008;SAS_AF=0.0838;AA=A|||;VT=SNP
10	18831304	rs7904365	A	T	100	PASS	AC=3880;AF=0.77476;AN=5008;NS=2504;DP=13355;EAS_AF=0.9613;AMR_AF=0.7752;AFR_AF=0.6135;EUR_AF=0.7913;SAS_AF=0.7832;AA=T|||;VT=SNP
10	18831697	rs7911922	T	C	100	PASS	AC=3904;AF=0.779553;AN=5008;NS=2504;DP=16610;EAS_AF=0.9792;AMR_AF=0.755;AFR_AF=0.6301;EUR_AF=0.7535;SAS_AF=0.82;AA=C|||;VT=SNP
10	18832560	rs1917209	G	A	100	PASS	AC=4164;AF=0.83147;AN=5008;NS=2504;DP=16353;EAS_AF=0.9792;AMR_AF=0.7723;AFR_AF=0.8169;EUR_AF=0.7525;SAS_AF=0.8221;AA=A|||;VT=SNP
10	18832637	rs75858343	T	C	100	PASS	AC=107;AF=0.0213658;AN=5008;NS=2504;DP=15596;EAS_AF=0;AMR_AF=0.036;AFR_AF=0.0038;EUR_AF=0.0676;SAS_AF=0.0092;AA=T|||;VT=SNP
10	18833812	rs10764583	T	C	100	PASS	AC=2109;AF=0.421126;AN=5008;NS=2504;DP=17527;EAS_AF=0.7212;AMR_AF=0.3228;AFR_AF=0.267;EUR_AF=0.4294;SAS_AF=0.3814;AA=T|||;VT=SNP
10	18833841	rs12764334	C	A	100	PASS	AC=1184;AF=0.236422;AN=5008;NS=2504;DP=18305;EAS_AF=0.2401;AMR_AF=0.3314;AFR_AF=0.1793;EUR_AF=0.162;SAS_AF=0.319;AA=C|||;VT=SNP
10	18835325	rs10764584	T	C	100	PASS	AC=4045;AF=0.807708;AN=5008;NS=2504;DP=21525;EAS_AF=0.9613;AMR_AF=0.7695;AFR_AF=0.7799;EUR_AF=0.7535;SAS_AF=0.7699;AA=C|||;VT=SNP
10	18835354	rs10828879	A	G	100	PASS	AC=3831;AF=0.764976;AN=5008;NS=2504;DP=21979;EAS_AF=0.9613;AMR_AF=0.755;AFR_AF=0.6203;EUR_AF=0.7555;SAS_AF=0.7751;AA=a|||;VT=SNP
10	18836817	rs143843865	T	C	100	PASS	AC=27;AF=0.00539137;AN=5008;NS=2504;DP=17583;EAS_AF=0;AMR_AF=0.0072;AFR_AF=0;EUR_AF=0.0169;SAS_AF=0.0051;AA=T|||;VT=SNP
10	18836957	rs4747353	C	T	100	PASS	AC=4021;AF=0.802915;AN=5008;NS=2504;DP=18979;EAS_AF=0.9613;AMR_AF=0.7608;AFR_AF=0.77;EUR_AF=0.7495;SAS_AF=0.7689;AA=T|||;VT=SNP
10	18837285	rs3817494	T	C	100	PASS	AC=2105;AF=0.420327;AN=5008;NS=2504;DP=19665;EAS_AF=0.7232;AMR_AF=0.3213;AFR_AF=0.2655;EUR_AF=0.4284;SAS_AF=0.3793;AA=C|||;VT=SNP
10	18837537	rs77757904	T	A	100	PASS	AC=72;AF=0.014377;AN=5008;NS=2504;DP=17084;EAS_AF=0.001;AMR_AF=0.0187;AFR_AF=0.0015;EUR_AF=0.0527;SAS_AF=0.0031;AA=T|||;VT=SNP
10	18837656	rs72787951	T	C	100	PASS	AC=2105;AF=0.420327;AN=5008;NS=2504;DP=16734;EAS_AF=0.7232;AMR_AF=0.3213;AFR_AF=0.2655;EUR_AF=0.4284;SAS_AF=0.3793;AA=T|||;VT=SNP
10	18837677	rs11014797	T	C	100	PASS	AC=72;AF=0.014377;AN=5008;NS=2504;DP=16447;EAS_AF=0.001;AMR_AF=0.0187;AFR_AF=0.0015;EUR_AF=0.0527;SAS_AF=0.0031;AA=T|||;VT=SNP
10	18837830	rs10764587	C	G	100	PASS	AC=4166;AF=0.831869;AN=5008;NS=2504;DP=17780;EAS_AF=0.9792;AMR_AF=0.7723;AFR_AF=0.8169;EUR_AF=0.7545;SAS_AF=0.8221;AA=G|||;VT=SNP
10	18838046	rs11014800	G	A	100	PASS	AC=72;AF=0.014377;AN=5008;NS=2504;DP=19960;EAS_AF=0.001;AMR_AF=0.0187;AFR_AF=0.0015;EUR_AF=0.0527;SAS_AF=0.0031;AA=G|||;VT=SNP
10	18838266	rs11014805	G	A	100	PASS	AC=72;AF=0.014377;AN=5008;NS=2504;DP=19740;EAS_AF=0.001;AMR_AF=0.0187;AFR_AF=0.0015;EUR_AF=0.0527;SAS_AF=0.0031;AA=G|||;VT=SNP
10	18838854	rs10828896	A	G	100	PASS	AC=2036;AF=0.40655;AN=5008;NS=2504;DP=18963;EAS_AF=0.7222;AMR_AF=0.3026;AFR_AF=0.2648;EUR_AF=0.3757;SAS_AF=0.3783;AA=A|||;VT=SNP
10	18839176	rs12569474	C	T	100	PASS	AC=2026;AF=0.404553;AN=5008;NS=2504;DP=20354;EAS_AF=0.7222;AMR_AF=0.3026;AFR_AF=0.261;EUR_AF=0.3757;SAS_AF=0.3732;AA=C|||;VT=SNP
10	18839350	rs6482516	A	G	100	PASS	AC=3805;AF=0.759784;AN=5008;NS=2504;DP=17167;EAS_AF=0.9613;AMR_AF=0.7608;AFR_AF=0.6082;EUR_AF=0.7495;SAS_AF=0.7669;AA=G|||;VT=SNP
10	18839748	rs4328135	A	G	100	PASS	AC=3794;AF=0.757588;AN=5008;NS=2504;DP=12055;EAS_AF=0.9613;AMR_AF=0.7478;AFR_AF=0.6082;EUR_AF=0.7485;SAS_AF=0.7658;AA=G|||;VT=SNP
10	18839779	rs7901598	G	A	100	PASS	AC=2024;AF=0.404153;AN=5008;NS=2504;DP=12370;EAS_AF=0.7222;AMR_AF=0.2997;AFR_AF=0.261;EUR_AF=0.3757;SAS_AF=0.3732;AA=G|||;VT=SNP
10	18839902	rs11014825	G	A	100	PASS	AC=73;AF=0.0145767;AN=5008;NS=2504;DP=9966;EAS_AF=0.001;AMR_AF=0.0187;AFR_AF=0.0023;EUR_AF=0.0527;SAS_AF=0.0031;AA=G|||;VT=SNP
10	18839971	rs7097001	A	T	100	PASS	AC=1862;AF=0.371805;AN=5008;NS=2504;DP=11621;EAS_AF=0.2758;AMR_AF=0.4625;AFR_AF=0.3381;EUR_AF=0.3787;SAS_AF=0.4448;AA=a|||;VT=SNP
10	18840427	rs12775446	G	C	100	PASS	AC=1680;AF=0.335463;AN=5008;NS=2504;DP=16482;EAS_AF=0.2381;AMR_AF=0.428;AFR_AF=0.3328;EUR_AF=0.3201;SAS_AF=0.3896;AA=G|||;VT=SNP
10	18840433	rs11014830	G	A	100	PASS	AC=3793;AF=0.757388;AN=5008;NS=2504;DP=16524;EAS_AF=0.9613;AMR_AF=0.7478;AFR_AF=0.6082;EUR_AF=0.7475;SAS_AF=0.7658;AA=A|||;VT=SNP
10	18840510	rs11014831	T	C	100	PASS	AC=72;AF=0.014377;AN=5008;NS=2504;DP=18612;EAS_AF=0.001;AMR_AF=0.0187;AFR_AF=0.0015;EUR_AF=0.0527;SAS_AF=0.0031;AA=T|||;VT=SNP
10	18840919	rs12767546	T	A	100	PASS	AC=1680;AF=0.335463;AN=5008;NS=2504;DP=18375;EAS_AF=0.2381;AMR_AF=0.428;AFR_AF=0.3328;EUR_AF=0.3201;SAS_AF=0.3896;AA=A|||;VT=SNP;EX_TARGET
10	18841090	rs10828901	T	A	100	PASS	AC=3796;AF=0.757987;AN=5008;NS=2504;DP=18481;EAS_AF=0.9613;AMR_AF=0.7478;AFR_AF=0.6082;EUR_AF=0.7485;SAS_AF=0.7679;AA=A|||;VT=SNP
10	18841795	rs10828906	C	T	100	PASS	AC=4047;AF=0.808107;AN=5008;NS=2504;DP=25504;EAS_AF=0.9603;AMR_AF=0.7637;AFR_AF=0.7867;EUR_AF=0.7495;SAS_AF=0.772;AA=T|||;VT=SNP
10	18842336	rs11014852	C	T	100	PASS	AC=3791;AF=0.756989;AN=5008;NS=2504;DP=27540;EAS_AF=0.9613;AMR_AF=0.7478;AFR_AF=0.6051;EUR_AF=0.7485;SAS_AF=0.7669;AA=T|||;VT=SNP
10	18842595	rs12765362	G	C	100	PASS	AC=3287;AF=0.65635;AN=5008;NS=2504;DP=30357;EAS_AF=0.9603;AMR_AF=0.6398;AFR_AF=0.4947;EUR_AF=0.5388;SAS_AF=0.6943;AA=G|||;VT=SNP
10	18843358	rs10828911	G	A	100	PASS	AC=2030;AF=0.405351;AN=5008;NS=2504;DP=29489;EAS_AF=0.7222;AMR_AF=0.2997;AFR_AF=0.2648;EUR_AF=0.3767;SAS_AF=0.3732;AA=G|||;VT=SNP
10	18843638	rs117022702	G	T	100	PASS	AC=72;AF=0.014377;AN=5008;NS=2504;DP=30027;EAS_AF=0.001;AMR_AF=0.0187;AFR_AF=0.0015;EUR_AF=0.0527;SAS_AF=0.0031;AA=T|||;VT=SNP
10	18843830	rs111068265	T	C	100	PASS	AC=1195;AF=0.238618;AN=5008;NS=2504;DP=29444;EAS_AF=0.2381;AMR_AF=0.3357;AFR_AF=0.1853;EUR_AF=0.162;SAS_AF=0.3211;AA=T|||;VT=SNP
10	18844014	rs11014860	T	C	100	PASS	AC=2036;AF=0.40655;AN=5008;NS=2504;DP=27643;EAS_AF=0.7242;AMR_AF=0.2997;AFR_AF=0.2648;EUR_AF=0.3767;SAS_AF=0.3773;AA=T|||;VT=SNP
10	18844045	rs10828914	A	G	100	PASS	AC=4167;AF=0.832069;AN=5008;NS=2504;DP=27910;EAS_AF=0.9792;AMR_AF=0.7723;AFR_AF=0.8169;EUR_AF=0.7555;SAS_AF=0.8221;AA=G|||;VT=SNP
10	18844232	rs62648411	A	T	100	PASS	AC=1203;AF=0.240216;AN=5008;NS=2504;DP=29114;EAS_AF=0.2381;AMR_AF=0.3372;AFR_AF=0.1929;EUR_AF=0.162;SAS_AF=0.318;AA=A|||;VT=SNP
10	18844773	rs12355426	A	G	100	PASS	AC=3378;AF=0.674521;AN=5008;NS=2504;DP=28317;EAS_AF=0.9613;AMR_AF=0.6585;AFR_AF=0.5091;EUR_AF=0.5915;SAS_AF=0.6994;AA=N|||;VT=SNP
10	18845179	rs111071794	T	C	100	PASS	AC=317;AF=0.0632987;AN=5008;NS=2504;DP=28112;EAS_AF=0;AMR_AF=0.0764;AFR_AF=0.028;EUR_AF=0.1571;SAS_AF=0.0706;AA=-|||;VT=SNP
10	18845496	rs150026807	T	A	100	PASS	AC=72;AF=0.014377;AN=5008;NS=2504;DP=28759;EAS_AF=0.001;AMR_AF=0.0187;AFR_AF=0.0015;EUR_AF=0.0527;SAS_AF=0.0031;AA=-|||;VT=SNP
10	18845516	rs117171246	G	A	100	PASS	AC=72;AF=0.014377;AN=5008;NS=2504;DP=28576;EAS_AF=0.001;AMR_AF=0.0187;AFR_AF=0.0015;EUR_AF=0.0527;SAS_AF=0.0031;AA=-|||;VT=SNP
10	18845710	rs118102228	T	A	100	PASS	AC=72;AF=0.014377;AN=5008;NS=2504;DP=28811;EAS_AF=0.001;AMR_AF=0.0187;AFR_AF=0.0015;EUR_AF=0.0527;SAS_AF=0.0031;AA=-|||;VT=SNP
10	18846206	rs7071192	T	C	100	PASS	AC=3387;AF=0.676318;AN=5008;NS=2504;DP=29468;EAS_AF=0.9673;AMR_AF=0.6614;AFR_AF=0.5098;EUR_AF=0.5915;SAS_AF=0.6994;AA=-|||;VT=SNP
10	18846312	rs7080903	G	A	100	PASS	AC=3380;AF=0.67492;AN=5008;NS=2504;DP=28399;EAS_AF=0.9613;AMR_AF=0.6599;AFR_AF=0.5098;EUR_AF=0.5915;SAS_AF=0.6994;AA=-|||;VT=SNP
10	18846543	rs117539117	C	T	100	PASS	AC=155;AF=0.0309505;AN=5008;NS=2504;DP=28282;EAS_AF=0;AMR_AF=0.0504;AFR_AF=0.0045;EUR_AF=0.0994;SAS_AF=0.0143;AA=-|||;VT=SNP
10	18846578	rs7101269	A	G	100	PASS	AC=3379;AF=0.67472;AN=5008;NS=2504;DP=28111;EAS_AF=0.9603;AMR_AF=0.6599;AFR_AF=0.5098;EUR_AF=0.5915;SAS_AF=0.6994;AA=-|||;VT=SNP
10	18846760	rs12217176	G	C	100	PASS	AC=2105;AF=0.420327;AN=5008;NS=2504;DP=26923;EAS_AF=0.7232;AMR_AF=0.3184;AFR_AF=0.267;EUR_AF=0.4294;SAS_AF=0.3783;AA=-|||;VT=SNP
10	18846876	rs12217191	G	T	100	PASS	AC=4023;AF=0.803315;AN=5008;NS=2504;DP=28321;EAS_AF=0.9613;AMR_AF=0.7622;AFR_AF=0.7708;EUR_AF=0.7485;SAS_AF=0.7699;AA=-|||;VT=SNP
10	18847720	rs12569760	G	A	100	PASS	AC=3290;AF=0.656949;AN=5008;NS=2504;DP=28010;EAS_AF=0.9603;AMR_AF=0.6398;AFR_AF=0.4955;EUR_AF=0.5388;SAS_AF=0.6963;AA=g|||;VT=SNP
10	18847859	rs12570585	C	A	100	PASS	AC=3387;AF=0.676318;AN=5008;NS=2504;DP=29566;EAS_AF=0.9613;AMR_AF=0.6614;AFR_AF=0.5151;EUR_AF=0.5905;SAS_AF=0.6994;AA=N|||;VT=SNP
10	18848369	rs28970502	C	T	100	PASS	AC=3380;AF=0.67492;AN=5008;NS=2504;DP=27239;EAS_AF=0.9613;AMR_AF=0.6599;AFR_AF=0.5098;EUR_AF=0.5915;SAS_AF=0.6994;AA=-|||;VT=SNP
10	18848767	rs142301667	G	A	100	PASS	AC=10;AF=0.00199681;AN=5008;NS=2504;DP=27927;EAS_AF=0;AMR_AF=0.0014;AFR_AF=0.0008;EUR_AF=0.008;SAS_AF=0;AA=-|||;VT=SNP
10	18848840	rs28970736	G	A	100	PASS	AC=1190;AF=0.23762;AN=5008;NS=2504;DP=29546;EAS_AF=0.2381;AMR_AF=0.3357;AFR_AF=0.1853;EUR_AF=0.161;SAS_AF=0.317;AA=g|||;VT=SNP
10	18849088	rs28971465	G	T	100	PASS	AC=3378;AF=0.674521;AN=5008;NS=2504;DP=28968;EAS_AF=0.9613;AMR_AF=0.6599;AFR_AF=0.5083;EUR_AF=0.5915;SAS_AF=0.6994;AA=-|||;VT=SNP
10	18850968	rs61727658	G	C	100	PASS	AC=2037;AF=0.406749;AN=5008;NS=2504;DP=27920;EAS_AF=0.7222;AMR_AF=0.3012;AFR_AF=0.2678;EUR_AF=0.3757;SAS_AF=0.3763;AA=-|||;VT=SNP
10	18851090	rs11014892	T	C	100	PASS	AC=2044;AF=0.408147;AN=5008;NS=2504;DP=27391;EAS_AF=0.7212;AMR_AF=0.3012;AFR_AF=0.2738;EUR_AF=0.3757;SAS_AF=0.3763;AA=t|||;VT=SNP
10	18852539	rs62636215	T	A	100	PASS	AC=4178;AF=0.834265;AN=5008;NS=2504;DP=25405;EAS_AF=0.9792;AMR_AF=0.7752;AFR_AF=0.826;EUR_AF=0.7515;SAS_AF=0.8231;AA=t|||;VT=SNP
10	18852685	rs62648429	A	G	100	PASS	AC=1199;AF=0.239417;AN=5008;NS=2504;DP=26325;EAS_AF=0.2391;AMR_AF=0.3372;AFR_AF=0.1868;EUR_AF=0.161;SAS_AF=0.3221;AA=-|||;VT=SNP
10	18853252	rs111064011	T	A	100	PASS	AC=2031;AF=0.405551;AN=5008;NS=2504;DP=27926;EAS_AF=0.7212;AMR_AF=0.3012;AFR_AF=0.2617;EUR_AF=0.3757;SAS_AF=0.3793;AA=-|||;VT=SNP
10	18853351	rs115101482	G	A	100	PASS	AC=108;AF=0.0215655;AN=5008;NS=2504;DP=28794;EAS_AF=0.0069;AMR_AF=0.0187;AFR_AF=0.0318;EUR_AF=0.0219;SAS_AF=0.0245;AA=-|||;VT=SNP
10	18854147	rs147422176	C	T	100	PASS	AC=25;AF=0.00499201;AN=5008;NS=2504;DP=30780;EAS_AF=0;AMR_AF=0.0101;AFR_AF=0.0008;EUR_AF=0.0169;SAS_AF=0;AA=-|||;VT=SNP
10	18854167	rs111068279	C	G	100	PASS	AC=1191;AF=0.237819;AN=5008;NS=2504;DP=30964;EAS_AF=0.2381;AMR_AF=0.3357;AFR_AF=0.1823;EUR_AF=0.161;SAS_AF=0.3221;AA=-|||;VT=SNP
10	18854517	rs62648430	C	T	100	PASS	AC=2104;AF=0.420128;AN=5008;NS=2504;DP=28764;EAS_AF=0.7222;AMR_AF=0.3199;AFR_AF=0.2648;EUR_AF=0.4284;SAS_AF=0.3814;AA=-|||;VT=SNP
10	18854833	rs62648434	G	C	100	PASS	AC=2035;AF=0.40635;AN=5008;NS=2504;DP=27843;EAS_AF=0.7202;AMR_AF=0.3026;AFR_AF=0.2617;EUR_AF=0.3757;SAS_AF=0.3834;AA=-|||;VT=SNP
10	18854881	rs62634837	T	C	100	PASS	AC=2102;AF=0.419728;AN=5008;NS=2504;DP=28017;EAS_AF=0.7212;AMR_AF=0.3199;AFR_AF=0.2632;EUR_AF=0.4294;SAS_AF=0.3814;AA=-|||;VT=SNP
10	18854884	rs62634838	C	T	100	PASS	AC=2101;AF=0.419529;AN=5008;NS=2504;DP=27987;EAS_AF=0.7212;AMR_AF=0.3199;AFR_AF=0.2632;EUR_AF=0.4284;SAS_AF=0.3814;AA=-|||;VT=SNP
10	18855189	rs111068281	C	T	100	PASS	AC=1199;AF=0.239417;AN=5008;NS=2504;DP=28627;EAS_AF=0.2391;AMR_AF=0.3357;AFR_AF=0.1876;EUR_AF=0.161;SAS_AF=0.3221;AA=-|||;VT=SNP
10	18855247	rs62648437	T	G	100	PASS	AC=2031;AF=0.405551;AN=5008;NS=2504;DP=27105;EAS_AF=0.7212;AMR_AF=0.2997;AFR_AF=0.2617;EUR_AF=0.3757;SAS_AF=0.3804;AA=-|||;VT=SNP
10	18855334	rs62648438	T	C	100	PASS	AC=2031;AF=0.405551;AN=5008;NS=2504;DP=28641;EAS_AF=0.7212;AMR_AF=0.3012;AFR_AF=0.2625;EUR_AF=0.3757;SAS_AF=0.3783;AA=-|||;VT=SNP
10	18855442	rs62648439	T	C	100	PASS	AC=1232;AF=0.246006;AN=5008;NS=2504;DP=28527;EAS_AF=0.2391;AMR_AF=0.3458;AFR_AF=0.2065;EUR_AF=0.162;SAS_AF=0.3221;AA=-|||;VT=SNP
10	18856135	rs117956847	T	G	100	PASS	AC=72;AF=0.014377;AN=5008;NS=2504;DP=27311;EAS_AF=0.001;AMR_AF=0.0187;AFR_AF=0.0015;EUR_AF=0.0527;SAS_AF=0.0031;AA=-|||;VT=SNP
10	18856334	rs146319391	T	C	100	PASS	AC=35;AF=0.00698882;AN=5008;NS=2504;DP=28960;EAS_AF=0;AMR_AF=0.0072;AFR_AF=0.0008;EUR_AF=0.0288;SAS_AF=0;AA=-|||;VT=SNP
10	18856823	rs62648441	C	T	100	PASS	AC=1196;AF=0.238818;AN=5008;NS=2504;DP=28185;EAS_AF=0.2391;AMR_AF=0.3357;AFR_AF=0.1861;EUR_AF=0.16;SAS_AF=0.3221;AA=-|||;VT=SNP
10	18856993	rs111217327	C	T	100	PASS	AC=73;AF=0.0145767;AN=5008;NS=2504;DP=28377;EAS_AF=0.001;AMR_AF=0.0187;AFR_AF=0.0023;EUR_AF=0.0527;SAS_AF=0.0031;AA=-|||;VT=SNP
10	18857003	rs111217461	C	A	100	PASS	AC=72;AF=0.014377;AN=5008;NS=2504;DP=28404;EAS_AF=0.001;AMR_AF=0.0187;AFR_AF=0.0015;EUR_AF=0.0527;SAS_AF=0.0031;AA=-|||;VT=SNP
10	18857169	rs11816948	A	G	100	PASS	AC=3375;AF=0.673922;AN=5008;NS=2504;DP=27396;EAS_AF=0.9613;AMR_AF=0.6585;AFR_AF=0.5061;EUR_AF=0.5885;SAS_AF=0.7035;AA=-|||;VT=SNP
10	18857553	rs61724306	T	C	100	PASS	AC=3381;AF=0.67512;AN=5008;NS=2504;DP=26619;EAS_AF=0.9613;AMR_AF=0.6599;AFR_AF=0.5106;EUR_AF=0.5875;SAS_AF=0.7035;AA=T|||;VT=SNP
10	18857816	rs61722434	C	A	100	PASS	AC=1193;AF=0.238219;AN=5008;NS=2504;DP=24012;EAS_AF=0.2391;AMR_AF=0.3357;AFR_AF=0.1868;EUR_AF=0.159;SAS_AF=0.319;AA=-|||;VT=SNP
10	18857853	rs111217727	C	G	100	PASS	AC=72;AF=0.014377;AN=5008;NS=2504;DP=26634;EAS_AF=0.001;AMR_AF=0.0187;AFR_AF=0.0015;EUR_AF=0.0527;SAS_AF=0.0031;AA=-|||;VT=SNP
10	18857860	rs4747355	T	C	100	PASS	AC=1195;AF=0.238618;AN=5008;NS=2504;DP=26653;EAS_AF=0.2391;AMR_AF=0.3357;AFR_AF=0.1868;EUR_AF=0.159;SAS_AF=0.3211;AA=-|||;VT=SNP
10	18857862	rs4748487	G	A	100	PASS	AC=1195;AF=0.238618;AN=5008;NS=2504;DP=26633;EAS_AF=0.2391;AMR_AF=0.3357;AFR_AF=0.1868;EUR_AF=0.159;SAS_AF=0.3211;AA=-|||;VT=SNP
10	18858258	rs62648445	T	C	100	PASS	AC=2032;AF=0.405751;AN=5008;NS=2504;DP=29496;EAS_AF=0.7222;AMR_AF=0.3012;AFR_AF=0.2625;EUR_AF=0.3748;SAS_AF=0.3793;AA=-|||;VT=SNP
10	18858898	rs147767341	C	G	100	PASS	AC=15;AF=0.00299521;AN=5008;NS=2504;DP=30157;EAS_AF=0;AMR_AF=0.0043;AFR_AF=0.0008;EUR_AF=0.0099;SAS_AF=0.001;AA=-|||;VT=SNP
10	18859087	rs11818093	A	C	100	PASS	AC=2030;AF=0.405351;AN=5008;NS=2504;DP=27984;EAS_AF=0.7212;AMR_AF=0.3012;AFR_AF=0.2617;EUR_AF=0.3748;SAS_AF=0.3793;AA=-|||;VT=SNP
10	18859742	rs12358984	C	T	100	PASS	AC=4216;AF=0.841853;AN=5008;NS=2504;DP=28446;EAS_AF=0.9792;AMR_AF=0.7882;AFR_AF=0.8169;EUR_AF=0.7833;SAS_AF=0.8323;AA=-|||;VT=SNP
10	18859853	rs62648447	A	T	100	PASS	AC=1335;AF=0.266573;AN=5008;NS=2504;DP=29232;EAS_AF=0.2401;AMR_AF=0.3588;AFR_AF=0.236;EUR_AF=0.2127;SAS_AF=0.3252;AA=-|||;VT=SNP
10	18859992	rs62648448	C	G	100	PASS	AC=747;AF=0.149161;AN=5008;NS=2504;DP=27896;EAS_AF=0.1032;AMR_AF=0.2262;AFR_AF=0.1657;EUR_AF=0.1471;SAS_AF=0.1217;AA=-|||;VT=SNP
10	18860022	rs12359027	C	T	100	PASS	AC=280;AF=0.0559105;AN=5008;NS=2504;DP=28315;EAS_AF=0;AMR_AF=0.0879;AFR_AF=0.0166;EUR_AF=0.172;SAS_AF=0.0245;AA=-|||;VT=SNP
10	18860469	rs7079325	T	C	100	PASS	AC=2031;AF=0.405551;AN=5008;NS=2504;DP=28005;EAS_AF=0.7222;AMR_AF=0.2997;AFR_AF=0.2625;EUR_AF=0.3748;SAS_AF=0.3793;AA=-|||;VT=SNP
10	18860594	rs7068575	C	T	100	PASS	AC=3381;AF=0.67512;AN=5008;NS=2504;DP=27665;EAS_AF=0.9613;AMR_AF=0.6599;AFR_AF=0.5106;EUR_AF=0.5875;SAS_AF=0.7035;AA=-|||;VT=SNP
10	18860659	rs7075304	A	G	100	PASS	AC=3380;AF=0.67492;AN=5008;NS=2504;DP=27414;EAS_AF=0.9603;AMR_AF=0.6585;AFR_AF=0.5113;EUR_AF=0.5875;SAS_AF=0.7035;AA=A|||;VT=SNP
10	18860759	rs111071804	C	A	100	PASS	AC=376;AF=0.0750799;AN=5008;NS=2504;DP=27947;EAS_AF=0;AMR_AF=0.098;AFR_AF=0.0295;EUR_AF=0.1928;SAS_AF=0.0767;AA=C|||;VT=SNP
10	18860951	rs117837566	T	G	100	PASS	AC=64;AF=0.0127796;AN=5008;NS=2504;DP=28109;EAS_AF=0;AMR_AF=0.013;AFR_AF=0;EUR_AF=0.0467;SAS_AF=0.0082;AA=T|||;VT=SNP
10	18861275	rs11819185	A	C	100	PASS	AC=3359;AF=0.670727;AN=5008;NS=2504;DP=28526;EAS_AF=0.9613;AMR_AF=0.6585;AFR_AF=0.4947;EUR_AF=0.5875;SAS_AF=0.7035;AA=C|||;VT=SNP
10	18862211	rs7908550	A	T	100	PASS	AC=4266;AF=0.851837;AN=5008;NS=2504;DP=29206;EAS_AF=0.9871;AMR_AF=0.7983;AFR_AF=0.8343;EUR_AF=0.7873;SAS_AF=0.8405;AA=T|||;VT=SNP
10	18862244	rs62636218	T	A	100	PASS	AC=2033;AF=0.40595;AN=5008;NS=2504;DP=29622;EAS_AF=0.7222;AMR_AF=0.2997;AFR_AF=0.2625;EUR_AF=0.3738;SAS_AF=0.3824;AA=T|||;VT=SNP
10	18862380	rs57579336	T	C	100	PASS	AC=2030;AF=0.405351;AN=5008;NS=2504;DP=27915;EAS_AF=0.7222;AMR_AF=0.2997;AFR_AF=0.2625;EUR_AF=0.3748;SAS_AF=0.3783;AA=T|||;VT=SNP
10	18862431	rs12781038	G	A	100	PASS	AC=3379;AF=0.67472;AN=5008;NS=2504;DP=26577;EAS_AF=0.9613;AMR_AF=0.6585;AFR_AF=0.5098;EUR_AF=0.5875;SAS_AF=0.7035;AA=A|||;VT=SNP
10	18862549	rs75531151	C	T	100	PASS	AC=73;AF=0.0145767;AN=5008;NS=2504;DP=23787;EAS_AF=0.001;AMR_AF=0.0187;AFR_AF=0.0023;EUR_AF=0.0527;SAS_AF=0.0031;AA=C|||;VT=SNP
10	18862728	rs4748488	G	A	100	PASS	AC=2028;AF=0.404952;AN=5008;NS=2504;DP=21634;EAS_AF=0.7222;AMR_AF=0.2983;AFR_AF=0.2617;EUR_AF=0.3748;SAS_AF=0.3783;AA=g|||;VT=SNP
10	18862854	rs113014090	G	A	100	PASS	AC=30;AF=0.00599042;AN=5008;NS=2504;DP=20930;EAS_AF=0;AMR_AF=0.013;AFR_AF=0.0076;EUR_AF=0.0099;SAS_AF=0.001;AA=G|||;VT=SNP
10	18862970	rs4748489	T	C	100	PASS	AC=3379;AF=0.67472;AN=5008;NS=2504;DP=20339;EAS_AF=0.9613;AMR_AF=0.6585;AFR_AF=0.5098;EUR_AF=0.5875;SAS_AF=0.7035;AA=C|||;VT=SNP
10	18863199	rs11014961	C	A	100	PASS	AC=106;AF=0.0211661;AN=5008;NS=2504;DP=20916;EAS_AF=0.001;AMR_AF=0.0202;AFR_AF=0.0265;EUR_AF=0.0527;SAS_AF=0.0031;AA=C|||;VT=SNP
10	18863372	rs113639577	A	G	100	PASS	AC=29;AF=0.00579073;AN=5008;NS=2504;DP=20659;EAS_AF=0;AMR_AF=0.0115;AFR_AF=0.0076;EUR_AF=0.0099;SAS_AF=0.001;AA=A|||;VT=SNP
10	18863630	rs4748490	C	T	100	PASS	AC=1192;AF=0.238019;AN=5008;NS=2504;DP=19612;EAS_AF=0.2381;AMR_AF=0.3357;AFR_AF=0.1831;EUR_AF=0.16;SAS_AF=0.3231;AA=C|||;VT=SNP
10	18863690	rs12359508	G	C	100	PASS	AC=3379;AF=0.67472;AN=5008;NS=2504;DP=18616;EAS_AF=0.9613;AMR_AF=0.6585;AFR_AF=0.5098;EUR_AF=0.5875;SAS_AF=0.7035;AA=C|||;VT=SNP
10	18864223	rs6482529	A	G	100	PASS	AC=3363;AF=0.671526;AN=5008;NS=2504;DP=18594;EAS_AF=0.9613;AMR_AF=0.6585;AFR_AF=0.4977;EUR_AF=0.5875;SAS_AF=0.7035;AA=G|||;VT=SNP
10	18864597	rs111797840	A	G	100	PASS	AC=72;AF=0.014377;AN=5008;NS=2504;DP=18752;EAS_AF=0.001;AMR_AF=0.0187;AFR_AF=0.0015;EUR_AF=0.0527;SAS_AF=0.0031;AA=A|||;VT=SNP
10	18864958	rs11511084	G	A	100	PASS	AC=1332;AF=0.265974;AN=5008;NS=2504;DP=17182;EAS_AF=0.2381;AMR_AF=0.3588;AFR_AF=0.2368;EUR_AF=0.2117;SAS_AF=0.3241;AA=G|||;VT=SNP
10	18865212	rs11516859	G	A	100	PASS	AC=71;AF=0.0141773;AN=5008;NS=2504;DP=20026;EAS_AF=0.001;AMR_AF=0.0187;AFR_AF=0.0015;EUR_AF=0.0517;SAS_AF=0.0031;AA=G|||;VT=SNP
10	18865534	rs4748491	A	G	100	PASS	AC=3382;AF=0.675319;AN=5008;NS=2504;DP=19159;EAS_AF=0.9633;AMR_AF=0.6599;AFR_AF=0.5113;EUR_AF=0.5855;SAS_AF=0.7035;AA=a|||;VT=SNP
10	18865935	rs7091578	G	A	100	PASS	AC=3378;AF=0.674521;AN=5008;NS=2504;DP=19641;EAS_AF=0.9613;AMR_AF=0.6599;AFR_AF=0.5098;EUR_AF=0.5855;SAS_AF=0.7035;AA=A|||;VT=SNP
10	18865962	rs7077722	A	G	100	PASS	AC=2033;AF=0.40595;AN=5008;NS=2504;DP=19154;EAS_AF=0.7232;AMR_AF=0.2997;AFR_AF=0.2625;EUR_AF=0.3738;SAS_AF=0.3814;AA=A|||;VT=SNP
10	18866005	rs7082094	T	C	100	PASS	AC=3379;AF=0.67472;AN=5008;NS=2504;DP=18747;EAS_AF=0.9613;AMR_AF=0.6599;AFR_AF=0.5113;EUR_AF=0.5855;SAS_AF=0.7025;AA=C|||;VT=SNP
10	18866104	rs4748492	T	C	100	PASS	AC=2037;AF=0.406749;AN=5008;NS=2504;DP=19723;EAS_AF=0.7232;AMR_AF=0.3012;AFR_AF=0.2625;EUR_AF=0.3748;SAS_AF=0.3834;AA=t|||;VT=SNP
10	18866868	rs12772534	C	T	100	PASS	AC=3361;AF=0.671126;AN=5008;NS=2504;DP=18041;EAS_AF=0.9613;AMR_AF=0.6585;AFR_AF=0.4985;EUR_AF=0.5855;SAS_AF=0.7025;AA=T|||;VT=SNP
10	18867816	rs11014981	G	T	100	PASS	AC=1328;AF=0.265176;AN=5008;NS=2504;DP=16913;EAS_AF=0.2391;AMR_AF=0.3588;AFR_AF=0.236;EUR_AF=0.2127;SAS_AF=0.319;AA=G|||;VT=SNP
10	18867838	rs6482533	C	T	100	PASS	AC=2029;AF=0.405152;AN=5008;NS=2504;DP=16925;EAS_AF=0.7212;AMR_AF=0.2997;AFR_AF=0.2617;EUR_AF=0.3718;SAS_AF=0.3824;AA=C|||;VT=SNP
10	18868070	rs6482534	A	C	100	PASS	AC=3489;AF=0.696685;AN=5008;NS=2504;DP=14343;EAS_AF=0.9792;AMR_AF=0.6628;AFR_AF=0.5431;EUR_AF=0.5855;SAS_AF=0.7515;AA=C|||;VT=SNP
10	18868171	rs111563590	G	A	100	PASS	AC=72;AF=0.014377;AN=5008;NS=2504;DP=10645;EAS_AF=0.001;AMR_AF=0.0187;AFR_AF=0.0015;EUR_AF=0.0527;SAS_AF=0.0031;AA=G|||;VT=SNP
10	18868564	rs7092437	T	C	100	PASS	AC=3469;AF=0.692692;AN=5008;NS=2504;DP=16710;EAS_AF=0.9792;AMR_AF=0.6614;AFR_AF=0.5303;EUR_AF=0.5845;SAS_AF=0.7505;AA=T|||;VT=SNP
10	18868671	rs77490468	T	C	100	PASS	AC=389;AF=0.0776757;AN=5008;NS=2504;DP=18109;EAS_AF=0;AMR_AF=0.1037;AFR_AF=0.0303;EUR_AF=0.1998;SAS_AF=0.0777;AA=T|||;VT=SNP
10	18868799	rs7919487	T	G	100	PASS	AC=1365;AF=0.272564;AN=5008;NS=2504;DP=20557;EAS_AF=0.2589;AMR_AF=0.3429;AFR_AF=0.2617;EUR_AF=0.16;SAS_AF=0.3671;AA=G|||;VT=SNP
10	18868840	rs4634984	A	T	100	PASS	AC=3429;AF=0.684704;AN=5008;NS=2504;DP=20688;EAS_AF=0.9792;AMR_AF=0.6599;AFR_AF=0.5008;EUR_AF=0.5845;SAS_AF=0.7505;AA=T|||;VT=SNP
10	18868844	rs4570480	A	G	100	PASS	AC=72;AF=0.014377;AN=5008;NS=2504;DP=20609;EAS_AF=0.001;AMR_AF=0.0187;AFR_AF=0.0015;EUR_AF=0.0527;SAS_AF=0.0031;AA=A|||;VT=SNP
10	18868982	rs78496751	G	T	100	PASS	AC=20;AF=0.00399361;AN=5008;NS=2504;DP=18997;EAS_AF=0;AMR_AF=0.0043;AFR_AF=0.0008;EUR_AF=0.0119;SAS_AF=0.0041;AA=G|||;VT=SNP
10	18869086	rs143801577	A	T	100	PASS	AC=40;AF=0.00798722;AN=5008;NS=2504;DP=19609;EAS_AF=0;AMR_AF=0.0159;AFR_AF=0;EUR_AF=0.0219;SAS_AF=0.0072;AA=A|||;VT=SNP
10	18869172	rs11014985	T	C	100	PASS	AC=72;AF=0.014377;AN=5008;NS=2504;DP=20241;EAS_AF=0.001;AMR_AF=0.0187;AFR_AF=0.0015;EUR_AF=0.0527;SAS_AF=0.0031;AA=T|||;VT=SNP
10	18869256	rs75416381	G	C	100	PASS	AC=934;AF=0.186502;AN=5008;NS=2504;DP=18976;EAS_AF=0.3482;AMR_AF=0.1614;AFR_AF=0.0454;EUR_AF=0.2406;SAS_AF=0.1728;AA=G|||;VT=SNP
10	18869336	rs76586515	G	T	100	PASS	AC=379;AF=0.0756789;AN=5008;NS=2504;DP=19072;EAS_AF=0;AMR_AF=0.098;AFR_AF=0.0295;EUR_AF=0.1948;SAS_AF=0.0777;AA=G|||;VT=SNP
10	18869921	rs117823144	A	G	100	PASS	AC=18;AF=0.00359425;AN=5008;NS=2504;DP=20197;EAS_AF=0;AMR_AF=0.0043;AFR_AF=0.0008;EUR_AF=0.0129;SAS_AF=0.001;AA=A|||;VT=SNP
10	18870101	rs11014990	C	T	100	PASS	AC=102;AF=0.0203674;AN=5008;NS=2504;DP=17242;EAS_AF=0.0308;AMR_AF=0.0187;AFR_AF=0.0015;EUR_AF=0.0527;SAS_AF=0.0031;AA=C|||;VT=SNP
10	18870387	rs4484992	A	C	100	PASS	AC=3481;AF=0.695088;AN=5008;NS=2504;DP=19208;EAS_AF=0.9782;AMR_AF=0.6614;AFR_AF=0.5386;EUR_AF=0.5855;SAS_AF=0.7515;AA=C|||;VT=SNP
10	18870482	rs12775419	G	A	100	PASS	AC=1213;AF=0.242212;AN=5008;NS=2504;DP=19094;EAS_AF=0.2371;AMR_AF=0.3271;AFR_AF=0.23;EUR_AF=0.1392;SAS_AF=0.3098;AA=G|||;VT=SNP
10	18870561	rs140411482	G	A	100	PASS	AC=24;AF=0.00479233;AN=5008;NS=2504;DP=17683;EAS_AF=0;AMR_AF=0.0101;AFR_AF=0;EUR_AF=0.0149;SAS_AF=0.002;AA=G|||;VT=SNP
10	18871449	rs12360345	G	A	100	PASS	AC=72;AF=0.014377;AN=5008;NS=2504;DP=18766;EAS_AF=0.001;AMR_AF=0.0187;AFR_AF=0.0015;EUR_AF=0.0527;SAS_AF=0.0031;AA=G|||;VT=SNP
10	18871450	rs12355452	C	G	100	PASS	AC=73;AF=0.0145767;AN=5008;NS=2504;DP=18925;EAS_AF=0.001;AMR_AF=0.0187;AFR_AF=0.0015;EUR_AF=0.0527;SAS_AF=0.0041;AA=T|||;VT=SNP
10	18872699	rs7081271	T	C	100	PASS	AC=4659;AF=0.930312;AN=5008;NS=2504;DP=16492;EAS_AF=0.9871;AMR_AF=0.8934;AFR_AF=0.9932;EUR_AF=0.8708;SAS_AF=0.8742;AA=C|||;VT=SNP
10	18872858	rs7895775	C	T	100	PASS	AC=3465;AF=0.691893;AN=5008;NS=2504;DP=18332;EAS_AF=0.9792;AMR_AF=0.6585;AFR_AF=0.5356;EUR_AF=0.5845;SAS_AF=0.7413;AA=T|||;VT=SNP
10	18872872	rs7895784	C	T	100	PASS	AC=2047;AF=0.408746;AN=5008;NS=2504;DP=18353;EAS_AF=0.7232;AMR_AF=0.3156;AFR_AF=0.2738;EUR_AF=0.4145;SAS_AF=0.3272;AA=C|||;VT=SNP
10	18873152	rs12770851	G	A	100	PASS	AC=1260;AF=0.251597;AN=5008;NS=2504;DP=19768;EAS_AF=0.2381;AMR_AF=0.3401;AFR_AF=0.2337;EUR_AF=0.161;SAS_AF=0.32;AA=G|||;VT=SNP
10	18873290	rs12766314	C	A	100	PASS	AC=1193;AF=0.238219;AN=5008;NS=2504;DP=20996;EAS_AF=0.2381;AMR_AF=0.3357;AFR_AF=0.1853;EUR_AF=0.161;SAS_AF=0.32;AA=C|||;VT=SNP
10	18873663	rs11015001	C	A	100	PASS	AC=89;AF=0.0177716;AN=5008;NS=2504;DP=18835;EAS_AF=0.001;AMR_AF=0.0202;AFR_AF=0.0136;EUR_AF=0.0527;SAS_AF=0.0031;AA=C|||;VT=SNP
10	18874103	rs7075678	C	T	100	PASS	AC=4219;AF=0.842452;AN=5008;NS=2504;DP=19366;EAS_AF=0.9792;AMR_AF=0.7882;AFR_AF=0.8185;EUR_AF=0.7823;SAS_AF=0.8344;AA=T|||;VT=SNP
10	18874206	rs74868477	A	G	100	PASS	AC=72;AF=0.014377;AN=5008;NS=2504;DP=18488;EAS_AF=0.001;AMR_AF=0.0187;AFR_AF=0.0015;EUR_AF=0.0527;SAS_AF=0.0031;AA=A|||;VT=SNP
10	18874639	rs111680375	G	A	100	PASS	AC=72;AF=0.014377;AN=5008;NS=2504;DP=18883;EAS_AF=0.001;AMR_AF=0.0187;AFR_AF=0.0015;EUR_AF=0.0527;SAS_AF=0.0031;AA=G|||;VT=SNP
10	18875109	rs12772522	G	A	100	PASS	AC=1249;AF=0.249401;AN=5008;NS=2504;DP=18619;EAS_AF=0.2371;AMR_AF=0.3386;AFR_AF=0.2277;EUR_AF=0.161;SAS_AF=0.319;AA=G|||;VT=SNP
10	18875337	rs56410858	C	G	100	PASS	AC=2118;AF=0.422923;AN=5008;NS=2504;DP=18314;EAS_AF=0.7242;AMR_AF=0.3199;AFR_AF=0.2753;EUR_AF=0.4245;SAS_AF=0.3834;AA=C|||;VT=SNP
10	18875549	rs147225258	G	A	100	PASS	AC=389;AF=0.0776757;AN=5008;NS=2504;DP=19683;EAS_AF=0;AMR_AF=0.1037;AFR_AF=0.031;EUR_AF=0.1998;SAS_AF=0.0767;AA=G|||;VT=SNP
10	18875602	rs112978115	A	G	100	PASS	AC=72;AF=0.014377;AN=5008;NS=2504;DP=20958;EAS_AF=0.001;AMR_AF=0.0187;AFR_AF=0.0015;EUR_AF=0.0527;SAS_AF=0.0031;AA=A|||;VT=SNP
10	18875636	rs117547645	C	T	100	PASS	AC=17;AF=0.00339457;AN=5008;NS=2504;DP=20369;EAS_AF=0;AMR_AF=0.0014;AFR_AF=0.003;EUR_AF=0.0119;SAS_AF=0;AA=C|||;VT=SNP
10	18876084	rs4445544	C	A	100	PASS	AC=1443;AF=0.288139;AN=5008;NS=2504;DP=18507;EAS_AF=0.2569;AMR_AF=0.3602;AFR_AF=0.27;EUR_AF=0.2127;SAS_AF=0.3712;AA=A|||;VT=SNP
10	18876154	rs7093907	C	G	100	PASS	AC=4224;AF=0.84345;AN=5008;NS=2504;DP=17676;EAS_AF=0.9792;AMR_AF=0.7925;AFR_AF=0.8162;EUR_AF=0.7873;SAS_AF=0.8344;AA=G|||;VT=SNP
10	18876339	rs79603376	T	C	100	PASS	AC=72;AF=0.014377;AN=5008;NS=2504;DP=18457;EAS_AF=0;AMR_AF=0.0029;AFR_AF=0;EUR_AF=0.0169;SAS_AF=0.0542;AA=T|||;VT=SNP
10	18876408	rs7905365	G	A	100	PASS	AC=1192;AF=0.238019;AN=5008;NS=2504;DP=18515;EAS_AF=0.2371;AMR_AF=0.3357;AFR_AF=0.1868;EUR_AF=0.16;SAS_AF=0.319;AA=G|||;VT=SNP
10	18876822	rs117326495	C	T	100	PASS	AC=20;AF=0.00399361;AN=5008;NS=2504;DP=16830;EAS_AF=0;AMR_AF=0.0043;AFR_AF=0.0008;EUR_AF=0.0119;SAS_AF=0.0041;AA=C|||;VT=SNP
10	18876987	rs11015020	G	C	100	PASS	AC=92;AF=0.0183706;AN=5008;NS=2504;DP=13567;EAS_AF=0.001;AMR_AF=0.0216;AFR_AF=0.0151;EUR_AF=0.0527;SAS_AF=0.0031;AA=G|||;VT=SNP
10	18877157	rs7085318	G	A	100	PASS	AC=1357;AF=0.270966;AN=5008;NS=2504;DP=18764;EAS_AF=0.256;AMR_AF=0.3401;AFR_AF=0.2587;EUR_AF=0.16;SAS_AF=0.3681;AA=G|||;VT=SNP
10	18877511	rs6482545	A	G	100	PASS	AC=3477;AF=0.694289;AN=5008;NS=2504;DP=16465;EAS_AF=0.9792;AMR_AF=0.6614;AFR_AF=0.534;EUR_AF=0.5865;SAS_AF=0.7515;AA=G|||;VT=SNP
10	18877557	rs6482546	A	G	100	PASS	AC=4200;AF=0.838658;AN=5008;NS=2504;DP=17982;EAS_AF=0.9792;AMR_AF=0.7925;AFR_AF=0.8026;EUR_AF=0.7863;SAS_AF=0.8292;AA=a|||;VT=SNP
10	18877602	rs112257239	C	G	100	PASS	AC=20;AF=0.00399361;AN=5008;NS=2504;DP=18246;EAS_AF=0;AMR_AF=0.0086;AFR_AF=0;EUR_AF=0.0119;SAS_AF=0.002;AA=C|||;VT=SNP
10	18878180	rs11593617	C	T	100	PASS	AC=1355;AF=0.270567;AN=5008;NS=2504;DP=23832;EAS_AF=0.256;AMR_AF=0.3401;AFR_AF=0.2557;EUR_AF=0.161;SAS_AF=0.3691;AA=C|||;VT=SNP
10	18878252	rs11015022	G	A	100	PASS	AC=91;AF=0.0181709;AN=5008;NS=2504;DP=21068;EAS_AF=0.001;AMR_AF=0.0216;AFR_AF=0.0136;EUR_AF=0.0527;SAS_AF=0.0041;AA=G|||;VT=SNP
10	18878334	rs10764600	G	A	100	PASS	AC=2030;AF=0.405351;AN=5008;NS=2504;DP=19883;EAS_AF=0.7222;AMR_AF=0.2997;AFR_AF=0.2625;EUR_AF=0.3728;SAS_AF=0.3804;AA=G|||;VT=SNP
10	18878881	rs10828965	T	C	100	PASS	AC=2030;AF=0.405351;AN=5008;NS=2504;DP=18934;EAS_AF=0.7222;AMR_AF=0.2997;AFR_AF=0.2625;EUR_AF=0.3728;SAS_AF=0.3804;AA=T|||;VT=SNP
10	18879041	rs186387333	G	C	100	PASS	AC=10;AF=0.00199681;AN=5008;NS=2504;DP=20113;EAS_AF=0;AMR_AF=0.0029;AFR_AF=0;EUR_AF=0.008;SAS_AF=0;AA=G|||;VT=SNP
10	18879183	rs11525266	T	C	100	PASS	AC=2030;AF=0.405351;AN=5008;NS=2504;DP=20672;EAS_AF=0.7222;AMR_AF=0.2997;AFR_AF=0.2625;EUR_AF=0.3728;SAS_AF=0.3804;AA=T|||;VT=SNP
10	18879449	rs11511205	A	G	100	PASS	AC=72;AF=0.014377;AN=5008;NS=2504;DP=21685;EAS_AF=0.001;AMR_AF=0.0187;AFR_AF=0.0015;EUR_AF=0.0527;SAS_AF=0.0031;AA=A|||;VT=SNP
10	18879828	rs11815228	C	A	100	PASS	AC=1364;AF=0.272364;AN=5008;NS=2504;DP=18478;EAS_AF=0.256;AMR_AF=0.3401;AFR_AF=0.261;EUR_AF=0.163;SAS_AF=0.3691;AA=C|||;VT=SNP
10	18879944	rs113131069	G	A	100	PASS	AC=92;AF=0.0183706;AN=5008;NS=2504;DP=18532;EAS_AF=0.002;AMR_AF=0.0216;AFR_AF=0.0144;EUR_AF=0.0527;SAS_AF=0.0031;AA=G|||;VT=SNP
10	18880360	rs7904016	C	T	100	PASS	AC=1251;AF=0.2498;AN=5008;NS=2504;DP=20261;EAS_AF=0.2381;AMR_AF=0.3386;AFR_AF=0.2284;EUR_AF=0.161;SAS_AF=0.319;AA=C|||;VT=SNP
10	18880525	rs7904263	C	A	100	PASS	AC=1973;AF=0.39397;AN=5008;NS=2504;DP=19878;EAS_AF=0.7222;AMR_AF=0.2983;AFR_AF=0.2617;EUR_AF=0.3628;SAS_AF=0.3344;AA=C|||;VT=SNP
10	18880785	rs11492557	A	G	100	PASS	AC=72;AF=0.014377;AN=5008;NS=2504;DP=19439;EAS_AF=0.001;AMR_AF=0.0187;AFR_AF=0.0015;EUR_AF=0.0527;SAS_AF=0.0031;AA=A|||;VT=SNP
10	18880902	rs7907891	C	A	100	PASS	AC=1360;AF=0.271565;AN=5008;NS=2504;DP=21084;EAS_AF=0.2569;AMR_AF=0.3401;AFR_AF=0.2595;EUR_AF=0.161;SAS_AF=0.3681;AA=C|||;VT=SNP
10	18882040	rs7075151	G	A	100	PASS	AC=3422;AF=0.683307;AN=5008;NS=2504;DP=20905;EAS_AF=0.9792;AMR_AF=0.6599;AFR_AF=0.5348;EUR_AF=0.5765;SAS_AF=0.7055;AA=A|||;VT=SNP
10	18882195	rs11015033	A	G	100	PASS	AC=72;AF=0.014377;AN=5008;NS=2504;DP=19037;EAS_AF=0.001;AMR_AF=0.0187;AFR_AF=0.0015;EUR_AF=0.0527;SAS_AF=0.0031;AA=A|||;VT=SNP
10	18882208	rs11015034	C	T	100	PASS	AC=74;AF=0.0147764;AN=5008;NS=2504;DP=19524;EAS_AF=0.001;AMR_AF=0.0187;AFR_AF=0.003;EUR_AF=0.0527;SAS_AF=0.0031;AA=C|||;VT=SNP
10	18882366	rs149319966	G	C	100	PASS	AC=529;AF=0.105631;AN=5008;NS=2504;DP=23711;EAS_AF=0;AMR_AF=0.1066;AFR_AF=0.0983;EUR_AF=0.2038;SAS_AF=0.1227;AA=G|||;VT=SNP
10	18882432	rs10828967	G	T	100	PASS	AC=2067;AF=0.41274;AN=5008;NS=2504;DP=19988;EAS_AF=0.7252;AMR_AF=0.3199;AFR_AF=0.2753;EUR_AF=0.4155;SAS_AF=0.3395;AA=T|||;VT=SNP
10	18882543	rs10430567	A	G	100	PASS	AC=2067;AF=0.41274;AN=5008;NS=2504;DP=19541;EAS_AF=0.7252;AMR_AF=0.3199;AFR_AF=0.2761;EUR_AF=0.4155;SAS_AF=0.3384;AA=A|||;VT=SNP
10	18883026	rs114162309	G	A	100	PASS	AC=541;AF=0.108027;AN=5008;NS=2504;DP=14157;EAS_AF=0;AMR_AF=0.1138;AFR_AF=0.1006;EUR_AF=0.2087;SAS_AF=0.1217;AA=G|||;VT=SNP
10	18883032	rs117205226	G	A	100	PASS	AC=411;AF=0.0820687;AN=5008;NS=2504;DP=14631;EAS_AF=0;AMR_AF=0.0965;AFR_AF=0.0121;EUR_AF=0.2078;SAS_AF=0.1217;AA=G|||;VT=SNP
10	18883224	rs72787963	A	G	100	PASS	AC=1974;AF=0.394169;AN=5008;NS=2504;DP=18384;EAS_AF=0.7222;AMR_AF=0.2983;AFR_AF=0.2617;EUR_AF=0.3628;SAS_AF=0.3354;AA=A|||;VT=SNP
10	18883441	rs12779694	G	A	100	PASS	AC=1253;AF=0.2502;AN=5008;NS=2504;DP=16877;EAS_AF=0.2381;AMR_AF=0.3386;AFR_AF=0.2292;EUR_AF=0.161;SAS_AF=0.32;AA=g|||;VT=SNP
10	18883475	rs10828970	C	T	100	PASS	AC=3426;AF=0.684105;AN=5008;NS=2504;DP=17298;EAS_AF=0.9792;AMR_AF=0.6614;AFR_AF=0.5363;EUR_AF=0.5765;SAS_AF=0.7065;AA=T|||;VT=SNP
10	18883614	rs10764601	G	A	100	PASS	AC=1977;AF=0.394768;AN=5008;NS=2504;DP=19741;EAS_AF=0.7252;AMR_AF=0.2983;AFR_AF=0.2617;EUR_AF=0.3628;SAS_AF=0.3354;AA=G|||;VT=SNP
10	18883665	rs7071300	T	C	100	PASS	AC=1261;AF=0.251797;AN=5008;NS=2504;DP=19116;EAS_AF=0.2381;AMR_AF=0.3401;AFR_AF=0.233;EUR_AF=0.162;SAS_AF=0.3211;AA=T|||;VT=SNP
10	18883707	rs7074644	T	C	100	PASS	AC=1259;AF=0.251398;AN=5008;NS=2504;DP=19395;EAS_AF=0.2381;AMR_AF=0.3401;AFR_AF=0.2322;EUR_AF=0.162;SAS_AF=0.32;AA=T|||;VT=SNP
10	18883858	rs10764602	G	C	100	PASS	AC=2063;AF=0.411941;AN=5008;NS=2504;DP=19496;EAS_AF=0.7232;AMR_AF=0.3199;AFR_AF=0.2753;EUR_AF=0.4155;SAS_AF=0.3374;AA=G|||;VT=SNP
10	18883867	rs10764603	T	C	100	PASS	AC=1976;AF=0.394569;AN=5008;NS=2504;DP=19266;EAS_AF=0.7222;AMR_AF=0.2983;AFR_AF=0.264;EUR_AF=0.3628;SAS_AF=0.3344;AA=T|||;VT=SNP
10	18883877	rs74688143	G	C	100	PASS	AC=442;AF=0.0882588;AN=5008;NS=2504;DP=19203;EAS_AF=0;AMR_AF=0.1052;AFR_AF=0.0303;EUR_AF=0.2087;SAS_AF=0.1217;AA=G|||;VT=SNP
10	18883940	rs10764604	C	T	100	PASS	AC=2064;AF=0.412141;AN=5008;NS=2504;DP=18913;EAS_AF=0.7242;AMR_AF=0.3199;AFR_AF=0.2753;EUR_AF=0.4155;SAS_AF=0.3374;AA=T|||;VT=SNP
10	18884052	rs7075135	T	C	100	PASS	AC=1204;AF=0.240415;AN=5008;NS=2504;DP=18107;EAS_AF=0.2381;AMR_AF=0.3386;AFR_AF=0.1914;EUR_AF=0.161;SAS_AF=0.3211;AA=T|||;VT=SNP
10	18884437	rs7098721	C	T	100	PASS	AC=3427;AF=0.684305;AN=5008;NS=2504;DP=16225;EAS_AF=0.9792;AMR_AF=0.6614;AFR_AF=0.5371;EUR_AF=0.5765;SAS_AF=0.7065;AA=T|||;VT=SNP
10	18884543	rs10764605	T	C	100	PASS	AC=2063;AF=0.411941;AN=5008;NS=2504;DP=14818;EAS_AF=0.7232;AMR_AF=0.3199;AFR_AF=0.2753;EUR_AF=0.4155;SAS_AF=0.3374;AA=T|||;VT=SNP
10	18884814	rs10828973	T	C	100	PASS	AC=72;AF=0.014377;AN=5008;NS=2504;DP=13979;EAS_AF=0.001;AMR_AF=0.0187;AFR_AF=0.0015;EUR_AF=0.0527;SAS_AF=0.0031;AA=T|||;VT=SNP
10	18884992	rs78634075	T	C	100	PASS	AC=549;AF=0.109625;AN=5008;NS=2504;DP=16575;EAS_AF=0;AMR_AF=0.1167;AFR_AF=0.1036;EUR_AF=0.2097;SAS_AF=0.1227;AA=T|||;VT=SNP
10	18885467	rs11015046	C	T	100	PASS	AC=90;AF=0.0179712;AN=5008;NS=2504;DP=16474;EAS_AF=0.001;AMR_AF=0.0216;AFR_AF=0.0136;EUR_AF=0.0527;SAS_AF=0.0031;AA=C|||;VT=SNP
10	18885689	rs10741108	T	C	100	PASS	AC=4994;AF=0.997204;AN=5008;NS=2504;DP=15972;EAS_AF=1;AMR_AF=0.9957;AFR_AF=1;EUR_AF=0.993;SAS_AF=0.9959;AA=C|||;VT=SNP
10	18885887	rs11015048	G	C	100	PASS	AC=2029;AF=0.405152;AN=5008;NS=2504;DP=17284;EAS_AF=0.7222;AMR_AF=0.2997;AFR_AF=0.264;EUR_AF=0.3738;SAS_AF=0.3763;AA=G|||;VT=SNP
10	18886261	rs10828975	T	C	100	PASS	AC=2027;AF=0.404752;AN=5008;NS=2504;DP=18490;EAS_AF=0.7222;AMR_AF=0.2997;AFR_AF=0.2632;EUR_AF=0.3728;SAS_AF=0.3763;AA=T|||;VT=SNP
10	18886370	rs76903906	A	T	100	PASS	AC=31;AF=0.0061901;AN=5008;NS=2504;DP=17304;EAS_AF=0;AMR_AF=0.0115;AFR_AF=0.0083;EUR_AF=0.0109;SAS_AF=0.001;AA=A|||;VT=SNP
10	18886390	rs10828976	T	C	100	PASS	AC=914;AF=0.182508;AN=5008;NS=2504;DP=17382;EAS_AF=0.3482;AMR_AF=0.1599;AFR_AF=0.031;EUR_AF=0.2406;SAS_AF=0.1728;AA=T|||;VT=SNP
10	18886556	rs4475829	A	G	100	PASS	AC=3483;AF=0.695487;AN=5008;NS=2504;DP=15740;EAS_AF=0.9792;AMR_AF=0.6628;AFR_AF=0.5401;EUR_AF=0.5865;SAS_AF=0.7485;AA=G|||;VT=SNP
10	18886680	rs7093454	A	T	100	PASS	AC=1354;AF=0.270367;AN=5008;NS=2504;DP=16935;EAS_AF=0.256;AMR_AF=0.3401;AFR_AF=0.2564;EUR_AF=0.159;SAS_AF=0.3691;AA=A|||;VT=SNP
10	18886724	rs4475830	A	T	100	PASS	AC=3480;AF=0.694888;AN=5008;NS=2504;DP=17370;EAS_AF=0.9792;AMR_AF=0.6628;AFR_AF=0.5378;EUR_AF=0.5865;SAS_AF=0.7485;AA=T|||;VT=SNP
10	18886761	rs7086757	C	G	100	PASS	AC=1197;AF=0.239018;AN=5008;NS=2504;DP=19341;EAS_AF=0.2381;AMR_AF=0.3372;AFR_AF=0.1891;EUR_AF=0.159;SAS_AF=0.32;AA=C|||;VT=SNP
10	18887182	rs10734062	A	C	100	PASS	AC=4965;AF=0.991414;AN=5008;NS=2504;DP=17765;EAS_AF=1;AMR_AF=0.9928;AFR_AF=0.9977;EUR_AF=0.9761;SAS_AF=0.9888;AA=C|||;VT=SNP
10	18887211	rs12765238	C	T	100	PASS	AC=1191;AF=0.237819;AN=5008;NS=2504;DP=16946;EAS_AF=0.2381;AMR_AF=0.3357;AFR_AF=0.1853;EUR_AF=0.159;SAS_AF=0.32;AA=C|||;VT=SNP
10	18887705	rs11015060	T	C	100	PASS	AC=91;AF=0.0181709;AN=5008;NS=2504;DP=16476;EAS_AF=0.001;AMR_AF=0.0216;AFR_AF=0.0144;EUR_AF=0.0527;SAS_AF=0.0031;AA=T|||;VT=SNP
10	18887709	rs7894016	T	G	100	PASS	AC=2031;AF=0.405551;AN=5008;NS=2504;DP=16431;EAS_AF=0.7222;AMR_AF=0.2997;AFR_AF=0.2655;EUR_AF=0.3738;SAS_AF=0.3763;AA=T|||;VT=SNP
10	18888369	rs11015065	T	C	100	PASS	AC=72;AF=0.014377;AN=5008;NS=2504;DP=18971;EAS_AF=0.001;AMR_AF=0.0187;AFR_AF=0.0015;EUR_AF=0.0527;SAS_AF=0.0031;AA=T|||;VT=SNP
10	18888475	rs11015066	C	T	100	PASS	AC=72;AF=0.014377;AN=5008;NS=2504;DP=16650;EAS_AF=0.001;AMR_AF=0.0187;AFR_AF=0.0015;EUR_AF=0.0527;SAS_AF=0.0031;AA=C|||;VT=SNP
10	18889275	rs4497294	C	T	100	PASS	AC=94;AF=0.01877;AN=5008;NS=2504;DP=15215;EAS_AF=0.001;AMR_AF=0.0231;AFR_AF=0.0144;EUR_AF=0.0537;SAS_AF=0.0041;AA=C|||;VT=SNP
10	18889313	rs10828983	A	G	100	PASS	AC=1504;AF=0.300319;AN=5008;NS=2504;DP=15289;EAS_AF=0.7222;AMR_AF=0.2478;AFR_AF=0.0862;EUR_AF=0.2674;SAS_AF=0.226;AA=A|||;VT=SNP
10	18889399	rs4466722	A	G	100	PASS	AC=90;AF=0.0179712;AN=5008;NS=2504;DP=15770;EAS_AF=0.001;AMR_AF=0.0216;AFR_AF=0.0136;EUR_AF=0.0527;SAS_AF=0.0031;AA=a|||;VT=SNP
10	18889653	rs10828984	T	C	100	PASS	AC=1768;AF=0.353035;AN=5008;NS=2504;DP=11544;EAS_AF=0.7232;AMR_AF=0.2752;AFR_AF=0.2277;EUR_AF=0.3211;SAS_AF=0.229;AA=T|||;VT=SNP
10	18889744	rs11015077	C	A	100	PASS	AC=1667;AF=0.332867;AN=5008;NS=2504;DP=8748;EAS_AF=0.7222;AMR_AF=0.2507;AFR_AF=0.2133;EUR_AF=0.2644;SAS_AF=0.2219;AA=C|||;VT=SNP
10	18890365	rs74600292	T	G	100	PASS	AC=21;AF=0.00419329;AN=5008;NS=2504;DP=17018;EAS_AF=0;AMR_AF=0.0029;AFR_AF=0;EUR_AF=0.0189;SAS_AF=0;AA=t|||;VT=SNP
10	18891093	rs11015089	C	T	100	PASS	AC=72;AF=0.014377;AN=5008;NS=2504;DP=13065;EAS_AF=0.001;AMR_AF=0.0187;AFR_AF=0.0015;EUR_AF=0.0527;SAS_AF=0.0031;AA=A|||;VT=SNP
10	18891168	rs12773254	G	C	100	PASS	AC=764;AF=0.152556;AN=5008;NS=2504;DP=12658;EAS_AF=0.1071;AMR_AF=0.2291;AFR_AF=0.174;EUR_AF=0.1461;SAS_AF=0.1227;AA=G|||;VT=SNP
10	18891714	rs34237250	G	A	100	PASS	AC=1264;AF=0.252396;AN=5008;NS=2504;DP=17055;EAS_AF=0.2361;AMR_AF=0.3444;AFR_AF=0.2368;EUR_AF=0.159;SAS_AF=0.3211;AA=G|||;VT=SNP
10	18892056	rs11015091	T	C	100	PASS	AC=72;AF=0.014377;AN=5008;NS=2504;DP=16313;EAS_AF=0.001;AMR_AF=0.0187;AFR_AF=0.0015;EUR_AF=0.0527;SAS_AF=0.0031;AA=t|||;VT=SNP
10	18892125	rs7920997	G	C	100	PASS	AC=2936;AF=0.586262;AN=5008;NS=2504;DP=18264;EAS_AF=0.9603;AMR_AF=0.5937;AFR_AF=0.4523;EUR_AF=0.4245;SAS_AF=0.5429;AA=g|||;VT=SNP
10	18892382	rs7077786	C	T	100	PASS	AC=4200;AF=0.838658;AN=5008;NS=2504;DP=18345;EAS_AF=0.9792;AMR_AF=0.7983;AFR_AF=0.8041;EUR_AF=0.7813;SAS_AF=0.8282;AA=c|||;VT=SNP
10	18892555	rs12411654	T	C	100	PASS	AC=3134;AF=0.625799;AN=5008;NS=2504;DP=14507;EAS_AF=0.9782;AMR_AF=0.6182;AFR_AF=0.4977;EUR_AF=0.4761;SAS_AF=0.5951;AA=C|||;VT=SNP
10	18892710	rs143655478	A	G	100	PASS	AC=14;AF=0.00279553;AN=5008;NS=2504;DP=16832;EAS_AF=0;AMR_AF=0.0029;AFR_AF=0.0015;EUR_AF=0.0099;SAS_AF=0;AA=A|||;VT=SNP
10	18892834	rs148098447	C	T	100	PASS	AC=41;AF=0.0081869;AN=5008;NS=2504;DP=18326;EAS_AF=0.001;AMR_AF=0.0159;AFR_AF=0;EUR_AF=0.0219;SAS_AF=0.0072;AA=C|||;VT=SNP
10	18892861	rs113131914	C	T	100	PASS	AC=1668;AF=0.333067;AN=5008;NS=2504;DP=17021;EAS_AF=0.7232;AMR_AF=0.2507;AFR_AF=0.2133;EUR_AF=0.2644;SAS_AF=0.2219;AA=C|||;VT=SNP
10	18893108	rs7477076	A	G	100	PASS	AC=1668;AF=0.333067;AN=5008;NS=2504;DP=18945;EAS_AF=0.7232;AMR_AF=0.2507;AFR_AF=0.2133;EUR_AF=0.2644;SAS_AF=0.2219;AA=A|||;VT=SNP
10	18893611	rs11015099	A	G	100	PASS	AC=3127;AF=0.624401;AN=5008;NS=2504;DP=12404;EAS_AF=0.9772;AMR_AF=0.6167;AFR_AF=0.4939;EUR_AF=0.4761;SAS_AF=0.5951;AA=G|||;VT=SNP
10	18893687	rs11015100	T	C	100	PASS	AC=90;AF=0.0179712;AN=5008;NS=2504;DP=12140;EAS_AF=0.001;AMR_AF=0.0216;AFR_AF=0.0136;EUR_AF=0.0527;SAS_AF=0.0031;AA=T|||;VT=SNP
10	18893740	rs113426282	A	G	100	PASS	AC=91;AF=0.0181709;AN=5008;NS=2504;DP=13768;EAS_AF=0.001;AMR_AF=0.0216;AFR_AF=0.0144;EUR_AF=0.0527;SAS_AF=0.0031;AA=G|||;VT=SNP
10	18893908	rs11015104	G	A	100	PASS	AC=90;AF=0.0179712;AN=5008;NS=2504;DP=11022;EAS_AF=0.001;AMR_AF=0.0216;AFR_AF=0.0136;EUR_AF=0.0527;SAS_AF=0.0031;AA=g|||;VT=SNP
10	18894285	rs9731044	A	G	100	PASS	AC=4246;AF=0.847843;AN=5008;NS=2504;DP=15678;EAS_AF=0.9792;AMR_AF=0.8069;AFR_AF=0.823;EUR_AF=0.7893;SAS_AF=0.8354;AA=G|||;VT=SNP
10	18894289	rs10828991	G	A	100	PASS	AC=1755;AF=0.350439;AN=5008;NS=2504;DP=15737;EAS_AF=0.7242;AMR_AF=0.2723;AFR_AF=0.2269;EUR_AF=0.3161;SAS_AF=0.2229;AA=G|||;VT=SNP
10	18895322	rs61840846	T	C	100	PASS	AC=4249;AF=0.848442;AN=5008;NS=2504;DP=16714;EAS_AF=0.9792;AMR_AF=0.8084;AFR_AF=0.8253;EUR_AF=0.7883;SAS_AF=0.8354;AA=C|||;VT=SNP
10	18895544	rs5022622	G	T	100	PASS	AC=1671;AF=0.333666;AN=5008;NS=2504;DP=17919;EAS_AF=0.7252;AMR_AF=0.2522;AFR_AF=0.2126;EUR_AF=0.2654;SAS_AF=0.2219;AA=G|||;VT=SNP
10	18896035	rs7081972	T	C	100	PASS	AC=910;AF=0.181709;AN=5008;NS=2504;DP=17461;EAS_AF=0.3462;AMR_AF=0.1599;AFR_AF=0.0363;EUR_AF=0.2376;SAS_AF=0.1667;AA=T|||;VT=SNP
10	18896528	rs12772009	G	A	100	PASS	AC=1208;AF=0.241214;AN=5008;NS=2504;DP=17224;EAS_AF=0.2371;AMR_AF=0.3401;AFR_AF=0.1952;EUR_AF=0.161;SAS_AF=0.32;AA=G|||;VT=SNP
10	18896923	rs11812341	T	C	100	PASS	AC=1372;AF=0.273962;AN=5008;NS=2504;DP=19391;EAS_AF=0.255;AMR_AF=0.3444;AFR_AF=0.267;EUR_AF=0.161;SAS_AF=0.3691;AA=T|||;VT=SNP
10	18897422	rs4606373	A	T	100	PASS	AC=3124;AF=0.623802;AN=5008;NS=2504;DP=16547;EAS_AF=0.9792;AMR_AF=0.6167;AFR_AF=0.4917;EUR_AF=0.4742;SAS_AF=0.5951;AA=T|||;VT=SNP
10	18897544	rs4279920	C	G	100	PASS	AC=457;AF=0.091254;AN=5008;NS=2504;DP=11831;EAS_AF=0.0188;AMR_AF=0.0403;AFR_AF=0.2277;EUR_AF=0.0537;SAS_AF=0.0562;AA=G|||;VT=SNP
10	18897551	rs11597110	G	C	100	PASS	AC=744;AF=0.148562;AN=5008;NS=2504;DP=11538;EAS_AF=0.0853;AMR_AF=0.2291;AFR_AF=0.174;EUR_AF=0.1481;SAS_AF=0.1227;AA=G|||;VT=SNP
10	18898434	rs10764625	T	C	100	PASS	AC=1665;AF=0.332468;AN=5008;NS=2504;DP=15367;EAS_AF=0.7232;AMR_AF=0.2522;AFR_AF=0.2133;EUR_AF=0.2604;SAS_AF=0.2219;AA=T|||;VT=SNP
10	18898701	rs4748493	T	A	100	PASS	AC=3134;AF=0.625799;AN=5008;NS=2504;DP=15786;EAS_AF=0.9792;AMR_AF=0.6182;AFR_AF=0.4985;EUR_AF=0.4742;SAS_AF=0.5951;AA=A|||;VT=SNP
10	18898960	rs4748494	A	G	100	PASS	AC=3127;AF=0.624401;AN=5008;NS=2504;DP=18561;EAS_AF=0.9792;AMR_AF=0.6167;AFR_AF=0.4939;EUR_AF=0.4742;SAS_AF=0.5951;AA=G|||;VT=SNP
10	18899231	rs7909814	C	T	100	PASS	AC=1205;AF=0.240615;AN=5008;NS=2504;DP=16613;EAS_AF=0.2371;AMR_AF=0.3401;AFR_AF=0.1929;EUR_AF=0.161;SAS_AF=0.32;AA=C|||;VT=SNP
10	18899604	rs111363531	T	A	100	PASS	AC=31;AF=0.0061901;AN=5008;NS=2504;DP=18189;EAS_AF=0;AMR_AF=0.0144;AFR_AF=0.0083;EUR_AF=0.0089;SAS_AF=0.001;AA=T|||;VT=SNP
10	18899659	rs142664846	C	T	100	PASS	AC=16;AF=0.00319489;AN=5008;NS=2504;DP=19283;EAS_AF=0.002;AMR_AF=0;AFR_AF=0.0008;EUR_AF=0.0109;SAS_AF=0.002;AA=C|||;VT=SNP
10	18899798	rs17622004	G	A	100	PASS	AC=73;AF=0.0145767;AN=5008;NS=2504;DP=20333;EAS_AF=0.001;AMR_AF=0.0187;AFR_AF=0.0015;EUR_AF=0.0527;SAS_AF=0.0041;AA=G|||;VT=SNP
10	18899868	rs10829009	T	C	100	PASS	AC=1754;AF=0.35024;AN=5008;NS=2504;DP=17859;EAS_AF=0.7242;AMR_AF=0.2723;AFR_AF=0.2269;EUR_AF=0.3131;SAS_AF=0.2249;AA=C|||;VT=SNP
10	18900147	rs12778992	A	T	100	PASS	AC=1374;AF=0.274361;AN=5008;NS=2504;DP=12765;EAS_AF=0.2589;AMR_AF=0.3444;AFR_AF=0.2648;EUR_AF=0.161;SAS_AF=0.3701;AA=T|||;VT=SNP
10	18900169	rs12785031	T	C	100	PASS	AC=1370;AF=0.273562;AN=5008;NS=2504;DP=13772;EAS_AF=0.255;AMR_AF=0.3444;AFR_AF=0.2648;EUR_AF=0.161;SAS_AF=0.3701;AA=T|||;VT=SNP
10	18900475	rs7090926	C	T	100	PASS	AC=3122;AF=0.623403;AN=5008;NS=2504;DP=18621;EAS_AF=0.9792;AMR_AF=0.6167;AFR_AF=0.4917;EUR_AF=0.4732;SAS_AF=0.5941;AA=T|||;VT=SNP
10	18900593	rs6482565	C	G	100	PASS	AC=4214;AF=0.841454;AN=5008;NS=2504;DP=17961;EAS_AF=0.9752;AMR_AF=0.7983;AFR_AF=0.8222;EUR_AF=0.7744;SAS_AF=0.8292;AA=G|||;VT=SNP
10	18900775	rs61840847	C	T	100	PASS	AC=686;AF=0.136981;AN=5008;NS=2504;DP=21614;EAS_AF=0;AMR_AF=0.1326;AFR_AF=0.0507;EUR_AF=0.2982;SAS_AF=0.2321;AA=C|||;VT=SNP
10	18900925	rs7081461	G	A	100	PASS	AC=1664;AF=0.332268;AN=5008;NS=2504;DP=21608;EAS_AF=0.7232;AMR_AF=0.2507;AFR_AF=0.2133;EUR_AF=0.2604;SAS_AF=0.2219;AA=G|||;VT=SNP
10	18901123	rs1880681	G	A	100	PASS	AC=719;AF=0.14357;AN=5008;NS=2504;DP=19184;EAS_AF=0.0804;AMR_AF=0.2277;AFR_AF=0.1596;EUR_AF=0.1491;SAS_AF=0.1217;AA=G|||;VT=SNP
10	18901770	rs7099307	C	T	100	PASS	AC=3104;AF=0.619808;AN=5008;NS=2504;DP=17433;EAS_AF=0.9792;AMR_AF=0.6167;AFR_AF=0.4773;EUR_AF=0.4732;SAS_AF=0.5951;AA=T|||;VT=SNP
10	18902316	rs7073004	A	G	100	PASS	AC=877;AF=0.17512;AN=5008;NS=2504;DP=16900;EAS_AF=0.3929;AMR_AF=0.1182;AFR_AF=0.1989;EUR_AF=0.0765;SAS_AF=0.0603;AA=A|||;VT=SNP
10	18902367	rs7100144	C	A	100	PASS	AC=694;AF=0.138578;AN=5008;NS=2504;DP=18683;EAS_AF=0;AMR_AF=0.1369;AFR_AF=0.0703;EUR_AF=0.2962;SAS_AF=0.2127;AA=C|||;VT=SNP
10	18902802	rs1650	G	A	100	PASS	AC=139;AF=0.0277556;AN=5008;NS=2504;DP=14693;EAS_AF=0;AMR_AF=0.0403;AFR_AF=0.0151;EUR_AF=0.0785;SAS_AF=0.0123;AA=G|||;VT=SNP
10	18903605	rs4636555	A	C	100	PASS	AC=3448;AF=0.688498;AN=5008;NS=2504;DP=16070;EAS_AF=0.9792;AMR_AF=0.6268;AFR_AF=0.5719;EUR_AF=0.5765;SAS_AF=0.7055;AA=C|||;VT=SNP
10	18903769	rs10741111	A	C	100	PASS	AC=1746;AF=0.348642;AN=5008;NS=2504;DP=13758;EAS_AF=0.7222;AMR_AF=0.255;AFR_AF=0.2731;EUR_AF=0.2604;SAS_AF=0.2229;AA=A|||;VT=SNP
10	18904057	rs10829017	T	C	100	PASS	AC=2707;AF=0.540535;AN=5008;NS=2504;DP=10215;EAS_AF=0.7351;AMR_AF=0.4553;AFR_AF=0.4198;EUR_AF=0.6123;SAS_AF=0.4898;AA=C|||;VT=SNP
10	18904598	rs74664444	A	C	100	PASS	AC=23;AF=0.00459265;AN=5008;NS=2504;DP=18908;EAS_AF=0;AMR_AF=0.0086;AFR_AF=0.0008;EUR_AF=0.0149;SAS_AF=0.001;AA=A|||;VT=SNP
10	18904638	rs17622211	C	T	100	PASS	AC=90;AF=0.0179712;AN=5008;NS=2504;DP=20482;EAS_AF=0.001;AMR_AF=0.0216;AFR_AF=0.0136;EUR_AF=0.0527;SAS_AF=0.0031;AA=C|||;VT=SNP
10	18904903	rs45611834	T	C	100	PASS	AC=27;AF=0.00539137;AN=5008;NS=2504;DP=17659;EAS_AF=0.001;AMR_AF=0.0072;AFR_AF=0;EUR_AF=0.0149;SAS_AF=0.0061;AA=T|||;VT=SNP
10	18905039	rs45452100	T	C	100	PASS	AC=72;AF=0.014377;AN=5008;NS=2504;DP=17966;EAS_AF=0.001;AMR_AF=0.0187;AFR_AF=0.0015;EUR_AF=0.0527;SAS_AF=0.0031;AA=T|||;VT=SNP
10	18905665	rs7923480	T	C	100	PASS	AC=1378;AF=0.27516;AN=5008;NS=2504;DP=19658;EAS_AF=0.254;AMR_AF=0.3458;AFR_AF=0.2708;EUR_AF=0.161;SAS_AF=0.3701;AA=T|||;VT=SNP
10	18905695	rs4456162	G	A	100	PASS	AC=3481;AF=0.695088;AN=5008;NS=2504;DP=19310;EAS_AF=0.9792;AMR_AF=0.6643;AFR_AF=0.5378;EUR_AF=0.5855;SAS_AF=0.7495;AA=A|||;VT=SNP
10	18905733	rs10829022	T	C	100	PASS	AC=2020;AF=0.403355;AN=5008;NS=2504;DP=18788;EAS_AF=0.7242;AMR_AF=0.2983;AFR_AF=0.2572;EUR_AF=0.3718;SAS_AF=0.3773;AA=T|||;VT=SNP
10	18905852	rs61840848	G	A	100	PASS	AC=68;AF=0.0135783;AN=5008;NS=2504;DP=17781;EAS_AF=0;AMR_AF=0.0317;AFR_AF=0.0015;EUR_AF=0.0378;SAS_AF=0.0061;AA=G|||;VT=SNP
10	18905935	rs7895709	T	C	100	PASS	AC=3487;AF=0.696286;AN=5008;NS=2504;DP=17135;EAS_AF=0.9792;AMR_AF=0.6657;AFR_AF=0.5416;EUR_AF=0.5855;SAS_AF=0.7495;AA=C|||;VT=SNP
10	18906507	rs7100880	A	G	100	PASS	AC=2112;AF=0.421725;AN=5008;NS=2504;DP=22262;EAS_AF=0.7262;AMR_AF=0.3199;AFR_AF=0.2708;EUR_AF=0.4245;SAS_AF=0.3814;AA=A|||;VT=SNP
10	18906876	rs4748495	T	C	100	PASS	AC=3346;AF=0.668131;AN=5008;NS=2504;DP=21126;EAS_AF=0.9613;AMR_AF=0.6527;AFR_AF=0.5091;EUR_AF=0.5636;SAS_AF=0.6994;AA=C|||;VT=SNP
10	18906957	rs4748496	T	C	100	PASS	AC=1271;AF=0.253794;AN=5008;NS=2504;DP=20529;EAS_AF=0.2361;AMR_AF=0.3444;AFR_AF=0.2405;EUR_AF=0.161;SAS_AF=0.3211;AA=T|||;VT=SNP
10	18907034	rs4748497	T	C	100	PASS	AC=1378;AF=0.27516;AN=5008;NS=2504;DP=19651;EAS_AF=0.254;AMR_AF=0.3458;AFR_AF=0.2708;EUR_AF=0.161;SAS_AF=0.3701;AA=T|||;VT=SNP
10	18907053	rs4748498	G	A	100	PASS	AC=1211;AF=0.241813;AN=5008;NS=2504;DP=19091;EAS_AF=0.2361;AMR_AF=0.3415;AFR_AF=0.1967;EUR_AF=0.161;SAS_AF=0.3211;AA=G|||;VT=SNP
10	18907541	rs145219574	G	A	100	PASS	AC=380;AF=0.0758786;AN=5008;NS=2504;DP=14694;EAS_AF=0;AMR_AF=0.1023;AFR_AF=0.0303;EUR_AF=0.1909;SAS_AF=0.0787;AA=G|||;VT=SNP
10	18907751	rs12767923	G	A	100	PASS	AC=1224;AF=0.244409;AN=5008;NS=2504;DP=14281;EAS_AF=0.2351;AMR_AF=0.3429;AFR_AF=0.2057;EUR_AF=0.161;SAS_AF=0.3221;AA=G|||;VT=SNP
10	18907927	rs12356125	C	T	100	PASS	AC=72;AF=0.014377;AN=5008;NS=2504;DP=16036;EAS_AF=0.001;AMR_AF=0.0187;AFR_AF=0.0015;EUR_AF=0.0527;SAS_AF=0.0031;AA=C|||;VT=SNP
10	18908257	rs11015180	C	T	100	PASS	AC=74;AF=0.0147764;AN=5008;NS=2504;DP=19479;EAS_AF=0.002;AMR_AF=0.0187;AFR_AF=0.0015;EUR_AF=0.0527;SAS_AF=0.0041;AA=C|||;VT=SNP
10	18908531	rs79322364	A	T	100	PASS	AC=29;AF=0.00579073;AN=5008;NS=2504;DP=17848;EAS_AF=0.001;AMR_AF=0.0072;AFR_AF=0;EUR_AF=0.0149;SAS_AF=0.0082;AA=A|||;VT=SNP
10	18908643	rs4578284	G	T	100	PASS	AC=3369;AF=0.672724;AN=5008;NS=2504;DP=16657;EAS_AF=0.9613;AMR_AF=0.6599;AFR_AF=0.5068;EUR_AF=0.5845;SAS_AF=0.6994;AA=T|||;VT=SNP
10	18908815	rs75612042	T	C	100	PASS	AC=77;AF=0.0153754;AN=5008;NS=2504;DP=14775;EAS_AF=0;AMR_AF=0.0259;AFR_AF=0.0045;EUR_AF=0.0417;SAS_AF=0.0112;AA=T|||;VT=SNP
10	18909286	rs374685784	G	A	100	PASS	AC=34;AF=0.00678914;AN=5008;NS=2504;DP=13291;EAS_AF=0;AMR_AF=0.0115;AFR_AF=0;EUR_AF=0.0199;SAS_AF=0.0061;AA=G|||;VT=SNP
10	18909336	rs7909552	T	A	100	PASS	AC=3966;AF=0.791933;AN=5008;NS=2504;DP=15150;EAS_AF=0.9792;AMR_AF=0.781;AFR_AF=0.6407;EUR_AF=0.7744;SAS_AF=0.8292;AA=A|||;VT=SNP
10	18909495	rs61840849	T	C	100	PASS	AC=348;AF=0.0694888;AN=5008;NS=2504;DP=16830;EAS_AF=0;AMR_AF=0.0447;AFR_AF=0.0408;EUR_AF=0.1113;SAS_AF=0.1544;AA=T|||;VT=SNP
10	18909573	rs11015185	C	T	100	PASS	AC=83;AF=0.0165735;AN=5008;NS=2504;DP=18108;EAS_AF=0.001;AMR_AF=0.0202;AFR_AF=0.0091;EUR_AF=0.0527;SAS_AF=0.0031;AA=C|||;VT=SNP
10	18909660	rs12781208	A	G	100	PASS	AC=1276;AF=0.254792;AN=5008;NS=2504;DP=19701;EAS_AF=0.2381;AMR_AF=0.3429;AFR_AF=0.239;EUR_AF=0.164;SAS_AF=0.3241;AA=A|||;VT=SNP
10	18909805	rs61840850	T	C	100	PASS	AC=348;AF=0.0694888;AN=5008;NS=2504;DP=19759;EAS_AF=0;AMR_AF=0.0447;AFR_AF=0.0408;EUR_AF=0.1113;SAS_AF=0.1544;AA=T|||;VT=SNP
10	18910370	rs4748499	A	G	100	PASS	AC=1280;AF=0.255591;AN=5008;NS=2504;DP=20512;EAS_AF=0.2381;AMR_AF=0.3444;AFR_AF=0.2436;EUR_AF=0.161;SAS_AF=0.3241;AA=A|||;VT=SNP
10	18910643	rs75391234	A	C	100	PASS	AC=64;AF=0.0127796;AN=5008;NS=2504;DP=18984;EAS_AF=0;AMR_AF=0.013;AFR_AF=0;EUR_AF=0.0467;SAS_AF=0.0082;AA=A|||;VT=SNP
10	18911114	rs12769425	A	C	100	PASS	AC=1275;AF=0.254593;AN=5008;NS=2504;DP=19607;EAS_AF=0.2371;AMR_AF=0.3444;AFR_AF=0.2405;EUR_AF=0.161;SAS_AF=0.3241;AA=A|||;VT=SNP
10	18911412	rs12356286	G	A	100	PASS	AC=88;AF=0.0175719;AN=5008;NS=2504;DP=21396;EAS_AF=0.001;AMR_AF=0.0202;AFR_AF=0.0136;EUR_AF=0.0517;SAS_AF=0.0031;AA=G|||;VT=SNP
10	18911846	rs7088214	C	A	100	PASS	AC=3362;AF=0.671326;AN=5008;NS=2504;DP=16159;EAS_AF=0.9613;AMR_AF=0.6571;AFR_AF=0.5076;EUR_AF=0.5835;SAS_AF=0.6943;AA=A|||;VT=SNP
10	18912402	rs7089083	C	T	100	PASS	AC=1212;AF=0.242013;AN=5008;NS=2504;DP=16077;EAS_AF=0.2361;AMR_AF=0.3401;AFR_AF=0.1967;EUR_AF=0.162;SAS_AF=0.3221;AA=G|||;VT=SNP
10	18912702	rs7099423	A	G	100	PASS	AC=1213;AF=0.242212;AN=5008;NS=2504;DP=18198;EAS_AF=0.2361;AMR_AF=0.3401;AFR_AF=0.1967;EUR_AF=0.161;SAS_AF=0.3241;AA=A|||;VT=SNP
10	18912766	rs12778035	G	C	100	PASS	AC=1270;AF=0.253594;AN=5008;NS=2504;DP=17754;EAS_AF=0.2361;AMR_AF=0.3429;AFR_AF=0.2405;EUR_AF=0.161;SAS_AF=0.3211;AA=G|||;VT=SNP
10	18913344	rs11015196	C	G	100	PASS	AC=2012;AF=0.401757;AN=5008;NS=2504;DP=15985;EAS_AF=0.7252;AMR_AF=0.2954;AFR_AF=0.2542;EUR_AF=0.3708;SAS_AF=0.3753;AA=C|||;VT=SNP
10	18913462	rs7904949	G	A	100	PASS	AC=1277;AF=0.254992;AN=5008;NS=2504;DP=13953;EAS_AF=0.2361;AMR_AF=0.3458;AFR_AF=0.2413;EUR_AF=0.164;SAS_AF=0.3221;AA=G|||;VT=SNP
10	18913866	rs12357491	G	C	100	PASS	AC=71;AF=0.0141773;AN=5008;NS=2504;DP=19312;EAS_AF=0.001;AMR_AF=0.0187;AFR_AF=0.0015;EUR_AF=0.0517;SAS_AF=0.0031;AA=G|||;VT=SNP
10	18914007	rs58857018	G	C	100	PASS	AC=432;AF=0.086262;AN=5008;NS=2504;DP=18488;EAS_AF=0;AMR_AF=0.098;AFR_AF=0.0772;EUR_AF=0.1849;SAS_AF=0.0777;AA=G|||;VT=SNP
10	18914096	rs2691159	C	T	100	PASS	AC=3317;AF=0.66234;AN=5008;NS=2504;DP=17459;EAS_AF=0.9603;AMR_AF=0.6412;AFR_AF=0.5068;EUR_AF=0.5368;SAS_AF=0.7096;AA=C|||;VT=SNP
10	18914175	rs7921366	C	G	100	PASS	AC=3316;AF=0.662141;AN=5008;NS=2504;DP=19071;EAS_AF=0.9603;AMR_AF=0.6412;AFR_AF=0.5061;EUR_AF=0.5368;SAS_AF=0.7096;AA=C|||;VT=SNP
10	18914719	rs10829037	C	T	100	PASS	AC=2044;AF=0.408147;AN=5008;NS=2504;DP=14286;EAS_AF=0.7232;AMR_AF=0.2968;AFR_AF=0.27;EUR_AF=0.3718;SAS_AF=0.3865;AA=C|||;VT=SNP
10	18914789	rs6482567	A	G	100	PASS	AC=4205;AF=0.839657;AN=5008;NS=2504;DP=13991;EAS_AF=0.9792;AMR_AF=0.7925;AFR_AF=0.8048;EUR_AF=0.7793;SAS_AF=0.8384;AA=G|||;VT=SNP
10	18914931	rs10829038	A	T	100	PASS	AC=3321;AF=0.663139;AN=5008;NS=2504;DP=16054;EAS_AF=0.9603;AMR_AF=0.6427;AFR_AF=0.5091;EUR_AF=0.5368;SAS_AF=0.7096;AA=T|||;VT=SNP
10	18915139	rs12784986	A	C	100	PASS	AC=1219;AF=0.243411;AN=5008;NS=2504;DP=17709;EAS_AF=0.2371;AMR_AF=0.3429;AFR_AF=0.1967;EUR_AF=0.165;SAS_AF=0.3231;AA=A|||;VT=SNP
10	18915159	rs10829039	T	C	100	PASS	AC=2022;AF=0.403754;AN=5008;NS=2504;DP=16232;EAS_AF=0.7232;AMR_AF=0.2954;AFR_AF=0.2542;EUR_AF=0.3718;SAS_AF=0.3865;AA=T|||;VT=SNP
10	18915307	rs10741115	C	T	100	PASS	AC=2022;AF=0.403754;AN=5008;NS=2504;DP=16556;EAS_AF=0.7232;AMR_AF=0.2954;AFR_AF=0.2542;EUR_AF=0.3718;SAS_AF=0.3865;AA=C|||;VT=SNP
10	18915760	rs10734063	T	C	100	PASS	AC=2022;AF=0.403754;AN=5008;NS=2504;DP=19991;EAS_AF=0.7232;AMR_AF=0.2954;AFR_AF=0.2542;EUR_AF=0.3718;SAS_AF=0.3865;AA=T|||;VT=SNP
10	18915902	rs10732437	C	T	100	PASS	AC=4241;AF=0.846845;AN=5008;NS=2504;DP=17243;EAS_AF=0.9792;AMR_AF=0.7925;AFR_AF=0.8306;EUR_AF=0.7763;SAS_AF=0.8436;AA=T|||;VT=SNP
10	18916380	rs55927700	C	T	100	PASS	AC=1271;AF=0.253794;AN=5008;NS=2504;DP=16741;EAS_AF=0.2371;AMR_AF=0.3458;AFR_AF=0.2345;EUR_AF=0.165;SAS_AF=0.3231;AA=C|||;VT=SNP
10	18916398	rs61663155	C	T	100	PASS	AC=1218;AF=0.243211;AN=5008;NS=2504;DP=16530;EAS_AF=0.2371;AMR_AF=0.3415;AFR_AF=0.1989;EUR_AF=0.163;SAS_AF=0.3221;AA=C|||;VT=SNP
10	18917292	rs4573590	G	A	100	PASS	AC=1281;AF=0.255791;AN=5008;NS=2504;DP=21259;EAS_AF=0.2371;AMR_AF=0.3458;AFR_AF=0.2428;EUR_AF=0.165;SAS_AF=0.3221;AA=g|||;VT=SNP
10	18917453	rs4316423	C	G	100	PASS	AC=4232;AF=0.845048;AN=5008;NS=2504;DP=18979;EAS_AF=0.9792;AMR_AF=0.7939;AFR_AF=0.8215;EUR_AF=0.7793;SAS_AF=0.8425;AA=g|||;VT=SNP
10	18917617	rs4575162	G	A	100	PASS	AC=1275;AF=0.254593;AN=5008;NS=2504;DP=20300;EAS_AF=0.2371;AMR_AF=0.3444;AFR_AF=0.239;EUR_AF=0.165;SAS_AF=0.3221;AA=g|||;VT=SNP
10	18917771	rs139144321	C	G	100	PASS	AC=1283;AF=0.25619;AN=5008;NS=2504;DP=19051;EAS_AF=0.2371;AMR_AF=0.3458;AFR_AF=0.2428;EUR_AF=0.166;SAS_AF=0.3231;AA=N|||;VT=SNP
10	18919706	rs183421033	A	G	100	PASS	AC=24;AF=0.00479233;AN=5008;NS=2504;DP=19319;EAS_AF=0;AMR_AF=0.0058;AFR_AF=0.0015;EUR_AF=0.0169;SAS_AF=0.001;AA=-|||;VT=SNP
10	18922472	rs7077692	C	T	100	PASS	AC=3307;AF=0.660343;AN=5008;NS=2504;DP=12023;EAS_AF=0.9603;AMR_AF=0.6427;AFR_AF=0.5091;EUR_AF=0.5358;SAS_AF=0.6963;AA=C|||;VT=SNP
10	18922557	rs7098313	G	A	100	PASS	AC=3309;AF=0.660743;AN=5008;NS=2504;DP=11717;EAS_AF=0.9603;AMR_AF=0.6427;AFR_AF=0.5106;EUR_AF=0.5358;SAS_AF=0.6963;AA=A|||;VT=SNP
10	18922567	rs7084525	A	G	100	PASS	AC=3299;AF=0.658746;AN=5008;NS=2504;DP=12002;EAS_AF=0.9603;AMR_AF=0.6412;AFR_AF=0.5038;EUR_AF=0.5358;SAS_AF=0.6963;AA=G|||;VT=SNP
10	18922659	rs4468242	C	A	100	PASS	AC=1280;AF=0.255591;AN=5008;NS=2504;DP=15486;EAS_AF=0.2371;AMR_AF=0.3458;AFR_AF=0.2428;EUR_AF=0.164;SAS_AF=0.3221;AA=C|||;VT=SNP
10	18922831	rs4237349	A	G	100	PASS	AC=1222;AF=0.24401;AN=5008;NS=2504;DP=17519;EAS_AF=0.2371;AMR_AF=0.3429;AFR_AF=0.1989;EUR_AF=0.165;SAS_AF=0.3231;AA=A|||;VT=SNP
10	18923340	rs189716553	A	C	100	PASS	AC=23;AF=0.00459265;AN=5008;NS=2504;DP=17352;EAS_AF=0;AMR_AF=0.0086;AFR_AF=0.0008;EUR_AF=0.0149;SAS_AF=0.001;AA=A|||;VT=SNP
10	18923503	rs145031767	A	G	100	PASS	AC=62;AF=0.0123802;AN=5008;NS=2504;DP=14260;EAS_AF=0;AMR_AF=0.013;AFR_AF=0;EUR_AF=0.0447;SAS_AF=0.0082;AA=A|||;VT=SNP
10	18924659	rs34359432	C	T	100	PASS	AC=1220;AF=0.24361;AN=5008;NS=2504;DP=16004;EAS_AF=0.2381;AMR_AF=0.3415;AFR_AF=0.1989;EUR_AF=0.164;SAS_AF=0.3221;AA=C|||;VT=SNP
10	18925165	rs189575073	C	A	100	PASS	AC=15;AF=0.00299521;AN=5008;NS=2504;DP=17108;EAS_AF=0;AMR_AF=0.0043;AFR_AF=0;EUR_AF=0.0119;SAS_AF=0;AA=c|||;VT=SNP
10	18925361	rs141456462	G	A	100	PASS	AC=463;AF=0.0924521;AN=5008;NS=2504;DP=15620;EAS_AF=0;AMR_AF=0.1037;AFR_AF=0.0938;EUR_AF=0.1899;SAS_AF=0.0777;AA=G|||;VT=SNP
10	18925490	rs11015259	C	T	100	PASS	AC=876;AF=0.17492;AN=5008;NS=2504;DP=15545;EAS_AF=0.3294;AMR_AF=0.1571;AFR_AF=0.031;EUR_AF=0.2366;SAS_AF=0.1595;AA=C|||;VT=SNP
10	18925493	rs12774519	C	G	100	PASS	AC=1221;AF=0.24381;AN=5008;NS=2504;DP=15660;EAS_AF=0.2381;AMR_AF=0.3429;AFR_AF=0.1989;EUR_AF=0.164;SAS_AF=0.3221;AA=C|||;VT=SNP
10	18925775	rs11015263	T	A	100	PASS	AC=3307;AF=0.660343;AN=5008;NS=2504;DP=11832;EAS_AF=0.9603;AMR_AF=0.6427;AFR_AF=0.5091;EUR_AF=0.5348;SAS_AF=0.6973;AA=A|||;VT=SNP
10	18925952	rs7905432	C	T	100	PASS	AC=422;AF=0.0842652;AN=5008;NS=2504;DP=10247;EAS_AF=0;AMR_AF=0.0937;AFR_AF=0.0719;EUR_AF=0.1849;SAS_AF=0.0777;AA=c|||;VT=SNP
10	18927325	rs141097706	C	T	100	PASS	AC=113;AF=0.0225639;AN=5008;NS=2504;DP=17402;EAS_AF=0.003;AMR_AF=0.0202;AFR_AF=0.0325;EUR_AF=0.0249;SAS_AF=0.0286;AA=c|||;VT=SNP
10	18927439	rs144911456	C	T	100	PASS	AC=24;AF=0.00479233;AN=5008;NS=2504;DP=20851;EAS_AF=0;AMR_AF=0.0101;AFR_AF=0.0008;EUR_AF=0.0159;SAS_AF=0;AA=C|||;VT=SNP
10	18927519	rs7097524	T	C	100	PASS	AC=850;AF=0.169728;AN=5008;NS=2504;DP=17638;EAS_AF=0.37;AMR_AF=0.0533;AFR_AF=0.0832;EUR_AF=0.1252;SAS_AF=0.2086;AA=T|||;VT=SNP
10	18927602	rs12764299	C	T	100	PASS	AC=451;AF=0.0900559;AN=5008;NS=2504;DP=18149;EAS_AF=0.0823;AMR_AF=0.2017;AFR_AF=0.0061;EUR_AF=0.1252;SAS_AF=0.0961;AA=C|||;VT=SNP
10	18927937	rs7101352	T	A	100	PASS	AC=3308;AF=0.660543;AN=5008;NS=2504;DP=12684;EAS_AF=0.9603;AMR_AF=0.6427;AFR_AF=0.5091;EUR_AF=0.5358;SAS_AF=0.6973;AA=A|||;VT=SNP
10	18928055	rs10829058	C	A	100	PASS	AC=1942;AF=0.38778;AN=5008;NS=2504;DP=16347;EAS_AF=0.7222;AMR_AF=0.2896;AFR_AF=0.2073;EUR_AF=0.3708;SAS_AF=0.3742;AA=C|||;VT=SNP
10	18928162	rs7097534	A	G	100	PASS	AC=4254;AF=0.849441;AN=5008;NS=2504;DP=14011;EAS_AF=0.9861;AMR_AF=0.7911;AFR_AF=0.8275;EUR_AF=0.7893;SAS_AF=0.8415;AA=G|||;VT=SNP
10	18928169	rs10829060	A	T	100	PASS	AC=2008;AF=0.400958;AN=5008;NS=2504;DP=14102;EAS_AF=0.7222;AMR_AF=0.2954;AFR_AF=0.2542;EUR_AF=0.3708;SAS_AF=0.3742;AA=A|||;VT=SNP
10	18928274	rs7077637	G	T	100	PASS	AC=3302;AF=0.659345;AN=5008;NS=2504;DP=13448;EAS_AF=0.9603;AMR_AF=0.6412;AFR_AF=0.5053;EUR_AF=0.5358;SAS_AF=0.6973;AA=T|||;VT=SNP
10	18928287	rs10764640	G	A	100	PASS	AC=2008;AF=0.400958;AN=5008;NS=2504;DP=13474;EAS_AF=0.7222;AMR_AF=0.2954;AFR_AF=0.2542;EUR_AF=0.3708;SAS_AF=0.3742;AA=G|||;VT=SNP
10	18928418	rs118130351	C	T	100	PASS	AC=60;AF=0.0119808;AN=5008;NS=2504;DP=14461;EAS_AF=0.002;AMR_AF=0.0187;AFR_AF=0.0008;EUR_AF=0.0378;SAS_AF=0.0061;AA=C|||;VT=SNP
10	18928686	rs72775118	A	G	100	PASS	AC=63;AF=0.0125799;AN=5008;NS=2504;DP=16296;EAS_AF=0;AMR_AF=0.0331;AFR_AF=0.003;EUR_AF=0.0298;SAS_AF=0.0061;AA=A|||;VT=SNP
10	18929138	rs12219183	G	T	100	PASS	AC=2013;AF=0.401957;AN=5008;NS=2504;DP=17957;EAS_AF=0.7222;AMR_AF=0.3012;AFR_AF=0.2542;EUR_AF=0.3718;SAS_AF=0.3742;AA=G|||;VT=SNP
10	18929180	rs12762481	A	G	100	PASS	AC=1277;AF=0.254992;AN=5008;NS=2504;DP=17523;EAS_AF=0.2381;AMR_AF=0.3444;AFR_AF=0.239;EUR_AF=0.165;SAS_AF=0.3231;AA=A|||;VT=SNP
10	18929681	rs1352655	C	A	100	PASS	AC=3304;AF=0.659744;AN=5008;NS=2504;DP=15634;EAS_AF=0.9603;AMR_AF=0.6412;AFR_AF=0.5061;EUR_AF=0.5358;SAS_AF=0.6984;AA=A|||;VT=SNP
10	18929762	rs72775119	T	C	100	PASS	AC=63;AF=0.0125799;AN=5008;NS=2504;DP=14041;EAS_AF=0;AMR_AF=0.0331;AFR_AF=0.003;EUR_AF=0.0298;SAS_AF=0.0061;AA=T|||;VT=SNP
10	18929856	rs12768464	A	C	100	PASS	AC=455;AF=0.0908546;AN=5008;NS=2504;DP=14392;EAS_AF=0.0843;AMR_AF=0.2032;AFR_AF=0.0061;EUR_AF=0.1252;SAS_AF=0.0971;AA=A|||;VT=SNP
10	18929992	rs10741120	A	G	100	PASS	AC=4340;AF=0.866613;AN=5008;NS=2504;DP=13565;EAS_AF=0.9861;AMR_AF=0.7911;AFR_AF=0.9017;EUR_AF=0.7793;SAS_AF=0.8395;AA=G|||;VT=SNP
10	18930918	rs7081977	T	C	100	PASS	AC=2017;AF=0.402756;AN=5008;NS=2504;DP=16402;EAS_AF=0.7222;AMR_AF=0.2968;AFR_AF=0.2579;EUR_AF=0.3718;SAS_AF=0.3763;AA=T|||;VT=SNP
10	18931155	rs10829067	A	G	100	PASS	AC=1094;AF=0.21845;AN=5008;NS=2504;DP=15152;EAS_AF=0.3442;AMR_AF=0.1686;AFR_AF=0.1702;EUR_AF=0.2406;SAS_AF=0.1667;AA=A|||;VT=SNP
10	18931512	rs7907153	T	C	100	PASS	AC=3182;AF=0.635383;AN=5008;NS=2504;DP=16129;EAS_AF=0.9216;AMR_AF=0.5749;AFR_AF=0.5038;EUR_AF=0.5368;SAS_AF=0.6626;AA=C|||;VT=SNP
10	18931580	rs7897159	C	T	100	PASS	AC=1092;AF=0.218051;AN=5008;NS=2504;DP=16325;EAS_AF=0.1994;AMR_AF=0.2752;AFR_AF=0.1921;EUR_AF=0.165;SAS_AF=0.2863;AA=C|||;VT=SNP
10	18931864	rs12360352	A	C	100	PASS	AC=72;AF=0.014377;AN=5008;NS=2504;DP=17807;EAS_AF=0.002;AMR_AF=0.0187;AFR_AF=0.0015;EUR_AF=0.0517;SAS_AF=0.0031;AA=A|||;VT=SNP
10	18932172	rs1880682	A	G	100	PASS	AC=3180;AF=0.634984;AN=5008;NS=2504;DP=17955;EAS_AF=0.9226;AMR_AF=0.5735;AFR_AF=0.5015;EUR_AF=0.5368;SAS_AF=0.6636;AA=a|||;VT=SNP
10	18932297	rs17622520	G	C	100	PASS	AC=71;AF=0.0141773;AN=5008;NS=2504;DP=18129;EAS_AF=0.001;AMR_AF=0.0187;AFR_AF=0.0015;EUR_AF=0.0517;SAS_AF=0.0031;AA=G|||;VT=SNP
10	18932306	rs10829070	G	A	100	PASS	AC=2037;AF=0.406749;AN=5008;NS=2504;DP=18315;EAS_AF=0.7222;AMR_AF=0.2997;AFR_AF=0.2708;EUR_AF=0.3718;SAS_AF=0.3773;AA=G|||;VT=SNP
10	18932702	rs11015306	T	C	100	PASS	AC=3180;AF=0.634984;AN=5008;NS=2504;DP=16982;EAS_AF=0.9206;AMR_AF=0.5749;AFR_AF=0.503;EUR_AF=0.5368;SAS_AF=0.6626;AA=C|||;VT=SNP
10	18932743	rs11015307	A	G	100	PASS	AC=3177;AF=0.634385;AN=5008;NS=2504;DP=17805;EAS_AF=0.9206;AMR_AF=0.5749;AFR_AF=0.5015;EUR_AF=0.5368;SAS_AF=0.6616;AA=G|||;VT=SNP
10	18932953	rs11015312	G	A	100	PASS	AC=2018;AF=0.402955;AN=5008;NS=2504;DP=18173;EAS_AF=0.7212;AMR_AF=0.2983;AFR_AF=0.2587;EUR_AF=0.3718;SAS_AF=0.3763;AA=G|||;VT=SNP
10	18933505	rs143791550	C	T	100	PASS	AC=400;AF=0.0798722;AN=5008;NS=2504;DP=15050;EAS_AF=0;AMR_AF=0.098;AFR_AF=0.0492;EUR_AF=0.1899;SAS_AF=0.0777;AA=C|||;VT=SNP
10	18933802	rs7071897	G	A	100	PASS	AC=3182;AF=0.635383;AN=5008;NS=2504;DP=13173;EAS_AF=0.9206;AMR_AF=0.5749;AFR_AF=0.503;EUR_AF=0.5378;SAS_AF=0.6636;AA=A|||;VT=SNP
10	18934261	rs150714587	T	C	100	PASS	AC=22;AF=0.00439297;AN=5008;NS=2504;DP=13228;EAS_AF=0;AMR_AF=0.0058;AFR_AF=0.0015;EUR_AF=0.0159;SAS_AF=0;AA=T|||;VT=SNP
10	18934390	rs12768372	G	A	100	PASS	AC=294;AF=0.0587061;AN=5008;NS=2504;DP=15114;EAS_AF=0.0069;AMR_AF=0.1844;AFR_AF=0.0053;EUR_AF=0.0964;SAS_AF=0.0562;AA=G|||;VT=SNP
10	18935116	rs12359758	T	G	100	PASS	AC=2016;AF=0.402556;AN=5008;NS=2504;DP=17518;EAS_AF=0.7212;AMR_AF=0.2968;AFR_AF=0.2579;EUR_AF=0.3718;SAS_AF=0.3763;AA=T|||;VT=SNP
10	18935165	rs144574120	A	T	100	PASS	AC=24;AF=0.00479233;AN=5008;NS=2504;DP=19157;EAS_AF=0;AMR_AF=0.0101;AFR_AF=0.0008;EUR_AF=0.0159;SAS_AF=0;AA=A|||;VT=SNP
10	18935341	rs7099260	C	A	100	PASS	AC=2010;AF=0.401358;AN=5008;NS=2504;DP=16371;EAS_AF=0.7212;AMR_AF=0.2968;AFR_AF=0.2542;EUR_AF=0.3718;SAS_AF=0.3753;AA=C|||;VT=SNP
10	18935528	rs1968961	G	C	100	PASS	AC=3177;AF=0.634385;AN=5008;NS=2504;DP=18494;EAS_AF=0.9206;AMR_AF=0.5735;AFR_AF=0.503;EUR_AF=0.5368;SAS_AF=0.6605;AA=C|||;VT=SNP
10	18935906	rs2171922	C	A	100	PASS	AC=1160;AF=0.231629;AN=5008;NS=2504;DP=16471;EAS_AF=0.1984;AMR_AF=0.2781;AFR_AF=0.2443;EUR_AF=0.165;SAS_AF=0.2843;AA=C|||;VT=SNP
10	18935961	rs4748502	A	T	100	PASS	AC=3847;AF=0.768171;AN=5008;NS=2504;DP=13696;EAS_AF=0.9385;AMR_AF=0.6988;AFR_AF=0.6513;EUR_AF=0.7783;SAS_AF=0.7894;AA=T|||;VT=SNP
10	18936079	rs4748503	T	G	100	PASS	AC=3179;AF=0.634784;AN=5008;NS=2504;DP=15089;EAS_AF=0.9206;AMR_AF=0.5749;AFR_AF=0.5038;EUR_AF=0.5368;SAS_AF=0.6605;AA=G|||;VT=SNP
10	18936959	rs147903599	C	T	100	PASS	AC=20;AF=0.00399361;AN=5008;NS=2504;DP=17598;EAS_AF=0;AMR_AF=0.0086;AFR_AF=0;EUR_AF=0.0119;SAS_AF=0.002;AA=C|||;VT=SNP
10	18937722	rs3740104	T	G	100	PASS	AC=1233;AF=0.246206;AN=5008;NS=2504;DP=18257;EAS_AF=0.2411;AMR_AF=0.3444;AFR_AF=0.202;EUR_AF=0.167;SAS_AF=0.3231;AA=T|||;VT=SNP
10	18938234	rs7923072	G	T	100	PASS	AC=4190;AF=0.836661;AN=5008;NS=2504;DP=17605;EAS_AF=0.9792;AMR_AF=0.7767;AFR_AF=0.8094;EUR_AF=0.7744;SAS_AF=0.8333;AA=T|||;VT=SNP
10	18938943	rs7070695	G	A	100	PASS	AC=3301;AF=0.659145;AN=5008;NS=2504;DP=17507;EAS_AF=0.9603;AMR_AF=0.6412;AFR_AF=0.5023;EUR_AF=0.5368;SAS_AF=0.6994;AA=A|||;VT=SNP
10	18939070	rs7095070	T	A	100	PASS	AC=3300;AF=0.658946;AN=5008;NS=2504;DP=17240;EAS_AF=0.9603;AMR_AF=0.6412;AFR_AF=0.5023;EUR_AF=0.5358;SAS_AF=0.6994;AA=A|||;VT=SNP
10	18939467	rs7095666	T	A	100	PASS	AC=3894;AF=0.777556;AN=5008;NS=2504;DP=17471;EAS_AF=0.9792;AMR_AF=0.7536;AFR_AF=0.6021;EUR_AF=0.7734;SAS_AF=0.8282;AA=A|||;VT=SNP
10	18939676	rs1971272	G	A	100	PASS	AC=520;AF=0.103834;AN=5008;NS=2504;DP=18417;EAS_AF=0.0179;AMR_AF=0.0937;AFR_AF=0.0976;EUR_AF=0.1839;SAS_AF=0.1258;AA=G|||;VT=SNP
10	18940157	rs3740102	C	A	100	PASS	AC=2034;AF=0.40615;AN=5008;NS=2504;DP=18543;EAS_AF=0.7272;AMR_AF=0.2968;AFR_AF=0.267;EUR_AF=0.3718;SAS_AF=0.3763;AA=C|||;VT=SNP
10	18940797	rs4748504	A	T	100	PASS	AC=3997;AF=0.798123;AN=5008;NS=2504;DP=18091;EAS_AF=0.9792;AMR_AF=0.7651;AFR_AF=0.6657;EUR_AF=0.7793;SAS_AF=0.8333;AA=T|||;VT=SNP
10	18941263	rs11015366	A	G	100	PASS	AC=71;AF=0.0141773;AN=5008;NS=2504;DP=18860;EAS_AF=0.001;AMR_AF=0.0187;AFR_AF=0.0015;EUR_AF=0.0517;SAS_AF=0.0031;AA=A|||;VT=SNP
10	18941614	rs12780652	G	A	100	PASS	AC=1211;AF=0.241813;AN=5008;NS=2504;DP=17011;EAS_AF=0.2331;AMR_AF=0.3415;AFR_AF=0.1952;EUR_AF=0.165;SAS_AF=0.3221;AA=G|||;VT=SNP
10	18941670	rs10829133	A	G	100	PASS	AC=3300;AF=0.658946;AN=5008;NS=2504;DP=16097;EAS_AF=0.9603;AMR_AF=0.6369;AFR_AF=0.5038;EUR_AF=0.5368;SAS_AF=0.6994;AA=G|||;VT=SNP
10	18943043	rs10829135	G	T	100	PASS	AC=4971;AF=0.992612;AN=5008;NS=2504;DP=18158;EAS_AF=1;AMR_AF=0.9942;AFR_AF=0.9992;EUR_AF=0.9761;SAS_AF=0.9918;AA=T|||;VT=SNP
10	18943680	rs139264653	G	A	100	PASS	AC=415;AF=0.0828674;AN=5008;NS=2504;DP=15378;EAS_AF=0;AMR_AF=0.0893;AFR_AF=0.0719;EUR_AF=0.1819;SAS_AF=0.0767;AA=G|||;VT=SNP
10	18943773	rs7898781	C	T	100	PASS	AC=2009;AF=0.401158;AN=5008;NS=2504;DP=16130;EAS_AF=0.7272;AMR_AF=0.2925;AFR_AF=0.2504;EUR_AF=0.3718;SAS_AF=0.3763;AA=C|||;VT=SNP
10	18943906	rs7899017	C	A	100	PASS	AC=2009;AF=0.401158;AN=5008;NS=2504;DP=17057;EAS_AF=0.7272;AMR_AF=0.2939;AFR_AF=0.2496;EUR_AF=0.3718;SAS_AF=0.3763;AA=C|||;VT=SNP
10	18944897	rs12780826	T	A	100	PASS	AC=445;AF=0.0888578;AN=5008;NS=2504;DP=18641;EAS_AF=0.0774;AMR_AF=0.2046;AFR_AF=0.0061;EUR_AF=0.1252;SAS_AF=0.093;AA=T|||;VT=SNP
10	18944975	rs10829139	C	T	100	PASS	AC=3303;AF=0.659545;AN=5008;NS=2504;DP=17583;EAS_AF=0.9603;AMR_AF=0.6427;AFR_AF=0.503;EUR_AF=0.5368;SAS_AF=0.6994;AA=T|||;VT=SNP
10	18945260	rs142053619	G	A	100	PASS	AC=22;AF=0.00439297;AN=5008;NS=2504;DP=17919;EAS_AF=0;AMR_AF=0.0086;AFR_AF=0;EUR_AF=0.0129;SAS_AF=0.0031;AA=G|||;VT=SNP
10	18945380	rs12412484	T	G	100	PASS	AC=3286;AF=0.65615;AN=5008;NS=2504;DP=16811;EAS_AF=0.9603;AMR_AF=0.6412;AFR_AF=0.4909;EUR_AF=0.5368;SAS_AF=0.6994;AA=T|||;VT=SNP
10	18945443	rs61842187	G	C	100	PASS	AC=1224;AF=0.244409;AN=5008;NS=2504;DP=16053;EAS_AF=0.2421;AMR_AF=0.3415;AFR_AF=0.1982;EUR_AF=0.165;SAS_AF=0.3221;AA=G|||;VT=SNP
10	18945606	rs10829140	G	A	100	PASS	AC=3297;AF=0.658347;AN=5008;NS=2504;DP=15191;EAS_AF=0.9603;AMR_AF=0.6412;AFR_AF=0.4992;EUR_AF=0.5368;SAS_AF=0.6994;AA=A|||;VT=SNP
10	18945939	rs11015411	G	T	100	PASS	AC=3297;AF=0.658347;AN=5008;NS=2504;DP=14316;EAS_AF=0.9603;AMR_AF=0.6412;AFR_AF=0.4992;EUR_AF=0.5368;SAS_AF=0.6994;AA=T|||;VT=SNP
10	18946297	rs11015416	A	C	100	PASS	AC=648;AF=0.129393;AN=5008;NS=2504;DP=11960;EAS_AF=0.0188;AMR_AF=0.1239;AFR_AF=0.1309;EUR_AF=0.2425;SAS_AF=0.1288;AA=A|||;VT=SNP
10	18946483	rs2035752	A	G	100	PASS	AC=660;AF=0.131789;AN=5008;NS=2504;DP=13829;EAS_AF=0.0188;AMR_AF=0.1254;AFR_AF=0.1309;EUR_AF=0.2535;SAS_AF=0.1288;AA=A|||;VT=SNP
10	18946745	rs11015421	G	C	100	PASS	AC=2009;AF=0.401158;AN=5008;NS=2504;DP=12971;EAS_AF=0.7202;AMR_AF=0.2968;AFR_AF=0.2534;EUR_AF=0.3718;SAS_AF=0.3763;AA=G|||;VT=SNP
10	18947379	rs2130531	G	A	100	PASS	AC=1271;AF=0.253794;AN=5008;NS=2504;DP=21524;EAS_AF=0.2421;AMR_AF=0.3429;AFR_AF=0.2322;EUR_AF=0.165;SAS_AF=0.3231;AA=G|||;VT=SNP
10	18947446	rs45580334	T	A	100	PASS	AC=660;AF=0.131789;AN=5008;NS=2504;DP=21629;EAS_AF=0.0188;AMR_AF=0.1254;AFR_AF=0.1309;EUR_AF=0.2535;SAS_AF=0.1288;AA=T|||;VT=SNP
10	18947476	rs10829148	T	G	100	PASS	AC=1873;AF=0.374002;AN=5008;NS=2504;DP=21744;EAS_AF=0.6954;AMR_AF=0.219;AFR_AF=0.2247;EUR_AF=0.3618;SAS_AF=0.3671;AA=T|||;VT=SNP
10	18947800	rs117263453	T	A	100	PASS	AC=100;AF=0.0199681;AN=5008;NS=2504;DP=20102;EAS_AF=0.0069;AMR_AF=0.0187;AFR_AF=0.0204;EUR_AF=0.0249;SAS_AF=0.0286;AA=T|||;VT=SNP
10	18947947	rs10764661	A	G	100	PASS	AC=4202;AF=0.839058;AN=5008;NS=2504;DP=17217;EAS_AF=0.9792;AMR_AF=0.7853;AFR_AF=0.8011;EUR_AF=0.7913;SAS_AF=0.8333;AA=G|||;VT=SNP
10	18948025	rs61839371	G	T	100	PASS	AC=88;AF=0.0175719;AN=5008;NS=2504;DP=15935;EAS_AF=0;AMR_AF=0.0101;AFR_AF=0.0015;EUR_AF=0.0318;SAS_AF=0.0481;AA=G|||;VT=SNP
10	18948072	rs11015435	A	G	100	PASS	AC=1279;AF=0.255391;AN=5008;NS=2504;DP=14707;EAS_AF=0.2431;AMR_AF=0.3444;AFR_AF=0.2368;EUR_AF=0.165;SAS_AF=0.3231;AA=A|||;VT=SNP
10	18948212	rs112027388	T	C	100	PASS	AC=663;AF=0.132388;AN=5008;NS=2504;DP=13748;EAS_AF=0.0188;AMR_AF=0.1268;AFR_AF=0.1309;EUR_AF=0.2545;SAS_AF=0.1299;AA=C|||;VT=SNP
10	18948841	rs10829151	C	T	100	PASS	AC=2004;AF=0.40016;AN=5008;NS=2504;DP=17629;EAS_AF=0.7183;AMR_AF=0.2968;AFR_AF=0.2511;EUR_AF=0.3718;SAS_AF=0.3763;AA=C|||;VT=SNP
10	18949837	rs4747356	C	G	100	PASS	AC=1067;AF=0.213059;AN=5008;NS=2504;DP=14455;EAS_AF=0.3353;AMR_AF=0.1657;AFR_AF=0.1634;EUR_AF=0.2346;SAS_AF=0.1656;AA=C|||;VT=SNP
10	18950555	rs10829156	T	C	100	PASS	AC=4080;AF=0.814696;AN=5008;NS=2504;DP=20877;EAS_AF=0.9792;AMR_AF=0.7882;AFR_AF=0.7073;EUR_AF=0.7952;SAS_AF=0.8292;AA=C|||;VT=SNP
10	18950859	rs12762752	G	C	100	PASS	AC=1219;AF=0.243411;AN=5008;NS=2504;DP=19145;EAS_AF=0.2351;AMR_AF=0.3429;AFR_AF=0.1974;EUR_AF=0.165;SAS_AF=0.3241;AA=G|||;VT=SNP
10	18951085	rs17622920	G	A	100	PASS	AC=617;AF=0.123203;AN=5008;NS=2504;DP=18336;EAS_AF=0.0179;AMR_AF=0.1282;AFR_AF=0.1286;EUR_AF=0.2127;SAS_AF=0.1288;AA=G|||;VT=SNP
10	18951087	rs77827646	C	A	100	PASS	AC=72;AF=0.014377;AN=5008;NS=2504;DP=18066;EAS_AF=0.001;AMR_AF=0.0187;AFR_AF=0.0015;EUR_AF=0.0527;SAS_AF=0.0031;AA=C|||;VT=SNP
10	18951463	rs10829157	G	A	100	PASS	AC=4272;AF=0.853035;AN=5008;NS=2504;DP=17890;EAS_AF=0.9871;AMR_AF=0.8012;AFR_AF=0.8298;EUR_AF=0.7962;SAS_AF=0.8415;AA=A|||;VT=SNP
10	18951486	rs75899367	A	G	100	PASS	AC=379;AF=0.0756789;AN=5008;NS=2504;DP=18233;EAS_AF=0;AMR_AF=0.0951;AFR_AF=0.0234;EUR_AF=0.2048;SAS_AF=0.0777;AA=A|||;VT=SNP
10	18951696	rs138903949	G	C	100	PASS	AC=72;AF=0.014377;AN=5008;NS=2504;DP=14934;EAS_AF=0.001;AMR_AF=0.0187;AFR_AF=0.0015;EUR_AF=0.0527;SAS_AF=0.0031;AA=G|||;VT=SNP
10	18951933	rs118150698	A	G	100	PASS	AC=380;AF=0.0758786;AN=5008;NS=2504;DP=17390;EAS_AF=0;AMR_AF=0.0951;AFR_AF=0.0234;EUR_AF=0.2058;SAS_AF=0.0777;AA=A|||;VT=SNP
10	18951967	rs7917323	A	T	100	PASS	AC=695;AF=0.138778;AN=5008;NS=2504;DP=17080;EAS_AF=0.0188;AMR_AF=0.1427;AFR_AF=0.143;EUR_AF=0.2594;SAS_AF=0.1299;AA=T|||;VT=SNP
10	18952006	rs115871704	C	T	100	PASS	AC=471;AF=0.0940495;AN=5008;NS=2504;DP=17929;EAS_AF=0;AMR_AF=0.1196;AFR_AF=0.0779;EUR_AF=0.2078;SAS_AF=0.0777;AA=C|||;VT=SNP
10	18952563	rs7098826	T	C	100	PASS	AC=678;AF=0.135383;AN=5008;NS=2504;DP=14126;EAS_AF=0.0188;AMR_AF=0.1427;AFR_AF=0.1301;EUR_AF=0.2594;SAS_AF=0.1299;AA=C|||;VT=SNP
10	18952698	rs187746998	C	T	100	PASS	AC=20;AF=0.00399361;AN=5008;NS=2504;DP=16264;EAS_AF=0;AMR_AF=0.0043;AFR_AF=0.0015;EUR_AF=0.0149;SAS_AF=0;AA=C|||;VT=SNP
10	18953088	rs4748505	A	G	100	PASS	AC=3988;AF=0.796326;AN=5008;NS=2504;DP=17095;EAS_AF=0.9792;AMR_AF=0.7853;AFR_AF=0.6369;EUR_AF=0.7982;SAS_AF=0.8292;AA=G|||;VT=SNP
10	18953399	rs11015454	C	G	100	PASS	AC=675;AF=0.134784;AN=5008;NS=2504;DP=10799;EAS_AF=0.0188;AMR_AF=0.1412;AFR_AF=0.1301;EUR_AF=0.2575;SAS_AF=0.1299;AA=C|||;VT=SNP
10	18953420	rs7922241	A	G	100	PASS	AC=3987;AF=0.796126;AN=5008;NS=2504;DP=11612;EAS_AF=0.9792;AMR_AF=0.7853;AFR_AF=0.6362;EUR_AF=0.7982;SAS_AF=0.8292;AA=G|||;VT=SNP
10	18953857	rs17695669	A	G	100	PASS	AC=387;AF=0.0772764;AN=5008;NS=2504;DP=20815;EAS_AF=0.0069;AMR_AF=0.0965;AFR_AF=0.0234;EUR_AF=0.2048;SAS_AF=0.0777;AA=A|||;VT=SNP
10	18954937	rs45593736	G	A	100	PASS	AC=42;AF=0.00838658;AN=5008;NS=2504;DP=18500;EAS_AF=0;AMR_AF=0.0173;AFR_AF=0.0106;EUR_AF=0.0119;SAS_AF=0.0041;AA=g|||;VT=SNP
10	18956340	rs7081435	C	T	100	PASS	AC=3994;AF=0.797524;AN=5008;NS=2504;DP=9677;EAS_AF=0.9792;AMR_AF=0.7752;AFR_AF=0.6543;EUR_AF=0.7922;SAS_AF=0.8252;AA=T|||;VT=SNP
10	18956643	rs10764666	T	C	100	PASS	AC=2029;AF=0.405152;AN=5008;NS=2504;DP=12774;EAS_AF=0.7242;AMR_AF=0.2925;AFR_AF=0.264;EUR_AF=0.3767;SAS_AF=0.3763;AA=T|||;VT=SNP
10	18957647	rs10741127	T	G	100	PASS	AC=2552;AF=0.509585;AN=5008;NS=2504;DP=16560;EAS_AF=0.872;AMR_AF=0.4121;AFR_AF=0.3321;EUR_AF=0.3837;SAS_AF=0.5746;AA=G|||;VT=SNP;EX_TARGET
10	18957845	rs4748507	A	T	100	PASS	AC=4024;AF=0.803514;AN=5008;NS=2504;DP=12609;EAS_AF=0.9792;AMR_AF=0.7781;AFR_AF=0.671;EUR_AF=0.7932;SAS_AF=0.8303;AA=T|||;VT=SNP
10	18958646	rs4748508	A	G	100	PASS	AC=3290;AF=0.656949;AN=5008;NS=2504;DP=13896;EAS_AF=0.9603;AMR_AF=0.634;AFR_AF=0.503;EUR_AF=0.5338;SAS_AF=0.6953;AA=G|||;VT=SNP
10	18959086	rs61839375	G	A	100	PASS	AC=926;AF=0.184904;AN=5008;NS=2504;DP=16865;EAS_AF=0.3909;AMR_AF=0.1225;AFR_AF=0.084;EUR_AF=0.1332;SAS_AF=0.2065;AA=G|||;VT=SNP
10	18959091	rs11597737	A	C	100	PASS	AC=1295;AF=0.258586;AN=5008;NS=2504;DP=16931;EAS_AF=0.2361;AMR_AF=0.3473;AFR_AF=0.2542;EUR_AF=0.164;SAS_AF=0.3221;AA=A|||;VT=SNP
10	18959486	rs139542874	G	A	100	PASS	AC=481;AF=0.0960463;AN=5008;NS=2504;DP=17666;EAS_AF=0;AMR_AF=0.1196;AFR_AF=0.087;EUR_AF=0.2048;SAS_AF=0.0787;AA=G|||;VT=SNP
10	18959791	rs11015514	G	A	100	PASS	AC=72;AF=0.014377;AN=5008;NS=2504;DP=17518;EAS_AF=0.001;AMR_AF=0.0187;AFR_AF=0.0015;EUR_AF=0.0527;SAS_AF=0.0031;AA=G|||;VT=SNP
10	18959794	rs7072624	A	G	100	PASS	AC=1267;AF=0.252995;AN=5008;NS=2504;DP=17425;EAS_AF=0.2361;AMR_AF=0.3501;AFR_AF=0.236;EUR_AF=0.159;SAS_AF=0.3211;AA=A|||;VT=SNP
10	18960064	rs7072963	A	C	100	PASS	AC=1280;AF=0.255591;AN=5008;NS=2504;DP=18083;EAS_AF=0.2321;AMR_AF=0.3444;AFR_AF=0.2496;EUR_AF=0.161;SAS_AF=0.3221;AA=A|||;VT=SNP
10	18960080	rs7086911	G	A	100	PASS	AC=3165;AF=0.631989;AN=5008;NS=2504;DP=17326;EAS_AF=0.9563;AMR_AF=0.6311;AFR_AF=0.413;EUR_AF=0.5328;SAS_AF=0.6963;AA=g|||;VT=SNP
10	18960201	rs11015519	A	G	100	PASS	AC=72;AF=0.014377;AN=5008;NS=2504;DP=15984;EAS_AF=0.001;AMR_AF=0.0187;AFR_AF=0.0015;EUR_AF=0.0527;SAS_AF=0.0031;AA=A|||;VT=SNP
10	18960550	rs12784555	C	T	100	PASS	AC=1261;AF=0.251797;AN=5008;NS=2504;DP=16375;EAS_AF=0.2054;AMR_AF=0.2824;AFR_AF=0.264;EUR_AF=0.1491;SAS_AF=0.3671;AA=C|||;VT=SNP
10	18960592	rs12784711	C	T	100	PASS	AC=1157;AF=0.23103;AN=5008;NS=2504;DP=14643;EAS_AF=0.1984;AMR_AF=0.3444;AFR_AF=0.1929;EUR_AF=0.1491;SAS_AF=0.32;AA=C|||;VT=SNP
10	18961900	rs11015533	A	T	100	PASS	AC=71;AF=0.0141773;AN=5008;NS=2504;DP=16563;EAS_AF=0.001;AMR_AF=0.0187;AFR_AF=0.0015;EUR_AF=0.0517;SAS_AF=0.0031;AA=A|||;VT=SNP
10	18962183	rs7082880	A	G	100	PASS	AC=4518;AF=0.902157;AN=5008;NS=2504;DP=12148;EAS_AF=0.9871;AMR_AF=0.8386;AFR_AF=0.9826;EUR_AF=0.8111;SAS_AF=0.8446;AA=G|||;VT=SNP
10	18962193	rs139545633	C	A	100	PASS	AC=28;AF=0.00559105;AN=5008;NS=2504;DP=12089;EAS_AF=0;AMR_AF=0.0043;AFR_AF=0;EUR_AF=0.0239;SAS_AF=0.001;AA=C|||;VT=SNP
10	18962416	rs11015540	C	T	100	PASS	AC=74;AF=0.0147764;AN=5008;NS=2504;DP=16388;EAS_AF=0.001;AMR_AF=0.0187;AFR_AF=0.0015;EUR_AF=0.0517;SAS_AF=0.0061;AA=C|||;VT=SNP
10	18962437	rs7096923	G	A	100	PASS	AC=1274;AF=0.254393;AN=5008;NS=2504;DP=15532;EAS_AF=0.2331;AMR_AF=0.3444;AFR_AF=0.2443;EUR_AF=0.161;SAS_AF=0.3221;AA=G|||;VT=SNP
10	18962541	rs10829186	A	G	100	PASS	AC=765;AF=0.152756;AN=5008;NS=2504;DP=13669;EAS_AF=0.3105;AMR_AF=0.1354;AFR_AF=0.0174;EUR_AF=0.1909;SAS_AF=0.1462;AA=A|||;VT=SNP
10	18962639	rs183755914	A	G	100	PASS	AC=16;AF=0.00319489;AN=5008;NS=2504;DP=13167;EAS_AF=0;AMR_AF=0.0086;AFR_AF=0.003;EUR_AF=0.006;SAS_AF=0;AA=A|||;VT=SNP
10	18962780	rs7087030	A	G	100	PASS	AC=2026;AF=0.404553;AN=5008;NS=2504;DP=14640;EAS_AF=0.7272;AMR_AF=0.2983;AFR_AF=0.2579;EUR_AF=0.3738;SAS_AF=0.3773;AA=A|||;VT=SNP
10	18963551	rs11812501	A	G	100	PASS	AC=1287;AF=0.256989;AN=5008;NS=2504;DP=16771;EAS_AF=0.2361;AMR_AF=0.3458;AFR_AF=0.2504;EUR_AF=0.162;SAS_AF=0.3221;AA=A|||;VT=SNP
10	18963787	rs12767046	G	T	100	PASS	AC=1166;AF=0.232827;AN=5008;NS=2504;DP=16388;EAS_AF=0.2351;AMR_AF=0.3256;AFR_AF=0.1929;EUR_AF=0.1392;SAS_AF=0.3149;AA=G|||;VT=SNP
10	18963995	rs45466995	G	A	100	PASS	AC=110;AF=0.0219649;AN=5008;NS=2504;DP=18262;EAS_AF=0;AMR_AF=0.0375;AFR_AF=0.0045;EUR_AF=0.0686;SAS_AF=0.0092;AA=G|||;VT=SNP
10	18964097	rs12359433	G	A	100	PASS	AC=139;AF=0.0277556;AN=5008;NS=2504;DP=17001;EAS_AF=0;AMR_AF=0.0476;AFR_AF=0.0015;EUR_AF=0.0905;SAS_AF=0.0133;AA=G|||;VT=SNP;EX_TARGET
10	18964840	rs6482597	A	G	100	PASS	AC=2012;AF=0.401757;AN=5008;NS=2504;DP=17600;EAS_AF=0.7252;AMR_AF=0.2983;AFR_AF=0.2489;EUR_AF=0.3738;SAS_AF=0.3773;AA=A|||;VT=SNP
10	18964911	rs4310518	T	G	100	PASS	AC=1227;AF=0.245008;AN=5008;NS=2504;DP=17076;EAS_AF=0.2401;AMR_AF=0.3415;AFR_AF=0.2027;EUR_AF=0.161;SAS_AF=0.3252;AA=T|||;VT=SNP
10	18965960	rs12098599	G	T	100	PASS	AC=1261;AF=0.251797;AN=5008;NS=2504;DP=17054;EAS_AF=0.2331;AMR_AF=0.3444;AFR_AF=0.2345;EUR_AF=0.162;SAS_AF=0.3211;AA=G|||;VT=SNP
10	18966142	rs41282212	G	C	100	PASS	AC=12;AF=0.00239617;AN=5008;NS=2504;DP=16869;EAS_AF=0;AMR_AF=0.0014;AFR_AF=0.0008;EUR_AF=0.0099;SAS_AF=0;AA=G|||;VT=SNP
10	18966490	rs12765026	C	T	100	PASS	AC=1278;AF=0.255192;AN=5008;NS=2504;DP=15533;EAS_AF=0.2331;AMR_AF=0.3444;AFR_AF=0.2474;EUR_AF=0.162;SAS_AF=0.3211;AA=T|||;VT=SNP
10	18966741	rs1055114	T	C	100	PASS	AC=383;AF=0.0764776;AN=5008;NS=2504;DP=16035;EAS_AF=0;AMR_AF=0.0965;AFR_AF=0.0234;EUR_AF=0.2068;SAS_AF=0.0787;AA=T|||;VT=SNP
10	18966867	rs1055116	T	C	100	PASS	AC=2015;AF=0.402356;AN=5008;NS=2504;DP=14532;EAS_AF=0.7272;AMR_AF=0.2983;AFR_AF=0.2489;EUR_AF=0.3738;SAS_AF=0.3783;AA=T|||;VT=SNP
10	18966907	rs10741129	A	G	100	PASS	AC=2028;AF=0.404952;AN=5008;NS=2504;DP=14528;EAS_AF=0.7272;AMR_AF=0.2997;AFR_AF=0.2579;EUR_AF=0.3738;SAS_AF=0.3783;AA=A|||;VT=SNP
10	18967314	rs142539185	G	C	100	PASS	AC=22;AF=0.00439297;AN=5008;NS=2504;DP=12521;EAS_AF=0;AMR_AF=0.0043;AFR_AF=0.0008;EUR_AF=0.0119;SAS_AF=0.0061;AA=G|||;VT=SNP
10	18967608	rs45499092	T	G	100	PASS	AC=471;AF=0.0940495;AN=5008;NS=2504;DP=15147;EAS_AF=0;AMR_AF=0.1196;AFR_AF=0.0764;EUR_AF=0.2087;SAS_AF=0.0787;AA=T|||;VT=SNP
10	18967618	rs8181345	A	G	100	PASS	AC=4020;AF=0.802716;AN=5008;NS=2504;DP=14901;EAS_AF=0.9792;AMR_AF=0.7867;AFR_AF=0.6619;EUR_AF=0.7952;SAS_AF=0.8303;AA=G|||;VT=SNP
10	18967941	rs10829199	C	A	100	PASS	AC=3997;AF=0.798123;AN=5008;NS=2504;DP=16600;EAS_AF=0.9792;AMR_AF=0.7795;AFR_AF=0.6505;EUR_AF=0.7952;SAS_AF=0.8272;AA=A|||;VT=SNP
10	18968668	rs12779018	C	T	100	PASS	AC=734;AF=0.146565;AN=5008;NS=2504;DP=16245;EAS_AF=0.0853;AMR_AF=0.2262;AFR_AF=0.1702;EUR_AF=0.1481;SAS_AF=0.1196;AA=C|||;VT=SNP
10	18968736	rs11015583	G	A	100	PASS	AC=34;AF=0.00678914;AN=5008;NS=2504;DP=16446;EAS_AF=0;AMR_AF=0.0072;AFR_AF=0.0008;EUR_AF=0.0278;SAS_AF=0;AA=G|||;VT=SNP
10	18968890	rs41282230	T	A	100	PASS	AC=12;AF=0.00239617;AN=5008;NS=2504;DP=16847;EAS_AF=0;AMR_AF=0.0014;AFR_AF=0.0008;EUR_AF=0.0099;SAS_AF=0;AA=T|||;VT=SNP
10	18969276	rs11015592	A	G	100	PASS	AC=72;AF=0.014377;AN=5008;NS=2504;DP=16847;EAS_AF=0.001;AMR_AF=0.0187;AFR_AF=0.0015;EUR_AF=0.0527;SAS_AF=0.0031;AA=A|||;VT=SNP
10	18969812	rs11540309	A	G	100	PASS	AC=1398;AF=0.279153;AN=5008;NS=2504;DP=18010;EAS_AF=0.2569;AMR_AF=0.3458;AFR_AF=0.2829;EUR_AF=0.161;SAS_AF=0.3712;AA=A|||;VT=SNP
10	18970007	rs12782882	T	C	100	PASS	AC=1282;AF=0.25599;AN=5008;NS=2504;DP=18444;EAS_AF=0.2351;AMR_AF=0.3444;AFR_AF=0.2489;EUR_AF=0.161;SAS_AF=0.3221;AA=T|||;VT=SNP
10	18970125	rs11540308	T	C	100	PASS	AC=201;AF=0.0401358;AN=5008;NS=2504;DP=18610;EAS_AF=0;AMR_AF=0.0533;AFR_AF=0.0045;EUR_AF=0.1173;SAS_AF=0.0409;AA=T|||;VT=SNP
10	18971121	rs1027193	A	G	100	PASS	AC=1201;AF=0.239816;AN=5008;NS=2504;DP=18367;EAS_AF=0.2351;AMR_AF=0.3429;AFR_AF=0.1899;EUR_AF=0.162;SAS_AF=0.319;AA=A|||;VT=SNP
10	18971265	rs1027194	A	T	100	PASS	AC=4494;AF=0.897364;AN=5008;NS=2504;DP=17405;EAS_AF=0.9871;AMR_AF=0.8314;AFR_AF=0.9849;EUR_AF=0.7873;SAS_AF=0.8466;AA=T|||;VT=SNP
10	18971789	rs12355670	C	T	100	PASS	AC=72;AF=0.014377;AN=5008;NS=2504;DP=18896;EAS_AF=0.001;AMR_AF=0.0187;AFR_AF=0.0015;EUR_AF=0.0527;SAS_AF=0.0031;AA=C|||;VT=SNP
10	18972059	rs10741131	C	T	100	PASS	AC=3957;AF=0.790136;AN=5008;NS=2504;DP=18325;EAS_AF=0.9663;AMR_AF=0.7795;AFR_AF=0.6369;EUR_AF=0.7942;SAS_AF=0.819;AA=T|||;VT=SNP
10	18972378	rs7896918	A	C	100	PASS	AC=2793;AF=0.557708;AN=5008;NS=2504;DP=19451;EAS_AF=0.747;AMR_AF=0.4395;AFR_AF=0.4516;EUR_AF=0.6352;SAS_AF=0.5102;AA=C|||;VT=SNP
10	18972401	rs80162025	A	G	100	PASS	AC=8;AF=0.00159744;AN=5008;NS=2504;DP=19566;EAS_AF=0;AMR_AF=0.0043;AFR_AF=0.0008;EUR_AF=0.003;SAS_AF=0.001;AA=A|||;VT=SNP
10	18972469	rs139577428	A	T	100	PASS	AC=17;AF=0.00339457;AN=5008;NS=2504;DP=19043;EAS_AF=0;AMR_AF=0.0058;AFR_AF=0.0008;EUR_AF=0.0109;SAS_AF=0.001;AA=A|||;VT=SNP
10	18972474	rs7922005	C	G	100	PASS	AC=2765;AF=0.552117;AN=5008;NS=2504;DP=18998;EAS_AF=0.744;AMR_AF=0.4409;AFR_AF=0.4304;EUR_AF=0.6352;SAS_AF=0.5123;AA=G|||;VT=SNP
10	18972571	rs10741132	A	G	100	PASS	AC=2007;AF=0.400759;AN=5008;NS=2504;DP=19501;EAS_AF=0.7252;AMR_AF=0.2983;AFR_AF=0.2428;EUR_AF=0.3748;SAS_AF=0.3793;AA=A|||;VT=SNP
10	18972804	rs4748509	G	A	100	PASS	AC=2008;AF=0.400958;AN=5008;NS=2504;DP=16979;EAS_AF=0.7252;AMR_AF=0.2997;AFR_AF=0.2352;EUR_AF=0.3787;SAS_AF=0.3855;AA=G|||;VT=SNP
10	18973339	rs10829213	T	G	100	PASS	AC=2004;AF=0.40016;AN=5008;NS=2504;DP=20193;EAS_AF=0.7252;AMR_AF=0.2983;AFR_AF=0.2421;EUR_AF=0.3738;SAS_AF=0.3783;AA=G|||;VT=SNP
10	18973521	rs7070044	C	T	100	PASS	AC=409;AF=0.0816693;AN=5008;NS=2504;DP=18034;EAS_AF=0;AMR_AF=0.0965;AFR_AF=0.0439;EUR_AF=0.2058;SAS_AF=0.0787;AA=C|||;VT=SNP
10	18973795	rs7073751	C	G	100	PASS	AC=776;AF=0.154952;AN=5008;NS=2504;DP=19200;EAS_AF=0.0179;AMR_AF=0.1297;AFR_AF=0.2466;EUR_AF=0.2097;SAS_AF=0.1339;AA=C|||;VT=SNP
10	18973797	rs11595491	T	C	100	PASS	AC=100;AF=0.0199681;AN=5008;NS=2504;DP=19227;EAS_AF=0;AMR_AF=0.0389;AFR_AF=0.0045;EUR_AF=0.0467;SAS_AF=0.0204;AA=T|||;VT=SNP
10	18973827	rs7084709	T	C	100	PASS	AC=3761;AF=0.750998;AN=5008;NS=2504;DP=18596;EAS_AF=0.8185;AMR_AF=0.6902;AFR_AF=0.792;EUR_AF=0.7843;SAS_AF=0.635;AA=C|||;VT=SNP
10	18974011	rs10764691	A	G	100	PASS	AC=2001;AF=0.399561;AN=5008;NS=2504;DP=17043;EAS_AF=0.7252;AMR_AF=0.2968;AFR_AF=0.2421;EUR_AF=0.3738;SAS_AF=0.3763;AA=A|||;VT=SNP
10	18974267	rs77657954	C	T	100	PASS	AC=502;AF=0.10024;AN=5008;NS=2504;DP=20293;EAS_AF=0.001;AMR_AF=0.1167;AFR_AF=0.062;EUR_AF=0.2575;SAS_AF=0.0808;AA=C|||;VT=SNP
10	18974334	rs12357594	T	A	100	PASS	AC=502;AF=0.10024;AN=5008;NS=2504;DP=18620;EAS_AF=0.001;AMR_AF=0.1167;AFR_AF=0.062;EUR_AF=0.2575;SAS_AF=0.0808;AA=T|||;VT=SNP
10	18974351	rs7909570	T	C	100	PASS	AC=1986;AF=0.396565;AN=5008;NS=2504;DP=18818;EAS_AF=0.7252;AMR_AF=0.2997;AFR_AF=0.2254;EUR_AF=0.3757;SAS_AF=0.3793;AA=T|||;VT=SNP
10	18974546	rs7909845	T	A	100	PASS	AC=1967;AF=0.392772;AN=5008;NS=2504;DP=20436;EAS_AF=0.7232;AMR_AF=0.2954;AFR_AF=0.2148;EUR_AF=0.3748;SAS_AF=0.3804;AA=T|||;VT=SNP
10	18974637	rs111648476	A	G	100	PASS	AC=72;AF=0.014377;AN=5008;NS=2504;DP=20593;EAS_AF=0.001;AMR_AF=0.0187;AFR_AF=0.0015;EUR_AF=0.0527;SAS_AF=0.0031;AA=A|||;VT=SNP
10	18974707	rs7910902	C	T	100	PASS	AC=1526;AF=0.304712;AN=5008;NS=2504;DP=19787;EAS_AF=0.7232;AMR_AF=0.2478;AFR_AF=0.1059;EUR_AF=0.2634;SAS_AF=0.2249;AA=T|||;VT=SNP
10	18974824	rs12355664	T	C	100	PASS	AC=73;AF=0.0145767;AN=5008;NS=2504;DP=19301;EAS_AF=0.001;AMR_AF=0.0187;AFR_AF=0.0015;EUR_AF=0.0537;SAS_AF=0.0031;AA=T|||;VT=SNP
10	18974966	rs12359572	G	T	100	PASS	AC=644;AF=0.128594;AN=5008;NS=2504;DP=19220;EAS_AF=0.001;AMR_AF=0.1326;AFR_AF=0.1762;EUR_AF=0.2406;SAS_AF=0.0777;AA=T|||;VT=SNP
10	18974986	rs12359581	G	T	100	PASS	AC=1637;AF=0.326877;AN=5008;NS=2504;DP=19571;EAS_AF=0.4454;AMR_AF=0.3228;AFR_AF=0.2277;EUR_AF=0.3787;SAS_AF=0.2883;AA=g|||;VT=SNP
10	18975149	rs7094245	A	T	100	PASS	AC=795;AF=0.158746;AN=5008;NS=2504;DP=16422;EAS_AF=0.3095;AMR_AF=0.1484;AFR_AF=0.0567;EUR_AF=0.1342;SAS_AF=0.1738;AA=A|||;VT=SNP
10	18975192	rs10159584	A	C	100	PASS	AC=3068;AF=0.61262;AN=5008;NS=2504;DP=15952;EAS_AF=0.6974;AMR_AF=0.6225;AFR_AF=0.6445;EUR_AF=0.5159;SAS_AF=0.5746;AA=A|||;VT=SNP
10	18975248	rs7094376	A	T	100	PASS	AC=3572;AF=0.713259;AN=5008;NS=2504;DP=15143;EAS_AF=0.8313;AMR_AF=0.696;AFR_AF=0.6853;EUR_AF=0.6928;SAS_AF=0.6626;AA=T|||;VT=SNP
10	18975561	rs7074671	G	A	100	PASS	AC=2319;AF=0.463059;AN=5008;NS=2504;DP=14221;EAS_AF=0.4048;AMR_AF=0.5418;AFR_AF=0.4289;EUR_AF=0.5368;SAS_AF=0.4376;AA=A|||;VT=SNP
10	18976659	rs7079742	G	T	100	PASS	AC=1837;AF=0.366813;AN=5008;NS=2504;DP=20774;EAS_AF=0.3671;AMR_AF=0.3703;AFR_AF=0.2262;EUR_AF=0.4076;SAS_AF=0.5123;AA=G|||;VT=SNP
10	18976861	rs78278528	C	A	100	PASS	AC=73;AF=0.0145767;AN=5008;NS=2504;DP=18127;EAS_AF=0.001;AMR_AF=0.0202;AFR_AF=0.0015;EUR_AF=0.0527;SAS_AF=0.0031;AA=C|||;VT=SNP
10	18977139	rs7069955	A	G	100	PASS	AC=4511;AF=0.900759;AN=5008;NS=2504;DP=13275;EAS_AF=0.9901;AMR_AF=0.8473;AFR_AF=0.9713;EUR_AF=0.8091;SAS_AF=0.8456;AA=G|||;VT=SNP
10	18977879	rs7067650	C	T	100	PASS	AC=1106;AF=0.220847;AN=5008;NS=2504;DP=16872;EAS_AF=0.1766;AMR_AF=0.1009;AFR_AF=0.4607;EUR_AF=0.0656;SAS_AF=0.1871;AA=C|||;VT=SNP
10	18978245	rs11015631	T	C	100	PASS	AC=793;AF=0.158347;AN=5008;NS=2504;DP=16217;EAS_AF=0.3562;AMR_AF=0.1124;AFR_AF=0.1324;EUR_AF=0.1412;SAS_AF=0.0399;AA=C|||;VT=SNP
10	18978711	rs111472693	T	A	100	PASS	AC=333;AF=0.0664936;AN=5008;NS=2504;DP=14608;EAS_AF=0.0268;AMR_AF=0.1052;AFR_AF=0.1225;EUR_AF=0.0417;SAS_AF=0.0297;AA=T|||;VT=SNP
10	18978822	rs117318095	T	A	100	PASS	AC=279;AF=0.0557109;AN=5008;NS=2504;DP=13849;EAS_AF=0.0278;AMR_AF=0.1081;AFR_AF=0.0802;EUR_AF=0.0408;SAS_AF=0.0297;AA=T|||;VT=SNP
10	18978909	rs79127399	A	C	100	PASS	AC=334;AF=0.0666933;AN=5008;NS=2504;DP=15002;EAS_AF=0.0268;AMR_AF=0.1052;AFR_AF=0.1233;EUR_AF=0.0417;SAS_AF=0.0297;AA=A|||;VT=SNP
10	18979469	rs11015633	G	A	100	PASS	AC=2111;AF=0.421526;AN=5008;NS=2504;DP=17936;EAS_AF=0.3829;AMR_AF=0.4553;AFR_AF=0.2216;EUR_AF=0.5626;SAS_AF=0.5624;AA=G|||;VT=SNP
10	18979794	rs112524451	C	G	100	PASS	AC=335;AF=0.066893;AN=5008;NS=2504;DP=18319;EAS_AF=0.0268;AMR_AF=0.1052;AFR_AF=0.1248;EUR_AF=0.0408;SAS_AF=0.0297;AA=C|||;VT=SNP
10	18980014	rs10829230	G	A	100	PASS	AC=2190;AF=0.4373;AN=5008;NS=2504;DP=14912;EAS_AF=0.3938;AMR_AF=0.4755;AFR_AF=0.2194;EUR_AF=0.6123;SAS_AF=0.5695;AA=G|||;VT=SNP
10	18980060	rs10829232	T	A	100	PASS	AC=2331;AF=0.465455;AN=5008;NS=2504;DP=14697;EAS_AF=0.4435;AMR_AF=0.5461;AFR_AF=0.2216;EUR_AF=0.6223;SAS_AF=0.5992;AA=T|||;VT=SNP
10	18980735	rs112684783	G	A	100	PASS	AC=748;AF=0.149361;AN=5008;NS=2504;DP=13373;EAS_AF=0.3452;AMR_AF=0.0937;AFR_AF=0.1528;EUR_AF=0.0964;SAS_AF=0.0368;AA=g|||;VT=SNP
10	18981153	rs57368216	T	C	100	PASS	AC=338;AF=0.067492;AN=5008;NS=2504;DP=12184;EAS_AF=0.0268;AMR_AF=0.1052;AFR_AF=0.1271;EUR_AF=0.0408;SAS_AF=0.0297;AA=T|||;VT=SNP
10	18981156	rs59092695	T	G	100	PASS	AC=339;AF=0.0676917;AN=5008;NS=2504;DP=12158;EAS_AF=0.0268;AMR_AF=0.1052;AFR_AF=0.1278;EUR_AF=0.0408;SAS_AF=0.0297;AA=T|||;VT=SNP
10	18981553	rs112098779	C	G	100	PASS	AC=51;AF=0.0101837;AN=5008;NS=2504;DP=14809;EAS_AF=0;AMR_AF=0.0259;AFR_AF=0;EUR_AF=0.0288;SAS_AF=0.0041;AA=C|||;VT=SNP
10	18981744	rs111831430	C	T	100	PASS	AC=342;AF=0.0682907;AN=5008;NS=2504;DP=13062;EAS_AF=0.0268;AMR_AF=0.1052;AFR_AF=0.1301;EUR_AF=0.0408;SAS_AF=0.0297;AA=C|||;VT=SNP
10	18981850	rs10829237	T	C	100	PASS	AC=1230;AF=0.245607;AN=5008;NS=2504;DP=14631;EAS_AF=0.2252;AMR_AF=0.17;AFR_AF=0.4539;EUR_AF=0.0755;SAS_AF=0.2137;AA=T|||;VT=SNP
10	18981934	rs7073513	G	T	100	PASS	AC=740;AF=0.147764;AN=5008;NS=2504;DP=17459;EAS_AF=0.3442;AMR_AF=0.0922;AFR_AF=0.1528;EUR_AF=0.0964;SAS_AF=0.0307;AA=G|||;VT=SNP
10	18982031	rs4488098	G	A	100	PASS	AC=3763;AF=0.751398;AN=5008;NS=2504;DP=20896;EAS_AF=0.6438;AMR_AF=0.7522;AFR_AF=0.8033;EUR_AF=0.7296;SAS_AF=0.8139;AA=G|||;VT=SNP
10	18982244	rs4293025	G	A	100	PASS	AC=4193;AF=0.83726;AN=5008;NS=2504;DP=21523;EAS_AF=0.9643;AMR_AF=0.7421;AFR_AF=0.8434;EUR_AF=0.7853;SAS_AF=0.819;AA=A|||;VT=SNP
10	18982667	rs11015693	C	G	100	PASS	AC=73;AF=0.0145767;AN=5008;NS=2504;DP=18121;EAS_AF=0.001;AMR_AF=0.0202;AFR_AF=0.0015;EUR_AF=0.0527;SAS_AF=0.0031;AA=C|||;VT=SNP
10	18982679	rs185070848	C	T	100	PASS	AC=22;AF=0.00439297;AN=5008;NS=2504;DP=18329;EAS_AF=0;AMR_AF=0.0043;AFR_AF=0.0008;EUR_AF=0.0159;SAS_AF=0.002;AA=C|||;VT=SNP
10	18982716	rs8181418	C	G	100	PASS	AC=3517;AF=0.702276;AN=5008;NS=2504;DP=16854;EAS_AF=0.5942;AMR_AF=0.683;AFR_AF=0.7239;EUR_AF=0.7197;SAS_AF=0.7802;AA=G|||;VT=SNP
10	18982965	rs6482617	T	A	100	PASS	AC=3515;AF=0.701877;AN=5008;NS=2504;DP=18953;EAS_AF=0.5933;AMR_AF=0.6801;AFR_AF=0.7247;EUR_AF=0.7197;SAS_AF=0.7802;AA=T|||;VT=SNP
10	18983182	rs16917646	C	T	100	PASS	AC=339;AF=0.0676917;AN=5008;NS=2504;DP=19807;EAS_AF=0.0268;AMR_AF=0.1066;AFR_AF=0.1271;EUR_AF=0.0408;SAS_AF=0.0297;AA=T|||;VT=SNP
10	18983720	rs10829239	G	A	100	PASS	AC=1317;AF=0.262979;AN=5008;NS=2504;DP=16454;EAS_AF=0.2014;AMR_AF=0.2032;AFR_AF=0.5008;EUR_AF=0.1064;SAS_AF=0.2086;AA=A|||;VT=SNP
10	18984199	rs11597091	C	T	100	PASS	AC=3473;AF=0.69349;AN=5008;NS=2504;DP=15726;EAS_AF=0.8323;AMR_AF=0.7493;AFR_AF=0.5227;EUR_AF=0.7614;SAS_AF=0.6718;AA=T|||;VT=SNP
10	18984553	rs117965369	A	G	100	PASS	AC=72;AF=0.014377;AN=5008;NS=2504;DP=14803;EAS_AF=0;AMR_AF=0.0231;AFR_AF=0.025;EUR_AF=0.0149;SAS_AF=0.0082;AA=A|||;VT=SNP
10	18984571	rs9633629	T	C	100	PASS	AC=2417;AF=0.482628;AN=5008;NS=2504;DP=15695;EAS_AF=0.4454;AMR_AF=0.5533;AFR_AF=0.2693;EUR_AF=0.6292;SAS_AF=0.6084;AA=T|||;VT=SNP
10	18984666	rs11015702	A	T	100	PASS	AC=300;AF=0.0599042;AN=5008;NS=2504;DP=18088;EAS_AF=0.001;AMR_AF=0.036;AFR_AF=0.1649;EUR_AF=0.0517;SAS_AF=0.0041;AA=A|||;VT=SNP
10	18984687	rs10829245	G	A	100	PASS	AC=291;AF=0.058107;AN=5008;NS=2504;DP=18211;EAS_AF=0.001;AMR_AF=0.036;AFR_AF=0.1589;EUR_AF=0.0517;SAS_AF=0.0031;AA=G|||;VT=SNP
10	18984869	rs111277570	A	C	100	PASS	AC=22;AF=0.00439297;AN=5008;NS=2504;DP=19024;EAS_AF=0;AMR_AF=0.0086;AFR_AF=0;EUR_AF=0.0139;SAS_AF=0.002;AA=A|||;VT=SNP
10	18984983	rs11015706	C	T	100	PASS	AC=71;AF=0.0141773;AN=5008;NS=2504;DP=18995;EAS_AF=0;AMR_AF=0.0202;AFR_AF=0.0015;EUR_AF=0.0517;SAS_AF=0.0031;AA=C|||;VT=SNP
10	18985129	rs11815673	A	T	100	PASS	AC=1086;AF=0.216853;AN=5008;NS=2504;DP=17731;EAS_AF=0.2083;AMR_AF=0.1873;AFR_AF=0.3767;EUR_AF=0.0487;SAS_AF=0.2035;AA=A|||;VT=SNP
10	18985211	rs4748510	T	A	100	PASS	AC=729;AF=0.145567;AN=5008;NS=2504;DP=20335;EAS_AF=0.3393;AMR_AF=0.0735;AFR_AF=0.1573;EUR_AF=0.0954;SAS_AF=0.0327;AA=T|||;VT=SNP
10	18985340	rs10741133	A	G	100	PASS	AC=4477;AF=0.89397;AN=5008;NS=2504;DP=17909;EAS_AF=0.9911;AMR_AF=0.8314;AFR_AF=0.941;EUR_AF=0.8211;SAS_AF=0.8497;AA=G|||;VT=SNP
10	18985547	rs11015708	G	A	100	PASS	AC=75;AF=0.014976;AN=5008;NS=2504;DP=17980;EAS_AF=0.001;AMR_AF=0.0216;AFR_AF=0.003;EUR_AF=0.0517;SAS_AF=0.0031;AA=G|||;VT=SNP
10	18985714	rs1490197	A	T	100	PASS	AC=4247;AF=0.848043;AN=5008;NS=2504;DP=19449;EAS_AF=0.9901;AMR_AF=0.8141;AFR_AF=0.8177;EUR_AF=0.7704;SAS_AF=0.8466;AA=T|||;VT=SNP
10	18985840	rs1490196	C	T	100	PASS	AC=2185;AF=0.436302;AN=5008;NS=2504;DP=18590;EAS_AF=0.3879;AMR_AF=0.4769;AFR_AF=0.2118;EUR_AF=0.6163;SAS_AF=0.5757;AA=C|||;VT=SNP
10	18986052	rs10829247	A	G	100	PASS	AC=650;AF=0.129792;AN=5008;NS=2504;DP=19414;EAS_AF=0.0278;AMR_AF=0.1441;AFR_AF=0.3056;EUR_AF=0.0855;SAS_AF=0.0327;AA=T|||;VT=SNP
10	18986822	rs76046289	C	T	100	PASS	AC=153;AF=0.0305511;AN=5008;NS=2504;DP=19114;EAS_AF=0.005;AMR_AF=0.0576;AFR_AF=0.0113;EUR_AF=0.0795;SAS_AF=0.0133;AA=C|||;VT=SNP
10	18987158	rs7092524	A	C	100	PASS	AC=2254;AF=0.45008;AN=5008;NS=2504;DP=19079;EAS_AF=0.3998;AMR_AF=0.4827;AFR_AF=0.236;EUR_AF=0.6183;SAS_AF=0.5951;AA=A|||;VT=SNP
10	18987251	rs76851532	T	G	100	PASS	AC=73;AF=0.0145767;AN=5008;NS=2504;DP=21452;EAS_AF=0.001;AMR_AF=0.0202;AFR_AF=0.0015;EUR_AF=0.0527;SAS_AF=0.0031;AA=T|||;VT=SNP
10	18987717	rs113977809	G	C	100	PASS	AC=537;AF=0.107228;AN=5008;NS=2504;DP=15579;EAS_AF=0.0109;AMR_AF=0.0605;AFR_AF=0.2708;EUR_AF=0.0666;SAS_AF=0.0603;AA=G|||;VT=SNP
10	18987773	rs10829249	C	T	100	PASS	AC=2423;AF=0.483826;AN=5008;NS=2504;DP=16521;EAS_AF=0.4573;AMR_AF=0.5043;AFR_AF=0.289;EUR_AF=0.6262;SAS_AF=0.6135;AA=C|||;VT=SNP
10	18987813	rs7901566	G	A	100	PASS	AC=3837;AF=0.766174;AN=5008;NS=2504;DP=17764;EAS_AF=0.7143;AMR_AF=0.6916;AFR_AF=0.8502;EUR_AF=0.7266;SAS_AF=0.7996;AA=A|||;VT=SNP
10	18987822	rs72775129	C	A	100	PASS	AC=115;AF=0.0229633;AN=5008;NS=2504;DP=18153;EAS_AF=0;AMR_AF=0.0562;AFR_AF=0.0045;EUR_AF=0.0547;SAS_AF=0.0153;AA=C|||;VT=SNP
10	18988372	rs144364113	G	A	100	PASS	AC=23;AF=0.00459265;AN=5008;NS=2504;DP=20781;EAS_AF=0.002;AMR_AF=0.0029;AFR_AF=0;EUR_AF=0.0119;SAS_AF=0.0072;AA=T|||;VT=SNP
10	18988807	rs984292	A	G	100	PASS	AC=2109;AF=0.421126;AN=5008;NS=2504;DP=21419;EAS_AF=0.6339;AMR_AF=0.4467;AFR_AF=0.1687;EUR_AF=0.502;SAS_AF=0.4417;AA=A|||;VT=SNP
10	18989801	rs117607218	T	C	100	PASS	AC=87;AF=0.0173722;AN=5008;NS=2504;DP=18844;EAS_AF=0;AMR_AF=0.0634;AFR_AF=0.0023;EUR_AF=0.0169;SAS_AF=0.0235;AA=T|||;VT=SNP
10	18990315	rs1542727	A	G	100	PASS	AC=3941;AF=0.786941;AN=5008;NS=2504;DP=19289;EAS_AF=0.7401;AMR_AF=0.83;AFR_AF=0.7542;EUR_AF=0.831;SAS_AF=0.8037;AA=G|||;VT=SNP
10	18990440	rs112881858	C	T	100	PASS	AC=84;AF=0.0167732;AN=5008;NS=2504;DP=18709;EAS_AF=0;AMR_AF=0.0259;AFR_AF=0.0008;EUR_AF=0.0616;SAS_AF=0.0031;AA=C|||;VT=SNP
10	18990816	rs12266596	A	G	100	PASS	AC=963;AF=0.192292;AN=5008;NS=2504;DP=18788;EAS_AF=0.1032;AMR_AF=0.2478;AFR_AF=0.2405;EUR_AF=0.173;SAS_AF=0.1994;AA=A|||;VT=SNP
10	18991177	rs10829255	A	G	100	PASS	AC=2042;AF=0.407748;AN=5008;NS=2504;DP=16988;EAS_AF=0.6319;AMR_AF=0.4366;AFR_AF=0.1399;EUR_AF=0.502;SAS_AF=0.4213;AA=A|||;VT=SNP
10	18991380	rs10741134	C	T	100	PASS	AC=3396;AF=0.678115;AN=5008;NS=2504;DP=16051;EAS_AF=0.7312;AMR_AF=0.7882;AFR_AF=0.5303;EUR_AF=0.7704;SAS_AF=0.6503;AA=C|||;VT=SNP
10	18991623	rs7082751	T	A	100	PASS	AC=3459;AF=0.690695;AN=5008;NS=2504;DP=19190;EAS_AF=0.7312;AMR_AF=0.7925;AFR_AF=0.5772;EUR_AF=0.7694;SAS_AF=0.6493;AA=A|||;VT=SNP
10	18991696	rs7086190	T	G	100	PASS	AC=3463;AF=0.691494;AN=5008;NS=2504;DP=17280;EAS_AF=0.7312;AMR_AF=0.7939;AFR_AF=0.5779;EUR_AF=0.7694;SAS_AF=0.6513;AA=G|||;VT=SNP
10	18991757	rs10829257	G	A	100	PASS	AC=3680;AF=0.734824;AN=5008;NS=2504;DP=16368;EAS_AF=0.7312;AMR_AF=0.8112;AFR_AF=0.7345;EUR_AF=0.7704;SAS_AF=0.6483;AA=A|||;VT=SNP
10	18991894	rs77700257	G	A	100	PASS	AC=258;AF=0.0515176;AN=5008;NS=2504;DP=16417;EAS_AF=0.002;AMR_AF=0.0937;AFR_AF=0.0068;EUR_AF=0.1392;SAS_AF=0.0429;AA=G|||;VT=SNP
10	18992509	rs57795290	A	G	100	PASS	AC=981;AF=0.195887;AN=5008;NS=2504;DP=20681;EAS_AF=0.3105;AMR_AF=0.1369;AFR_AF=0.0628;EUR_AF=0.2435;SAS_AF=0.2505;AA=A|||;VT=SNP
10	18993063	rs117208695	C	A	100	PASS	AC=82;AF=0.0163738;AN=5008;NS=2504;DP=13104;EAS_AF=0;AMR_AF=0.0605;AFR_AF=0.0008;EUR_AF=0.0179;SAS_AF=0.0215;AA=C|||;VT=SNP
10	18993303	rs10764694	C	T	100	PASS	AC=3649;AF=0.728634;AN=5008;NS=2504;DP=17940;EAS_AF=0.7411;AMR_AF=0.8012;AFR_AF=0.7201;EUR_AF=0.7674;SAS_AF=0.636;AA=T|||;VT=SNP
10	18994199	rs118080938	C	G	100	PASS	AC=18;AF=0.00359425;AN=5008;NS=2504;DP=15628;EAS_AF=0;AMR_AF=0.0014;AFR_AF=0;EUR_AF=0.0159;SAS_AF=0.001;AA=C|||;VT=SNP
10	18994583	rs11015781	G	T	100	PASS	AC=1294;AF=0.258387;AN=5008;NS=2504;DP=12163;EAS_AF=0.377;AMR_AF=0.3372;AFR_AF=0.1188;EUR_AF=0.3439;SAS_AF=0.181;AA=G|||;VT=SNP
10	18994655	rs4276995	C	T	100	PASS	AC=4619;AF=0.922324;AN=5008;NS=2504;DP=13161;EAS_AF=0.9901;AMR_AF=0.9092;AFR_AF=0.9766;EUR_AF=0.8429;SAS_AF=0.8701;AA=T|||;VT=SNP
10	18994804	rs58272255	A	T	100	PASS	AC=1145;AF=0.228634;AN=5008;NS=2504;DP=13748;EAS_AF=0.252;AMR_AF=0.1441;AFR_AF=0.292;EUR_AF=0.2038;SAS_AF=0.2045;AA=N|||;VT=SNP
10	18995233	rs75309736	G	A	100	PASS	AC=149;AF=0.0297524;AN=5008;NS=2504;DP=20460;EAS_AF=0;AMR_AF=0.0562;AFR_AF=0.0121;EUR_AF=0.0805;SAS_AF=0.0133;AA=G|||;VT=SNP
10	18995250	rs78034092	C	T	100	PASS	AC=361;AF=0.0720847;AN=5008;NS=2504;DP=19622;EAS_AF=0.2669;AMR_AF=0.0648;AFR_AF=0.0008;EUR_AF=0.0229;SAS_AF=0.0235;AA=C|||;VT=SNP
10	18995363	rs12571697	G	A	100	PASS	AC=1034;AF=0.20647;AN=5008;NS=2504;DP=18565;EAS_AF=0.372;AMR_AF=0.2507;AFR_AF=0.1029;EUR_AF=0.1809;SAS_AF=0.1708;AA=G|||;VT=SNP
10	18995894	rs10829260	A	G	100	PASS	AC=1119;AF=0.223442;AN=5008;NS=2504;DP=20106;EAS_AF=0.252;AMR_AF=0.1427;AFR_AF=0.2731;EUR_AF=0.2038;SAS_AF=0.2045;AA=a|||;VT=SNP
10	18995964	rs35818823	C	T	100	PASS	AC=327;AF=0.0652955;AN=5008;NS=2504;DP=20853;EAS_AF=0.004;AMR_AF=0.1945;AFR_AF=0.0038;EUR_AF=0.1203;SAS_AF=0.0634;AA=c|||;VT=SNP
10	18996101	rs112089971	G	A	100	PASS	AC=149;AF=0.0297524;AN=5008;NS=2504;DP=17088;EAS_AF=0;AMR_AF=0.0562;AFR_AF=0.0121;EUR_AF=0.0805;SAS_AF=0.0133;AA=g|||;VT=SNP
10	18996761	rs12573176	C	A	100	PASS	AC=1024;AF=0.204473;AN=5008;NS=2504;DP=17720;EAS_AF=0.37;AMR_AF=0.2507;AFR_AF=0.1029;EUR_AF=0.1809;SAS_AF=0.1626;AA=C|||;VT=SNP
10	18997520	rs11015799	G	A	100	PASS	AC=782;AF=0.15615;AN=5008;NS=2504;DP=17514;EAS_AF=0.251;AMR_AF=0.1196;AFR_AF=0.0371;EUR_AF=0.2028;SAS_AF=0.1973;AA=G|||;VT=SNP
10	18997606	rs11015801	T	G	100	PASS	AC=822;AF=0.164137;AN=5008;NS=2504;DP=16009;EAS_AF=0.254;AMR_AF=0.121;AFR_AF=0.0598;EUR_AF=0.2038;SAS_AF=0.2025;AA=T|||;VT=SNP
10	18998273	rs4445548	C	T	100	PASS	AC=1080;AF=0.215655;AN=5008;NS=2504;DP=16648;EAS_AF=0.1121;AMR_AF=0.2565;AFR_AF=0.2716;EUR_AF=0.2048;SAS_AF=0.229;AA=c|||;VT=SNP
10	18998473	rs28476586	C	T	100	PASS	AC=114;AF=0.0227636;AN=5008;NS=2504;DP=14032;EAS_AF=0.001;AMR_AF=0.0317;AFR_AF=0.0023;EUR_AF=0.0835;SAS_AF=0.0041;AA=c|||;VT=SNP
10	18999055	rs7090623	A	G	100	PASS	AC=4602;AF=0.91893;AN=5008;NS=2504;DP=14301;EAS_AF=0.9911;AMR_AF=0.9063;AFR_AF=0.966;EUR_AF=0.841;SAS_AF=0.8701;AA=a|||;VT=SNP
10	18999233	rs12570093	T	A	100	PASS	AC=1008;AF=0.201278;AN=5008;NS=2504;DP=11289;EAS_AF=0.371;AMR_AF=0.2507;AFR_AF=0.0923;EUR_AF=0.1789;SAS_AF=0.1616;AA=T|||;VT=SNP
10	18999511	rs17702272	G	A	100	PASS	AC=114;AF=0.0227636;AN=5008;NS=2504;DP=12793;EAS_AF=0.001;AMR_AF=0.0317;AFR_AF=0.0023;EUR_AF=0.0835;SAS_AF=0.0041;AA=G|||;VT=SNP
10	18999678	rs113296527	C	A	100	PASS	AC=123;AF=0.0245607;AN=5008;NS=2504;DP=15033;EAS_AF=0.0069;AMR_AF=0.0317;AFR_AF=0.0045;EUR_AF=0.0835;SAS_AF=0.0041;AA=C|||;VT=SNP
10	18999976	rs10829262	T	G	100	PASS	AC=2923;AF=0.583666;AN=5008;NS=2504;DP=14317;EAS_AF=0.375;AMR_AF=0.5231;AFR_AF=0.7277;EUR_AF=0.5994;SAS_AF=0.6309;AA=t|||;VT=SNP
10	19000055	rs11015818	C	T	100	PASS	AC=2586;AF=0.516374;AN=5008;NS=2504;DP=13693;EAS_AF=0.3502;AMR_AF=0.5014;AFR_AF=0.5113;EUR_AF=0.5994;SAS_AF=0.6196;AA=T|||;VT=SNP
10	19000074	rs11015819	C	T	100	PASS	AC=908;AF=0.18131;AN=5008;NS=2504;DP=13965;EAS_AF=0.37;AMR_AF=0.1974;AFR_AF=0.0809;EUR_AF=0.1342;SAS_AF=0.1595;AA=C|||;VT=SNP
10	19000114	rs11015820	G	C	100	PASS	AC=2690;AF=0.537141;AN=5008;NS=2504;DP=14020;EAS_AF=0.3472;AMR_AF=0.4582;AFR_AF=0.7027;EUR_AF=0.5169;SAS_AF=0.5859;AA=g|||;VT=SNP
10	19000173	rs12767230	C	T	100	PASS	AC=887;AF=0.177117;AN=5008;NS=2504;DP=14744;EAS_AF=0.1111;AMR_AF=0.1009;AFR_AF=0.2322;EUR_AF=0.17;SAS_AF=0.2321;AA=C|||;VT=SNP
10	19000186	rs113628447	G	T	100	PASS	AC=284;AF=0.0567093;AN=5008;NS=2504;DP=14557;EAS_AF=0.006;AMR_AF=0.0937;AFR_AF=0.0136;EUR_AF=0.166;SAS_AF=0.0286;AA=G|||;VT=SNP
10	19000271	rs61839394	T	C	100	PASS	AC=1046;AF=0.208866;AN=5008;NS=2504;DP=11544;EAS_AF=0.2212;AMR_AF=0.1081;AFR_AF=0.2526;EUR_AF=0.174;SAS_AF=0.2444;AA=T|||;VT=SNP
10	19000366	rs78094408	A	G	100	PASS	AC=153;AF=0.0305511;AN=5008;NS=2504;DP=13324;EAS_AF=0;AMR_AF=0.0576;AFR_AF=0.0121;EUR_AF=0.0835;SAS_AF=0.0133;AA=A|||;VT=SNP
10	19000677	rs11015824	A	T	100	PASS	AC=1515;AF=0.302516;AN=5008;NS=2504;DP=14925;EAS_AF=0.3681;AMR_AF=0.4035;AFR_AF=0.2814;EUR_AF=0.2873;SAS_AF=0.2076;AA=A|||;VT=SNP
10	19000781	rs117762166	C	T	100	PASS	AC=16;AF=0.00319489;AN=5008;NS=2504;DP=16852;EAS_AF=0.001;AMR_AF=0.0043;AFR_AF=0;EUR_AF=0.0109;SAS_AF=0.001;AA=C|||;VT=SNP
10	19000958	rs114870765	A	G	100	PASS	AC=240;AF=0.0479233;AN=5008;NS=2504;DP=17780;EAS_AF=0.006;AMR_AF=0.0663;AFR_AF=0.0166;EUR_AF=0.0209;SAS_AF=0.1483;AA=A|||;VT=SNP
10	19001224	rs7917321	C	T	100	PASS	AC=930;AF=0.185703;AN=5008;NS=2504;DP=19665;EAS_AF=0.1607;AMR_AF=0.1254;AFR_AF=0.3404;EUR_AF=0.0636;SAS_AF=0.1708;AA=C|||;VT=SNP
10	19001727	rs10829264	G	C	100	PASS	AC=2803;AF=0.559704;AN=5008;NS=2504;DP=17387;EAS_AF=0.5605;AMR_AF=0.5331;AFR_AF=0.7398;EUR_AF=0.4901;SAS_AF=0.4059;AA=C|||;VT=SNP
10	19002336	rs17702308	G	A	100	PASS	AC=454;AF=0.090655;AN=5008;NS=2504;DP=18718;EAS_AF=0.002;AMR_AF=0.1023;AFR_AF=0.1437;EUR_AF=0.1531;SAS_AF=0.0378;AA=G|||;VT=SNP
10	19002450	rs11015831	G	A	100	PASS	AC=18;AF=0.00359425;AN=5008;NS=2504;DP=18445;EAS_AF=0;AMR_AF=0;AFR_AF=0.0015;EUR_AF=0.0149;SAS_AF=0.001;AA=g|||;VT=SNP
10	19002550	rs7098949	C	A	100	PASS	AC=1769;AF=0.353235;AN=5008;NS=2504;DP=17813;EAS_AF=0.3968;AMR_AF=0.379;AFR_AF=0.3971;EUR_AF=0.3598;SAS_AF=0.2239;AA=A|||;VT=SNP
10	19002657	rs75398350	T	C	100	PASS	AC=43;AF=0.00858626;AN=5008;NS=2504;DP=18147;EAS_AF=0;AMR_AF=0.013;AFR_AF=0.0008;EUR_AF=0.0268;SAS_AF=0.0061;AA=T|||;VT=SNP
10	19002710	rs16917693	A	G	100	PASS	AC=378;AF=0.0754792;AN=5008;NS=2504;DP=18278;EAS_AF=0;AMR_AF=0.0778;AFR_AF=0.1445;EUR_AF=0.1004;SAS_AF=0.0327;AA=A|||;VT=SNP
10	19002796	rs58453840	C	A	100	PASS	AC=536;AF=0.107029;AN=5008;NS=2504;DP=17827;EAS_AF=0.1954;AMR_AF=0.1412;AFR_AF=0.1006;EUR_AF=0.0497;SAS_AF=0.0593;AA=C|||;VT=SNP
10	19002803	rs61839395	A	G	100	PASS	AC=378;AF=0.0754792;AN=5008;NS=2504;DP=17890;EAS_AF=0;AMR_AF=0.0778;AFR_AF=0.1445;EUR_AF=0.1004;SAS_AF=0.0327;AA=A|||;VT=SNP
10	19002887	rs11015839	G	A	100	PASS	AC=1307;AF=0.260982;AN=5008;NS=2504;DP=16995;EAS_AF=0.3958;AMR_AF=0.2968;AFR_AF=0.1936;EUR_AF=0.2594;SAS_AF=0.1892;AA=A|||;VT=SNP
10	19002969	rs11015841	G	A	100	PASS	AC=74;AF=0.0147764;AN=5008;NS=2504;DP=16610;EAS_AF=0.002;AMR_AF=0.0202;AFR_AF=0.0038;EUR_AF=0.0427;SAS_AF=0.0102;AA=G|||;VT=SNP
10	19003071	rs1387836	G	T	100	PASS	AC=525;AF=0.104832;AN=5008;NS=2504;DP=19018;EAS_AF=0.1935;AMR_AF=0.1412;AFR_AF=0.0938;EUR_AF=0.0497;SAS_AF=0.0593;AA=G|||;VT=SNP
10	19003093	rs1387837	G	A	100	PASS	AC=2811;AF=0.561302;AN=5008;NS=2504;DP=19200;EAS_AF=0.5605;AMR_AF=0.5418;AFR_AF=0.7466;EUR_AF=0.4891;SAS_AF=0.3998;AA=A|||;VT=SNP
10	19003265	rs2009241	C	G	100	PASS	AC=2910;AF=0.58107;AN=5008;NS=2504;DP=16710;EAS_AF=0.5833;AMR_AF=0.5562;AFR_AF=0.7648;EUR_AF=0.4891;SAS_AF=0.4427;AA=G|||;VT=SNP
10	19003295	rs1844549	C	G	100	PASS	AC=771;AF=0.153954;AN=5008;NS=2504;DP=16739;EAS_AF=0.2073;AMR_AF=0.1571;AFR_AF=0.0862;EUR_AF=0.2097;SAS_AF=0.1309;AA=C|||;VT=SNP
10	19003430	rs1844550	A	G	100	PASS	AC=771;AF=0.153954;AN=5008;NS=2504;DP=17165;EAS_AF=0.2073;AMR_AF=0.1571;AFR_AF=0.0862;EUR_AF=0.2097;SAS_AF=0.1309;AA=A|||;VT=SNP
10	19003598	rs112839024	C	T	100	PASS	AC=80;AF=0.0159744;AN=5008;NS=2504;DP=17168;EAS_AF=0.002;AMR_AF=0.0245;AFR_AF=0.0008;EUR_AF=0.0537;SAS_AF=0.0061;AA=C|||;VT=SNP
10	19003680	rs116921298	G	C	100	PASS	AC=22;AF=0.00439297;AN=5008;NS=2504;DP=16100;EAS_AF=0.001;AMR_AF=0.0072;AFR_AF=0.0008;EUR_AF=0.0109;SAS_AF=0.0041;AA=A|||;VT=SNP
10	19004071	rs72775133	A	G	100	PASS	AC=34;AF=0.00678914;AN=5008;NS=2504;DP=15877;EAS_AF=0;AMR_AF=0.0058;AFR_AF=0.0008;EUR_AF=0.0268;SAS_AF=0.002;AA=A|||;VT=SNP
10	19004536	rs7095167	G	A	100	PASS	AC=696;AF=0.138978;AN=5008;NS=2504;DP=12815;EAS_AF=0.1567;AMR_AF=0.1153;AFR_AF=0.1672;EUR_AF=0.0686;SAS_AF=0.1718;AA=G|||;VT=SNP
10	19004596	rs61839396	C	T	100	PASS	AC=534;AF=0.106629;AN=5008;NS=2504;DP=12903;EAS_AF=0.002;AMR_AF=0.1081;AFR_AF=0.2012;EUR_AF=0.1531;SAS_AF=0.0378;AA=C|||;VT=SNP
10	19004637	rs7095319	G	C	100	PASS	AC=828;AF=0.165335;AN=5008;NS=2504;DP=13367;EAS_AF=0.1587;AMR_AF=0.1282;AFR_AF=0.2526;EUR_AF=0.0755;SAS_AF=0.1728;AA=G|||;VT=SNP
10	19004939	rs61033847	A	G	100	PASS	AC=1467;AF=0.292931;AN=5008;NS=2504;DP=15287;EAS_AF=0.1607;AMR_AF=0.2421;AFR_AF=0.5287;EUR_AF=0.2296;SAS_AF=0.2117;AA=G|||;VT=SNP
10	19004952	rs4748512	T	C	100	PASS	AC=4949;AF=0.988219;AN=5008;NS=2504;DP=15742;EAS_AF=1;AMR_AF=0.9899;AFR_AF=0.9992;EUR_AF=0.9592;SAS_AF=0.9898;AA=C|||;VT=SNP
10	19005039	rs11015860	T	G	100	PASS	AC=1454;AF=0.290335;AN=5008;NS=2504;DP=18118;EAS_AF=0.4236;AMR_AF=0.3271;AFR_AF=0.2368;EUR_AF=0.2604;SAS_AF=0.2301;AA=T|||;VT=SNP
10	19005058	rs55931411	T	A	100	PASS	AC=1464;AF=0.292332;AN=5008;NS=2504;DP=18372;EAS_AF=0.1587;AMR_AF=0.2421;AFR_AF=0.5287;EUR_AF=0.2296;SAS_AF=0.2106;AA=T|||;VT=SNP
10	19005168	rs144467002	C	A	100	PASS	AC=33;AF=0.00658946;AN=5008;NS=2504;DP=20520;EAS_AF=0;AMR_AF=0.0216;AFR_AF=0;EUR_AF=0.0119;SAS_AF=0.0061;AA=C|||;VT=SNP
10	19005544	rs182180443	A	C	100	PASS	AC=33;AF=0.00658946;AN=5008;NS=2504;DP=19245;EAS_AF=0;AMR_AF=0.0216;AFR_AF=0;EUR_AF=0.0119;SAS_AF=0.0061;AA=A|||;VT=SNP
10	19005644	rs10764702	A	G	100	PASS	AC=2414;AF=0.482029;AN=5008;NS=2504;DP=19299;EAS_AF=0.5843;AMR_AF=0.4611;AFR_AF=0.5711;EUR_AF=0.336;SAS_AF=0.4213;AA=G|||;VT=SNP
10	19005800	rs7894191	T	A	100	PASS	AC=1342;AF=0.267971;AN=5008;NS=2504;DP=20696;EAS_AF=0.4028;AMR_AF=0.2983;AFR_AF=0.2133;EUR_AF=0.2594;SAS_AF=0.1902;AA=A|||;VT=SNP
10	19005836	rs35840835	C	T	100	PASS	AC=1307;AF=0.260982;AN=5008;NS=2504;DP=19882;EAS_AF=0.3651;AMR_AF=0.2017;AFR_AF=0.1717;EUR_AF=0.3022;SAS_AF=0.274;AA=C|||;VT=SNP
10	19006075	rs112290318	C	T	100	PASS	AC=43;AF=0.00858626;AN=5008;NS=2504;DP=18904;EAS_AF=0;AMR_AF=0.0159;AFR_AF=0;EUR_AF=0.0278;SAS_AF=0.0041;AA=C|||;VT=SNP
10	19006511	rs10764710	G	A	100	PASS	AC=2799;AF=0.558906;AN=5008;NS=2504;DP=17050;EAS_AF=0.5655;AMR_AF=0.5403;AFR_AF=0.7337;EUR_AF=0.4891;SAS_AF=0.4008;AA=A|||;VT=SNP
10	19006824	rs10829276	G	T	100	PASS	AC=1322;AF=0.263978;AN=5008;NS=2504;DP=17796;EAS_AF=0.4008;AMR_AF=0.2968;AFR_AF=0.2012;EUR_AF=0.2584;SAS_AF=0.1902;AA=G|||;VT=SNP
10	19007149	rs11819657	G	T	100	PASS	AC=933;AF=0.186302;AN=5008;NS=2504;DP=17787;EAS_AF=0.1607;AMR_AF=0.1354;AFR_AF=0.3268;EUR_AF=0.0755;SAS_AF=0.1728;AA=G|||;VT=SNP
10	19007170	rs143757357	C	T	100	PASS	AC=23;AF=0.00459265;AN=5008;NS=2504;DP=17781;EAS_AF=0;AMR_AF=0.0014;AFR_AF=0;EUR_AF=0.0199;SAS_AF=0.002;AA=C|||;VT=SNP
10	19007178	rs117602476	C	T	100	PASS	AC=76;AF=0.0151757;AN=5008;NS=2504;DP=17937;EAS_AF=0;AMR_AF=0.0245;AFR_AF=0;EUR_AF=0.0527;SAS_AF=0.0061;AA=C|||;VT=SNP
10	19007261	rs10764711	C	G	100	PASS	AC=2782;AF=0.555511;AN=5008;NS=2504;DP=19035;EAS_AF=0.5655;AMR_AF=0.5389;AFR_AF=0.7209;EUR_AF=0.4881;SAS_AF=0.4029;AA=G|||;VT=SNP
10	19007270	rs72775137	G	C	100	PASS	AC=1325;AF=0.264577;AN=5008;NS=2504;DP=19409;EAS_AF=0.4008;AMR_AF=0.2968;AFR_AF=0.2027;EUR_AF=0.2594;SAS_AF=0.1902;AA=G|||;VT=SNP
10	19007478	rs10829277	C	T	100	PASS	AC=541;AF=0.108027;AN=5008;NS=2504;DP=19450;EAS_AF=0.002;AMR_AF=0.1081;AFR_AF=0.2057;EUR_AF=0.1541;SAS_AF=0.0378;AA=C|||;VT=SNP
10	19007487	rs112906386	C	G	100	PASS	AC=642;AF=0.128195;AN=5008;NS=2504;DP=19142;EAS_AF=0.2163;AMR_AF=0.1571;AFR_AF=0.115;EUR_AF=0.0497;SAS_AF=0.1155;AA=C|||;VT=SNP
10	19007587	rs10829278	C	T	100	PASS	AC=1339;AF=0.267372;AN=5008;NS=2504;DP=20282;EAS_AF=0.4008;AMR_AF=0.2968;AFR_AF=0.2133;EUR_AF=0.2594;SAS_AF=0.1902;AA=C|||;VT=SNP
10	19007616	rs112571450	A	G	100	PASS	AC=531;AF=0.10603;AN=5008;NS=2504;DP=20682;EAS_AF=0.1954;AMR_AF=0.1412;AFR_AF=0.0968;EUR_AF=0.0497;SAS_AF=0.0593;AA=A|||;VT=SNP
10	19007717	rs77743255	C	A	100	PASS	AC=311;AF=0.0621006;AN=5008;NS=2504;DP=22367;EAS_AF=0.1637;AMR_AF=0.062;AFR_AF=0.003;EUR_AF=0.0467;SAS_AF=0.0532;AA=C|||;VT=SNP
10	19007722	rs7087861	G	A	100	PASS	AC=4188;AF=0.836262;AN=5008;NS=2504;DP=22396;EAS_AF=0.9286;AMR_AF=0.7622;AFR_AF=0.9576;EUR_AF=0.7922;SAS_AF=0.6748;AA=A|||;VT=SNP
10	19007819	rs10829279	G	C	100	PASS	AC=793;AF=0.158347;AN=5008;NS=2504;DP=22077;EAS_AF=0.2054;AMR_AF=0.1556;AFR_AF=0.1051;EUR_AF=0.2097;SAS_AF=0.1309;AA=G|||;VT=SNP
10	19007844	rs10829280	G	A	100	PASS	AC=793;AF=0.158347;AN=5008;NS=2504;DP=21411;EAS_AF=0.2054;AMR_AF=0.1556;AFR_AF=0.1051;EUR_AF=0.2097;SAS_AF=0.1309;AA=G|||;VT=SNP
10	19007922	rs10764712	T	G	100	PASS	AC=2700;AF=0.539137;AN=5008;NS=2504;DP=20542;EAS_AF=0.7649;AMR_AF=0.5187;AFR_AF=0.4138;EUR_AF=0.5626;SAS_AF=0.4663;AA=T|||;VT=SNP
10	19008134	rs12570499	C	T	100	PASS	AC=720;AF=0.14377;AN=5008;NS=2504;DP=18511;EAS_AF=0.1627;AMR_AF=0.1196;AFR_AF=0.1732;EUR_AF=0.0746;SAS_AF=0.1728;AA=C|||;VT=SNP
10	19008185	rs4622154	A	C	100	PASS	AC=34;AF=0.00678914;AN=5008;NS=2504;DP=17591;EAS_AF=0.001;AMR_AF=0.0072;AFR_AF=0.0008;EUR_AF=0.0268;SAS_AF=0;AA=A|||;VT=SNP
10	19008258	rs1907042	A	G	100	PASS	AC=1339;AF=0.267372;AN=5008;NS=2504;DP=16891;EAS_AF=0.4008;AMR_AF=0.2954;AFR_AF=0.2141;EUR_AF=0.2594;SAS_AF=0.1902;AA=G|||;VT=SNP
10	19008280	rs1907041	T	C	100	PASS	AC=795;AF=0.158746;AN=5008;NS=2504;DP=17535;EAS_AF=0.2054;AMR_AF=0.1571;AFR_AF=0.1059;EUR_AF=0.2097;SAS_AF=0.1309;AA=T|||;VT=SNP
10	19008309	rs117412763	G	A	100	PASS	AC=48;AF=0.00958466;AN=5008;NS=2504;DP=16975;EAS_AF=0;AMR_AF=0.0173;AFR_AF=0.0038;EUR_AF=0.0229;SAS_AF=0.0082;AA=G|||;VT=SNP
10	19008500	rs2358186	C	G	100	PASS	AC=1312;AF=0.261981;AN=5008;NS=2504;DP=15899;EAS_AF=0.4008;AMR_AF=0.2968;AFR_AF=0.1929;EUR_AF=0.2594;SAS_AF=0.1902;AA=G|||;VT=SNP
10	19008594	rs113854251	A	G	100	PASS	AC=77;AF=0.0153754;AN=5008;NS=2504;DP=18541;EAS_AF=0;AMR_AF=0.0245;AFR_AF=0;EUR_AF=0.0537;SAS_AF=0.0061;AA=A|||;VT=SNP
10	19008675	rs4576719	C	T	100	PASS	AC=1339;AF=0.267372;AN=5008;NS=2504;DP=17958;EAS_AF=0.4008;AMR_AF=0.2968;AFR_AF=0.2133;EUR_AF=0.2594;SAS_AF=0.1902;AA=T|||;VT=SNP
10	19009056	rs111476374	C	T	100	PASS	AC=77;AF=0.0153754;AN=5008;NS=2504;DP=19442;EAS_AF=0;AMR_AF=0.0245;AFR_AF=0;EUR_AF=0.0537;SAS_AF=0.0061;AA=C|||;VT=SNP
10	19009398	rs7093661	G	T	100	PASS	AC=1467;AF=0.292931;AN=5008;NS=2504;DP=17089;EAS_AF=0.1647;AMR_AF=0.2406;AFR_AF=0.5318;EUR_AF=0.2286;SAS_AF=0.2055;AA=T|||;VT=SNP
10	19009698	rs7097370	G	A	100	PASS	AC=2186;AF=0.436502;AN=5008;NS=2504;DP=11053;EAS_AF=0.369;AMR_AF=0.3905;AFR_AF=0.5802;EUR_AF=0.4394;SAS_AF=0.3415;AA=A|||;VT=SNP
10	19009759	rs12245924	G	A	100	PASS	AC=1418;AF=0.283147;AN=5008;NS=2504;DP=10186;EAS_AF=0.4008;AMR_AF=0.3026;AFR_AF=0.27;EUR_AF=0.2594;SAS_AF=0.1902;AA=G|||;VT=SNP
10	19009967	rs7912040	T	C	100	PASS	AC=1308;AF=0.261182;AN=5008;NS=2504;DP=10919;EAS_AF=0.3631;AMR_AF=0.2032;AFR_AF=0.1717;EUR_AF=0.3022;SAS_AF=0.2761;AA=T|||;VT=SNP
10	19010142	rs7077466	C	A	100	PASS	AC=2816;AF=0.5623;AN=5008;NS=2504;DP=13058;EAS_AF=0.5665;AMR_AF=0.5403;AFR_AF=0.7458;EUR_AF=0.4891;SAS_AF=0.4008;AA=A|||;VT=SNP
10	19010143	rs7097952	G	T	100	PASS	AC=2816;AF=0.5623;AN=5008;NS=2504;DP=13179;EAS_AF=0.5665;AMR_AF=0.5403;AFR_AF=0.7458;EUR_AF=0.4891;SAS_AF=0.4008;AA=T|||;VT=SNP
10	19010309	rs7077749	C	T	100	PASS	AC=1397;AF=0.278954;AN=5008;NS=2504;DP=17873;EAS_AF=0.1667;AMR_AF=0.2378;AFR_AF=0.4743;EUR_AF=0.2296;SAS_AF=0.2106;AA=C|||;VT=SNP
10	19010469	rs7921519	G	A	100	PASS	AC=1417;AF=0.282947;AN=5008;NS=2504;DP=21464;EAS_AF=0.4008;AMR_AF=0.3026;AFR_AF=0.2693;EUR_AF=0.2594;SAS_AF=0.1902;AA=A|||;VT=SNP
10	19011015	rs768844	C	T	100	PASS	AC=793;AF=0.158347;AN=5008;NS=2504;DP=16404;EAS_AF=0.2054;AMR_AF=0.1556;AFR_AF=0.1051;EUR_AF=0.2097;SAS_AF=0.1309;AA=c|||;VT=SNP
10	19011083	rs138973611	C	G	100	PASS	AC=54;AF=0.0107827;AN=5008;NS=2504;DP=15146;EAS_AF=0;AMR_AF=0.0144;AFR_AF=0;EUR_AF=0.0268;SAS_AF=0.0174;AA=C|||;VT=SNP
10	19011205	rs1817765	A	G	100	PASS	AC=1621;AF=0.323682;AN=5008;NS=2504;DP=14306;EAS_AF=0.4216;AMR_AF=0.3357;AFR_AF=0.3464;EUR_AF=0.2614;SAS_AF=0.2474;AA=G|||;VT=SNP
10	19011640	rs12254388	C	T	100	PASS	AC=805;AF=0.160743;AN=5008;NS=2504;DP=15584;EAS_AF=0.2054;AMR_AF=0.1585;AFR_AF=0.1127;EUR_AF=0.2107;SAS_AF=0.1299;AA=C|||;VT=SNP
10	19012114	rs4628590	A	G	100	PASS	AC=4165;AF=0.831669;AN=5008;NS=2504;DP=14379;EAS_AF=0.9276;AMR_AF=0.7493;AFR_AF=0.9448;EUR_AF=0.7922;SAS_AF=0.6789;AA=G|||;VT=SNP
10	19012159	rs1552609	G	T	100	PASS	AC=1322;AF=0.263978;AN=5008;NS=2504;DP=12905;EAS_AF=0.3968;AMR_AF=0.2968;AFR_AF=0.2027;EUR_AF=0.2604;SAS_AF=0.1902;AA=G|||;VT=SNP
10	19012472	rs2358185	A	T	100	PASS	AC=4148;AF=0.828275;AN=5008;NS=2504;DP=17327;EAS_AF=0.9276;AMR_AF=0.7493;AFR_AF=0.9334;EUR_AF=0.7913;SAS_AF=0.6779;AA=T|||;VT=SNP
10	19012514	rs7098497	T	G	100	PASS	AC=1483;AF=0.296126;AN=5008;NS=2504;DP=15614;EAS_AF=0.1637;AMR_AF=0.2435;AFR_AF=0.5386;EUR_AF=0.2296;SAS_AF=0.2106;AA=G|||;VT=SNP
10	19012560	rs7074230	G	A	100	PASS	AC=1308;AF=0.261182;AN=5008;NS=2504;DP=15736;EAS_AF=0.3661;AMR_AF=0.2017;AFR_AF=0.1702;EUR_AF=0.3012;SAS_AF=0.2771;AA=G|||;VT=SNP
10	19012747	rs12780353	A	G	100	PASS	AC=129;AF=0.0257588;AN=5008;NS=2504;DP=16964;EAS_AF=0.002;AMR_AF=0.0331;AFR_AF=0.0023;EUR_AF=0.0596;SAS_AF=0.0419;AA=A|||;VT=SNP
10	19012876	rs12258053	C	A	100	PASS	AC=346;AF=0.0690895;AN=5008;NS=2504;DP=16938;EAS_AF=0;AMR_AF=0.0764;AFR_AF=0.1225;EUR_AF=0.0994;SAS_AF=0.0317;AA=C|||;VT=SNP
10	19012890	rs12413511	G	A	100	PASS	AC=1337;AF=0.266973;AN=5008;NS=2504;DP=16723;EAS_AF=0.3968;AMR_AF=0.2968;AFR_AF=0.2141;EUR_AF=0.2604;SAS_AF=0.1902;AA=A|||;VT=SNP
10	19012913	rs12260934	A	C	100	PASS	AC=1473;AF=0.294129;AN=5008;NS=2504;DP=16389;EAS_AF=0.1637;AMR_AF=0.2435;AFR_AF=0.531;EUR_AF=0.2296;SAS_AF=0.2106;AA=A|||;VT=SNP
10	19013062	rs12260987	A	G	100	PASS	AC=1473;AF=0.294129;AN=5008;NS=2504;DP=15800;EAS_AF=0.1637;AMR_AF=0.2435;AFR_AF=0.531;EUR_AF=0.2296;SAS_AF=0.2106;AA=A|||;VT=SNP
10	19013150	rs12258198	C	A	100	PASS	AC=346;AF=0.0690895;AN=5008;NS=2504;DP=15840;EAS_AF=0;AMR_AF=0.0764;AFR_AF=0.1225;EUR_AF=0.0994;SAS_AF=0.0317;AA=C|||;VT=SNP
10	19013396	rs11015915	G	A	100	PASS	AC=698;AF=0.139377;AN=5008;NS=2504;DP=16906;EAS_AF=0.1597;AMR_AF=0.1167;AFR_AF=0.1664;EUR_AF=0.0686;SAS_AF=0.1708;AA=G|||;VT=SNP
10	19013738	rs7894279	A	G	100	PASS	AC=1911;AF=0.381589;AN=5008;NS=2504;DP=13549;EAS_AF=0.5625;AMR_AF=0.3617;AFR_AF=0.3086;EUR_AF=0.3529;SAS_AF=0.3374;AA=A|||;VT=SNP
10	19013798	rs11015917	T	G	100	PASS	AC=328;AF=0.0654952;AN=5008;NS=2504;DP=12786;EAS_AF=0.129;AMR_AF=0.0994;AFR_AF=0.0219;EUR_AF=0.0626;SAS_AF=0.0378;AA=T|||;VT=SNP
10	19013970	rs10829297	A	G	100	PASS	AC=1433;AF=0.286142;AN=5008;NS=2504;DP=10323;EAS_AF=0.4157;AMR_AF=0.304;AFR_AF=0.2678;EUR_AF=0.2604;SAS_AF=0.1912;AA=A|||;VT=SNP
10	19015070	rs111851126	G	C	100	PASS	AC=529;AF=0.105631;AN=5008;NS=2504;DP=20102;EAS_AF=0.1925;AMR_AF=0.1412;AFR_AF=0.0968;EUR_AF=0.0497;SAS_AF=0.0603;AA=G|||;VT=SNP
10	19015486	rs11015929	A	G	100	PASS	AC=700;AF=0.139776;AN=5008;NS=2504;DP=17462;EAS_AF=0.1617;AMR_AF=0.1167;AFR_AF=0.1672;EUR_AF=0.0676;SAS_AF=0.1708;AA=A|||;VT=SNP
10	19015556	rs117168459	A	C	100	PASS	AC=66;AF=0.0131789;AN=5008;NS=2504;DP=17306;EAS_AF=0;AMR_AF=0.0187;AFR_AF=0.0008;EUR_AF=0.0437;SAS_AF=0.0082;AA=A|||;VT=SNP
10	19015868	rs113671794	C	T	100	PASS	AC=632;AF=0.126198;AN=5008;NS=2504;DP=15978;EAS_AF=0.2123;AMR_AF=0.1556;AFR_AF=0.1248;EUR_AF=0.0497;SAS_AF=0.0971;AA=C|||;VT=SNP
10	19016990	rs149713514	A	T	100	PASS	AC=30;AF=0.00599042;AN=5008;NS=2504;DP=18061;EAS_AF=0;AMR_AF=0.0101;AFR_AF=0.0008;EUR_AF=0.0199;SAS_AF=0.002;AA=A|||;VT=SNP
10	19017114	rs75871259	C	A	100	PASS	AC=209;AF=0.0417332;AN=5008;NS=2504;DP=16678;EAS_AF=0;AMR_AF=0.0692;AFR_AF=0.0227;EUR_AF=0.0994;SAS_AF=0.0317;AA=C|||;VT=SNP
10	19017942	rs11015939	G	A	100	PASS	AC=784;AF=0.15655;AN=5008;NS=2504;DP=17988;EAS_AF=0.2242;AMR_AF=0.1542;AFR_AF=0.084;EUR_AF=0.2107;SAS_AF=0.1309;AA=G|||;VT=SNP
10	19018969	rs10829307	A	G	100	PASS	AC=2153;AF=0.429912;AN=5008;NS=2504;DP=18215;EAS_AF=0.3869;AMR_AF=0.3934;AFR_AF=0.5401;EUR_AF=0.4394;SAS_AF=0.3415;AA=G|||;VT=SNP
10	19019201	rs10764727	G	C	100	PASS	AC=1362;AF=0.271965;AN=5008;NS=2504;DP=20554;EAS_AF=0.1617;AMR_AF=0.2363;AFR_AF=0.4523;EUR_AF=0.2296;SAS_AF=0.2106;AA=C|||;VT=SNP
10	19019297	rs144051475	G	A	100	PASS	AC=27;AF=0.00539137;AN=5008;NS=2504;DP=18609;EAS_AF=0.001;AMR_AF=0.0072;AFR_AF=0.0008;EUR_AF=0.0169;SAS_AF=0.0031;AA=G|||;VT=SNP
10	19019535	rs12413861	G	A	100	PASS	AC=783;AF=0.15635;AN=5008;NS=2504;DP=16019;EAS_AF=0.2242;AMR_AF=0.1527;AFR_AF=0.084;EUR_AF=0.2107;SAS_AF=0.1309;AA=G|||;VT=SNP
10	19019540	rs111249354	A	G	100	PASS	AC=675;AF=0.134784;AN=5008;NS=2504;DP=15521;EAS_AF=0.1944;AMR_AF=0.1527;AFR_AF=0.1989;EUR_AF=0.0507;SAS_AF=0.0603;AA=A|||;VT=SNP
10	19020040	rs12359830	T	C	100	PASS	AC=1375;AF=0.274561;AN=5008;NS=2504;DP=22867;EAS_AF=0.1617;AMR_AF=0.2378;AFR_AF=0.4614;EUR_AF=0.2286;SAS_AF=0.2117;AA=T|||;VT=SNP
10	19020066	rs10508566	T	C	100	PASS	AC=777;AF=0.155152;AN=5008;NS=2504;DP=22565;EAS_AF=0.1597;AMR_AF=0.121;AFR_AF=0.2163;EUR_AF=0.0746;SAS_AF=0.1748;AA=T|||;VT=SNP
10	19020845	rs74418544	A	G	100	PASS	AC=791;AF=0.157947;AN=5008;NS=2504;DP=17136;EAS_AF=0.2173;AMR_AF=0.1816;AFR_AF=0.2126;EUR_AF=0.0517;SAS_AF=0.1155;AA=A|||;VT=SNP
10	19020881	rs12220519	C	T	100	PASS	AC=741;AF=0.147963;AN=5008;NS=2504;DP=18080;EAS_AF=0.2242;AMR_AF=0.1513;AFR_AF=0.062;EUR_AF=0.1988;SAS_AF=0.1309;AA=C|||;VT=SNP
10	19021051	rs10829308	T	C	100	PASS	AC=1368;AF=0.273163;AN=5008;NS=2504;DP=18175;EAS_AF=0.1647;AMR_AF=0.2349;AFR_AF=0.4546;EUR_AF=0.2286;SAS_AF=0.2127;AA=C|||;VT=SNP
10	19021052	rs78932680	T	A	100	PASS	AC=1368;AF=0.273163;AN=5008;NS=2504;DP=18233;EAS_AF=0.1647;AMR_AF=0.2349;AFR_AF=0.4546;EUR_AF=0.2286;SAS_AF=0.2127;AA=A|||;VT=SNP
10	19021057	rs10829309	C	G	100	PASS	AC=1368;AF=0.273163;AN=5008;NS=2504;DP=18235;EAS_AF=0.1647;AMR_AF=0.2349;AFR_AF=0.4546;EUR_AF=0.2286;SAS_AF=0.2127;AA=C|||;VT=SNP
10	19021183	rs11015955	A	T	100	PASS	AC=1362;AF=0.271965;AN=5008;NS=2504;DP=19420;EAS_AF=0.1617;AMR_AF=0.2349;AFR_AF=0.4539;EUR_AF=0.2286;SAS_AF=0.2106;AA=A|||;VT=SNP
10	19021387	rs10508567	A	G	100	PASS	AC=789;AF=0.157548;AN=5008;NS=2504;DP=18325;EAS_AF=0.1607;AMR_AF=0.1225;AFR_AF=0.2171;EUR_AF=0.0855;SAS_AF=0.1728;AA=A|||;VT=SNP
10	19021464	rs61839415	A	T	100	PASS	AC=323;AF=0.0644968;AN=5008;NS=2504;DP=19131;EAS_AF=0;AMR_AF=0.0793;AFR_AF=0.1036;EUR_AF=0.0994;SAS_AF=0.0317;AA=A|||;VT=SNP
10	19022510	rs10764728	G	A	100	PASS	AC=786;AF=0.156949;AN=5008;NS=2504;DP=18252;EAS_AF=0.2242;AMR_AF=0.1556;AFR_AF=0.0847;EUR_AF=0.2107;SAS_AF=0.1309;AA=G|||;VT=SNP
10	19022657	rs113736173	T	C	100	PASS	AC=79;AF=0.0157748;AN=5008;NS=2504;DP=15690;EAS_AF=0.002;AMR_AF=0.0245;AFR_AF=0;EUR_AF=0.0537;SAS_AF=0.0061;AA=T|||;VT=SNP
10	19022840	rs10764729	A	T	100	PASS	AC=1445;AF=0.288538;AN=5008;NS=2504;DP=17699;EAS_AF=0.4187;AMR_AF=0.3026;AFR_AF=0.2821;EUR_AF=0.2515;SAS_AF=0.1912;AA=A|||;VT=SNP
10	19023126	rs11015970	T	C	100	PASS	AC=1364;AF=0.272364;AN=5008;NS=2504;DP=15290;EAS_AF=0.1617;AMR_AF=0.2349;AFR_AF=0.4539;EUR_AF=0.2286;SAS_AF=0.2127;AA=t|||;VT=SNP
10	19023165	rs11015971	C	T	100	PASS	AC=726;AF=0.144968;AN=5008;NS=2504;DP=15894;EAS_AF=0.1597;AMR_AF=0.1167;AFR_AF=0.1868;EUR_AF=0.0676;SAS_AF=0.1728;AA=C|||;VT=SNP
10	19023241	rs11015972	G	C	100	PASS	AC=1361;AF=0.271765;AN=5008;NS=2504;DP=17723;EAS_AF=0.1617;AMR_AF=0.2378;AFR_AF=0.4554;EUR_AF=0.2296;SAS_AF=0.2045;AA=G|||;VT=SNP
10	19023660	rs10734067	A	C	100	PASS	AC=2944;AF=0.587859;AN=5008;NS=2504;DP=15936;EAS_AF=0.6032;AMR_AF=0.5692;AFR_AF=0.767;EUR_AF=0.4911;SAS_AF=0.4427;AA=C|||;VT=SNP
10	19023871	rs12355074	A	G	100	PASS	AC=1357;AF=0.270966;AN=5008;NS=2504;DP=14277;EAS_AF=0.1617;AMR_AF=0.2349;AFR_AF=0.4539;EUR_AF=0.2296;SAS_AF=0.2045;AA=A|||;VT=SNP
10	19024006	rs61839416	C	A	100	PASS	AC=518;AF=0.103435;AN=5008;NS=2504;DP=14232;EAS_AF=0.002;AMR_AF=0.1081;AFR_AF=0.1884;EUR_AF=0.1541;SAS_AF=0.0378;AA=C|||;VT=SNP
10	19024164	rs11015976	C	T	100	PASS	AC=839;AF=0.167532;AN=5008;NS=2504;DP=16224;EAS_AF=0.1607;AMR_AF=0.1282;AFR_AF=0.2648;EUR_AF=0.0746;SAS_AF=0.1667;AA=C|||;VT=SNP
10	19024172	rs11015977	G	C	100	PASS	AC=792;AF=0.158147;AN=5008;NS=2504;DP=16593;EAS_AF=0.2242;AMR_AF=0.1542;AFR_AF=0.0862;EUR_AF=0.2107;SAS_AF=0.136;AA=G|||;VT=SNP
10	19024177	rs11015978	C	A	100	PASS	AC=1357;AF=0.270966;AN=5008;NS=2504;DP=16802;EAS_AF=0.1627;AMR_AF=0.2363;AFR_AF=0.4531;EUR_AF=0.2286;SAS_AF=0.2045;AA=C|||;VT=SNP
10	19024227	rs11015979	T	A	100	PASS	AC=1356;AF=0.270767;AN=5008;NS=2504;DP=15855;EAS_AF=0.1627;AMR_AF=0.2349;AFR_AF=0.4531;EUR_AF=0.2286;SAS_AF=0.2045;AA=T|||;VT=SNP
10	19024443	rs10829313	T	G	100	PASS	AC=775;AF=0.154752;AN=5008;NS=2504;DP=17605;EAS_AF=0.2063;AMR_AF=0.1556;AFR_AF=0.0862;EUR_AF=0.2107;SAS_AF=0.136;AA=T|||;VT=SNP
10	19024448	rs11015982	T	A	100	PASS	AC=775;AF=0.154752;AN=5008;NS=2504;DP=17811;EAS_AF=0.2063;AMR_AF=0.1556;AFR_AF=0.0862;EUR_AF=0.2107;SAS_AF=0.136;AA=T|||;VT=SNP
10	19025197	rs11593491	C	T	100	PASS	AC=1277;AF=0.254992;AN=5008;NS=2504;DP=18291;EAS_AF=0.0982;AMR_AF=0.2363;AFR_AF=0.4425;EUR_AF=0.2296;SAS_AF=0.2025;AA=T|||;VT=SNP
10	19025299	rs4748513	A	C	100	PASS	AC=1600;AF=0.319489;AN=5008;NS=2504;DP=21898;EAS_AF=0.4415;AMR_AF=0.3343;AFR_AF=0.3124;EUR_AF=0.2634;SAS_AF=0.2505;AA=A|||;VT=SNP
10	19026068	rs7895597	G	A	100	PASS	AC=1339;AF=0.267372;AN=5008;NS=2504;DP=21123;EAS_AF=0.1617;AMR_AF=0.2349;AFR_AF=0.4418;EUR_AF=0.2286;SAS_AF=0.2035;AA=A|||;VT=SNP
10	19026307	rs16917736	G	A	100	PASS	AC=784;AF=0.15655;AN=5008;NS=2504;DP=21778;EAS_AF=0.2163;AMR_AF=0.1801;AFR_AF=0.2224;EUR_AF=0.0517;SAS_AF=0.0971;AA=g|||;VT=SNP
10	19026383	rs7897030	C	T	100	PASS	AC=1339;AF=0.267372;AN=5008;NS=2504;DP=20214;EAS_AF=0.1617;AMR_AF=0.2349;AFR_AF=0.4418;EUR_AF=0.2286;SAS_AF=0.2035;AA=c|||;VT=SNP
10	19026607	rs11006702	C	T	100	PASS	AC=1339;AF=0.267372;AN=5008;NS=2504;DP=19257;EAS_AF=0.1617;AMR_AF=0.2349;AFR_AF=0.4418;EUR_AF=0.2286;SAS_AF=0.2035;AA=C|||;VT=SNP
10	19026671	rs80108322	T	C	100	PASS	AC=808;AF=0.161342;AN=5008;NS=2504;DP=19033;EAS_AF=0.2163;AMR_AF=0.1816;AFR_AF=0.2254;EUR_AF=0.0517;SAS_AF=0.1166;AA=T|||;VT=SNP
10	19026704	rs12776080	A	G	100	PASS	AC=87;AF=0.0173722;AN=5008;NS=2504;DP=19312;EAS_AF=0.001;AMR_AF=0.0288;AFR_AF=0.0023;EUR_AF=0.0467;SAS_AF=0.0164;AA=A|||;VT=SNP
10	19026841	rs7096907	T	C	100	PASS	AC=4307;AF=0.860024;AN=5008;NS=2504;DP=20840;EAS_AF=0.9524;AMR_AF=0.7781;AFR_AF=0.9758;EUR_AF=0.7942;SAS_AF=0.7342;AA=T|||;VT=SNP
10	19026886	rs7074856	G	A	100	PASS	AC=1339;AF=0.267372;AN=5008;NS=2504;DP=19655;EAS_AF=0.1617;AMR_AF=0.2349;AFR_AF=0.4418;EUR_AF=0.2286;SAS_AF=0.2035;AA=G|||;VT=SNP
10	19027335	rs7076492	C	T	100	PASS	AC=1340;AF=0.267572;AN=5008;NS=2504;DP=18563;EAS_AF=0.1617;AMR_AF=0.2349;AFR_AF=0.4425;EUR_AF=0.2286;SAS_AF=0.2035;AA=C|||;VT=SNP
10	19027478	rs16917742	G	A	100	PASS	AC=550;AF=0.109824;AN=5008;NS=2504;DP=18269;EAS_AF=0.1607;AMR_AF=0.072;AFR_AF=0.1793;EUR_AF=0.0487;SAS_AF=0.0532;AA=G|||;VT=SNP
10	19027547	rs72775153	C	T	100	PASS	AC=43;AF=0.00858626;AN=5008;NS=2504;DP=18280;EAS_AF=0;AMR_AF=0.0173;AFR_AF=0.0038;EUR_AF=0.0219;SAS_AF=0.0041;AA=C|||;VT=SNP
10	19027696	rs16917745	G	A	100	PASS	AC=669;AF=0.133586;AN=5008;NS=2504;DP=17295;EAS_AF=0.1925;AMR_AF=0.1527;AFR_AF=0.1959;EUR_AF=0.0507;SAS_AF=0.0603;AA=G|||;VT=SNP
10	19028594	rs117210698	T	C	100	PASS	AC=34;AF=0.00678914;AN=5008;NS=2504;DP=18032;EAS_AF=0;AMR_AF=0.0231;AFR_AF=0;EUR_AF=0.0119;SAS_AF=0.0061;AA=T|||;VT=SNP
10	19028815	rs11006711	A	G	100	PASS	AC=356;AF=0.0710863;AN=5008;NS=2504;DP=16028;EAS_AF=0;AMR_AF=0.0778;AFR_AF=0.1286;EUR_AF=0.1004;SAS_AF=0.0317;AA=A|||;VT=SNP
10	19029262	rs77019111	T	A	100	PASS	AC=42;AF=0.00838658;AN=5008;NS=2504;DP=16224;EAS_AF=0;AMR_AF=0.0159;AFR_AF=0;EUR_AF=0.0268;SAS_AF=0.0041;AA=T|||;VT=SNP
10	19029312	rs11006713	T	C	100	PASS	AC=746;AF=0.148962;AN=5008;NS=2504;DP=14882;EAS_AF=0.2073;AMR_AF=0.1542;AFR_AF=0.0643;EUR_AF=0.2107;SAS_AF=0.136;AA=T|||;VT=SNP
10	19029796	rs11006716	G	A	100	PASS	AC=744;AF=0.148562;AN=5008;NS=2504;DP=20634;EAS_AF=0.2073;AMR_AF=0.1513;AFR_AF=0.0635;EUR_AF=0.2117;SAS_AF=0.136;AA=G|||;VT=SNP
10	19029856	rs12267486	T	C	100	PASS	AC=1345;AF=0.26857;AN=5008;NS=2504;DP=20183;EAS_AF=0.1637;AMR_AF=0.2349;AFR_AF=0.4433;EUR_AF=0.2286;SAS_AF=0.2055;AA=C|||;VT=SNP
10	19030208	rs11592086	G	A	100	PASS	AC=189;AF=0.0377396;AN=5008;NS=2504;DP=23047;EAS_AF=0;AMR_AF=0.0692;AFR_AF=0.0076;EUR_AF=0.0994;SAS_AF=0.0317;AA=G|||;VT=SNP
10	19030261	rs118155790	G	A	100	PASS	AC=52;AF=0.0103834;AN=5008;NS=2504;DP=23013;EAS_AF=0;AMR_AF=0.0159;AFR_AF=0.0008;EUR_AF=0.0328;SAS_AF=0.0072;AA=G|||;VT=SNP
10	19030604	rs7091386	C	T	100	PASS	AC=1342;AF=0.267971;AN=5008;NS=2504;DP=18087;EAS_AF=0.1617;AMR_AF=0.2349;AFR_AF=0.4418;EUR_AF=0.2286;SAS_AF=0.2065;AA=C|||;VT=SNP
10	19030727	rs11006721	T	G	100	PASS	AC=325;AF=0.0648962;AN=5008;NS=2504;DP=20194;EAS_AF=0;AMR_AF=0.0764;AFR_AF=0.1067;EUR_AF=0.0994;SAS_AF=0.0317;AA=T|||;VT=SNP
10	19030931	rs11006722	C	A	100	PASS	AC=325;AF=0.0648962;AN=5008;NS=2504;DP=17782;EAS_AF=0;AMR_AF=0.0764;AFR_AF=0.1067;EUR_AF=0.0994;SAS_AF=0.0317;AA=C|||;VT=SNP
10	19031470	rs11006724	G	A	100	PASS	AC=518;AF=0.103435;AN=5008;NS=2504;DP=15418;EAS_AF=0.002;AMR_AF=0.1081;AFR_AF=0.1884;EUR_AF=0.1541;SAS_AF=0.0378;AA=G|||;VT=SNP
10	19031707	rs113849787	T	C	100	PASS	AC=60;AF=0.0119808;AN=5008;NS=2504;DP=15595;EAS_AF=0;AMR_AF=0.0187;AFR_AF=0;EUR_AF=0.0417;SAS_AF=0.0051;AA=T|||;VT=SNP
10	19031912	rs10763621	C	T	100	PASS	AC=2717;AF=0.542532;AN=5008;NS=2504;DP=16303;EAS_AF=0.5099;AMR_AF=0.5187;AFR_AF=0.7247;EUR_AF=0.4911;SAS_AF=0.3998;AA=T|||;VT=SNP
10	19031990	rs11006726	G	A	100	PASS	AC=400;AF=0.0798722;AN=5008;NS=2504;DP=15313;EAS_AF=0;AMR_AF=0.0879;AFR_AF=0.1505;EUR_AF=0.1083;SAS_AF=0.0317;AA=G|||;VT=SNP
10	19032354	rs11006727	T	C	100	PASS	AC=1375;AF=0.274561;AN=5008;NS=2504;DP=15563;EAS_AF=0.3462;AMR_AF=0.2839;AFR_AF=0.2829;EUR_AF=0.2624;SAS_AF=0.1953;AA=T|||;VT=SNP
10	19032455	rs11591419	A	G	100	PASS	AC=1343;AF=0.268171;AN=5008;NS=2504;DP=13834;EAS_AF=0.1637;AMR_AF=0.2349;AFR_AF=0.4418;EUR_AF=0.2286;SAS_AF=0.2055;AA=G|||;VT=SNP
10	19032482	rs74888612	A	C	100	PASS	AC=601;AF=0.120008;AN=5008;NS=2504;DP=13607;EAS_AF=0.1399;AMR_AF=0.1311;AFR_AF=0.1959;EUR_AF=0.0507;SAS_AF=0.0603;AA=A|||;VT=SNP
10	19032528	rs12241053	A	G	100	PASS	AC=356;AF=0.0710863;AN=5008;NS=2504;DP=14786;EAS_AF=0;AMR_AF=0.0778;AFR_AF=0.1286;EUR_AF=0.1004;SAS_AF=0.0317;AA=A|||;VT=SNP
10	19032579	rs61839418	G	A	100	PASS	AC=239;AF=0.0477236;AN=5008;NS=2504;DP=16243;EAS_AF=0;AMR_AF=0.0706;AFR_AF=0.0439;EUR_AF=0.1004;SAS_AF=0.0317;AA=G|||;VT=SNP
10	19032680	rs113493854	T	C	100	PASS	AC=79;AF=0.0157748;AN=5008;NS=2504;DP=16694;EAS_AF=0.002;AMR_AF=0.0245;AFR_AF=0;EUR_AF=0.0537;SAS_AF=0.0061;AA=T|||;VT=SNP
10	19032763	rs76423794	G	A	100	PASS	AC=607;AF=0.121206;AN=5008;NS=2504;DP=15703;EAS_AF=0.1399;AMR_AF=0.1369;AFR_AF=0.1967;EUR_AF=0.0527;SAS_AF=0.0593;AA=G|||;VT=SNP
10	19032804	rs12354939	A	G	100	PASS	AC=772;AF=0.154153;AN=5008;NS=2504;DP=15400;EAS_AF=0.1617;AMR_AF=0.121;AFR_AF=0.2163;EUR_AF=0.0746;SAS_AF=0.1677;AA=A|||;VT=SNP
10	19032885	rs10826350	T	A	100	PASS	AC=2718;AF=0.542732;AN=5008;NS=2504;DP=16081;EAS_AF=0.5089;AMR_AF=0.5187;AFR_AF=0.7247;EUR_AF=0.492;SAS_AF=0.4008;AA=G|||;VT=SNP
10	19033528	rs59365425	A	G	100	PASS	AC=721;AF=0.14397;AN=5008;NS=2504;DP=14343;EAS_AF=0.1627;AMR_AF=0.1599;AFR_AF=0.2269;EUR_AF=0.0517;SAS_AF=0.0961;AA=A|||;VT=SNP
10	19033761	rs10763624	T	C	100	PASS	AC=1494;AF=0.298323;AN=5008;NS=2504;DP=14730;EAS_AF=0.369;AMR_AF=0.3112;AFR_AF=0.3124;EUR_AF=0.2634;SAS_AF=0.2331;AA=T|||;VT=SNP
10	19033920	rs7899514	G	T	100	PASS	AC=4219;AF=0.842452;AN=5008;NS=2504;DP=15476;EAS_AF=0.8998;AMR_AF=0.7522;AFR_AF=0.9758;EUR_AF=0.7932;SAS_AF=0.7178;AA=T|||;VT=SNP
10	19034071	rs76562799	A	G	100	PASS	AC=722;AF=0.144169;AN=5008;NS=2504;DP=16612;EAS_AF=0.1627;AMR_AF=0.1599;AFR_AF=0.2269;EUR_AF=0.0517;SAS_AF=0.0971;AA=A|||;VT=SNP
10	19034170	rs11006735	C	A	100	PASS	AC=772;AF=0.154153;AN=5008;NS=2504;DP=15053;EAS_AF=0.2063;AMR_AF=0.1513;AFR_AF=0.0855;EUR_AF=0.2117;SAS_AF=0.136;AA=C|||;VT=SNP
10	19034276	rs7901044	C	A	100	PASS	AC=1343;AF=0.268171;AN=5008;NS=2504;DP=15098;EAS_AF=0.1637;AMR_AF=0.2349;AFR_AF=0.4418;EUR_AF=0.2286;SAS_AF=0.2055;AA=A|||;VT=SNP
10	19034342	rs12266986	C	T	100	PASS	AC=326;AF=0.0650958;AN=5008;NS=2504;DP=15485;EAS_AF=0;AMR_AF=0.0764;AFR_AF=0.1074;EUR_AF=0.0994;SAS_AF=0.0317;AA=C|||;VT=SNP
10	19034388	rs10826351	G	A	100	PASS	AC=710;AF=0.141773;AN=5008;NS=2504;DP=15207;EAS_AF=0.1498;AMR_AF=0.1167;AFR_AF=0.1876;EUR_AF=0.0676;SAS_AF=0.1656;AA=G|||;VT=SNP
10	19034951	rs10763625	C	T	100	PASS	AC=773;AF=0.154353;AN=5008;NS=2504;DP=15855;EAS_AF=0.2073;AMR_AF=0.1513;AFR_AF=0.0855;EUR_AF=0.2117;SAS_AF=0.136;AA=C|||;VT=SNP
10	19035465	rs17703211	T	G	100	PASS	AC=239;AF=0.0477236;AN=5008;NS=2504;DP=14751;EAS_AF=0;AMR_AF=0.0706;AFR_AF=0.0439;EUR_AF=0.1004;SAS_AF=0.0317;AA=T|||;VT=SNP
10	19035977	rs112616963	G	A	100	PASS	AC=713;AF=0.142372;AN=5008;NS=2504;DP=12328;EAS_AF=0.1617;AMR_AF=0.1585;AFR_AF=0.2254;EUR_AF=0.0517;SAS_AF=0.092;AA=G|||;VT=SNP
10	19036257	rs10826353	G	A	100	PASS	AC=1346;AF=0.26877;AN=5008;NS=2504;DP=15593;EAS_AF=0.1637;AMR_AF=0.2349;AFR_AF=0.4425;EUR_AF=0.2306;SAS_AF=0.2055;AA=A|||;VT=SNP
10	19036286	rs11006743	C	T	100	PASS	AC=1489;AF=0.297324;AN=5008;NS=2504;DP=16277;EAS_AF=0.369;AMR_AF=0.3112;AFR_AF=0.3124;EUR_AF=0.2634;SAS_AF=0.228;AA=C|||;VT=SNP
10	19036553	rs12360128	A	G	100	PASS	AC=777;AF=0.155152;AN=5008;NS=2504;DP=16436;EAS_AF=0.2083;AMR_AF=0.1527;AFR_AF=0.087;EUR_AF=0.2117;SAS_AF=0.136;AA=A|||;VT=SNP
10	19036723	rs60472070	T	C	100	PASS	AC=713;AF=0.142372;AN=5008;NS=2504;DP=13077;EAS_AF=0.1617;AMR_AF=0.1585;AFR_AF=0.2254;EUR_AF=0.0517;SAS_AF=0.092;AA=T|||;VT=SNP
10	19036966	rs6481489	G	A	100	PASS	AC=2833;AF=0.565695;AN=5008;NS=2504;DP=12793;EAS_AF=0.5327;AMR_AF=0.5461;AFR_AF=0.7549;EUR_AF=0.492;SAS_AF=0.4335;AA=A|||;VT=SNP
10	19037210	rs7910183	T	C	100	PASS	AC=1344;AF=0.268371;AN=5008;NS=2504;DP=13079;EAS_AF=0.1637;AMR_AF=0.2349;AFR_AF=0.4425;EUR_AF=0.2286;SAS_AF=0.2055;AA=T|||;VT=SNP
10	19037318	rs7922117	C	A	100	PASS	AC=1344;AF=0.268371;AN=5008;NS=2504;DP=13952;EAS_AF=0.1637;AMR_AF=0.2349;AFR_AF=0.4425;EUR_AF=0.2286;SAS_AF=0.2055;AA=A|||;VT=SNP
10	19037343	rs7910310	T	G	100	PASS	AC=1492;AF=0.297923;AN=5008;NS=2504;DP=13653;EAS_AF=0.369;AMR_AF=0.3112;AFR_AF=0.3124;EUR_AF=0.2634;SAS_AF=0.2311;AA=T|||;VT=SNP
10	19037740	rs7474720	C	G	100	PASS	AC=1344;AF=0.268371;AN=5008;NS=2504;DP=11920;EAS_AF=0.1637;AMR_AF=0.2349;AFR_AF=0.4425;EUR_AF=0.2286;SAS_AF=0.2055;AA=G|||;VT=SNP
10	19038014	rs2884402	A	T	100	PASS	AC=2862;AF=0.571486;AN=5008;NS=2504;DP=16941;EAS_AF=0.5327;AMR_AF=0.5461;AFR_AF=0.7761;EUR_AF=0.492;SAS_AF=0.4346;AA=T|||;VT=SNP
10	19038100	rs77925468	C	G	100	PASS	AC=715;AF=0.142772;AN=5008;NS=2504;DP=17196;EAS_AF=0.1617;AMR_AF=0.1585;AFR_AF=0.2269;EUR_AF=0.0517;SAS_AF=0.092;AA=C|||;VT=SNP
10	19038316	rs2104700	G	T	100	PASS	AC=772;AF=0.154153;AN=5008;NS=2504;DP=14275;EAS_AF=0.1617;AMR_AF=0.121;AFR_AF=0.2163;EUR_AF=0.0746;SAS_AF=0.1677;AA=G|||;VT=SNP
10	19038322	rs183338213	G	A	100	PASS	AC=23;AF=0.00459265;AN=5008;NS=2504;DP=14832;EAS_AF=0;AMR_AF=0.0058;AFR_AF=0.0008;EUR_AF=0.0169;SAS_AF=0.001;AA=G|||;VT=SNP
10	19038457	rs113116257	G	A	100	PASS	AC=11;AF=0.00219649;AN=5008;NS=2504;DP=17908;EAS_AF=0;AMR_AF=0.0058;AFR_AF=0.0015;EUR_AF=0.004;SAS_AF=0.001;AA=G|||;VT=SNP
10	19038485	rs61839419	C	T	100	PASS	AC=208;AF=0.0415335;AN=5008;NS=2504;DP=18697;EAS_AF=0;AMR_AF=0.0692;AFR_AF=0.0219;EUR_AF=0.0994;SAS_AF=0.0317;AA=C|||;VT=SNP
10	19038569	rs2094646	A	G	100	PASS	AC=2839;AF=0.566893;AN=5008;NS=2504;DP=19552;EAS_AF=0.5327;AMR_AF=0.5476;AFR_AF=0.7579;EUR_AF=0.492;SAS_AF=0.4346;AA=G|||;VT=SNP
10	19038598	rs111794562	A	C	100	PASS	AC=76;AF=0.0151757;AN=5008;NS=2504;DP=19894;EAS_AF=0;AMR_AF=0.0245;AFR_AF=0;EUR_AF=0.0527;SAS_AF=0.0061;AA=A|||;VT=SNP
10	19038650	rs11006754	T	C	100	PASS	AC=1348;AF=0.269169;AN=5008;NS=2504;DP=21390;EAS_AF=0.1637;AMR_AF=0.2363;AFR_AF=0.444;EUR_AF=0.2286;SAS_AF=0.2065;AA=T|||;VT=SNP
10	19039461	rs56370304	T	C	100	PASS	AC=1347;AF=0.26897;AN=5008;NS=2504;DP=15338;EAS_AF=0.1637;AMR_AF=0.2363;AFR_AF=0.444;EUR_AF=0.2286;SAS_AF=0.2055;AA=T|||;VT=SNP
10	19039494	rs61839421	T	G	100	PASS	AC=358;AF=0.0714856;AN=5008;NS=2504;DP=14016;EAS_AF=0;AMR_AF=0.0778;AFR_AF=0.1301;EUR_AF=0.1004;SAS_AF=0.0317;AA=T|||;VT=SNP
10	19039750	rs11006757	A	C	100	PASS	AC=1350;AF=0.269569;AN=5008;NS=2504;DP=15503;EAS_AF=0.1657;AMR_AF=0.2363;AFR_AF=0.4433;EUR_AF=0.2306;SAS_AF=0.2055;AA=A|||;VT=SNP
10	19039764	rs10763630	G	C	100	PASS	AC=2838;AF=0.566693;AN=5008;NS=2504;DP=15819;EAS_AF=0.5317;AMR_AF=0.5476;AFR_AF=0.7564;EUR_AF=0.492;SAS_AF=0.4366;AA=C|||;VT=SNP
10	19040829	rs11006763	A	G	100	PASS	AC=774;AF=0.154553;AN=5008;NS=2504;DP=18116;EAS_AF=0.2063;AMR_AF=0.1527;AFR_AF=0.087;EUR_AF=0.2107;SAS_AF=0.136;AA=A|||;VT=SNP
10	19040958	rs4748514	T	G	100	PASS	AC=718;AF=0.143371;AN=5008;NS=2504;DP=20262;EAS_AF=0.1627;AMR_AF=0.1599;AFR_AF=0.2254;EUR_AF=0.0517;SAS_AF=0.0951;AA=T|||;VT=SNP
10	19041003	rs10826361	C	T	100	PASS	AC=1347;AF=0.26897;AN=5008;NS=2504;DP=20840;EAS_AF=0.1637;AMR_AF=0.2363;AFR_AF=0.444;EUR_AF=0.2286;SAS_AF=0.2055;AA=C|||;VT=SNP
10	19041071	rs112755376	G	A	100	PASS	AC=77;AF=0.0153754;AN=5008;NS=2504;DP=20762;EAS_AF=0;AMR_AF=0.0245;AFR_AF=0;EUR_AF=0.0537;SAS_AF=0.0061;AA=G|||;VT=SNP
10	19042094	rs1873313	G	A	100	PASS	AC=2830;AF=0.565096;AN=5008;NS=2504;DP=16812;EAS_AF=0.5308;AMR_AF=0.5476;AFR_AF=0.7549;EUR_AF=0.4911;SAS_AF=0.4325;AA=A|||;VT=SNP
10	19042263	rs7911964	G	A	100	PASS	AC=715;AF=0.142772;AN=5008;NS=2504;DP=17076;EAS_AF=0.1627;AMR_AF=0.1599;AFR_AF=0.2239;EUR_AF=0.0517;SAS_AF=0.0941;AA=G|||;VT=SNP
10	19042489	rs9919358	C	G	100	PASS	AC=826;AF=0.164936;AN=5008;NS=2504;DP=18998;EAS_AF=0.1617;AMR_AF=0.1282;AFR_AF=0.2542;EUR_AF=0.0746;SAS_AF=0.1667;AA=C|||;VT=SNP
10	19043029	rs4748515	A	G	100	PASS	AC=723;AF=0.144369;AN=5008;NS=2504;DP=18175;EAS_AF=0.1627;AMR_AF=0.1614;AFR_AF=0.2277;EUR_AF=0.0517;SAS_AF=0.0961;AA=A|||;VT=SNP
10	19043168	rs963383	A	T	100	PASS	AC=768;AF=0.153355;AN=5008;NS=2504;DP=16946;EAS_AF=0.2044;AMR_AF=0.1513;AFR_AF=0.0847;EUR_AF=0.2107;SAS_AF=0.136;AA=A|||;VT=SNP
10	19043546	rs12252990	A	T	100	PASS	AC=1153;AF=0.230232;AN=5008;NS=2504;DP=18185;EAS_AF=0.1617;AMR_AF=0.2046;AFR_AF=0.3616;EUR_AF=0.174;SAS_AF=0.1994;AA=A|||;VT=SNP
10	19043635	rs4748516	G	A	100	PASS	AC=2833;AF=0.565695;AN=5008;NS=2504;DP=19271;EAS_AF=0.5308;AMR_AF=0.5476;AFR_AF=0.7549;EUR_AF=0.4911;SAS_AF=0.4356;AA=A|||;VT=SNP
10	19043678	rs4748517	C	T	100	PASS	AC=719;AF=0.14357;AN=5008;NS=2504;DP=18536;EAS_AF=0.1627;AMR_AF=0.1599;AFR_AF=0.2269;EUR_AF=0.0517;SAS_AF=0.0941;AA=C|||;VT=SNP
10	19043714	rs11006773	C	A	100	PASS	AC=829;AF=0.165535;AN=5008;NS=2504;DP=18609;EAS_AF=0.1617;AMR_AF=0.1282;AFR_AF=0.2557;EUR_AF=0.0746;SAS_AF=0.1677;AA=C|||;VT=SNP
10	19043965	rs11595362	A	C	100	PASS	AC=208;AF=0.0415335;AN=5008;NS=2504;DP=17384;EAS_AF=0;AMR_AF=0.0692;AFR_AF=0.0219;EUR_AF=0.0994;SAS_AF=0.0317;AA=A|||;VT=SNP
10	19043992	rs9919430	A	C	100	PASS	AC=1347;AF=0.26897;AN=5008;NS=2504;DP=18164;EAS_AF=0.1637;AMR_AF=0.2363;AFR_AF=0.4433;EUR_AF=0.2296;SAS_AF=0.2055;AA=A|||;VT=SNP
10	19044206	rs146374968	G	A	100	PASS	AC=230;AF=0.0459265;AN=5008;NS=2504;DP=16716;EAS_AF=0.121;AMR_AF=0.0288;AFR_AF=0.0015;EUR_AF=0.0447;SAS_AF=0.0419;AA=G|||;VT=SNP
10	19044470	rs112547234	T	G	100	PASS	AC=79;AF=0.0157748;AN=5008;NS=2504;DP=19645;EAS_AF=0.002;AMR_AF=0.0245;AFR_AF=0;EUR_AF=0.0537;SAS_AF=0.0061;AA=T|||;VT=SNP
10	19044717	rs16917752	A	G	100	PASS	AC=790;AF=0.157748;AN=5008;NS=2504;DP=19431;EAS_AF=0.2163;AMR_AF=0.1816;AFR_AF=0.2269;EUR_AF=0.0517;SAS_AF=0.0961;AA=A|||;VT=SNP
10	19044816	rs12247246	T	C	100	PASS	AC=1347;AF=0.26897;AN=5008;NS=2504;DP=17780;EAS_AF=0.1627;AMR_AF=0.2363;AFR_AF=0.4433;EUR_AF=0.2296;SAS_AF=0.2065;AA=T|||;VT=SNP
10	19044914	rs12252470	G	C	100	PASS	AC=1345;AF=0.26857;AN=5008;NS=2504;DP=18242;EAS_AF=0.1637;AMR_AF=0.2349;AFR_AF=0.4433;EUR_AF=0.2286;SAS_AF=0.2055;AA=G|||;VT=SNP
10	19045112	rs10826369	G	A	100	PASS	AC=1346;AF=0.26877;AN=5008;NS=2504;DP=15170;EAS_AF=0.1637;AMR_AF=0.2363;AFR_AF=0.4433;EUR_AF=0.2286;SAS_AF=0.2055;AA=G|||;VT=SNP
10	19045354	rs10826371	G	C	100	PASS	AC=771;AF=0.153954;AN=5008;NS=2504;DP=13936;EAS_AF=0.2044;AMR_AF=0.1513;AFR_AF=0.087;EUR_AF=0.2107;SAS_AF=0.136;AA=G|||;VT=SNP
10	19045369	rs10826372	G	A	100	PASS	AC=772;AF=0.154153;AN=5008;NS=2504;DP=13826;EAS_AF=0.2044;AMR_AF=0.1513;AFR_AF=0.0877;EUR_AF=0.2107;SAS_AF=0.136;AA=g|||;VT=SNP
10	19045471	rs11006780	A	C	100	PASS	AC=1021;AF=0.203874;AN=5008;NS=2504;DP=13910;EAS_AF=0.1637;AMR_AF=0.1614;AFR_AF=0.3359;EUR_AF=0.1292;SAS_AF=0.1738;AA=A|||;VT=SNP
10	19045589	rs1994607	C	G	100	PASS	AC=785;AF=0.156749;AN=5008;NS=2504;DP=16704;EAS_AF=0.2163;AMR_AF=0.1801;AFR_AF=0.2254;EUR_AF=0.0517;SAS_AF=0.0941;AA=C|||;VT=SNP
10	19045878	rs76581133	A	C	100	PASS	AC=239;AF=0.0477236;AN=5008;NS=2504;DP=14889;EAS_AF=0;AMR_AF=0.0706;AFR_AF=0.0439;EUR_AF=0.1004;SAS_AF=0.0317;AA=A|||;VT=SNP
10	19046654	rs4748518	A	G	100	PASS	AC=4949;AF=0.988219;AN=5008;NS=2504;DP=18049;EAS_AF=1;AMR_AF=0.9899;AFR_AF=0.9992;EUR_AF=0.9592;SAS_AF=0.9898;AA=A|||;VT=SNP
10	19046689	rs10826375	C	T	100	PASS	AC=1346;AF=0.26877;AN=5008;NS=2504;DP=17066;EAS_AF=0.1637;AMR_AF=0.2363;AFR_AF=0.4433;EUR_AF=0.2286;SAS_AF=0.2055;AA=T|||;VT=SNP
10	19046719	rs113566945	A	T	100	PASS	AC=79;AF=0.0157748;AN=5008;NS=2504;DP=15921;EAS_AF=0.002;AMR_AF=0.0245;AFR_AF=0;EUR_AF=0.0537;SAS_AF=0.0061;AA=A|||;VT=SNP
10	19047191	rs10826378	A	T	100	PASS	AC=1346;AF=0.26877;AN=5008;NS=2504;DP=17100;EAS_AF=0.1637;AMR_AF=0.2363;AFR_AF=0.4433;EUR_AF=0.2286;SAS_AF=0.2055;AA=A|||;VT=SNP
10	19047401	rs1854469	C	T	100	PASS	AC=2903;AF=0.579673;AN=5008;NS=2504;DP=19511;EAS_AF=0.5843;AMR_AF=0.5677;AFR_AF=0.7549;EUR_AF=0.4911;SAS_AF=0.4376;AA=T|||;VT=SNP
10	19047592	rs72775164	T	A	100	PASS	AC=740;AF=0.147764;AN=5008;NS=2504;DP=16141;EAS_AF=0.2054;AMR_AF=0.1527;AFR_AF=0.062;EUR_AF=0.2107;SAS_AF=0.136;AA=T|||;VT=SNP
10	19047674	rs74526980	C	T	100	PASS	AC=77;AF=0.0153754;AN=5008;NS=2504;DP=16772;EAS_AF=0;AMR_AF=0.0245;AFR_AF=0;EUR_AF=0.0537;SAS_AF=0.0061;AA=c|||;VT=SNP
10	19047992	rs11595053	T	A	100	PASS	AC=239;AF=0.0477236;AN=5008;NS=2504;DP=13600;EAS_AF=0;AMR_AF=0.0706;AFR_AF=0.0439;EUR_AF=0.1004;SAS_AF=0.0317;AA=T|||;VT=SNP
10	19048133	rs57542548	T	C	100	PASS	AC=264;AF=0.0527157;AN=5008;NS=2504;DP=16064;EAS_AF=0.122;AMR_AF=0.0476;AFR_AF=0.0076;EUR_AF=0.0577;SAS_AF=0.0409;AA=T|||;VT=SNP
10	19048382	rs1490194	C	T	100	PASS	AC=1352;AF=0.269968;AN=5008;NS=2504;DP=14840;EAS_AF=0.1637;AMR_AF=0.2363;AFR_AF=0.4448;EUR_AF=0.2286;SAS_AF=0.2096;AA=T|||;VT=SNP
10	19048581	rs78256143	A	T	100	PASS	AC=18;AF=0.00359425;AN=5008;NS=2504;DP=17598;EAS_AF=0;AMR_AF=0.0043;AFR_AF=0;EUR_AF=0.0149;SAS_AF=0;AA=A|||;VT=SNP
10	19048747	rs2039130	C	G	100	PASS	AC=777;AF=0.155152;AN=5008;NS=2504;DP=19450;EAS_AF=0.2143;AMR_AF=0.1787;AFR_AF=0.2224;EUR_AF=0.0517;SAS_AF=0.093;AA=C|||;VT=SNP
10	19049305	rs11006792	C	A	100	PASS	AC=1349;AF=0.269369;AN=5008;NS=2504;DP=18889;EAS_AF=0.1637;AMR_AF=0.2363;AFR_AF=0.4463;EUR_AF=0.2286;SAS_AF=0.2045;AA=C|||;VT=SNP
10	19049934	rs16917771	G	A	100	PASS	AC=784;AF=0.15655;AN=5008;NS=2504;DP=20644;EAS_AF=0.2143;AMR_AF=0.1787;AFR_AF=0.2277;EUR_AF=0.0517;SAS_AF=0.093;AA=G|||;VT=SNP
10	19050072	rs10763631	C	G	100	PASS	AC=1293;AF=0.258187;AN=5008;NS=2504;DP=18900;EAS_AF=0.1637;AMR_AF=0.2305;AFR_AF=0.4062;EUR_AF=0.2286;SAS_AF=0.2055;AA=C|||;VT=SNP
10	19050431	rs1329219	T	A	100	PASS	AC=2905;AF=0.580072;AN=5008;NS=2504;DP=14974;EAS_AF=0.5833;AMR_AF=0.5677;AFR_AF=0.7587;EUR_AF=0.492;SAS_AF=0.4346;AA=A|||;VT=SNP
10	19051314	rs141583142	C	G	100	PASS	AC=773;AF=0.154353;AN=5008;NS=2504;DP=15309;EAS_AF=0.2063;AMR_AF=0.1527;AFR_AF=0.0862;EUR_AF=0.2107;SAS_AF=0.136;AA=C|||;VT=SNP
10	19051497	rs11006795	T	A	100	PASS	AC=772;AF=0.154153;AN=5008;NS=2504;DP=17540;EAS_AF=0.2063;AMR_AF=0.1527;AFR_AF=0.0862;EUR_AF=0.2107;SAS_AF=0.135;AA=T|||;VT=SNP
10	19051549	rs12358235	A	T	100	PASS	AC=1356;AF=0.270767;AN=5008;NS=2504;DP=18771;EAS_AF=0.1667;AMR_AF=0.2378;AFR_AF=0.4478;EUR_AF=0.2286;SAS_AF=0.2055;AA=A|||;VT=SNP
10	19051603	rs12356693	C	T	100	PASS	AC=1356;AF=0.270767;AN=5008;NS=2504;DP=17761;EAS_AF=0.1667;AMR_AF=0.2378;AFR_AF=0.4478;EUR_AF=0.2286;SAS_AF=0.2055;AA=C|||;VT=SNP
10	19051607	rs12358248	A	C	100	PASS	AC=1356;AF=0.270767;AN=5008;NS=2504;DP=17707;EAS_AF=0.1667;AMR_AF=0.2378;AFR_AF=0.4478;EUR_AF=0.2286;SAS_AF=0.2055;AA=C|||;VT=SNP
10	19051644	rs61839445	T	C	100	PASS	AC=357;AF=0.0712859;AN=5008;NS=2504;DP=17732;EAS_AF=0;AMR_AF=0.0778;AFR_AF=0.1293;EUR_AF=0.1004;SAS_AF=0.0317;AA=T|||;VT=SNP
10	19052107	rs61839446	A	G	100	PASS	AC=359;AF=0.0716853;AN=5008;NS=2504;DP=18764;EAS_AF=0.001;AMR_AF=0.0778;AFR_AF=0.1301;EUR_AF=0.1004;SAS_AF=0.0317;AA=A|||;VT=SNP
10	19052123	rs12098652	A	G	100	PASS	AC=1354;AF=0.270367;AN=5008;NS=2504;DP=18828;EAS_AF=0.1667;AMR_AF=0.2363;AFR_AF=0.447;EUR_AF=0.2286;SAS_AF=0.2055;AA=A|||;VT=SNP
10	19052264	rs111486900	A	G	100	PASS	AC=12;AF=0.00239617;AN=5008;NS=2504;DP=18224;EAS_AF=0;AMR_AF=0.0058;AFR_AF=0.0015;EUR_AF=0.005;SAS_AF=0.001;AA=A|||;VT=SNP
10	19052382	rs117441197	T	C	100	PASS	AC=223;AF=0.0445288;AN=5008;NS=2504;DP=18519;EAS_AF=0.0397;AMR_AF=0.0144;AFR_AF=0.0008;EUR_AF=0.0199;SAS_AF=0.1554;AA=T|||;VT=SNP
10	19052399	rs10826381	C	T	100	PASS	AC=773;AF=0.154353;AN=5008;NS=2504;DP=18910;EAS_AF=0.2054;AMR_AF=0.1527;AFR_AF=0.0862;EUR_AF=0.2117;SAS_AF=0.136;AA=C|||;VT=SNP
10	19052600	rs10826382	A	G	100	PASS	AC=1561;AF=0.311701;AN=5008;NS=2504;DP=18889;EAS_AF=0.4216;AMR_AF=0.3314;AFR_AF=0.3124;EUR_AF=0.2634;SAS_AF=0.2331;AA=A|||;VT=SNP
10	19052666	rs72777127	T	C	100	PASS	AC=772;AF=0.154153;AN=5008;NS=2504;DP=18774;EAS_AF=0.1647;AMR_AF=0.1196;AFR_AF=0.2148;EUR_AF=0.0746;SAS_AF=0.1677;AA=T|||;VT=SNP
10	19052707	rs12263712	T	C	100	PASS	AC=774;AF=0.154553;AN=5008;NS=2504;DP=18968;EAS_AF=0.2063;AMR_AF=0.1527;AFR_AF=0.0862;EUR_AF=0.2117;SAS_AF=0.136;AA=T|||;VT=SNP
10	19053003	rs2094647	A	C	100	PASS	AC=2914;AF=0.581869;AN=5008;NS=2504;DP=19044;EAS_AF=0.5873;AMR_AF=0.5677;AFR_AF=0.7595;EUR_AF=0.492;SAS_AF=0.4387;AA=C|||;VT=SNP
10	19053477	rs12359416	T	C	100	PASS	AC=772;AF=0.154153;AN=5008;NS=2504;DP=22289;EAS_AF=0.2044;AMR_AF=0.1527;AFR_AF=0.0862;EUR_AF=0.2117;SAS_AF=0.136;AA=T|||;VT=SNP
10	19053551	rs12359075	A	G	100	PASS	AC=732;AF=0.146166;AN=5008;NS=2504;DP=20759;EAS_AF=0.1647;AMR_AF=0.1182;AFR_AF=0.1921;EUR_AF=0.0676;SAS_AF=0.1656;AA=A|||;VT=SNP
10	19053827	rs12359725	T	G	100	PASS	AC=1354;AF=0.270367;AN=5008;NS=2504;DP=20310;EAS_AF=0.1667;AMR_AF=0.2363;AFR_AF=0.447;EUR_AF=0.2286;SAS_AF=0.2055;AA=G|||;VT=SNP
10	19053896	rs1844548	G	T	100	PASS	AC=784;AF=0.15655;AN=5008;NS=2504;DP=19937;EAS_AF=0.2163;AMR_AF=0.1787;AFR_AF=0.2262;EUR_AF=0.0517;SAS_AF=0.093;AA=G|||;VT=SNP
10	19053951	rs1490193	A	G	100	PASS	AC=2934;AF=0.585863;AN=5008;NS=2504;DP=18438;EAS_AF=0.5843;AMR_AF=0.5677;AFR_AF=0.7799;EUR_AF=0.492;SAS_AF=0.4346;AA=G|||;VT=SNP
10	19053990	rs1490192	A	G	100	PASS	AC=2906;AF=0.580272;AN=5008;NS=2504;DP=17137;EAS_AF=0.5843;AMR_AF=0.5663;AFR_AF=0.7595;EUR_AF=0.492;SAS_AF=0.4346;AA=a|||;VT=SNP
10	19054403	rs12257144	C	A	100	PASS	AC=268;AF=0.0535144;AN=5008;NS=2504;DP=14992;EAS_AF=0;AMR_AF=0.0706;AFR_AF=0.0666;EUR_AF=0.0994;SAS_AF=0.0317;AA=c|||;VT=SNP
10	19054421	rs2495840	G	T	100	PASS	AC=770;AF=0.153754;AN=5008;NS=2504;DP=14780;EAS_AF=0.2014;AMR_AF=0.1527;AFR_AF=0.087;EUR_AF=0.2117;SAS_AF=0.136;AA=g|||;VT=SNP
10	19054555	rs12098594	C	T	100	PASS	AC=1356;AF=0.270767;AN=5008;NS=2504;DP=17098;EAS_AF=0.1667;AMR_AF=0.2363;AFR_AF=0.447;EUR_AF=0.2306;SAS_AF=0.2055;AA=t|||;VT=SNP
10	19054576	rs2495839	C	T	100	PASS	AC=1553;AF=0.310104;AN=5008;NS=2504;DP=17119;EAS_AF=0.4177;AMR_AF=0.3314;AFR_AF=0.3124;EUR_AF=0.2634;SAS_AF=0.229;AA=c|||;VT=SNP
10	19054816	rs16917787	A	G	100	PASS	AC=1355;AF=0.270567;AN=5008;NS=2504;DP=18123;EAS_AF=0.1667;AMR_AF=0.2363;AFR_AF=0.447;EUR_AF=0.2296;SAS_AF=0.2055;AA=N|||;VT=SNP
10	19054895	rs61839447	G	T	100	PASS	AC=210;AF=0.0419329;AN=5008;NS=2504;DP=18999;EAS_AF=0;AMR_AF=0.0692;AFR_AF=0.0227;EUR_AF=0.1004;SAS_AF=0.0317;AA=G|||;VT=SNP
10	19055000	rs61839448	C	T	100	PASS	AC=210;AF=0.0419329;AN=5008;NS=2504;DP=20403;EAS_AF=0;AMR_AF=0.0692;AFR_AF=0.0227;EUR_AF=0.1004;SAS_AF=0.0317;AA=C|||;VT=SNP
10	19055291	rs2451505	A	G	100	PASS	AC=2910;AF=0.58107;AN=5008;NS=2504;DP=16224;EAS_AF=0.5843;AMR_AF=0.5677;AFR_AF=0.7602;EUR_AF=0.493;SAS_AF=0.4356;AA=a|||;VT=SNP
10	19055572	rs16917789	A	G	100	PASS	AC=785;AF=0.156749;AN=5008;NS=2504;DP=16504;EAS_AF=0.2173;AMR_AF=0.1787;AFR_AF=0.2262;EUR_AF=0.0517;SAS_AF=0.093;AA=A|||;VT=SNP
10	19055655	rs118041524	T	C	100	PASS	AC=17;AF=0.00339457;AN=5008;NS=2504;DP=17618;EAS_AF=0;AMR_AF=0.0058;AFR_AF=0;EUR_AF=0.0119;SAS_AF=0.001;AA=T|||;VT=SNP
10	19055784	rs2480312	T	C	100	PASS	AC=696;AF=0.138978;AN=5008;NS=2504;DP=15680;EAS_AF=0.2014;AMR_AF=0.1513;AFR_AF=0.0325;EUR_AF=0.2107;SAS_AF=0.136;AA=T|||;VT=SNP
10	19056311	rs7070661	G	C	100	PASS	AC=759;AF=0.151558;AN=5008;NS=2504;DP=18090;EAS_AF=0.1647;AMR_AF=0.1196;AFR_AF=0.2118;EUR_AF=0.0676;SAS_AF=0.1656;AA=G|||;VT=SNP
10	19056366	rs7071665	C	T	100	PASS	AC=1365;AF=0.272564;AN=5008;NS=2504;DP=18358;EAS_AF=0.1677;AMR_AF=0.2363;AFR_AF=0.4539;EUR_AF=0.2296;SAS_AF=0.2055;AA=C|||;VT=SNP
10	19057003	rs76642275	T	G	100	PASS	AC=781;AF=0.15595;AN=5008;NS=2504;DP=17626;EAS_AF=0.2163;AMR_AF=0.1787;AFR_AF=0.2239;EUR_AF=0.0517;SAS_AF=0.093;AA=T|||;VT=SNP
10	19057122	rs117096031	A	G	100	PASS	AC=18;AF=0.00359425;AN=5008;NS=2504;DP=17720;EAS_AF=0;AMR_AF=0.0043;AFR_AF=0;EUR_AF=0.0109;SAS_AF=0.0041;AA=A|||;VT=SNP
10	19057210	rs7920515	T	G	100	PASS	AC=1368;AF=0.273163;AN=5008;NS=2504;DP=18425;EAS_AF=0.1677;AMR_AF=0.2363;AFR_AF=0.4561;EUR_AF=0.2296;SAS_AF=0.2055;AA=T|||;VT=SNP
10	19057452	rs7900461	G	A	100	PASS	AC=1365;AF=0.272564;AN=5008;NS=2504;DP=20419;EAS_AF=0.1677;AMR_AF=0.2363;AFR_AF=0.4539;EUR_AF=0.2296;SAS_AF=0.2055;AA=G|||;VT=SNP
10	19057575	rs60581802	A	G	100	PASS	AC=781;AF=0.15595;AN=5008;NS=2504;DP=20622;EAS_AF=0.2173;AMR_AF=0.1772;AFR_AF=0.2239;EUR_AF=0.0517;SAS_AF=0.093;AA=A|||;VT=SNP
10	19057577	rs2451506	G	A	100	PASS	AC=2918;AF=0.582668;AN=5008;NS=2504;DP=20573;EAS_AF=0.5873;AMR_AF=0.5663;AFR_AF=0.7663;EUR_AF=0.492;SAS_AF=0.4346;AA=A|||;VT=SNP
10	19057868	rs2495838	A	C	100	PASS	AC=2091;AF=0.417532;AN=5008;NS=2504;DP=20097;EAS_AF=0.4147;AMR_AF=0.4323;AFR_AF=0.2337;EUR_AF=0.508;SAS_AF=0.5654;AA=A|||;VT=SNP
10	19057928	rs117688533	G	T	100	PASS	AC=17;AF=0.00339457;AN=5008;NS=2504;DP=20419;EAS_AF=0;AMR_AF=0.0058;AFR_AF=0;EUR_AF=0.0119;SAS_AF=0.001;AA=G|||;VT=SNP
10	19057973	rs61839450	G	T	100	PASS	AC=190;AF=0.0379393;AN=5008;NS=2504;DP=19492;EAS_AF=0;AMR_AF=0.0692;AFR_AF=0.0076;EUR_AF=0.1004;SAS_AF=0.0317;AA=G|||;VT=SNP
10	19058292	rs76804927	C	A	100	PASS	AC=28;AF=0.00559105;AN=5008;NS=2504;DP=17842;EAS_AF=0;AMR_AF=0.0043;AFR_AF=0;EUR_AF=0.0249;SAS_AF=0;AA=C|||;VT=SNP
10	19058636	rs72777141	C	G	100	PASS	AC=742;AF=0.148163;AN=5008;NS=2504;DP=18498;EAS_AF=0.1657;AMR_AF=0.1196;AFR_AF=0.1914;EUR_AF=0.0746;SAS_AF=0.1677;AA=C|||;VT=SNP
10	19058672	rs76082698	T	G	100	PASS	AC=770;AF=0.153754;AN=5008;NS=2504;DP=17839;EAS_AF=0.1657;AMR_AF=0.1196;AFR_AF=0.2126;EUR_AF=0.0746;SAS_AF=0.1677;AA=T|||;VT=SNP
10	19058760	rs2451507	G	A	100	PASS	AC=1554;AF=0.310304;AN=5008;NS=2504;DP=16929;EAS_AF=0.4196;AMR_AF=0.3314;AFR_AF=0.3124;EUR_AF=0.2624;SAS_AF=0.229;AA=G|||;VT=SNP
10	19058917	rs2451508	G	A	100	PASS	AC=768;AF=0.153355;AN=5008;NS=2504;DP=18210;EAS_AF=0.1984;AMR_AF=0.1527;AFR_AF=0.0885;EUR_AF=0.2107;SAS_AF=0.136;AA=G|||;VT=SNP
10	19059481	rs1410916	C	T	100	PASS	AC=771;AF=0.153954;AN=5008;NS=2504;DP=14328;EAS_AF=0.2014;AMR_AF=0.1527;AFR_AF=0.0885;EUR_AF=0.2107;SAS_AF=0.136;AA=C|||;VT=SNP
10	19059576	rs1831252	A	G	100	PASS	AC=771;AF=0.153954;AN=5008;NS=2504;DP=14574;EAS_AF=0.2014;AMR_AF=0.1527;AFR_AF=0.0885;EUR_AF=0.2107;SAS_AF=0.136;AA=A|||;VT=SNP
10	19059581	rs1831253	C	T	100	PASS	AC=775;AF=0.154752;AN=5008;NS=2504;DP=14582;EAS_AF=0.2014;AMR_AF=0.1527;AFR_AF=0.0885;EUR_AF=0.2117;SAS_AF=0.1391;AA=C|||;VT=SNP
10	19059660	rs139372011	C	A	100	PASS	AC=57;AF=0.0113818;AN=5008;NS=2504;DP=14899;EAS_AF=0;AMR_AF=0.0202;AFR_AF=0.0038;EUR_AF=0.0268;SAS_AF=0.0112;AA=C|||;VT=SNP
10	19059708	rs12258183	C	T	100	PASS	AC=1367;AF=0.272963;AN=5008;NS=2504;DP=17612;EAS_AF=0.1677;AMR_AF=0.2363;AFR_AF=0.4554;EUR_AF=0.2296;SAS_AF=0.2055;AA=C|||;VT=SNP
10	19059813	rs9787683	A	T	100	PASS	AC=2938;AF=0.586661;AN=5008;NS=2504;DP=16628;EAS_AF=0.5873;AMR_AF=0.5677;AFR_AF=0.7776;EUR_AF=0.492;SAS_AF=0.4387;AA=T|||;VT=SNP
10	19059820	rs9787684	A	G	100	PASS	AC=2924;AF=0.583866;AN=5008;NS=2504;DP=16730;EAS_AF=0.5873;AMR_AF=0.5677;AFR_AF=0.767;EUR_AF=0.492;SAS_AF=0.4387;AA=G|||;VT=SNP
10	19059845	rs148115520	G	A	100	PASS	AC=88;AF=0.0175719;AN=5008;NS=2504;DP=15842;EAS_AF=0;AMR_AF=0.0202;AFR_AF=0.0204;EUR_AF=0.0417;SAS_AF=0.0051;AA=G|||;VT=SNP
10	19059957	rs145759770	A	G	100	PASS	AC=34;AF=0.00678914;AN=5008;NS=2504;DP=12380;EAS_AF=0;AMR_AF=0.0043;AFR_AF=0.0015;EUR_AF=0.0268;SAS_AF=0.002;AA=A|||;VT=SNP
10	19060014	rs137904410	C	T	100	PASS	AC=78;AF=0.0155751;AN=5008;NS=2504;DP=13364;EAS_AF=0;AMR_AF=0.0259;AFR_AF=0;EUR_AF=0.0537;SAS_AF=0.0061;AA=C|||;VT=SNP
10	19060340	rs7089902	G	T	100	PASS	AC=1377;AF=0.27496;AN=5008;NS=2504;DP=13287;EAS_AF=0.1677;AMR_AF=0.2363;AFR_AF=0.4629;EUR_AF=0.2296;SAS_AF=0.2055;AA=T|||;VT=SNP
10	19060436	rs61839451	T	G	100	PASS	AC=190;AF=0.0379393;AN=5008;NS=2504;DP=14692;EAS_AF=0;AMR_AF=0.0692;AFR_AF=0.0076;EUR_AF=0.1004;SAS_AF=0.0317;AA=T|||;VT=SNP
10	19061392	rs11591274	T	A	100	PASS	AC=209;AF=0.0417332;AN=5008;NS=2504;DP=21748;EAS_AF=0;AMR_AF=0.0692;AFR_AF=0.0219;EUR_AF=0.1004;SAS_AF=0.0317;AA=T|||;VT=SNP
10	19061623	rs2451509	C	T	100	PASS	AC=772;AF=0.154153;AN=5008;NS=2504;DP=18971;EAS_AF=0.2034;AMR_AF=0.1527;AFR_AF=0.0893;EUR_AF=0.2087;SAS_AF=0.136;AA=C|||;VT=SNP
10	19061889	rs16917797	C	T	100	PASS	AC=780;AF=0.155751;AN=5008;NS=2504;DP=18695;EAS_AF=0.2163;AMR_AF=0.1787;AFR_AF=0.2231;EUR_AF=0.0517;SAS_AF=0.093;AA=c|||;VT=SNP
10	19061898	rs17703879	T	C	100	PASS	AC=240;AF=0.0479233;AN=5008;NS=2504;DP=18508;EAS_AF=0;AMR_AF=0.0706;AFR_AF=0.0439;EUR_AF=0.1014;SAS_AF=0.0317;AA=T|||;VT=SNP
10	19062222	rs2451510	A	T	100	PASS	AC=772;AF=0.154153;AN=5008;NS=2504;DP=19699;EAS_AF=0.2034;AMR_AF=0.1527;AFR_AF=0.0893;EUR_AF=0.2087;SAS_AF=0.136;AA=A|||;VT=SNP
10	19062256	rs2493624	A	C	100	PASS	AC=1569;AF=0.313299;AN=5008;NS=2504;DP=18955;EAS_AF=0.4167;AMR_AF=0.3329;AFR_AF=0.3245;EUR_AF=0.2604;SAS_AF=0.2321;AA=C|||;VT=SNP
10	19062350	rs111940349	T	G	100	PASS	AC=61;AF=0.0121805;AN=5008;NS=2504;DP=17957;EAS_AF=0;AMR_AF=0.0187;AFR_AF=0;EUR_AF=0.0417;SAS_AF=0.0061;AA=T|||;VT=SNP
10	19062351	rs11006878	G	A	100	PASS	AC=780;AF=0.155751;AN=5008;NS=2504;DP=17963;EAS_AF=0.1627;AMR_AF=0.1225;AFR_AF=0.2209;EUR_AF=0.0746;SAS_AF=0.1677;AA=G|||;VT=SNP
10	19062390	rs72777149	C	T	100	PASS	AC=36;AF=0.0071885;AN=5008;NS=2504;DP=17996;EAS_AF=0;AMR_AF=0.0058;AFR_AF=0.0008;EUR_AF=0.0288;SAS_AF=0.002;AA=C|||;VT=SNP
10	19062527	rs11006879	G	A	100	PASS	AC=1362;AF=0.271965;AN=5008;NS=2504;DP=20021;EAS_AF=0.1637;AMR_AF=0.2363;AFR_AF=0.4546;EUR_AF=0.2296;SAS_AF=0.2055;AA=C|||;VT=SNP
10	19062636	rs61839453	C	G	100	PASS	AC=240;AF=0.0479233;AN=5008;NS=2504;DP=20000;EAS_AF=0;AMR_AF=0.0706;AFR_AF=0.0439;EUR_AF=0.1014;SAS_AF=0.0317;AA=C|||;VT=SNP
10	19062809	rs16917798	C	G	100	PASS	AC=796;AF=0.158946;AN=5008;NS=2504;DP=19054;EAS_AF=0.2212;AMR_AF=0.1801;AFR_AF=0.2224;EUR_AF=0.0596;SAS_AF=0.0961;AA=C|||;VT=SNP
10	19063251	rs112503195	G	A	100	PASS	AC=77;AF=0.0153754;AN=5008;NS=2504;DP=16924;EAS_AF=0;AMR_AF=0.0245;AFR_AF=0;EUR_AF=0.0537;SAS_AF=0.0061;AA=G|||;VT=SNP
10	19063418	rs2451511	A	G	100	PASS	AC=770;AF=0.153754;AN=5008;NS=2504;DP=18585;EAS_AF=0.2014;AMR_AF=0.1527;AFR_AF=0.0893;EUR_AF=0.2087;SAS_AF=0.136;AA=A|||;VT=SNP
10	19063797	rs2480313	C	T	100	PASS	AC=1571;AF=0.313698;AN=5008;NS=2504;DP=15566;EAS_AF=0.4187;AMR_AF=0.3329;AFR_AF=0.3245;EUR_AF=0.2604;SAS_AF=0.2321;AA=T|||;VT=SNP
10	19063941	rs12413388	G	A	100	PASS	AC=785;AF=0.156749;AN=5008;NS=2504;DP=15675;EAS_AF=0.2163;AMR_AF=0.1801;AFR_AF=0.2239;EUR_AF=0.0517;SAS_AF=0.0961;AA=g|||;VT=SNP
10	19064202	rs117555739	A	C	100	PASS	AC=16;AF=0.00319489;AN=5008;NS=2504;DP=15855;EAS_AF=0;AMR_AF=0.0043;AFR_AF=0;EUR_AF=0.0119;SAS_AF=0.001;AA=G|||;VT=SNP
10	19064408	rs61839454	T	A	100	PASS	AC=209;AF=0.0417332;AN=5008;NS=2504;DP=14130;EAS_AF=0;AMR_AF=0.0692;AFR_AF=0.0219;EUR_AF=0.1004;SAS_AF=0.0317;AA=T|||;VT=SNP
10	19064724	rs113364383	G	C	100	PASS	AC=307;AF=0.0613019;AN=5008;NS=2504;DP=15137;EAS_AF=0.001;AMR_AF=0.0288;AFR_AF=0.1747;EUR_AF=0.0477;SAS_AF=0.0072;AA=G|||;VT=SNP
10	19064736	rs2480336	G	A	100	PASS	AC=1558;AF=0.311102;AN=5008;NS=2504;DP=15499;EAS_AF=0.4196;AMR_AF=0.3343;AFR_AF=0.3132;EUR_AF=0.2604;SAS_AF=0.2321;AA=G|||;VT=SNP
10	19064739	rs2493623	A	G	100	PASS	AC=2093;AF=0.417931;AN=5008;NS=2504;DP=15532;EAS_AF=0.4226;AMR_AF=0.4424;AFR_AF=0.5129;EUR_AF=0.4155;SAS_AF=0.2699;AA=G|||;VT=SNP
10	19065081	rs2493622	A	G	100	PASS	AC=1572;AF=0.313898;AN=5008;NS=2504;DP=18349;EAS_AF=0.4196;AMR_AF=0.3329;AFR_AF=0.3245;EUR_AF=0.2604;SAS_AF=0.2321;AA=A|||;VT=SNP
10	19065279	rs2480309	C	T	100	PASS	AC=1584;AF=0.316294;AN=5008;NS=2504;DP=18067;EAS_AF=0.4296;AMR_AF=0.3329;AFR_AF=0.3253;EUR_AF=0.2604;SAS_AF=0.2331;AA=T|||;VT=SNP
10	19066165	rs2493621	C	G	100	PASS	AC=773;AF=0.154353;AN=5008;NS=2504;DP=17503;EAS_AF=0.2034;AMR_AF=0.1542;AFR_AF=0.0893;EUR_AF=0.2087;SAS_AF=0.136;AA=C|||;VT=SNP
10	19066273	rs2493620	A	G	100	PASS	AC=2926;AF=0.584265;AN=5008;NS=2504;DP=19449;EAS_AF=0.5843;AMR_AF=0.5692;AFR_AF=0.7814;EUR_AF=0.4901;SAS_AF=0.4254;AA=G|||;VT=SNP
10	19066855	rs2493619	C	T	100	PASS	AC=1576;AF=0.314696;AN=5008;NS=2504;DP=17560;EAS_AF=0.4216;AMR_AF=0.3343;AFR_AF=0.3253;EUR_AF=0.2614;SAS_AF=0.2311;AA=T|||;VT=SNP
10	19067110	rs2451512	A	G	100	PASS	AC=1588;AF=0.317093;AN=5008;NS=2504;DP=21515;EAS_AF=0.4335;AMR_AF=0.3343;AFR_AF=0.3253;EUR_AF=0.2614;SAS_AF=0.2311;AA=G|||;VT=SNP
10	19067289	rs2493618	A	C	100	PASS	AC=782;AF=0.15615;AN=5008;NS=2504;DP=19395;EAS_AF=0.1954;AMR_AF=0.1556;AFR_AF=0.1029;EUR_AF=0.2087;SAS_AF=0.1339;AA=a|||;VT=SNP
10	19067813	rs1329223	T	C	100	PASS	AC=796;AF=0.158946;AN=5008;NS=2504;DP=17848;EAS_AF=0.2262;AMR_AF=0.1801;AFR_AF=0.2247;EUR_AF=0.0517;SAS_AF=0.0961;AA=t|||;VT=SNP
10	19068981	rs2495836	A	C	100	PASS	AC=1562;AF=0.311901;AN=5008;NS=2504;DP=5794;EAS_AF=0.4196;AMR_AF=0.3343;AFR_AF=0.3147;EUR_AF=0.2634;SAS_AF=0.2311;AA=A|||;VT=SNP
10	19069048	rs2495835	C	T	100	PASS	AC=1562;AF=0.311901;AN=5008;NS=2504;DP=6844;EAS_AF=0.4196;AMR_AF=0.3343;AFR_AF=0.3147;EUR_AF=0.2634;SAS_AF=0.2311;AA=C|||;VT=SNP
10	19069850	rs113442301	G	A	100	PASS	AC=79;AF=0.0157748;AN=5008;NS=2504;DP=18468;EAS_AF=0.003;AMR_AF=0.0231;AFR_AF=0;EUR_AF=0.0537;SAS_AF=0.0061;AA=G|||;VT=SNP
10	19070264	rs16917807	T	C	100	PASS	AC=793;AF=0.158347;AN=5008;NS=2504;DP=19867;EAS_AF=0.2173;AMR_AF=0.1801;AFR_AF=0.2239;EUR_AF=0.0517;SAS_AF=0.1033;AA=T|||;VT=SNP
10	19070335	rs16917808	T	C	100	PASS	AC=795;AF=0.158746;AN=5008;NS=2504;DP=21187;EAS_AF=0.2173;AMR_AF=0.1801;AFR_AF=0.2254;EUR_AF=0.0517;SAS_AF=0.1033;AA=T|||;VT=SNP
10	19070688	rs2493617	A	C	100	PASS	AC=794;AF=0.158546;AN=5008;NS=2504;DP=19642;EAS_AF=0.2024;AMR_AF=0.1542;AFR_AF=0.1051;EUR_AF=0.2107;SAS_AF=0.135;AA=A|||;VT=SNP
10	19070775	rs111980018	G	C	100	PASS	AC=76;AF=0.0151757;AN=5008;NS=2504;DP=20131;EAS_AF=0;AMR_AF=0.0231;AFR_AF=0;EUR_AF=0.0537;SAS_AF=0.0061;AA=G|||;VT=SNP
10	19070828	rs2451522	C	T	100	PASS	AC=775;AF=0.154752;AN=5008;NS=2504;DP=19345;EAS_AF=0.2024;AMR_AF=0.1542;AFR_AF=0.0893;EUR_AF=0.2107;SAS_AF=0.137;AA=C|||;VT=SNP
10	19071035	rs7896207	T	C	100	PASS	AC=888;AF=0.177316;AN=5008;NS=2504;DP=12130;EAS_AF=0.1607;AMR_AF=0.1326;AFR_AF=0.3094;EUR_AF=0.0746;SAS_AF=0.1534;AA=T|||;VT=SNP
10	19071251	rs2480338	C	T	100	PASS	AC=1582;AF=0.315895;AN=5008;NS=2504;DP=18736;EAS_AF=0.4216;AMR_AF=0.3343;AFR_AF=0.3245;EUR_AF=0.2624;SAS_AF=0.2372;AA=T|||;VT=SNP
10	19071649	rs2493616	T	G	100	PASS	AC=775;AF=0.154752;AN=5008;NS=2504;DP=20507;EAS_AF=0.2024;AMR_AF=0.1556;AFR_AF=0.09;EUR_AF=0.2107;SAS_AF=0.135;AA=T|||;VT=SNP
10	19071656	rs2480340	C	T	100	PASS	AC=700;AF=0.139776;AN=5008;NS=2504;DP=20511;EAS_AF=0.2024;AMR_AF=0.1542;AFR_AF=0.034;EUR_AF=0.2107;SAS_AF=0.135;AA=C|||;VT=SNP
10	19071664	rs11814689	T	C	100	PASS	AC=792;AF=0.158147;AN=5008;NS=2504;DP=20606;EAS_AF=0.2173;AMR_AF=0.1801;AFR_AF=0.2231;EUR_AF=0.0517;SAS_AF=0.1033;AA=T|||;VT=SNP
10	19071761	rs2495834	T	C	100	PASS	AC=2933;AF=0.585663;AN=5008;NS=2504;DP=22128;EAS_AF=0.5833;AMR_AF=0.5692;AFR_AF=0.7821;EUR_AF=0.493;SAS_AF=0.4294;AA=C|||;VT=SNP
10	19072263	rs2480343	A	G	100	PASS	AC=1647;AF=0.328874;AN=5008;NS=2504;DP=20641;EAS_AF=0.4196;AMR_AF=0.3401;AFR_AF=0.3714;EUR_AF=0.2624;SAS_AF=0.2382;AA=G|||;VT=SNP
10	19072625	rs74958073	C	T	100	PASS	AC=241;AF=0.048123;AN=5008;NS=2504;DP=18988;EAS_AF=0;AMR_AF=0.072;AFR_AF=0.0439;EUR_AF=0.1014;SAS_AF=0.0317;AA=C|||;VT=SNP
10	19072752	rs111545114	A	G	100	PASS	AC=76;AF=0.0151757;AN=5008;NS=2504;DP=18222;EAS_AF=0;AMR_AF=0.0231;AFR_AF=0;EUR_AF=0.0537;SAS_AF=0.0061;AA=A|||;VT=SNP
10	19072980	rs7093424	C	T	100	PASS	AC=735;AF=0.146765;AN=5008;NS=2504;DP=18247;EAS_AF=0.2173;AMR_AF=0.1772;AFR_AF=0.1815;EUR_AF=0.0517;SAS_AF=0.1033;AA=C|||;VT=SNP
10	19073631	rs1329236	T	C	100	PASS	AC=1590;AF=0.317492;AN=5008;NS=2504;DP=16034;EAS_AF=0.4196;AMR_AF=0.3372;AFR_AF=0.3283;EUR_AF=0.2624;SAS_AF=0.2403;AA=C|||;VT=SNP
10	19073844	rs1329235	G	T	100	PASS	AC=1589;AF=0.317292;AN=5008;NS=2504;DP=16171;EAS_AF=0.4196;AMR_AF=0.3372;AFR_AF=0.3283;EUR_AF=0.2624;SAS_AF=0.2393;AA=G|||;VT=SNP
10	19073973	rs2495833	A	G	100	PASS	AC=1589;AF=0.317292;AN=5008;NS=2504;DP=17392;EAS_AF=0.4196;AMR_AF=0.3372;AFR_AF=0.3283;EUR_AF=0.2624;SAS_AF=0.2393;AA=A|||;VT=SNP
10	19074236	rs2480344	A	G	100	PASS	AC=774;AF=0.154553;AN=5008;NS=2504;DP=17858;EAS_AF=0.2024;AMR_AF=0.1542;AFR_AF=0.0893;EUR_AF=0.2107;SAS_AF=0.136;AA=A|||;VT=SNP
10	19074461	rs2495832	A	C	100	PASS	AC=767;AF=0.153155;AN=5008;NS=2504;DP=17016;EAS_AF=0.2024;AMR_AF=0.1556;AFR_AF=0.0832;EUR_AF=0.2107;SAS_AF=0.136;AA=A|||;VT=SNP
10	19074770	rs1410921	A	T	100	PASS	AC=733;AF=0.146366;AN=5008;NS=2504;DP=16398;EAS_AF=0.2173;AMR_AF=0.1772;AFR_AF=0.18;EUR_AF=0.0517;SAS_AF=0.1033;AA=A|||;VT=SNP
10	19074958	rs16917823	C	T	100	PASS	AC=713;AF=0.142372;AN=5008;NS=2504;DP=18283;EAS_AF=0.2173;AMR_AF=0.1772;AFR_AF=0.1649;EUR_AF=0.0517;SAS_AF=0.1033;AA=C|||;VT=SNP
10	19075309	rs61839455	A	G	100	PASS	AC=320;AF=0.0638978;AN=5008;NS=2504;DP=19188;EAS_AF=0;AMR_AF=0.0965;AFR_AF=0.0446;EUR_AF=0.1561;SAS_AF=0.0378;AA=A|||;VT=SNP
10	19075443	rs181086594	A	G	100	PASS	AC=23;AF=0.00459265;AN=5008;NS=2504;DP=18825;EAS_AF=0;AMR_AF=0.0058;AFR_AF=0.0008;EUR_AF=0.006;SAS_AF=0.0123;AA=A|||;VT=SNP
10	19075872	rs9663531	A	G	100	PASS	AC=733;AF=0.146366;AN=5008;NS=2504;DP=16639;EAS_AF=0.2173;AMR_AF=0.1772;AFR_AF=0.18;EUR_AF=0.0517;SAS_AF=0.1033;AA=A|||;VT=SNP
10	19076636	rs2451515	C	G	100	PASS	AC=2873;AF=0.573682;AN=5008;NS=2504;DP=16861;EAS_AF=0.5804;AMR_AF=0.5663;AFR_AF=0.7398;EUR_AF=0.493;SAS_AF=0.4305;AA=G|||;VT=SNP
10	19076845	rs9416775	G	A	100	PASS	AC=1589;AF=0.317292;AN=5008;NS=2504;DP=18248;EAS_AF=0.4206;AMR_AF=0.3372;AFR_AF=0.3275;EUR_AF=0.2624;SAS_AF=0.2393;AA=g|||;VT=SNP
10	19077101	rs1928355	G	T	100	PASS	AC=766;AF=0.152955;AN=5008;NS=2504;DP=13491;EAS_AF=0.2024;AMR_AF=0.1542;AFR_AF=0.0832;EUR_AF=0.2107;SAS_AF=0.136;AA=G|||;VT=SNP
10	19077216	rs182503643	T	G	100	PASS	AC=22;AF=0.00439297;AN=5008;NS=2504;DP=16540;EAS_AF=0;AMR_AF=0.0058;AFR_AF=0.0008;EUR_AF=0.0169;SAS_AF=0;AA=T|||;VT=SNP
10	19077299	rs1928358	A	G	100	PASS	AC=1590;AF=0.317492;AN=5008;NS=2504;DP=16850;EAS_AF=0.4216;AMR_AF=0.3372;AFR_AF=0.3275;EUR_AF=0.2624;SAS_AF=0.2393;AA=A|||;VT=SNP
10	19078445	rs111765057	G	A	100	PASS	AC=738;AF=0.147364;AN=5008;NS=2504;DP=18979;EAS_AF=0.2183;AMR_AF=0.1772;AFR_AF=0.1823;EUR_AF=0.0527;SAS_AF=0.1033;AA=G|||;VT=SNP
10	19078873	rs10826440	G	A	100	PASS	AC=1369;AF=0.273363;AN=5008;NS=2504;DP=16780;EAS_AF=0.369;AMR_AF=0.1974;AFR_AF=0.2489;EUR_AF=0.2773;SAS_AF=0.2577;AA=G|||;VT=SNP
10	19079333	rs2493615	G	A	100	PASS	AC=1590;AF=0.317492;AN=5008;NS=2504;DP=17046;EAS_AF=0.4206;AMR_AF=0.3372;AFR_AF=0.3283;EUR_AF=0.2624;SAS_AF=0.2393;AA=G|||;VT=SNP
10	19080647	rs2451519	T	C	100	PASS	AC=2336;AF=0.466454;AN=5008;NS=2504;DP=17016;EAS_AF=0.5784;AMR_AF=0.4539;AFR_AF=0.5287;EUR_AF=0.3469;SAS_AF=0.3988;AA=T|||;VT=SNP
10	19081085	rs2493614	G	T	100	PASS	AC=1544;AF=0.308307;AN=5008;NS=2504;DP=17673;EAS_AF=0.3601;AMR_AF=0.2478;AFR_AF=0.3449;EUR_AF=0.2714;SAS_AF=0.2863;AA=T|||;VT=SNP
10	19081595	rs2451518	G	T	100	PASS	AC=1583;AF=0.316094;AN=5008;NS=2504;DP=18797;EAS_AF=0.3442;AMR_AF=0.2752;AFR_AF=0.3517;EUR_AF=0.2922;SAS_AF=0.2924;AA=G|||;VT=SNP
10	19081599	rs77481166	G	T	100	PASS	AC=106;AF=0.0211661;AN=5008;NS=2504;DP=18633;EAS_AF=0;AMR_AF=0.0317;AFR_AF=0.0083;EUR_AF=0.0636;SAS_AF=0.0092;AA=G|||;VT=SNP
10	19081778	rs12573426	G	A	100	PASS	AC=1476;AF=0.294728;AN=5008;NS=2504;DP=19443;EAS_AF=0.371;AMR_AF=0.2147;AFR_AF=0.3056;EUR_AF=0.2833;SAS_AF=0.2699;AA=G|||;VT=SNP
10	19081842	rs111353701	T	A	100	PASS	AC=76;AF=0.0151757;AN=5008;NS=2504;DP=14190;EAS_AF=0;AMR_AF=0.0231;AFR_AF=0;EUR_AF=0.0537;SAS_AF=0.0061;AA=T|||;VT=SNP
10	19081864	rs2495830	A	G	100	PASS	AC=1586;AF=0.316693;AN=5008;NS=2504;DP=15260;EAS_AF=0.3482;AMR_AF=0.2752;AFR_AF=0.3517;EUR_AF=0.2922;SAS_AF=0.2914;AA=G|||;VT=SNP
10	19081881	rs2495829	C	T	100	PASS	AC=2432;AF=0.485623;AN=5008;NS=2504;DP=16895;EAS_AF=0.5724;AMR_AF=0.4597;AFR_AF=0.618;EUR_AF=0.335;SAS_AF=0.3906;AA=T|||;VT=SNP
10	19082041	rs139046659	C	T	100	PASS	AC=713;AF=0.142372;AN=5008;NS=2504;DP=16709;EAS_AF=0.1478;AMR_AF=0.1167;AFR_AF=0.1906;EUR_AF=0.0686;SAS_AF=0.1656;AA=C|||;VT=SNP
10	19082294	rs74703178	C	T	100	PASS	AC=44;AF=0.00878594;AN=5008;NS=2504;DP=18326;EAS_AF=0.001;AMR_AF=0.0115;AFR_AF=0.0008;EUR_AF=0.0278;SAS_AF=0.0061;AA=C|||;VT=SNP
10	19082797	rs2451517	G	A	100	PASS	AC=1605;AF=0.320487;AN=5008;NS=2504;DP=16800;EAS_AF=0.3452;AMR_AF=0.2752;AFR_AF=0.3691;EUR_AF=0.2922;SAS_AF=0.2904;AA=A|||;VT=SNP
10	19082976	rs79309409	T	A	100	PASS	AC=41;AF=0.0081869;AN=5008;NS=2504;DP=17902;EAS_AF=0;AMR_AF=0.0274;AFR_AF=0.0015;EUR_AF=0.0189;SAS_AF=0.001;AA=T|||;VT=SNP
10	19083423	rs111343458	A	G	100	PASS	AC=76;AF=0.0151757;AN=5008;NS=2504;DP=16735;EAS_AF=0;AMR_AF=0.0231;AFR_AF=0;EUR_AF=0.0537;SAS_AF=0.0061;AA=A|||;VT=SNP
10	19083500	rs11007019	A	G	100	PASS	AC=1151;AF=0.229832;AN=5008;NS=2504;DP=16318;EAS_AF=0.374;AMR_AF=0.1916;AFR_AF=0.0673;EUR_AF=0.2893;SAS_AF=0.2669;AA=A|||;VT=SNP
10	19083596	rs7906282	G	T	100	PASS	AC=1392;AF=0.277955;AN=5008;NS=2504;DP=17233;EAS_AF=0.374;AMR_AF=0.2089;AFR_AF=0.2352;EUR_AF=0.2922;SAS_AF=0.271;AA=G|||;VT=SNP
10	19083830	rs2493611	T	C	100	PASS	AC=1606;AF=0.320687;AN=5008;NS=2504;DP=13779;EAS_AF=0.3452;AMR_AF=0.2752;AFR_AF=0.3691;EUR_AF=0.2922;SAS_AF=0.2914;AA=C|||;VT=SNP
10	19084607	rs116989840	A	G	100	PASS	AC=218;AF=0.0435304;AN=5008;NS=2504;DP=20445;EAS_AF=0.121;AMR_AF=0.0274;AFR_AF=0.0023;EUR_AF=0.0358;SAS_AF=0.0389;AA=A|||;VT=SNP
10	19084616	rs79929402	C	A	100	PASS	AC=76;AF=0.0151757;AN=5008;NS=2504;DP=20162;EAS_AF=0;AMR_AF=0.0231;AFR_AF=0;EUR_AF=0.0537;SAS_AF=0.0061;AA=C|||;VT=SNP
10	19084905	rs1556112	G	C	100	PASS	AC=1581;AF=0.315695;AN=5008;NS=2504;DP=19107;EAS_AF=0.3442;AMR_AF=0.2767;AFR_AF=0.3525;EUR_AF=0.2903;SAS_AF=0.2904;AA=C|||;VT=SNP
10	19085342	rs7908403	A	G	100	PASS	AC=817;AF=0.163139;AN=5008;NS=2504;DP=17502;EAS_AF=0.1518;AMR_AF=0.1239;AFR_AF=0.2511;EUR_AF=0.0805;SAS_AF=0.1687;AA=A|||;VT=SNP
10	19085407	rs2495828	G	A	100	PASS	AC=4009;AF=0.800519;AN=5008;NS=2504;DP=18563;EAS_AF=0.9464;AMR_AF=0.7032;AFR_AF=0.9334;EUR_AF=0.6799;SAS_AF=0.6636;AA=A|||;VT=SNP
10	19085424	rs2495827	A	G	100	PASS	AC=776;AF=0.154952;AN=5008;NS=2504;DP=18361;EAS_AF=0.1964;AMR_AF=0.1513;AFR_AF=0.1021;EUR_AF=0.2167;SAS_AF=0.1227;AA=A|||;VT=SNP
10	19085518	rs7912006	T	C	100	PASS	AC=805;AF=0.160743;AN=5008;NS=2504;DP=18405;EAS_AF=0.1518;AMR_AF=0.1239;AFR_AF=0.2481;EUR_AF=0.0736;SAS_AF=0.1677;AA=T|||;VT=SNP
10	19085862	rs2480311	C	T	100	PASS	AC=4216;AF=0.841853;AN=5008;NS=2504;DP=19907;EAS_AF=0.9464;AMR_AF=0.7651;AFR_AF=0.9735;EUR_AF=0.7674;SAS_AF=0.6871;AA=T|||;VT=SNP
10	19086041	rs2495826	T	G	100	PASS	AC=3448;AF=0.688498;AN=5008;NS=2504;DP=19728;EAS_AF=0.7986;AMR_AF=0.6484;AFR_AF=0.73;EUR_AF=0.7078;SAS_AF=0.5276;AA=G|||;VT=SNP
10	19086148	rs2495825	G	A	100	PASS	AC=789;AF=0.157548;AN=5008;NS=2504;DP=20539;EAS_AF=0.1964;AMR_AF=0.1513;AFR_AF=0.118;EUR_AF=0.2097;SAS_AF=0.1217;AA=G|||;VT=SNP
10	19086209	rs2451514	A	T	100	PASS	AC=1603;AF=0.320088;AN=5008;NS=2504;DP=19823;EAS_AF=0.3452;AMR_AF=0.2767;AFR_AF=0.3676;EUR_AF=0.2903;SAS_AF=0.2914;AA=A|||;VT=SNP
10	19086816	rs111888944	C	T	100	PASS	AC=776;AF=0.154952;AN=5008;NS=2504;DP=19031;EAS_AF=0.2262;AMR_AF=0.183;AFR_AF=0.2073;EUR_AF=0.0517;SAS_AF=0.0971;AA=C|||;VT=SNP
10	19086833	rs7899447	G	A	100	PASS	AC=1160;AF=0.231629;AN=5008;NS=2504;DP=18631;EAS_AF=0.374;AMR_AF=0.1902;AFR_AF=0.0946;EUR_AF=0.2694;SAS_AF=0.2607;AA=G|||;VT=SNP
10	19086919	rs113665730	G	A	100	PASS	AC=828;AF=0.165335;AN=5008;NS=2504;DP=15472;EAS_AF=0.2708;AMR_AF=0.1816;AFR_AF=0.2065;EUR_AF=0.0606;SAS_AF=0.0971;AA=G|||;VT=SNP
10	19087334	rs2493610	G	A	100	PASS	AC=4252;AF=0.849042;AN=5008;NS=2504;DP=14053;EAS_AF=0.9464;AMR_AF=0.7723;AFR_AF=0.9766;EUR_AF=0.7893;SAS_AF=0.6922;AA=A|||;VT=SNP
10	19087367	rs2451513	A	C	100	PASS	AC=793;AF=0.158347;AN=5008;NS=2504;DP=1337;EAS_AF=0.1964;AMR_AF=0.1513;AFR_AF=0.1188;EUR_AF=0.2127;SAS_AF=0.1217;AA=A|||;VT=SNP
10	19087376	rs7477705	A	G	100	PASS	AC=1332;AF=0.265974;AN=5008;NS=2504;DP=3306;EAS_AF=0.374;AMR_AF=0.2061;AFR_AF=0.1921;EUR_AF=0.2922;SAS_AF=0.2699;AA=A|||;VT=SNP
10	19087431	rs72777171	C	T	100	PASS	AC=70;AF=0.0139776;AN=5008;NS=2504;DP=13289;EAS_AF=0.002;AMR_AF=0.0231;AFR_AF=0.003;EUR_AF=0.0408;SAS_AF=0.0072;AA=C|||;VT=SNP
10	19087450	rs2495824	A	T	100	PASS	AC=1600;AF=0.319489;AN=5008;NS=2504;DP=16502;EAS_AF=0.3452;AMR_AF=0.2752;AFR_AF=0.3676;EUR_AF=0.2903;SAS_AF=0.2894;AA=T|||;VT=SNP
10	19087524	rs61839457	T	G	100	PASS	AC=242;AF=0.0483227;AN=5008;NS=2504;DP=17125;EAS_AF=0;AMR_AF=0.0692;AFR_AF=0.0461;EUR_AF=0.1014;SAS_AF=0.0317;AA=T|||;VT=SNP
10	19087670	rs117056022	T	A	100	PASS	AC=16;AF=0.00319489;AN=5008;NS=2504;DP=16062;EAS_AF=0;AMR_AF=0.0043;AFR_AF=0;EUR_AF=0.0119;SAS_AF=0.001;AA=T|||;VT=SNP
10	19087853	rs72777173	A	G	100	PASS	AC=731;AF=0.145966;AN=5008;NS=2504;DP=20691;EAS_AF=0.1478;AMR_AF=0.1182;AFR_AF=0.1929;EUR_AF=0.0805;SAS_AF=0.1677;AA=A|||;VT=SNP
10	19088072	rs10826460	A	G	100	PASS	AC=1344;AF=0.268371;AN=5008;NS=2504;DP=19652;EAS_AF=0.374;AMR_AF=0.2061;AFR_AF=0.2012;EUR_AF=0.2922;SAS_AF=0.2699;AA=A|||;VT=SNP
10	19088161	rs2493627	G	A	100	PASS	AC=1603;AF=0.320088;AN=5008;NS=2504;DP=20632;EAS_AF=0.3452;AMR_AF=0.2752;AFR_AF=0.3699;EUR_AF=0.2903;SAS_AF=0.2894;AA=A|||;VT=SNP
10	19088452	rs72777176	C	T	100	PASS	AC=509;AF=0.101637;AN=5008;NS=2504;DP=18719;EAS_AF=0.1478;AMR_AF=0.1023;AFR_AF=0.056;EUR_AF=0.0716;SAS_AF=0.1462;AA=c|||;VT=SNP
10	19088718	rs139330724	C	T	100	PASS	AC=48;AF=0.00958466;AN=5008;NS=2504;DP=20118;EAS_AF=0;AMR_AF=0.0173;AFR_AF=0.0008;EUR_AF=0.0328;SAS_AF=0.002;AA=C|||;VT=SNP
10	19089081	rs7908741	G	C	100	PASS	AC=3466;AF=0.692093;AN=5008;NS=2504;DP=20601;EAS_AF=0.749;AMR_AF=0.6225;AFR_AF=0.8578;EUR_AF=0.5805;SAS_AF=0.5736;AA=C|||;VT=SNP
10	19089303	rs149260485	A	G	100	PASS	AC=26;AF=0.00519169;AN=5008;NS=2504;DP=19656;EAS_AF=0;AMR_AF=0.0086;AFR_AF=0.0008;EUR_AF=0.0189;SAS_AF=0;AA=A|||;VT=SNP
10	19089316	rs72777177	A	G	100	PASS	AC=34;AF=0.00678914;AN=5008;NS=2504;DP=20154;EAS_AF=0;AMR_AF=0.0043;AFR_AF=0.0008;EUR_AF=0.0278;SAS_AF=0.002;AA=A|||;VT=SNP
10	19089680	rs112996188	C	T	100	PASS	AC=76;AF=0.0151757;AN=5008;NS=2504;DP=21038;EAS_AF=0;AMR_AF=0.0231;AFR_AF=0;EUR_AF=0.0537;SAS_AF=0.0061;AA=C|||;VT=SNP
10	19089844	rs4747359	C	T	100	PASS	AC=205;AF=0.0409345;AN=5008;NS=2504;DP=22045;EAS_AF=0;AMR_AF=0.0778;AFR_AF=0.0038;EUR_AF=0.1024;SAS_AF=0.044;AA=C|||;VT=SNP
10	19090128	rs2495823	C	T	100	PASS	AC=789;AF=0.157548;AN=5008;NS=2504;DP=18189;EAS_AF=0.1974;AMR_AF=0.1513;AFR_AF=0.1172;EUR_AF=0.2097;SAS_AF=0.1217;AA=C|||;VT=SNP
10	19090565	rs11007082	G	T	100	PASS	AC=1461;AF=0.291733;AN=5008;NS=2504;DP=13154;EAS_AF=0.372;AMR_AF=0.2349;AFR_AF=0.2315;EUR_AF=0.3449;SAS_AF=0.2761;AA=G|||;VT=SNP
10	19090812	rs913655	T	C	100	PASS	AC=1732;AF=0.345847;AN=5008;NS=2504;DP=13161;EAS_AF=0.3462;AMR_AF=0.2824;AFR_AF=0.4614;EUR_AF=0.2913;SAS_AF=0.2904;AA=C|||;VT=SNP
10	19090908	rs913654	C	G	100	PASS	AC=4254;AF=0.849441;AN=5008;NS=2504;DP=11343;EAS_AF=0.9444;AMR_AF=0.7738;AFR_AF=0.9758;EUR_AF=0.7903;SAS_AF=0.6953;AA=G|||;VT=SNP
10	19090952	rs913653	T	C	100	PASS	AC=2750;AF=0.549121;AN=5008;NS=2504;DP=11664;EAS_AF=0.5724;AMR_AF=0.5346;AFR_AF=0.7156;EUR_AF=0.4433;SAS_AF=0.4192;AA=C|||;VT=SNP
10	19091389	rs7082839	T	G	100	PASS	AC=3487;AF=0.696286;AN=5008;NS=2504;DP=17286;EAS_AF=0.751;AMR_AF=0.6225;AFR_AF=0.8601;EUR_AF=0.5815;SAS_AF=0.589;AA=G|||;VT=SNP
10	19092008	rs10763663	A	G	100	PASS	AC=1140;AF=0.227636;AN=5008;NS=2504;DP=16809;EAS_AF=0.2262;AMR_AF=0.2579;AFR_AF=0.3427;EUR_AF=0.1531;SAS_AF=0.1288;AA=A|||;VT=SNP
10	19092205	rs1952474	G	A	100	PASS	AC=2719;AF=0.542931;AN=5008;NS=2504;DP=13819;EAS_AF=0.5992;AMR_AF=0.4986;AFR_AF=0.6664;EUR_AF=0.4911;SAS_AF=0.4029;AA=A|||;VT=SNP
10	19092435	rs1844544	T	C	100	PASS	AC=4261;AF=0.850839;AN=5008;NS=2504;DP=12528;EAS_AF=0.9474;AMR_AF=0.768;AFR_AF=0.9758;EUR_AF=0.7813;SAS_AF=0.7127;AA=C|||;VT=SNP
10	19092510	rs1844545	T	G	100	PASS	AC=2728;AF=0.544728;AN=5008;NS=2504;DP=12614;EAS_AF=0.6022;AMR_AF=0.5;AFR_AF=0.6694;EUR_AF=0.4911;SAS_AF=0.4039;AA=G|||;VT=SNP
10	19092550	rs1844546	T	G	100	PASS	AC=1151;AF=0.229832;AN=5008;NS=2504;DP=11932;EAS_AF=0.2341;AMR_AF=0.2579;AFR_AF=0.3449;EUR_AF=0.1531;SAS_AF=0.1288;AA=T|||;VT=SNP
10	19092551	rs1928359	T	C	100	PASS	AC=1151;AF=0.229832;AN=5008;NS=2504;DP=11985;EAS_AF=0.2341;AMR_AF=0.2579;AFR_AF=0.3449;EUR_AF=0.1531;SAS_AF=0.1288;AA=T|||;VT=SNP
10	19092987	rs2451504	A	C	100	PASS	AC=4246;AF=0.847843;AN=5008;NS=2504;DP=17253;EAS_AF=0.9484;AMR_AF=0.768;AFR_AF=0.9743;EUR_AF=0.7763;SAS_AF=0.7035;AA=C|||;VT=SNP
10	19093021	rs12415799	C	T	100	PASS	AC=774;AF=0.154553;AN=5008;NS=2504;DP=19127;EAS_AF=0.2262;AMR_AF=0.183;AFR_AF=0.2057;EUR_AF=0.0517;SAS_AF=0.0971;AA=C|||;VT=SNP
10	19093101	rs61841863	A	T	100	PASS	AC=237;AF=0.0473243;AN=5008;NS=2504;DP=19266;EAS_AF=0;AMR_AF=0.0677;AFR_AF=0.0431;EUR_AF=0.1014;SAS_AF=0.0317;AA=A|||;VT=SNP
10	19093405	rs2480316	T	G	100	PASS	AC=4466;AF=0.891773;AN=5008;NS=2504;DP=21605;EAS_AF=0.9534;AMR_AF=0.7896;AFR_AF=0.9856;EUR_AF=0.8141;SAS_AF=0.8538;AA=G|||;VT=SNP
10	19093431	rs116990135	C	G	100	PASS	AC=15;AF=0.00299521;AN=5008;NS=2504;DP=21740;EAS_AF=0;AMR_AF=0.0029;AFR_AF=0;EUR_AF=0.0119;SAS_AF=0.001;AA=C|||;VT=SNP
10	19093543	rs6481522	C	T	100	PASS	AC=2702;AF=0.539537;AN=5008;NS=2504;DP=17287;EAS_AF=0.5982;AMR_AF=0.4971;AFR_AF=0.6634;EUR_AF=0.4861;SAS_AF=0.3967;AA=T|||;VT=SNP
10	19093747	rs4447064	G	A	100	PASS	AC=2708;AF=0.540735;AN=5008;NS=2504;DP=20347;EAS_AF=0.6012;AMR_AF=0.4971;AFR_AF=0.6657;EUR_AF=0.4861;SAS_AF=0.3967;AA=A|||;VT=SNP
10	19094749	rs17631849	T	C	100	PASS	AC=188;AF=0.0375399;AN=5008;NS=2504;DP=18046;EAS_AF=0;AMR_AF=0.0663;AFR_AF=0.0076;EUR_AF=0.1004;SAS_AF=0.0317;AA=T|||;VT=SNP
10	19094931	rs7087681	G	T	100	PASS	AC=1289;AF=0.257388;AN=5008;NS=2504;DP=17887;EAS_AF=0.371;AMR_AF=0.2017;AFR_AF=0.1808;EUR_AF=0.2793;SAS_AF=0.2607;AA=G|||;VT=SNP
10	19094941	rs79244436	A	G	100	PASS	AC=22;AF=0.00439297;AN=5008;NS=2504;DP=17911;EAS_AF=0;AMR_AF=0.0058;AFR_AF=0.0008;EUR_AF=0.0169;SAS_AF=0;AA=A|||;VT=SNP
10	19095147	rs4748522	C	T	100	PASS	AC=1411;AF=0.281749;AN=5008;NS=2504;DP=16954;EAS_AF=0.2272;AMR_AF=0.2954;AFR_AF=0.4811;EUR_AF=0.2068;SAS_AF=0.136;AA=T|||;VT=SNP
10	19095446	rs4748523	A	C	100	PASS	AC=1285;AF=0.256589;AN=5008;NS=2504;DP=17876;EAS_AF=0.2272;AMR_AF=0.2882;AFR_AF=0.3896;EUR_AF=0.2068;SAS_AF=0.136;AA=A|||;VT=SNP
10	19095467	rs2480317	G	A	100	PASS	AC=4243;AF=0.847244;AN=5008;NS=2504;DP=18420;EAS_AF=0.9454;AMR_AF=0.7666;AFR_AF=0.9743;EUR_AF=0.7763;SAS_AF=0.7045;AA=A|||;VT=SNP
10	19095846	rs61841864	G	C	100	PASS	AC=1286;AF=0.256789;AN=5008;NS=2504;DP=18385;EAS_AF=0.2272;AMR_AF=0.2882;AFR_AF=0.3903;EUR_AF=0.2068;SAS_AF=0.136;AA=C|||;VT=SNP
10	19096597	rs7094458	C	A	100	PASS	AC=1047;AF=0.209065;AN=5008;NS=2504;DP=17581;EAS_AF=0.2262;AMR_AF=0.2522;AFR_AF=0.2738;EUR_AF=0.1541;SAS_AF=0.1299;AA=C|||;VT=SNP
10	19097042	rs17631990	C	T	100	PASS	AC=204;AF=0.0407348;AN=5008;NS=2504;DP=19691;EAS_AF=0;AMR_AF=0.0778;AFR_AF=0.0038;EUR_AF=0.1014;SAS_AF=0.044;AA=C|||;VT=SNP
10	19097776	rs2480318	C	T	100	PASS	AC=3319;AF=0.66274;AN=5008;NS=2504;DP=16480;EAS_AF=0.6528;AMR_AF=0.7176;AFR_AF=0.5968;EUR_AF=0.6958;SAS_AF=0.6892;AA=C|||;VT=SNP
10	19098082	rs1360122	G	A	100	PASS	AC=3380;AF=0.67492;AN=5008;NS=2504;DP=17138;EAS_AF=0.6528;AMR_AF=0.7262;AFR_AF=0.6392;EUR_AF=0.6958;SAS_AF=0.6881;AA=A|||;VT=SNP
10	19099292	rs2480319	G	A	100	PASS	AC=3381;AF=0.67512;AN=5008;NS=2504;DP=16640;EAS_AF=0.6528;AMR_AF=0.7277;AFR_AF=0.6384;EUR_AF=0.6958;SAS_AF=0.6892;AA=G|||;VT=SNP
10	19099297	rs149854676	G	A	100	PASS	AC=21;AF=0.00419329;AN=5008;NS=2504;DP=16424;EAS_AF=0;AMR_AF=0.0058;AFR_AF=0.0008;EUR_AF=0.0119;SAS_AF=0.0041;AA=G|||;VT=SNP
10	19099319	rs2495822	A	G	100	PASS	AC=3387;AF=0.676318;AN=5008;NS=2504;DP=15981;EAS_AF=0.6528;AMR_AF=0.7277;AFR_AF=0.643;EUR_AF=0.6958;SAS_AF=0.6892;AA=G|||;VT=SNP
10	19099454	rs7915766	A	G	100	PASS	AC=1321;AF=0.263778;AN=5008;NS=2504;DP=12977;EAS_AF=0.371;AMR_AF=0.2075;AFR_AF=0.1868;EUR_AF=0.2913;SAS_AF=0.2689;AA=A|||;VT=SNP
10	19099641	rs7899884	C	G	100	PASS	AC=1321;AF=0.263778;AN=5008;NS=2504;DP=12188;EAS_AF=0.372;AMR_AF=0.2075;AFR_AF=0.1861;EUR_AF=0.2913;SAS_AF=0.2689;AA=C|||;VT=SNP
10	19099913	rs113847596	A	G	100	PASS	AC=67;AF=0.0133786;AN=5008;NS=2504;DP=8293;EAS_AF=0;AMR_AF=0.0202;AFR_AF=0.0015;EUR_AF=0.0447;SAS_AF=0.0061;AA=A|||;VT=SNP
10	19100089	rs118124357	C	T	100	PASS	AC=172;AF=0.034345;AN=5008;NS=2504;DP=9665;EAS_AF=0.0079;AMR_AF=0.0144;AFR_AF=0;EUR_AF=0.0249;SAS_AF=0.1319;AA=C|||;VT=SNP
10	19100162	rs72779340	G	A	100	PASS	AC=757;AF=0.151158;AN=5008;NS=2504;DP=10406;EAS_AF=0.1508;AMR_AF=0.121;AFR_AF=0.1914;EUR_AF=0.0885;SAS_AF=0.183;AA=G|||;VT=SNP
10	19100223	rs113939140	G	A	100	PASS	AC=761;AF=0.151957;AN=5008;NS=2504;DP=13009;EAS_AF=0.2262;AMR_AF=0.1816;AFR_AF=0.1974;EUR_AF=0.0507;SAS_AF=0.0971;AA=G|||;VT=SNP
10	19100327	rs111899127	G	A	100	PASS	AC=76;AF=0.0151757;AN=5008;NS=2504;DP=14424;EAS_AF=0;AMR_AF=0.0231;AFR_AF=0;EUR_AF=0.0537;SAS_AF=0.0061;AA=G|||;VT=SNP
10	19100509	rs72779342	A	C	100	PASS	AC=768;AF=0.153355;AN=5008;NS=2504;DP=17752;EAS_AF=0.1508;AMR_AF=0.121;AFR_AF=0.1936;EUR_AF=0.0954;SAS_AF=0.184;AA=a|||;VT=SNP
10	19100552	rs112041846	G	A	100	PASS	AC=76;AF=0.0151757;AN=5008;NS=2504;DP=18471;EAS_AF=0;AMR_AF=0.0231;AFR_AF=0;EUR_AF=0.0537;SAS_AF=0.0061;AA=G|||;VT=SNP
10	19100572	rs2183180	G	A	100	PASS	AC=999;AF=0.199481;AN=5008;NS=2504;DP=18191;EAS_AF=0.2262;AMR_AF=0.2493;AFR_AF=0.2413;EUR_AF=0.1521;SAS_AF=0.1288;AA=G|||;VT=SNP
10	19100573	rs72779344	C	T	100	PASS	AC=34;AF=0.00678914;AN=5008;NS=2504;DP=18196;EAS_AF=0;AMR_AF=0.0058;AFR_AF=0.0008;EUR_AF=0.0268;SAS_AF=0.002;AA=C|||;VT=SNP
10	19100681	rs2480322	G	A	100	PASS	AC=3247;AF=0.648363;AN=5008;NS=2504;DP=18757;EAS_AF=0.6528;AMR_AF=0.7176;AFR_AF=0.5424;EUR_AF=0.6958;SAS_AF=0.6892;AA=A|||;VT=SNP
10	19100693	rs2495821	A	C	100	PASS	AC=3329;AF=0.664736;AN=5008;NS=2504;DP=18565;EAS_AF=0.6528;AMR_AF=0.7233;AFR_AF=0.5983;EUR_AF=0.6958;SAS_AF=0.6933;AA=A|||;VT=SNP
10	19100869	rs1576316	T	G	100	PASS	AC=3325;AF=0.663938;AN=5008;NS=2504;DP=16922;EAS_AF=0.6528;AMR_AF=0.7219;AFR_AF=0.5983;EUR_AF=0.6958;SAS_AF=0.6902;AA=T|||;VT=SNP
10	19101028	rs1159000	G	A	100	PASS	AC=3246;AF=0.648163;AN=5008;NS=2504;DP=17327;EAS_AF=0.6528;AMR_AF=0.7161;AFR_AF=0.5424;EUR_AF=0.6958;SAS_AF=0.6892;AA=A|||;VT=SNP
10	19101571	rs111672547	A	C	100	PASS	AC=76;AF=0.0151757;AN=5008;NS=2504;DP=16309;EAS_AF=0;AMR_AF=0.0231;AFR_AF=0;EUR_AF=0.0537;SAS_AF=0.0061;AA=A|||;VT=SNP
10	19101710	rs2495820	A	G	100	PASS	AC=3324;AF=0.663738;AN=5008;NS=2504;DP=19352;EAS_AF=0.6528;AMR_AF=0.7248;AFR_AF=0.5847;EUR_AF=0.7107;SAS_AF=0.6902;AA=A|||;VT=SNP
10	19101956	rs2987831	T	C	100	PASS	AC=3329;AF=0.664736;AN=5008;NS=2504;DP=19002;EAS_AF=0.6528;AMR_AF=0.7248;AFR_AF=0.5855;EUR_AF=0.7107;SAS_AF=0.6943;AA=T|||;VT=SNP
10	19102096	rs2480325	G	A	100	PASS	AC=3325;AF=0.663938;AN=5008;NS=2504;DP=17499;EAS_AF=0.6528;AMR_AF=0.7248;AFR_AF=0.5855;EUR_AF=0.7107;SAS_AF=0.6902;AA=G|||;VT=SNP
10	19102100	rs2480326	G	A	100	PASS	AC=3326;AF=0.664137;AN=5008;NS=2504;DP=17620;EAS_AF=0.6538;AMR_AF=0.7248;AFR_AF=0.5855;EUR_AF=0.7107;SAS_AF=0.6902;AA=G|||;VT=SNP
10	19102525	rs2480327	G	A	100	PASS	AC=3325;AF=0.663938;AN=5008;NS=2504;DP=17949;EAS_AF=0.6528;AMR_AF=0.7248;AFR_AF=0.5855;EUR_AF=0.7107;SAS_AF=0.6902;AA=A|||;VT=SNP
10	19102720	rs1329243	C	G	100	PASS	AC=760;AF=0.151757;AN=5008;NS=2504;DP=19221;EAS_AF=0.0556;AMR_AF=0.2277;AFR_AF=0.0393;EUR_AF=0.2107;SAS_AF=0.2883;AA=C|||;VT=SNP
10	19102817	rs2495819	A	T	100	PASS	AC=4071;AF=0.812899;AN=5008;NS=2504;DP=19282;EAS_AF=0.8026;AMR_AF=0.8429;AFR_AF=0.7769;EUR_AF=0.7913;SAS_AF=0.8732;AA=T|||;VT=SNP
10	19102856	rs2480328	G	C	100	PASS	AC=3320;AF=0.662939;AN=5008;NS=2504;DP=18857;EAS_AF=0.6528;AMR_AF=0.7248;AFR_AF=0.5817;EUR_AF=0.7107;SAS_AF=0.6902;AA=G|||;VT=SNP
10	19103029	rs111515359	C	T	100	PASS	AC=60;AF=0.0119808;AN=5008;NS=2504;DP=18890;EAS_AF=0;AMR_AF=0.0187;AFR_AF=0;EUR_AF=0.0417;SAS_AF=0.0051;AA=C|||;VT=SNP
10	19103123	rs1590828	A	G	100	PASS	AC=3325;AF=0.663938;AN=5008;NS=2504;DP=18772;EAS_AF=0.6528;AMR_AF=0.7248;AFR_AF=0.5855;EUR_AF=0.7107;SAS_AF=0.6902;AA=A|||;VT=SNP
10	19103304	rs1581939	T	A	100	PASS	AC=3325;AF=0.663938;AN=5008;NS=2504;DP=18202;EAS_AF=0.6528;AMR_AF=0.7248;AFR_AF=0.5855;EUR_AF=0.7107;SAS_AF=0.6902;AA=A|||;VT=SNP
10	19103472	rs2480331	C	T	100	PASS	AC=3263;AF=0.651558;AN=5008;NS=2504;DP=16822;EAS_AF=0.6528;AMR_AF=0.719;AFR_AF=0.5416;EUR_AF=0.7107;SAS_AF=0.6902;AA=T|||;VT=SNP
10	19103580	rs78762463	A	T	100	PASS	AC=41;AF=0.0081869;AN=5008;NS=2504;DP=19017;EAS_AF=0;AMR_AF=0.0159;AFR_AF=0.0008;EUR_AF=0.0239;SAS_AF=0.0051;AA=A|||;VT=SNP
10	19103590	rs2480332	T	G	100	PASS	AC=564;AF=0.11262;AN=5008;NS=2504;DP=18868;EAS_AF=0.0466;AMR_AF=0.2147;AFR_AF=0.0234;EUR_AF=0.1859;SAS_AF=0.1534;AA=T|||;VT=SNP
10	19103717	rs2495818	G	C	100	PASS	AC=3346;AF=0.668131;AN=5008;NS=2504;DP=16935;EAS_AF=0.6528;AMR_AF=0.7248;AFR_AF=0.6014;EUR_AF=0.7107;SAS_AF=0.6902;AA=G|||;VT=SNP
10	19103954	rs1116767	G	A	100	PASS	AC=549;AF=0.109625;AN=5008;NS=2504;DP=17898;EAS_AF=0.0466;AMR_AF=0.2104;AFR_AF=0.0204;EUR_AF=0.1849;SAS_AF=0.1462;AA=G|||;VT=SNP
10	19104653	rs113026517	T	C	100	PASS	AC=60;AF=0.0119808;AN=5008;NS=2504;DP=17330;EAS_AF=0;AMR_AF=0.0187;AFR_AF=0;EUR_AF=0.0417;SAS_AF=0.0051;AA=T|||;VT=SNP
10	19104657	rs61841866	A	T	100	PASS	AC=207;AF=0.0413339;AN=5008;NS=2504;DP=17258;EAS_AF=0;AMR_AF=0.0663;AFR_AF=0.0212;EUR_AF=0.1014;SAS_AF=0.0317;AA=A|||;VT=SNP
10	19105032	rs2480334	G	A	100	PASS	AC=4323;AF=0.863219;AN=5008;NS=2504;DP=15983;EAS_AF=0.8026;AMR_AF=0.8516;AFR_AF=0.969;EUR_AF=0.7843;SAS_AF=0.8722;AA=A|||;VT=SNP
10	19105226	rs1329234	C	T	100	PASS	AC=549;AF=0.109625;AN=5008;NS=2504;DP=16451;EAS_AF=0.0466;AMR_AF=0.2089;AFR_AF=0.0197;EUR_AF=0.1869;SAS_AF=0.1462;AA=T|||;VT=SNP
10	19105244	rs1329233	G	A	100	PASS	AC=547;AF=0.109225;AN=5008;NS=2504;DP=16353;EAS_AF=0.0466;AMR_AF=0.2089;AFR_AF=0.0197;EUR_AF=0.1849;SAS_AF=0.1462;AA=G|||;VT=SNP
10	19105439	rs1329232	G	A	100	PASS	AC=2844;AF=0.567891;AN=5008;NS=2504;DP=19313;EAS_AF=0.6062;AMR_AF=0.5159;AFR_AF=0.6157;EUR_AF=0.5258;SAS_AF=0.544;AA=A|||;VT=SNP
10	19105811	rs12571516	G	A	100	PASS	AC=1679;AF=0.335264;AN=5008;NS=2504;DP=17826;EAS_AF=0.38;AMR_AF=0.2579;AFR_AF=0.2549;EUR_AF=0.3718;SAS_AF=0.4151;AA=G|||;VT=SNP
10	19105919	rs11007147	C	G	100	PASS	AC=2917;AF=0.582468;AN=5008;NS=2504;DP=16620;EAS_AF=0.6062;AMR_AF=0.5202;AFR_AF=0.6687;EUR_AF=0.5258;SAS_AF=0.544;AA=G|||;VT=SNP
10	19106051	rs112729549	T	A	100	PASS	AC=75;AF=0.014976;AN=5008;NS=2504;DP=19117;EAS_AF=0;AMR_AF=0.0231;AFR_AF=0;EUR_AF=0.0527;SAS_AF=0.0061;AA=T|||;VT=SNP
10	19106225	rs10826478	A	G	100	PASS	AC=3577;AF=0.714257;AN=5008;NS=2504;DP=18115;EAS_AF=0.756;AMR_AF=0.6326;AFR_AF=0.8033;EUR_AF=0.5994;SAS_AF=0.727;AA=G|||;VT=SNP
10	19106327	rs35712032	G	A	100	PASS	AC=1460;AF=0.291534;AN=5008;NS=2504;DP=17841;EAS_AF=0.379;AMR_AF=0.2176;AFR_AF=0.1566;EUR_AF=0.3181;SAS_AF=0.409;AA=G|||;VT=SNP
10	19106381	rs11007148	C	G	100	PASS	AC=2908;AF=0.580671;AN=5008;NS=2504;DP=17570;EAS_AF=0.6052;AMR_AF=0.5202;AFR_AF=0.6634;EUR_AF=0.5249;SAS_AF=0.544;AA=C|||;VT=SNP
10	19108456	rs11815132	A	G	100	PASS	AC=1511;AF=0.301717;AN=5008;NS=2504;DP=21368;EAS_AF=0.378;AMR_AF=0.2248;AFR_AF=0.1899;EUR_AF=0.3181;SAS_AF=0.4121;AA=A|||;VT=SNP
10	19108780	rs12246296	C	T	100	PASS	AC=2071;AF=0.413538;AN=5008;NS=2504;DP=16163;EAS_AF=0.379;AMR_AF=0.3357;AFR_AF=0.4062;EUR_AF=0.4751;SAS_AF=0.4509;AA=C|||;VT=SNP
10	19108781	rs2480335	A	G	100	PASS	AC=2700;AF=0.539137;AN=5008;NS=2504;DP=16241;EAS_AF=0.4266;AMR_AF=0.5519;AFR_AF=0.4834;EUR_AF=0.66;SAS_AF=0.5971;AA=A|||;VT=SNP
10	19108845	rs11007151	A	G	100	PASS	AC=746;AF=0.148962;AN=5008;NS=2504;DP=16312;EAS_AF=0.1498;AMR_AF=0.1182;AFR_AF=0.1914;EUR_AF=0.0805;SAS_AF=0.183;AA=A|||;VT=SNP
10	19108871	rs60747791	A	C	100	PASS	AC=1469;AF=0.293331;AN=5008;NS=2504;DP=15910;EAS_AF=0.38;AMR_AF=0.219;AFR_AF=0.1604;EUR_AF=0.3191;SAS_AF=0.41;AA=A|||;VT=SNP
10	19109187	rs11007153	T	C	100	PASS	AC=2925;AF=0.584065;AN=5008;NS=2504;DP=17176;EAS_AF=0.6052;AMR_AF=0.5231;AFR_AF=0.671;EUR_AF=0.5258;SAS_AF=0.5481;AA=T|||;VT=SNP
10	19109217	rs79369918	C	G	100	PASS	AC=775;AF=0.154752;AN=5008;NS=2504;DP=17352;EAS_AF=0.2262;AMR_AF=0.1816;AFR_AF=0.2073;EUR_AF=0.0517;SAS_AF=0.0971;AA=C|||;VT=SNP
10	19109229	rs11007154	C	A	100	PASS	AC=739;AF=0.147564;AN=5008;NS=2504;DP=17489;EAS_AF=0.1498;AMR_AF=0.1182;AFR_AF=0.1921;EUR_AF=0.0736;SAS_AF=0.182;AA=C|||;VT=SNP
10	19109986	rs951828	G	A	100	PASS	AC=3665;AF=0.731829;AN=5008;NS=2504;DP=18913;EAS_AF=0.755;AMR_AF=0.6383;AFR_AF=0.8593;EUR_AF=0.6064;SAS_AF=0.7311;AA=A|||;VT=SNP
10	19110057	rs11007155	T	G	100	PASS	AC=743;AF=0.148363;AN=5008;NS=2504;DP=20169;EAS_AF=0.1498;AMR_AF=0.1182;AFR_AF=0.1891;EUR_AF=0.0805;SAS_AF=0.183;AA=T|||;VT=SNP
10	19110331	rs870770	A	G	100	PASS	AC=1749;AF=0.349241;AN=5008;NS=2504;DP=18102;EAS_AF=0.378;AMR_AF=0.2637;AFR_AF=0.3018;EUR_AF=0.3728;SAS_AF=0.4202;AA=A|||;VT=SNP
10	19110347	rs870771	C	T	100	PASS	AC=1686;AF=0.336661;AN=5008;NS=2504;DP=18369;EAS_AF=0.378;AMR_AF=0.2579;AFR_AF=0.2572;EUR_AF=0.3728;SAS_AF=0.4202;AA=C|||;VT=SNP
10	19110355	rs870772	C	A	100	PASS	AC=2842;AF=0.567492;AN=5008;NS=2504;DP=18471;EAS_AF=0.6052;AMR_AF=0.5144;AFR_AF=0.612;EUR_AF=0.5268;SAS_AF=0.5481;AA=A|||;VT=SNP
10	19110499	rs118104476	T	A	100	PASS	AC=15;AF=0.00299521;AN=5008;NS=2504;DP=19325;EAS_AF=0;AMR_AF=0.0043;AFR_AF=0;EUR_AF=0.0119;SAS_AF=0;AA=T|||;VT=SNP
10	19110944	rs977016	A	G	100	PASS	AC=1115;AF=0.222644;AN=5008;NS=2504;DP=15194;EAS_AF=0.2351;AMR_AF=0.255;AFR_AF=0.3185;EUR_AF=0.1531;SAS_AF=0.1288;AA=A|||;VT=SNP
10	19111022	rs72779359	A	G	100	PASS	AC=34;AF=0.00678914;AN=5008;NS=2504;DP=14653;EAS_AF=0;AMR_AF=0.0058;AFR_AF=0.0008;EUR_AF=0.0268;SAS_AF=0.002;AA=A|||;VT=SNP
10	19111035	rs1329225	G	A	100	PASS	AC=190;AF=0.0379393;AN=5008;NS=2504;DP=14937;EAS_AF=0;AMR_AF=0.0663;AFR_AF=0.0076;EUR_AF=0.1014;SAS_AF=0.0327;AA=G|||;VT=SNP
10	19111230	rs977015	C	G	100	PASS	AC=1076;AF=0.214856;AN=5008;NS=2504;DP=18574;EAS_AF=0.2282;AMR_AF=0.2464;AFR_AF=0.298;EUR_AF=0.1541;SAS_AF=0.1288;AA=C|||;VT=SNP
10	19111428	rs977014	T	A	100	PASS	AC=3654;AF=0.729633;AN=5008;NS=2504;DP=18888;EAS_AF=0.755;AMR_AF=0.6383;AFR_AF=0.8578;EUR_AF=0.5994;SAS_AF=0.729;AA=A|||;VT=SNP
10	19111532	rs7073042	C	A	100	PASS	AC=3654;AF=0.729633;AN=5008;NS=2504;DP=20923;EAS_AF=0.755;AMR_AF=0.6383;AFR_AF=0.8578;EUR_AF=0.5994;SAS_AF=0.729;AA=A|||;VT=SNP
10	19111726	rs7901495	C	A	100	PASS	AC=1501;AF=0.29972;AN=5008;NS=2504;DP=21143;EAS_AF=0.376;AMR_AF=0.2248;AFR_AF=0.1861;EUR_AF=0.3171;SAS_AF=0.41;AA=C|||;VT=SNP
10	19111883	rs140889736	T	C	100	PASS	AC=20;AF=0.00399361;AN=5008;NS=2504;DP=16956;EAS_AF=0;AMR_AF=0.0014;AFR_AF=0;EUR_AF=0.0179;SAS_AF=0.001;AA=T|||;VT=SNP
10	19112615	rs1329224	T	A	100	PASS	AC=2916;AF=0.582268;AN=5008;NS=2504;DP=19260;EAS_AF=0.6052;AMR_AF=0.5202;AFR_AF=0.6649;EUR_AF=0.5258;SAS_AF=0.5491;AA=A|||;VT=SNP
10	19112748	rs138371174	A	G	100	PASS	AC=18;AF=0.00359425;AN=5008;NS=2504;DP=19536;EAS_AF=0;AMR_AF=0.0014;AFR_AF=0;EUR_AF=0.0149;SAS_AF=0.002;AA=A|||;VT=SNP
10	19112954	rs111818556	C	T	100	PASS	AC=60;AF=0.0119808;AN=5008;NS=2504;DP=16635;EAS_AF=0;AMR_AF=0.0187;AFR_AF=0;EUR_AF=0.0417;SAS_AF=0.0051;AA=C|||;VT=SNP
10	19113155	rs61841888	C	T	100	PASS	AC=189;AF=0.0377396;AN=5008;NS=2504;DP=20138;EAS_AF=0;AMR_AF=0.0663;AFR_AF=0.0076;EUR_AF=0.1014;SAS_AF=0.0317;AA=c|||;VT=SNP
10	19113171	rs7069228	T	G	100	PASS	AC=2925;AF=0.584065;AN=5008;NS=2504;DP=20378;EAS_AF=0.6052;AMR_AF=0.5216;AFR_AF=0.6717;EUR_AF=0.5258;SAS_AF=0.5481;AA=G|||;VT=SNP
10	19113195	rs61841889	G	A	100	PASS	AC=189;AF=0.0377396;AN=5008;NS=2504;DP=20532;EAS_AF=0;AMR_AF=0.0663;AFR_AF=0.0076;EUR_AF=0.1014;SAS_AF=0.0317;AA=G|||;VT=SNP
10	19113402	rs111780194	G	A	100	PASS	AC=67;AF=0.0133786;AN=5008;NS=2504;DP=18584;EAS_AF=0;AMR_AF=0.0187;AFR_AF=0.0015;EUR_AF=0.0457;SAS_AF=0.0061;AA=G|||;VT=SNP
10	19113410	rs7099842	A	G	100	PASS	AC=2926;AF=0.584265;AN=5008;NS=2504;DP=18550;EAS_AF=0.6052;AMR_AF=0.5216;AFR_AF=0.6717;EUR_AF=0.5258;SAS_AF=0.5491;AA=G|||;VT=SNP
10	19113897	rs16917869	A	G	100	PASS	AC=785;AF=0.156749;AN=5008;NS=2504;DP=17003;EAS_AF=0.2351;AMR_AF=0.1816;AFR_AF=0.208;EUR_AF=0.0517;SAS_AF=0.0971;AA=a|||;VT=SNP
10	19114014	rs4748528	G	A	100	PASS	AC=2919;AF=0.582867;AN=5008;NS=2504;DP=16116;EAS_AF=0.6052;AMR_AF=0.5202;AFR_AF=0.6672;EUR_AF=0.5258;SAS_AF=0.5491;AA=A|||;VT=SNP
10	19114132	rs4748529	T	C	100	PASS	AC=2919;AF=0.582867;AN=5008;NS=2504;DP=15852;EAS_AF=0.6052;AMR_AF=0.5202;AFR_AF=0.6672;EUR_AF=0.5258;SAS_AF=0.5491;AA=T|||;VT=SNP
10	19115153	rs1329237	C	T	100	PASS	AC=208;AF=0.0415335;AN=5008;NS=2504;DP=15627;EAS_AF=0;AMR_AF=0.0663;AFR_AF=0.0212;EUR_AF=0.1024;SAS_AF=0.0317;AA=C|||;VT=SNP
10	19115197	rs1329238	C	G	100	PASS	AC=2839;AF=0.566893;AN=5008;NS=2504;DP=15320;EAS_AF=0.6062;AMR_AF=0.5144;AFR_AF=0.6104;EUR_AF=0.5249;SAS_AF=0.5481;AA=C|||;VT=SNP
10	19115566	rs10826480	A	G	100	PASS	AC=2844;AF=0.567891;AN=5008;NS=2504;DP=13283;EAS_AF=0.6052;AMR_AF=0.5159;AFR_AF=0.6135;EUR_AF=0.5258;SAS_AF=0.5481;AA=A|||;VT=SNP
10	19115637	rs16917873	A	G	100	PASS	AC=785;AF=0.156749;AN=5008;NS=2504;DP=12298;EAS_AF=0.2351;AMR_AF=0.1816;AFR_AF=0.208;EUR_AF=0.0517;SAS_AF=0.0971;AA=A|||;VT=SNP
10	19116011	rs12572254	T	G	100	PASS	AC=2716;AF=0.542332;AN=5008;NS=2504;DP=13510;EAS_AF=0.6052;AMR_AF=0.487;AFR_AF=0.5779;EUR_AF=0.4722;SAS_AF=0.5409;AA=T|||;VT=SNP
10	19116024	rs12774392	T	G	100	PASS	AC=2844;AF=0.567891;AN=5008;NS=2504;DP=13779;EAS_AF=0.6062;AMR_AF=0.5159;AFR_AF=0.612;EUR_AF=0.5268;SAS_AF=0.5481;AA=G|||;VT=SNP
10	19116304	rs1329240	C	A	100	PASS	AC=2838;AF=0.566693;AN=5008;NS=2504;DP=15570;EAS_AF=0.6062;AMR_AF=0.5144;AFR_AF=0.6089;EUR_AF=0.5258;SAS_AF=0.5481;AA=A|||;VT=SNP
10	19116610	rs1329241	T	C	100	PASS	AC=3581;AF=0.715056;AN=5008;NS=2504;DP=14878;EAS_AF=0.755;AMR_AF=0.6297;AFR_AF=0.8011;EUR_AF=0.6054;SAS_AF=0.7311;AA=C|||;VT=SNP
10	19117208	rs76882024	C	T	100	PASS	AC=54;AF=0.0107827;AN=5008;NS=2504;DP=16156;EAS_AF=0;AMR_AF=0.0086;AFR_AF=0.0008;EUR_AF=0.0427;SAS_AF=0.0041;AA=C|||;VT=SNP
10	19117575	rs7097608	T	C	100	PASS	AC=2927;AF=0.584465;AN=5008;NS=2504;DP=16408;EAS_AF=0.6062;AMR_AF=0.5231;AFR_AF=0.6717;EUR_AF=0.5258;SAS_AF=0.5481;AA=C|||;VT=SNP
10	19117819	rs12360239	G	T	100	PASS	AC=742;AF=0.148163;AN=5008;NS=2504;DP=16649;EAS_AF=0.1498;AMR_AF=0.1167;AFR_AF=0.1891;EUR_AF=0.0805;SAS_AF=0.183;AA=G|||;VT=SNP
10	19118287	rs11007193	T	C	100	PASS	AC=2819;AF=0.562899;AN=5008;NS=2504;DP=20326;EAS_AF=0.5714;AMR_AF=0.5072;AFR_AF=0.649;EUR_AF=0.5258;SAS_AF=0.5153;AA=T|||;VT=SNP
10	19118376	rs72779363	T	C	100	PASS	AC=55;AF=0.0109824;AN=5008;NS=2504;DP=17465;EAS_AF=0;AMR_AF=0.0202;AFR_AF=0.0038;EUR_AF=0.0239;SAS_AF=0.0123;AA=T|||;VT=SNP
10	19118563	rs3930255	T	C	100	PASS	AC=2927;AF=0.584465;AN=5008;NS=2504;DP=16903;EAS_AF=0.6052;AMR_AF=0.5231;AFR_AF=0.6717;EUR_AF=0.5258;SAS_AF=0.5491;AA=T|||;VT=SNP
10	19119018	rs2031927	T	A	100	PASS	AC=732;AF=0.146166;AN=5008;NS=2504;DP=17742;EAS_AF=0.1508;AMR_AF=0.1167;AFR_AF=0.1868;EUR_AF=0.0736;SAS_AF=0.182;AA=T|||;VT=SNP
10	19119654	rs11007195	T	C	100	PASS	AC=743;AF=0.148363;AN=5008;NS=2504;DP=16622;EAS_AF=0.1498;AMR_AF=0.1167;AFR_AF=0.1891;EUR_AF=0.0815;SAS_AF=0.183;AA=T|||;VT=SNP
10	19120158	rs112363144	G	A	100	PASS	AC=60;AF=0.0119808;AN=5008;NS=2504;DP=5236;EAS_AF=0;AMR_AF=0.0187;AFR_AF=0;EUR_AF=0.0417;SAS_AF=0.0051;AA=G|||;VT=SNP
10	19120169	rs7073789	A	G	100	PASS	AC=2734;AF=0.545927;AN=5008;NS=2504;DP=6915;EAS_AF=0.6032;AMR_AF=0.4928;AFR_AF=0.5893;EUR_AF=0.4712;SAS_AF=0.5429;AA=A|||;VT=SNP
10	19120422	rs7089776	G	C	100	PASS	AC=742;AF=0.148163;AN=5008;NS=2504;DP=14815;EAS_AF=0.1498;AMR_AF=0.1167;AFR_AF=0.1891;EUR_AF=0.0805;SAS_AF=0.183;AA=G|||;VT=SNP
10	19121070	rs75221921	G	A	100	PASS	AC=105;AF=0.0209665;AN=5008;NS=2504;DP=16651;EAS_AF=0;AMR_AF=0.0303;AFR_AF=0.0083;EUR_AF=0.0626;SAS_AF=0.0102;AA=A|||;VT=SNP
10	19121271	rs7095160	C	G	100	PASS	AC=3669;AF=0.732628;AN=5008;NS=2504;DP=19395;EAS_AF=0.755;AMR_AF=0.6398;AFR_AF=0.8608;EUR_AF=0.6064;SAS_AF=0.7321;AA=c|||;VT=SNP
10	19121547	rs10826498	G	A	100	PASS	AC=732;AF=0.146166;AN=5008;NS=2504;DP=19013;EAS_AF=0.1498;AMR_AF=0.1167;AFR_AF=0.1884;EUR_AF=0.0736;SAS_AF=0.181;AA=G|||;VT=SNP
10	19121597	rs112743023	C	T	100	PASS	AC=76;AF=0.0151757;AN=5008;NS=2504;DP=18402;EAS_AF=0;AMR_AF=0.0231;AFR_AF=0;EUR_AF=0.0537;SAS_AF=0.0061;AA=C|||;VT=SNP
10	19121922	rs4747361	G	C	100	PASS	AC=2927;AF=0.584465;AN=5008;NS=2504;DP=18100;EAS_AF=0.6052;AMR_AF=0.5231;AFR_AF=0.6717;EUR_AF=0.5258;SAS_AF=0.5491;AA=G|||;VT=SNP
10	19122016	rs7083302	A	G	100	PASS	AC=2927;AF=0.584465;AN=5008;NS=2504;DP=17260;EAS_AF=0.6052;AMR_AF=0.5231;AFR_AF=0.6717;EUR_AF=0.5258;SAS_AF=0.5491;AA=G|||;VT=SNP
10	19122262	rs61841890	G	A	100	PASS	AC=207;AF=0.0413339;AN=5008;NS=2504;DP=18915;EAS_AF=0;AMR_AF=0.0663;AFR_AF=0.0212;EUR_AF=0.1014;SAS_AF=0.0317;AA=G|||;VT=SNP
10	19122272	rs6481535	A	G	100	PASS	AC=2927;AF=0.584465;AN=5008;NS=2504;DP=18926;EAS_AF=0.6052;AMR_AF=0.5231;AFR_AF=0.6717;EUR_AF=0.5258;SAS_AF=0.5491;AA=A|||;VT=SNP
10	19123123	rs16917878	C	G	100	PASS	AC=766;AF=0.152955;AN=5008;NS=2504;DP=20318;EAS_AF=0.2341;AMR_AF=0.1816;AFR_AF=0.1967;EUR_AF=0.0507;SAS_AF=0.0951;AA=C|||;VT=SNP
10	19123371	rs10763667	T	C	100	PASS	AC=3661;AF=0.73103;AN=5008;NS=2504;DP=19836;EAS_AF=0.755;AMR_AF=0.6383;AFR_AF=0.8578;EUR_AF=0.6064;SAS_AF=0.729;AA=C|||;VT=SNP
10	19123761	rs11007211	C	T	100	PASS	AC=2920;AF=0.583067;AN=5008;NS=2504;DP=16158;EAS_AF=0.6052;AMR_AF=0.5216;AFR_AF=0.6687;EUR_AF=0.5258;SAS_AF=0.547;AA=c|||;VT=SNP
10	19123809	rs12775126	A	G	100	PASS	AC=1463;AF=0.292133;AN=5008;NS=2504;DP=15461;EAS_AF=0.371;AMR_AF=0.219;AFR_AF=0.1611;EUR_AF=0.3181;SAS_AF=0.4131;AA=A|||;VT=SNP
10	19123912	rs12266498	C	A	100	PASS	AC=2920;AF=0.583067;AN=5008;NS=2504;DP=16853;EAS_AF=0.6052;AMR_AF=0.5216;AFR_AF=0.6687;EUR_AF=0.5258;SAS_AF=0.547;AA=C|||;VT=SNP
10	19124910	rs2358244	T	C	100	PASS	AC=2927;AF=0.584465;AN=5008;NS=2504;DP=20746;EAS_AF=0.6042;AMR_AF=0.5231;AFR_AF=0.6732;EUR_AF=0.5258;SAS_AF=0.5481;AA=T|||;VT=SNP
10	19125181	rs2358245	C	T	100	PASS	AC=2937;AF=0.586462;AN=5008;NS=2504;DP=20707;EAS_AF=0.6042;AMR_AF=0.5245;AFR_AF=0.6808;EUR_AF=0.5258;SAS_AF=0.547;AA=C|||;VT=SNP
10	19125235	rs1410922	A	G	100	PASS	AC=3665;AF=0.731829;AN=5008;NS=2504;DP=20515;EAS_AF=0.754;AMR_AF=0.6398;AFR_AF=0.8608;EUR_AF=0.6064;SAS_AF=0.729;AA=G|||;VT=SNP
10	19125313	rs951130	C	T	100	PASS	AC=76;AF=0.0151757;AN=5008;NS=2504;DP=18091;EAS_AF=0;AMR_AF=0.0231;AFR_AF=0;EUR_AF=0.0537;SAS_AF=0.0061;AA=C|||;VT=SNP
10	19125367	rs951129	C	A	100	PASS	AC=1398;AF=0.279153;AN=5008;NS=2504;DP=18699;EAS_AF=0.369;AMR_AF=0.2176;AFR_AF=0.1165;EUR_AF=0.3171;SAS_AF=0.411;AA=C|||;VT=SNP
10	19125491	rs6481537	A	T	100	PASS	AC=2919;AF=0.582867;AN=5008;NS=2504;DP=21728;EAS_AF=0.6042;AMR_AF=0.5231;AFR_AF=0.671;EUR_AF=0.5258;SAS_AF=0.5429;AA=A|||;VT=SNP
10	19125639	rs117527827	C	T	100	PASS	AC=27;AF=0.00539137;AN=5008;NS=2504;DP=18805;EAS_AF=0.001;AMR_AF=0.0086;AFR_AF=0.0015;EUR_AF=0.0119;SAS_AF=0.0061;AA=C|||;VT=SNP
10	19125732	rs7910779	A	G	100	PASS	AC=3664;AF=0.731629;AN=5008;NS=2504;DP=17491;EAS_AF=0.754;AMR_AF=0.6398;AFR_AF=0.8601;EUR_AF=0.6064;SAS_AF=0.729;AA=G|||;VT=SNP
10	19125864	rs1410923	G	A	100	PASS	AC=2923;AF=0.583666;AN=5008;NS=2504;DP=19445;EAS_AF=0.6042;AMR_AF=0.5231;AFR_AF=0.671;EUR_AF=0.5258;SAS_AF=0.547;AA=G|||;VT=SNP
10	19126178	rs1410924	T	C	100	PASS	AC=2924;AF=0.583866;AN=5008;NS=2504;DP=17808;EAS_AF=0.6042;AMR_AF=0.5231;AFR_AF=0.671;EUR_AF=0.5258;SAS_AF=0.5481;AA=T|||;VT=SNP
10	19126732	rs2495846	T	A	100	PASS	AC=4431;AF=0.884784;AN=5008;NS=2504;DP=17883;EAS_AF=0.8026;AMR_AF=0.8746;AFR_AF=0.9705;EUR_AF=0.8569;SAS_AF=0.8896;AA=A|||;VT=SNP
10	19126895	rs2480337	A	T	100	PASS	AC=4234;AF=0.845447;AN=5008;NS=2504;DP=17906;EAS_AF=0.7996;AMR_AF=0.8487;AFR_AF=0.8979;EUR_AF=0.7893;SAS_AF=0.8773;AA=T|||;VT=SNP
10	19126957	rs6481538	C	T	100	PASS	AC=2925;AF=0.584065;AN=5008;NS=2504;DP=17916;EAS_AF=0.6052;AMR_AF=0.5231;AFR_AF=0.671;EUR_AF=0.5258;SAS_AF=0.5481;AA=C|||;VT=SNP
10	19127427	rs182263734	G	A	100	PASS	AC=37;AF=0.00738818;AN=5008;NS=2504;DP=17371;EAS_AF=0;AMR_AF=0.0058;AFR_AF=0.0015;EUR_AF=0.0189;SAS_AF=0.0123;AA=G|||;VT=SNP
10	19127544	rs117837587	G	C	100	PASS	AC=76;AF=0.0151757;AN=5008;NS=2504;DP=18016;EAS_AF=0;AMR_AF=0.0231;AFR_AF=0;EUR_AF=0.0537;SAS_AF=0.0061;AA=G|||;VT=SNP
10	19127973	rs2495845	C	G	100	PASS	AC=4255;AF=0.849641;AN=5008;NS=2504;DP=17594;EAS_AF=0.7996;AMR_AF=0.8487;AFR_AF=0.9115;EUR_AF=0.7913;SAS_AF=0.8783;AA=G|||;VT=SNP
10	19128191	rs1556113	G	A	100	PASS	AC=3471;AF=0.693091;AN=5008;NS=2504;DP=14827;EAS_AF=0.751;AMR_AF=0.6225;AFR_AF=0.8563;EUR_AF=0.5736;SAS_AF=0.5859;AA=A|||;VT=SNP
10	19128597	rs2495844	A	C	100	PASS	AC=4270;AF=0.852636;AN=5008;NS=2504;DP=14180;EAS_AF=0.8016;AMR_AF=0.8501;AFR_AF=0.9198;EUR_AF=0.7922;SAS_AF=0.8783;AA=C|||;VT=SNP
10	19128721	rs4748531	C	A	100	PASS	AC=2728;AF=0.544728;AN=5008;NS=2504;DP=14395;EAS_AF=0.6032;AMR_AF=0.5014;AFR_AF=0.6694;EUR_AF=0.496;SAS_AF=0.3967;AA=C|||;VT=SNP
10	19128927	rs10508568	T	A	100	PASS	AC=239;AF=0.0477236;AN=5008;NS=2504;DP=14838;EAS_AF=0;AMR_AF=0.0677;AFR_AF=0.0439;EUR_AF=0.1024;SAS_AF=0.0317;AA=T|||;VT=SNP
10	19130308	rs11007242	G	A	100	PASS	AC=723;AF=0.144369;AN=5008;NS=2504;DP=12282;EAS_AF=0.1448;AMR_AF=0.1153;AFR_AF=0.1861;EUR_AF=0.0736;SAS_AF=0.181;AA=G|||;VT=SNP
10	19130317	rs4748532	C	T	100	PASS	AC=1283;AF=0.25619;AN=5008;NS=2504;DP=12917;EAS_AF=0.371;AMR_AF=0.2032;AFR_AF=0.1589;EUR_AF=0.2922;SAS_AF=0.2699;AA=C|||;VT=SNP
10	19130362	rs1928360	G	A	100	PASS	AC=3470;AF=0.692891;AN=5008;NS=2504;DP=13874;EAS_AF=0.75;AMR_AF=0.6225;AFR_AF=0.857;EUR_AF=0.5736;SAS_AF=0.5849;AA=A|||;VT=SNP
10	19130438	rs4748533	A	G	100	PASS	AC=3478;AF=0.694489;AN=5008;NS=2504;DP=14771;EAS_AF=0.75;AMR_AF=0.6268;AFR_AF=0.8601;EUR_AF=0.5736;SAS_AF=0.5859;AA=A|||;VT=SNP
10	19131478	rs1329244	C	A	100	PASS	AC=3455;AF=0.689896;AN=5008;NS=2504;DP=19532;EAS_AF=0.751;AMR_AF=0.6167;AFR_AF=0.8593;EUR_AF=0.5696;SAS_AF=0.5736;AA=A|||;VT=SNP
10	19131493	rs79124000	G	A	100	PASS	AC=96;AF=0.0191693;AN=5008;NS=2504;DP=19470;EAS_AF=0;AMR_AF=0.0303;AFR_AF=0.003;EUR_AF=0.0606;SAS_AF=0.0102;AA=G|||;VT=SNP
10	19131560	rs6481543	A	G	100	PASS	AC=3658;AF=0.730431;AN=5008;NS=2504;DP=18044;EAS_AF=0.753;AMR_AF=0.6398;AFR_AF=0.8601;EUR_AF=0.5994;SAS_AF=0.7311;AA=G|||;VT=SNP
10	19131616	rs6481544	A	T	100	PASS	AC=3658;AF=0.730431;AN=5008;NS=2504;DP=17165;EAS_AF=0.754;AMR_AF=0.6398;AFR_AF=0.8601;EUR_AF=0.5994;SAS_AF=0.7301;AA=A|||;VT=SNP
10	19131790	rs72779373	C	G	100	PASS	AC=305;AF=0.0609026;AN=5008;NS=2504;DP=17745;EAS_AF=0.1171;AMR_AF=0.0994;AFR_AF=0.0061;EUR_AF=0.0696;SAS_AF=0.0409;AA=C|||;VT=SNP
10	19132548	rs1410925	G	A	100	PASS	AC=3657;AF=0.730232;AN=5008;NS=2504;DP=18853;EAS_AF=0.753;AMR_AF=0.6398;AFR_AF=0.8601;EUR_AF=0.5994;SAS_AF=0.7301;AA=A|||;VT=SNP
10	19132571	rs2209975	T	C	100	PASS	AC=1507;AF=0.300919;AN=5008;NS=2504;DP=18930;EAS_AF=0.374;AMR_AF=0.2262;AFR_AF=0.1876;EUR_AF=0.3181;SAS_AF=0.4141;AA=T|||;VT=SNP
10	19133713	rs1329245	A	G	100	PASS	AC=791;AF=0.157947;AN=5008;NS=2504;DP=18142;EAS_AF=0.2361;AMR_AF=0.183;AFR_AF=0.2126;EUR_AF=0.0517;SAS_AF=0.0951;AA=A|||;VT=SNP
10	19134122	rs1329246	C	T	100	PASS	AC=724;AF=0.144569;AN=5008;NS=2504;DP=17720;EAS_AF=0.1458;AMR_AF=0.1153;AFR_AF=0.1846;EUR_AF=0.0736;SAS_AF=0.183;AA=C|||;VT=SNP
10	19134236	rs1028923	A	T	100	PASS	AC=3658;AF=0.730431;AN=5008;NS=2504;DP=19899;EAS_AF=0.753;AMR_AF=0.6398;AFR_AF=0.8601;EUR_AF=0.5994;SAS_AF=0.7311;AA=T|||;VT=SNP
10	19134481	rs1028924	G	C	100	PASS	AC=1482;AF=0.295927;AN=5008;NS=2504;DP=19025;EAS_AF=0.371;AMR_AF=0.219;AFR_AF=0.1747;EUR_AF=0.3181;SAS_AF=0.4141;AA=G|||;VT=SNP
10	19135361	rs2209976	T	C	100	PASS	AC=3650;AF=0.728834;AN=5008;NS=2504;DP=16663;EAS_AF=0.754;AMR_AF=0.6369;AFR_AF=0.854;EUR_AF=0.6014;SAS_AF=0.7301;AA=C|||;VT=SNP
10	19135570	rs111818008	A	G	100	PASS	AC=77;AF=0.0153754;AN=5008;NS=2504;DP=16873;EAS_AF=0;AMR_AF=0.0231;AFR_AF=0.0008;EUR_AF=0.0537;SAS_AF=0.0061;AA=A|||;VT=SNP
10	19135597	rs1576311	C	G	100	PASS	AC=551;AF=0.110024;AN=5008;NS=2504;DP=16856;EAS_AF=0.0476;AMR_AF=0.2089;AFR_AF=0.0212;EUR_AF=0.1839;SAS_AF=0.1483;AA=C|||;VT=SNP
10	19135623	rs1576312	G	A	100	PASS	AC=3654;AF=0.729633;AN=5008;NS=2504;DP=17026;EAS_AF=0.753;AMR_AF=0.6383;AFR_AF=0.857;EUR_AF=0.6014;SAS_AF=0.7301;AA=A|||;VT=SNP
10	19135695	rs1576313	G	A	100	PASS	AC=1017;AF=0.203075;AN=5008;NS=2504;DP=17214;EAS_AF=0.2321;AMR_AF=0.2421;AFR_AF=0.2549;EUR_AF=0.1541;SAS_AF=0.1258;AA=G|||;VT=SNP
10	19136317	rs1952475	A	G	100	PASS	AC=3629;AF=0.724641;AN=5008;NS=2504;DP=16321;EAS_AF=0.755;AMR_AF=0.6383;AFR_AF=0.8366;EUR_AF=0.6014;SAS_AF=0.7301;AA=A|||;VT=SNP
10	19136407	rs75069859	A	T	100	PASS	AC=238;AF=0.047524;AN=5008;NS=2504;DP=17116;EAS_AF=0;AMR_AF=0.0677;AFR_AF=0.0431;EUR_AF=0.1024;SAS_AF=0.0317;AA=A|||;VT=SNP
10	19136838	rs11599671	A	G	100	PASS	AC=1884;AF=0.376198;AN=5008;NS=2504;DP=18714;EAS_AF=0.3819;AMR_AF=0.3761;AFR_AF=0.5325;EUR_AF=0.2296;SAS_AF=0.3098;AA=A|||;VT=SNP
10	19136969	rs78945324	A	G	100	PASS	AC=76;AF=0.0151757;AN=5008;NS=2504;DP=16273;EAS_AF=0;AMR_AF=0.0231;AFR_AF=0;EUR_AF=0.0537;SAS_AF=0.0061;AA=A|||;VT=SNP
10	19137079	rs76612964	G	A	100	PASS	AC=75;AF=0.014976;AN=5008;NS=2504;DP=16776;EAS_AF=0;AMR_AF=0.0231;AFR_AF=0;EUR_AF=0.0527;SAS_AF=0.0061;AA=G|||;VT=SNP
10	19137100	rs7080850	A	G	100	PASS	AC=2529;AF=0.504992;AN=5008;NS=2504;DP=16599;EAS_AF=0.6062;AMR_AF=0.4741;AFR_AF=0.5832;EUR_AF=0.4473;SAS_AF=0.3763;AA=A|||;VT=SNP
10	19137326	rs11007271	C	T	100	PASS	AC=731;AF=0.145966;AN=5008;NS=2504;DP=17011;EAS_AF=0.1458;AMR_AF=0.1167;AFR_AF=0.1891;EUR_AF=0.0755;SAS_AF=0.181;AA=C|||;VT=SNP
10	19137408	rs11593006	G	A	100	PASS	AC=1131;AF=0.225839;AN=5008;NS=2504;DP=17140;EAS_AF=0.369;AMR_AF=0.1931;AFR_AF=0.0741;EUR_AF=0.2883;SAS_AF=0.2423;AA=G|||;VT=SNP
10	19137652	rs1576314	G	T	100	PASS	AC=3407;AF=0.680312;AN=5008;NS=2504;DP=17565;EAS_AF=0.753;AMR_AF=0.6095;AFR_AF=0.8608;EUR_AF=0.5477;SAS_AF=0.5481;AA=T|||;VT=SNP
10	19137660	rs1576315	A	G	100	PASS	AC=3462;AF=0.691294;AN=5008;NS=2504;DP=17582;EAS_AF=0.753;AMR_AF=0.6239;AFR_AF=0.8608;EUR_AF=0.5755;SAS_AF=0.5654;AA=G|||;VT=SNP
10	19138002	rs12241535	A	T	100	PASS	AC=1134;AF=0.226438;AN=5008;NS=2504;DP=17102;EAS_AF=0.2361;AMR_AF=0.2493;AFR_AF=0.3366;EUR_AF=0.1541;SAS_AF=0.1258;AA=A|||;VT=SNP
10	19138060	rs1590829	A	G	100	PASS	AC=732;AF=0.146166;AN=5008;NS=2504;DP=16527;EAS_AF=0.1458;AMR_AF=0.1167;AFR_AF=0.1891;EUR_AF=0.0755;SAS_AF=0.182;AA=A|||;VT=SNP
10	19138314	rs1410926	C	G	100	PASS	AC=3449;AF=0.688698;AN=5008;NS=2504;DP=15628;EAS_AF=0.753;AMR_AF=0.621;AFR_AF=0.854;EUR_AF=0.5755;SAS_AF=0.5634;AA=G|||;VT=SNP
10	19138527	rs1410927	T	G	100	PASS	AC=3637;AF=0.726238;AN=5008;NS=2504;DP=14486;EAS_AF=0.755;AMR_AF=0.6354;AFR_AF=0.8396;EUR_AF=0.6024;SAS_AF=0.7352;AA=T|||;VT=SNP
10	19138877	rs61851128	T	C	100	PASS	AC=238;AF=0.047524;AN=5008;NS=2504;DP=15648;EAS_AF=0;AMR_AF=0.0677;AFR_AF=0.0431;EUR_AF=0.1024;SAS_AF=0.0317;AA=T|||;VT=SNP
10	19139099	rs7094084	T	G	100	PASS	AC=3446;AF=0.688099;AN=5008;NS=2504;DP=16427;EAS_AF=0.753;AMR_AF=0.621;AFR_AF=0.851;EUR_AF=0.5765;SAS_AF=0.5634;AA=G|||;VT=SNP
10	19139142	rs2480341	A	G	100	PASS	AC=4250;AF=0.848642;AN=5008;NS=2504;DP=16967;EAS_AF=0.8026;AMR_AF=0.8473;AFR_AF=0.913;EUR_AF=0.7843;SAS_AF=0.8763;AA=G|||;VT=SNP
10	19139178	rs7073098	C	T	100	PASS	AC=3444;AF=0.6877;AN=5008;NS=2504;DP=17812;EAS_AF=0.753;AMR_AF=0.6196;AFR_AF=0.851;EUR_AF=0.5755;SAS_AF=0.5634;AA=T|||;VT=SNP
10	19139585	rs56153239	C	G	100	PASS	AC=76;AF=0.0151757;AN=5008;NS=2504;DP=18177;EAS_AF=0;AMR_AF=0.0202;AFR_AF=0.0189;EUR_AF=0.0338;SAS_AF=0.0031;AA=C|||;VT=SNP
10	19139708	rs1590830	C	G	100	PASS	AC=3443;AF=0.6875;AN=5008;NS=2504;DP=16394;EAS_AF=0.752;AMR_AF=0.6196;AFR_AF=0.851;EUR_AF=0.5755;SAS_AF=0.5634;AA=G|||;VT=SNP
10	19139771	rs1590831	G	A	100	PASS	AC=3444;AF=0.6877;AN=5008;NS=2504;DP=16090;EAS_AF=0.752;AMR_AF=0.621;AFR_AF=0.851;EUR_AF=0.5755;SAS_AF=0.5634;AA=G|||;VT=SNP
10	19139879	rs1590832	A	T	100	PASS	AC=3444;AF=0.6877;AN=5008;NS=2504;DP=15236;EAS_AF=0.752;AMR_AF=0.621;AFR_AF=0.851;EUR_AF=0.5755;SAS_AF=0.5634;AA=T|||;VT=SNP
10	19140688	rs2183181	T	C	100	PASS	AC=3448;AF=0.688498;AN=5008;NS=2504;DP=15914;EAS_AF=0.752;AMR_AF=0.621;AFR_AF=0.854;EUR_AF=0.5755;SAS_AF=0.5634;AA=T|||;VT=SNP
10	19141012	rs144349046	C	T	100	PASS	AC=33;AF=0.00658946;AN=5008;NS=2504;DP=16138;EAS_AF=0;AMR_AF=0.0043;AFR_AF=0.0083;EUR_AF=0.0159;SAS_AF=0.0031;AA=C|||;VT=SNP
10	19141127	rs6481550	C	T	100	PASS	AC=3442;AF=0.6873;AN=5008;NS=2504;DP=16603;EAS_AF=0.752;AMR_AF=0.6196;AFR_AF=0.851;EUR_AF=0.5755;SAS_AF=0.5624;AA=T|||;VT=SNP
10	19141695	rs112538324	C	T	100	PASS	AC=76;AF=0.0151757;AN=5008;NS=2504;DP=17652;EAS_AF=0;AMR_AF=0.0231;AFR_AF=0;EUR_AF=0.0537;SAS_AF=0.0061;AA=C|||;VT=SNP
10	19142348	rs1329217	T	C	100	PASS	AC=3450;AF=0.688898;AN=5008;NS=2504;DP=16655;EAS_AF=0.753;AMR_AF=0.621;AFR_AF=0.854;EUR_AF=0.5755;SAS_AF=0.5644;AA=T|||;VT=SNP
10	19142509	rs61851129	G	A	100	PASS	AC=233;AF=0.0465256;AN=5008;NS=2504;DP=16963;EAS_AF=0;AMR_AF=0.0605;AFR_AF=0.0431;EUR_AF=0.1024;SAS_AF=0.0317;AA=G|||;VT=SNP
10	19142870	rs72779383	C	T	100	PASS	AC=726;AF=0.144968;AN=5008;NS=2504;DP=15878;EAS_AF=0.1458;AMR_AF=0.1167;AFR_AF=0.1838;EUR_AF=0.0755;SAS_AF=0.183;AA=C|||;VT=SNP
10	19143017	rs72779385	A	G	100	PASS	AC=727;AF=0.145168;AN=5008;NS=2504;DP=18581;EAS_AF=0.1458;AMR_AF=0.1167;AFR_AF=0.1846;EUR_AF=0.0755;SAS_AF=0.183;AA=A|||;VT=SNP
10	19143156	rs7914831	G	C	100	PASS	AC=3444;AF=0.6877;AN=5008;NS=2504;DP=14349;EAS_AF=0.752;AMR_AF=0.6196;AFR_AF=0.851;EUR_AF=0.5755;SAS_AF=0.5644;AA=G|||;VT=SNP
10	19143281	rs77731317	A	T	100	PASS	AC=78;AF=0.0155751;AN=5008;NS=2504;DP=15159;EAS_AF=0;AMR_AF=0.0245;AFR_AF=0;EUR_AF=0.0547;SAS_AF=0.0061;AA=A|||;VT=SNP
10	19143293	rs928062	C	T	100	PASS	AC=3443;AF=0.6875;AN=5008;NS=2504;DP=15437;EAS_AF=0.752;AMR_AF=0.6196;AFR_AF=0.851;EUR_AF=0.5755;SAS_AF=0.5634;AA=C|||;VT=SNP
10	19143791	rs1410914	G	T	100	PASS	AC=3443;AF=0.6875;AN=5008;NS=2504;DP=16639;EAS_AF=0.752;AMR_AF=0.6196;AFR_AF=0.851;EUR_AF=0.5755;SAS_AF=0.5634;AA=T|||;VT=SNP
10	19144318	rs2495843	G	A	100	PASS	AC=749;AF=0.149561;AN=5008;NS=2504;DP=11084;EAS_AF=0.0486;AMR_AF=0.2262;AFR_AF=0.0212;EUR_AF=0.2078;SAS_AF=0.3129;AA=G|||;VT=SNP
10	19144465	rs2358247	G	T	100	PASS	AC=3440;AF=0.686901;AN=5008;NS=2504;DP=12119;EAS_AF=0.7351;AMR_AF=0.6239;AFR_AF=0.8608;EUR_AF=0.5755;SAS_AF=0.5613;AA=G|||;VT=SNP
10	19144538	rs76625072	G	A	100	PASS	AC=76;AF=0.0151757;AN=5008;NS=2504;DP=13055;EAS_AF=0;AMR_AF=0.0231;AFR_AF=0;EUR_AF=0.0537;SAS_AF=0.0061;AA=G|||;VT=SNP
10	19144748	rs1928354	A	G	100	PASS	AC=3480;AF=0.694888;AN=5008;NS=2504;DP=14600;EAS_AF=0.752;AMR_AF=0.6239;AFR_AF=0.8608;EUR_AF=0.5755;SAS_AF=0.5849;AA=G|||;VT=SNP
10	19144939	rs1928353	G	A	100	PASS	AC=3424;AF=0.683706;AN=5008;NS=2504;DP=15484;EAS_AF=0.752;AMR_AF=0.6182;AFR_AF=0.8374;EUR_AF=0.5755;SAS_AF=0.5634;AA=G|||;VT=SNP
10	19145037	rs4748535	T	G	100	PASS	AC=3459;AF=0.690695;AN=5008;NS=2504;DP=16936;EAS_AF=0.752;AMR_AF=0.6239;AFR_AF=0.8608;EUR_AF=0.5755;SAS_AF=0.5634;AA=G|||;VT=SNP
10	19145163	rs117543479	C	G	100	PASS	AC=22;AF=0.00439297;AN=5008;NS=2504;DP=16071;EAS_AF=0;AMR_AF=0.0029;AFR_AF=0.0008;EUR_AF=0.0169;SAS_AF=0.002;AA=C|||;VT=SNP
10	19145482	rs145197949	T	C	100	PASS	AC=38;AF=0.00758786;AN=5008;NS=2504;DP=19427;EAS_AF=0;AMR_AF=0.0058;AFR_AF=0.0015;EUR_AF=0.0209;SAS_AF=0.0112;AA=T|||;VT=SNP
10	19145657	rs2104699	T	C	100	PASS	AC=3449;AF=0.688698;AN=5008;NS=2504;DP=16533;EAS_AF=0.753;AMR_AF=0.621;AFR_AF=0.854;EUR_AF=0.5755;SAS_AF=0.5634;AA=C|||;VT=SNP
10	19145994	rs11007325	T	C	100	PASS	AC=732;AF=0.146166;AN=5008;NS=2504;DP=19029;EAS_AF=0.1448;AMR_AF=0.1167;AFR_AF=0.1891;EUR_AF=0.0755;SAS_AF=0.183;AA=T|||;VT=SNP
10	19146547	rs1536835	C	T	100	PASS	AC=748;AF=0.149361;AN=5008;NS=2504;DP=18380;EAS_AF=0.0486;AMR_AF=0.2262;AFR_AF=0.0212;EUR_AF=0.2078;SAS_AF=0.3119;AA=C|||;VT=SNP
10	19146810	rs118015677	T	C	100	PASS	AC=75;AF=0.014976;AN=5008;NS=2504;DP=18079;EAS_AF=0;AMR_AF=0.0231;AFR_AF=0;EUR_AF=0.0527;SAS_AF=0.0061;AA=T|||;VT=SNP
10	19147190	rs6481555	G	A	100	PASS	AC=3440;AF=0.686901;AN=5008;NS=2504;DP=21051;EAS_AF=0.75;AMR_AF=0.6196;AFR_AF=0.851;EUR_AF=0.5736;SAS_AF=0.5644;AA=A|||;VT=SNP
10	19147337	rs6481556	G	C	100	PASS	AC=3419;AF=0.682708;AN=5008;NS=2504;DP=19018;EAS_AF=0.7421;AMR_AF=0.6196;AFR_AF=0.8434;EUR_AF=0.5736;SAS_AF=0.5613;AA=G|||;VT=SNP
10	19147497	rs2495842	C	T	100	PASS	AC=4235;AF=0.845647;AN=5008;NS=2504;DP=18830;EAS_AF=0.7986;AMR_AF=0.8501;AFR_AF=0.9047;EUR_AF=0.7813;SAS_AF=0.8773;AA=T|||;VT=SNP
10	19147660	rs7086703	C	T	100	PASS	AC=145;AF=0.0289537;AN=5008;NS=2504;DP=17717;EAS_AF=0;AMR_AF=0.0216;AFR_AF=0.0582;EUR_AF=0.0467;SAS_AF=0.0061;AA=C|||;VT=SNP
10	19148753	rs112986173	C	T	100	PASS	AC=76;AF=0.0151757;AN=5008;NS=2504;DP=19799;EAS_AF=0;AMR_AF=0.0231;AFR_AF=0;EUR_AF=0.0537;SAS_AF=0.0061;AA=C|||;VT=SNP
10	19149960	rs75014648	C	T	100	PASS	AC=76;AF=0.0151757;AN=5008;NS=2504;DP=16875;EAS_AF=0;AMR_AF=0.0231;AFR_AF=0;EUR_AF=0.0537;SAS_AF=0.0061;AA=C|||;VT=SNP
10	19150064	rs7911338	T	C	100	PASS	AC=2640;AF=0.527157;AN=5008;NS=2504;DP=17763;EAS_AF=0.6071;AMR_AF=0.4928;AFR_AF=0.587;EUR_AF=0.499;SAS_AF=0.4172;AA=T|||;VT=SNP
10	19150390	rs77298686	C	T	100	PASS	AC=16;AF=0.00319489;AN=5008;NS=2504;DP=18368;EAS_AF=0;AMR_AF=0.0043;AFR_AF=0;EUR_AF=0.0119;SAS_AF=0.001;AA=C|||;VT=SNP
10	19151534	rs142757030	T	C	100	PASS	AC=5;AF=0.000998403;AN=5008;NS=2504;DP=18140;EAS_AF=0;AMR_AF=0.0029;AFR_AF=0;EUR_AF=0.003;SAS_AF=0;AA=T|||;VT=SNP
10	19151542	rs1329218	C	T	100	PASS	AC=3450;AF=0.688898;AN=5008;NS=2504;DP=17977;EAS_AF=0.751;AMR_AF=0.6167;AFR_AF=0.851;EUR_AF=0.5716;SAS_AF=0.5777;AA=T|||;VT=SNP
10	19152254	rs1556114	G	A	100	PASS	AC=3454;AF=0.689696;AN=5008;NS=2504;DP=16100;EAS_AF=0.752;AMR_AF=0.621;AFR_AF=0.851;EUR_AF=0.5716;SAS_AF=0.5777;AA=G|||;VT=SNP
10	19152335	rs148695291	C	T	100	PASS	AC=19;AF=0.00379393;AN=5008;NS=2504;DP=14993;EAS_AF=0;AMR_AF=0.0014;AFR_AF=0;EUR_AF=0.0159;SAS_AF=0.002;AA=C|||;VT=SNP
10	19152528	rs1556115	A	G	100	PASS	AC=3459;AF=0.690695;AN=5008;NS=2504;DP=18449;EAS_AF=0.752;AMR_AF=0.6225;AFR_AF=0.854;EUR_AF=0.5716;SAS_AF=0.5777;AA=G|||;VT=SNP
10	19153046	rs113114589	G	A	100	PASS	AC=76;AF=0.0151757;AN=5008;NS=2504;DP=19279;EAS_AF=0;AMR_AF=0.0231;AFR_AF=0;EUR_AF=0.0537;SAS_AF=0.0061;AA=G|||;VT=SNP
10	19153192	rs4748536	G	A	100	PASS	AC=3480;AF=0.694888;AN=5008;NS=2504;DP=19722;EAS_AF=0.752;AMR_AF=0.6225;AFR_AF=0.854;EUR_AF=0.5716;SAS_AF=0.5992;AA=A|||;VT=SNP
10	19153339	rs1360120	C	T	100	PASS	AC=1212;AF=0.242013;AN=5008;NS=2504;DP=19984;EAS_AF=0.369;AMR_AF=0.2032;AFR_AF=0.1074;EUR_AF=0.2833;SAS_AF=0.2781;AA=C|||;VT=SNP
10	19153523	rs1360121	G	A	100	PASS	AC=1369;AF=0.273363;AN=5008;NS=2504;DP=18931;EAS_AF=0.369;AMR_AF=0.2118;AFR_AF=0.2216;EUR_AF=0.2833;SAS_AF=0.2781;AA=G|||;VT=SNP
10	19154397	rs113699381	C	A	100	PASS	AC=77;AF=0.0153754;AN=5008;NS=2504;DP=16779;EAS_AF=0;AMR_AF=0.0245;AFR_AF=0;EUR_AF=0.0537;SAS_AF=0.0061;AA=C|||;VT=SNP
10	19154402	rs11007397	C	A	100	PASS	AC=721;AF=0.14397;AN=5008;NS=2504;DP=16414;EAS_AF=0.1458;AMR_AF=0.1138;AFR_AF=0.1846;EUR_AF=0.0736;SAS_AF=0.181;AA=C|||;VT=SNP
10	19154479	rs6481563	T	C	100	PASS	AC=3473;AF=0.69349;AN=5008;NS=2504;DP=16617;EAS_AF=0.745;AMR_AF=0.6225;AFR_AF=0.8533;EUR_AF=0.5716;SAS_AF=0.6002;AA=C|||;VT=SNP
10	19154636	rs7085337	G	A	100	PASS	AC=3452;AF=0.689297;AN=5008;NS=2504;DP=17711;EAS_AF=0.745;AMR_AF=0.6225;AFR_AF=0.8533;EUR_AF=0.5716;SAS_AF=0.5787;AA=A|||;VT=SNP
10	19154694	rs113736750	A	G	100	PASS	AC=76;AF=0.0151757;AN=5008;NS=2504;DP=18703;EAS_AF=0;AMR_AF=0.0231;AFR_AF=0;EUR_AF=0.0537;SAS_AF=0.0061;AA=A|||;VT=SNP
10	19154861	rs11007401	T	G	100	PASS	AC=3451;AF=0.689097;AN=5008;NS=2504;DP=15933;EAS_AF=0.744;AMR_AF=0.6225;AFR_AF=0.8533;EUR_AF=0.5716;SAS_AF=0.5787;AA=T|||;VT=SNP
10	19155081	rs1556116	G	A	100	PASS	AC=3419;AF=0.682708;AN=5008;NS=2504;DP=18720;EAS_AF=0.744;AMR_AF=0.6167;AFR_AF=0.8321;EUR_AF=0.5716;SAS_AF=0.5787;AA=G|||;VT=SNP
10	19155177	rs1556117	A	G	100	PASS	AC=749;AF=0.149561;AN=5008;NS=2504;DP=17548;EAS_AF=0.0476;AMR_AF=0.2262;AFR_AF=0.0212;EUR_AF=0.2097;SAS_AF=0.3119;AA=A|||;VT=SNP
10	19155290	rs118131738	T	C	100	PASS	AC=44;AF=0.00878594;AN=5008;NS=2504;DP=18370;EAS_AF=0;AMR_AF=0.013;AFR_AF=0.0023;EUR_AF=0.0288;SAS_AF=0.0031;AA=T|||;VT=SNP
10	19155924	rs7910920	A	G	100	PASS	AC=1334;AF=0.266374;AN=5008;NS=2504;DP=19659;EAS_AF=0.3671;AMR_AF=0.2104;AFR_AF=0.1891;EUR_AF=0.2893;SAS_AF=0.2832;AA=A|||;VT=SNP
10	19156046	rs147751848	A	G	100	PASS	AC=19;AF=0.00379393;AN=5008;NS=2504;DP=18314;EAS_AF=0;AMR_AF=0.0014;AFR_AF=0;EUR_AF=0.0159;SAS_AF=0.002;AA=A|||;VT=SNP
10	19156406	rs74852778	C	T	100	PASS	AC=17;AF=0.00339457;AN=5008;NS=2504;DP=16167;EAS_AF=0;AMR_AF=0.0043;AFR_AF=0;EUR_AF=0.0099;SAS_AF=0.0041;AA=C|||;VT=SNP
10	19156472	rs112535401	A	G	100	PASS	AC=60;AF=0.0119808;AN=5008;NS=2504;DP=17029;EAS_AF=0;AMR_AF=0.0187;AFR_AF=0;EUR_AF=0.0417;SAS_AF=0.0051;AA=A|||;VT=SNP
10	19157078	rs2480310	G	A	100	PASS	AC=766;AF=0.152955;AN=5008;NS=2504;DP=15839;EAS_AF=0.0476;AMR_AF=0.2262;AFR_AF=0.0507;EUR_AF=0.2097;SAS_AF=0.2894;AA=G|||;VT=SNP
10	19157366	rs7899842	C	G	100	PASS	AC=3451;AF=0.689097;AN=5008;NS=2504;DP=14160;EAS_AF=0.745;AMR_AF=0.6225;AFR_AF=0.8525;EUR_AF=0.5716;SAS_AF=0.5787;AA=C|||;VT=SNP
10	19157376	rs61851130	A	G	100	PASS	AC=1311;AF=0.261781;AN=5008;NS=2504;DP=13899;EAS_AF=0.3661;AMR_AF=0.2104;AFR_AF=0.1868;EUR_AF=0.2903;SAS_AF=0.2628;AA=A|||;VT=SNP
10	19157431	rs7898985	G	A	100	PASS	AC=3452;AF=0.689297;AN=5008;NS=2504;DP=12950;EAS_AF=0.745;AMR_AF=0.6225;AFR_AF=0.8525;EUR_AF=0.5716;SAS_AF=0.5798;AA=A|||;VT=SNP
10	19157473	rs11007418	C	T	100	PASS	AC=716;AF=0.142971;AN=5008;NS=2504;DP=12952;EAS_AF=0.1448;AMR_AF=0.1153;AFR_AF=0.18;EUR_AF=0.0746;SAS_AF=0.181;AA=C|||;VT=SNP
10	19157627	rs113706331	C	G	100	PASS	AC=76;AF=0.0151757;AN=5008;NS=2504;DP=17489;EAS_AF=0;AMR_AF=0.0231;AFR_AF=0;EUR_AF=0.0537;SAS_AF=0.0061;AA=C|||;VT=SNP
10	19158268	rs1952473	G	A	100	PASS	AC=3444;AF=0.6877;AN=5008;NS=2504;DP=20278;EAS_AF=0.7421;AMR_AF=0.621;AFR_AF=0.8502;EUR_AF=0.5716;SAS_AF=0.5787;AA=A|||;VT=SNP
10	19158274	rs1952472	T	C	100	PASS	AC=3464;AF=0.691693;AN=5008;NS=2504;DP=20166;EAS_AF=0.7421;AMR_AF=0.621;AFR_AF=0.8495;EUR_AF=0.5716;SAS_AF=0.6002;AA=C|||;VT=SNP
10	19158647	rs2495841	A	G	100	PASS	AC=4251;AF=0.848842;AN=5008;NS=2504;DP=23307;EAS_AF=0.7927;AMR_AF=0.8487;AFR_AF=0.9123;EUR_AF=0.7813;SAS_AF=0.8906;AA=G|||;VT=SNP
10	19158712	rs1410915	G	A	100	PASS	AC=1290;AF=0.257588;AN=5008;NS=2504;DP=24129;EAS_AF=0.3611;AMR_AF=0.2046;AFR_AF=0.1702;EUR_AF=0.2873;SAS_AF=0.2761;AA=G|||;VT=SNP
10	19159016	rs116852777	A	G	100	PASS	AC=26;AF=0.00519169;AN=5008;NS=2504;DP=19618;EAS_AF=0.001;AMR_AF=0.0043;AFR_AF=0;EUR_AF=0.0129;SAS_AF=0.0092;AA=A|||;VT=SNP
10	19159486	rs76995341	C	A	100	PASS	AC=802;AF=0.160144;AN=5008;NS=2504;DP=13018;EAS_AF=0.2262;AMR_AF=0.183;AFR_AF=0.2284;EUR_AF=0.0517;SAS_AF=0.0951;AA=C|||;VT=SNP
10	19159847	rs871986	G	C	100	PASS	AC=4249;AF=0.848442;AN=5008;NS=2504;DP=17786;EAS_AF=0.7996;AMR_AF=0.8458;AFR_AF=0.9039;EUR_AF=0.7833;SAS_AF=0.8926;AA=C|||;VT=SNP
10	19159984	rs913651	C	G	100	PASS	AC=3472;AF=0.693291;AN=5008;NS=2504;DP=20682;EAS_AF=0.752;AMR_AF=0.6196;AFR_AF=0.8502;EUR_AF=0.5716;SAS_AF=0.5982;AA=C|||;VT=SNP
10	19160029	rs16917919	A	G	100	PASS	AC=1585;AF=0.316494;AN=5008;NS=2504;DP=20304;EAS_AF=0.375;AMR_AF=0.2421;AFR_AF=0.3086;EUR_AF=0.3449;SAS_AF=0.2904;AA=A|||;VT=SNP
10	19160284	rs4145025	G	A	100	PASS	AC=3474;AF=0.69369;AN=5008;NS=2504;DP=19295;EAS_AF=0.752;AMR_AF=0.6196;AFR_AF=0.8502;EUR_AF=0.5716;SAS_AF=0.6002;AA=A|||;VT=SNP
10	19160657	rs10763689	C	A	100	PASS	AC=3460;AF=0.690895;AN=5008;NS=2504;DP=18637;EAS_AF=0.751;AMR_AF=0.6196;AFR_AF=0.8502;EUR_AF=0.5716;SAS_AF=0.5869;AA=A|||;VT=SNP
10	19160706	rs10763690	G	A	100	PASS	AC=3472;AF=0.693291;AN=5008;NS=2504;DP=20038;EAS_AF=0.751;AMR_AF=0.6196;AFR_AF=0.8502;EUR_AF=0.5716;SAS_AF=0.5992;AA=g|||;VT=SNP
10	19160986	rs4748537	C	A	100	PASS	AC=3472;AF=0.693291;AN=5008;NS=2504;DP=19851;EAS_AF=0.751;AMR_AF=0.6182;AFR_AF=0.8502;EUR_AF=0.5716;SAS_AF=0.6002;AA=A|||;VT=SNP
10	19162180	rs77817809	A	G	100	PASS	AC=796;AF=0.158946;AN=5008;NS=2504;DP=21864;EAS_AF=0.2371;AMR_AF=0.1801;AFR_AF=0.2141;EUR_AF=0.0527;SAS_AF=0.0982;AA=A|||;VT=SNP
10	19163243	rs1928363	C	T	100	PASS	AC=1321;AF=0.263778;AN=5008;NS=2504;DP=20624;EAS_AF=0.371;AMR_AF=0.2046;AFR_AF=0.1861;EUR_AF=0.2873;SAS_AF=0.2761;AA=C|||;VT=SNP
10	19163463	rs1928362	A	G	100	PASS	AC=1327;AF=0.264976;AN=5008;NS=2504;DP=19405;EAS_AF=0.372;AMR_AF=0.2046;AFR_AF=0.1884;EUR_AF=0.2873;SAS_AF=0.2781;AA=A|||;VT=SNP
10	19163500	rs1928361	A	G	100	PASS	AC=3478;AF=0.694489;AN=5008;NS=2504;DP=20126;EAS_AF=0.753;AMR_AF=0.621;AFR_AF=0.8525;EUR_AF=0.5706;SAS_AF=0.6002;AA=G|||;VT=SNP
10	19164005	rs76687974	G	T	100	PASS	AC=240;AF=0.0479233;AN=5008;NS=2504;DP=21075;EAS_AF=0;AMR_AF=0.0922;AFR_AF=0.0045;EUR_AF=0.1243;SAS_AF=0.046;AA=G|||;VT=SNP
10	19165024	rs113790076	A	G	100	PASS	AC=75;AF=0.014976;AN=5008;NS=2504;DP=19040;EAS_AF=0.001;AMR_AF=0.0231;AFR_AF=0;EUR_AF=0.0537;SAS_AF=0.0041;AA=A|||;VT=SNP
10	19165190	rs11007446	T	C	100	PASS	AC=2556;AF=0.510383;AN=5008;NS=2504;DP=21596;EAS_AF=0.6091;AMR_AF=0.464;AFR_AF=0.5817;EUR_AF=0.4473;SAS_AF=0.41;AA=T|||;VT=SNP
10	19166079	rs7900792	A	G	100	PASS	AC=1342;AF=0.267971;AN=5008;NS=2504;DP=16945;EAS_AF=0.373;AMR_AF=0.2061;AFR_AF=0.1967;EUR_AF=0.2883;SAS_AF=0.2791;AA=A|||;VT=SNP
10	19166160	rs7916006	C	T	100	PASS	AC=3474;AF=0.69369;AN=5008;NS=2504;DP=19205;EAS_AF=0.753;AMR_AF=0.6196;AFR_AF=0.8495;EUR_AF=0.5716;SAS_AF=0.6002;AA=t|||;VT=SNP
10	19166214	rs144039920	T	C	100	PASS	AC=15;AF=0.00299521;AN=5008;NS=2504;DP=18665;EAS_AF=0;AMR_AF=0.0014;AFR_AF=0.0008;EUR_AF=0.0109;SAS_AF=0.002;AA=t|||;VT=SNP
10	19166630	rs4443968	T	C	100	PASS	AC=3485;AF=0.695887;AN=5008;NS=2504;DP=20103;EAS_AF=0.754;AMR_AF=0.621;AFR_AF=0.8563;EUR_AF=0.5716;SAS_AF=0.6002;AA=t|||;VT=SNP
10	19166695	rs61851149	C	T	100	PASS	AC=188;AF=0.0375399;AN=5008;NS=2504;DP=19655;EAS_AF=0;AMR_AF=0.0663;AFR_AF=0.0076;EUR_AF=0.1004;SAS_AF=0.0317;AA=c|||;VT=SNP
10	19167329	rs12763998	T	G	100	PASS	AC=2562;AF=0.511581;AN=5008;NS=2504;DP=21309;EAS_AF=0.6081;AMR_AF=0.4697;AFR_AF=0.5893;EUR_AF=0.4404;SAS_AF=0.41;AA=t|||;VT=SNP
10	19167340	rs12764009	T	C	100	PASS	AC=1346;AF=0.26877;AN=5008;NS=2504;DP=21582;EAS_AF=0.372;AMR_AF=0.2104;AFR_AF=0.1982;EUR_AF=0.2873;SAS_AF=0.2802;AA=t|||;VT=SNP
10	19167536	rs10826577	T	C	100	PASS	AC=3489;AF=0.696685;AN=5008;NS=2504;DP=20050;EAS_AF=0.754;AMR_AF=0.6225;AFR_AF=0.8585;EUR_AF=0.5716;SAS_AF=0.6002;AA=t|||;VT=SNP
10	19167560	rs12783508	A	G	100	PASS	AC=1355;AF=0.270567;AN=5008;NS=2504;DP=20022;EAS_AF=0.373;AMR_AF=0.2104;AFR_AF=0.2042;EUR_AF=0.2883;SAS_AF=0.2791;AA=a|||;VT=SNP
10	19167775	rs112098554	A	G	100	PASS	AC=75;AF=0.014976;AN=5008;NS=2504;DP=20289;EAS_AF=0.001;AMR_AF=0.0231;AFR_AF=0;EUR_AF=0.0537;SAS_AF=0.0041;AA=a|||;VT=SNP
10	19167942	rs1329221	A	G	100	PASS	AC=3474;AF=0.69369;AN=5008;NS=2504;DP=18820;EAS_AF=0.751;AMR_AF=0.6196;AFR_AF=0.8517;EUR_AF=0.5716;SAS_AF=0.5992;AA=N|||;VT=SNP
10	19167959	rs1329222	C	T	100	PASS	AC=3467;AF=0.692292;AN=5008;NS=2504;DP=18855;EAS_AF=0.75;AMR_AF=0.6182;AFR_AF=0.8487;EUR_AF=0.5706;SAS_AF=0.5992;AA=t|||;VT=SNP
10	19169219	rs111591021	G	T	100	PASS	AC=75;AF=0.014976;AN=5008;NS=2504;DP=17965;EAS_AF=0.001;AMR_AF=0.0231;AFR_AF=0;EUR_AF=0.0537;SAS_AF=0.0041;AA=g|||;VT=SNP
10	19169229	rs7071978	G	A	100	PASS	AC=3476;AF=0.694089;AN=5008;NS=2504;DP=17594;EAS_AF=0.75;AMR_AF=0.621;AFR_AF=0.8533;EUR_AF=0.5716;SAS_AF=0.5992;AA=g|||;VT=SNP
10	19169676	rs7917968	A	G	100	PASS	AC=3459;AF=0.690695;AN=5008;NS=2504;DP=9713;EAS_AF=0.753;AMR_AF=0.6138;AFR_AF=0.8601;EUR_AF=0.5477;SAS_AF=0.5992;AA=a|||;VT=SNP
10	19169862	rs7921382	T	C	100	PASS	AC=3486;AF=0.696086;AN=5008;NS=2504;DP=12321;EAS_AF=0.751;AMR_AF=0.6225;AFR_AF=0.8593;EUR_AF=0.5716;SAS_AF=0.5992;AA=t|||;VT=SNP
10	19170023	rs11007459	T	G	100	PASS	AC=762;AF=0.152157;AN=5008;NS=2504;DP=14148;EAS_AF=0.1458;AMR_AF=0.1239;AFR_AF=0.2095;EUR_AF=0.0755;SAS_AF=0.18;AA=t|||;VT=SNP
10	19170218	rs7901570	G	A	100	PASS	AC=3485;AF=0.695887;AN=5008;NS=2504;DP=15572;EAS_AF=0.751;AMR_AF=0.621;AFR_AF=0.8593;EUR_AF=0.5716;SAS_AF=0.5992;AA=a|||;VT=SNP
10	19170286	rs58061419	C	T	100	PASS	AC=799;AF=0.159545;AN=5008;NS=2504;DP=15521;EAS_AF=0.2321;AMR_AF=0.1772;AFR_AF=0.2239;EUR_AF=0.0507;SAS_AF=0.0971;AA=c|||;VT=SNP
10	19170502	rs112939710	A	C	100	PASS	AC=77;AF=0.0153754;AN=5008;NS=2504;DP=15190;EAS_AF=0.001;AMR_AF=0.0231;AFR_AF=0;EUR_AF=0.0537;SAS_AF=0.0061;AA=A|||;VT=SNP
10	19171033	rs2884417	G	T	100	PASS	AC=3487;AF=0.696286;AN=5008;NS=2504;DP=10847;EAS_AF=0.752;AMR_AF=0.6225;AFR_AF=0.8593;EUR_AF=0.5716;SAS_AF=0.5992;AA=T|||;VT=SNP
10	19172869	rs4747363	G	A	100	PASS	AC=2701;AF=0.539337;AN=5008;NS=2504;DP=17489;EAS_AF=0.6062;AMR_AF=0.4957;AFR_AF=0.6437;EUR_AF=0.495;SAS_AF=0.4059;AA=G|||;VT=SNP
10	19173229	rs139113963	G	C	100	PASS	AC=15;AF=0.00299521;AN=5008;NS=2504;DP=17471;EAS_AF=0;AMR_AF=0.0043;AFR_AF=0;EUR_AF=0.0119;SAS_AF=0;AA=G|||;VT=SNP
10	19173273	rs113671273	T	C	100	PASS	AC=76;AF=0.0151757;AN=5008;NS=2504;DP=16344;EAS_AF=0.001;AMR_AF=0.0231;AFR_AF=0;EUR_AF=0.0527;SAS_AF=0.0061;AA=T|||;VT=SNP
10	19173334	rs1339060	T	C	100	PASS	AC=4304;AF=0.859425;AN=5008;NS=2504;DP=16738;EAS_AF=0.7986;AMR_AF=0.8487;AFR_AF=0.9682;EUR_AF=0.7773;SAS_AF=0.8671;AA=C|||;VT=SNP
10	19173531	rs928061	G	A	100	PASS	AC=3461;AF=0.691094;AN=5008;NS=2504;DP=17635;EAS_AF=0.751;AMR_AF=0.6196;AFR_AF=0.8525;EUR_AF=0.5706;SAS_AF=0.5859;AA=A|||;VT=SNP
10	19173550	rs928060	G	A	100	PASS	AC=3462;AF=0.691294;AN=5008;NS=2504;DP=17923;EAS_AF=0.751;AMR_AF=0.6196;AFR_AF=0.8525;EUR_AF=0.5716;SAS_AF=0.5859;AA=G|||;VT=SNP
10	19173605	rs928059	C	T	100	PASS	AC=3461;AF=0.691094;AN=5008;NS=2504;DP=17606;EAS_AF=0.751;AMR_AF=0.6196;AFR_AF=0.8525;EUR_AF=0.5706;SAS_AF=0.5859;AA=T|||;VT=SNP
10	19173833	rs12779288	G	T	100	PASS	AC=919;AF=0.183506;AN=5008;NS=2504;DP=16818;EAS_AF=0.249;AMR_AF=0.1556;AFR_AF=0.0772;EUR_AF=0.2396;SAS_AF=0.2219;AA=G|||;VT=SNP
10	19174240	rs1796718	T	G	100	PASS	AC=4407;AF=0.879992;AN=5008;NS=2504;DP=14318;EAS_AF=0.8006;AMR_AF=0.8703;AFR_AF=0.9697;EUR_AF=0.841;SAS_AF=0.8875;AA=G|||;VT=SNP
10	19174304	rs12358682	G	C	100	PASS	AC=3463;AF=0.691494;AN=5008;NS=2504;DP=13767;EAS_AF=0.751;AMR_AF=0.621;AFR_AF=0.8525;EUR_AF=0.5716;SAS_AF=0.5859;AA=G|||;VT=SNP
10	19174363	rs7905160	A	G	100	PASS	AC=3460;AF=0.690895;AN=5008;NS=2504;DP=9517;EAS_AF=0.75;AMR_AF=0.621;AFR_AF=0.8517;EUR_AF=0.5706;SAS_AF=0.5859;AA=G|||;VT=SNP
10	19174427	rs7908637	T	C	100	PASS	AC=3462;AF=0.691294;AN=5008;NS=2504;DP=12882;EAS_AF=0.751;AMR_AF=0.621;AFR_AF=0.8525;EUR_AF=0.5706;SAS_AF=0.5859;AA=C|||;VT=SNP
10	19174469	rs7908654	T	G	100	PASS	AC=3460;AF=0.690895;AN=5008;NS=2504;DP=15388;EAS_AF=0.751;AMR_AF=0.6196;AFR_AF=0.8525;EUR_AF=0.5706;SAS_AF=0.5849;AA=T|||;VT=SNP
10	19174603	rs13377052	G	C	100	PASS	AC=1158;AF=0.23123;AN=5008;NS=2504;DP=16068;EAS_AF=0.2321;AMR_AF=0.2522;AFR_AF=0.3548;EUR_AF=0.1521;SAS_AF=0.1299;AA=G|||;VT=SNP
10	19174610	rs7908908	T	C	100	PASS	AC=1326;AF=0.264776;AN=5008;NS=2504;DP=15892;EAS_AF=0.373;AMR_AF=0.2089;AFR_AF=0.1952;EUR_AF=0.2873;SAS_AF=0.2638;AA=T|||;VT=SNP
10	19174661	rs113732059	A	C	100	PASS	AC=76;AF=0.0151757;AN=5008;NS=2504;DP=16308;EAS_AF=0.001;AMR_AF=0.0231;AFR_AF=0;EUR_AF=0.0527;SAS_AF=0.0061;AA=A|||;VT=SNP
10	19174691	rs61851150	A	G	100	PASS	AC=165;AF=0.0329473;AN=5008;NS=2504;DP=17439;EAS_AF=0;AMR_AF=0.0605;AFR_AF=0.0053;EUR_AF=0.0964;SAS_AF=0.0194;AA=A|||;VT=SNP
10	19174747	rs12359880	C	T	100	PASS	AC=113;AF=0.0225639;AN=5008;NS=2504;DP=17923;EAS_AF=0.001;AMR_AF=0.0288;AFR_AF=0.0053;EUR_AF=0.0656;SAS_AF=0.0194;AA=C|||;VT=SNP
10	19174910	rs12776470	A	G	100	PASS	AC=1328;AF=0.265176;AN=5008;NS=2504;DP=19472;EAS_AF=0.373;AMR_AF=0.2089;AFR_AF=0.1967;EUR_AF=0.2873;SAS_AF=0.2638;AA=A|||;VT=SNP
10	19174999	rs16917924	A	C	100	PASS	AC=616;AF=0.123003;AN=5008;NS=2504;DP=21021;EAS_AF=0.1488;AMR_AF=0.1513;AFR_AF=0.1944;EUR_AF=0.0497;SAS_AF=0.0552;AA=A|||;VT=SNP
10	19175480	rs11007481	G	T	100	PASS	AC=1150;AF=0.229633;AN=5008;NS=2504;DP=18421;EAS_AF=0.2351;AMR_AF=0.255;AFR_AF=0.3434;EUR_AF=0.1541;SAS_AF=0.1299;AA=G|||;VT=SNP
10	19175583	rs1028926	A	G	100	PASS	AC=761;AF=0.151957;AN=5008;NS=2504;DP=20097;EAS_AF=0.1448;AMR_AF=0.1239;AFR_AF=0.2095;EUR_AF=0.0755;SAS_AF=0.18;AA=A|||;VT=SNP
10	19175590	rs10508569	A	T	100	PASS	AC=1152;AF=0.230032;AN=5008;NS=2504;DP=19769;EAS_AF=0.2351;AMR_AF=0.255;AFR_AF=0.3449;EUR_AF=0.1541;SAS_AF=0.1299;AA=A|||;VT=SNP
10	19176047	rs113736044	A	G	100	PASS	AC=75;AF=0.014976;AN=5008;NS=2504;DP=18346;EAS_AF=0;AMR_AF=0.0231;AFR_AF=0;EUR_AF=0.0527;SAS_AF=0.0061;AA=A|||;VT=SNP
10	19176184	rs149940258	T	C	100	PASS	AC=19;AF=0.00379393;AN=5008;NS=2504;DP=17328;EAS_AF=0;AMR_AF=0.0014;AFR_AF=0;EUR_AF=0.0149;SAS_AF=0.0031;AA=T|||;VT=SNP
10	19176286	rs147633134	G	A	100	PASS	AC=122;AF=0.024361;AN=5008;NS=2504;DP=18675;EAS_AF=0;AMR_AF=0.134;AFR_AF=0;EUR_AF=0.0189;SAS_AF=0.0102;AA=G|||;VT=SNP
10	19176367	rs2358252	T	C	100	PASS	AC=726;AF=0.144968;AN=5008;NS=2504;DP=19446;EAS_AF=0.1448;AMR_AF=0.1182;AFR_AF=0.1861;EUR_AF=0.0755;SAS_AF=0.18;AA=T|||;VT=SNP
10	19176431	rs41448847	T	G	100	PASS	AC=762;AF=0.152157;AN=5008;NS=2504;DP=18962;EAS_AF=0.1448;AMR_AF=0.1239;AFR_AF=0.2095;EUR_AF=0.0765;SAS_AF=0.18;AA=T|||;VT=SNP
10	19176488	rs60795661	C	T	100	PASS	AC=722;AF=0.144169;AN=5008;NS=2504;DP=19627;EAS_AF=0.1448;AMR_AF=0.1167;AFR_AF=0.1838;EUR_AF=0.0755;SAS_AF=0.18;AA=C|||;VT=SNP
10	19176670	rs11007487	A	G	100	PASS	AC=722;AF=0.144169;AN=5008;NS=2504;DP=18688;EAS_AF=0.1448;AMR_AF=0.1167;AFR_AF=0.1838;EUR_AF=0.0755;SAS_AF=0.18;AA=A|||;VT=SNP
10	19176810	rs928058	T	C	100	PASS	AC=3465;AF=0.691893;AN=5008;NS=2504;DP=16376;EAS_AF=0.751;AMR_AF=0.6225;AFR_AF=0.8525;EUR_AF=0.5726;SAS_AF=0.5859;AA=T|||;VT=SNP
10	19177181	rs1576310	T	G	100	PASS	AC=3466;AF=0.692093;AN=5008;NS=2504;DP=13145;EAS_AF=0.751;AMR_AF=0.6225;AFR_AF=0.8525;EUR_AF=0.5736;SAS_AF=0.5859;AA=G|||;VT=SNP
10	19177468	rs11814870	T	G	100	PASS	AC=1329;AF=0.265375;AN=5008;NS=2504;DP=18692;EAS_AF=0.371;AMR_AF=0.2089;AFR_AF=0.1974;EUR_AF=0.2883;SAS_AF=0.2648;AA=T|||;VT=SNP
10	19177674	rs883039	G	C	100	PASS	AC=854;AF=0.170527;AN=5008;NS=2504;DP=21103;EAS_AF=0.2321;AMR_AF=0.1282;AFR_AF=0.1853;EUR_AF=0.0755;SAS_AF=0.2147;AA=G|||;VT=SNP
10	19177892	rs913650	C	T	100	PASS	AC=4208;AF=0.840256;AN=5008;NS=2504;DP=19121;EAS_AF=0.9534;AMR_AF=0.7752;AFR_AF=0.9221;EUR_AF=0.7913;SAS_AF=0.7096;AA=C|||;VT=SNP
10	19178326	rs7358085	A	G	100	PASS	AC=934;AF=0.186502;AN=5008;NS=2504;DP=16850;EAS_AF=0.2321;AMR_AF=0.1787;AFR_AF=0.3328;EUR_AF=0.0517;SAS_AF=0.0859;AA=A|||;VT=SNP
10	19178653	rs113673383	A	G	100	PASS	AC=77;AF=0.0153754;AN=5008;NS=2504;DP=15911;EAS_AF=0;AMR_AF=0.0259;AFR_AF=0;EUR_AF=0.0527;SAS_AF=0.0061;AA=A|||;VT=SNP
10	19178772	rs63328961	T	C	100	PASS	AC=3470;AF=0.692891;AN=5008;NS=2504;DP=15188;EAS_AF=0.752;AMR_AF=0.6254;AFR_AF=0.8457;EUR_AF=0.5954;SAS_AF=0.5736;AA=T|||;VT=SNP
10	19178881	rs72781262	A	G	100	PASS	AC=660;AF=0.131789;AN=5008;NS=2504;DP=17046;EAS_AF=0.1458;AMR_AF=0.1138;AFR_AF=0.1619;EUR_AF=0.0746;SAS_AF=0.1483;AA=A|||;VT=SNP
10	19178947	rs963105	A	G	100	PASS	AC=3437;AF=0.686302;AN=5008;NS=2504;DP=18336;EAS_AF=0.752;AMR_AF=0.6254;AFR_AF=0.8215;EUR_AF=0.5954;SAS_AF=0.5726;AA=G|||;VT=SNP
10	19179379	rs74850127	C	A	100	PASS	AC=759;AF=0.151558;AN=5008;NS=2504;DP=18734;EAS_AF=0.2312;AMR_AF=0.1657;AFR_AF=0.208;EUR_AF=0.0507;SAS_AF=0.0869;AA=C|||;VT=SNP
10	19179653	rs13328790	G	C	100	PASS	AC=689;AF=0.13758;AN=5008;NS=2504;DP=13319;EAS_AF=0.1448;AMR_AF=0.1124;AFR_AF=0.1853;EUR_AF=0.0746;SAS_AF=0.1483;AA=G|||;VT=SNP
10	19179947	rs12356022	C	T	100	PASS	AC=684;AF=0.136581;AN=5008;NS=2504;DP=12437;EAS_AF=0.1448;AMR_AF=0.1124;AFR_AF=0.1815;EUR_AF=0.0746;SAS_AF=0.1483;AA=C|||;VT=SNP
10	19179956	rs12356023	C	A	100	PASS	AC=684;AF=0.136581;AN=5008;NS=2504;DP=12506;EAS_AF=0.1448;AMR_AF=0.1124;AFR_AF=0.1815;EUR_AF=0.0746;SAS_AF=0.1483;AA=C|||;VT=SNP
10	19180129	rs12356042	C	T	100	PASS	AC=76;AF=0.0151757;AN=5008;NS=2504;DP=9731;EAS_AF=0.001;AMR_AF=0.0231;AFR_AF=0.0038;EUR_AF=0.0447;SAS_AF=0.0092;AA=c|||;VT=SNP
10	19180138	rs11007511	T	C	100	PASS	AC=3471;AF=0.693091;AN=5008;NS=2504;DP=9754;EAS_AF=0.752;AMR_AF=0.6239;AFR_AF=0.8487;EUR_AF=0.5944;SAS_AF=0.5726;AA=N|||;VT=SNP
10	19180440	rs112278856	A	T	100	PASS	AC=77;AF=0.0153754;AN=5008;NS=2504;DP=13960;EAS_AF=0;AMR_AF=0.0259;AFR_AF=0;EUR_AF=0.0527;SAS_AF=0.0061;AA=a|||;VT=SNP
10	19180494	rs61851151	C	T	100	PASS	AC=192;AF=0.0383387;AN=5008;NS=2504;DP=13758;EAS_AF=0;AMR_AF=0.0677;AFR_AF=0.0083;EUR_AF=0.1014;SAS_AF=0.0327;AA=c|||;VT=SNP
10	19180575	rs12761510	G	T	100	PASS	AC=3465;AF=0.691893;AN=5008;NS=2504;DP=12740;EAS_AF=0.752;AMR_AF=0.6239;AFR_AF=0.8449;EUR_AF=0.5944;SAS_AF=0.5716;AA=g|||;VT=SNP
10	19180663	rs1796717	C	G	100	PASS	AC=677;AF=0.135184;AN=5008;NS=2504;DP=14361;EAS_AF=0.0486;AMR_AF=0.2032;AFR_AF=0.0174;EUR_AF=0.1799;SAS_AF=0.2894;AA=c|||;VT=SNP
10	19180717	rs2358254	T	C	100	PASS	AC=691;AF=0.137979;AN=5008;NS=2504;DP=15117;EAS_AF=0.1448;AMR_AF=0.1124;AFR_AF=0.1861;EUR_AF=0.0755;SAS_AF=0.1483;AA=t|||;VT=SNP
10	19180765	rs11598199	G	C	100	PASS	AC=192;AF=0.0383387;AN=5008;NS=2504;DP=15889;EAS_AF=0;AMR_AF=0.0677;AFR_AF=0.0083;EUR_AF=0.1014;SAS_AF=0.0327;AA=g|||;VT=SNP
10	19180788	rs2358255	A	G	100	PASS	AC=3434;AF=0.685703;AN=5008;NS=2504;DP=16408;EAS_AF=0.752;AMR_AF=0.6182;AFR_AF=0.8245;EUR_AF=0.5944;SAS_AF=0.5716;AA=a|||;VT=SNP
10	19180855	rs4293026	C	G	100	PASS	AC=1401;AF=0.279752;AN=5008;NS=2504;DP=17243;EAS_AF=0.373;AMR_AF=0.2219;AFR_AF=0.1997;EUR_AF=0.3131;SAS_AF=0.2986;AA=c|||;VT=SNP
10	19180911	rs75426702	T	C	100	PASS	AC=126;AF=0.0251597;AN=5008;NS=2504;DP=17198;EAS_AF=0;AMR_AF=0.0562;AFR_AF=0.003;EUR_AF=0.0676;SAS_AF=0.0153;AA=t|||;VT=SNP
10	19180913	rs4460714	T	C	100	PASS	AC=3465;AF=0.691893;AN=5008;NS=2504;DP=17075;EAS_AF=0.752;AMR_AF=0.6239;AFR_AF=0.8449;EUR_AF=0.5944;SAS_AF=0.5716;AA=N|||;VT=SNP
10	19180915	rs11007517	G	A	100	PASS	AC=684;AF=0.136581;AN=5008;NS=2504;DP=17067;EAS_AF=0.1448;AMR_AF=0.1124;AFR_AF=0.1823;EUR_AF=0.0746;SAS_AF=0.1472;AA=g|||;VT=SNP
10	19180919	rs1796716	G	T	100	PASS	AC=677;AF=0.135184;AN=5008;NS=2504;DP=17067;EAS_AF=0.0486;AMR_AF=0.2032;AFR_AF=0.0174;EUR_AF=0.1799;SAS_AF=0.2894;AA=g|||;VT=SNP
10	19181104	rs4607963	T	C	100	PASS	AC=3465;AF=0.691893;AN=5008;NS=2504;DP=18483;EAS_AF=0.752;AMR_AF=0.6239;AFR_AF=0.8449;EUR_AF=0.5944;SAS_AF=0.5716;AA=N|||;VT=SNP
10	19181172	rs4465267	C	G	100	PASS	AC=3466;AF=0.692093;AN=5008;NS=2504;DP=19308;EAS_AF=0.752;AMR_AF=0.6239;AFR_AF=0.8449;EUR_AF=0.5954;SAS_AF=0.5716;AA=c|||;VT=SNP
10	19181241	rs11598310	G	T	100	PASS	AC=192;AF=0.0383387;AN=5008;NS=2504;DP=19138;EAS_AF=0;AMR_AF=0.0677;AFR_AF=0.0083;EUR_AF=0.1014;SAS_AF=0.0327;AA=g|||;VT=SNP
10	19181467	rs7071565	C	T	100	PASS	AC=2744;AF=0.547923;AN=5008;NS=2504;DP=19680;EAS_AF=0.6071;AMR_AF=0.5043;AFR_AF=0.6384;EUR_AF=0.5199;SAS_AF=0.4243;AA=C|||;VT=SNP
10	19181539	rs9787596	A	G	100	PASS	AC=1395;AF=0.278554;AN=5008;NS=2504;DP=19108;EAS_AF=0.374;AMR_AF=0.2233;AFR_AF=0.1921;EUR_AF=0.3141;SAS_AF=0.2996;AA=a|||;VT=SNP
10	19181708	rs112186812	C	A	100	PASS	AC=77;AF=0.0153754;AN=5008;NS=2504;DP=18658;EAS_AF=0;AMR_AF=0.0259;AFR_AF=0;EUR_AF=0.0527;SAS_AF=0.0061;AA=c|||;VT=SNP
10	19181848	rs75573933	T	G	100	PASS	AC=760;AF=0.151757;AN=5008;NS=2504;DP=19613;EAS_AF=0.2321;AMR_AF=0.1643;AFR_AF=0.2088;EUR_AF=0.0517;SAS_AF=0.0859;AA=t|||;VT=SNP
10	19182620	rs11817173	A	G	100	PASS	AC=1402;AF=0.279952;AN=5008;NS=2504;DP=16179;EAS_AF=0.374;AMR_AF=0.2219;AFR_AF=0.1982;EUR_AF=0.3131;SAS_AF=0.3006;AA=a|||;VT=SNP
10	19182721	rs10740799	C	T	100	PASS	AC=3465;AF=0.691893;AN=5008;NS=2504;DP=16994;EAS_AF=0.752;AMR_AF=0.6239;AFR_AF=0.8449;EUR_AF=0.5944;SAS_AF=0.5716;AA=t|||;VT=SNP
10	19183328	rs7921494	A	C	100	PASS	AC=4157;AF=0.830072;AN=5008;NS=2504;DP=20686;EAS_AF=0.7996;AMR_AF=0.8285;AFR_AF=0.8646;EUR_AF=0.7773;SAS_AF=0.8701;AA=N|||;VT=SNP
10	19183417	rs9733813	G	A	100	PASS	AC=682;AF=0.136182;AN=5008;NS=2504;DP=23221;EAS_AF=0.1448;AMR_AF=0.111;AFR_AF=0.1815;EUR_AF=0.0746;SAS_AF=0.1472;AA=g|||;VT=SNP
10	19183950	rs75529439	A	T	100	PASS	AC=774;AF=0.154553;AN=5008;NS=2504;DP=12303;EAS_AF=0.2321;AMR_AF=0.1643;AFR_AF=0.2186;EUR_AF=0.0517;SAS_AF=0.0869;AA=a|||;VT=SNP
10	19183957	rs7908404	G	A	100	PASS	AC=3465;AF=0.691893;AN=5008;NS=2504;DP=12523;EAS_AF=0.752;AMR_AF=0.6225;AFR_AF=0.8457;EUR_AF=0.5944;SAS_AF=0.5716;AA=a|||;VT=SNP
10	19184203	rs61851163	T	C	100	PASS	AC=1345;AF=0.26857;AN=5008;NS=2504;DP=14519;EAS_AF=0.2341;AMR_AF=0.281;AFR_AF=0.441;EUR_AF=0.2068;SAS_AF=0.1258;AA=t|||;VT=SNP
10	19184241	rs77881328	A	G	100	PASS	AC=110;AF=0.0219649;AN=5008;NS=2504;DP=15060;EAS_AF=0;AMR_AF=0.0303;AFR_AF=0.0083;EUR_AF=0.0656;SAS_AF=0.0123;AA=a|||;VT=SNP
10	19184313	rs61851164	T	C	100	PASS	AC=192;AF=0.0383387;AN=5008;NS=2504;DP=15141;EAS_AF=0;AMR_AF=0.0677;AFR_AF=0.0083;EUR_AF=0.1014;SAS_AF=0.0327;AA=t|||;VT=SNP
10	19184354	rs10826609	C	A	100	PASS	AC=685;AF=0.136781;AN=5008;NS=2504;DP=14944;EAS_AF=0.1448;AMR_AF=0.1124;AFR_AF=0.1823;EUR_AF=0.0755;SAS_AF=0.1472;AA=c|||;VT=SNP
10	19184403	rs7898119	T	C	100	PASS	AC=3468;AF=0.692492;AN=5008;NS=2504;DP=14874;EAS_AF=0.752;AMR_AF=0.6239;AFR_AF=0.8472;EUR_AF=0.5944;SAS_AF=0.5716;AA=t|||;VT=SNP
10	19184591	rs111505751	A	G	100	PASS	AC=78;AF=0.0155751;AN=5008;NS=2504;DP=11146;EAS_AF=0.001;AMR_AF=0.0259;AFR_AF=0;EUR_AF=0.0527;SAS_AF=0.0061;AA=a|||;VT=SNP
10	19184862	rs1572721	C	T	100	PASS	AC=1380;AF=0.275559;AN=5008;NS=2504;DP=7569;EAS_AF=0.374;AMR_AF=0.2219;AFR_AF=0.1823;EUR_AF=0.3131;SAS_AF=0.2996;AA=C|||;VT=SNP
10	19185052	rs6415945	T	C	100	PASS	AC=3466;AF=0.692093;AN=5008;NS=2504;DP=12163;EAS_AF=0.752;AMR_AF=0.6239;AFR_AF=0.8457;EUR_AF=0.5944;SAS_AF=0.5716;AA=C|||;VT=SNP
10	19185414	rs76137897	T	A	100	PASS	AC=777;AF=0.155152;AN=5008;NS=2504;DP=17051;EAS_AF=0.251;AMR_AF=0.1628;AFR_AF=0.208;EUR_AF=0.0517;SAS_AF=0.0859;AA=T|||;VT=SNP
10	19185452	rs11007534	C	T	100	PASS	AC=3468;AF=0.692492;AN=5008;NS=2504;DP=17583;EAS_AF=0.752;AMR_AF=0.6225;AFR_AF=0.848;EUR_AF=0.5934;SAS_AF=0.5726;AA=T|||;VT=SNP
10	19185614	rs75759193	C	T	100	PASS	AC=191;AF=0.038139;AN=5008;NS=2504;DP=15913;EAS_AF=0;AMR_AF=0.0677;AFR_AF=0.0083;EUR_AF=0.1014;SAS_AF=0.0317;AA=C|||;VT=SNP
10	19186096	rs1119480	C	G	100	PASS	AC=3464;AF=0.691693;AN=5008;NS=2504;DP=16481;EAS_AF=0.752;AMR_AF=0.6225;AFR_AF=0.8457;EUR_AF=0.5944;SAS_AF=0.5706;AA=G|||;VT=SNP
10	19186157	rs1119481	T	C	100	PASS	AC=3463;AF=0.691494;AN=5008;NS=2504;DP=17303;EAS_AF=0.752;AMR_AF=0.6225;AFR_AF=0.8457;EUR_AF=0.5944;SAS_AF=0.5695;AA=t|||;VT=SNP
10	19186274	rs1119482	A	G	100	PASS	AC=3466;AF=0.692093;AN=5008;NS=2504;DP=17161;EAS_AF=0.752;AMR_AF=0.6225;AFR_AF=0.8457;EUR_AF=0.5964;SAS_AF=0.5706;AA=G|||;VT=SNP
10	19186385	rs117255615	T	C	100	PASS	AC=36;AF=0.0071885;AN=5008;NS=2504;DP=17057;EAS_AF=0.001;AMR_AF=0.0144;AFR_AF=0.0008;EUR_AF=0.0169;SAS_AF=0.0072;AA=T|||;VT=SNP
10	19186431	rs1119483	T	C	100	PASS	AC=3446;AF=0.688099;AN=5008;NS=2504;DP=16334;EAS_AF=0.752;AMR_AF=0.6196;AFR_AF=0.8336;EUR_AF=0.5944;SAS_AF=0.5706;AA=T|||;VT=SNP
10	19186956	rs1796715	C	T	100	PASS	AC=679;AF=0.135583;AN=5008;NS=2504;DP=11851;EAS_AF=0.0476;AMR_AF=0.2032;AFR_AF=0.0174;EUR_AF=0.1799;SAS_AF=0.2924;AA=C|||;VT=SNP
10	19186970	rs9417692	A	G	100	PASS	AC=694;AF=0.138578;AN=5008;NS=2504;DP=11970;EAS_AF=0.0476;AMR_AF=0.2075;AFR_AF=0.0197;EUR_AF=0.1829;SAS_AF=0.2986;AA=A|||;VT=SNP
10	19187198	rs4145925	C	G	100	PASS	AC=3469;AF=0.692692;AN=5008;NS=2504;DP=13709;EAS_AF=0.752;AMR_AF=0.621;AFR_AF=0.848;EUR_AF=0.5944;SAS_AF=0.5736;AA=G|||;VT=SNP
10	19187239	rs7915717	A	G	100	PASS	AC=159;AF=0.0317492;AN=5008;NS=2504;DP=13434;EAS_AF=0;AMR_AF=0.072;AFR_AF=0.0038;EUR_AF=0.0875;SAS_AF=0.0164;AA=A|||;VT=SNP
10	19187410	rs61851165	T	G	100	PASS	AC=191;AF=0.038139;AN=5008;NS=2504;DP=15690;EAS_AF=0;AMR_AF=0.0677;AFR_AF=0.0083;EUR_AF=0.1014;SAS_AF=0.0317;AA=T|||;VT=SNP
10	19188143	rs61580588	C	T	100	PASS	AC=1341;AF=0.267772;AN=5008;NS=2504;DP=16808;EAS_AF=0.2321;AMR_AF=0.281;AFR_AF=0.4349;EUR_AF=0.2078;SAS_AF=0.1309;AA=C|||;VT=SNP
10	19188570	rs10508570	A	C	100	PASS	AC=690;AF=0.13778;AN=5008;NS=2504;DP=17652;EAS_AF=0.1528;AMR_AF=0.1138;AFR_AF=0.18;EUR_AF=0.0746;SAS_AF=0.1472;AA=A|||;VT=SNP
10	19188774	rs79664991	C	T	100	PASS	AC=77;AF=0.0153754;AN=5008;NS=2504;DP=15259;EAS_AF=0.001;AMR_AF=0.0245;AFR_AF=0;EUR_AF=0.0527;SAS_AF=0.0061;AA=C|||;VT=SNP
10	19188903	rs12255512	C	T	100	PASS	AC=1208;AF=0.241214;AN=5008;NS=2504;DP=14362;EAS_AF=0.2312;AMR_AF=0.2478;AFR_AF=0.3979;EUR_AF=0.1541;SAS_AF=0.1247;AA=C|||;VT=SNP
10	19189434	rs984340	G	C	100	PASS	AC=645;AF=0.128794;AN=5008;NS=2504;DP=14244;EAS_AF=0.0427;AMR_AF=0.2089;AFR_AF=0.0197;EUR_AF=0.1779;SAS_AF=0.2577;AA=G|||;VT=SNP
10	19189443	rs12769511	T	G	100	PASS	AC=1393;AF=0.278155;AN=5008;NS=2504;DP=14125;EAS_AF=0.371;AMR_AF=0.2205;AFR_AF=0.1967;EUR_AF=0.3151;SAS_AF=0.2955;AA=T|||;VT=SNP
10	19189459	rs984341	G	A	100	PASS	AC=3470;AF=0.692891;AN=5008;NS=2504;DP=14185;EAS_AF=0.752;AMR_AF=0.6196;AFR_AF=0.8472;EUR_AF=0.5974;SAS_AF=0.5736;AA=A|||;VT=SNP
10	19189530	rs984342	G	T	100	PASS	AC=3470;AF=0.692891;AN=5008;NS=2504;DP=16074;EAS_AF=0.752;AMR_AF=0.6196;AFR_AF=0.8472;EUR_AF=0.5974;SAS_AF=0.5736;AA=T|||;VT=SNP
10	19189745	rs984343	C	G	100	PASS	AC=3472;AF=0.693291;AN=5008;NS=2504;DP=17558;EAS_AF=0.753;AMR_AF=0.6225;AFR_AF=0.8472;EUR_AF=0.5964;SAS_AF=0.5736;AA=C|||;VT=SNP
10	19189913	rs11007552	A	G	100	PASS	AC=686;AF=0.136981;AN=5008;NS=2504;DP=20091;EAS_AF=0.1538;AMR_AF=0.1124;AFR_AF=0.177;EUR_AF=0.0746;SAS_AF=0.1472;AA=A|||;VT=SNP
10	19190079	rs9417699	G	T	100	PASS	AC=632;AF=0.126198;AN=5008;NS=2504;DP=20959;EAS_AF=0.0466;AMR_AF=0.2046;AFR_AF=0.0166;EUR_AF=0.175;SAS_AF=0.2505;AA=G|||;VT=SNP
10	19190257	rs10763713	T	C	100	PASS	AC=3471;AF=0.693091;AN=5008;NS=2504;DP=19292;EAS_AF=0.752;AMR_AF=0.6225;AFR_AF=0.8472;EUR_AF=0.5964;SAS_AF=0.5736;AA=T|||;VT=SNP
10	19191128	rs61851168	C	T	100	PASS	AC=193;AF=0.0385383;AN=5008;NS=2504;DP=14411;EAS_AF=0;AMR_AF=0.0677;AFR_AF=0.0083;EUR_AF=0.1024;SAS_AF=0.0327;AA=C|||;VT=SNP
10	19191145	rs35721668	G	A	100	PASS	AC=1383;AF=0.276158;AN=5008;NS=2504;DP=12958;EAS_AF=0.371;AMR_AF=0.2205;AFR_AF=0.1884;EUR_AF=0.3151;SAS_AF=0.2965;AA=G|||;VT=SNP
10	19191573	rs181205818	A	G	100	PASS	AC=5;AF=0.000998403;AN=5008;NS=2504;DP=14842;EAS_AF=0;AMR_AF=0.0029;AFR_AF=0;EUR_AF=0.003;SAS_AF=0;AA=A|||;VT=SNP
10	19191604	rs7902612	A	G	100	PASS	AC=1397;AF=0.278954;AN=5008;NS=2504;DP=15257;EAS_AF=0.371;AMR_AF=0.2219;AFR_AF=0.1967;EUR_AF=0.3171;SAS_AF=0.2965;AA=A|||;VT=SNP
10	19191647	rs6481583	A	C	100	PASS	AC=3442;AF=0.6873;AN=5008;NS=2504;DP=15105;EAS_AF=0.752;AMR_AF=0.6167;AFR_AF=0.8268;EUR_AF=0.5974;SAS_AF=0.5746;AA=A|||;VT=SNP
10	19192119	rs7920556	G	A	100	PASS	AC=2740;AF=0.547125;AN=5008;NS=2504;DP=17164;EAS_AF=0.6091;AMR_AF=0.4986;AFR_AF=0.6316;EUR_AF=0.5239;SAS_AF=0.4274;AA=G|||;VT=SNP
10	19192361	rs10763715	C	G	100	PASS	AC=3478;AF=0.694489;AN=5008;NS=2504;DP=18855;EAS_AF=0.7579;AMR_AF=0.621;AFR_AF=0.8487;EUR_AF=0.5964;SAS_AF=0.5736;AA=G|||;VT=SNP
10	19192418	rs11007564	T	C	100	PASS	AC=685;AF=0.136781;AN=5008;NS=2504;DP=19117;EAS_AF=0.1488;AMR_AF=0.1138;AFR_AF=0.1793;EUR_AF=0.0746;SAS_AF=0.1472;AA=T|||;VT=SNP
10	19192812	rs3847371	T	C	100	PASS	AC=1404;AF=0.280351;AN=5008;NS=2504;DP=15747;EAS_AF=0.377;AMR_AF=0.2219;AFR_AF=0.1997;EUR_AF=0.3151;SAS_AF=0.2955;AA=T|||;VT=SNP
10	19192853	rs3847372	T	C	100	PASS	AC=3399;AF=0.678714;AN=5008;NS=2504;DP=15947;EAS_AF=0.7579;AMR_AF=0.6153;AFR_AF=0.792;EUR_AF=0.5964;SAS_AF=0.5736;AA=C|||;VT=SNP
10	19193957	rs10826618	T	C	100	PASS	AC=3478;AF=0.694489;AN=5008;NS=2504;DP=21182;EAS_AF=0.7579;AMR_AF=0.621;AFR_AF=0.8487;EUR_AF=0.5964;SAS_AF=0.5736;AA=T|||;VT=SNP
10	19194099	rs2358256	G	A	100	PASS	AC=3477;AF=0.694289;AN=5008;NS=2504;DP=20421;EAS_AF=0.7579;AMR_AF=0.6196;AFR_AF=0.8487;EUR_AF=0.5964;SAS_AF=0.5736;AA=A|||;VT=SNP
10	19194504	rs140778842	G	T	100	PASS	AC=60;AF=0.0119808;AN=5008;NS=2504;DP=18133;EAS_AF=0;AMR_AF=0.0101;AFR_AF=0.0008;EUR_AF=0.0417;SAS_AF=0.0102;AA=G|||;VT=SNP
10	19195423	rs77198855	G	A	100	PASS	AC=68;AF=0.0135783;AN=5008;NS=2504;DP=19223;EAS_AF=0.001;AMR_AF=0.0216;AFR_AF=0.0015;EUR_AF=0.0358;SAS_AF=0.0143;AA=G|||;VT=SNP
10	19195492	rs7086992	G	A	100	PASS	AC=3475;AF=0.69389;AN=5008;NS=2504;DP=18367;EAS_AF=0.7579;AMR_AF=0.6196;AFR_AF=0.8472;EUR_AF=0.5964;SAS_AF=0.5736;AA=A|||;VT=SNP
10	19195530	rs117220298	A	G	100	PASS	AC=31;AF=0.0061901;AN=5008;NS=2504;DP=19088;EAS_AF=0;AMR_AF=0.0231;AFR_AF=0;EUR_AF=0.0089;SAS_AF=0.0061;AA=A|||;VT=SNP
10	19195718	rs17635177	G	A	100	PASS	AC=192;AF=0.0383387;AN=5008;NS=2504;DP=18086;EAS_AF=0;AMR_AF=0.0677;AFR_AF=0.0083;EUR_AF=0.1014;SAS_AF=0.0327;AA=G|||;VT=SNP
10	19196269	rs140059850	T	C	100	PASS	AC=27;AF=0.00539137;AN=5008;NS=2504;DP=17759;EAS_AF=0;AMR_AF=0.0072;AFR_AF=0.0008;EUR_AF=0.0209;SAS_AF=0;AA=T|||;VT=SNP
10	19196306	rs17713260	T	G	100	PASS	AC=107;AF=0.0213658;AN=5008;NS=2504;DP=18308;EAS_AF=0;AMR_AF=0.0303;AFR_AF=0.0083;EUR_AF=0.0626;SAS_AF=0.0123;AA=T|||;VT=SNP
10	19196749	rs61851172	G	A	100	PASS	AC=192;AF=0.0383387;AN=5008;NS=2504;DP=18925;EAS_AF=0;AMR_AF=0.0677;AFR_AF=0.0083;EUR_AF=0.1014;SAS_AF=0.0327;AA=G|||;VT=SNP
10	19197015	rs118010763	T	C	100	PASS	AC=56;AF=0.0111821;AN=5008;NS=2504;DP=20474;EAS_AF=0;AMR_AF=0.0159;AFR_AF=0;EUR_AF=0.0278;SAS_AF=0.0174;AA=T|||;VT=SNP
10	19197138	rs10826626	G	A	100	PASS	AC=3478;AF=0.694489;AN=5008;NS=2504;DP=18830;EAS_AF=0.7579;AMR_AF=0.6196;AFR_AF=0.8472;EUR_AF=0.5984;SAS_AF=0.5746;AA=A|||;VT=SNP
10	19197265	rs1339061	A	G	100	PASS	AC=691;AF=0.137979;AN=5008;NS=2504;DP=20499;EAS_AF=0.0476;AMR_AF=0.2089;AFR_AF=0.0197;EUR_AF=0.1809;SAS_AF=0.2965;AA=A|||;VT=SNP
10	19198258	rs10826628	C	T	100	PASS	AC=3478;AF=0.694489;AN=5008;NS=2504;DP=20052;EAS_AF=0.7579;AMR_AF=0.6196;AFR_AF=0.8472;EUR_AF=0.5984;SAS_AF=0.5746;AA=C|||;VT=SNP
10	19198427	rs3737265	C	T	100	PASS	AC=2036;AF=0.40655;AN=5008;NS=2504;DP=17703;EAS_AF=0.3819;AMR_AF=0.389;AFR_AF=0.6225;EUR_AF=0.2833;SAS_AF=0.2791;AA=G|||;VT=SNP
10	19198569	rs3737264	C	T	100	PASS	AC=3478;AF=0.694489;AN=5008;NS=2504;DP=20770;EAS_AF=0.7579;AMR_AF=0.6196;AFR_AF=0.8472;EUR_AF=0.5984;SAS_AF=0.5746;AA=T|||;VT=SNP
10	19198833	rs3737263	G	A	100	PASS	AC=3478;AF=0.694489;AN=5008;NS=2504;DP=19182;EAS_AF=0.7579;AMR_AF=0.6196;AFR_AF=0.8472;EUR_AF=0.5984;SAS_AF=0.5746;AA=A|||;VT=SNP
10	19199405	rs1999958	C	T	100	PASS	AC=3478;AF=0.694489;AN=5008;NS=2504;DP=21875;EAS_AF=0.7579;AMR_AF=0.6196;AFR_AF=0.8472;EUR_AF=0.5984;SAS_AF=0.5746;AA=C|||;VT=SNP
10	19199671	rs946397	G	A	100	PASS	AC=2032;AF=0.405751;AN=5008;NS=2504;DP=21582;EAS_AF=0.3819;AMR_AF=0.3919;AFR_AF=0.6188;EUR_AF=0.2833;SAS_AF=0.2781;AA=G|||;VT=SNP
10	19199896	rs946396	T	C	100	PASS	AC=3477;AF=0.694289;AN=5008;NS=2504;DP=20401;EAS_AF=0.7579;AMR_AF=0.6196;AFR_AF=0.8464;EUR_AF=0.5984;SAS_AF=0.5746;AA=C|||;VT=SNP
10	19200582	rs11007623	C	T	100	PASS	AC=691;AF=0.137979;AN=5008;NS=2504;DP=16461;EAS_AF=0.1488;AMR_AF=0.1138;AFR_AF=0.1846;EUR_AF=0.0746;SAS_AF=0.1462;AA=C|||;VT=SNP
10	19200730	rs111976375	C	T	100	PASS	AC=194;AF=0.038738;AN=5008;NS=2504;DP=14099;EAS_AF=0;AMR_AF=0.0677;AFR_AF=0.0083;EUR_AF=0.1034;SAS_AF=0.0327;AA=C|||;VT=SNP
10	19200786	rs7068983	T	C	100	PASS	AC=3491;AF=0.697085;AN=5008;NS=2504;DP=15691;EAS_AF=0.7579;AMR_AF=0.6225;AFR_AF=0.8555;EUR_AF=0.5984;SAS_AF=0.5746;AA=C|||;VT=SNP
10	19201549	rs11007630	T	A	100	PASS	AC=1265;AF=0.252596;AN=5008;NS=2504;DP=16332;EAS_AF=0.2331;AMR_AF=0.2723;AFR_AF=0.3797;EUR_AF=0.2087;SAS_AF=0.1319;AA=T|||;VT=SNP
10	19201562	rs1854470	A	T	100	PASS	AC=3479;AF=0.694688;AN=5008;NS=2504;DP=16371;EAS_AF=0.7579;AMR_AF=0.621;AFR_AF=0.8464;EUR_AF=0.5984;SAS_AF=0.5757;AA=A|||;VT=SNP
10	19201675	rs17713607	G	A	100	PASS	AC=194;AF=0.038738;AN=5008;NS=2504;DP=14786;EAS_AF=0;AMR_AF=0.0677;AFR_AF=0.0083;EUR_AF=0.1034;SAS_AF=0.0327;AA=G|||;VT=SNP
10	19201699	rs12571013	T	C	100	PASS	AC=1416;AF=0.282748;AN=5008;NS=2504;DP=14431;EAS_AF=0.376;AMR_AF=0.2233;AFR_AF=0.208;EUR_AF=0.3151;SAS_AF=0.2965;AA=T|||;VT=SNP
10	19201744	rs75095925	T	A	100	PASS	AC=193;AF=0.0385383;AN=5008;NS=2504;DP=15252;EAS_AF=0;AMR_AF=0.0677;AFR_AF=0.0083;EUR_AF=0.1024;SAS_AF=0.0327;AA=T|||;VT=SNP
10	19201869	rs11007632	C	T	100	PASS	AC=3476;AF=0.694089;AN=5008;NS=2504;DP=14301;EAS_AF=0.7579;AMR_AF=0.621;AFR_AF=0.8464;EUR_AF=0.5984;SAS_AF=0.5726;AA=T|||;VT=SNP
10	19202082	rs61851173	T	C	100	PASS	AC=193;AF=0.0385383;AN=5008;NS=2504;DP=6344;EAS_AF=0;AMR_AF=0.0677;AFR_AF=0.0083;EUR_AF=0.1024;SAS_AF=0.0327;AA=T|||;VT=SNP
10	19202257	rs12256565	G	A	100	PASS	AC=2052;AF=0.409744;AN=5008;NS=2504;DP=18631;EAS_AF=0.381;AMR_AF=0.3977;AFR_AF=0.6331;EUR_AF=0.2833;SAS_AF=0.2761;AA=G|||;VT=SNP
10	19202480	rs991640	C	A	100	PASS	AC=3476;AF=0.694089;AN=5008;NS=2504;DP=18664;EAS_AF=0.7589;AMR_AF=0.6196;AFR_AF=0.8464;EUR_AF=0.5984;SAS_AF=0.5726;AA=A|||;VT=SNP
10	19202491	rs991641	A	G	100	PASS	AC=1399;AF=0.279353;AN=5008;NS=2504;DP=18448;EAS_AF=0.376;AMR_AF=0.2205;AFR_AF=0.1967;EUR_AF=0.3151;SAS_AF=0.2965;AA=A|||;VT=SNP
10	19202731	rs61851174	A	G	100	PASS	AC=193;AF=0.0385383;AN=5008;NS=2504;DP=15874;EAS_AF=0;AMR_AF=0.0677;AFR_AF=0.0083;EUR_AF=0.1024;SAS_AF=0.0327;AA=A|||;VT=SNP
10	19203300	rs75258188	A	G	100	PASS	AC=142;AF=0.0283546;AN=5008;NS=2504;DP=17837;EAS_AF=0;AMR_AF=0.0663;AFR_AF=0.003;EUR_AF=0.0835;SAS_AF=0.0082;AA=A|||;VT=SNP
10	19203799	rs1890506	C	T	100	PASS	AC=2236;AF=0.446486;AN=5008;NS=2504;DP=11638;EAS_AF=0.6091;AMR_AF=0.4063;AFR_AF=0.4244;EUR_AF=0.4105;SAS_AF=0.3742;AA=C|||;VT=SNP
10	19203814	rs34796131	G	A	100	PASS	AC=732;AF=0.146166;AN=5008;NS=2504;DP=12728;EAS_AF=0.2312;AMR_AF=0.1599;AFR_AF=0.2005;EUR_AF=0.0537;SAS_AF=0.0706;AA=G|||;VT=SNP
10	19204242	rs11007642	G	T	100	PASS	AC=785;AF=0.156749;AN=5008;NS=2504;DP=19376;EAS_AF=0.1151;AMR_AF=0.1513;AFR_AF=0.0991;EUR_AF=0.2644;SAS_AF=0.1708;AA=T|||;VT=SNP
10	19204859	rs11814999	G	A	100	PASS	AC=664;AF=0.132588;AN=5008;NS=2504;DP=19273;EAS_AF=0.1815;AMR_AF=0.0504;AFR_AF=0.1407;EUR_AF=0.0964;SAS_AF=0.1667;AA=G|||;VT=SNP
10	19205103	rs2031928	G	A	100	PASS	AC=1122;AF=0.224042;AN=5008;NS=2504;DP=15735;EAS_AF=0.1369;AMR_AF=0.3026;AFR_AF=0.1445;EUR_AF=0.2813;SAS_AF=0.3067;AA=G|||;VT=SNP
10	19206243	rs78546402	A	C	100	PASS	AC=509;AF=0.101637;AN=5008;NS=2504;DP=16008;EAS_AF=0.2708;AMR_AF=0.0821;AFR_AF=0.0212;EUR_AF=0.0616;SAS_AF=0.091;AA=A|||;VT=SNP
10	19207073	rs56314234	C	T	100	PASS	AC=23;AF=0.00459265;AN=5008;NS=2504;DP=20468;EAS_AF=0;AMR_AF=0.0043;AFR_AF=0.0008;EUR_AF=0.0159;SAS_AF=0.0031;AA=c|||;VT=SNP
10	19207446	rs1887924	T	C	100	PASS	AC=683;AF=0.136382;AN=5008;NS=2504;DP=21317;EAS_AF=0.1806;AMR_AF=0.0519;AFR_AF=0.1505;EUR_AF=0.0954;SAS_AF=0.1738;AA=T|||;VT=SNP
10	19207493	rs72781290	T	G	100	PASS	AC=318;AF=0.0634984;AN=5008;NS=2504;DP=22411;EAS_AF=0.1349;AMR_AF=0.0591;AFR_AF=0.0053;EUR_AF=0.0895;SAS_AF=0.045;AA=T|||;VT=SNP
10	19207542	rs1887923	G	C	100	PASS	AC=2246;AF=0.448482;AN=5008;NS=2504;DP=22865;EAS_AF=0.3472;AMR_AF=0.379;AFR_AF=0.5454;EUR_AF=0.4006;SAS_AF=0.5204;AA=C|||;VT=SNP
10	19207765	rs138455305	A	G	100	PASS	AC=32;AF=0.00638978;AN=5008;NS=2504;DP=18993;EAS_AF=0.001;AMR_AF=0.0043;AFR_AF=0;EUR_AF=0.0099;SAS_AF=0.0184;AA=A|||;VT=SNP
10	19208515	rs7913804	G	C	100	PASS	AC=2079;AF=0.415136;AN=5008;NS=2504;DP=15782;EAS_AF=0.3452;AMR_AF=0.3674;AFR_AF=0.4508;EUR_AF=0.3877;SAS_AF=0.501;AA=C|||;VT=SNP
10	19208534	rs7913808	G	A	100	PASS	AC=1275;AF=0.254593;AN=5008;NS=2504;DP=15777;EAS_AF=0.1379;AMR_AF=0.3112;AFR_AF=0.2375;EUR_AF=0.2903;SAS_AF=0.3211;AA=A|||;VT=SNP
10	19208566	rs11815393	T	C	100	PASS	AC=699;AF=0.139577;AN=5008;NS=2504;DP=16021;EAS_AF=0.1806;AMR_AF=0.0533;AFR_AF=0.1619;EUR_AF=0.0954;SAS_AF=0.1738;AA=T|||;VT=SNP
10	19208749	rs7917242	G	A	100	PASS	AC=2112;AF=0.421725;AN=5008;NS=2504;DP=16349;EAS_AF=0.3452;AMR_AF=0.3689;AFR_AF=0.475;EUR_AF=0.3877;SAS_AF=0.501;AA=A|||;VT=SNP
10	19208835	rs11815790	T	C	100	PASS	AC=729;AF=0.145567;AN=5008;NS=2504;DP=16570;EAS_AF=0.2073;AMR_AF=0.0548;AFR_AF=0.1634;EUR_AF=0.0954;SAS_AF=0.1738;AA=T|||;VT=SNP
10	19208856	rs6481617	A	G	100	PASS	AC=2141;AF=0.427516;AN=5008;NS=2504;DP=16429;EAS_AF=0.3452;AMR_AF=0.3775;AFR_AF=0.4909;EUR_AF=0.3887;SAS_AF=0.502;AA=A|||;VT=SNP
10	19208896	rs12357474	T	C	100	PASS	AC=999;AF=0.199481;AN=5008;NS=2504;DP=16190;EAS_AF=0.0556;AMR_AF=0.2781;AFR_AF=0.1611;EUR_AF=0.2734;SAS_AF=0.2679;AA=T|||;VT=SNP
10	19208904	rs11007659	C	G	100	PASS	AC=2138;AF=0.426917;AN=5008;NS=2504;DP=15838;EAS_AF=0.3452;AMR_AF=0.3746;AFR_AF=0.4917;EUR_AF=0.3877;SAS_AF=0.501;AA=G|||;VT=SNP
10	19208922	rs12358497	G	A	100	PASS	AC=1383;AF=0.276158;AN=5008;NS=2504;DP=15693;EAS_AF=0.1379;AMR_AF=0.3156;AFR_AF=0.3124;EUR_AF=0.2942;SAS_AF=0.3231;AA=A|||;VT=SNP
10	19209038	rs12358506	G	T	100	PASS	AC=1413;AF=0.282149;AN=5008;NS=2504;DP=15103;EAS_AF=0.1379;AMR_AF=0.3228;AFR_AF=0.3283;EUR_AF=0.2932;SAS_AF=0.3282;AA=G|||;VT=SNP
10	19209094	rs12357490	T	C	100	PASS	AC=1418;AF=0.283147;AN=5008;NS=2504;DP=15754;EAS_AF=0.1379;AMR_AF=0.3242;AFR_AF=0.3313;EUR_AF=0.2932;SAS_AF=0.3282;AA=t|||;VT=SNP
10	19209132	rs11007660	G	A	100	PASS	AC=1411;AF=0.281749;AN=5008;NS=2504;DP=16285;EAS_AF=0.1379;AMR_AF=0.3199;AFR_AF=0.3283;EUR_AF=0.2932;SAS_AF=0.3282;AA=A|||;VT=SNP
10	19209159	rs11007661	C	A	100	PASS	AC=1413;AF=0.282149;AN=5008;NS=2504;DP=16825;EAS_AF=0.1379;AMR_AF=0.3228;AFR_AF=0.3283;EUR_AF=0.2932;SAS_AF=0.3282;AA=C|||;VT=SNP
10	19209184	rs1329231	A	G	100	PASS	AC=2628;AF=0.52476;AN=5008;NS=2504;DP=17091;EAS_AF=0.3472;AMR_AF=0.4957;AFR_AF=0.6188;EUR_AF=0.5676;SAS_AF=0.5573;AA=G|||;VT=SNP
10	19209432	rs1329230	G	A	100	PASS	AC=2140;AF=0.427316;AN=5008;NS=2504;DP=14314;EAS_AF=0.3462;AMR_AF=0.3775;AFR_AF=0.4924;EUR_AF=0.3897;SAS_AF=0.4969;AA=A|||;VT=SNP
10	19209449	rs192756710	G	T	100	PASS	AC=13;AF=0.00259585;AN=5008;NS=2504;DP=14718;EAS_AF=0;AMR_AF=0.0043;AFR_AF=0;EUR_AF=0.0099;SAS_AF=0;AA=G|||;VT=SNP
10	19209456	rs1329229	A	G	100	PASS	AC=2145;AF=0.428315;AN=5008;NS=2504;DP=14826;EAS_AF=0.3462;AMR_AF=0.3775;AFR_AF=0.4924;EUR_AF=0.3897;SAS_AF=0.502;AA=G|||;VT=SNP
10	19209464	rs7082964	T	A	100	PASS	AC=731;AF=0.145966;AN=5008;NS=2504;DP=15122;EAS_AF=0.2083;AMR_AF=0.0548;AFR_AF=0.1641;EUR_AF=0.0954;SAS_AF=0.1738;AA=T|||;VT=SNP
10	19209497	rs7083085	T	C	100	PASS	AC=2141;AF=0.427516;AN=5008;NS=2504;DP=16125;EAS_AF=0.3472;AMR_AF=0.3775;AFR_AF=0.4887;EUR_AF=0.3897;SAS_AF=0.502;AA=C|||;VT=SNP
10	19209516	rs7079419	A	G	100	PASS	AC=2140;AF=0.427316;AN=5008;NS=2504;DP=16695;EAS_AF=0.3462;AMR_AF=0.3775;AFR_AF=0.4887;EUR_AF=0.3897;SAS_AF=0.502;AA=G|||;VT=SNP
10	19209639	rs1329228	C	G	100	PASS	AC=2111;AF=0.421526;AN=5008;NS=2504;DP=18288;EAS_AF=0.3452;AMR_AF=0.3761;AFR_AF=0.4728;EUR_AF=0.3887;SAS_AF=0.4969;AA=C|||;VT=SNP
10	19209690	rs10826664	G	A	100	PASS	AC=2133;AF=0.425919;AN=5008;NS=2504;DP=17331;EAS_AF=0.3452;AMR_AF=0.3746;AFR_AF=0.4871;EUR_AF=0.3887;SAS_AF=0.501;AA=A|||;VT=SNP
10	19209717	rs10826665	T	C	100	PASS	AC=2135;AF=0.426318;AN=5008;NS=2504;DP=16537;EAS_AF=0.3452;AMR_AF=0.3775;AFR_AF=0.4871;EUR_AF=0.3877;SAS_AF=0.502;AA=C|||;VT=SNP
10	19210120	rs10763729	T	C	100	PASS	AC=2137;AF=0.426717;AN=5008;NS=2504;DP=16692;EAS_AF=0.3452;AMR_AF=0.3775;AFR_AF=0.4871;EUR_AF=0.3887;SAS_AF=0.5031;AA=C|||;VT=SNP
10	19210751	rs12257274	A	G	100	PASS	AC=2136;AF=0.426518;AN=5008;NS=2504;DP=15671;EAS_AF=0.3452;AMR_AF=0.3775;AFR_AF=0.4871;EUR_AF=0.3887;SAS_AF=0.502;AA=A|||;VT=SNP
10	19210836	rs7069490	G	A	100	PASS	AC=2136;AF=0.426518;AN=5008;NS=2504;DP=15764;EAS_AF=0.3452;AMR_AF=0.3775;AFR_AF=0.4871;EUR_AF=0.3887;SAS_AF=0.502;AA=A|||;VT=SNP
10	19210902	rs7070698	C	G	100	PASS	AC=2136;AF=0.426518;AN=5008;NS=2504;DP=15729;EAS_AF=0.3452;AMR_AF=0.3775;AFR_AF=0.4871;EUR_AF=0.3887;SAS_AF=0.502;AA=G|||;VT=SNP
10	19211214	rs12249985	C	A	100	PASS	AC=701;AF=0.139976;AN=5008;NS=2504;DP=16701;EAS_AF=0.1498;AMR_AF=0.1167;AFR_AF=0.267;EUR_AF=0.0219;SAS_AF=0.0961;AA=C|||;VT=SNP
10	19211773	rs10826671	T	G	100	PASS	AC=1410;AF=0.28155;AN=5008;NS=2504;DP=15680;EAS_AF=0.1647;AMR_AF=0.3184;AFR_AF=0.3086;EUR_AF=0.2932;SAS_AF=0.3272;AA=G|||;VT=SNP
10	19211904	rs11007668	G	A	100	PASS	AC=1410;AF=0.28155;AN=5008;NS=2504;DP=16346;EAS_AF=0.1647;AMR_AF=0.3184;AFR_AF=0.3086;EUR_AF=0.2932;SAS_AF=0.3272;AA=G|||;VT=SNP
10	19212041	rs11007670	G	T	100	PASS	AC=1411;AF=0.281749;AN=5008;NS=2504;DP=17153;EAS_AF=0.1647;AMR_AF=0.3199;AFR_AF=0.3086;EUR_AF=0.2932;SAS_AF=0.3272;AA=G|||;VT=SNP
10	19212255	rs9888119	G	T	100	PASS	AC=1410;AF=0.28155;AN=5008;NS=2504;DP=16941;EAS_AF=0.1647;AMR_AF=0.3184;AFR_AF=0.3086;EUR_AF=0.2932;SAS_AF=0.3272;AA=G|||;VT=SNP
10	19212287	rs9888029	C	T	100	PASS	AC=1410;AF=0.28155;AN=5008;NS=2504;DP=17476;EAS_AF=0.1647;AMR_AF=0.3184;AFR_AF=0.3086;EUR_AF=0.2932;SAS_AF=0.3272;AA=T|||;VT=SNP
10	19212326	rs9888030	C	T	100	PASS	AC=1412;AF=0.281949;AN=5008;NS=2504;DP=16983;EAS_AF=0.1657;AMR_AF=0.3184;AFR_AF=0.3086;EUR_AF=0.2932;SAS_AF=0.3282;AA=C|||;VT=SNP
10	19212492	rs9888031	C	T	100	PASS	AC=1412;AF=0.281949;AN=5008;NS=2504;DP=15946;EAS_AF=0.1657;AMR_AF=0.3184;AFR_AF=0.3086;EUR_AF=0.2942;SAS_AF=0.3272;AA=C|||;VT=SNP
10	19212500	rs9888032	C	T	100	PASS	AC=1413;AF=0.282149;AN=5008;NS=2504;DP=15947;EAS_AF=0.1657;AMR_AF=0.3184;AFR_AF=0.3094;EUR_AF=0.2942;SAS_AF=0.3272;AA=C|||;VT=SNP
10	19212675	rs12782215	A	T	100	PASS	AC=867;AF=0.173123;AN=5008;NS=2504;DP=16140;EAS_AF=0.1815;AMR_AF=0.0692;AFR_AF=0.2549;EUR_AF=0.1093;SAS_AF=0.1933;AA=A|||;VT=SNP
10	19212763	rs9888044	C	T	100	PASS	AC=1380;AF=0.275559;AN=5008;NS=2504;DP=17730;EAS_AF=0.1379;AMR_AF=0.3156;AFR_AF=0.3079;EUR_AF=0.2932;SAS_AF=0.3272;AA=T|||;VT=SNP
10	19212949	rs9888126	G	A	100	PASS	AC=1411;AF=0.281749;AN=5008;NS=2504;DP=19185;EAS_AF=0.1647;AMR_AF=0.3184;AFR_AF=0.3086;EUR_AF=0.2932;SAS_AF=0.3282;AA=G|||;VT=SNP
10	19213206	rs10763730	T	C	100	PASS	AC=1434;AF=0.286342;AN=5008;NS=2504;DP=18889;EAS_AF=0.1647;AMR_AF=0.3228;AFR_AF=0.3245;EUR_AF=0.2932;SAS_AF=0.3272;AA=C|||;VT=SNP
10	19213219	rs10763731	A	G	100	PASS	AC=1409;AF=0.28135;AN=5008;NS=2504;DP=18788;EAS_AF=0.1637;AMR_AF=0.3184;AFR_AF=0.3086;EUR_AF=0.2932;SAS_AF=0.3272;AA=A|||;VT=SNP
10	19213262	rs10763732	A	G	100	PASS	AC=1409;AF=0.28135;AN=5008;NS=2504;DP=18979;EAS_AF=0.1637;AMR_AF=0.3184;AFR_AF=0.3086;EUR_AF=0.2932;SAS_AF=0.3272;AA=a|||;VT=SNP
10	19213268	rs10763733	T	G	100	PASS	AC=1409;AF=0.28135;AN=5008;NS=2504;DP=18993;EAS_AF=0.1637;AMR_AF=0.3184;AFR_AF=0.3086;EUR_AF=0.2932;SAS_AF=0.3272;AA=G|||;VT=SNP
10	19213358	rs10763734	T	A	100	PASS	AC=1410;AF=0.28155;AN=5008;NS=2504;DP=20322;EAS_AF=0.1647;AMR_AF=0.3184;AFR_AF=0.3086;EUR_AF=0.2932;SAS_AF=0.3272;AA=A|||;VT=SNP
10	19213372	rs138421612	G	A	100	PASS	AC=37;AF=0.00738818;AN=5008;NS=2504;DP=20168;EAS_AF=0.001;AMR_AF=0.0043;AFR_AF=0.0008;EUR_AF=0.0129;SAS_AF=0.0194;AA=G|||;VT=SNP
10	19213548	rs10047399	G	A	100	PASS	AC=1426;AF=0.284744;AN=5008;NS=2504;DP=20707;EAS_AF=0.1647;AMR_AF=0.3199;AFR_AF=0.32;EUR_AF=0.2932;SAS_AF=0.3272;AA=A|||;VT=SNP
10	19214155	rs28491607	G	T	100	PASS	AC=1413;AF=0.282149;AN=5008;NS=2504;DP=19405;EAS_AF=0.1647;AMR_AF=0.3199;AFR_AF=0.3086;EUR_AF=0.2932;SAS_AF=0.3292;AA=G|||;VT=SNP
10	19214157	rs12770718	T	A	100	PASS	AC=874;AF=0.174521;AN=5008;NS=2504;DP=19416;EAS_AF=0.1815;AMR_AF=0.0706;AFR_AF=0.2602;EUR_AF=0.1093;SAS_AF=0.1922;AA=t|||;VT=SNP
10	19214324	rs55665210	G	A	100	PASS	AC=1411;AF=0.281749;AN=5008;NS=2504;DP=22061;EAS_AF=0.1647;AMR_AF=0.3184;AFR_AF=0.3094;EUR_AF=0.2932;SAS_AF=0.3272;AA=A|||;VT=SNP
10	19214413	rs7084729	G	A	100	PASS	AC=700;AF=0.139776;AN=5008;NS=2504;DP=20110;EAS_AF=0.1806;AMR_AF=0.0533;AFR_AF=0.1626;EUR_AF=0.0954;SAS_AF=0.1738;AA=G|||;VT=SNP
10	19214460	rs11007674	A	T	100	PASS	AC=1410;AF=0.28155;AN=5008;NS=2504;DP=18754;EAS_AF=0.1647;AMR_AF=0.3184;AFR_AF=0.3086;EUR_AF=0.2932;SAS_AF=0.3272;AA=A|||;VT=SNP
10	19214619	rs2225258	G	A	100	PASS	AC=1380;AF=0.275559;AN=5008;NS=2504;DP=17002;EAS_AF=0.1379;AMR_AF=0.3156;AFR_AF=0.3079;EUR_AF=0.2932;SAS_AF=0.3272;AA=G|||;VT=SNP
10	19214651	rs2209974	C	A	100	PASS	AC=1380;AF=0.275559;AN=5008;NS=2504;DP=16954;EAS_AF=0.1379;AMR_AF=0.3156;AFR_AF=0.3079;EUR_AF=0.2932;SAS_AF=0.3272;AA=C|||;VT=SNP
10	19214665	rs2209973	C	T	100	PASS	AC=1410;AF=0.28155;AN=5008;NS=2504;DP=17043;EAS_AF=0.1647;AMR_AF=0.3184;AFR_AF=0.3086;EUR_AF=0.2932;SAS_AF=0.3272;AA=C|||;VT=SNP
10	19214920	rs12219283	A	C	100	PASS	AC=1434;AF=0.286342;AN=5008;NS=2504;DP=13761;EAS_AF=0.1647;AMR_AF=0.3228;AFR_AF=0.3245;EUR_AF=0.2932;SAS_AF=0.3272;AA=A|||;VT=SNP
10	19214967	rs11007679	A	C	100	PASS	AC=1435;AF=0.286542;AN=5008;NS=2504;DP=12934;EAS_AF=0.1647;AMR_AF=0.3228;AFR_AF=0.3253;EUR_AF=0.2932;SAS_AF=0.3272;AA=A|||;VT=SNP
10	19215127	rs76874829	T	G	100	PASS	AC=66;AF=0.0131789;AN=5008;NS=2504;DP=16383;EAS_AF=0;AMR_AF=0.0072;AFR_AF=0.0008;EUR_AF=0.0268;SAS_AF=0.0337;AA=T|||;VT=SNP
10	19215521	rs1329227	C	T	100	PASS	AC=1385;AF=0.276558;AN=5008;NS=2504;DP=18407;EAS_AF=0.1379;AMR_AF=0.3156;AFR_AF=0.3079;EUR_AF=0.2932;SAS_AF=0.3323;AA=C|||;VT=SNP
10	19215628	rs1329226	T	G	100	PASS	AC=4273;AF=0.853235;AN=5008;NS=2504;DP=18714;EAS_AF=0.8938;AMR_AF=0.768;AFR_AF=0.9728;EUR_AF=0.7594;SAS_AF=0.8067;AA=G|||;VT=SNP
10	19216293	rs141331490	A	G	100	PASS	AC=37;AF=0.00738818;AN=5008;NS=2504;DP=16306;EAS_AF=0.001;AMR_AF=0.0043;AFR_AF=0.0008;EUR_AF=0.0129;SAS_AF=0.0194;AA=A|||;VT=SNP
10	19216749	rs10826672	A	G	100	PASS	AC=515;AF=0.102835;AN=5008;NS=2504;DP=14224;EAS_AF=0.2738;AMR_AF=0.0836;AFR_AF=0.0204;EUR_AF=0.0606;SAS_AF=0.0951;AA=A|||;VT=SNP
10	19218206	rs12780574	C	T	100	PASS	AC=845;AF=0.16873;AN=5008;NS=2504;DP=15590;EAS_AF=0.1825;AMR_AF=0.0648;AFR_AF=0.2398;EUR_AF=0.1093;SAS_AF=0.1933;AA=C|||;VT=SNP
10	19218488	rs11007691	G	A	100	PASS	AC=991;AF=0.197883;AN=5008;NS=2504;DP=9687;EAS_AF=0.0546;AMR_AF=0.2752;AFR_AF=0.1581;EUR_AF=0.2724;SAS_AF=0.2679;AA=G|||;VT=SNP
10	19218688	rs80269468	G	A	100	PASS	AC=500;AF=0.0998403;AN=5008;NS=2504;DP=17423;EAS_AF=0.2698;AMR_AF=0.072;AFR_AF=0.0098;EUR_AF=0.0755;SAS_AF=0.091;AA=G|||;VT=SNP
10	19218736	rs1538465	A	G	100	PASS	AC=1010;AF=0.201677;AN=5008;NS=2504;DP=17590;EAS_AF=0.0546;AMR_AF=0.2795;AFR_AF=0.174;EUR_AF=0.2724;SAS_AF=0.2628;AA=A|||;VT=SNP
10	19219130	rs1538464	A	T	100	PASS	AC=2293;AF=0.457867;AN=5008;NS=2504;DP=17162;EAS_AF=0.3204;AMR_AF=0.3905;AFR_AF=0.5946;EUR_AF=0.4016;SAS_AF=0.5204;AA=A|||;VT=SNP
10	19219338	rs145426288	G	A	100	PASS	AC=37;AF=0.00738818;AN=5008;NS=2504;DP=17153;EAS_AF=0.001;AMR_AF=0.0043;AFR_AF=0.0008;EUR_AF=0.0129;SAS_AF=0.0194;AA=G|||;VT=SNP
10	19219565	rs4326693	T	C	100	PASS	AC=2323;AF=0.463858;AN=5008;NS=2504;DP=17006;EAS_AF=0.3472;AMR_AF=0.3934;AFR_AF=0.5953;EUR_AF=0.4016;SAS_AF=0.5204;AA=c|||;VT=SNP
10	19219814	rs4255444	A	C	100	PASS	AC=2292;AF=0.457668;AN=5008;NS=2504;DP=16439;EAS_AF=0.3204;AMR_AF=0.3905;AFR_AF=0.5946;EUR_AF=0.4016;SAS_AF=0.5194;AA=a|||;VT=SNP
10	19219840	rs4619042	C	G	100	PASS	AC=2293;AF=0.457867;AN=5008;NS=2504;DP=16637;EAS_AF=0.3204;AMR_AF=0.3905;AFR_AF=0.5946;EUR_AF=0.4016;SAS_AF=0.5204;AA=c|||;VT=SNP
10	19219913	rs4633353	C	T	100	PASS	AC=2323;AF=0.463858;AN=5008;NS=2504;DP=15567;EAS_AF=0.3472;AMR_AF=0.3934;AFR_AF=0.5953;EUR_AF=0.4016;SAS_AF=0.5204;AA=t|||;VT=SNP
10	19220096	rs1538461	A	G	100	PASS	AC=2330;AF=0.465256;AN=5008;NS=2504;DP=15683;EAS_AF=0.3472;AMR_AF=0.3948;AFR_AF=0.5998;EUR_AF=0.4016;SAS_AF=0.5204;AA=g|||;VT=SNP
10	19220172	rs1538462	G	A	100	PASS	AC=2324;AF=0.464058;AN=5008;NS=2504;DP=15494;EAS_AF=0.3472;AMR_AF=0.3934;AFR_AF=0.5953;EUR_AF=0.4016;SAS_AF=0.5215;AA=a|||;VT=SNP
10	19220399	rs1538463	G	A	100	PASS	AC=2325;AF=0.464257;AN=5008;NS=2504;DP=17461;EAS_AF=0.3472;AMR_AF=0.3934;AFR_AF=0.5961;EUR_AF=0.4016;SAS_AF=0.5215;AA=a|||;VT=SNP
10	19220555	rs1416462	A	G	100	PASS	AC=2325;AF=0.464257;AN=5008;NS=2504;DP=18024;EAS_AF=0.3472;AMR_AF=0.3934;AFR_AF=0.5953;EUR_AF=0.4016;SAS_AF=0.5225;AA=g|||;VT=SNP
10	19220680	rs1416463	G	A	100	PASS	AC=2326;AF=0.464457;AN=5008;NS=2504;DP=17755;EAS_AF=0.3472;AMR_AF=0.3934;AFR_AF=0.5961;EUR_AF=0.4016;SAS_AF=0.5225;AA=g|||;VT=SNP
10	19221125	rs1934048	C	T	100	PASS	AC=2322;AF=0.463658;AN=5008;NS=2504;DP=17823;EAS_AF=0.3472;AMR_AF=0.3934;AFR_AF=0.5938;EUR_AF=0.4016;SAS_AF=0.5215;AA=c|||;VT=SNP
10	19221158	rs141276475	T	C	100	PASS	AC=23;AF=0.00459265;AN=5008;NS=2504;DP=18405;EAS_AF=0;AMR_AF=0.0072;AFR_AF=0.0008;EUR_AF=0.0119;SAS_AF=0.0051;AA=t|||;VT=SNP
10	19221213	rs1339058	G	C	100	PASS	AC=2324;AF=0.464058;AN=5008;NS=2504;DP=19861;EAS_AF=0.3472;AMR_AF=0.3934;AFR_AF=0.5953;EUR_AF=0.4016;SAS_AF=0.5215;AA=c|||;VT=SNP
10	19221378	rs1339059	C	T	100	PASS	AC=2453;AF=0.489816;AN=5008;NS=2504;DP=20000;EAS_AF=0.3472;AMR_AF=0.4366;AFR_AF=0.6097;EUR_AF=0.4652;SAS_AF=0.5378;AA=c|||;VT=SNP
10	19221571	rs10763736	G	A	100	PASS	AC=2293;AF=0.457867;AN=5008;NS=2504;DP=19115;EAS_AF=0.3204;AMR_AF=0.3905;AFR_AF=0.5938;EUR_AF=0.4016;SAS_AF=0.5215;AA=g|||;VT=SNP
10	19221728	rs7097679	C	A	100	PASS	AC=2293;AF=0.457867;AN=5008;NS=2504;DP=16504;EAS_AF=0.3204;AMR_AF=0.3905;AFR_AF=0.5938;EUR_AF=0.4016;SAS_AF=0.5215;AA=c|||;VT=SNP
10	19222335	rs4622157	T	C	100	PASS	AC=2325;AF=0.464257;AN=5008;NS=2504;DP=11358;EAS_AF=0.3472;AMR_AF=0.3934;AFR_AF=0.5961;EUR_AF=0.4016;SAS_AF=0.5215;AA=t|||;VT=SNP
10	19222423	rs5018912	C	T	100	PASS	AC=2324;AF=0.464058;AN=5008;NS=2504;DP=13106;EAS_AF=0.3472;AMR_AF=0.3934;AFR_AF=0.5953;EUR_AF=0.4016;SAS_AF=0.5215;AA=c|||;VT=SNP
10	19222424	rs11819712	A	G	100	PASS	AC=704;AF=0.140575;AN=5008;NS=2504;DP=13110;EAS_AF=0.1815;AMR_AF=0.0533;AFR_AF=0.1641;EUR_AF=0.0954;SAS_AF=0.1748;AA=a|||;VT=SNP
10	19223062	rs11007711	C	G	100	PASS	AC=2330;AF=0.465256;AN=5008;NS=2504;DP=18391;EAS_AF=0.3472;AMR_AF=0.3948;AFR_AF=0.5991;EUR_AF=0.4016;SAS_AF=0.5215;AA=g|||;VT=SNP
10	19223121	rs75034473	G	A	100	PASS	AC=2293;AF=0.457867;AN=5008;NS=2504;DP=18938;EAS_AF=0.3204;AMR_AF=0.3905;AFR_AF=0.5938;EUR_AF=0.4016;SAS_AF=0.5215;AA=g|||;VT=SNP
10	19223193	rs182698619	G	A	100	PASS	AC=38;AF=0.00758786;AN=5008;NS=2504;DP=20133;EAS_AF=0.001;AMR_AF=0.0043;AFR_AF=0.0015;EUR_AF=0.0129;SAS_AF=0.0194;AA=g|||;VT=SNP
10	19223279	rs77178449	A	G	100	PASS	AC=2330;AF=0.465256;AN=5008;NS=2504;DP=19790;EAS_AF=0.3472;AMR_AF=0.3948;AFR_AF=0.5991;EUR_AF=0.4016;SAS_AF=0.5215;AA=a|||;VT=SNP
10	19223292	rs187902331	T	C	100	PASS	AC=37;AF=0.00738818;AN=5008;NS=2504;DP=19750;EAS_AF=0.001;AMR_AF=0.0043;AFR_AF=0.0008;EUR_AF=0.0129;SAS_AF=0.0194;AA=t|||;VT=SNP
10	19223944	rs7073660	C	A	100	PASS	AC=2102;AF=0.419728;AN=5008;NS=2504;DP=20959;EAS_AF=0.3185;AMR_AF=0.3732;AFR_AF=0.4856;EUR_AF=0.3857;SAS_AF=0.5031;AA=c|||;VT=SNP
10	19223972	rs7094786	T	G	100	PASS	AC=2324;AF=0.464058;AN=5008;NS=2504;DP=20688;EAS_AF=0.3472;AMR_AF=0.3934;AFR_AF=0.5946;EUR_AF=0.4016;SAS_AF=0.5225;AA=t|||;VT=SNP
10	19224056	rs7094929	T	G	100	PASS	AC=2321;AF=0.463458;AN=5008;NS=2504;DP=20251;EAS_AF=0.3472;AMR_AF=0.3934;AFR_AF=0.5946;EUR_AF=0.4006;SAS_AF=0.5204;AA=t|||;VT=SNP
10	19224075	rs7073925	C	T	100	PASS	AC=2322;AF=0.463658;AN=5008;NS=2504;DP=20326;EAS_AF=0.3472;AMR_AF=0.3934;AFR_AF=0.5938;EUR_AF=0.4016;SAS_AF=0.5215;AA=t|||;VT=SNP
10	19224086	rs7095029	T	C	100	PASS	AC=1759;AF=0.351238;AN=5008;NS=2504;DP=20184;EAS_AF=0.2361;AMR_AF=0.3285;AFR_AF=0.3707;EUR_AF=0.3678;SAS_AF=0.4427;AA=t|||;VT=SNP
10	19224110	rs111636262	C	T	100	PASS	AC=59;AF=0.0117812;AN=5008;NS=2504;DP=20286;EAS_AF=0;AMR_AF=0.0202;AFR_AF=0.0023;EUR_AF=0.0408;SAS_AF=0.001;AA=c|||;VT=SNP
10	19224308	rs146914920	G	T	100	PASS	AC=17;AF=0.00339457;AN=5008;NS=2504;DP=20299;EAS_AF=0;AMR_AF=0.0029;AFR_AF=0.0008;EUR_AF=0.0119;SAS_AF=0.002;AA=g|||;VT=SNP
10	19224323	rs192340982	G	A	100	PASS	AC=27;AF=0.00539137;AN=5008;NS=2504;DP=20152;EAS_AF=0;AMR_AF=0.0043;AFR_AF=0;EUR_AF=0.0199;SAS_AF=0.0041;AA=g|||;VT=SNP
10	19224434	rs7095499	T	C	100	PASS	AC=2323;AF=0.463858;AN=5008;NS=2504;DP=20396;EAS_AF=0.3472;AMR_AF=0.3934;AFR_AF=0.5946;EUR_AF=0.4016;SAS_AF=0.5215;AA=c|||;VT=SNP
10	19224539	rs11516774	C	T	100	PASS	AC=2323;AF=0.463858;AN=5008;NS=2504;DP=19769;EAS_AF=0.3472;AMR_AF=0.3934;AFR_AF=0.5946;EUR_AF=0.4016;SAS_AF=0.5215;AA=c|||;VT=SNP
10	19224599	rs11516775	T	C	100	PASS	AC=2323;AF=0.463858;AN=5008;NS=2504;DP=19242;EAS_AF=0.3472;AMR_AF=0.3934;AFR_AF=0.5946;EUR_AF=0.4016;SAS_AF=0.5215;AA=t|||;VT=SNP
10	19224648	rs4298796	C	G	100	PASS	AC=2323;AF=0.463858;AN=5008;NS=2504;DP=19509;EAS_AF=0.3472;AMR_AF=0.3934;AFR_AF=0.5946;EUR_AF=0.4016;SAS_AF=0.5215;AA=g|||;VT=SNP
10	19224815	rs2358271	G	A	100	PASS	AC=2324;AF=0.464058;AN=5008;NS=2504;DP=20017;EAS_AF=0.3472;AMR_AF=0.3934;AFR_AF=0.5946;EUR_AF=0.4026;SAS_AF=0.5215;AA=g|||;VT=SNP
10	19224833	rs117004092	A	C	100	PASS	AC=28;AF=0.00559105;AN=5008;NS=2504;DP=20383;EAS_AF=0;AMR_AF=0.0115;AFR_AF=0.0008;EUR_AF=0.0179;SAS_AF=0.001;AA=a|||;VT=SNP
10	19224846	rs2358272	A	T	100	PASS	AC=2323;AF=0.463858;AN=5008;NS=2504;DP=20504;EAS_AF=0.3472;AMR_AF=0.3934;AFR_AF=0.5946;EUR_AF=0.4016;SAS_AF=0.5215;AA=t|||;VT=SNP
10	19225077	rs34289237	G	C	100	PASS	AC=704;AF=0.140575;AN=5008;NS=2504;DP=16483;EAS_AF=0.1815;AMR_AF=0.0533;AFR_AF=0.1641;EUR_AF=0.0954;SAS_AF=0.1748;AA=g|||;VT=SNP
10	19225562	rs7098083	C	T	100	PASS	AC=2285;AF=0.45627;AN=5008;NS=2504;DP=17512;EAS_AF=0.3472;AMR_AF=0.3833;AFR_AF=0.5938;EUR_AF=0.3757;SAS_AF=0.5174;AA=t|||;VT=SNP
10	19225596	rs11593185	C	T	100	PASS	AC=152;AF=0.0303514;AN=5008;NS=2504;DP=18723;EAS_AF=0;AMR_AF=0.0576;AFR_AF=0.0015;EUR_AF=0.0944;SAS_AF=0.0153;AA=c|||;VT=SNP
10	19226046	rs79575739	A	C	100	PASS	AC=845;AF=0.16873;AN=5008;NS=2504;DP=17848;EAS_AF=0.1825;AMR_AF=0.0648;AFR_AF=0.239;EUR_AF=0.1093;SAS_AF=0.1943;AA=a|||;VT=SNP
10	19226179	rs183317537	T	C	100	PASS	AC=37;AF=0.00738818;AN=5008;NS=2504;DP=17385;EAS_AF=0.001;AMR_AF=0.0043;AFR_AF=0.0008;EUR_AF=0.0129;SAS_AF=0.0194;AA=t|||;VT=SNP
10	19226186	rs139559020	A	T	100	PASS	AC=704;AF=0.140575;AN=5008;NS=2504;DP=17498;EAS_AF=0.1815;AMR_AF=0.0533;AFR_AF=0.1641;EUR_AF=0.0954;SAS_AF=0.1748;AA=a|||;VT=SNP
```
