## Supplementary material for "Characterization of shared and ancestry-specific signals driving complex traits using multi-ancestry fine-mapping": s1_data.bim

```
10	chr10:48554667:G:A	0	48554667	A	G
10	chr10:48554750:C:A	0	48554750	A	C
10	chr10:48554762:G:A	0	48554762	A	G
10	chr10:48555121:T:C	0	48555121	C	T
10	chr10:48555202:A:G	0	48555202	G	A
10	chr10:48555373:GAGGAGTGTCACGA:G	0	48555373	G	GAGGAGTGTCACGA
10	chr10:48555573:C:T	0	48555573	T	C
10	chr10:48555632:A:C	0	48555632	C	A
10	chr10:48555672:C:T	0	48555672	T	C
10	chr10:48555773:A:C	0	48555773	C	A
10	chr10:48556005:A:C	0	48556005	C	A
10	chr10:48556016:A:T	0	48556016	T	A
10	chr10:48556086:G:A	0	48556086	A	G
10	chr10:48556285:G:GACACTAACTC	0	48556285	GACACTAACTC	G
10	chr10:48556372:C:A	0	48556372	A	C
10	chr10:48556629:G:A	0	48556629	A	G
10	chr10:48556775:A:G	0	48556775	G	A
10	chr10:48557018:C:T	0	48557018	T	C
10	chr10:48557241:G:A	0	48557241	A	G
10	chr10:48557256:T:A	0	48557256	A	T
10	chr10:48557292:A:G	0	48557292	G	A
10	chr10:48557337:G:A	0	48557337	A	G
10	chr10:48557347:A:G	0	48557347	G	A
10	chr10:48557529:A:G	0	48557529	G	A
10	chr10:48558021:G:A	0	48558021	A	G
10	chr10:48558022:T:C	0	48558022	C	T
10	chr10:48558586:C:T	0	48558586	T	C
10	chr10:48558732:A:G	0	48558732	G	A
10	chr10:48558840:A:G	0	48558840	G	A
10	chr10:48558904:A:G	0	48558904	G	A
10	chr10:48559058:C:T	0	48559058	T	C
10	chr10:48559201:C:T	0	48559201	T	C
10	chr10:48559298:G:T	0	48559298	T	G
10	chr10:48559324:G:A	0	48559324	A	G
10	chr10:48559501:T:C	0	48559501	C	T
10	chr10:48559954:T:C	0	48559954	C	T
10	chr10:48560113:T:C	0	48560113	C	T
10	chr10:48560387:T:G	0	48560387	G	T
10	chr10:48560848:C:T	0	48560848	T	C
10	chr10:48560968:T:C	0	48560968	C	T
10	chr10:48561361:T:A	0	48561361	A	T
10	chr10:48561482:T:A	0	48561482	A	T
10	chr10:48561687:A:G	0	48561687	G	A
10	chr10:48561952:A:G	0	48561952	G	A
10	chr10:48562771:T:C	0	48562771	C	T
10	chr10:48563071:G:A	0	48563071	A	G
10	chr10:48563105:A:G	0	48563105	G	A
10	chr10:48564021:T:C	0	48564021	C	T
10	chr10:48564159:A:G	0	48564159	G	A
10	chr10:48564458:A:G	0	48564458	G	A
10	chr10:48564574:A:G	0	48564574	G	A
10	chr10:48565140:G:A	0	48565140	A	G
10	chr10:48565167:G:GAC	0	48565167	GAC	G
10	chr10:48565250:C:T	0	48565250	T	C
10	chr10:48565444:A:G	0	48565444	G	A
10	chr10:48565625:G:A	0	48565625	A	G
10	chr10:48566092:T:A	0	48566092	A	T
10	chr10:48566164:A:G	0	48566164	G	A
10	chr10:48566244:C:T	0	48566244	T	C
10	chr10:48566588:C:T	0	48566588	T	C
10	chr10:48566874:T:C	0	48566874	C	T
10	chr10:48566879:T:G	0	48566879	G	T
10	chr10:48566881:T:C	0	48566881	C	T
10	chr10:48566975:C:T	0	48566975	T	C
10	chr10:48567121:A:T	0	48567121	T	A
10	chr10:48567158:C:T	0	48567158	T	C
10	chr10:48567216:C:T	0	48567216	T	C
10	chr10:48567328:C:T	0	48567328	T	C
10	chr10:48567999:G:A	0	48567999	A	G
10	chr10:48568021:A:G	0	48568021	G	A
10	chr10:48568052:A:T	0	48568052	T	A
10	chr10:48568083:G:A	0	48568083	A	G
10	chr10:48568108:C:G	0	48568108	G	C
10	chr10:48568295:T:C	0	48568295	C	T
10	chr10:48568525:A:G	0	48568525	G	A
10	chr10:48568531:A:G	0	48568531	G	A
10	chr10:48568839:G:T	0	48568839	T	G
10	chr10:48568914:A:T	0	48568914	T	A
10	chr10:48569028:T:C	0	48569028	C	T
10	chr10:48569735:A:G	0	48569735	G	A
10	chr10:48569900:A:G	0	48569900	G	A
10	chr10:48570192:T:TA	0	48570192	TA	T
10	chr10:48570377:T:C	0	48570377	C	T
10	chr10:48570693:C:A	0	48570693	A	C
10	chr10:48571844:A:G	0	48571844	G	A
10	chr10:48571846:T:C	0	48571846	C	T
10	chr10:48572059:A:T	0	48572059	T	A
10	chr10:48572183:TCCAA:T	0	48572183	T	TCCAA
10	chr10:48572324:C:T	0	48572324	T	C
10	chr10:48572436:A:C	0	48572436	C	A
10	chr10:48572444:G:T	0	48572444	T	G
10	chr10:48572520:G:A	0	48572520	A	G
10	chr10:48572556:G:A	0	48572556	A	G
10	chr10:48573296:A:G	0	48573296	G	A
10	chr10:48574057:TAAAC:T	0	48574057	T	TAAAC
10	chr10:48574120:A:G	0	48574120	G	A
10	chr10:48574142:C:A	0	48574142	A	C
10	chr10:48574372:T:C	0	48574372	C	T
10	chr10:48575159:G:A	0	48575159	A	G
10	chr10:48575200:C:T	0	48575200	T	C
10	chr10:48575313:G:C	0	48575313	C	G
10	chr10:48575452:C:T	0	48575452	T	C
10	chr10:48575495:T:C	0	48575495	C	T
10	chr10:48575814:G:A	0	48575814	A	G
10	chr10:48576056:T:C	0	48576056	C	T
10	chr10:48576098:T:A	0	48576098	A	T
10	chr10:48576175:A:G	0	48576175	G	A
10	chr10:48576468:G:A	0	48576468	A	G
10	chr10:48576557:C:T	0	48576557	T	C
10	chr10:48576861:G:A	0	48576861	A	G
10	chr10:48577013:G:T	0	48577013	T	G
10	chr10:48577129:A:G	0	48577129	G	A
10	chr10:48577435:C:T	0	48577435	T	C
10	chr10:48577705:TAC:T	0	48577705	T	TAC
10	chr10:48577919:C:T	0	48577919	T	C
10	chr10:48578371:T:C	0	48578371	C	T
10	chr10:48578398:C:T	0	48578398	T	C
10	chr10:48578777:G:C	0	48578777	C	G
10	chr10:48578791:G:A	0	48578791	A	G
10	chr10:48579000:T:C	0	48579000	C	T
10	chr10:48579033:C:T	0	48579033	T	C
10	chr10:48579176:C:T	0	48579176	T	C
10	chr10:48579579:T:C	0	48579579	C	T
10	chr10:48579628:G:T	0	48579628	T	G
10	chr10:48579771:G:C	0	48579771	C	G
10	chr10:48579791:CT:C	0	48579791	C	CT
10	chr10:48579940:G:A	0	48579940	A	G
10	chr10:48580837:G:A	0	48580837	A	G
10	chr10:48580868:AC:A	0	48580868	A	AC
10	chr10:48581042:G:C	0	48581042	C	G
10	chr10:48581091:C:T	0	48581091	T	C
10	chr10:48581185:T:C	0	48581185	C	T
10	chr10:48581258:C:T	0	48581258	T	C
10	chr10:48581410:T:G	0	48581410	G	T
10	chr10:48581896:A:G	0	48581896	G	A
10	chr10:48581934:T:C	0	48581934	C	T
10	chr10:48582505:A:T	0	48582505	T	A
10	chr10:48582683:A:G	0	48582683	G	A
10	chr10:48582927:C:T	0	48582927	T	C
10	chr10:48583362:G:A	0	48583362	A	G
10	chr10:48583429:A:G	0	48583429	G	A
10	chr10:48583986:G:T	0	48583986	T	G
10	chr10:48584052:T:G	0	48584052	G	T
10	chr10:48584337:C:T	0	48584337	T	C
10	chr10:48584723:G:A	0	48584723	A	G
10	chr10:48584765:C:T	0	48584765	T	C
10	chr10:48584811:G:A	0	48584811	A	G
10	chr10:48584950:C:T	0	48584950	T	C
10	chr10:48585296:G:GT	0	48585296	GT	G
10	chr10:48585346:C:A	0	48585346	A	C
10	chr10:48585351:A:G	0	48585351	G	A
10	chr10:48585352:C:T	0	48585352	T	C
10	chr10:48585470:T:C	0	48585470	C	T
10	chr10:48585509:T:C	0	48585509	C	T
10	chr10:48586000:A:C	0	48586000	C	A
10	chr10:48586436:A:G	0	48586436	G	A
10	chr10:48586533:G:A	0	48586533	A	G
10	chr10:48586565:T:C	0	48586565	C	T
10	chr10:48586568:C:T	0	48586568	T	C
10	chr10:48586673:C:T	0	48586673	T	C
10	chr10:48586907:C:T	0	48586907	T	C
10	chr10:48587131:G:T	0	48587131	T	G
10	chr10:48587521:G:A	0	48587521	A	G
10	chr10:48587528:TTGTTTCCCC:T	0	48587528	T	TTGTTTCCCC
10	chr10:48587591:T:C	0	48587591	C	T
10	chr10:48587755:TACA:T	0	48587755	T	TACA
10	chr10:48587865:A:G	0	48587865	G	A
10	chr10:48588450:C:T	0	48588450	T	C
10	chr10:48588553:G:C	0	48588553	C	G
10	chr10:48588864:T:C	0	48588864	C	T
10	chr10:48588878:C:T	0	48588878	T	C
10	chr10:48589171:C:T	0	48589171	T	C
10	chr10:48589346:G:T	0	48589346	T	G
10	chr10:48589427:G:T	0	48589427	T	G
10	chr10:48589683:A:T	0	48589683	T	A
10	chr10:48589988:C:T	0	48589988	T	C
10	chr10:48590173:C:G	0	48590173	G	C
10	chr10:48590472:C:T	0	48590472	T	C
10	chr10:48590592:A:G	0	48590592	G	A
10	chr10:48590607:T:C	0	48590607	C	T
10	chr10:48591408:T:C	0	48591408	C	T
10	chr10:48591881:C:A	0	48591881	A	C
10	chr10:48592382:G:A	0	48592382	A	G
10	chr10:48592865:G:C	0	48592865	C	G
10	chr10:48593194:C:T	0	48593194	T	C
10	chr10:48597323:A:G	0	48597323	G	A
10	chr10:48597466:T:C	0	48597466	C	T
10	chr10:48597625:T:C	0	48597625	C	T
10	chr10:48598187:T:C	0	48598187	C	T
10	chr10:48598223:G:A	0	48598223	A	G
10	chr10:48599018:C:T	0	48599018	T	C
10	chr10:48599099:C:A	0	48599099	A	C
10	chr10:48599346:A:C	0	48599346	C	A
10	chr10:48599501:C:T	0	48599501	T	C
10	chr10:48599586:C:A	0	48599586	A	C
10	chr10:48599808:C:T	0	48599808	T	C
10	chr10:48600801:C:T	0	48600801	T	C
10	chr10:48602451:C:A	0	48602451	A	C
10	chr10:48602872:C:T	0	48602872	T	C
10	chr10:48602943:T:C	0	48602943	C	T
10	chr10:48603321:A:G	0	48603321	G	A
10	chr10:48604872:T:C	0	48604872	C	T
10	chr10:48606422:G:A	0	48606422	A	G
10	chr10:48606664:C:G	0	48606664	G	C
10	chr10:48608144:G:A	0	48608144	A	G
10	chr10:48610279:C:T	0	48610279	T	C
10	chr10:48610396:C:T	0	48610396	T	C
10	chr10:48610623:G:A	0	48610623	A	G
10	chr10:48611332:A:G	0	48611332	G	A
10	chr10:48611477:C:A	0	48611477	A	C
10	chr10:48611648:T:A	0	48611648	A	T
10	chr10:48611969:C:T	0	48611969	T	C
10	chr10:48612431:G:C	0	48612431	C	G
10	chr10:48612608:G:A	0	48612608	A	G
10	chr10:48613128:T:C	0	48613128	C	T
10	chr10:48613385:T:C	0	48613385	C	T
10	chr10:48614028:G:T	0	48614028	T	G
10	chr10:48614054:A:G	0	48614054	G	A
10	chr10:48614462:A:T	0	48614462	T	A
10	chr10:48614756:A:G	0	48614756	G	A
10	chr10:48614912:A:C	0	48614912	C	A
10	chr10:48615304:G:A	0	48615304	A	G
10	chr10:48615448:T:C	0	48615448	C	T
10	chr10:48615815:T:C	0	48615815	C	T
10	chr10:48616173:C:T	0	48616173	T	C
10	chr10:48617123:G:A	0	48617123	A	G
10	chr10:48617293:T:A	0	48617293	A	T
10	chr10:48617439:C:T	0	48617439	T	C
10	chr10:48617554:T:G	0	48617554	G	T
10	chr10:48618065:C:G	0	48618065	G	C
10	chr10:48618463:C:T	0	48618463	T	C
10	chr10:48619103:A:G	0	48619103	G	A
10	chr10:48620639:C:A	0	48620639	A	C
10	chr10:48621227:ATTTC:A	0	48621227	A	ATTTC
10	chr10:48621632:G:A	0	48621632	A	G
10	chr10:48621938:T:C	0	48621938	C	T
10	chr10:48624658:T:G	0	48624658	G	T
10	chr10:48626281:G:T	0	48626281	T	G
10	chr10:48628898:C:T	0	48628898	T	C
10	chr10:48631225:TTG:T	0	48631225	T	TTG
10	chr10:48632601:T:C	0	48632601	C	T
10	chr10:48634610:C:T	0	48634610	T	C
10	chr10:48634976:C:G	0	48634976	G	C
10	chr10:48635151:A:G	0	48635151	G	A
10	chr10:48636313:C:A	0	48636313	A	C
10	chr10:48636413:T:C	0	48636413	C	T
10	chr10:48637900:C:T	0	48637900	T	C
10	chr10:48639384:T:C	0	48639384	C	T
10	chr10:48640048:G:T	0	48640048	T	G
10	chr10:48641279:C:A	0	48641279	A	C
10	chr10:48641966:T:A	0	48641966	A	T
10	chr10:48643157:C:T	0	48643157	T	C
10	chr10:48643731:A:AC	0	48643731	AC	A
10	chr10:48643905:G:T	0	48643905	T	G
10	chr10:48645229:T:C	0	48645229	C	T
10	chr10:48645514:T:C	0	48645514	C	T
10	chr10:48646834:T:C	0	48646834	C	T
10	chr10:48647178:A:C	0	48647178	C	A
10	chr10:48647585:GTA:G	0	48647585	G	GTA
10	chr10:48648304:A:G	0	48648304	G	A
10	chr10:48648782:G:A	0	48648782	A	G
10	chr10:48649152:G:C	0	48649152	C	G
10	chr10:48650703:A:C	0	48650703	C	A
10	chr10:48651026:T:C	0	48651026	C	T
10	chr10:48652085:G:C	0	48652085	C	G
10	chr10:48652213:A:G	0	48652213	G	A
10	chr10:48653014:T:C	0	48653014	C	T
10	chr10:48653423:G:T	0	48653423	T	G
10	chr10:48654297:A:G	0	48654297	G	A
10	chr10:48654607:T:C	0	48654607	C	T
10	chr10:48655152:T:TG	0	48655152	TG	T
10	chr10:48656570:G:T	0	48656570	T	G
10	chr10:48656573:G:A	0	48656573	A	G
10	chr10:48657438:ACTTCTTAGCCGGGTCTCTAGGGGGCTCAGAGAGCCTGAGCCCCCTTC:A	0	48657438	A	ACTTCTTAGCCGGGTCTCTAGGGGGCTCAGAGAGCCTGAGCCCCCTTC
10	chr10:48657682:C:T	0	48657682	T	C
10	chr10:48658408:A:G	0	48658408	G	A
10	chr10:48658865:A:G	0	48658865	G	A
10	chr10:48659102:A:G	0	48659102	G	A
10	chr10:48659282:G:A	0	48659282	A	G
10	chr10:48659510:A:G	0	48659510	G	A
10	chr10:48659990:C:A	0	48659990	A	C
10	chr10:48661955:T:C	0	48661955	C	T
10	chr10:48661974:T:C	0	48661974	C	T
10	chr10:48663395:A:G	0	48663395	G	A
10	chr10:48663451:C:T	0	48663451	T	C
10	chr10:48663572:A:G	0	48663572	G	A
10	chr10:48663860:T:C	0	48663860	C	T
10	chr10:48664423:A:G	0	48664423	G	A
10	chr10:48664679:C:A	0	48664679	A	C
10	chr10:48665532:C:T	0	48665532	T	C
10	chr10:48665798:C:T	0	48665798	T	C
10	chr10:48667543:A:C	0	48667543	C	A
10	chr10:48668477:T:C	0	48668477	C	T
10	chr10:48668928:TTATC:T	0	48668928	T	TTATC
10	chr10:48669228:C:A	0	48669228	A	C
10	chr10:48669785:A:G	0	48669785	G	A
10	chr10:48669888:G:A	0	48669888	A	G
10	chr10:48669986:C:T	0	48669986	T	C
10	chr10:48670042:T:C	0	48670042	C	T
10	chr10:48670916:A:T	0	48670916	T	A
10	chr10:48671672:G:A	0	48671672	A	G
10	chr10:48671700:G:A	0	48671700	A	G
10	chr10:48672340:C:T	0	48672340	T	C
10	chr10:48672529:G:A	0	48672529	A	G
10	chr10:48673493:A:G	0	48673493	G	A
10	chr10:48675231:T:G	0	48675231	G	T
10	chr10:48675542:A:G	0	48675542	G	A
10	chr10:48676114:C:G	0	48676114	G	C
10	chr10:48676943:A:G	0	48676943	G	A
10	chr10:48677087:G:A	0	48677087	A	G
10	chr10:48677536:A:T	0	48677536	T	A
10	chr10:48678768:C:T	0	48678768	T	C
10	chr10:48679482:G:A	0	48679482	A	G
10	chr10:48680513:A:G	0	48680513	G	A
10	chr10:48681229:C:T	0	48681229	T	C
10	chr10:48682552:T:A	0	48682552	A	T
10	chr10:48682648:C:T	0	48682648	T	C
10	chr10:48682830:A:C	0	48682830	C	A
10	chr10:48683056:G:C	0	48683056	C	G
10	chr10:48683290:T:C	0	48683290	C	T
10	chr10:48683354:A:T	0	48683354	T	A
10	chr10:48684121:C:A	0	48684121	A	C
10	chr10:48684396:GAC:G	0	48684396	G	GAC
10	chr10:48684399:TCCC:T	0	48684399	T	TCCC
10	chr10:48684924:C:T	0	48684924	T	C
10	chr10:48685751:AC:A	0	48685751	A	AC
10	chr10:48686256:A:G	0	48686256	G	A
10	chr10:48687813:G:A	0	48687813	A	G
10	chr10:48687977:T:A	0	48687977	A	T
10	chr10:48688552:A:T	0	48688552	T	A
10	chr10:48688630:A:G	0	48688630	G	A
10	chr10:48689174:C:A	0	48689174	A	C
10	chr10:48689390:A:T	0	48689390	T	A
10	chr10:48689612:G:T	0	48689612	T	G
10	chr10:48690257:A:G	0	48690257	G	A
10	chr10:48690421:G:A	0	48690421	A	G
10	chr10:48690536:A:G	0	48690536	G	A
10	chr10:48691040:T:C	0	48691040	C	T
10	chr10:48691487:G:A	0	48691487	A	G
10	chr10:48693765:C:CTCTT	0	48693765	CTCTT	C
10	chr10:48693906:C:T	0	48693906	T	C
10	chr10:48694080:C:A	0	48694080	A	C
10	chr10:48694357:A:G	0	48694357	G	A
10	chr10:48694377:C:G	0	48694377	G	C
10	chr10:48695876:G:A	0	48695876	A	G
10	chr10:48697163:G:T	0	48697163	T	G
10	chr10:48697337:G:A	0	48697337	A	G
10	chr10:48697347:C:A	0	48697347	A	C
10	chr10:48698046:C:T	0	48698046	T	C
10	chr10:48698347:A:G	0	48698347	G	A
10	chr10:48698436:G:T	0	48698436	T	G
10	chr10:48699024:G:T	0	48699024	T	G
10	chr10:48699058:C:T	0	48699058	T	C
10	chr10:48699198:T:C	0	48699198	C	T
10	chr10:48700006:G:A	0	48700006	A	G
10	chr10:48700300:G:A	0	48700300	A	G
10	chr10:48700703:G:A	0	48700703	A	G
10	chr10:48700739:C:T	0	48700739	T	C
10	chr10:48700948:G:A	0	48700948	A	G
10	chr10:48701071:C:T	0	48701071	T	C
10	chr10:48701120:A:T	0	48701120	T	A
10	chr10:48701241:G:A	0	48701241	A	G
10	chr10:48701914:C:T	0	48701914	T	C
10	chr10:48702165:A:G	0	48702165	G	A
10	chr10:48702713:T:C	0	48702713	C	T
10	chr10:48702789:TC:T	0	48702789	T	TC
10	chr10:48702936:A:G	0	48702936	G	A
10	chr10:48703203:C:T	0	48703203	T	C
10	chr10:48703656:G:A	0	48703656	A	G
10	chr10:48703692:T:C	0	48703692	C	T
10	chr10:48704475:G:A	0	48704475	A	G
10	chr10:48704958:TG:T	0	48704958	T	TG
10	chr10:48705894:G:A	0	48705894	A	G
10	chr10:48706833:C:T	0	48706833	T	C
10	chr10:48707611:C:T	0	48707611	T	C
10	chr10:48707775:G:C	0	48707775	C	G
10	chr10:48707807:G:A	0	48707807	A	G
10	chr10:48707987:G:A	0	48707987	A	G
10	chr10:48708093:G:A	0	48708093	A	G
10	chr10:48708340:G:C	0	48708340	C	G
10	chr10:48708471:C:T	0	48708471	T	C
10	chr10:48710542:A:G	0	48710542	G	A
10	chr10:48710932:T:C	0	48710932	C	T
10	chr10:48711522:G:A	0	48711522	A	G
10	chr10:48711756:C:T	0	48711756	T	C
10	chr10:48711986:T:A	0	48711986	A	T
10	chr10:48712252:A:G	0	48712252	G	A
10	chr10:48712833:AT:A	0	48712833	A	AT
10	chr10:48713258:A:T	0	48713258	T	A
10	chr10:48713501:C:T	0	48713501	T	C
10	chr10:48713704:C:T	0	48713704	T	C
10	chr10:48714946:C:T	0	48714946	T	C
10	chr10:48715086:C:T	0	48715086	T	C
10	chr10:48715284:TA:T	0	48715284	T	TA
10	chr10:48715359:G:A	0	48715359	A	G
10	chr10:48715774:G:A	0	48715774	A	G
10	chr10:48715941:G:A	0	48715941	A	G
10	chr10:48716025:T:C	0	48716025	C	T
10	chr10:48716422:G:T	0	48716422	T	G
10	chr10:48716551:A:G	0	48716551	G	A
10	chr10:48717096:G:A	0	48717096	A	G
10	chr10:48717244:G:A	0	48717244	A	G
10	chr10:48717378:C:A	0	48717378	A	C
10	chr10:48717566:C:T	0	48717566	T	C
10	chr10:48717696:A:G	0	48717696	G	A
10	chr10:48717699:C:A	0	48717699	A	C
10	chr10:48717715:T:C	0	48717715	C	T
10	chr10:48717854:G:T	0	48717854	T	G
10	chr10:48718211:A:G	0	48718211	G	A
10	chr10:48718577:G:A	0	48718577	A	G
10	chr10:48718670:C:T	0	48718670	T	C
10	chr10:48719118:A:T	0	48719118	T	A
10	chr10:48719526:C:A	0	48719526	A	C
10	chr10:48719582:C:T	0	48719582	T	C
10	chr10:48719640:G:A	0	48719640	A	G
10	chr10:48721924:C:T	0	48721924	T	C
10	chr10:48722004:A:T	0	48722004	T	A
10	chr10:48722313:T:C	0	48722313	C	T
10	chr10:48722496:G:A	0	48722496	A	G
10	chr10:48722543:C:T	0	48722543	T	C
10	chr10:48722664:C:T	0	48722664	T	C
10	chr10:48722810:G:A	0	48722810	A	G
10	chr10:48722927:T:C	0	48722927	C	T
10	chr10:48723104:G:A	0	48723104	A	G
10	chr10:48725133:G:A	0	48725133	A	G
10	chr10:48725170:A:AT	0	48725170	AT	A
10	chr10:48725929:T:C	0	48725929	C	T
10	chr10:48726226:C:T	0	48726226	T	C
10	chr10:48726614:G:A	0	48726614	A	G
10	chr10:48727856:G:T	0	48727856	T	G
10	chr10:48730006:T:C	0	48730006	C	T
10	chr10:48730140:C:T	0	48730140	T	C
10	chr10:48730479:T:C	0	48730479	C	T
10	chr10:48731032:T:A	0	48731032	A	T
10	chr10:48731094:T:A	0	48731094	A	T
10	chr10:48732085:C:A	0	48732085	A	C
10	chr10:48733022:A:G	0	48733022	G	A
10	chr10:48733077:C:T	0	48733077	T	C
10	chr10:48734370:G:A	0	48734370	A	G
10	chr10:48734372:G:A	0	48734372	A	G
10	chr10:48734725:G:T	0	48734725	T	G
10	chr10:48735402:C:G	0	48735402	G	C
10	chr10:48736204:C:T	0	48736204	T	C
10	chr10:48736489:C:T	0	48736489	T	C
10	chr10:48736725:G:A	0	48736725	A	G
10	chr10:48737549:A:G	0	48737549	G	A
10	chr10:48738273:T:G	0	48738273	G	T
10	chr10:48739438:T:C	0	48739438	C	T
10	chr10:48739966:G:A	0	48739966	A	G
10	chr10:48740257:G:A	0	48740257	A	G
10	chr10:48741124:GA:G	0	48741124	G	GA
10	chr10:48741583:G:A	0	48741583	A	G
10	chr10:48741651:G:A	0	48741651	A	G
10	chr10:48741839:G:A	0	48741839	A	G
10	chr10:48741911:G:T	0	48741911	T	G
10	chr10:48741912:A:T	0	48741912	T	A
10	chr10:48742012:C:T	0	48742012	T	C
10	chr10:48742101:G:T	0	48742101	T	G
10	chr10:48742291:T:C	0	48742291	C	T
10	chr10:48745559:C:T	0	48745559	T	C
10	chr10:48745881:C:T	0	48745881	T	C
10	chr10:48746663:A:T	0	48746663	T	A
10	chr10:48747776:A:G	0	48747776	G	A
10	chr10:48747833:G:C	0	48747833	C	G
10	chr10:48748080:C:A	0	48748080	A	C
10	chr10:48748115:C:T	0	48748115	T	C
10	chr10:48748467:G:A	0	48748467	A	G
10	chr10:48748490:T:C	0	48748490	C	T
10	chr10:48748800:G:A	0	48748800	A	G
10	chr10:48748818:G:A	0	48748818	A	G
10	chr10:48748835:G:A	0	48748835	A	G
10	chr10:48749363:C:T	0	48749363	T	C
10	chr10:48749738:G:A	0	48749738	A	G
10	chr10:48751600:T:G	0	48751600	G	T
10	chr10:48752260:A:G	0	48752260	G	A
10	chr10:48752782:G:C	0	48752782	C	G
10	chr10:48753069:C:T	0	48753069	T	C
10	chr10:48753211:G:T	0	48753211	T	G
10	chr10:48753401:G:A	0	48753401	A	G
10	chr10:48754509:A:G	0	48754509	G	A
10	chr10:48755023:C:T	0	48755023	T	C
10	chr10:48755038:G:A	0	48755038	A	G
10	chr10:48755086:A:G	0	48755086	G	A
10	chr10:48755434:G:C	0	48755434	C	G
10	chr10:48756576:T:C	0	48756576	C	T
10	chr10:48757882:G:A	0	48757882	A	G
10	chr10:48759224:A:G	0	48759224	G	A
10	chr10:48760603:C:T	0	48760603	T	C
10	chr10:48761088:G:A	0	48761088	A	G
10	chr10:48761383:T:A	0	48761383	A	T
10	chr10:48761466:G:A	0	48761466	A	G
10	chr10:48761511:G:T	0	48761511	T	G
10	chr10:48761941:A:T	0	48761941	T	A
10	chr10:48762181:G:A	0	48762181	A	G
10	chr10:48764300:C:T	0	48764300	T	C
10	chr10:48764542:C:T	0	48764542	T	C
10	chr10:48765108:A:G	0	48765108	G	A
10	chr10:48765278:A:G	0	48765278	G	A
10	chr10:48765713:A:G	0	48765713	G	A
10	chr10:48765813:A:G	0	48765813	G	A
10	chr10:48766103:C:T	0	48766103	T	C
10	chr10:48766140:TA:T	0	48766140	T	TA
10	chr10:48766435:A:T	0	48766435	T	A
10	chr10:48766586:C:T	0	48766586	T	C
10	chr10:48766875:A:G	0	48766875	G	A
10	chr10:48767184:T:C	0	48767184	C	T
10	chr10:48767895:T:C	0	48767895	C	T
10	chr10:48768021:C:A	0	48768021	A	C
10	chr10:48768184:T:C	0	48768184	C	T
10	chr10:48768290:T:C	0	48768290	C	T
10	chr10:48768317:G:A	0	48768317	A	G
10	chr10:48769240:T:C	0	48769240	C	T
10	chr10:48769701:T:C	0	48769701	C	T
10	chr10:48769928:C:A	0	48769928	A	C
10	chr10:48770029:A:G	0	48770029	G	A
10	chr10:48770068:C:T	0	48770068	T	C
10	chr10:48770192:C:T	0	48770192	T	C
10	chr10:48770195:G:A	0	48770195	A	G
10	chr10:48770269:A:T	0	48770269	T	A
10	chr10:48770614:TA:T	0	48770614	T	TA
10	chr10:48770651:A:G	0	48770651	G	A
10	chr10:48770745:C:T	0	48770745	T	C
10	chr10:48771654:T:C	0	48771654	C	T
10	chr10:48771788:C:T	0	48771788	T	C
10	chr10:48771810:T:A	0	48771810	A	T
10	chr10:48772244:G:A	0	48772244	A	G
10	chr10:48772464:G:A	0	48772464	A	G
10	chr10:48772955:T:A	0	48772955	A	T
10	chr10:48773364:C:T	0	48773364	T	C
10	chr10:48773391:A:G	0	48773391	G	A
10	chr10:48775127:A:G	0	48775127	G	A
10	chr10:48775461:A:G	0	48775461	G	A
10	chr10:48776008:C:G	0	48776008	G	C
10	chr10:48776257:T:C	0	48776257	C	T
10	chr10:48776493:C:G	0	48776493	G	C
10	chr10:48776645:G:A	0	48776645	A	G
10	chr10:48777065:C:T	0	48777065	T	C
10	chr10:48777192:G:T	0	48777192	T	G
10	chr10:48779258:C:T	0	48779258	T	C
10	chr10:48779752:G:A	0	48779752	A	G
10	chr10:48780994:C:T	0	48780994	T	C
10	chr10:48780999:T:C	0	48780999	C	T
10	chr10:48781154:A:G	0	48781154	G	A
10	chr10:48781374:G:A	0	48781374	A	G
10	chr10:48781747:T:G	0	48781747	G	T
10	chr10:48782127:G:A	0	48782127	A	G
10	chr10:48782356:G:T	0	48782356	T	G
10	chr10:48782545:A:G	0	48782545	G	A
10	chr10:48784644:T:C	0	48784644	C	T
10	chr10:48785026:G:T	0	48785026	T	G
10	chr10:48785036:T:A	0	48785036	A	T
10	chr10:48785539:A:T	0	48785539	T	A
10	chr10:48786064:A:G	0	48786064	G	A
10	chr10:48786225:A:G	0	48786225	G	A
10	chr10:48787388:C:G	0	48787388	G	C
10	chr10:48787459:G:A	0	48787459	A	G
10	chr10:48787503:G:A	0	48787503	A	G
10	chr10:48787766:GTT:G	0	48787766	G	GTT
10	chr10:48788332:G:A	0	48788332	A	G
10	chr10:48789227:A:G	0	48789227	G	A
10	chr10:48789424:C:T	0	48789424	T	C
10	chr10:48789836:A:G	0	48789836	G	A
10	chr10:48790018:G:A	0	48790018	A	G
10	chr10:48790524:T:G	0	48790524	G	T
10	chr10:48790662:C:T	0	48790662	T	C
10	chr10:48790667:A:C	0	48790667	C	A
10	chr10:48790779:C:T	0	48790779	T	C
10	chr10:48791341:A:G	0	48791341	G	A
10	chr10:48791635:C:T	0	48791635	T	C
10	chr10:48791767:G:T	0	48791767	T	G
10	chr10:48792501:T:C	0	48792501	C	T
10	chr10:48792863:T:C	0	48792863	C	T
10	chr10:48793487:C:T	0	48793487	T	C
10	chr10:48794177:A:G	0	48794177	G	A
10	chr10:48794368:C:T	0	48794368	T	C
10	chr10:48794400:T:C	0	48794400	C	T
10	chr10:48794783:C:T	0	48794783	T	C
10	chr10:48794860:G:A	0	48794860	A	G
10	chr10:48795390:G:A	0	48795390	A	G
10	chr10:48795636:A:G	0	48795636	G	A
10	chr10:48795826:A:G	0	48795826	G	A
10	chr10:48795876:A:C	0	48795876	C	A
10	chr10:48795912:G:A	0	48795912	A	G
10	chr10:48796327:C:T	0	48796327	T	C
10	chr10:48797018:C:G	0	48797018	G	C
10	chr10:48798213:G:A	0	48798213	A	G
10	chr10:48798349:G:A	0	48798349	A	G
10	chr10:48798380:C:T	0	48798380	T	C
10	chr10:48798720:G:T	0	48798720	T	G
10	chr10:48799403:T:A	0	48799403	A	T
10	chr10:48800163:C:T	0	48800163	T	C
10	chr10:48801198:C:G	0	48801198	G	C
10	chr10:48801246:C:T	0	48801246	T	C
10	chr10:48801687:T:C	0	48801687	C	T
10	chr10:48801973:C:T	0	48801973	T	C
10	chr10:48802164:C:G	0	48802164	G	C
10	chr10:48802169:A:G	0	48802169	G	A
10	chr10:48802579:AG:A	0	48802579	A	AG
10	chr10:48803008:C:A	0	48803008	A	C
10	chr10:48803415:A:T	0	48803415	T	A
10	chr10:48804061:C:T	0	48804061	T	C
10	chr10:48804278:C:T	0	48804278	T	C
10	chr10:48805486:A:G	0	48805486	G	A
10	chr10:48805535:C:T	0	48805535	T	C
10	chr10:48805549:C:T	0	48805549	T	C
10	chr10:48805822:G:A	0	48805822	A	G
10	chr10:48806283:A:G	0	48806283	G	A
10	chr10:48806872:T:C	0	48806872	C	T
10	chr10:48807052:T:C	0	48807052	C	T
10	chr10:48807166:T:G	0	48807166	G	T
10	chr10:48810120:T:C	0	48810120	C	T
10	chr10:48811054:G:C	0	48811054	C	G
10	chr10:48812278:T:C	0	48812278	C	T
10	chr10:48813496:G:A	0	48813496	A	G
10	chr10:48813995:G:A	0	48813995	A	G
10	chr10:48815305:A:G	0	48815305	G	A
10	chr10:48815756:G:A	0	48815756	A	G
10	chr10:48815985:C:T	0	48815985	T	C
10	chr10:48817351:G:A	0	48817351	A	G
10	chr10:48817401:GC:TC	0	48817401	TC	GC
10	chr10:48817559:C:T	0	48817559	T	C
10	chr10:48817975:A:G	0	48817975	G	A
10	chr10:48818202:G:A	0	48818202	A	G
10	chr10:48818564:G:T	0	48818564	T	G
10	chr10:48819171:A:G	0	48819171	G	A
10	chr10:48819289:A:G	0	48819289	G	A
10	chr10:48819725:C:T	0	48819725	T	C
10	chr10:48820061:A:G	0	48820061	G	A
10	chr10:48820773:T:G	0	48820773	G	T
10	chr10:48820797:G:A	0	48820797	A	G
10	chr10:48821660:A:G	0	48821660	G	A
10	chr10:48821978:G:A	0	48821978	A	G
10	chr10:48822072:A:G	0	48822072	G	A
10	chr10:48822197:G:C	0	48822197	C	G
10	chr10:48822887:A:G	0	48822887	G	A
10	chr10:48823100:A:G	0	48823100	G	A
10	chr10:48823305:G:A	0	48823305	A	G
10	chr10:48823427:C:T	0	48823427	T	C
10	chr10:48823456:C:T	0	48823456	T	C
10	chr10:48823730:G:A	0	48823730	A	G
10	chr10:48824328:G:A	0	48824328	A	G
10	chr10:48824622:A:T	0	48824622	T	A
10	chr10:48824653:A:G	0	48824653	G	A
10	chr10:48824677:C:T	0	48824677	T	C
10	chr10:48824735:G:A	0	48824735	A	G
10	chr10:48824997:C:T	0	48824997	T	C
10	chr10:48825236:T:G	0	48825236	G	T
10	chr10:48825508:A:G	0	48825508	G	A
10	chr10:48825647:T:C	0	48825647	C	T
10	chr10:48825712:T:C	0	48825712	C	T
10	chr10:48825839:G:A	0	48825839	A	G
10	chr10:48826339:T:C	0	48826339	C	T
10	chr10:48826590:T:A	0	48826590	A	T
10	chr10:48826788:G:A	0	48826788	A	G
10	chr10:48826941:TGGTGGTCCATG:T	0	48826941	T	TGGTGGTCCATG
10	chr10:48827239:G:A	0	48827239	A	G
10	chr10:48827418:T:C	0	48827418	C	T
10	chr10:48827916:A:G	0	48827916	G	A
10	chr10:48827979:A:G	0	48827979	G	A
10	chr10:48828385:G:A	0	48828385	A	G
10	chr10:48828487:T:C	0	48828487	C	T
10	chr10:48828501:T:C	0	48828501	C	T
10	chr10:48828542:A:C	0	48828542	C	A
10	chr10:48829537:G:T	0	48829537	T	G
10	chr10:48829829:G:A	0	48829829	A	G
10	chr10:48829929:G:A	0	48829929	A	G
10	chr10:48830240:G:A	0	48830240	A	G
10	chr10:48830755:A:G	0	48830755	G	A
10	chr10:48831483:C:T	0	48831483	T	C
10	chr10:48832031:G:A	0	48832031	A	G
10	chr10:48832032:T:C	0	48832032	C	T
10	chr10:48833078:A:G	0	48833078	G	A
10	chr10:48833131:G:A	0	48833131	A	G
10	chr10:48833231:G:A	0	48833231	A	G
10	chr10:48833418:T:C	0	48833418	C	T
10	chr10:48833615:C:A	0	48833615	A	C
10	chr10:48833684:C:A	0	48833684	A	C
10	chr10:48833689:C:G	0	48833689	G	C
10	chr10:48834274:A:G	0	48834274	G	A
10	chr10:48834534:T:C	0	48834534	C	T
10	chr10:48834906:A:G	0	48834906	G	A
10	chr10:48835721:A:G	0	48835721	G	A
10	chr10:48835812:T:C	0	48835812	C	T
10	chr10:48835862:T:C	0	48835862	C	T
10	chr10:48836039:C:T	0	48836039	T	C
10	chr10:48836591:C:T	0	48836591	T	C
10	chr10:48836976:G:C	0	48836976	C	G
10	chr10:48837411:T:G	0	48837411	G	T
10	chr10:48837426:C:T	0	48837426	T	C
10	chr10:48837787:G:A	0	48837787	A	G
10	chr10:48838075:T:C	0	48838075	C	T
10	chr10:48838244:T:C	0	48838244	C	T
10	chr10:48838278:C:T	0	48838278	T	C
10	chr10:48838279:A:G	0	48838279	G	A
10	chr10:48838600:C:T	0	48838600	T	C
10	chr10:48839229:T:C	0	48839229	C	T
10	chr10:48842966:G:A	0	48842966	A	G
10	chr10:48843766:C:A	0	48843766	A	C
10	chr10:48844596:C:A	0	48844596	A	C
10	chr10:48845057:C:G	0	48845057	G	C
10	chr10:48845778:G:A	0	48845778	A	G
10	chr10:48845823:TACAG:T	0	48845823	T	TACAG
10	chr10:48847171:T:C	0	48847171	C	T
10	chr10:48847335:T:C	0	48847335	C	T
10	chr10:48848403:G:A	0	48848403	A	G
10	chr10:48849280:C:T	0	48849280	T	C
10	chr10:48850504:TCTC:T	0	48850504	T	TCTC
10	chr10:48850986:G:A	0	48850986	A	G
10	chr10:48851238:G:C	0	48851238	C	G
10	chr10:48852457:G:A	0	48852457	A	G
10	chr10:48853979:G:A	0	48853979	A	G
10	chr10:48856386:T:C	0	48856386	C	T
10	chr10:48857414:T:C	0	48857414	C	T
10	chr10:48857545:G:A	0	48857545	A	G
10	chr10:48859171:G:A	0	48859171	A	G
10	chr10:48860370:C:T	0	48860370	T	C
10	chr10:48861350:G:A	0	48861350	A	G
10	chr10:48862280:A:G	0	48862280	G	A
10	chr10:48864029:C:T	0	48864029	T	C
10	chr10:48864057:G:A	0	48864057	A	G
10	chr10:48864656:G:C	0	48864656	C	G
10	chr10:48865034:A:G	0	48865034	G	A
10	chr10:48865314:C:T	0	48865314	T	C
10	chr10:48865445:T:C	0	48865445	C	T
10	chr10:48866722:A:G	0	48866722	G	A
10	chr10:48867416:G:A	0	48867416	A	G
10	chr10:48868118:G:A	0	48868118	A	G
10	chr10:48868229:G:T	0	48868229	T	G
10	chr10:48868280:T:G	0	48868280	G	T
10	chr10:48868430:T:C	0	48868430	C	T
10	chr10:48869158:T:A	0	48869158	A	T
10	chr10:48870072:G:A	0	48870072	A	G
10	chr10:48871234:C:T	0	48871234	T	C
10	chr10:48871605:A:G	0	48871605	G	A
10	chr10:48872266:A:G	0	48872266	G	A
10	chr10:48872280:A:G	0	48872280	G	A
10	chr10:48872624:G:A	0	48872624	A	G
10	chr10:48873033:T:C	0	48873033	C	T
10	chr10:48873187:T:A	0	48873187	A	T
10	chr10:48874063:C:T	0	48874063	T	C
10	chr10:48875066:T:C	0	48875066	C	T
10	chr10:48876481:T:C	0	48876481	C	T
10	chr10:48876711:A:G	0	48876711	G	A
10	chr10:48877383:A:G	0	48877383	G	A
10	chr10:48878363:G:A	0	48878363	A	G
10	chr10:48878899:G:A	0	48878899	A	G
10	chr10:48878956:T:C	0	48878956	C	T
10	chr10:48878988:A:G	0	48878988	G	A
10	chr10:48879413:C:T	0	48879413	T	C
10	chr10:48879727:T:C	0	48879727	C	T
10	chr10:48880199:G:A	0	48880199	A	G
10	chr10:48881824:T:G	0	48881824	G	T
10	chr10:48882105:T:C	0	48882105	C	T
10	chr10:48882499:T:A	0	48882499	A	T
10	chr10:48882867:C:T	0	48882867	T	C
10	chr10:48883000:T:C	0	48883000	C	T
10	chr10:48883117:T:G	0	48883117	G	T
10	chr10:48883169:T:C	0	48883169	C	T
10	chr10:48883631:G:A	0	48883631	A	G
10	chr10:48884349:A:C	0	48884349	C	A
10	chr10:48884883:G:A	0	48884883	A	G
10	chr10:48885105:G:A	0	48885105	A	G
10	chr10:48885899:C:A	0	48885899	A	C
10	chr10:48886672:C:T	0	48886672	T	C
10	chr10:48886956:A:T	0	48886956	T	A
10	chr10:48887374:G:A	0	48887374	A	G
10	chr10:48887545:A:G	0	48887545	G	A
10	chr10:48887679:T:C	0	48887679	C	T
10	chr10:48888553:A:G	0	48888553	G	A
10	chr10:48889327:G:A	0	48889327	A	G
10	chr10:48889761:A:AT	0	48889761	AT	A
10	chr10:48889774:G:A	0	48889774	A	G
10	chr10:48890430:T:C	0	48890430	C	T
10	chr10:48890521:C:T	0	48890521	T	C
10	chr10:48890694:G:C	0	48890694	C	G
10	chr10:48891423:G:A	0	48891423	A	G
10	chr10:48892389:T:C	0	48892389	C	T
10	chr10:48892844:A:C	0	48892844	C	A
10	chr10:48893852:C:T	0	48893852	T	C
10	chr10:48893932:A:G	0	48893932	G	A
10	chr10:48894049:C:T	0	48894049	T	C
10	chr10:48894591:A:G	0	48894591	G	A
10	chr10:48894711:C:T	0	48894711	T	C
10	chr10:48895183:C:T	0	48895183	T	C
10	chr10:48896570:C:A	0	48896570	A	C
10	chr10:48898847:T:G	0	48898847	G	T
10	chr10:48899492:T:C	0	48899492	C	T
10	chr10:48899513:T:A	0	48899513	A	T
10	chr10:48899909:G:C	0	48899909	C	G
10	chr10:48900983:C:G	0	48900983	G	C
10	chr10:48901541:G:A	0	48901541	A	G
10	chr10:48902056:A:T	0	48902056	T	A
10	chr10:48902105:G:A	0	48902105	A	G
10	chr10:48902326:A:G	0	48902326	G	A
10	chr10:48902824:A:T	0	48902824	T	A
10	chr10:48903301:G:A	0	48903301	A	G
10	chr10:48903390:G:A	0	48903390	A	G
10	chr10:48903465:T:A	0	48903465	A	T
10	chr10:48903908:C:T	0	48903908	T	C
10	chr10:48903995:A:G	0	48903995	G	A
10	chr10:48905097:T:G	0	48905097	G	T
10	chr10:48905281:G:A	0	48905281	A	G
10	chr10:48905541:T:C	0	48905541	C	T
10	chr10:48906174:G:A	0	48906174	A	G
10	chr10:48906331:G:GT	0	48906331	GT	G
10	chr10:48906548:C:T	0	48906548	T	C
10	chr10:48906581:G:A	0	48906581	A	G
10	chr10:48906769:G:A	0	48906769	A	G
10	chr10:48907086:C:T	0	48907086	T	C
10	chr10:48907346:C:T	0	48907346	T	C
10	chr10:48907370:T:A	0	48907370	A	T
10	chr10:48907945:G:A	0	48907945	A	G
10	chr10:48908030:G:T	0	48908030	T	G
10	chr10:48908042:C:A	0	48908042	A	C
10	chr10:48908911:C:G	0	48908911	G	C
10	chr10:48909016:G:T	0	48909016	T	G
10	chr10:48909237:C:T	0	48909237	T	C
10	chr10:48909487:T:TAA	0	48909487	TAA	T
10	chr10:48909495:A:G	0	48909495	G	A
10	chr10:48909818:A:G	0	48909818	G	A
10	chr10:48910881:A:G	0	48910881	G	A
10	chr10:48911334:T:C	0	48911334	C	T
10	chr10:48911932:T:C	0	48911932	C	T
10	chr10:48912050:C:T	0	48912050	T	C
10	chr10:48912107:T:C	0	48912107	C	T
10	chr10:48912133:G:T	0	48912133	T	G
10	chr10:48912316:T:C	0	48912316	C	T
10	chr10:48912344:G:A	0	48912344	A	G
10	chr10:48912434:C:G	0	48912434	G	C
10	chr10:48912662:T:C	0	48912662	C	T
10	chr10:48913115:G:C	0	48913115	C	G
10	chr10:48913142:C:G	0	48913142	G	C
10	chr10:48913170:T:A	0	48913170	A	T
10	chr10:48913277:G:A	0	48913277	A	G
10	chr10:48913380:G:C	0	48913380	C	G
10	chr10:48913409:G:A	0	48913409	A	G
10	chr10:48913676:G:A	0	48913676	A	G
10	chr10:48913739:T:C	0	48913739	C	T
10	chr10:48913919:G:A	0	48913919	A	G
10	chr10:48914136:C:A	0	48914136	A	C
10	chr10:48914781:C:T	0	48914781	T	C
10	chr10:48915056:G:C	0	48915056	C	G
10	chr10:48915141:A:G	0	48915141	G	A
10	chr10:48915201:T:C	0	48915201	C	T
10	chr10:48915621:G:A	0	48915621	A	G
10	chr10:48916035:C:A	0	48916035	A	C
10	chr10:48916679:G:A	0	48916679	A	G
10	chr10:48916744:T:A	0	48916744	A	T
10	chr10:48917927:C:T	0	48917927	T	C
10	chr10:48917961:G:T	0	48917961	T	G
10	chr10:48918100:G:A	0	48918100	A	G
10	chr10:48918181:G:A	0	48918181	A	G
10	chr10:48918472:G:T	0	48918472	T	G
10	chr10:48918799:A:T	0	48918799	T	A
10	chr10:48918830:C:T	0	48918830	T	C
10	chr10:48918854:C:T	0	48918854	T	C
10	chr10:48918961:C:T	0	48918961	T	C
10	chr10:48919008:C:T	0	48919008	T	C
10	chr10:48919091:G:A	0	48919091	A	G
10	chr10:48919322:C:T	0	48919322	T	C
10	chr10:48919636:G:A	0	48919636	A	G
10	chr10:48919730:T:A	0	48919730	A	T
10	chr10:48919900:G:T	0	48919900	T	G
10	chr10:48920066:A:G	0	48920066	G	A
10	chr10:48920993:A:G	0	48920993	G	A
10	chr10:48921479:G:A	0	48921479	A	G
10	chr10:48921726:A:T	0	48921726	T	A
10	chr10:48921897:G:T	0	48921897	T	G
10	chr10:48922055:G:A	0	48922055	A	G
10	chr10:48922199:T:C	0	48922199	C	T
10	chr10:48922457:T:A	0	48922457	A	T
10	chr10:48922544:G:A	0	48922544	A	G
10	chr10:48922577:G:A	0	48922577	A	G
10	chr10:48922657:G:A	0	48922657	A	G
10	chr10:48922736:C:T	0	48922736	T	C
10	chr10:48922837:C:T	0	48922837	T	C
10	chr10:48923201:G:A	0	48923201	A	G
10	chr10:48923285:A:G	0	48923285	G	A
10	chr10:48923352:G:C	0	48923352	C	G
10	chr10:48925397:G:T	0	48925397	T	G
10	chr10:48925591:G:A	0	48925591	A	G
10	chr10:48926135:C:T	0	48926135	T	C
10	chr10:48926221:C:T	0	48926221	T	C
10	chr10:48926253:T:C	0	48926253	C	T
10	chr10:48926463:A:G	0	48926463	G	A
10	chr10:48927062:A:T	0	48927062	T	A
10	chr10:48927113:A:G	0	48927113	G	A
10	chr10:48927913:T:C	0	48927913	C	T
10	chr10:48928052:C:T	0	48928052	T	C
10	chr10:48928128:G:A	0	48928128	A	G
10	chr10:48928923:G:T	0	48928923	T	G
10	chr10:48929132:G:A	0	48929132	A	G
10	chr10:48929305:G:T	0	48929305	T	G
10	chr10:48929468:A:G	0	48929468	G	A
10	chr10:48929632:C:T	0	48929632	T	C
10	chr10:48930105:A:C	0	48930105	C	A
10	chr10:48930286:T:C	0	48930286	C	T
10	chr10:48930414:C:T	0	48930414	T	C
10	chr10:48930710:C:T	0	48930710	T	C
10	chr10:48930748:G:A	0	48930748	A	G
10	chr10:48930890:A:G	0	48930890	G	A
10	chr10:48930962:G:C	0	48930962	C	G
10	chr10:48931170:G:A	0	48931170	A	G
10	chr10:48931399:G:A	0	48931399	A	G
10	chr10:48931442:C:T	0	48931442	T	C
10	chr10:48931490:G:A	0	48931490	A	G
10	chr10:48931582:G:T	0	48931582	T	G
10	chr10:48931810:G:T	0	48931810	T	G
10	chr10:48931813:T:C	0	48931813	C	T
10	chr10:48932063:A:G	0	48932063	G	A
10	chr10:48932543:G:A	0	48932543	A	G
10	chr10:48932828:C:T	0	48932828	T	C
10	chr10:48933287:G:A	0	48933287	A	G
10	chr10:48933853:G:A	0	48933853	A	G
10	chr10:48934406:G:A	0	48934406	A	G
10	chr10:48935332:A:G	0	48935332	G	A
10	chr10:48936605:AAG:A	0	48936605	A	AAG
10	chr10:48936928:TG:T	0	48936928	T	TG
10	chr10:48937388:T:C	0	48937388	C	T
10	chr10:48937685:C:T	0	48937685	T	C
10	chr10:48937775:G:A	0	48937775	A	G
10	chr10:48938979:C:T	0	48938979	T	C
10	chr10:48939037:T:C	0	48939037	C	T
10	chr10:48939516:G:A	0	48939516	A	G
10	chr10:48943933:C:G	0	48943933	G	C
10	chr10:48944257:G:A	0	48944257	A	G
10	chr10:48944925:T:C	0	48944925	C	T
10	chr10:48947085:C:T	0	48947085	T	C
10	chr10:48948418:C:T	0	48948418	T	C
10	chr10:48949507:T:C	0	48949507	C	T
10	chr10:48950449:C:T	0	48950449	T	C
10	chr10:48951190:T:C	0	48951190	C	T
10	chr10:48952553:C:T	0	48952553	T	C
10	chr10:48954764:T:G	0	48954764	G	T
10	chr10:48955310:T:C	0	48955310	C	T
10	chr10:48955930:A:C	0	48955930	C	A
10	chr10:48957083:G:A	0	48957083	A	G
10	chr10:48957366:T:C	0	48957366	C	T
10	chr10:48957502:G:A	0	48957502	A	G
10	chr10:48958171:C:T	0	48958171	T	C
10	chr10:48958239:C:T	0	48958239	T	C
10	chr10:48958379:A:AGGGAG	0	48958379	AGGGAG	A
10	chr10:48958953:G:T	0	48958953	T	G
10	chr10:48959576:A:G	0	48959576	G	A
10	chr10:48960352:T:C	0	48960352	C	T
10	chr10:48960386:G:T	0	48960386	T	G
10	chr10:48961620:T:C	0	48961620	C	T
10	chr10:48963033:G:A	0	48963033	A	G
10	chr10:48963904:C:T	0	48963904	T	C
10	chr10:48964664:T:C	0	48964664	C	T
10	chr10:48965422:A:G	0	48965422	G	A
10	chr10:48965506:T:C	0	48965506	C	T
10	chr10:48965693:CT:C	0	48965693	C	CT
10	chr10:48965976:A:G	0	48965976	G	A
10	chr10:48966134:A:G	0	48966134	G	A
10	chr10:48967776:A:C	0	48967776	C	A
10	chr10:48968174:C:T	0	48968174	T	C
10	chr10:48968362:T:C	0	48968362	C	T
10	chr10:48969375:C:A	0	48969375	A	C
10	chr10:48970083:T:C	0	48970083	C	T
10	chr10:48970440:A:G	0	48970440	G	A
10	chr10:48970942:A:G	0	48970942	G	A
10	chr10:48971156:C:T	0	48971156	T	C
10	chr10:48971420:C:T	0	48971420	T	C
10	chr10:48971884:G:A	0	48971884	A	G
10	chr10:48973810:A:T	0	48973810	T	A
10	chr10:48974117:C:T	0	48974117	T	C
10	chr10:48974777:A:G	0	48974777	G	A
10	chr10:48975571:A:C	0	48975571	C	A
10	chr10:48976064:G:A	0	48976064	A	G
10	chr10:48976904:C:T	0	48976904	T	C
10	chr10:48977397:C:T	0	48977397	T	C
10	chr10:48978075:T:C	0	48978075	C	T
10	chr10:48978272:G:A	0	48978272	A	G
10	chr10:48978590:C:T	0	48978590	T	C
10	chr10:48979515:T:C	0	48979515	C	T
10	chr10:48980382:A:G	0	48980382	G	A
10	chr10:48980923:G:A	0	48980923	A	G
10	chr10:48981157:A:G	0	48981157	G	A
10	chr10:48981904:G:T	0	48981904	T	G
10	chr10:48982165:A:C	0	48982165	C	A
10	chr10:48982754:C:T	0	48982754	T	C
10	chr10:48983295:C:T	0	48983295	T	C
10	chr10:48984075:A:C	0	48984075	C	A
10	chr10:48984267:G:A	0	48984267	A	G
10	chr10:48985007:T:C	0	48985007	C	T
10	chr10:48986363:C:T	0	48986363	T	C
10	chr10:48988177:G:T	0	48988177	T	G
10	chr10:48988802:C:T	0	48988802	T	C
10	chr10:48989154:A:C	0	48989154	C	A
10	chr10:48989390:G:T	0	48989390	T	G
10	chr10:48989949:C:A	0	48989949	A	C
10	chr10:48990655:A:G	0	48990655	G	A
10	chr10:48992514:G:C	0	48992514	C	G
10	chr10:48992622:C:G	0	48992622	G	C
10	chr10:48993750:T:C	0	48993750	C	T
10	chr10:48994221:C:T	0	48994221	T	C
10	chr10:48995450:C:A	0	48995450	A	C
10	chr10:48996911:T:A	0	48996911	A	T
10	chr10:48996950:T:C	0	48996950	C	T
10	chr10:48998688:C:T	0	48998688	T	C
10	chr10:48999254:A:G	0	48999254	G	A
10	chr10:48999370:G:T	0	48999370	T	G
10	chr10:48999594:A:G	0	48999594	G	A
10	chr10:49000101:G:T	0	49000101	T	G
10	chr10:49000538:A:G	0	49000538	G	A
10	chr10:49000754:C:T	0	49000754	T	C
10	chr10:49001076:C:A	0	49001076	A	C
10	chr10:49001396:G:A	0	49001396	A	G
10	chr10:49002588:C:T	0	49002588	T	C
10	chr10:49002665:T:C	0	49002665	C	T
10	chr10:49002774:A:G	0	49002774	G	A
10	chr10:49003086:G:T	0	49003086	T	G
10	chr10:49003125:T:C	0	49003125	C	T
10	chr10:49003182:G:A	0	49003182	A	G
10	chr10:49003229:A:T	0	49003229	T	A
10	chr10:49003469:C:T	0	49003469	T	C
10	chr10:49003700:A:G	0	49003700	G	A
10	chr10:49004941:G:A	0	49004941	A	G
10	chr10:49005080:G:A	0	49005080	A	G
10	chr10:49005669:C:T	0	49005669	T	C
10	chr10:49005818:T:C	0	49005818	C	T
10	chr10:49006221:T:C	0	49006221	C	T
10	chr10:49006295:C:T	0	49006295	T	C
10	chr10:49006503:A:G	0	49006503	G	A
10	chr10:49006847:A:T	0	49006847	T	A
10	chr10:49006855:G:A	0	49006855	A	G
10	chr10:49006959:ATGGATGGCAGAGG:A	0	49006959	A	ATGGATGGCAGAGG
10	chr10:49007365:T:G	0	49007365	G	T
10	chr10:49007416:C:T	0	49007416	T	C
10	chr10:49008278:C:G	0	49008278	G	C
10	chr10:49008940:TAATG:T	0	49008940	T	TAATG
10	chr10:49009075:C:T	0	49009075	T	C
10	chr10:49009393:T:C	0	49009393	C	T
10	chr10:49009477:T:C	0	49009477	C	T
10	chr10:49009918:C:T	0	49009918	T	C
10	chr10:49009959:C:T	0	49009959	T	C
10	chr10:49010047:A:G	0	49010047	G	A
10	chr10:49010073:G:A	0	49010073	A	G
10	chr10:49010139:A:G	0	49010139	G	A
10	chr10:49010768:T:C	0	49010768	C	T
10	chr10:49011080:G:A	0	49011080	A	G
10	chr10:49011171:A:G	0	49011171	G	A
10	chr10:49011186:C:T	0	49011186	T	C
10	chr10:49011494:TA:T	0	49011494	T	TA
10	chr10:49011590:C:T	0	49011590	T	C
10	chr10:49011932:C:T	0	49011932	T	C
10	chr10:49011966:G:A	0	49011966	A	G
10	chr10:49012289:G:A	0	49012289	A	G
10	chr10:49012652:C:T	0	49012652	T	C
10	chr10:49014382:T:C	0	49014382	C	T
10	chr10:49014540:G:T	0	49014540	T	G
10	chr10:49014724:T:G	0	49014724	G	T
10	chr10:49015569:G:A	0	49015569	A	G
10	chr10:49016721:C:T	0	49016721	T	C
10	chr10:49016811:C:T	0	49016811	T	C
10	chr10:49016989:C:G	0	49016989	G	C
10	chr10:49017018:T:C	0	49017018	C	T
10	chr10:49017425:A:G	0	49017425	G	A
10	chr10:49017690:G:A	0	49017690	A	G
10	chr10:49017709:C:T	0	49017709	T	C
10	chr10:49018289:T:G	0	49018289	G	T
10	chr10:49018807:T:C	0	49018807	C	T
10	chr10:49019084:C:T	0	49019084	T	C
10	chr10:49019470:C:T	0	49019470	T	C
10	chr10:49019825:C:T	0	49019825	T	C
10	chr10:49020530:AC:A	0	49020530	A	AC
10	chr10:49020871:G:A	0	49020871	A	G
10	chr10:49020877:T:C	0	49020877	C	T
10	chr10:49021493:A:C	0	49021493	C	A
10	chr10:49021593:T:A	0	49021593	A	T
10	chr10:49022118:TTTA:T	0	49022118	T	TTTA
10	chr10:49022302:A:T	0	49022302	T	A
10	chr10:49023795:C:T	0	49023795	T	C
10	chr10:49024135:A:G	0	49024135	G	A
10	chr10:49024241:T:C	0	49024241	C	T
10	chr10:49024959:T:C	0	49024959	C	T
10	chr10:49025076:C:T	0	49025076	T	C
10	chr10:49025429:T:C	0	49025429	C	T
10	chr10:49025932:C:T	0	49025932	T	C
10	chr10:49026300:C:T	0	49026300	T	C
10	chr10:49026355:T:C	0	49026355	C	T
10	chr10:49026376:T:C	0	49026376	C	T
10	chr10:49027290:G:A	0	49027290	A	G
10	chr10:49027574:C:T	0	49027574	T	C
10	chr10:49027590:C:T	0	49027590	T	C
10	chr10:49027653:A:G	0	49027653	G	A
10	chr10:49027786:C:T	0	49027786	T	C
10	chr10:49028435:C:A	0	49028435	A	C
10	chr10:49028534:T:C	0	49028534	C	T
10	chr10:49028584:T:A	0	49028584	A	T
10	chr10:49028847:T:G	0	49028847	G	T
10	chr10:49029739:C:T	0	49029739	T	C
10	chr10:49030072:G:A	0	49030072	A	G
10	chr10:49030227:C:T	0	49030227	T	C
10	chr10:49030310:A:G	0	49030310	G	A
10	chr10:49030408:A:G	0	49030408	G	A
10	chr10:49030525:C:T	0	49030525	T	C
10	chr10:49031008:T:C	0	49031008	C	T
10	chr10:49031116:T:C	0	49031116	C	T
10	chr10:49031891:A:G	0	49031891	G	A
10	chr10:49031952:C:G	0	49031952	G	C
10	chr10:49032120:A:C	0	49032120	C	A
10	chr10:49032163:C:T	0	49032163	T	C
10	chr10:49032264:G:A	0	49032264	A	G
10	chr10:49033277:A:G	0	49033277	G	A
10	chr10:49033893:C:T	0	49033893	T	C
10	chr10:49033970:A:T	0	49033970	T	A
10	chr10:49034190:CCACCATCAT:C	0	49034190	C	CCACCATCAT
10	chr10:49035192:C:T	0	49035192	T	C
10	chr10:49035291:A:C	0	49035291	C	A
10	chr10:49035346:G:T	0	49035346	T	G
10	chr10:49035494:C:T	0	49035494	T	C
10	chr10:49035915:G:T	0	49035915	T	G
10	chr10:49036103:A:G	0	49036103	G	A
10	chr10:49036138:G:A	0	49036138	A	G
10	chr10:49037512:T:C	0	49037512	C	T
10	chr10:49038965:C:G	0	49038965	G	C
10	chr10:49039206:G:A	0	49039206	A	G
10	chr10:49040497:G:A	0	49040497	A	G
10	chr10:49040539:G:A	0	49040539	A	G
10	chr10:49040833:C:T	0	49040833	T	C
10	chr10:49040879:G:A	0	49040879	A	G
10	chr10:49040981:T:C	0	49040981	C	T
10	chr10:49041033:C:A	0	49041033	A	C
10	chr10:49041464:T:C	0	49041464	C	T
10	chr10:49042559:G:T	0	49042559	T	G
10	chr10:49044213:C:T	0	49044213	T	C
10	chr10:49044583:A:AAAG	0	49044583	AAAG	A
10	chr10:49044740:C:T	0	49044740	T	C
10	chr10:49044813:G:A	0	49044813	A	G
10	chr10:49044891:G:A	0	49044891	A	G
10	chr10:49045142:C:T	0	49045142	T	C
10	chr10:49045666:C:T	0	49045666	T	C
10	chr10:49046118:A:C	0	49046118	C	A
10	chr10:49046221:C:T	0	49046221	T	C
10	chr10:49047523:T:G	0	49047523	G	T
10	chr10:49048189:T:C	0	49048189	C	T
10	chr10:49049280:G:A	0	49049280	A	G
10	chr10:49049685:C:T	0	49049685	T	C
10	chr10:49050062:A:AG	0	49050062	AG	A
10	chr10:49050690:C:T	0	49050690	T	C
10	chr10:49050947:T:C	0	49050947	C	T
10	chr10:49051955:T:TTG	0	49051955	TTG	T
10	chr10:49052831:G:A	0	49052831	A	G
10	chr10:49053732:T:G	0	49053732	G	T
10	chr10:49053835:C:T	0	49053835	T	C
10	chr10:49054099:T:C	0	49054099	C	T
10	chr10:49054938:AG:A	0	49054938	A	AG
10	chr10:49055049:G:C	0	49055049	C	G
10	chr10:49055156:A:G	0	49055156	G	A
10	chr10:49055498:G:A	0	49055498	A	G
10	chr10:49055831:G:A	0	49055831	A	G
10	chr10:49056159:C:G	0	49056159	G	C
10	chr10:49056985:C:T	0	49056985	T	C
10	chr10:49056986:G:A	0	49056986	A	G
10	chr10:49058244:G:A	0	49058244	A	G
10	chr10:49058885:G:T	0	49058885	T	G
10	chr10:49058937:G:T	0	49058937	T	G
10	chr10:49059448:A:G	0	49059448	G	A
10	chr10:49059734:T:C	0	49059734	C	T
10	chr10:49060397:A:C	0	49060397	C	A
10	chr10:49060554:T:A	0	49060554	A	T
10	chr10:49060572:G:A	0	49060572	A	G
10	chr10:49060718:T:C	0	49060718	C	T
10	chr10:49060893:T:G	0	49060893	G	T
10	chr10:49061442:T:G	0	49061442	G	T
10	chr10:49061639:G:A	0	49061639	A	G
10	chr10:49061668:A:C	0	49061668	C	A
10	chr10:49062312:ATT:A	0	49062312	A	ATT
10	chr10:49062332:T:A	0	49062332	A	T
10	chr10:49062418:T:C	0	49062418	C	T
10	chr10:49063190:T:A	0	49063190	A	T
10	chr10:49063755:G:A	0	49063755	A	G
10	chr10:49064427:T:C	0	49064427	C	T
10	chr10:49066196:A:G	0	49066196	G	A
10	chr10:49067014:A:G	0	49067014	G	A
10	chr10:49067487:T:C	0	49067487	C	T
10	chr10:49068252:A:G	0	49068252	G	A
10	chr10:49068690:G:A	0	49068690	A	G
10	chr10:49069530:G:T	0	49069530	T	G
10	chr10:49069540:C:T	0	49069540	T	C
10	chr10:49069653:G:C	0	49069653	C	G
10	chr10:49072747:C:T	0	49072747	T	C
10	chr10:49072882:C:A	0	49072882	A	C
10	chr10:49072883:A:G	0	49072883	G	A
10	chr10:49073044:G:A	0	49073044	A	G
10	chr10:49073311:C:T	0	49073311	T	C
10	chr10:49073835:A:G	0	49073835	G	A
10	chr10:49074184:A:G	0	49074184	G	A
10	chr10:49074727:T:G	0	49074727	G	T
10	chr10:49075109:A:G	0	49075109	G	A
10	chr10:49075199:T:C	0	49075199	C	T
10	chr10:49075862:A:G	0	49075862	G	A
10	chr10:49076109:C:T	0	49076109	T	C
10	chr10:49076600:A:C	0	49076600	C	A
10	chr10:49077001:C:T	0	49077001	T	C
10	chr10:49077039:A:C	0	49077039	C	A
10	chr10:49077861:A:G	0	49077861	G	A
10	chr10:49078575:T:C	0	49078575	C	T
10	chr10:49079527:A:G	0	49079527	G	A
10	chr10:49079753:G:A	0	49079753	A	G
10	chr10:49079822:C:T	0	49079822	T	C
10	chr10:49080886:G:T	0	49080886	T	G
10	chr10:49081583:C:G	0	49081583	G	C
10	chr10:49081940:C:T	0	49081940	T	C
10	chr10:49082437:A:G	0	49082437	G	A
10	chr10:49082451:G:A	0	49082451	A	G
10	chr10:49082473:T:G	0	49082473	G	T
10	chr10:49082603:A:T	0	49082603	T	A
10	chr10:49082631:T:C	0	49082631	C	T
10	chr10:49084401:C:T	0	49084401	T	C
10	chr10:49085014:A:C	0	49085014	C	A
10	chr10:49085213:C:T	0	49085213	T	C
10	chr10:49085411:A:G	0	49085411	G	A
10	chr10:49085522:G:A	0	49085522	A	G
10	chr10:49086218:A:G	0	49086218	G	A
10	chr10:49086625:G:A	0	49086625	A	G
10	chr10:49086966:A:C	0	49086966	C	A
10	chr10:49087009:C:T	0	49087009	T	C
10	chr10:49088577:G:T	0	49088577	T	G
10	chr10:49089265:C:G	0	49089265	G	C
10	chr10:49089427:C:T	0	49089427	T	C
10	chr10:49089520:C:A	0	49089520	A	C
10	chr10:49090014:G:A	0	49090014	A	G
10	chr10:49090146:G:T	0	49090146	T	G
10	chr10:49090476:A:G	0	49090476	G	A
10	chr10:49090494:G:A	0	49090494	A	G
10	chr10:49090690:C:T	0	49090690	T	C
10	chr10:49091588:A:G	0	49091588	G	A
10	chr10:49091913:G:A	0	49091913	A	G
10	chr10:49091975:G:A	0	49091975	A	G
10	chr10:49092134:C:A	0	49092134	A	C
10	chr10:49092201:C:T	0	49092201	T	C
10	chr10:49092348:C:T	0	49092348	T	C
10	chr10:49093032:T:C	0	49093032	C	T
10	chr10:49093330:G:T	0	49093330	T	G
10	chr10:49093620:T:C	0	49093620	C	T
10	chr10:49093847:A:G	0	49093847	G	A
10	chr10:49093982:C:T	0	49093982	T	C
10	chr10:49094850:A:G	0	49094850	G	A
10	chr10:49094911:C:G	0	49094911	G	C
10	chr10:49095129:C:G	0	49095129	G	C
10	chr10:49095410:C:T	0	49095410	T	C
10	chr10:49095421:G:A	0	49095421	A	G
10	chr10:49095491:C:T	0	49095491	T	C
10	chr10:49096334:G:A	0	49096334	A	G
10	chr10:49096921:A:G	0	49096921	G	A
10	chr10:49096953:A:G	0	49096953	G	A
10	chr10:49096971:A:G	0	49096971	G	A
10	chr10:49097977:C:T	0	49097977	T	C
10	chr10:49098084:C:G	0	49098084	G	C
10	chr10:49098085:T:G	0	49098085	G	T
10	chr10:49098341:C:T	0	49098341	T	C
10	chr10:49099072:C:G	0	49099072	G	C
10	chr10:49099202:A:C	0	49099202	C	A
10	chr10:49099241:C:T	0	49099241	T	C
10	chr10:49099416:C:T	0	49099416	T	C
10	chr10:49099431:A:G	0	49099431	G	A
10	chr10:49099971:A:G	0	49099971	G	A
10	chr10:49100142:C:T	0	49100142	T	C
10	chr10:49100446:C:T	0	49100446	T	C
10	chr10:49100475:G:A	0	49100475	A	G
10	chr10:49101183:C:A	0	49101183	A	C
10	chr10:49101285:T:C	0	49101285	C	T
10	chr10:49101804:A:G	0	49101804	G	A
10	chr10:49101860:T:C	0	49101860	C	T
10	chr10:49102175:AG:A	0	49102175	A	AG
10	chr10:49102206:T:C	0	49102206	C	T
10	chr10:49103296:A:G	0	49103296	G	A
10	chr10:49104277:A:T	0	49104277	T	A
10	chr10:49104522:T:A	0	49104522	A	T
10	chr10:49104531:G:A	0	49104531	A	G
10	chr10:49104804:TAGAG:T	0	49104804	T	TAGAG
10	chr10:49104962:CAG:C	0	49104962	C	CAG
10	chr10:49105067:G:A	0	49105067	A	G
10	chr10:49105576:G:A	0	49105576	A	G
10	chr10:49105699:G:A	0	49105699	A	G
10	chr10:49107035:C:G	0	49107035	G	C
10	chr10:49107050:T:C	0	49107050	C	T
10	chr10:49107301:G:A	0	49107301	A	G
10	chr10:49107848:A:G	0	49107848	G	A
10	chr10:49108541:C:T	0	49108541	T	C
10	chr10:49109474:A:ATG	0	49109474	ATG	A
10	chr10:49109488:A:AT	0	49109488	AT	A
10	chr10:49109606:A:G	0	49109606	G	A
10	chr10:49109733:C:T	0	49109733	T	C
10	chr10:49110064:C:G	0	49110064	G	C
10	chr10:49110096:C:T	0	49110096	T	C
10	chr10:49111342:G:A	0	49111342	A	G
10	chr10:49111583:G:A	0	49111583	A	G
10	chr10:49111831:C:T	0	49111831	T	C
10	chr10:49111920:T:G	0	49111920	G	T
10	chr10:49112466:T:C	0	49112466	C	T
10	chr10:49112678:T:G	0	49112678	G	T
10	chr10:49113422:G:A	0	49113422	A	G
10	chr10:49113787:A:G	0	49113787	G	A
10	chr10:49113873:C:T	0	49113873	T	C
10	chr10:49113949:G:A	0	49113949	A	G
10	chr10:49114238:A:G	0	49114238	G	A
10	chr10:49114434:A:T	0	49114434	T	A
10	chr10:49114657:G:A	0	49114657	A	G
10	chr10:49115303:G:A	0	49115303	A	G
10	chr10:49116226:T:A	0	49116226	A	T
10	chr10:49116640:G:T	0	49116640	T	G
10	chr10:49116870:A:G	0	49116870	G	A
10	chr10:49116989:G:A	0	49116989	A	G
10	chr10:49117010:C:G	0	49117010	G	C
10	chr10:49117527:C:T	0	49117527	T	C
10	chr10:49117615:G:A	0	49117615	A	G
10	chr10:49118079:G:A	0	49118079	A	G
10	chr10:49119055:T:C	0	49119055	C	T
10	chr10:49119803:A:G	0	49119803	G	A
10	chr10:49120494:G:A	0	49120494	A	G
10	chr10:49120590:A:G	0	49120590	G	A
10	chr10:49120750:G:C	0	49120750	C	G
10	chr10:49120968:C:T	0	49120968	T	C
10	chr10:49121411:G:A	0	49121411	A	G
10	chr10:49121698:A:G	0	49121698	G	A
10	chr10:49121701:G:T	0	49121701	T	G
10	chr10:49122350:A:C	0	49122350	C	A
10	chr10:49122629:A:G	0	49122629	G	A
10	chr10:49122842:C:T	0	49122842	T	C
10	chr10:49123235:A:G	0	49123235	G	A
10	chr10:49124153:G:A	0	49124153	A	G
10	chr10:49124242:T:G	0	49124242	G	T
10	chr10:49124494:T:C	0	49124494	C	T
10	chr10:49124575:C:T	0	49124575	T	C
10	chr10:49124885:G:A	0	49124885	A	G
10	chr10:49125106:C:T	0	49125106	T	C
10	chr10:49125835:G:T	0	49125835	T	G
10	chr10:49126803:G:A	0	49126803	A	G
10	chr10:49127122:C:T	0	49127122	T	C
10	chr10:49127398:C:T	0	49127398	T	C
10	chr10:49127777:T:C	0	49127777	C	T
10	chr10:49127796:C:T	0	49127796	T	C
10	chr10:49127912:A:G	0	49127912	G	A
10	chr10:49128084:C:T	0	49128084	T	C
10	chr10:49128125:C:T	0	49128125	T	C
10	chr10:49128627:C:T	0	49128627	T	C
10	chr10:49128819:C:T	0	49128819	T	C
10	chr10:49130196:G:A	0	49130196	A	G
10	chr10:49130318:T:C	0	49130318	C	T
10	chr10:49130937:C:T	0	49130937	T	C
10	chr10:49130947:G:A	0	49130947	A	G
10	chr10:49130972:T:C	0	49130972	C	T
10	chr10:49130987:T:C	0	49130987	C	T
10	chr10:49131242:G:A	0	49131242	A	G
10	chr10:49131880:G:A	0	49131880	A	G
10	chr10:49132704:T:A	0	49132704	A	T
10	chr10:49133526:G:A	0	49133526	A	G
10	chr10:49133909:A:G	0	49133909	G	A
10	chr10:49134034:G:A	0	49134034	A	G
10	chr10:49134584:T:A	0	49134584	A	T
10	chr10:49134717:A:G	0	49134717	G	A
10	chr10:49134869:C:T	0	49134869	T	C
10	chr10:49135159:C:T	0	49135159	T	C
10	chr10:49135379:T:C	0	49135379	C	T
10	chr10:49136457:G:A	0	49136457	A	G
10	chr10:49136892:T:A	0	49136892	A	T
10	chr10:49137095:A:G	0	49137095	G	A
10	chr10:49137335:A:G	0	49137335	G	A
10	chr10:49138024:T:C	0	49138024	C	T
10	chr10:49138070:C:T	0	49138070	T	C
10	chr10:49138365:C:T	0	49138365	T	C
10	chr10:49138387:A:C	0	49138387	C	A
10	chr10:49138396:T:C	0	49138396	C	T
10	chr10:49138700:T:C	0	49138700	C	T
10	chr10:49139095:G:T	0	49139095	T	G
10	chr10:49139195:T:C	0	49139195	C	T
10	chr10:49140183:T:C	0	49140183	C	T
10	chr10:49140436:A:C	0	49140436	C	A
10	chr10:49140662:C:T	0	49140662	T	C
10	chr10:49140674:A:G	0	49140674	G	A
10	chr10:49140816:G:A	0	49140816	A	G
10	chr10:49140865:T:C	0	49140865	C	T
10	chr10:49140891:T:C	0	49140891	C	T
10	chr10:49140988:C:T	0	49140988	T	C
10	chr10:49141334:A:G	0	49141334	G	A
10	chr10:49141441:A:G	0	49141441	G	A
10	chr10:49141727:G:C	0	49141727	C	G
10	chr10:49141729:A:G	0	49141729	G	A
10	chr10:49141866:G:GC	0	49141866	GC	G
10	chr10:49142086:C:T	0	49142086	T	C
10	chr10:49142138:T:C	0	49142138	C	T
10	chr10:49143659:C:T	0	49143659	T	C
10	chr10:49143839:T:C	0	49143839	C	T
10	chr10:49145059:A:G	0	49145059	G	A
10	chr10:49147256:T:C	0	49147256	C	T
10	chr10:49147373:T:C	0	49147373	C	T
10	chr10:49147394:G:A	0	49147394	A	G
10	chr10:49149068:C:T	0	49149068	T	C
10	chr10:49149153:G:A	0	49149153	A	G
10	chr10:49149787:G:T	0	49149787	T	G
10	chr10:49149893:T:C	0	49149893	C	T
10	chr10:49149944:A:T	0	49149944	T	A
10	chr10:49150015:C:T	0	49150015	T	C
10	chr10:49150044:T:C	0	49150044	C	T
10	chr10:49150335:A:G	0	49150335	G	A
10	chr10:49151016:C:T	0	49151016	T	C
10	chr10:49151876:C:A	0	49151876	A	C
10	chr10:49152178:G:A	0	49152178	A	G
10	chr10:49152189:G:A	0	49152189	A	G
10	chr10:49152475:G:A	0	49152475	A	G
10	chr10:49152481:T:C	0	49152481	C	T
10	chr10:49153125:T:C	0	49153125	C	T
10	chr10:49153264:C:T	0	49153264	T	C
10	chr10:49153580:G:A	0	49153580	A	G
10	chr10:49153715:C:T	0	49153715	T	C
10	chr10:49153981:ACT:A	0	49153981	A	ACT
10	chr10:49154238:C:T	0	49154238	T	C
10	chr10:49154447:G:A	0	49154447	A	G
10	chr10:49154885:C:T	0	49154885	T	C
10	chr10:49155358:G:A	0	49155358	A	G
10	chr10:49155409:C:A	0	49155409	A	C
10	chr10:49155500:AGT:A	0	49155500	A	AGT
10	chr10:49157501:A:G	0	49157501	G	A
10	chr10:49157622:T:G	0	49157622	G	T
10	chr10:49157914:A:G	0	49157914	G	A
10	chr10:49158541:A:G	0	49158541	G	A
10	chr10:49159836:G:T	0	49159836	T	G
10	chr10:49159932:T:A	0	49159932	A	T
10	chr10:49160899:G:A	0	49160899	A	G
10	chr10:49161024:A:T	0	49161024	T	A
10	chr10:49161327:A:T	0	49161327	T	A
10	chr10:49161350:A:G	0	49161350	G	A
10	chr10:49162339:G:C	0	49162339	C	G
10	chr10:49162427:G:A	0	49162427	A	G
10	chr10:49162573:T:C	0	49162573	C	T
10	chr10:49163308:A:T	0	49163308	T	A
10	chr10:49164302:C:T	0	49164302	T	C
10	chr10:49164612:T:C	0	49164612	C	T
10	chr10:49164640:C:T	0	49164640	T	C
10	chr10:49165787:G:A	0	49165787	A	G
10	chr10:49166126:G:T	0	49166126	T	G
10	chr10:49166141:C:T	0	49166141	T	C
10	chr10:49166273:A:G	0	49166273	G	A
10	chr10:49166774:T:C	0	49166774	C	T
10	chr10:49167959:A:G	0	49167959	G	A
10	chr10:49168349:C:T	0	49168349	T	C
10	chr10:49168443:G:A	0	49168443	A	G
10	chr10:49168830:C:T	0	49168830	T	C
10	chr10:49168897:T:C	0	49168897	C	T
10	chr10:49168920:C:T	0	49168920	T	C
10	chr10:49169724:G:A	0	49169724	A	G
10	chr10:49169826:A:G	0	49169826	G	A
10	chr10:49170404:G:A	0	49170404	A	G
10	chr10:49170747:A:G	0	49170747	G	A
10	chr10:49170835:A:G	0	49170835	G	A
10	chr10:49171255:C:T	0	49171255	T	C
10	chr10:49171728:A:G	0	49171728	G	A
10	chr10:49171876:T:C	0	49171876	C	T
10	chr10:49171878:T:C	0	49171878	C	T
10	chr10:49171879:G:C	0	49171879	C	G
10	chr10:49171952:G:A	0	49171952	A	G
10	chr10:49171988:C:T	0	49171988	T	C
10	chr10:49171989:G:A	0	49171989	A	G
10	chr10:49173186:G:T	0	49173186	T	G
10	chr10:49173876:G:A	0	49173876	A	G
10	chr10:49173993:A:G	0	49173993	G	A
10	chr10:49174223:G:A	0	49174223	A	G
10	chr10:49174228:T:C	0	49174228	C	T
10	chr10:49174796:C:T	0	49174796	T	C
10	chr10:49175232:C:T	0	49175232	T	C
10	chr10:49175752:G:A	0	49175752	A	G
10	chr10:49176502:C:T	0	49176502	T	C
10	chr10:49177835:GTGGGGCTAAGCA:G	0	49177835	G	GTGGGGCTAAGCA
10	chr10:49178453:A:G	0	49178453	G	A
10	chr10:49179011:G:A	0	49179011	A	G
10	chr10:49179303:C:T	0	49179303	T	C
10	chr10:49179353:G:C	0	49179353	C	G
10	chr10:49179796:A:C	0	49179796	C	A
10	chr10:49179801:A:G	0	49179801	G	A
10	chr10:49179907:C:T	0	49179907	T	C
10	chr10:49179964:C:T	0	49179964	T	C
10	chr10:49180451:T:C	0	49180451	C	T
10	chr10:49180691:T:C	0	49180691	C	T
10	chr10:49180863:C:G	0	49180863	G	C
10	chr10:49181291:T:C	0	49181291	C	T
10	chr10:49181829:AG:A	0	49181829	A	AG
10	chr10:49182149:C:T	0	49182149	T	C
10	chr10:49183397:A:G	0	49183397	G	A
10	chr10:49183865:A:G	0	49183865	G	A
10	chr10:49184209:C:T	0	49184209	T	C
10	chr10:49184666:G:A	0	49184666	A	G
10	chr10:49186242:A:G	0	49186242	G	A
10	chr10:49188274:C:A	0	49188274	A	C
10	chr10:49188718:G:A	0	49188718	A	G
10	chr10:49189636:C:T	0	49189636	T	C
10	chr10:49189787:G:C	0	49189787	C	G
10	chr10:49191477:C:T	0	49191477	T	C
10	chr10:49191799:A:C	0	49191799	C	A
10	chr10:49191924:A:G	0	49191924	G	A
10	chr10:49193939:C:CAG	0	49193939	CAG	C
10	chr10:49194579:C:T	0	49194579	T	C
10	chr10:49194752:G:A	0	49194752	A	G
10	chr10:49194776:T:A	0	49194776	A	T
10	chr10:49197052:A:T	0	49197052	T	A
10	chr10:49197888:A:T	0	49197888	T	A
10	chr10:49197977:A:G	0	49197977	G	A
10	chr10:49198686:CT:C	0	49198686	C	CT
10	chr10:49201054:G:A	0	49201054	A	G
10	chr10:49202605:G:C	0	49202605	C	G
10	chr10:49202963:T:C	0	49202963	C	T
10	chr10:49203299:T:A	0	49203299	A	T
10	chr10:49204609:G:A	0	49204609	A	G
10	chr10:49204622:T:C	0	49204622	C	T
10	chr10:49205091:A:T	0	49205091	T	A
10	chr10:49205517:C:T	0	49205517	T	C
10	chr10:49206960:T:C	0	49206960	C	T
10	chr10:49207276:T:C	0	49207276	C	T
10	chr10:49207595:T:C	0	49207595	C	T
10	chr10:49207904:T:C	0	49207904	C	T
10	chr10:49207989:G:A	0	49207989	A	G
10	chr10:49208785:T:G	0	49208785	G	T
10	chr10:49208874:C:T	0	49208874	T	C
10	chr10:49209004:A:G	0	49209004	G	A
10	chr10:49209489:C:T	0	49209489	T	C
10	chr10:49209618:A:G	0	49209618	G	A
10	chr10:49209754:T:C	0	49209754	C	T
10	chr10:49210042:G:A	0	49210042	A	G
10	chr10:49210671:A:G	0	49210671	G	A
10	chr10:49210882:A:G	0	49210882	G	A
10	chr10:49210904:A:G	0	49210904	G	A
10	chr10:49211257:A:G	0	49211257	G	A
10	chr10:49212469:T:C	0	49212469	C	T
10	chr10:49213094:T:C	0	49213094	C	T
10	chr10:49213219:G:C	0	49213219	C	G
10	chr10:49213453:C:T	0	49213453	T	C
10	chr10:49214138:C:T	0	49214138	T	C
10	chr10:49214382:T:C	0	49214382	C	T
10	chr10:49215205:A:G	0	49215205	G	A
10	chr10:49215531:T:G	0	49215531	G	T
10	chr10:49215532:T:G	0	49215532	G	T
10	chr10:49216117:T:A	0	49216117	A	T
10	chr10:49216128:A:C	0	49216128	C	A
10	chr10:49216629:G:A	0	49216629	A	G
10	chr10:49217207:A:G	0	49217207	G	A
10	chr10:49218203:A:G	0	49218203	G	A
10	chr10:49218316:C:T	0	49218316	T	C
10	chr10:49218568:G:A	0	49218568	A	G
10	chr10:49218594:G:A	0	49218594	A	G
10	chr10:49218948:G:T	0	49218948	T	G
10	chr10:49219763:C:T	0	49219763	T	C
10	chr10:49220373:T:C	0	49220373	C	T
10	chr10:49220436:A:G	0	49220436	G	A
10	chr10:49220991:T:C	0	49220991	C	T
10	chr10:49221982:C:T	0	49221982	T	C
10	chr10:49222060:A:G	0	49222060	G	A
10	chr10:49222344:GC:G	0	49222344	G	GC
10	chr10:49223181:T:G	0	49223181	G	T
10	chr10:49223235:G:C	0	49223235	C	G
10	chr10:49224530:C:A	0	49224530	A	C
10	chr10:49224890:C:T	0	49224890	T	C
10	chr10:49225511:A:C	0	49225511	C	A
10	chr10:49225543:G:A	0	49225543	A	G
10	chr10:49225561:G:C	0	49225561	C	G
10	chr10:49225914:T:C	0	49225914	C	T
10	chr10:49225970:G:A	0	49225970	A	G
10	chr10:49226712:C:T	0	49226712	T	C
10	chr10:49227389:C:G	0	49227389	G	C
10	chr10:49227831:T:C	0	49227831	C	T
10	chr10:49228154:G:A	0	49228154	A	G
10	chr10:49228818:T:A	0	49228818	A	T
10	chr10:49229164:A:T	0	49229164	T	A
10	chr10:49229465:G:C	0	49229465	C	G
10	chr10:49230286:T:G	0	49230286	G	T
10	chr10:49230669:G:A	0	49230669	A	G
10	chr10:49230810:G:A	0	49230810	A	G
10	chr10:49231284:G:A	0	49231284	A	G
10	chr10:49231287:CA:C	0	49231287	C	CA
10	chr10:49232858:A:G	0	49232858	G	A
10	chr10:49233437:A:G	0	49233437	G	A
10	chr10:49233830:A:G	0	49233830	G	A
10	chr10:49235127:T:G	0	49235127	G	T
10	chr10:49235237:G:A	0	49235237	A	G
10	chr10:49235640:G:A	0	49235640	A	G
10	chr10:49235795:C:T	0	49235795	T	C
10	chr10:49236330:C:T	0	49236330	T	C
10	chr10:49236955:G:T	0	49236955	T	G
10	chr10:49237254:G:T	0	49237254	T	G
10	chr10:49237345:C:T	0	49237345	T	C
10	chr10:49237896:C:T	0	49237896	T	C
10	chr10:49238466:A:G	0	49238466	G	A
10	chr10:49238745:C:T	0	49238745	T	C
10	chr10:49238770:G:A	0	49238770	A	G
10	chr10:49239199:A:G	0	49239199	G	A
10	chr10:49239383:A:T	0	49239383	T	A
10	chr10:49239407:A:G	0	49239407	G	A
10	chr10:49239594:CTGGTTTCCCAGCA:C	0	49239594	C	CTGGTTTCCCAGCA
10	chr10:49239824:T:C	0	49239824	C	T
10	chr10:49239956:A:G	0	49239956	G	A
10	chr10:49240482:A:G	0	49240482	G	A
10	chr10:49241043:A:T	0	49241043	T	A
10	chr10:49241130:A:G	0	49241130	G	A
10	chr10:49241600:G:A	0	49241600	A	G
10	chr10:49241816:C:T	0	49241816	T	C
10	chr10:49242550:T:C	0	49242550	C	T
10	chr10:49242685:G:A	0	49242685	A	G
10	chr10:49242695:G:A	0	49242695	A	G
10	chr10:49242879:C:T	0	49242879	T	C
10	chr10:49243622:C:A	0	49243622	A	C
10	chr10:49243659:AAG:A	0	49243659	A	AAG
10	chr10:49244632:T:A	0	49244632	A	T
10	chr10:49244691:C:T	0	49244691	T	C
10	chr10:49244770:T:C	0	49244770	C	T
10	chr10:49245217:A:C	0	49245217	C	A
10	chr10:49245260:A:T	0	49245260	T	A
10	chr10:49245275:G:A	0	49245275	A	G
10	chr10:49245557:A:T	0	49245557	T	A
10	chr10:49245623:A:G	0	49245623	G	A
10	chr10:49245888:G:A	0	49245888	A	G
10	chr10:49246286:G:T	0	49246286	T	G
10	chr10:49246371:A:T	0	49246371	T	A
10	chr10:49246595:G:A	0	49246595	A	G
10	chr10:49246812:A:G	0	49246812	G	A
10	chr10:49246873:A:G	0	49246873	G	A
10	chr10:49247035:A:T	0	49247035	T	A
10	chr10:49247113:T:A	0	49247113	A	T
10	chr10:49247438:C:T	0	49247438	T	C
10	chr10:49247450:T:C	0	49247450	C	T
10	chr10:49248330:T:C	0	49248330	C	T
10	chr10:49248453:C:T	0	49248453	T	C
10	chr10:49248766:T:C	0	49248766	C	T
10	chr10:49248790:T:C	0	49248790	C	T
10	chr10:49249586:C:A	0	49249586	A	C
10	chr10:49250928:C:A	0	49250928	A	C
10	chr10:49251029:A:T	0	49251029	T	A
10	chr10:49251286:T:C	0	49251286	C	T
10	chr10:49251501:A:G	0	49251501	G	A
10	chr10:49251518:T:C	0	49251518	C	T
10	chr10:49251549:A:G	0	49251549	G	A
10	chr10:49251647:T:A	0	49251647	A	T
10	chr10:49252331:G:A	0	49252331	A	G
10	chr10:49252512:C:T	0	49252512	T	C
10	chr10:49252524:G:A	0	49252524	A	G
10	chr10:49252586:T:C	0	49252586	C	T
10	chr10:49252689:A:G	0	49252689	G	A
10	chr10:49252833:C:T	0	49252833	T	C
10	chr10:49253015:T:A	0	49253015	A	T
10	chr10:49253778:T:C	0	49253778	C	T
10	chr10:49253832:G:GAT	0	49253832	GAT	G
10	chr10:49254706:C:T	0	49254706	T	C
10	chr10:49255226:A:G	0	49255226	G	A
10	chr10:49255291:G:A	0	49255291	A	G
10	chr10:49255648:G:A	0	49255648	A	G
10	chr10:49255978:T:C	0	49255978	C	T
10	chr10:49256120:G:A	0	49256120	A	G
10	chr10:49256140:G:C	0	49256140	C	G
10	chr10:49257156:C:T	0	49257156	T	C
10	chr10:49257742:G:A	0	49257742	A	G
10	chr10:49259179:A:G	0	49259179	G	A
10	chr10:49259537:G:A	0	49259537	A	G
10	chr10:49259588:G:C	0	49259588	C	G
10	chr10:49259640:G:A	0	49259640	A	G
10	chr10:49260651:T:G	0	49260651	G	T
10	chr10:49260703:TG:T	0	49260703	T	TG
10	chr10:49260845:A:G	0	49260845	G	A
10	chr10:49261015:T:C	0	49261015	C	T
10	chr10:49261160:T:A	0	49261160	A	T
10	chr10:49261236:T:C	0	49261236	C	T
10	chr10:49261588:A:AT	0	49261588	AT	A
10	chr10:49261889:C:T	0	49261889	T	C
10	chr10:49262064:A:C	0	49262064	C	A
10	chr10:49262243:C:T	0	49262243	T	C
10	chr10:49262285:A:G	0	49262285	G	A
10	chr10:49262396:C:T	0	49262396	T	C
10	chr10:49263082:G:A	0	49263082	A	G
10	chr10:49263131:G:A	0	49263131	A	G
10	chr10:49263498:T:C	0	49263498	C	T
10	chr10:49263510:G:A	0	49263510	A	G
10	chr10:49264161:G:A	0	49264161	A	G
10	chr10:49264576:A:T	0	49264576	T	A
10	chr10:49264629:G:T	0	49264629	T	G
10	chr10:49264735:G:A	0	49264735	A	G
10	chr10:49264856:A:G	0	49264856	G	A
10	chr10:49265072:T:C	0	49265072	C	T
10	chr10:49265226:A:G	0	49265226	G	A
10	chr10:49265590:A:G	0	49265590	G	A
10	chr10:49265787:A:G	0	49265787	G	A
10	chr10:49265847:T:C	0	49265847	C	T
10	chr10:49266137:C:T	0	49266137	T	C
10	chr10:49266667:A:T	0	49266667	T	A
10	chr10:49266692:T:C	0	49266692	C	T
10	chr10:49266705:C:T	0	49266705	T	C
10	chr10:49266973:C:T	0	49266973	T	C
10	chr10:49267207:G:A	0	49267207	A	G
10	chr10:49267260:T:C	0	49267260	C	T
10	chr10:49267264:T:C	0	49267264	C	T
10	chr10:49267283:T:C	0	49267283	C	T
10	chr10:49267314:G:A	0	49267314	A	G
10	chr10:49267444:AT:A	0	49267444	A	AT
10	chr10:49267583:AAATAAAACTGTCCC:A	0	49267583	A	AAATAAAACTGTCCC
10	chr10:49267595:C:T	0	49267595	T	C
10	chr10:49267658:TA:T	0	49267658	T	TA
10	chr10:49267744:T:C	0	49267744	C	T
10	chr10:49267909:G:A	0	49267909	A	G
10	chr10:49268050:A:G	0	49268050	G	A
10	chr10:49268148:C:A	0	49268148	A	C
10	chr10:49268219:T:A	0	49268219	A	T
10	chr10:49268572:T:A	0	49268572	A	T
10	chr10:49268637:C:T	0	49268637	T	C
10	chr10:49268638:G:A	0	49268638	A	G
10	chr10:49268903:CT:C	0	49268903	C	CT
10	chr10:49269272:G:T	0	49269272	T	G
10	chr10:49269319:T:C	0	49269319	C	T
10	chr10:49269369:G:A	0	49269369	A	G
10	chr10:49269861:A:G	0	49269861	G	A
10	chr10:49269936:T:C	0	49269936	C	T
10	chr10:49270100:C:T	0	49270100	T	C
10	chr10:49271228:G:A	0	49271228	A	G
10	chr10:49271448:A:G	0	49271448	G	A
10	chr10:49271494:G:A	0	49271494	A	G
10	chr10:49271524:C:T	0	49271524	T	C
10	chr10:49272345:G:A	0	49272345	A	G
10	chr10:49272718:T:G	0	49272718	G	T
10	chr10:49272758:G:A	0	49272758	A	G
10	chr10:49273066:A:T	0	49273066	T	A
10	chr10:49273168:A:G	0	49273168	G	A
10	chr10:49273291:C:A	0	49273291	A	C
10	chr10:49273402:G:A	0	49273402	A	G
10	chr10:49273447:A:T	0	49273447	T	A
10	chr10:49273825:G:A	0	49273825	A	G
10	chr10:49274003:T:C	0	49274003	C	T
10	chr10:49274255:C:T	0	49274255	T	C
10	chr10:49274307:AG:A	0	49274307	A	AG
10	chr10:49274537:A:G	0	49274537	G	A
10	chr10:49274601:G:A	0	49274601	A	G
10	chr10:49274884:C:T	0	49274884	T	C
10	chr10:49274998:G:T	0	49274998	T	G
10	chr10:49275185:G:A	0	49275185	A	G
10	chr10:49275518:G:A	0	49275518	A	G
10	chr10:49275572:G:T	0	49275572	T	G
10	chr10:49276062:T:C	0	49276062	C	T
10	chr10:49276659:G:A	0	49276659	A	G
10	chr10:49276780:T:A	0	49276780	A	T
10	chr10:49276917:G:A	0	49276917	A	G
10	chr10:49276950:A:G	0	49276950	G	A
10	chr10:49277310:CTCTG:C	0	49277310	C	CTCTG
10	chr10:49277351:T:C	0	49277351	C	T
10	chr10:49277389:G:A	0	49277389	A	G
10	chr10:49277478:T:G	0	49277478	G	T
10	chr10:49277871:GA:G	0	49277871	G	GA
10	chr10:49278494:G:A	0	49278494	A	G
10	chr10:49278682:G:A	0	49278682	A	G
10	chr10:49278702:G:T	0	49278702	T	G
10	chr10:49279602:G:T	0	49279602	T	G
10	chr10:49279688:A:G	0	49279688	G	A
10	chr10:49280497:A:G	0	49280497	G	A
10	chr10:49281905:T:C	0	49281905	C	T
10	chr10:49282084:T:C	0	49282084	C	T
10	chr10:49282289:C:G	0	49282289	G	C
10	chr10:49282589:C:T	0	49282589	T	C
10	chr10:49283114:C:T	0	49283114	T	C
10	chr10:49284007:C:T	0	49284007	T	C
10	chr10:49284497:A:T	0	49284497	T	A
10	chr10:49284860:A:T	0	49284860	T	A
10	chr10:49286754:T:G	0	49286754	G	T
10	chr10:49288224:A:T	0	49288224	T	A
10	chr10:49288572:C:T	0	49288572	T	C
10	chr10:49288730:T:C	0	49288730	C	T
10	chr10:49289725:T:C	0	49289725	C	T
10	chr10:49289773:G:A	0	49289773	A	G
10	chr10:49290300:T:A	0	49290300	A	T
10	chr10:49290333:G:GTCATC	0	49290333	GTCATC	G
10	chr10:49290404:T:G	0	49290404	G	T
10	chr10:49290868:T:G	0	49290868	G	T
10	chr10:49291879:T:C	0	49291879	C	T
10	chr10:49292112:AATCATTTCAG:A	0	49292112	A	AATCATTTCAG
10	chr10:49292314:C:T	0	49292314	T	C
10	chr10:49293411:G:A	0	49293411	A	G
10	chr10:49293422:G:A	0	49293422	A	G
10	chr10:49295079:G:A	0	49295079	A	G
10	chr10:49295367:G:A	0	49295367	A	G
10	chr10:49295479:A:G	0	49295479	G	A
10	chr10:49297942:G:A	0	49297942	A	G
10	chr10:49298087:T:A	0	49298087	A	T
10	chr10:49298353:C:A	0	49298353	A	C
10	chr10:49298513:C:A	0	49298513	A	C
10	chr10:49298568:G:T	0	49298568	T	G
10	chr10:49299317:C:T	0	49299317	T	C
10	chr10:49299409:C:T	0	49299409	T	C
10	chr10:49299664:G:A	0	49299664	A	G
10	chr10:49299930:C:A	0	49299930	A	C
10	chr10:49300183:G:A	0	49300183	A	G
10	chr10:49300284:G:T	0	49300284	T	G
10	chr10:49300327:A:G	0	49300327	G	A
10	chr10:49300568:C:T	0	49300568	T	C
10	chr10:49302025:A:G	0	49302025	G	A
10	chr10:49302361:C:T	0	49302361	T	C
10	chr10:49302477:T:G	0	49302477	G	T
10	chr10:49303104:G:A	0	49303104	A	G
10	chr10:49303140:G:A	0	49303140	A	G
10	chr10:49304339:C:T	0	49304339	T	C
10	chr10:49306208:G:A	0	49306208	A	G
10	chr10:49307108:A:C	0	49307108	C	A
10	chr10:49307201:G:A	0	49307201	A	G
10	chr10:49307799:G:A	0	49307799	A	G
10	chr10:49308920:A:G	0	49308920	G	A
10	chr10:49309149:G:A	0	49309149	A	G
10	chr10:49310306:C:T	0	49310306	T	C
10	chr10:49311152:T:C	0	49311152	C	T
10	chr10:49311211:A:G	0	49311211	G	A
10	chr10:49311325:G:A	0	49311325	A	G
10	chr10:49311588:A:G	0	49311588	G	A
10	chr10:49314242:A:G	0	49314242	G	A
10	chr10:49315876:T:C	0	49315876	C	T
10	chr10:49316972:G:A	0	49316972	A	G
10	chr10:49317601:A:G	0	49317601	G	A
10	chr10:49319019:T:C	0	49319019	C	T
10	chr10:49319984:G:A	0	49319984	A	G
10	chr10:49320955:A:G	0	49320955	G	A
10	chr10:49320956:C:T	0	49320956	T	C
10	chr10:49321645:T:C	0	49321645	C	T
10	chr10:49322016:A:G	0	49322016	G	A
10	chr10:49322468:G:A	0	49322468	A	G
10	chr10:49323169:C:G	0	49323169	G	C
10	chr10:49323561:C:A	0	49323561	A	C
10	chr10:49324543:C:G	0	49324543	G	C
10	chr10:49324767:A:G	0	49324767	G	A
10	chr10:49325418:T:A	0	49325418	A	T
10	chr10:49325796:G:C	0	49325796	C	G
10	chr10:49326305:G:A	0	49326305	A	G
10	chr10:49326554:G:A	0	49326554	A	G
10	chr10:49326601:C:T	0	49326601	T	C
10	chr10:49326817:T:C	0	49326817	C	T
10	chr10:49327141:C:T	0	49327141	T	C
10	chr10:49327950:G:A	0	49327950	A	G
10	chr10:49328152:T:C	0	49328152	C	T
10	chr10:49328533:A:G	0	49328533	G	A
10	chr10:49328728:T:C	0	49328728	C	T
10	chr10:49328968:T:C	0	49328968	C	T
10	chr10:49329053:C:T	0	49329053	T	C
10	chr10:49329395:C:A	0	49329395	A	C
10	chr10:49330284:C:T	0	49330284	T	C
10	chr10:49330930:G:A	0	49330930	A	G
10	chr10:49331683:C:T	0	49331683	T	C
10	chr10:49331978:T:C	0	49331978	C	T
10	chr10:49332209:AG:A	0	49332209	A	AG
10	chr10:49332977:C:T	0	49332977	T	C
10	chr10:49333325:C:A	0	49333325	A	C
10	chr10:49333854:A:C	0	49333854	C	A
10	chr10:49334313:C:T	0	49334313	T	C
10	chr10:49335063:C:T	0	49335063	T	C
10	chr10:49336333:T:C	0	49336333	C	T
10	chr10:49336619:G:A	0	49336619	A	G
10	chr10:49338954:A:G	0	49338954	G	A
10	chr10:49339414:T:C	0	49339414	C	T
10	chr10:49339859:T:C	0	49339859	C	T
10	chr10:49340235:A:C	0	49340235	C	A
10	chr10:49340428:C:T	0	49340428	T	C
10	chr10:49340858:C:T	0	49340858	T	C
10	chr10:49341613:T:TA	0	49341613	TA	T
10	chr10:49342449:A:T	0	49342449	T	A
10	chr10:49343375:G:A	0	49343375	A	G
10	chr10:49344510:A:T	0	49344510	T	A
10	chr10:49345101:T:C	0	49345101	C	T
10	chr10:49345648:C:T	0	49345648	T	C
10	chr10:49345999:A:C	0	49345999	C	A
10	chr10:49346070:T:C	0	49346070	C	T
10	chr10:49346131:G:A	0	49346131	A	G
10	chr10:49346168:C:T	0	49346168	T	C
10	chr10:49346247:G:A	0	49346247	A	G
10	chr10:49346512:A:C	0	49346512	C	A
10	chr10:49346513:G:A	0	49346513	A	G
10	chr10:49346538:G:A	0	49346538	A	G
10	chr10:49346685:T:C	0	49346685	C	T
10	chr10:49346760:G:T	0	49346760	T	G
10	chr10:49346935:A:G	0	49346935	G	A
10	chr10:49347045:C:T	0	49347045	T	C
10	chr10:49347754:C:G	0	49347754	G	C
10	chr10:49348430:A:G	0	49348430	G	A
10	chr10:49348958:T:C	0	49348958	C	T
10	chr10:49349400:A:G	0	49349400	G	A
10	chr10:49349528:G:A	0	49349528	A	G
10	chr10:49349731:G:A	0	49349731	A	G
10	chr10:49351091:C:A	0	49351091	A	C
10	chr10:49351157:C:T	0	49351157	T	C
10	chr10:49351731:T:C	0	49351731	C	T
10	chr10:49353005:G:T	0	49353005	T	G
10	chr10:49354743:C:T	0	49354743	T	C
10	chr10:49354941:G:A	0	49354941	A	G
10	chr10:49355466:A:G	0	49355466	G	A
10	chr10:49355563:A:G	0	49355563	G	A
10	chr10:49356586:G:A	0	49356586	A	G
10	chr10:49356680:T:C	0	49356680	C	T
10	chr10:49356904:T:C	0	49356904	C	T
10	chr10:49357294:C:T	0	49357294	T	C
10	chr10:49357326:TTC:T	0	49357326	T	TTC
10	chr10:49357530:G:A	0	49357530	A	G
10	chr10:49357777:C:T	0	49357777	T	C
10	chr10:49358571:AC:A	0	49358571	A	AC
10	chr10:49358742:T:G	0	49358742	G	T
10	chr10:49358804:T:A	0	49358804	A	T
10	chr10:49358967:G:T	0	49358967	T	G
10	chr10:49358987:A:G	0	49358987	G	A
10	chr10:49359139:C:T	0	49359139	T	C
10	chr10:49359200:A:G	0	49359200	G	A
10	chr10:49359439:T:C	0	49359439	C	T
10	chr10:49359447:G:A	0	49359447	A	G
10	chr10:49360053:C:T	0	49360053	T	C
10	chr10:49360228:T:C	0	49360228	C	T
10	chr10:49360528:C:T	0	49360528	T	C
10	chr10:49360769:G:A	0	49360769	A	G
10	chr10:49361204:T:A	0	49361204	A	T
10	chr10:49361241:G:A	0	49361241	A	G
10	chr10:49361481:T:C	0	49361481	C	T
10	chr10:49362054:A:G	0	49362054	G	A
10	chr10:49362160:C:T	0	49362160	T	C
10	chr10:49362376:G:A	0	49362376	A	G
10	chr10:49362438:C:T	0	49362438	T	C
10	chr10:49362499:C:T	0	49362499	T	C
10	chr10:49363775:G:T	0	49363775	T	G
10	chr10:49363896:A:G	0	49363896	G	A
10	chr10:49364817:C:T	0	49364817	T	C
10	chr10:49365111:T:TA	0	49365111	TA	T
10	chr10:49365459:C:A	0	49365459	A	C
10	chr10:49365623:C:T	0	49365623	T	C
10	chr10:49365923:G:A	0	49365923	A	G
10	chr10:49365949:C:T	0	49365949	T	C
10	chr10:49366657:T:C	0	49366657	C	T
10	chr10:49366876:G:A	0	49366876	A	G
10	chr10:49368127:G:A	0	49368127	A	G
10	chr10:49368588:C:T	0	49368588	T	C
10	chr10:49369105:C:T	0	49369105	T	C
10	chr10:49369859:C:T	0	49369859	T	C
10	chr10:49369910:T:C	0	49369910	C	T
10	chr10:49369931:C:T	0	49369931	T	C
10	chr10:49370174:A:G	0	49370174	G	A
10	chr10:49370276:G:A	0	49370276	A	G
10	chr10:49370398:CCTT:C	0	49370398	C	CCTT
10	chr10:49370438:A:G	0	49370438	G	A
10	chr10:49370701:G:A	0	49370701	A	G
10	chr10:49371035:C:G	0	49371035	G	C
10	chr10:49371132:T:G	0	49371132	G	T
10	chr10:49371426:G:A	0	49371426	A	G
10	chr10:49371561:G:A	0	49371561	A	G
10	chr10:49372702:T:A	0	49372702	A	T
10	chr10:49372818:T:C	0	49372818	C	T
10	chr10:49372829:G:A	0	49372829	A	G
10	chr10:49375040:T:C	0	49375040	C	T
10	chr10:49375102:T:A	0	49375102	A	T
10	chr10:49375472:T:C	0	49375472	C	T
10	chr10:49375529:G:A	0	49375529	A	G
10	chr10:49375870:G:A	0	49375870	A	G
10	chr10:49377131:T:C	0	49377131	C	T
10	chr10:49378991:G:A	0	49378991	A	G
10	chr10:49379242:G:A	0	49379242	A	G
10	chr10:49379280:C:T	0	49379280	T	C
10	chr10:49379332:T:C	0	49379332	C	T
10	chr10:49379776:A:G	0	49379776	G	A
10	chr10:49379911:T:C	0	49379911	C	T
10	chr10:49380479:A:G	0	49380479	G	A
10	chr10:49380857:A:G	0	49380857	G	A
10	chr10:49380944:T:C	0	49380944	C	T
10	chr10:49381326:C:T	0	49381326	T	C
10	chr10:49383235:A:G	0	49383235	G	A
10	chr10:49384617:T:C	0	49384617	C	T
10	chr10:49384773:C:T	0	49384773	T	C
10	chr10:49385045:A:G	0	49385045	G	A
10	chr10:49386006:C:T	0	49386006	T	C
10	chr10:49386322:T:G	0	49386322	G	T
10	chr10:49387295:A:G	0	49387295	G	A
10	chr10:49388668:C:A	0	49388668	A	C
10	chr10:49390374:T:C	0	49390374	C	T
10	chr10:49390816:GT:G	0	49390816	G	GT
10	chr10:49392171:A:G	0	49392171	G	A
10	chr10:49393146:A:T	0	49393146	T	A
10	chr10:49394073:C:T	0	49394073	T	C
10	chr10:49394951:G:A	0	49394951	A	G
10	chr10:49395059:G:A	0	49395059	A	G
10	chr10:49396457:G:T	0	49396457	T	G
10	chr10:49396665:G:A	0	49396665	A	G
10	chr10:49397319:C:T	0	49397319	T	C
10	chr10:49397892:G:A	0	49397892	A	G
10	chr10:49398482:C:T	0	49398482	T	C
10	chr10:49399803:T:A	0	49399803	A	T
10	chr10:49400245:G:A	0	49400245	A	G
10	chr10:49401208:C:T	0	49401208	T	C
10	chr10:49401962:G:A	0	49401962	A	G
10	chr10:49402168:C:T	0	49402168	T	C
10	chr10:49402173:TTC:T	0	49402173	T	TTC
10	chr10:49403363:A:G	0	49403363	G	A
10	chr10:49403444:C:T	0	49403444	T	C
10	chr10:49404215:G:A	0	49404215	A	G
10	chr10:49404701:G:A	0	49404701	A	G
10	chr10:49405327:A:G	0	49405327	G	A
10	chr10:49405543:C:T	0	49405543	T	C
10	chr10:49405796:T:C	0	49405796	C	T
10	chr10:49406918:G:C	0	49406918	C	G
10	chr10:49407041:A:G	0	49407041	G	A
10	chr10:49407760:G:A	0	49407760	A	G
10	chr10:49408240:G:A	0	49408240	A	G
10	chr10:49408482:T:C	0	49408482	C	T
10	chr10:49408653:T:C	0	49408653	C	T
10	chr10:49408963:G:A	0	49408963	A	G
10	chr10:49409008:G:A	0	49409008	A	G
10	chr10:49409120:T:C	0	49409120	C	T
10	chr10:49409887:C:G	0	49409887	G	C
10	chr10:49410302:T:G	0	49410302	G	T
10	chr10:49410371:TG:T	0	49410371	T	TG
10	chr10:49411980:C:A	0	49411980	A	C
10	chr10:49413555:C:T	0	49413555	T	C
10	chr10:49413697:A:G	0	49413697	G	A
10	chr10:49413813:A:C	0	49413813	C	A
10	chr10:49414042:CATTG:C	0	49414042	C	CATTG
10	chr10:49414466:G:A	0	49414466	A	G
10	chr10:49415272:G:A	0	49415272	A	G
10	chr10:49415784:C:G	0	49415784	G	C
10	chr10:49415849:T:C	0	49415849	C	T
10	chr10:49415977:T:A	0	49415977	A	T
10	chr10:49415978:C:A	0	49415978	A	C
10	chr10:49416039:A:G	0	49416039	G	A
10	chr10:49416046:C:T	0	49416046	T	C
10	chr10:49417031:G:A	0	49417031	A	G
10	chr10:49417205:A:G	0	49417205	G	A
10	chr10:49418047:A:G	0	49418047	G	A
10	chr10:49418365:AC:A	0	49418365	A	AC
10	chr10:49419332:T:C	0	49419332	C	T
10	chr10:49419360:G:A	0	49419360	A	G
10	chr10:49419865:G:A	0	49419865	A	G
10	chr10:49420241:C:T	0	49420241	T	C
10	chr10:49420513:G:A	0	49420513	A	G
10	chr10:49421033:T:C	0	49421033	C	T
10	chr10:49421337:G:A	0	49421337	A	G
10	chr10:49421775:T:A	0	49421775	A	T
10	chr10:49421786:G:A	0	49421786	A	G
10	chr10:49422059:T:G	0	49422059	G	T
10	chr10:49422207:T:C	0	49422207	C	T
10	chr10:49422746:C:G	0	49422746	G	C
10	chr10:49423463:T:C	0	49423463	C	T
10	chr10:49424119:G:A	0	49424119	A	G
10	chr10:49424269:C:T	0	49424269	T	C
10	chr10:49424298:TA:T	0	49424298	T	TA
10	chr10:49425340:G:A	0	49425340	A	G
10	chr10:49425386:C:T	0	49425386	T	C
10	chr10:49425468:A:T	0	49425468	T	A
10	chr10:49425492:T:C	0	49425492	C	T
10	chr10:49425575:C:T	0	49425575	T	C
10	chr10:49425684:A:G	0	49425684	G	A
10	chr10:49425759:C:T	0	49425759	T	C
10	chr10:49426070:C:T	0	49426070	T	C
10	chr10:49426396:C:T	0	49426396	T	C
10	chr10:49426725:T:G	0	49426725	G	T
10	chr10:49426910:C:T	0	49426910	T	C
10	chr10:49427010:CCT:C	0	49427010	C	CCT
10	chr10:49427180:C:T	0	49427180	T	C
10	chr10:49427892:C:T	0	49427892	T	C
10	chr10:49428035:C:T	0	49428035	T	C
10	chr10:49428254:G:A	0	49428254	A	G
10	chr10:49428552:C:T	0	49428552	T	C
10	chr10:49429252:G:A	0	49429252	A	G
10	chr10:49429724:A:G	0	49429724	G	A
10	chr10:49431570:A:G	0	49431570	G	A
10	chr10:49431671:T:C	0	49431671	C	T
10	chr10:49432226:T:C	0	49432226	C	T
10	chr10:49433361:G:A	0	49433361	A	G
10	chr10:49434432:T:C	0	49434432	C	T
10	chr10:49434447:A:G	0	49434447	G	A
10	chr10:49434743:C:T	0	49434743	T	C
10	chr10:49435452:T:C	0	49435452	C	T
10	chr10:49435565:G:C	0	49435565	C	G
10	chr10:49435769:C:T	0	49435769	T	C
10	chr10:49436290:T:A	0	49436290	A	T
10	chr10:49437001:T:G	0	49437001	G	T
10	chr10:49437022:A:G	0	49437022	G	A
10	chr10:49437200:G:A	0	49437200	A	G
10	chr10:49439819:T:C	0	49439819	C	T
10	chr10:49441245:T:C	0	49441245	C	T
10	chr10:49441533:T:C	0	49441533	C	T
10	chr10:49441707:A:T	0	49441707	T	A
10	chr10:49443363:A:G	0	49443363	G	A
10	chr10:49444327:G:T	0	49444327	T	G
10	chr10:49444557:G:A	0	49444557	A	G
10	chr10:49445041:A:C	0	49445041	C	A
10	chr10:49445421:T:C	0	49445421	C	T
10	chr10:49445557:A:G	0	49445557	G	A
10	chr10:49446253:ACACACC:A	0	49446253	A	ACACACC
10	chr10:49446498:G:A	0	49446498	A	G
10	chr10:49446575:G:A	0	49446575	A	G
10	chr10:49446704:A:G	0	49446704	G	A
10	chr10:49448274:C:A	0	49448274	A	C
10	chr10:49448501:T:C	0	49448501	C	T
10	chr10:49448525:C:T	0	49448525	T	C
10	chr10:49449769:C:T	0	49449769	T	C
10	chr10:49450323:A:G	0	49450323	G	A
10	chr10:49450491:A:C	0	49450491	C	A
10	chr10:49452463:T:C	0	49452463	C	T
10	chr10:49452775:C:G	0	49452775	G	C
10	chr10:49454376:C:T	0	49454376	T	C
10	chr10:49458436:G:C	0	49458436	C	G
10	chr10:49458762:A:G	0	49458762	G	A
10	chr10:49459059:T:C	0	49459059	C	T
10	chr10:49459399:T:C	0	49459399	C	T
10	chr10:49461116:A:G	0	49461116	G	A
10	chr10:49461123:C:T	0	49461123	T	C
10	chr10:49461687:T:C	0	49461687	C	T
10	chr10:49461748:A:C	0	49461748	C	A
10	chr10:49461774:C:T	0	49461774	T	C
10	chr10:49461840:T:C	0	49461840	C	T
10	chr10:49461923:C:T	0	49461923	T	C
10	chr10:49462211:A:C	0	49462211	C	A
10	chr10:49462544:C:T	0	49462544	T	C
10	chr10:49465332:C:T	0	49465332	T	C
10	chr10:49465337:T:C	0	49465337	C	T
10	chr10:49467039:C:A	0	49467039	A	C
10	chr10:49467552:A:G	0	49467552	G	A
10	chr10:49470020:G:A	0	49470020	A	G
10	chr10:49470323:T:C	0	49470323	C	T
10	chr10:49470671:T:C	0	49470671	C	T
10	chr10:49472987:G:A	0	49472987	A	G
10	chr10:49474751:A:G	0	49474751	G	A
10	chr10:49475392:T:C	0	49475392	C	T
10	chr10:49476182:A:G	0	49476182	G	A
10	chr10:49478508:G:A	0	49478508	A	G
10	chr10:49479675:C:T	0	49479675	T	C
10	chr10:49480609:A:C	0	49480609	C	A
10	chr10:49480774:TTC:T	0	49480774	T	TTC
10	chr10:49482963:C:T	0	49482963	T	C
10	chr10:49482991:C:T	0	49482991	T	C
10	chr10:49483113:T:G	0	49483113	G	T
10	chr10:49483314:T:C	0	49483314	C	T
10	chr10:49484300:A:G	0	49484300	G	A
10	chr10:49484728:A:G	0	49484728	G	A
10	chr10:49485304:C:T	0	49485304	T	C
10	chr10:49485920:T:A	0	49485920	A	T
10	chr10:49490651:A:C	0	49490651	C	A
10	chr10:49491790:A:G	0	49491790	G	A
10	chr10:49492289:C:T	0	49492289	T	C
10	chr10:49494329:T:C	0	49494329	C	T
10	chr10:49494841:C:T	0	49494841	T	C
10	chr10:49495015:G:A	0	49495015	A	G
10	chr10:49495184:G:A	0	49495184	A	G
10	chr10:49496045:C:G	0	49496045	G	C
10	chr10:49496100:A:G	0	49496100	G	A
10	chr10:49496637:G:A	0	49496637	A	G
10	chr10:49496787:G:A	0	49496787	A	G
10	chr10:49496991:G:A	0	49496991	A	G
10	chr10:49497048:G:A	0	49497048	A	G
10	chr10:49497558:C:T	0	49497558	T	C
10	chr10:49498941:G:A	0	49498941	A	G
10	chr10:49499893:A:G	0	49499893	G	A
10	chr10:49502077:C:T	0	49502077	T	C
10	chr10:49502574:G:A	0	49502574	A	G
10	chr10:49503394:A:G	0	49503394	G	A
10	chr10:49504127:C:T	0	49504127	T	C
10	chr10:49507149:A:G	0	49507149	G	A
10	chr10:49508294:T:C	0	49508294	C	T
10	chr10:49509540:C:T	0	49509540	T	C
10	chr10:49511048:A:G	0	49511048	G	A
10	chr10:49514779:T:G	0	49514779	G	T
10	chr10:49515638:G:A	0	49515638	A	G
10	chr10:49517296:A:T	0	49517296	T	A
10	chr10:49517794:T:A	0	49517794	A	T
10	chr10:49518844:T:C	0	49518844	C	T
10	chr10:49519310:T:C	0	49519310	C	T
10	chr10:49519496:C:T	0	49519496	T	C
10	chr10:49519741:C:T	0	49519741	T	C
10	chr10:49520281:A:G	0	49520281	G	A
10	chr10:49520325:C:A	0	49520325	A	C
10	chr10:49520374:T:C	0	49520374	C	T
10	chr10:49521368:C:T	0	49521368	T	C
10	chr10:49522134:T:C	0	49522134	C	T
10	chr10:49522983:C:T	0	49522983	T	C
10	chr10:49523839:G:A	0	49523839	A	G
10	chr10:49524234:C:T	0	49524234	T	C
10	chr10:49525181:T:C	0	49525181	C	T
10	chr10:49525857:C:T	0	49525857	T	C
10	chr10:49526316:C:CT	0	49526316	CT	C
10	chr10:49526379:T:C	0	49526379	C	T
10	chr10:49526737:T:C	0	49526737	C	T
10	chr10:49527504:G:A	0	49527504	A	G
10	chr10:49527572:G:A	0	49527572	A	G
10	chr10:49528282:A:T	0	49528282	T	A
10	chr10:49528933:A:G	0	49528933	G	A
10	chr10:49530443:G:A	0	49530443	A	G
10	chr10:49531070:A:G	0	49531070	G	A
10	chr10:49531322:TACAGC:T	0	49531322	T	TACAGC
10	chr10:49531511:C:T	0	49531511	T	C
10	chr10:49531870:G:A	0	49531870	A	G
10	chr10:49531914:C:T	0	49531914	T	C
10	chr10:49532097:A:G	0	49532097	G	A
10	chr10:49532554:C:T	0	49532554	T	C
10	chr10:49532830:G:C	0	49532830	C	G
10	chr10:49533037:A:G	0	49533037	G	A
10	chr10:49533134:G:A	0	49533134	A	G
10	chr10:49533205:A:C	0	49533205	C	A
10	chr10:49533383:T:C	0	49533383	C	T
10	chr10:49533645:T:C	0	49533645	C	T
10	chr10:49534407:A:G	0	49534407	G	A
10	chr10:49534565:A:G	0	49534565	G	A
10	chr10:49534605:G:A	0	49534605	A	G
10	chr10:49534846:A:G	0	49534846	G	A
10	chr10:49535042:G:A	0	49535042	A	G
10	chr10:49536107:ACT:A	0	49536107	A	ACT
10	chr10:49536260:G:A	0	49536260	A	G
10	chr10:49536528:A:C	0	49536528	C	A
10	chr10:49538730:C:G	0	49538730	G	C
10	chr10:49538810:A:G	0	49538810	G	A
10	chr10:49539025:C:A	0	49539025	A	C
10	chr10:49540228:G:A	0	49540228	A	G
10	chr10:49540304:T:G	0	49540304	G	T
10	chr10:49540856:T:C	0	49540856	C	T
10	chr10:49540865:G:A	0	49540865	A	G
10	chr10:49541047:C:T	0	49541047	T	C
10	chr10:49541122:A:G	0	49541122	G	A
10	chr10:49541245:G:A	0	49541245	A	G
10	chr10:49541694:C:T	0	49541694	T	C
10	chr10:49542292:A:G	0	49542292	G	A
10	chr10:49543180:T:C	0	49543180	C	T
10	chr10:49544026:T:C	0	49544026	C	T
10	chr10:49544152:G:A	0	49544152	A	G
10	chr10:49544407:G:A	0	49544407	A	G
10	chr10:49544736:A:G	0	49544736	G	A
10	chr10:49545762:T:C	0	49545762	C	T
10	chr10:49545805:G:A	0	49545805	A	G
10	chr10:49546477:C:T	0	49546477	T	C
10	chr10:49546645:A:G	0	49546645	G	A
10	chr10:49546890:GGTAA:G	0	49546890	G	GGTAA
10	chr10:49547736:A:C	0	49547736	C	A
10	chr10:49547988:G:T	0	49547988	T	G
10	chr10:49549025:A:G	0	49549025	G	A
10	chr10:49549458:G:A	0	49549458	A	G
10	chr10:49551194:G:A	0	49551194	A	G
10	chr10:49551396:C:A	0	49551396	A	C
10	chr10:49551672:A:G	0	49551672	G	A
10	chr10:49552165:G:A	0	49552165	A	G
10	chr10:49552388:A:G	0	49552388	G	A
10	chr10:49552865:G:A	0	49552865	A	G
10	chr10:49553194:C:T	0	49553194	T	C
10	chr10:49553349:G:A	0	49553349	A	G
10	chr10:49553518:C:T	0	49553518	T	C
```
