## Supplementary material for "Characterization of shared and ancestry-specific signals driving complex traits using multi-ancestry fine-mapping": mesusieoutput

```
                 eur          afr      eur_afr
   [1,] 3.005231e-04 1.280673e-04 7.108058e-05
   [2,] 1.486139e-04 1.959827e-04 1.022720e-04
   [3,] 1.425424e-04 1.980298e-04 9.759767e-05
   [4,] 6.442067e-04 1.762068e-04 4.703219e-04
   [5,] 1.603974e-04 1.939121e-04 1.118332e-04
   [6,] 1.477849e-04 1.126644e-04 4.932999e-05
   [7,] 1.446711e-04 1.115082e-04 4.737539e-05
   [8,] 1.446711e-04 1.135272e-04 4.901453e-05
   [9,] 3.259106e-04 1.297620e-04 7.730004e-05
  [10,] 3.108659e-04 1.309495e-04 6.649959e-05
  [11,] 3.108659e-04 1.309495e-04 6.649959e-05
  [12,] 3.108659e-04 1.309495e-04 6.649959e-05
  [13,] 3.487622e-04 1.621508e-04 2.010254e-04
  [14,] 5.867849e-04 2.008262e-04 5.191265e-04
  [15,] 3.524900e-04 1.652605e-04 2.105819e-04
  [16,] 3.224965e-04 1.310645e-04 7.092558e-05
  [17,] 3.206197e-04 1.302291e-04 7.066725e-05
  [18,] 3.206197e-04 1.302813e-04 7.059190e-05
  [19,] 3.206197e-04 1.303873e-04 7.044152e-05
  [20,] 3.319645e-04 1.310068e-04 7.482175e-05
  [21,] 3.228310e-04 1.303341e-04 7.139841e-05
  [22,] 3.228310e-04 1.303873e-04 7.132209e-05
  [23,] 3.228310e-04 1.303873e-04 7.132209e-05
  [24,] 3.181889e-04 1.303833e-04 6.948159e-05
  [25,] 3.253144e-04 1.304543e-04 7.224333e-05
  [26,] 3.659262e-04 1.538575e-04 1.916190e-04
  [27,] 3.674576e-04 2.914143e-04 4.875327e-04
  [28,] 9.104997e-05 1.275344e-04 3.317478e-05
  [29,] 3.227745e-04 1.302227e-04 7.225623e-05
  [30,] 3.628820e-04 1.525791e-04 1.870111e-04
  [31,] 3.628820e-04 1.525791e-04 1.870111e-04
  [32,] 3.571968e-04 1.486298e-04 1.746937e-04
  [33,] 3.631095e-04 1.518332e-04 1.855554e-04
  [34,] 3.598738e-04 1.518332e-04 1.836726e-04
  [35,] 3.689989e-04 1.518026e-04 1.885380e-04
  [36,] 3.689989e-04 1.522246e-04 1.895652e-04
  [37,] 3.689989e-04 1.514446e-04 1.876663e-04
  [38,] 3.721532e-04 1.514446e-04 1.892910e-04
  [39,] 3.661924e-04 1.514446e-04 1.862194e-04
  [40,] 3.552005e-04 1.510586e-04 1.796446e-04
  [41,] 3.721532e-04 1.499542e-04 1.856183e-04
  [42,] 3.753457e-04 1.499542e-04 1.872206e-04
  [43,] 3.753457e-04 1.499542e-04 1.872206e-04
  [44,] 3.753457e-04 1.499542e-04 1.872206e-04
  [45,] 3.753457e-04 1.499542e-04 1.872206e-04
  [46,] 3.753457e-04 1.465927e-04 1.789229e-04
  [47,] 3.497372e-04 2.044664e-04 3.026585e-04
  [48,] 2.711468e-04 1.331235e-04 5.251264e-05
  [49,] 3.163682e-04 1.448323e-04 1.470168e-04
  [50,] 2.810447e-04 1.330482e-04 5.382675e-05
  [51,] 3.163682e-04 1.451439e-04 1.476430e-04
  [52,] 3.118951e-04 1.448895e-04 1.448672e-04
  [53,] 2.948776e-04 1.327527e-04 5.866093e-05
  [54,] 2.810447e-04 1.331313e-04 5.373869e-05
  [55,] 3.139002e-04 1.455350e-04 1.472575e-04
  [56,] 2.977128e-04 1.313202e-04 6.400923e-05
  [57,] 3.163682e-04 1.498986e-04 1.571502e-04
  [58,] 3.944183e-04 1.885117e-04 3.103922e-04
  [59,] 3.163682e-04 1.502806e-04 1.579107e-04
  [60,] 2.790950e-04 1.323012e-04 5.441516e-05
  [61,] 2.907027e-04 1.317551e-04 5.801904e-05
  [62,] 4.006672e-04 1.888172e-04 3.166822e-04
  [63,] 3.139002e-04 1.514243e-04 1.588919e-04
  [64,] 3.139002e-04 1.518169e-04 1.596637e-04
  [65,] 3.163682e-04 1.518169e-04 1.609649e-04
  [66,] 3.163682e-04 1.522123e-04 1.617499e-04
  [67,] 3.812302e-04 1.549744e-04 2.027458e-04
  [68,] 2.742033e-04 1.312590e-04 5.479549e-05
  [69,] 3.117033e-04 1.529711e-04 1.607492e-04
  [70,] 1.185985e-04 1.121900e-04 4.004207e-05
  [71,] 3.117033e-04 1.526418e-04 1.601091e-04
  [72,] 2.790950e-04 1.317551e-04 5.508539e-05
  [73,] 3.139002e-04 1.526104e-04 1.612221e-04
  [74,] 2.907027e-04 1.314288e-04 5.832176e-05
  [75,] 3.092890e-04 1.522123e-04 1.579905e-04
  [76,] 3.286220e-04 1.518169e-04 1.674075e-04
  [77,] 3.666368e-04 1.946690e-04 2.996086e-04
  [78,] 3.080819e-04 1.310565e-04 6.862848e-05
  [79,] 3.286220e-04 1.510733e-04 1.658530e-04
  [80,] 2.967861e-04 1.316334e-04 6.035378e-05
  [81,] 3.163682e-04 1.507946e-04 1.588441e-04
  [82,] 3.163682e-04 1.507946e-04 1.588441e-04
  [83,] 3.163682e-04 1.503692e-04 1.579963e-04
  [84,] 3.117033e-04 1.503692e-04 1.555920e-04
  [85,] 3.163682e-04 1.500342e-04 1.573283e-04
  [86,] 3.163682e-04 1.500342e-04 1.573283e-04
  [87,] 3.969857e-04 2.308417e-04 4.083871e-04
  [88,] 2.959110e-04 1.309974e-04 6.397487e-05
  [89,] 1.504474e-03 1.804725e-04 1.133899e-03
  [90,] 3.163682e-04 1.504131e-04 1.580838e-04
  [91,] 3.163682e-04 1.500342e-04 1.573283e-04
  [92,] 3.163682e-04 1.500342e-04 1.573283e-04
  [93,] 3.095069e-04 1.500342e-04 1.536508e-04
  [94,] 3.095069e-04 1.500342e-04 1.536508e-04
  [95,] 3.095069e-04 1.496579e-04 1.529216e-04
  [96,] 3.095069e-04 1.496579e-04 1.529216e-04
  [97,] 3.092890e-04 1.489501e-04 1.515984e-04
  [98,] 3.246353e-04 1.309416e-04 6.703537e-05
  [99,] 3.140679e-04 1.496579e-04 1.552435e-04
 [100,] 3.050439e-04 1.436195e-04 1.387457e-04
 [101,] 3.071459e-04 1.436195e-04 1.397109e-04
 [102,] 3.050439e-04 1.432990e-04 1.381243e-04
 [103,] 8.156885e-05 1.196025e-04 2.409125e-05
 [104,] 3.004493e-04 1.429807e-04 1.354186e-04
 [105,] 2.879124e-04 1.507946e-04 1.438612e-04
 [106,] 2.984155e-04 1.520706e-04 1.515252e-04
 [107,] 1.212416e-04 2.179954e-04 8.555038e-05
 [108,] 3.176888e-04 1.310535e-04 6.457791e-05
 [109,] 2.941897e-04 1.515893e-04 1.484916e-04
 [110,] 2.941897e-04 1.521656e-04 1.493558e-04
 [111,] 1.140147e-04 2.234255e-04 7.929589e-05
 [112,] 1.661600e-04 1.359561e-04 6.163363e-05
 [113,] 2.879999e-04 1.309479e-04 6.130572e-05
 [114,] 3.089078e-04 1.308921e-04 6.240909e-05
 [115,] 2.898385e-04 1.527148e-04 1.481767e-04
 [116,] 2.954104e-04 1.304646e-04 6.529405e-05
 [117,] 2.920018e-04 1.450111e-04 1.351594e-04
 [118,] 1.143941e-04 2.173836e-04 7.787164e-05
 [119,] 3.003738e-04 1.307934e-04 6.075766e-05
 [120,] 1.081834e-04 1.173315e-04 3.783277e-05
 [121,] 1.388178e-04 1.720682e-04 5.321707e-05
 [122,] 3.080919e-04 2.373701e-04 3.130365e-04
 [123,] 1.109436e-04 2.789925e-04 8.954780e-05
 [124,] 2.939770e-04 1.329419e-04 6.443946e-05
 [125,] 3.658685e-04 1.565837e-04 1.368695e-04
 [126,] 1.197269e-04 1.582691e-04 4.156053e-05
 [127,] 1.480932e-04 1.571771e-04 4.713442e-05
 [128,] 1.319183e-04 1.607840e-04 4.978314e-05
 [129,] 1.342885e-04 1.624716e-04 5.197138e-05
 [130,] 1.299484e-04 1.615663e-04 4.926073e-05
 [131,] 1.354004e-04 1.618760e-04 5.215133e-05
 [132,] 1.459781e-04 1.228553e-04 4.371126e-05
 [133,] 1.648860e-04 1.581706e-04 6.304884e-05
 [134,] 9.072071e-05 1.288953e-04 3.045482e-05
 [135,] 1.445990e-04 1.468904e-04 4.307228e-05
 [136,] 9.441145e-05 1.211122e-04 2.597008e-05
 [137,] 1.534949e-04 1.569552e-04 5.615458e-05
 [138,] 9.442163e-05 1.541713e-04 3.095652e-05
 [139,] 1.678854e-04 1.619322e-04 7.929139e-05
 [140,] 1.252442e-04 1.541330e-04 4.121580e-05
 [141,] 9.426923e-05 1.542444e-04 3.113801e-05
 [142,] 9.446300e-05 1.554466e-04 3.172008e-05
 [143,] 1.031828e-04 1.594871e-04 3.464211e-05
 [144,] 1.237984e-04 1.583113e-04 4.186950e-05
 [145,] 9.546364e-05 1.530474e-04 3.222828e-05
 [146,] 1.230003e-04 1.537697e-04 4.083568e-05
 [147,] 1.234562e-04 1.510667e-04 4.408779e-05
 [148,] 8.689016e-05 1.347073e-04 2.724650e-05
 [149,] 1.002894e-04 1.509667e-04 3.139351e-05
 [150,] 9.618299e-05 1.372595e-04 2.835740e-05
 [151,] 1.642352e-04 1.525404e-04 6.616608e-05
 [152,] 8.802645e-05 1.169727e-04 2.611799e-05
 [153,] 9.589185e-05 1.466841e-04 3.094342e-05
 [154,] 1.412551e-04 1.566395e-04 4.675146e-05
 [155,] 1.066372e-04 1.323102e-04 3.885552e-05
 [156,] 1.403436e-04 1.570182e-04 4.680877e-05
 [157,] 1.247835e-04 1.208813e-04 2.816105e-05
 [158,] 8.861631e-05 1.131406e-04 2.600563e-05
 [159,] 1.264968e-04 1.596390e-04 4.287926e-05
 [160,] 1.226602e-04 1.482150e-04 3.794095e-05
 [161,] 1.299103e-04 1.486137e-04 4.104996e-05
 [162,] 8.580919e-05 1.436448e-04 2.760185e-05
 [163,] 8.790753e-05 1.453293e-04 2.687849e-05
 [164,] 1.157112e-04 1.359377e-04 3.473082e-05
 [165,] 1.124509e-04 1.077583e-04 2.782790e-05
 [166,] 1.178404e-04 1.383373e-04 3.396023e-05
 [167,] 1.238047e-04 1.544715e-04 4.267087e-05
 [168,] 1.238047e-04 1.543735e-04 4.262281e-05
 [169,] 1.369666e-04 1.373986e-04 4.106601e-05
 [170,] 1.241198e-04 1.539244e-04 4.255973e-05
 [171,] 8.747942e-05 1.173187e-04 2.587043e-05
 [172,] 1.216346e-04 1.064820e-04 2.873239e-05
 [173,] 1.226584e-04 1.535553e-04 4.167523e-05
 [174,] 1.531161e-04 1.292988e-04 3.328068e-05
 [175,] 8.757412e-05 1.173677e-04 2.673845e-05
 [176,] 1.432808e-04 1.548119e-04 5.118581e-05
 [177,] 1.224837e-04 1.543600e-04 4.204650e-05
 [178,] 1.207283e-04 1.532582e-04 4.074740e-05
 [179,] 1.223430e-04 1.543377e-04 4.196559e-05
 [180,] 1.220680e-04 1.545194e-04 4.191323e-05
 [181,] 1.228882e-04 1.026110e-04 3.118353e-05
 [182,] 1.220239e-04 1.544851e-04 4.193765e-05
 [183,] 1.218844e-04 1.544281e-04 4.184573e-05
 [184,] 1.344745e-04 1.044095e-04 3.845915e-05
 [185,] 1.218844e-04 1.544161e-04 4.184478e-05
 [186,] 1.367794e-04 1.411245e-04 4.263656e-05
 [187,] 1.224409e-04 1.541558e-04 4.200814e-05
 [188,] 1.218844e-04 1.542565e-04 4.177949e-05
 [189,] 1.220239e-04 1.542560e-04 4.185425e-05
 [190,] 1.205030e-04 1.543933e-04 4.111629e-05
 [191,] 1.198599e-04 1.020800e-04 3.088378e-05
 [192,] 1.219889e-04 1.543592e-04 4.194723e-05
 [193,] 1.224219e-04 1.544070e-04 4.219109e-05
 [194,] 1.219889e-04 1.544906e-04 4.200956e-05
 [195,] 1.517042e-04 1.547871e-04 3.296127e-05
 [196,] 1.222705e-04 1.544437e-04 4.214064e-05
 [197,] 1.222705e-04 1.542535e-04 4.205948e-05
 [198,] 1.322928e-04 1.020794e-04 3.316541e-05
 [199,] 8.624581e-05 1.128260e-04 2.516081e-05
 [200,] 1.701562e-04 1.545766e-04 3.468379e-05
 [201,] 1.374353e-04 1.473427e-04 4.553338e-05
 [202,] 1.224219e-04 1.548551e-04 4.241717e-05
 [203,] 1.221009e-04 1.548287e-04 4.229392e-05
 [204,] 1.202193e-04 1.556711e-04 4.160960e-05
 [205,] 1.296092e-04 1.046113e-04 3.827698e-05
 [206,] 1.620284e-04 1.342471e-04 3.651538e-05
 [207,] 8.626944e-05 1.124235e-04 2.570878e-05
 [208,] 1.408272e-04 1.418573e-04 4.566010e-05
 [209,] 1.225725e-04 1.518209e-04 4.085486e-05
 [210,] 8.632572e-05 1.359815e-04 2.738451e-05
 [211,] 1.297289e-04 1.011059e-04 3.309575e-05
 [212,] 1.224809e-04 1.553770e-04 4.289575e-05
 [213,] 1.551289e-04 1.503877e-04 3.355915e-05
 [214,] 8.622963e-05 1.359799e-04 2.736038e-05
 [215,] 1.176641e-04 1.010599e-04 3.068992e-05
 [216,] 1.144226e-04 1.013803e-04 3.048272e-05
 [217,] 1.041717e-04 9.944451e-05 2.802663e-05
 [218,] 1.411582e-04 1.485019e-04 3.215161e-05
 [219,] 8.591006e-05 1.379973e-04 2.721072e-05
 [220,] 1.388060e-04 1.470161e-04 4.666134e-05
 [221,] 8.197882e-05 1.418222e-04 2.696495e-05
 [222,] 8.632572e-05 1.383820e-04 2.721012e-05
 [223,] 1.197079e-04 1.525757e-04 4.013103e-05
 [224,] 8.197882e-05 1.418222e-04 2.696495e-05
 [225,] 8.204292e-05 1.352036e-04 2.640197e-05
 [226,] 1.568301e-04 1.490319e-04 3.385115e-05
 [227,] 1.230199e-04 1.520913e-04 4.120926e-05
 [228,] 8.556487e-05 1.061939e-04 2.447439e-05
 [229,] 8.653747e-05 1.358823e-04 2.746769e-05
 [230,] 1.385274e-04 1.466292e-04 4.637658e-05
 [231,] 8.306682e-05 1.483306e-04 2.720880e-05
 [232,] 1.381646e-04 1.456987e-04 4.573344e-05
 [233,] 1.550516e-04 1.498562e-04 3.341958e-05
 [234,] 1.637603e-04 1.566247e-04 3.350659e-05
 [235,] 1.324408e-04 1.433625e-04 3.949733e-05
 [236,] 8.498171e-05 1.114022e-04 2.525203e-05
 [237,] 1.571667e-04 1.526102e-04 3.331929e-05
 [238,] 8.560580e-05 1.109233e-04 2.598211e-05
 [239,] 8.537990e-05 1.109233e-04 2.576678e-05
 [240,] 8.545948e-05 1.106967e-04 2.581225e-05
 [241,] 9.559295e-05 9.904803e-05 2.565269e-05
 [242,] 9.543766e-05 9.902884e-05 2.560217e-05
 [243,] 8.270675e-05 1.058636e-04 2.258973e-05
 [244,] 8.889236e-05 1.095709e-04 2.277071e-05
 [245,] 8.969513e-05 1.100486e-04 2.278274e-05
 [246,] 9.486664e-05 9.897235e-05 2.542330e-05
 [247,] 9.475044e-05 9.906938e-05 2.546195e-05
 [248,] 9.475044e-05 9.906938e-05 2.546195e-05
 [249,] 8.445804e-05 1.043903e-04 2.381429e-05
 [250,] 8.449933e-05 1.039335e-04 2.374767e-05
 [251,] 1.350060e-04 1.460611e-04 3.948675e-05
 [252,] 8.469226e-05 1.031095e-04 2.360315e-05
 [253,] 8.165016e-05 1.011410e-04 2.258588e-05
 [254,] 8.450654e-05 1.042469e-04 2.377049e-05
 [255,] 8.463020e-05 1.045928e-04 2.372669e-05
 [256,] 8.463020e-05 1.046112e-04 2.372818e-05
 [257,] 8.225040e-05 1.007476e-04 2.259203e-05
 [258,] 8.194330e-05 1.015937e-04 2.258414e-05
 [259,] 8.456762e-05 1.047724e-04 2.377252e-05
 [260,] 8.194330e-05 1.010663e-04 2.260843e-05
 [261,] 8.213560e-05 1.015101e-04 2.259849e-05
 [262,] 8.213560e-05 1.054561e-04 2.256350e-05
 [263,] 9.591696e-05 9.860588e-05 2.552299e-05
 [264,] 8.233630e-05 1.016888e-04 2.260253e-05
 [265,] 8.504440e-05 1.049144e-04 2.361355e-05
 [266,] 8.440053e-05 1.050183e-04 2.392162e-05
 [267,] 8.440053e-05 1.051794e-04 2.393714e-05
 [268,] 8.458787e-05 1.044342e-04 2.373381e-05
 [269,] 8.213560e-05 1.019926e-04 2.258003e-05
 [270,] 8.431973e-05 1.048595e-04 2.421258e-05
 [271,] 8.194330e-05 1.019002e-04 2.252905e-05
 [272,] 8.453305e-05 1.059632e-04 2.389632e-05
 [273,] 8.213560e-05 1.020218e-04 2.253301e-05
 [274,] 1.345964e-04 1.476402e-04 3.941374e-05
 [275,] 8.387903e-05 1.061561e-04 2.379150e-05
 [276,] 1.108196e-04 1.215486e-04 2.915018e-05
 [277,] 8.387903e-05 1.065234e-04 2.382386e-05
 [278,] 8.666985e-05 9.933132e-05 2.514525e-05
 [279,] 8.393589e-05 1.072728e-04 2.384948e-05
 [280,] 8.573756e-05 9.941687e-05 2.492107e-05
 [281,] 1.108196e-04 1.215486e-04 2.915018e-05
 [282,] 8.502929e-05 9.950627e-05 2.475468e-05
 [283,] 8.462101e-05 1.072728e-04 2.395442e-05
 [284,] 8.387903e-05 1.072953e-04 2.389226e-05
 [285,] 8.172184e-05 1.005321e-04 2.404565e-05
 [286,] 1.012690e-04 1.196929e-04 2.808460e-05
 [287,] 8.196355e-05 1.005393e-04 2.413262e-05
 [288,] 1.084559e-04 1.204521e-04 2.910767e-05
 [289,] 9.880390e-05 1.168854e-04 2.874236e-05
 [290,] 8.172184e-05 1.073625e-04 2.559325e-05
 [291,] 8.451531e-05 1.010121e-04 2.513736e-05
 [292,] 8.451175e-05 1.081192e-04 2.410629e-05
 [293,] 8.208173e-05 1.069196e-04 2.567761e-05
 [294,] 1.008932e-04 1.178609e-04 2.850084e-05
 [295,] 8.447413e-05 1.092331e-04 2.424424e-05
 [296,] 1.457909e-04 1.367195e-04 3.425478e-05
 [297,] 9.753046e-05 9.986206e-05 2.672215e-05
 [298,] 8.262742e-05 1.062772e-04 2.224532e-05
 [299,] 8.223071e-05 1.057332e-04 2.224365e-05
 [300,] 9.494801e-05 1.006860e-04 2.625021e-05
 [301,] 1.065261e-04 1.205663e-04 2.886727e-05
 [302,] 8.223071e-05 1.066297e-04 2.224012e-05
 [303,] 8.052091e-05 1.094464e-04 2.412051e-05
 [304,] 9.481599e-05 1.009710e-04 2.628574e-05
 [305,] 8.326267e-05 1.059892e-04 2.230651e-05
 [306,] 1.154740e-04 1.199603e-04 3.053055e-05
 [307,] 1.156994e-04 1.201895e-04 3.044585e-05
 [308,] 9.807313e-05 1.006836e-04 2.729339e-05
 [309,] 1.171088e-04 1.204952e-04 3.068286e-05
 [310,] 1.354165e-04 1.488517e-04 3.952256e-05
 [311,] 8.469951e-05 1.107790e-04 2.420903e-05
 [312,] 1.993956e-04 1.179666e-04 6.548316e-05
 [313,] 1.188043e-04 1.208684e-04 3.093393e-05
 [314,] 1.258265e-04 1.220587e-04 3.155618e-05
 [315,] 8.662861e-05 1.006488e-04 2.310413e-05
 [316,] 1.132706e-04 1.220021e-04 2.976224e-05
 [317,] 8.636527e-05 1.090117e-04 2.361967e-05
 [318,] 1.169544e-04 1.279681e-04 2.919883e-05
 [319,] 8.636527e-05 1.090117e-04 2.361967e-05
 [320,] 8.636527e-05 1.090117e-04 2.361967e-05
 [321,] 1.171088e-04 1.284741e-04 2.882334e-05
 [322,] 8.636527e-05 1.090117e-04 2.361967e-05
 [323,] 8.636527e-05 1.088017e-04 2.361022e-05
 [324,] 8.620014e-05 1.090117e-04 2.364297e-05
 [325,] 9.888165e-05 1.026947e-04 2.609400e-05
 [326,] 8.819686e-05 1.096567e-04 2.348285e-05
 [327,] 8.620014e-05 1.091994e-04 2.365201e-05
 [328,] 9.684135e-05 9.914640e-05 2.597832e-05
 [329,] 8.620014e-05 1.091994e-04 2.365201e-05
 [330,] 9.684135e-05 9.914640e-05 2.597832e-05
 [331,] 8.620014e-05 1.094141e-04 2.366247e-05
 [332,] 8.620014e-05 1.096313e-04 2.367316e-05
 [333,] 9.846802e-05 9.917552e-05 2.634767e-05
 [334,] 8.604215e-05 1.096640e-04 2.370109e-05
 [335,] 8.589124e-05 1.094141e-04 2.371514e-05
 [336,] 8.561054e-05 1.104900e-04 2.385268e-05
 [337,] 8.503036e-05 1.094063e-04 2.395184e-05
 [338,] 8.513263e-05 1.096181e-04 2.393109e-05
 [339,] 8.604215e-05 1.102682e-04 2.375087e-05
 [340,] 8.620014e-05 1.104900e-04 2.373508e-05
 [341,] 9.118694e-05 9.934751e-05 2.538565e-05
 [342,] 9.638737e-05 9.918392e-05 2.741338e-05
 [343,] 1.032913e-04 9.897384e-05 2.773957e-05
 [344,] 9.940358e-05 1.015468e-04 2.865243e-05
 [345,] 8.265667e-05 1.288506e-04 2.727244e-05
 [346,] 8.937529e-05 1.849719e-04 2.484952e-05
 [347,] 8.240536e-05 1.324387e-04 2.817754e-05
 [348,] 9.934469e-05 1.001386e-04 2.784257e-05
 [349,] 9.964716e-05 1.003838e-04 2.807118e-05
 [350,] 9.072265e-05 1.821262e-04 2.502110e-05
 [351,] 8.190094e-05 1.333687e-04 2.736323e-05
 [352,] 1.107648e-04 9.991192e-05 2.988306e-05
 [353,] 9.175001e-05 1.827052e-04 2.502108e-05
 [354,] 9.139646e-05 1.818520e-04 2.502039e-05
 [355,] 9.206701e-05 1.804151e-04 2.502715e-05
 [356,] 1.029961e-04 1.000608e-04 2.885775e-05
 [357,] 8.185457e-05 1.315090e-04 2.703303e-05
 [358,] 1.028912e-04 1.004750e-04 2.893936e-05
 [359,] 9.289652e-05 1.684281e-04 2.511065e-05
 [360,] 1.021739e-04 1.017289e-04 2.963536e-05
 [361,] 1.554643e-04 1.589123e-04 3.311287e-05
 [362,] 8.174453e-05 1.379123e-04 2.723064e-05
 [363,] 1.085167e-04 1.016663e-04 3.054514e-05
 [364,] 1.496187e-04 1.652239e-04 3.201220e-05
 [365,] 9.396472e-05 1.026345e-04 2.742851e-05
 [366,] 8.174728e-05 1.344537e-04 2.692170e-05
 [367,] 9.338678e-05 1.025061e-04 2.719288e-05
 [368,] 9.252502e-05 1.753604e-04 2.502167e-05
 [369,] 1.524327e-04 1.654216e-04 3.222592e-05
 [370,] 8.244072e-05 1.440053e-04 2.515774e-05
 [371,] 9.347726e-05 1.790925e-04 2.485187e-05
 [372,] 9.333976e-05 1.811299e-04 2.483580e-05
 [373,] 1.017289e-04 1.024986e-04 2.870087e-05
 [374,] 1.022055e-04 1.026189e-04 2.889418e-05
 [375,] 8.180222e-05 1.380582e-04 2.641386e-05
 [376,] 1.575560e-04 1.665591e-04 3.263229e-05
 [377,] 1.024867e-04 1.018502e-04 2.863193e-05
 [378,] 1.024867e-04 1.011197e-04 2.827249e-05
 [379,] 9.562168e-05 1.014979e-04 2.847847e-05
 [380,] 9.948334e-05 9.866517e-05 2.676959e-05
 [381,] 1.030890e-04 9.962752e-05 2.679849e-05
 [382,] 9.281820e-05 9.900645e-05 2.482013e-05
 [383,] 9.397624e-05 9.933625e-05 2.470645e-05
 [384,] 1.001767e-04 9.885415e-05 2.579007e-05
 [385,] 9.325621e-05 9.949171e-05 2.432867e-05
 [386,] 9.776830e-05 9.916523e-05 2.544023e-05
 [387,] 9.300008e-05 9.955325e-05 2.427483e-05
 [388,] 9.960605e-05 9.885415e-05 2.568238e-05
 [389,] 9.498921e-05 9.932863e-05 2.462778e-05
 [390,] 9.538510e-05 9.971701e-05 2.471436e-05
 [391,] 9.910199e-05 9.916372e-05 2.569742e-05
 [392,] 9.561915e-05 1.004053e-04 2.466137e-05
 [393,] 9.767975e-05 1.009702e-04 2.476967e-05
 [394,] 9.756362e-05 1.021985e-04 2.459587e-05
 [395,] 9.751950e-05 2.036869e-04 4.779632e-05
 [396,] 9.042141e-05 1.905748e-04 3.944444e-05
 [397,] 2.398945e-04 1.021111e-04 5.697387e-05
 [398,] 5.364428e-04 1.130404e-04 1.641656e-04
 [399,] 1.521048e-04 1.797846e-04 8.296157e-05
 [400,] 1.753573e-04 2.166570e-04 1.356487e-04
 [401,] 8.346068e-05 1.087440e-04 2.310144e-05
 [402,] 1.447046e-04 1.747032e-04 7.536681e-05
 [403,] 1.567840e-04 1.839565e-04 8.885857e-05
 [404,] 2.518551e-04 1.640282e-04 2.866349e-05
 [405,] 1.526988e-04 1.884220e-04 8.818866e-05
 [406,] 2.649156e-04 1.687173e-04 2.871135e-05
 [407,] 1.512792e-04 1.893781e-04 8.757204e-05
 [408,] 2.177498e-04 1.169304e-04 4.617815e-05
 [409,] 2.307831e-04 1.168727e-04 5.523612e-05
 [410,] 2.135484e-04 1.578124e-04 2.716480e-05
 [411,] 1.735752e-04 2.168493e-04 1.345333e-04
 [412,] 2.073936e-04 1.554297e-04 2.709451e-05
 [413,] 8.476156e-05 1.162333e-04 2.734067e-05
 [414,] 4.334923e-04 1.113176e-04 8.103172e-05
 [415,] 2.533303e-04 1.681589e-04 2.841931e-05
 [416,] 1.520255e-04 1.906496e-04 8.879567e-05
 [417,] 1.725156e-04 1.279052e-04 3.808014e-05
 [418,] 2.143928e-04 1.166456e-04 4.653688e-05
 [419,] 2.092729e-04 1.608941e-04 2.677816e-05
 [420,] 1.021586e-04 2.202177e-04 6.002915e-05
 [421,] 1.026330e-04 2.105135e-04 5.849723e-05
 [422,] 1.666801e-04 1.150897e-04 2.991417e-05
 [423,] 2.114123e-04 1.136061e-04 3.261381e-05
 [424,] 2.356017e-04 1.164262e-04 4.948874e-05
 [425,] 2.305344e-04 1.120258e-04 3.422066e-05
 [426,] 2.356051e-04 1.120185e-04 3.426259e-05
 [427,] 1.361100e-04 1.903732e-04 7.607768e-05
 [428,] 8.497507e-05 1.187938e-04 2.393666e-05
 [429,] 9.981297e-05 2.259968e-04 5.879602e-05
 [430,] 9.937696e-05 2.270206e-04 5.844478e-05
 [431,] 2.319230e-04 1.122134e-04 3.398416e-05
 [432,] 1.002578e-04 2.269156e-04 5.962493e-05
 [433,] 2.515190e-04 1.126267e-04 3.605736e-05
 [434,] 2.384833e-04 1.128385e-04 3.365848e-05
 [435,] 2.047058e-04 1.752094e-04 2.578188e-05
 [436,] 2.050309e-04 1.766209e-04 2.587407e-05
 [437,] 2.431425e-04 1.132694e-04 3.401391e-05
 [438,] 8.275416e-05 1.141700e-04 2.596801e-05
 [439,] 2.432574e-04 1.134885e-04 3.472280e-05
 [440,] 2.419892e-04 1.137100e-04 3.356094e-05
 [441,] 2.452039e-04 1.137100e-04 3.419104e-05
 [442,] 5.998936e-04 1.185922e-04 1.084594e-04
 [443,] 2.438442e-04 1.170754e-04 4.655982e-05
 [444,] 1.355723e-04 1.881700e-04 7.481842e-05
 [445,] 2.157487e-04 1.773880e-04 2.606406e-05
 [446,] 5.998936e-04 1.185922e-04 1.084594e-04
 [447,] 1.712165e-04 1.337989e-04 3.749544e-05
 [448,] 2.446768e-04 1.130527e-04 3.444516e-05
 [449,] 1.024492e-04 2.163406e-04 6.016436e-05
 [450,] 8.595908e-05 1.119802e-04 2.753969e-05
 [451,] 2.479497e-04 1.128385e-04 3.528684e-05
 [452,] 2.479497e-04 1.128385e-04 3.528684e-05
 [453,] 6.187982e-04 1.179698e-04 1.113932e-04
 [454,] 2.416237e-04 1.128385e-04 3.382280e-05
 [455,] 8.409868e-05 1.136704e-04 2.354451e-05
 [456,] 2.512166e-04 1.873493e-04 2.774414e-05
 [457,] 8.984688e-05 1.198578e-04 2.675505e-05
 [458,] 8.280415e-05 1.136704e-04 2.400179e-05
 [459,] 8.280415e-05 1.136704e-04 2.400179e-05
 [460,] 8.977468e-05 1.166056e-04 2.678087e-05
 [461,] 8.255081e-05 1.131812e-04 2.417154e-05
 [462,] 8.984688e-05 1.192456e-04 2.668614e-05
 [463,] 1.025567e-04 1.928908e-04 5.502936e-05
 [464,] 8.851480e-05 1.106506e-04 2.843433e-05
 [465,] 8.280415e-05 1.127023e-04 2.392714e-05
 [466,] 8.280415e-05 1.127023e-04 2.392714e-05
 [467,] 8.280415e-05 1.129405e-04 2.394547e-05
 [468,] 8.266324e-05 1.131812e-04 2.406464e-05
 [469,] 8.987839e-05 1.171657e-04 2.638629e-05
 [470,] 8.273013e-05 1.139189e-04 2.407235e-05
 [471,] 8.851480e-05 1.114851e-04 2.859738e-05
 [472,] 8.851480e-05 1.112679e-04 2.854244e-05
 [473,] 2.567815e-04 1.870618e-04 2.788377e-05
 [474,] 1.040988e-04 2.076966e-04 6.007252e-05
 [475,] 1.120716e-04 1.782605e-04 4.675151e-05
 [476,] 8.280415e-05 1.250052e-04 2.488873e-05
 [477,] 1.169957e-04 2.694017e-04 6.558771e-05
 [478,] 2.763768e-04 2.033720e-04 2.800794e-05
 [479,] 1.283270e-04 2.602161e-04 1.044949e-04
 [480,] 9.061457e-05 1.626393e-04 2.976788e-05
 [481,] 8.471552e-05 1.469738e-04 2.308414e-05
 [482,] 8.376617e-05 1.497689e-04 2.332671e-05
 [483,] 9.767102e-05 1.582609e-04 2.336566e-05
 [484,] 2.470077e-04 2.058850e-04 2.785516e-05
 [485,] 1.527084e-04 1.481508e-04 6.547691e-05
 [486,] 1.748741e-04 1.909761e-04 2.788828e-05
 [487,] 1.094194e-04 1.020329e-04 2.905234e-05
 [488,] 8.136196e-05 1.975125e-04 2.980358e-05
 [489,] 1.099297e-04 1.016094e-04 2.849916e-05
 [490,] 9.150177e-05 1.016931e-04 2.528284e-05
 [491,] 1.059981e-04 1.016125e-04 2.774888e-05
 [492,] 1.269261e-04 1.395101e-04 4.859522e-05
 [493,] 2.020232e-04 1.029668e-04 4.493145e-05
 [494,] 2.304345e-04 1.177658e-04 5.898095e-05
 [495,] 9.472035e-05 3.003237e-04 6.293167e-05
 [496,] 2.330026e-04 1.178872e-04 5.886171e-05
 [497,] 2.280442e-04 1.178872e-04 5.784685e-05
 [498,] 9.049939e-05 1.013169e-04 2.483470e-05
 [499,] 1.033514e-04 3.143331e-04 8.289167e-05
 [500,] 9.300417e-05 3.058210e-04 6.485829e-05
 [501,] 1.227639e-04 1.377550e-04 4.619788e-05
 [502,] 1.246118e-04 1.377266e-04 4.704071e-05
 [503,] 2.124426e-04 1.016145e-04 5.747074e-05
 [504,] 1.729556e-04 1.890569e-04 2.781136e-05
 [505,] 1.758809e-04 1.926140e-04 2.781316e-05
 [506,] 2.402287e-04 1.176071e-04 5.959523e-05
 [507,] 2.050751e-04 1.147053e-04 4.491308e-05
 [508,] 2.310367e-04 1.176190e-04 5.783200e-05
 [509,] 2.302046e-04 1.176600e-04 5.809064e-05
 [510,] 1.308188e-04 1.073205e-04 3.867371e-05
 [511,] 2.320219e-04 1.176071e-04 5.785446e-05
 [512,] 2.064387e-04 1.004694e-04 5.384049e-05
 [513,] 9.059843e-05 1.010489e-04 2.474902e-05
 [514,] 9.636846e-05 2.724974e-04 6.169941e-05
 [515,] 1.166640e-04 1.352233e-04 4.239186e-05
 [516,] 1.191389e-04 1.351139e-04 4.335698e-05
 [517,] 2.075379e-04 9.971501e-05 5.235245e-05
 [518,] 1.650052e-04 1.972700e-04 2.814048e-05
 [519,] 2.105310e-04 9.971501e-05 5.295288e-05
 [520,] 1.600962e-04 1.982999e-04 2.832163e-05
 [521,] 9.059843e-05 1.014345e-04 2.476317e-05
 [522,] 1.616419e-04 1.945231e-04 2.818334e-05
 [523,] 9.865190e-05 2.887092e-04 7.103875e-05
 [524,] 1.104682e-04 2.938807e-04 8.962942e-05
 [525,] 1.608243e-04 2.031979e-04 2.841187e-05
 [526,] 2.167161e-04 9.971501e-05 5.418686e-05
 [527,] 1.616419e-04 2.022213e-04 2.835880e-05
 [528,] 1.200068e-04 1.334473e-04 4.286926e-05
 [529,] 2.151524e-04 1.160672e-04 4.333304e-05
 [530,] 9.865190e-05 2.872915e-04 7.079465e-05
 [531,] 1.600962e-04 2.022213e-04 2.841566e-05
 [532,] 1.191489e-04 1.333475e-04 4.247535e-05
 [533,] 9.749058e-05 2.872915e-04 6.906951e-05
 [534,] 9.092149e-05 1.014121e-04 2.482225e-05
 [535,] 1.191489e-04 1.334473e-04 4.253048e-05
 [536,] 1.042655e-04 1.017991e-04 2.658108e-05
 [537,] 1.616419e-04 2.041825e-04 2.840505e-05
 [538,] 1.236742e-04 1.337609e-04 4.449803e-05
 [539,] 1.585044e-04 1.981982e-04 2.837761e-05
 [540,] 2.659535e-04 1.188847e-04 7.109468e-05
 [541,] 2.582136e-04 1.181975e-04 6.289952e-05
 [542,] 2.563697e-04 1.182225e-04 6.300167e-05
 [543,] 2.573333e-04 1.181909e-04 6.256280e-05
 [544,] 1.199966e-04 1.337609e-04 4.303973e-05
 [545,] 2.546090e-04 1.182050e-04 6.228053e-05
 [546,] 1.600962e-04 2.273109e-04 2.909686e-05
 [547,] 1.835265e-04 2.154723e-04 2.492021e-05
 [548,] 1.227528e-04 1.344925e-04 4.455315e-05
 [549,] 2.429176e-04 1.181705e-04 5.886480e-05
 [550,] 1.111303e-04 3.092168e-04 9.436700e-05
 [551,] 1.777997e-04 3.144437e-04 1.997372e-04
 [552,] 9.768352e-05 2.911484e-04 7.026490e-05
 [553,] 9.484635e-05 2.715337e-04 5.924760e-05
 [554,] 9.519044e-05 2.687973e-04 5.941156e-05
 [555,] 4.026066e-04 1.014109e-04 9.588205e-05
 [556,] 2.234679e-04 1.134222e-04 5.243540e-05
 [557,] 4.450763e-04 1.029772e-04 1.086812e-04
 [558,] 1.430892e-04 1.530030e-04 4.157055e-05
 [559,] 1.435775e-04 1.886489e-04 2.890382e-05
 [560,] 4.256686e-04 1.009773e-04 1.034189e-04
 [561,] 1.424154e-04 1.886489e-04 2.897194e-05
 [562,] 9.585851e-05 2.647027e-04 5.986601e-05
 [563,] 4.216587e-04 1.009628e-04 1.007089e-04
 [564,] 1.098897e-04 1.340704e-04 3.911204e-05
 [565,] 1.477647e-04 1.738666e-04 3.097872e-05
 [566,] 1.473192e-04 1.731515e-04 3.097686e-05
 [567,] 1.092109e-04 1.334742e-04 3.862206e-05
 [568,] 1.521975e-04 1.634770e-04 8.457839e-05
 [569,] 1.533392e-04 1.627922e-04 8.495825e-05
 [570,] 2.427580e-04 1.129747e-04 5.141872e-05
 [571,] 1.078901e-04 1.330719e-04 3.790947e-05
 [572,] 9.897642e-05 2.716236e-04 6.590131e-05
 [573,] 4.830326e-04 1.014757e-04 1.372484e-04
 [574,] 8.064471e-05 1.302392e-04 2.478124e-05
 [575,] 1.045130e-04 2.594792e-04 7.418271e-05
 [576,] 1.532317e-04 1.747302e-04 9.218969e-05
 [577,] 2.368788e-04 1.028822e-04 5.276335e-05
 [578,] 1.033531e-04 2.607645e-04 7.295863e-05
 [579,] 8.329257e-05 2.716949e-04 4.633339e-05
 [580,] 4.976467e-04 1.021998e-04 1.504880e-04
 [581,] 1.076791e-04 2.621448e-04 7.884701e-05
 [582,] 1.045130e-04 2.595199e-04 7.419143e-05
 [583,] 1.058125e-04 2.568256e-04 7.526023e-05
 [584,] 8.404428e-05 2.745016e-04 4.792414e-05
 [585,] 8.496751e-05 2.731666e-04 4.934268e-05
 [586,] 1.047540e-04 2.554892e-04 7.362906e-05
 [587,] 7.976559e-05 1.291167e-04 2.497164e-05
 [588,] 1.228483e-04 1.711155e-04 2.236083e-05
 [589,] 1.504779e-04 1.505914e-04 2.983138e-05
 [590,] 8.459058e-05 2.878171e-04 5.012299e-05
 [591,] 8.351296e-05 1.890141e-04 3.545246e-05
 [592,] 8.606452e-05 2.616238e-04 3.501673e-05
 [593,] 9.555003e-05 1.431823e-04 3.220470e-05
 [594,] 8.392462e-05 1.481843e-04 2.599474e-05
 [595,] 8.606452e-05 2.565622e-04 3.475729e-05
 [596,] 8.640764e-05 2.473112e-04 3.345014e-05
 [597,] 7.905719e-05 1.455614e-04 2.679762e-05
 [598,] 8.466868e-05 1.489621e-04 2.588660e-05
 [599,] 8.363929e-05 1.491220e-04 2.609335e-05
 [600,] 8.363929e-05 1.492507e-04 2.609749e-05
 [601,] 8.472203e-05 1.494220e-04 2.588910e-05
 [602,] 8.423959e-05 1.497420e-04 2.597343e-05
 [603,] 1.541460e-04 1.157321e-04 3.798678e-05
 [604,] 8.606452e-05 2.592449e-04 3.491725e-05
 [605,] 8.407834e-05 1.495877e-04 2.600116e-05
 [606,] 1.330492e-04 1.473192e-04 3.039758e-05
 [607,] 8.606452e-05 2.539229e-04 3.459909e-05
 [608,] 8.392389e-05 1.489614e-04 2.601696e-05
 [609,] 8.392389e-05 1.489614e-04 2.601696e-05
 [610,] 8.392389e-05 1.497393e-04 2.603943e-05
 [611,] 8.487620e-05 1.508724e-04 2.589871e-05
 [612,] 1.330492e-04 1.447567e-04 3.023558e-05
 [613,] 7.908409e-05 1.501194e-04 2.747144e-05
 [614,] 7.908386e-05 1.501408e-04 2.747166e-05
 [615,] 8.377789e-05 1.497393e-04 2.607535e-05
 [616,] 9.485764e-05 1.454760e-04 3.183643e-05
 [617,] 8.612143e-05 2.634250e-04 3.501291e-05
 [618,] 7.911954e-05 1.483944e-04 2.751742e-05
 [619,] 8.468769e-05 1.505549e-04 2.591836e-05
 [620,] 8.612143e-05 2.723508e-04 3.557466e-05
 [621,] 1.662205e-04 1.027829e-04 4.215055e-05
 [622,] 7.910921e-05 1.501194e-04 2.762022e-05
 [623,] 8.610979e-05 2.621145e-04 3.500847e-05
 [624,] 8.432325e-05 1.544436e-04 2.404035e-05
 [625,] 7.910921e-05 1.507043e-04 2.767190e-05
 [626,] 7.914211e-05 1.501194e-04 2.777177e-05
 [627,] 7.914211e-05 1.531343e-04 2.804186e-05
 [628,] 8.470822e-05 1.576703e-04 2.407040e-05
 [629,] 7.914211e-05 1.506027e-04 2.783773e-05
 [630,] 8.442368e-05 1.570266e-04 2.411723e-05
 [631,] 1.517473e-04 1.329274e-04 2.591919e-05
 [632,] 8.640764e-05 2.649139e-04 3.448738e-05
 [633,] 1.639393e-04 1.032593e-04 4.250738e-05
 [634,] 1.674938e-04 1.033387e-04 4.335420e-05
 [635,] 8.663154e-05 2.647766e-04 3.405935e-05
 [636,] 1.022159e-04 1.172165e-04 3.732029e-05
 [637,] 8.496090e-05 1.476483e-04 2.582044e-05
 [638,] 1.543221e-04 1.343917e-04 2.603115e-05
 [639,] 1.678441e-04 1.035227e-04 4.372073e-05
 [640,] 8.676010e-05 2.830440e-04 3.480368e-05
 [641,] 8.688212e-05 2.830499e-04 3.459883e-05
 [642,] 1.673022e-04 1.037164e-04 4.391054e-05
 [643,] 8.651627e-05 2.815758e-04 3.518003e-05
 [644,] 1.699056e-04 1.336504e-04 2.678722e-05
 [645,] 1.715376e-04 1.336504e-04 2.686327e-05
 [646,] 1.530224e-04 1.329025e-04 2.597642e-05
 [647,] 8.571217e-05 2.799516e-04 3.757130e-05
 [648,] 2.856023e-04 1.345503e-04 3.172963e-05
 [649,] 1.556432e-04 1.320597e-04 2.614826e-05
 [650,] 8.606452e-05 2.783416e-04 3.607981e-05
 [651,] 8.606452e-05 2.692769e-04 3.555272e-05
 [652,] 1.410083e-04 1.253772e-04 5.830838e-05
 [653,] 1.021141e-04 1.289652e-04 4.126990e-05
 [654,] 1.384047e-04 1.153283e-04 3.656158e-05
 [655,] 1.124485e-04 1.259869e-04 3.035253e-05
 [656,] 1.123308e-04 1.259869e-04 3.039716e-05
 [657,] 1.308665e-04 1.273904e-04 2.931211e-05
 [658,] 1.533331e-04 1.270349e-04 2.872603e-05
 [659,] 9.382641e-05 3.091309e-04 6.861096e-05
 [660,] 1.134109e-04 1.277491e-04 3.043410e-05
 [661,] 9.977547e-05 1.282009e-04 3.979406e-05
 [662,] 1.134109e-04 1.277491e-04 3.043410e-05
 [663,] 9.382641e-05 3.053802e-04 6.805479e-05
 [664,] 9.330274e-05 3.108410e-04 6.799853e-05
 [665,] 1.586573e-04 1.085941e-04 4.718740e-05
 [666,] 1.622748e-04 1.080412e-04 4.785242e-05
 [667,] 1.125691e-04 1.249330e-04 3.018624e-05
 [668,] 1.673877e-04 1.078734e-04 4.897515e-05
 [669,] 1.126925e-04 1.252698e-04 3.018253e-05
 [670,] 1.125691e-04 1.252586e-04 3.022392e-05
 [671,] 1.125691e-04 1.252586e-04 3.022392e-05
 [672,] 1.125691e-04 1.252698e-04 3.022522e-05
 [673,] 8.617220e-05 1.497420e-04 2.576778e-05
 [674,] 8.568503e-05 1.504948e-04 2.580075e-05
 [675,] 9.986773e-05 1.317870e-04 4.102791e-05
 [676,] 8.617220e-05 1.497420e-04 2.576778e-05
 [677,] 1.314735e-04 1.266824e-04 2.924103e-05
 [678,] 8.568503e-05 1.506543e-04 2.580307e-05
 [679,] 8.617220e-05 1.507133e-04 2.577808e-05
 [680,] 1.662205e-04 1.080412e-04 4.886566e-05
 [681,] 8.679335e-05 2.895744e-04 3.508105e-05
 [682,] 9.337506e-05 3.184141e-04 6.921083e-05
 [683,] 1.565867e-04 1.300066e-04 2.872362e-05
 [684,] 8.666932e-05 2.895744e-04 3.530496e-05
 [685,] 8.625194e-05 2.911123e-04 3.628807e-05
 [686,] 1.126491e-04 1.263331e-04 3.031988e-05
 [687,] 8.527656e-05 1.513156e-04 2.585259e-05
 [688,] 8.593628e-05 1.516588e-04 2.579773e-05
 [689,] 9.675880e-05 1.317870e-04 3.928268e-05
 [690,] 1.104922e-04 1.308744e-04 4.642769e-05
 [691,] 1.123027e-04 1.317345e-04 4.771402e-05
 [692,] 1.602020e-04 1.073966e-04 4.663199e-05
 [693,] 1.665155e-04 1.062605e-04 4.686931e-05
 [694,] 8.747496e-05 1.527334e-04 2.574292e-05
 [695,] 1.300093e-04 1.300066e-04 2.951760e-05
 [696,] 1.128846e-04 1.924281e-04 2.254231e-05
 [697,] 1.009959e-04 1.894665e-04 2.292455e-05
 [698,] 1.001573e-04 1.904812e-04 2.299012e-05
 [699,] 1.636046e-04 1.073966e-04 4.748700e-05
 [700,] 1.108128e-04 1.965361e-04 2.261749e-05
 [701,] 8.549182e-05 1.913990e-04 2.470709e-05
 [702,] 9.965634e-05 1.924706e-04 2.305456e-05
 [703,] 9.900774e-05 1.934573e-04 2.311636e-05
 [704,] 8.625552e-05 3.243542e-04 3.798692e-05
 [705,] 8.836687e-05 1.545238e-04 2.573396e-05
 [706,] 1.295348e-04 1.306894e-04 2.972100e-05
 [707,] 9.900774e-05 1.940032e-04 2.313878e-05
 [708,] 1.281754e-04 1.306894e-04 2.983847e-05
 [709,] 1.298136e-04 1.362470e-04 3.019151e-05
 [710,] 9.657589e-05 1.910445e-04 2.327745e-05
 [711,] 1.285863e-04 1.298183e-04 2.996283e-05
 [712,] 1.074875e-04 2.092404e-04 2.287695e-05
 [713,] 8.652559e-05 1.577112e-04 2.584342e-05
 [714,] 8.666615e-05 1.586482e-04 2.584514e-05
 [715,] 9.354285e-05 1.604982e-04 2.579232e-05
 [716,] 1.636046e-04 1.086631e-04 4.885868e-05
 [717,] 8.632471e-05 2.024501e-04 2.642342e-05
 [718,] 8.808206e-05 2.260181e-04 3.757453e-05
 [719,] 9.739527e-05 1.960546e-04 4.253588e-05
 [720,] 1.006369e-04 1.923965e-04 4.553674e-05
 [721,] 1.410687e-04 1.086317e-04 3.131462e-05
 [722,] 1.749672e-04 1.073694e-04 3.419359e-05
 [723,] 8.514016e-05 1.441342e-04 3.446976e-05
 [724,] 8.362588e-05 1.526893e-04 3.462837e-05
 [725,] 8.174747e-05 1.429550e-04 3.139417e-05
 [726,] 8.785181e-05 1.449027e-04 3.638889e-05
 [727,] 8.888648e-05 2.550882e-04 3.158961e-05
 [728,] 8.910932e-05 1.469554e-04 2.605556e-05
 [729,] 1.454244e-04 1.237859e-04 2.623915e-05
 [730,] 1.154397e-04 1.468009e-04 3.564199e-05
 [731,] 9.838328e-05 1.624570e-04 2.285564e-05
 [732,] 1.024740e-04 1.454528e-04 2.266725e-05
 [733,] 1.024740e-04 1.438846e-04 2.267182e-05
 [734,] 1.060478e-04 2.131260e-04 6.404329e-05
 [735,] 1.065791e-04 2.062127e-04 6.280285e-05
 [736,] 1.060478e-04 2.042779e-04 6.173642e-05
 [737,] 8.770035e-05 1.558319e-04 3.365224e-05
 [738,] 8.787148e-05 1.600033e-04 3.439052e-05
 [739,] 1.221918e-04 1.554048e-04 5.529708e-05
 [740,] 1.071861e-04 1.530960e-04 4.863109e-05
 [741,] 1.608910e-04 1.929941e-04 1.099929e-04
 [742,] 1.238275e-04 1.582777e-04 5.760478e-05
 [743,] 1.492866e-04 1.052331e-04 3.727809e-05
 [744,] 1.586138e-04 1.589502e-04 7.611554e-05
 [745,] 1.173230e-04 1.807167e-04 5.361277e-05
 [746,] 1.475779e-04 1.056697e-04 3.725859e-05
 [747,] 1.157714e-04 1.751078e-04 5.655616e-05
 [748,] 1.649675e-04 1.578041e-04 7.928022e-05
 [749,] 9.592830e-05 1.375949e-04 3.785463e-05
 [750,] 1.468011e-04 1.053348e-04 3.714076e-05
 [751,] 1.157714e-04 1.757714e-04 5.675609e-05
 [752,] 1.159449e-04 1.743763e-04 5.672309e-05
 [753,] 1.156088e-04 1.743763e-04 5.639955e-05
 [754,] 1.479719e-04 1.044053e-04 3.677849e-05
 [755,] 1.491831e-04 1.051372e-04 3.752216e-05
 [756,] 8.557398e-05 2.068946e-04 3.168169e-05
 [757,] 1.162041e-04 1.951333e-04 6.329766e-05
 [758,] 1.584759e-04 1.102428e-04 4.304277e-05
 [759,] 8.556714e-05 2.068946e-04 3.225209e-05
 [760,] 1.513649e-04 1.100204e-04 4.088517e-05
 [761,] 1.163493e-04 1.978052e-04 6.450629e-05
 [762,] 8.556028e-05 2.159933e-04 3.241934e-05
 [763,] 9.794858e-05 1.814965e-04 2.518358e-05
 [764,] 1.150067e-04 1.865319e-04 5.962629e-05
 [765,] 1.225080e-04 1.724858e-04 5.567542e-05
 [766,] 1.179436e-04 1.774690e-04 5.947659e-05
 [767,] 2.753825e-04 1.471966e-04 1.280365e-04
 [768,] 1.183142e-04 1.706263e-04 5.760665e-05
 [769,] 1.312736e-04 1.760114e-04 6.270230e-05
 [770,] 1.183142e-04 1.713121e-04 5.783106e-05
 [771,] 1.206117e-04 1.611786e-04 5.626085e-05
 [772,] 1.159603e-04 1.891938e-04 4.842783e-05
 [773,] 3.206066e-04 1.466602e-04 1.493446e-04
 [774,] 1.019538e-04 1.541966e-04 3.246016e-05
 [775,] 1.198316e-04 1.946526e-04 6.104143e-05
 [776,] 1.254933e-04 1.594136e-04 5.234607e-05
 [777,] 9.753593e-05 1.091772e-04 2.743345e-05
 [778,] 1.816210e-01 1.453075e-04 8.034698e-02
 [779,] 8.764998e-05 1.146676e-04 2.328821e-05
 [780,] 8.764998e-05 1.148460e-04 2.323578e-05
 [781,] 8.586260e-05 1.209054e-04 2.337512e-05
 [782,] 8.703115e-05 1.175512e-04 2.307985e-05
 [783,] 8.966979e-05 1.235258e-04 2.310307e-05
 [784,] 1.224694e-04 1.336240e-04 4.826582e-05
 [785,] 1.202064e-04 1.338408e-04 4.734132e-05
 [786,] 1.213264e-04 1.360797e-04 4.890342e-05
 [787,] 9.242510e-05 1.335533e-04 2.612892e-05
 [788,] 7.644383e-02 1.480556e-04 2.340087e-02
 [789,] 2.381119e-04 1.600473e-04 5.852715e-05
 [790,] 8.552268e-05 1.007966e-04 2.358775e-05
 [791,] 8.564518e-05 1.007543e-04 2.361032e-05
 [792,] 4.738899e-04 1.332955e-04 1.074469e-04
 [793,] 7.974964e-05 1.200209e-04 2.464866e-05
 [794,] 1.762787e-04 1.289624e-04 6.118853e-05
 [795,] 8.964594e-05 1.458200e-04 2.652699e-05
 [796,] 8.945749e-05 1.466337e-04 2.660146e-05
 [797,] 7.929347e-05 1.190724e-04 2.379101e-05
 [798,] 2.663600e-04 1.448315e-04 6.127007e-05
 [799,] 8.964594e-05 1.440056e-04 2.645879e-05
 [800,] 8.644741e-05 1.009303e-04 2.367404e-05
 [801,] 8.984112e-05 1.465415e-04 2.658509e-05
 [802,] 7.983392e-05 1.204566e-04 2.491722e-05
 [803,] 1.468807e-02 1.422461e-04 4.781647e-03
 [804,] 8.781794e-05 1.009800e-04 2.383796e-05
 [805,] 9.014149e-05 1.448880e-04 2.638830e-05
 [806,] 1.762001e-02 1.418739e-04 5.523085e-03
 [807,] 9.665762e-05 1.125641e-04 2.899012e-05
 [808,] 8.823900e-05 1.436379e-04 2.683785e-05
 [809,] 1.589639e-04 1.131104e-04 4.439681e-05
 [810,] 8.008406e-05 1.201220e-04 2.523731e-05
 [811,] 9.665762e-05 1.127919e-04 2.901224e-05
 [812,] 8.001437e-05 1.192927e-04 2.505981e-05
 [813,] 3.544023e-04 1.487942e-04 1.027682e-04
 [814,] 7.985146e-05 1.197036e-04 2.486552e-05
 [815,] 1.518935e-04 1.017921e-04 3.137035e-05
 [816,] 1.447801e-04 1.053746e-04 3.057709e-05
 [817,] 9.250069e-05 1.615424e-04 2.788142e-05
 [818,] 9.270968e-05 1.667826e-04 2.837632e-05
 [819,] 9.289830e-05 1.667826e-04 2.831824e-05
 [820,] 9.309306e-05 1.728908e-04 2.850347e-05
 [821,] 9.329403e-05 1.748737e-04 2.851468e-05
 [822,] 3.028099e-04 1.242357e-04 5.724962e-05
 [823,] 9.370323e-05 1.741893e-04 2.836772e-05
 [824,] 8.728712e-05 1.768631e-04 2.933645e-05
 [825,] 9.308250e-05 1.790216e-04 2.875568e-05
 [826,] 9.308250e-05 1.562870e-04 2.786650e-05
 [827,] 9.392269e-05 1.583321e-04 2.777234e-05
 [828,] 9.328316e-05 1.791868e-04 2.869606e-05
 [829,] 9.114822e-05 1.799081e-04 2.975345e-05
 [830,] 9.141095e-05 1.817609e-04 2.967082e-05
 [831,] 9.127343e-05 1.817609e-04 2.976279e-05
 [832,] 9.141095e-05 1.836586e-04 2.976774e-05
 [833,] 4.862911e-04 1.403109e-04 8.350358e-05
 [834,] 9.269970e-05 1.810166e-04 2.898446e-05
 [835,] 9.251750e-05 1.817553e-04 2.909202e-05
 [836,] 9.251750e-05 1.821468e-04 2.910929e-05
 [837,] 9.461934e-05 1.818129e-04 2.840461e-05
 [838,] 9.511082e-05 1.837416e-04 2.835163e-05
 [839,] 9.438071e-05 1.841493e-04 2.855032e-05
 [840,] 9.486445e-05 1.849296e-04 2.845132e-05
 [841,] 9.486445e-05 1.837416e-04 2.841055e-05
 [842,] 9.414851e-05 1.861351e-04 2.868920e-05
 [843,] 9.392269e-05 1.861351e-04 2.875793e-05
 [844,] 9.414851e-05 1.877842e-04 2.875045e-05
 [845,] 9.392269e-05 1.865548e-04 2.877388e-05
 [846,] 9.271831e-05 1.894224e-04 2.933994e-05
 [847,] 8.683132e-05 1.990655e-04 2.921809e-05
 [848,] 9.290723e-05 1.877640e-04 2.918794e-05
 [849,] 9.271831e-05 1.885994e-04 2.930424e-05
 [850,] 9.271831e-05 1.890289e-04 2.932287e-05
 [851,] 5.190072e-04 1.399212e-04 9.121092e-05
 [852,] 1.016100e-04 1.105615e-04 2.935319e-05
 [853,] 9.351108e-05 1.873582e-04 2.894165e-05
 [854,] 9.394494e-05 1.877842e-04 2.881356e-05
 [855,] 9.290723e-05 1.945752e-04 2.947694e-05
 [856,] 9.372486e-05 1.945752e-04 2.914953e-05
 [857,] 9.271831e-05 1.954556e-04 2.960126e-05
 [858,] 9.271831e-05 1.959223e-04 2.962144e-05
 [859,] 9.351108e-05 1.954556e-04 2.926383e-05
 [860,] 8.040544e-05 1.117100e-04 2.387748e-05
 [861,] 9.351108e-05 2.063377e-04 2.969625e-05
 [862,] 9.488917e-05 1.986761e-04 2.892168e-05
 [863,] 8.696370e-05 2.201939e-04 3.003047e-05
 [864,] 9.514142e-05 1.991106e-04 2.886406e-05
 [865,] 9.394494e-05 2.019587e-04 2.935352e-05
 [866,] 8.617640e-05 2.164059e-04 3.078872e-05
 [867,] 8.718648e-05 2.151197e-04 3.046425e-05
 [868,] 9.566569e-05 2.005243e-04 2.876953e-05
 [869,] 9.464344e-05 1.987214e-04 2.899831e-05
 [870,] 9.464344e-05 1.982442e-04 2.898134e-05
 [871,] 8.054311e-05 1.149068e-04 2.451594e-05
 [872,] 1.202488e-04 1.601751e-04 4.653638e-05
 [873,] 9.488917e-05 1.978167e-04 2.889300e-05
 [874,] 8.040971e-05 1.159320e-04 2.435926e-05
 [875,] 9.464344e-05 1.973439e-04 2.894933e-05
 [876,] 9.464344e-05 1.929101e-04 2.879199e-05
 [877,] 9.488917e-05 1.929101e-04 2.872285e-05
 [878,] 8.556544e-05 1.174468e-04 2.328826e-05
 [879,] 8.522437e-05 1.169014e-04 2.330508e-05
 [880,] 8.581180e-05 1.213636e-04 2.364262e-05
 [881,] 8.344633e-05 2.376254e-04 3.783968e-05
 [882,] 8.908611e-05 3.415558e-04 4.073716e-05
 [883,] 8.499998e-05 3.602098e-04 4.441154e-05
 [884,] 8.442519e-05 1.205795e-04 2.391459e-05
 [885,] 9.097434e-05 3.024225e-04 4.977162e-05
 [886,] 1.133709e-04 1.173160e-04 3.106156e-05
 [887,] 1.033802e-04 1.238018e-04 3.101201e-05
 [888,] 1.500702e-04 1.080778e-04 3.712888e-05
 [889,] 1.005258e-04 1.760849e-04 5.158289e-05
 [890,] 1.132147e-04 1.182337e-04 2.966593e-05
 [891,] 1.143855e-04 1.256608e-04 4.343842e-05
 [892,] 1.091716e-04 1.201781e-04 3.883258e-05
 [893,] 1.050622e-04 1.331497e-04 2.816830e-05
 [894,] 1.183039e-04 1.287006e-04 4.656735e-05
 [895,] 1.830374e-04 1.088422e-04 4.047241e-05
 [896,] 2.384841e-04 1.504778e-04 7.949291e-05
 [897,] 1.273328e-04 1.226728e-04 3.682453e-05
 [898,] 1.079636e-04 1.051098e-04 3.021313e-05
 [899,] 1.615701e-04 1.054686e-04 3.740673e-05
 [900,] 1.636000e-04 1.054545e-04 3.764290e-05
 [901,] 1.600402e-04 1.051760e-04 3.710230e-05
 [902,] 1.558846e-04 1.066394e-04 3.328237e-05
 [903,] 1.275340e-04 1.281727e-04 3.868288e-05
 [904,] 8.849051e-05 1.044963e-04 2.478133e-05
 [905,] 1.277352e-04 1.268997e-04 3.862021e-05
 [906,] 1.847055e-04 1.056190e-04 3.765478e-05
 [907,] 2.029930e-04 1.527733e-04 7.617855e-05
 [908,] 1.275658e-04 1.278913e-04 3.914106e-05
 [909,] 1.935339e-04 1.523019e-04 7.161195e-05
 [910,] 1.935339e-04 1.523161e-04 7.163919e-05
 [911,] 1.090771e-04 1.459585e-04 4.927477e-05
 [912,] 1.558846e-04 1.046283e-04 3.435195e-05
 [913,] 9.017184e-05 1.038286e-04 2.523829e-05
 [914,] 1.285548e-04 1.279375e-04 4.002818e-05
 [915,] 1.568849e-04 1.052759e-04 3.396049e-05
 [916,] 1.272857e-04 1.307570e-04 3.961144e-05
 [917,] 1.490809e-04 1.044883e-04 3.397752e-05
 [918,] 1.269300e-04 1.594139e-04 6.661966e-05
 [919,] 3.167872e-04 1.564055e-04 1.809584e-04
 [920,] 3.090678e-04 1.546112e-04 1.731665e-04
 [921,] 1.340770e-04 1.857122e-04 8.350627e-05
 [922,] 1.320005e-04 1.501670e-04 4.649092e-05
 [923,] 1.568849e-04 1.049584e-04 3.830263e-05
 [924,] 1.350834e-04 1.919848e-04 8.728938e-05
 [925,] 1.554670e-04 1.035964e-04 3.655297e-05
 [926,] 1.936052e-04 1.504692e-04 6.900865e-05
 [927,] 9.831640e-05 1.563583e-04 2.742784e-05
 [928,] 1.917791e-04 1.504453e-04 6.828073e-05
 [929,] 3.804869e-04 1.033219e-04 8.187412e-05
 [930,] 1.578833e-04 1.049923e-04 3.888858e-05
 [931,] 1.540488e-04 1.046623e-04 3.772095e-05
 [932,] 1.502933e-04 1.052525e-04 3.714113e-05
 [933,] 1.323044e-04 1.494872e-04 4.631966e-05
 [934,] 1.325014e-04 1.495083e-04 4.668416e-05
 [935,] 1.321270e-04 1.406049e-04 4.341249e-05
 [936,] 1.324202e-04 1.383741e-04 4.324475e-05
 [937,] 1.540522e-04 1.070841e-04 4.053795e-05
 [938,] 1.323044e-04 1.417692e-04 4.413249e-05
 [939,] 1.315583e-04 1.484445e-04 4.473458e-05
 [940,] 3.213368e-04 1.579447e-04 1.383474e-04
 [941,] 1.049112e-04 1.916696e-04 6.081084e-05
 [942,] 3.408185e-04 1.774544e-04 2.399617e-04
 [943,] 1.672637e-04 1.210732e-04 6.482746e-05
 [944,] 1.034358e-04 1.547850e-04 3.845424e-05
 [945,] 9.472406e-05 1.817268e-04 2.948810e-05
 [946,] 1.492043e-04 1.028077e-04 3.501765e-05
 [947,] 1.320960e-04 1.640012e-04 5.039221e-05
 [948,] 3.380449e-04 1.572157e-04 1.439033e-04
 [949,] 3.339106e-04 1.493661e-04 1.176361e-04
 [950,] 3.251572e-04 1.575341e-04 1.391130e-04
 [951,] 3.251572e-04 1.575770e-04 1.392388e-04
 [952,] 2.017960e-04 2.344866e-04 1.822005e-04
 [953,] 1.517860e-04 1.022998e-04 3.364629e-05
 [954,] 6.572339e-04 1.016580e-04 1.133915e-04
 [955,] 3.208236e-04 1.575461e-04 1.369810e-04
 [956,] 1.308849e-04 1.637694e-04 4.692785e-05
 [957,] 1.582525e-04 1.025915e-04 3.542121e-05
 [958,] 7.814878e-04 1.963830e-04 6.758096e-04
 [959,] 3.377525e-04 1.583022e-04 1.468704e-04
 [960,] 2.025412e-04 2.316666e-04 1.810411e-04
 [961,] 1.311393e-04 1.801060e-04 5.176598e-05
 [962,] 1.587409e-04 1.021232e-04 3.605190e-05
 [963,] 1.944735e-04 2.006311e-04 1.470546e-04
 [964,] 1.393759e-04 1.522549e-04 4.452199e-05
 [965,] 1.972020e-04 2.464933e-04 1.866010e-04
 [966,] 3.380449e-04 1.605429e-04 1.536434e-04
 [967,] 8.471158e-04 1.988414e-04 7.497113e-04
 [968,] 1.313582e-04 1.812118e-04 5.329408e-05
 [969,] 1.311645e-04 1.828881e-04 5.267417e-05
 [970,] 8.396111e-04 2.017684e-04 7.598461e-04
 [971,] 1.658048e-04 1.032429e-04 3.852868e-05
 [972,] 1.311347e-04 1.566846e-04 4.662225e-05
 [973,] 3.292395e-04 1.561820e-04 1.314187e-04
 [974,] 9.568206e-04 1.082301e-04 2.188190e-04
 [975,] 1.318153e-04 1.405902e-04 4.346728e-05
 [976,] 9.436563e-04 1.064446e-04 2.039302e-04
 [977,] 2.353574e-04 2.414618e-04 2.283567e-04
 [978,] 1.313807e-04 1.444196e-04 4.359679e-05
 [979,] 1.745054e-04 1.036852e-04 4.074958e-05
 [980,] 2.740849e-04 2.501654e-04 2.863134e-04
 [981,] 9.046816e-04 1.332898e-04 3.799193e-04
 [982,] 9.596727e-04 1.035581e-04 1.849103e-04
 [983,] 1.725971e-04 1.168049e-04 5.398651e-05
 [984,] 1.309172e-04 1.847490e-04 5.247678e-05
 [985,] 5.197580e-04 1.362829e-04 2.389355e-04
 [986,] 1.006480e-03 2.572006e-04 1.321576e-03
 [987,] 1.949321e-04 1.184836e-04 6.163502e-05
 [988,] 2.588112e-04 2.446587e-04 2.599030e-04
 [989,] 3.342566e-04 1.613235e-04 1.539876e-04
 [990,] 2.627987e-04 2.407828e-04 2.601701e-04
 [991,] 9.737601e-04 1.042732e-04 1.984242e-04
 [992,] 9.436563e-04 1.040128e-04 1.899249e-04
 [993,] 9.737601e-04 1.042690e-04 1.983941e-04
 [994,] 9.737601e-04 1.042699e-04 1.983681e-04
 [995,] 1.784650e-04 1.016946e-04 3.629799e-05
 [996,] 9.436563e-04 1.009593e-04 1.718271e-04
 [997,] 9.436563e-04 1.034063e-04 1.874432e-04
 [998,] 9.258552e-04 1.009104e-04 1.670649e-04
 [999,] 9.258552e-04 1.009104e-04 1.670649e-04
[1000,] 9.436563e-04 1.010101e-04 1.722701e-04
[1001,] 9.258552e-04 1.026406e-04 1.778901e-04
[1002,] 1.317799e-04 1.742537e-04 5.287054e-05
[1003,] 1.764610e-04 1.012907e-04 3.708719e-05
[1004,] 3.342566e-04 1.653476e-04 1.635923e-04
[1005,] 9.436563e-04 1.023656e-04 1.811220e-04
[1006,] 3.384981e-04 1.648522e-04 1.646669e-04
[1007,] 9.436563e-04 1.022779e-04 1.806536e-04
[1008,] 9.436563e-04 1.021920e-04 1.801866e-04
[1009,] 3.384981e-04 1.557540e-04 1.393576e-04
[1010,] 1.751310e-04 1.139223e-04 5.188160e-05
[1011,] 9.637149e-04 1.022779e-04 1.858621e-04
[1012,] 9.637149e-04 1.021989e-04 1.854467e-04
[1013,] 9.823956e-04 1.021082e-04 1.897539e-04
[1014,] 9.823956e-04 1.021082e-04 1.897539e-04
[1015,] 1.888040e-04 1.115226e-04 5.206687e-05
[1016,] 3.435193e-04 1.540122e-04 1.360048e-04
[1017,] 1.405645e-04 1.602644e-04 6.191543e-05
[1018,] 1.275902e-03 3.602971e-04 2.720760e-03
[1019,] 1.888040e-04 1.101278e-04 5.017920e-05
[1020,] 1.249189e-03 3.575693e-04 2.630603e-03
[1021,] 1.249189e-03 3.631080e-04 2.685255e-03
[1022,] 3.522663e-04 1.539791e-04 1.395101e-04
[1023,] 1.236917e-03 4.006094e-04 3.023243e-03
[1024,] 3.522663e-04 1.538652e-04 1.391124e-04
[1025,] 1.347625e-03 3.966704e-04 3.290211e-03
[1026,] 1.303290e-03 3.762216e-04 2.951533e-03
[1027,] 2.957784e-04 2.268416e-04 2.805847e-04
[1028,] 1.369601e-03 3.799124e-04 3.163947e-03
[1029,] 1.319607e-04 2.092274e-04 6.297774e-05
[1030,] 1.275902e-03 3.359299e-04 2.474803e-03
[1031,] 3.478553e-04 1.531922e-04 1.345021e-04
[1032,] 2.717925e-04 2.106455e-04 2.327185e-04
[1033,] 1.922411e-04 1.081954e-04 4.766588e-05
[1034,] 3.435193e-04 1.531900e-04 1.328156e-04
[1035,] 1.200877e-03 3.174574e-04 2.148003e-03
[1036,] 1.200877e-03 2.880877e-04 1.874535e-03
[1037,] 1.302112e-04 1.078479e-04 3.597950e-05
[1038,] 1.285025e-04 1.085520e-04 3.646426e-05
[1039,] 1.185079e-04 1.090125e-04 2.957408e-05
[1040,] 1.108345e-04 1.083883e-04 2.858259e-05
[1041,] 1.103041e-04 1.080213e-04 2.851117e-05
[1042,] 9.630548e-05 2.021607e-04 2.730996e-05
[1043,] 1.119582e-04 1.088993e-04 2.823568e-05
[1044,] 1.207213e-04 1.081138e-04 3.006894e-05
[1045,] 1.092701e-04 1.081184e-04 2.827644e-05
[1046,] 1.108345e-04 1.081648e-04 2.848819e-05
[1047,] 1.092701e-04 1.081184e-04 2.827644e-05
[1048,] 1.169033e-04 1.081648e-04 2.943375e-05
[1049,] 1.449881e-04 1.765983e-04 8.827905e-05
[1050,] 1.162718e-04 1.081184e-04 2.937430e-05
[1051,] 1.361107e-04 1.906230e-04 6.618595e-05
[1052,] 4.699844e-04 2.742765e-04 6.222262e-04
[1053,] 1.092821e-04 1.081988e-04 2.800618e-05
[1054,] 1.403877e-04 1.765983e-04 8.465981e-05
[1055,] 3.076086e-04 1.494623e-04 1.261673e-04
[1056,] 1.361107e-04 1.773953e-04 6.154324e-05
[1057,] 1.363712e-04 1.781521e-04 6.232709e-05
[1058,] 1.347624e-04 1.796926e-04 6.080278e-05
[1059,] 3.902891e-04 1.271400e-04 9.271903e-05
[1060,] 9.527719e-05 1.377489e-04 2.480602e-05
[1061,] 1.009211e-04 1.447259e-04 2.453151e-05
[1062,] 1.000353e-04 1.873535e-04 2.595265e-05
[1063,] 9.527719e-05 1.845616e-04 2.682798e-05
[1064,] 3.125688e-04 1.464644e-04 1.222370e-04
[1065,] 3.089364e-04 1.464644e-04 1.207686e-04
[1066,] 1.005791e-04 1.326947e-04 2.424807e-05
[1067,] 9.928405e-05 1.865392e-04 2.605002e-05
[1068,] 3.865136e-04 1.304807e-04 7.701014e-05
[1069,] 9.374739e-05 1.974702e-04 2.790355e-05
[1070,] 1.097826e-04 1.074072e-04 2.928384e-05
[1071,] 1.395791e-04 1.988093e-04 7.407311e-05
[1072,] 1.454444e-04 1.754737e-04 8.759381e-05
[1073,] 9.353446e-05 1.903196e-04 2.763084e-05
[1074,] 9.381877e-05 1.869722e-04 2.736252e-05
[1075,] 3.162612e-04 1.470154e-04 1.247818e-04
[1076,] 3.242155e-04 1.478834e-04 1.306017e-04
[1077,] 1.447900e-04 1.757222e-04 8.685215e-05
[1078,] 1.463484e-04 1.757222e-04 8.806062e-05
[1079,] 1.149637e-04 1.031220e-04 2.856317e-05
[1080,] 4.597323e-04 1.577846e-04 2.719504e-04
[1081,] 1.463766e-04 1.714894e-04 8.580977e-05
[1082,] 4.665350e-04 2.448484e-04 5.312916e-04
[1083,] 4.296926e-04 2.515725e-04 5.017378e-04
[1084,] 1.116215e-04 1.094485e-04 3.382911e-05
[1085,] 1.215305e-04 1.082494e-04 3.160988e-05
[1086,] 1.144234e-04 1.114557e-04 3.579840e-05
[1087,] 1.401822e-04 1.762549e-04 6.536001e-05
[1088,] 1.321378e-04 1.086950e-04 3.296616e-05
[1089,] 1.227438e-04 1.091928e-04 3.684394e-05
[1090,] 1.279765e-04 1.093152e-04 3.823760e-05
[1091,] 1.227929e-04 1.093172e-04 3.680004e-05
[1092,] 1.200736e-04 1.094388e-04 3.611573e-05
[1093,] 1.386904e-04 1.679157e-04 6.025348e-05
[1094,] 1.229683e-04 1.100493e-04 3.708206e-05
[1095,] 1.169109e-04 1.105554e-04 3.565370e-05
[1096,] 1.222698e-04 1.100493e-04 3.688330e-05
[1097,] 1.202383e-04 1.104124e-04 3.641182e-05
[1098,] 1.215820e-04 1.135727e-04 3.881366e-05
[1099,] 1.257008e-04 1.136117e-04 3.997619e-05
[1100,] 1.355453e-04 1.471280e-04 6.463248e-05
[1101,] 4.061578e-04 1.464007e-04 1.561214e-04
[1102,] 1.067910e-04 1.126476e-04 2.893429e-05
[1103,] 1.639977e-04 1.174247e-04 5.276788e-05
[1104,] 3.951218e-04 1.480127e-04 3.611624e-05
[1105,] 2.907565e-04 1.752793e-04 2.899886e-05
[1106,] 6.784632e-04 1.328233e-04 1.130179e-04
[1107,] 1.368185e-04 1.519550e-04 3.719188e-05
[1108,] 1.363391e-04 1.506015e-04 3.722705e-05
[1109,] 7.107489e-04 1.363923e-04 1.128165e-04
[1110,] 5.398708e-04 2.065328e-04 4.361102e-05
[1111,] 1.371349e-04 1.509155e-04 3.720264e-05
[1112,] 1.456193e-04 1.508124e-04 3.780664e-05
[1113,] 1.066325e-04 1.162297e-04 3.599978e-05
[1114,] 1.468926e-04 1.491262e-04 3.810241e-05
[1115,] 8.805625e-04 1.556099e-04 1.167119e-04
[1116,] 1.071988e-04 1.587113e-04 2.740576e-05
[1117,] 1.385860e-03 1.064615e-04 4.282170e-04
[1118,] 1.071988e-04 1.596769e-04 2.739023e-05
[1119,] 3.195538e-04 1.110882e-04 6.733562e-05
[1120,] 1.479102e-04 1.490713e-04 3.814817e-05
[1121,] 8.825142e-04 1.496812e-04 1.210381e-04
[1122,] 3.141675e-04 1.109161e-04 7.028648e-05
[1123,] 1.066942e-04 1.621754e-04 2.732047e-05
[1124,] 1.480344e-04 2.171813e-04 7.130795e-05
[1125,] 1.476436e-04 2.261284e-04 7.151040e-05
[1126,] 9.994551e-04 1.092725e-04 3.465197e-04
[1127,] 2.800365e-04 1.099036e-04 6.500563e-05
[1128,] 1.073501e-04 1.651593e-04 2.714287e-05
[1129,] 1.454704e-03 1.525107e-04 1.806615e-04
[1130,] 1.818812e-04 1.239780e-04 2.919820e-05
[1131,] 1.477156e-04 2.354893e-04 7.409276e-05
[1132,] 1.484977e-04 2.176279e-04 7.379697e-05
[1133,] 1.480050e-04 1.983125e-04 6.283879e-05
[1134,] 1.010800e-04 1.781417e-04 2.679207e-05
[1135,] 3.703465e-04 1.121163e-04 6.855638e-05
[1136,] 1.805438e-04 1.127130e-04 4.021368e-05
[1137,] 1.963903e-04 1.527335e-04 7.711491e-05
[1138,] 1.463133e-04 2.247691e-04 5.858423e-05
[1139,] 6.376420e-04 1.765917e-04 4.458053e-04
[1140,] 1.534820e-04 4.045232e-04 3.415105e-05
[1141,] 7.438519e-04 1.664752e-04 4.671616e-04
[1142,] 1.158926e-04 1.298219e-04 2.415704e-05
[1143,] 5.495082e-04 2.623413e-04 4.460998e-05
[1144,] 8.135409e-05 7.575507e-04 6.835206e-05
[1145,] 1.435853e-04 4.391157e-04 3.603972e-05
[1146,] 8.100925e-05 8.781978e-04 7.507686e-05
[1147,] 1.400197e-04 4.667793e-04 3.741219e-05
[1148,] 1.494219e-04 3.106289e-04 1.072326e-04
[1149,] 1.444905e-04 5.137766e-04 3.801647e-05
[1150,] 8.100913e-05 1.023636e-03 8.132200e-05
[1151,] 9.837055e-04 1.876278e-04 7.912826e-04
[1152,] 8.066862e-05 1.038932e-03 7.942793e-05
[1153,] 8.065018e-04 1.092244e-04 1.653360e-04
[1154,] 8.139234e-05 9.388106e-04 8.114424e-05
[1155,] 8.080220e-05 9.224770e-04 7.623205e-05
[1156,] 8.093733e-05 9.781826e-04 7.985166e-05
[1157,] 8.167108e-05 1.041409e-03 8.783978e-05
[1158,] 8.108070e-05 1.090558e-03 8.549526e-05
[1159,] 1.105576e-03 1.954491e-04 9.680375e-04
[1160,] 1.425471e-04 6.286638e-04 4.046371e-05
[1161,] 8.055648e-05 1.131489e-03 8.242206e-05
[1162,] 1.457147e-04 6.582965e-04 4.033581e-05
[1163,] 1.547150e-04 5.557653e-04 3.662489e-05
[1164,] 1.443886e-04 5.776744e-04 3.890351e-05
[1165,] 1.470065e-04 6.237417e-04 3.935433e-05
[1166,] 1.510569e-04 6.203389e-04 3.849326e-05
[1167,] 1.425471e-04 6.073006e-04 3.999875e-05
[1168,] 1.463570e-04 6.275514e-04 3.956937e-05
[1169,] 6.157622e-04 1.090696e-04 1.155119e-04
[1170,] 1.483271e-04 6.076080e-04 3.872565e-05
[1171,] 1.437680e-04 5.131538e-04 3.762222e-05
[1172,] 1.437680e-04 5.131538e-04 3.762222e-05
[1173,] 1.490507e-04 3.642304e-04 1.195066e-04
[1174,] 1.493470e-04 6.191868e-04 3.909373e-05
[1175,] 1.496771e-04 7.367147e-04 4.094600e-05
[1176,] 1.525386e-04 6.980540e-04 3.965277e-05
[1177,] 1.554564e-04 6.826503e-04 3.880155e-05
[1178,] 1.711688e-04 6.506908e-04 3.750616e-05
[1179,] 1.405654e-04 6.840755e-04 4.212610e-05
[1180,] 1.494556e-04 7.086890e-04 4.043499e-05
[1181,] 1.448102e-04 6.959402e-04 4.125901e-05
[1182,] 1.460822e-04 7.127067e-04 4.127852e-05
[1183,] 1.363902e-04 2.166916e-04 3.641327e-05
[1184,] 1.435662e-04 6.759011e-04 4.116229e-05
[1185,] 1.581344e-04 5.432217e-04 2.828531e-04
[1186,] 4.861916e-04 1.124809e-04 1.267248e-04
[1187,] 4.750707e-04 1.122706e-04 1.231690e-04
[1188,] 1.393606e-04 1.467184e-04 6.273304e-05
[1189,] 5.243037e-04 1.187896e-04 1.651913e-04
[1190,] 1.660325e-04 6.265268e-04 3.445537e-04
[1191,] 1.519100e-04 5.019646e-04 3.602552e-05
[1192,] 9.486298e-05 1.456427e-04 3.617157e-05
[1193,] 1.492752e-04 4.338419e-04 1.485417e-04
[1194,] 1.505115e-04 5.824341e-04 3.785225e-05
[1195,] 4.906200e-04 1.148483e-04 1.377855e-04
[1196,] 5.083362e-04 1.147237e-04 1.414718e-04
[1197,] 1.491675e-04 6.199044e-04 3.884199e-05
[1198,] 1.491675e-04 6.199044e-04 3.884199e-05
[1199,] 9.465999e-05 1.489789e-04 3.644887e-05
[1200,] 1.445789e-04 6.235935e-04 3.987888e-05
[1201,] 1.420742e-04 5.804560e-04 3.947549e-05
[1202,] 1.492198e-04 6.272250e-04 3.897563e-05
[1203,] 8.055907e-05 1.264525e-04 2.665737e-05
[1204,] 1.361281e-04 1.559646e-04 6.556409e-05
[1205,] 1.491433e-04 5.293549e-04 3.697975e-05
[1206,] 1.491433e-04 5.789132e-04 3.799550e-05
[1207,] 5.971729e-04 1.496967e-04 6.237257e-05
[1208,] 1.426638e-04 5.693994e-04 3.909499e-05
[1209,] 1.457875e-04 5.694543e-04 3.843943e-05
[1210,] 4.588292e-04 1.127972e-04 1.203556e-04
[1211,] 1.457875e-04 5.694543e-04 3.843943e-05
[1212,] 1.445221e-04 5.209583e-04 3.762558e-05
[1213,] 1.498237e-04 4.979559e-04 3.618975e-05
[1214,] 4.565443e-04 1.141786e-04 1.230125e-04
[1215,] 1.431249e-04 5.646440e-04 3.923204e-05
[1216,] 1.426760e-04 4.794430e-04 3.696565e-05
[1217,] 1.651198e-04 1.377435e-04 7.278352e-05
[1218,] 2.317490e-04 2.997155e-04 2.887581e-05
[1219,] 1.262607e-04 2.806999e-04 9.916570e-05
[1220,] 1.308894e-04 7.844010e-04 1.850585e-04
[1221,] 1.270085e-04 2.857738e-04 1.003775e-04
[1222,] 1.265979e-04 3.015973e-04 1.051622e-04
[1223,] 1.261071e-04 2.956857e-04 1.021770e-04
[1224,] 1.261071e-04 2.899396e-04 1.003277e-04
[1225,] 1.915173e-04 2.217383e-04 3.577989e-05
[1226,] 1.235841e-04 3.037357e-04 9.893548e-05
[1227,] 1.505278e-04 1.647531e-04 7.696909e-05
[1228,] 1.050485e-04 2.023211e-04 5.191591e-05
[1229,] 1.070094e-04 1.973055e-04 5.253188e-05
[1230,] 1.576473e-04 2.260672e-04 3.415725e-05
[1231,] 1.123131e-04 2.338252e-04 7.430266e-05
[1232,] 1.596145e-04 2.091509e-04 3.350241e-05
[1233,] 1.217381e-04 2.110830e-04 4.849653e-05
[1234,] 2.367513e-04 1.246516e-04 8.368797e-05
[1235,] 8.637351e-05 1.201264e-04 2.623660e-05
[1236,] 3.937198e-04 1.813942e-04 2.454425e-04
[1237,] 9.479231e-05 3.519854e-04 6.743460e-05
[1238,] 2.178677e-04 1.556936e-04 9.333730e-05
[1239,] 9.321835e-05 1.583611e-04 2.981563e-05
[1240,] 2.826419e-04 1.598674e-04 1.351267e-04
[1241,] 8.565844e-05 1.192177e-04 2.588062e-05
[1242,] 3.696389e-04 1.793934e-04 2.239977e-04
[1243,] 3.611742e-04 1.792803e-04 2.178465e-04
[1244,] 8.541718e-05 1.183835e-04 2.573507e-05
[1245,] 1.260949e-04 1.408334e-04 3.959793e-05
[1246,] 1.264652e-04 1.421041e-04 4.027303e-05
[1247,] 1.258389e-04 4.179805e-04 1.554450e-04
[1248,] 1.816976e-04 1.401967e-04 4.573241e-05
[1249,] 8.434918e-05 1.181710e-04 2.543099e-05
[1250,] 1.123919e-04 1.124004e-04 2.892909e-05
[1251,] 1.262459e-04 1.409020e-04 3.980450e-05
[1252,] 1.265326e-04 1.405865e-04 4.012134e-05
[1253,] 1.267623e-04 1.405199e-04 4.002753e-05
[1254,] 9.639549e-05 1.181808e-04 2.884892e-05
[1255,] 8.397490e-05 1.182130e-04 2.522754e-05
[1256,] 1.268174e-04 1.412369e-04 4.032452e-05
[1257,] 9.890035e-05 1.114174e-04 2.692114e-05
[1258,] 9.054103e-05 1.181065e-04 2.734813e-05
[1259,] 1.279309e-04 1.402523e-04 4.088707e-05
[1260,] 8.843047e-05 1.180070e-04 2.676787e-05
[1261,] 1.425697e-04 1.105357e-04 3.621269e-05
[1262,] 1.274610e-04 1.402643e-04 4.048205e-05
[1263,] 9.317451e-05 1.179560e-04 2.824773e-05
[1264,] 1.519019e-04 1.101808e-04 3.840657e-05
[1265,] 1.485604e-04 1.102663e-04 3.976167e-05
[1266,] 1.276876e-04 1.396912e-04 4.058635e-05
[1267,] 1.596382e-04 3.950692e-04 2.197316e-04
[1268,] 1.280175e-04 1.398623e-04 4.082918e-05
[1269,] 1.368778e-04 1.104790e-04 3.703042e-05
[1270,] 8.806217e-05 1.199585e-04 2.727238e-05
[1271,] 1.368778e-04 1.102309e-04 3.704441e-05
[1272,] 1.381521e-04 1.102656e-04 3.747931e-05
[1273,] 1.351807e-04 1.102018e-04 3.652625e-05
[1274,] 8.269670e-05 1.107074e-04 2.430486e-05
[1275,] 1.469915e-04 1.104784e-04 3.922501e-05
[1276,] 1.535052e-04 1.105101e-04 4.080634e-05
[1277,] 1.686143e-04 5.318486e-04 3.084884e-04
[1278,] 9.465409e-05 1.164692e-04 2.679772e-05
[1279,] 9.832046e-05 1.165311e-04 2.757666e-05
[1280,] 9.044416e-05 1.529970e-04 3.329975e-05
[1281,] 1.284390e-04 1.333524e-04 3.749543e-05
[1282,] 1.828715e-04 1.290064e-03 7.355525e-04
[1283,] 1.258620e-04 1.339073e-04 3.709331e-05
[1284,] 1.925693e-04 1.412326e-03 8.645470e-04
[1285,] 1.293362e-04 1.345166e-04 3.729661e-05
[1286,] 1.938792e-04 5.713876e-04 4.643211e-04
[1287,] 2.839181e-04 4.901066e-04 7.273282e-04
[1288,] 8.921158e-05 1.513079e-04 3.244414e-05
[1289,] 1.975940e-04 6.376547e-04 5.370073e-04
[1290,] 1.278236e-04 1.370469e-04 3.731037e-05
[1291,] 1.859989e-04 5.818822e-04 4.415578e-04
[1292,] 1.283328e-04 1.367417e-04 3.731988e-05
[1293,] 1.925711e-04 6.013507e-04 4.233120e-04
[1294,] 1.270468e-04 1.345414e-04 3.706439e-05
[1295,] 1.760987e-04 3.533982e-04 2.396115e-04
[1296,] 1.268831e-04 1.369693e-04 3.724525e-05
[1297,] 3.837900e-04 1.852026e-04 2.572046e-04
[1298,] 1.287617e-04 1.370529e-04 3.727229e-05
[1299,] 1.271556e-04 1.390427e-04 3.749383e-05
[1300,] 1.270384e-04 1.392620e-04 3.753998e-05
[1301,] 1.266664e-04 1.387797e-04 3.757730e-05
[1302,] 2.701376e-04 2.735989e-04 3.259353e-04
[1303,] 9.312248e-05 1.214728e-04 3.035595e-05
[1304,] 3.854495e-04 2.520388e-04 3.948441e-04
[1305,] 1.265644e-04 1.392119e-04 3.765688e-05
[1306,] 3.809958e-04 2.544711e-04 3.980275e-04
[1307,] 9.211030e-05 1.208633e-04 2.976269e-05
[1308,] 1.269786e-04 1.407970e-04 3.771061e-05
[1309,] 3.718429e-04 2.920966e-04 4.801984e-04
[1310,] 2.080757e-04 4.446824e-04 3.657140e-04
[1311,] 1.971701e-04 4.444227e-04 3.381244e-04
[1312,] 1.273499e-04 1.401269e-04 3.756296e-05
[1313,] 2.143200e-04 4.304462e-04 3.699882e-04
[1314,] 1.268626e-04 1.407180e-04 3.773703e-05
[1315,] 1.269786e-04 1.403211e-04 3.766084e-05
[1316,] 2.283904e-04 3.410339e-04 3.381383e-04
[1317,] 1.267192e-04 1.390365e-04 3.759921e-05
[1318,] 1.871306e-04 5.074624e-04 3.518383e-04
[1319,] 1.272385e-04 1.393335e-04 3.750295e-05
[1320,] 1.257544e-04 1.391715e-04 3.810988e-05
[1321,] 1.280550e-04 1.404008e-04 3.756695e-05
[1322,] 1.988183e-04 4.718900e-04 3.598454e-04
[1323,] 1.280550e-04 1.402850e-04 3.757069e-05
[1324,] 1.281304e-04 1.404811e-04 3.758692e-05
[1325,] 2.624618e-04 2.464332e-04 2.706998e-04
[1326,] 2.122490e-04 3.335709e-04 2.836314e-04
[1327,] 1.280550e-04 1.402963e-04 3.759749e-05
[1328,] 1.930074e-04 6.380965e-04 4.511170e-04
[1329,] 1.287336e-04 1.394803e-04 3.757226e-05
[1330,] 9.366126e-05 2.761680e-04 6.127390e-05
[1331,] 2.087080e-04 6.368628e-04 5.053018e-04
[1332,] 1.252468e-04 1.260345e-04 5.239454e-05
[1333,] 2.683265e-04 1.571330e-04 1.047837e-04
[1334,] 1.567663e-03 1.425722e-04 7.334322e-04
[1335,] 4.541962e-02 1.169837e-04 1.637265e-02
[1336,] 1.512248e-04 1.461577e-04 4.131627e-05
[1337,] 2.868863e-02 1.485256e-04 1.431112e-02
[1338,] 1.456588e-04 1.582733e-04 3.862691e-05
[1339,] 4.434196e-02 1.164349e-04 1.586364e-02
[1340,] 5.171364e-03 1.462739e-04 2.501877e-03
[1341,] 2.836233e-02 1.163064e-04 1.011388e-02
[1342,] 2.619270e-04 1.557325e-04 9.672863e-05
[1343,] 2.530913e-04 1.572796e-04 9.943655e-05
[1344,] 1.596822e-04 1.600848e-04 7.449552e-05
[1345,] 1.546756e-04 1.474739e-04 4.146334e-05
[1346,] 1.733495e-01 1.161221e-04 6.150566e-02
[1347,] 1.371412e-01 1.154214e-04 4.759265e-02
[1348,] 1.652849e-04 2.005762e-04 3.963654e-05
[1349,] 1.449870e-01 1.161056e-04 5.070837e-02
[1350,] 1.249480e-01 1.157785e-04 4.318864e-02
[1351,] 1.553425e-04 1.483941e-04 4.147495e-05
[1352,] 3.152331e-04 1.544258e-04 1.063459e-04
[1353,] 2.812009e-04 1.545182e-04 9.596661e-05
[1354,] 1.039661e-04 1.204091e-04 2.341653e-05
[1355,] 8.370500e-05 1.115139e-04 2.593011e-05
[1356,] 1.160986e-04 1.073002e-04 3.418026e-05
[1357,] 8.061269e-05 1.055915e-04 2.285694e-05
[1358,] 7.976477e-05 1.028101e-04 2.286521e-05
[1359,] 1.422636e-04 1.064133e-04 3.765164e-05
[1360,] 2.699394e-04 1.335319e-04 6.173799e-05
[1361,] 2.430486e-04 1.268601e-04 5.912446e-05
[1362,] 1.195360e-04 1.340421e-04 3.506883e-05
[1363,] 1.311278e-04 1.044976e-04 3.527064e-05
[1364,] 1.446568e-04 1.054493e-04 4.015487e-05
[1365,] 1.654405e-04 1.137859e-04 4.864752e-05
[1366,] 1.309235e-04 1.153845e-04 4.099303e-05
[1367,] 1.186182e-04 1.368736e-04 3.502352e-05
[1368,] 1.580475e-04 1.230864e-04 5.682534e-05
[1369,] 1.099623e-04 1.424667e-04 3.528207e-05
[1370,] 1.476900e-04 1.167160e-04 5.207447e-05
[1371,] 1.100792e-04 1.405174e-04 3.520421e-05
[1372,] 1.098838e-04 1.421632e-04 3.491819e-05
[1373,] 1.095516e-04 1.408314e-04 3.485308e-05
[1374,] 1.091574e-04 1.290388e-04 3.260059e-05
[1375,] 1.131104e-04 1.279030e-04 3.444258e-05
[1376,] 1.095516e-04 1.285453e-04 3.289485e-05
[1377,] 1.181936e-04 1.339976e-04 3.684246e-05
[1378,] 1.095446e-04 1.394521e-04 3.406981e-05
[1379,] 1.095160e-04 1.362515e-04 3.372759e-05
[1380,] 1.167320e-04 1.340473e-04 3.509026e-05
[1381,] 1.168505e-04 1.339063e-04 3.501307e-05
[1382,] 1.162612e-04 1.271003e-04 3.408819e-05
[1383,] 1.540117e-04 1.267806e-04 5.829618e-05
[1384,] 1.168505e-04 1.336132e-04 3.498239e-05
[1385,] 1.159224e-04 1.344285e-04 3.570396e-05
[1386,] 1.158524e-04 1.343828e-04 3.562645e-05
[1387,] 2.464988e-04 1.373422e-04 1.101216e-04
[1388,] 1.135903e-04 1.332414e-04 3.486299e-05
[1389,] 1.949264e-04 1.686591e-04 1.182238e-04
[1390,] 2.100064e-04 1.343063e-04 9.474477e-05
[1391,] 2.028847e-04 1.552783e-04 1.078354e-04
[1392,] 1.161226e-04 1.356605e-04 3.592140e-05
[1393,] 2.115574e-04 1.533174e-04 1.110973e-04
[1394,] 1.161226e-04 1.357319e-04 3.593631e-05
[1395,] 2.115574e-04 1.533174e-04 1.110973e-04
[1396,] 1.160449e-04 1.359966e-04 3.587790e-05
[1397,] 2.159229e-04 1.420929e-04 1.062456e-04
[1398,] 2.129336e-04 1.411991e-04 1.037027e-04
[1399,] 1.161845e-04 1.367802e-04 3.622038e-05
[1400,] 1.159854e-04 1.367177e-04 3.590762e-05
[1401,] 1.253450e-04 8.202226e-04 6.820242e-05
[1402,] 2.897397e-04 2.514375e-04 2.589484e-05
[1403,] 2.962583e-04 2.688027e-04 2.563168e-05
[1404,] 1.833590e-04 1.437334e-04 8.646919e-05
[1405,] 1.809938e-04 1.433935e-04 8.494347e-05
[1406,] 1.201931e-04 5.718915e-04 6.232871e-05
[1407,] 1.833590e-04 1.391790e-04 8.234676e-05
[1408,] 1.809938e-04 1.380170e-04 8.016967e-05
[1409,] 1.809938e-04 1.382750e-04 8.039667e-05
[1410,] 1.180353e-04 5.257932e-04 6.223103e-05
[1411,] 1.314613e-04 8.096254e-04 5.837263e-05
[1412,] 1.786772e-04 1.384840e-04 7.931513e-05
[1413,] 1.417062e-04 1.279579e-04 5.421796e-05
[1414,] 1.556814e-04 2.604766e-04 2.355807e-05
[1415,] 1.486285e-04 2.338237e-04 2.363361e-05
[1416,] 1.416562e-04 2.369905e-04 2.346061e-05
[1417,] 1.496015e-04 2.392954e-04 2.360465e-05
[1418,] 1.133452e-04 1.455728e-04 5.047745e-05
[1419,] 1.512881e-04 2.393599e-04 2.364154e-05
[1420,] 1.372553e-04 3.374821e-04 2.326934e-05
[1421,] 1.311729e-04 3.458460e-04 2.337486e-05
[1422,] 1.055213e-04 1.263523e-04 3.811801e-05
[1423,] 1.386932e-04 3.250718e-04 2.324601e-05
[1424,] 1.372553e-04 3.413099e-04 2.327556e-05
[1425,] 1.063160e-04 1.269008e-04 3.867062e-05
[1426,] 1.372553e-04 3.510749e-04 2.329333e-05
[1427,] 1.055213e-04 1.272741e-04 3.848277e-05
[1428,] 1.318824e-04 3.026289e-04 2.320931e-05
[1429,] 1.318824e-04 3.556083e-04 2.339172e-05
[1430,] 1.401622e-04 5.607067e-04 2.384974e-05
[1431,] 1.381643e-04 3.352941e-04 2.330365e-05
[1432,] 1.103543e-04 2.591779e-04 2.497095e-05
[1433,] 1.019703e-04 2.700117e-04 2.570947e-05
[1434,] 8.367915e-05 1.284323e-04 2.759757e-05
[1435,] 1.797739e-04 1.346758e-04 6.088312e-05
[1436,] 1.895514e-04 1.503355e-04 8.199998e-05
[1437,] 2.156892e-04 1.095936e-04 4.562767e-05
[1438,] 2.577823e-04 1.571739e-04 2.830029e-05
[1439,] 1.957395e-04 1.279917e-04 6.152387e-05
[1440,] 1.398130e-04 1.942769e-04 5.966169e-05
[1441,] 1.398315e-04 1.946697e-04 5.986129e-05
[1442,] 2.846956e-04 1.125198e-04 5.038798e-05
[1443,] 1.580149e-04 1.551027e-04 5.225167e-05
[1444,] 1.400032e-04 1.940811e-04 6.067242e-05
[1445,] 2.335118e-04 1.575505e-04 2.673192e-05
[1446,] 2.320660e-04 1.455448e-04 2.780627e-05
[1447,] 2.760001e-04 1.111705e-04 5.130686e-05
[1448,] 1.401789e-04 1.922343e-04 6.067927e-05
[1449,] 1.390995e-04 1.955816e-04 5.951179e-05
[1450,] 2.022937e-04 1.381441e-04 7.660978e-05
[1451,] 1.503844e-04 1.295105e-04 3.720774e-05
[1452,] 1.402877e-04 1.869666e-04 5.938868e-05
[1453,] 1.996923e-04 1.476862e-04 8.576358e-05
[1454,] 2.617406e-04 1.865954e-04 2.665210e-05
[1455,] 1.104635e-04 1.960433e-04 2.580815e-05
[1456,] 3.905551e-04 1.889599e-04 3.495973e-05
[1457,] 1.476792e-04 1.340681e-04 3.857568e-05
[1458,] 5.420277e-04 1.193896e-04 8.073255e-05
[1459,] 7.484073e-04 1.185077e-04 1.101426e-04
[1460,] 4.575542e-04 1.225290e-04 6.533223e-05
[1461,] 4.298471e-04 1.181794e-04 6.720595e-05
[1462,] 1.728591e-04 1.389944e-04 6.626980e-05
[1463,] 2.991261e-04 1.188089e-04 4.574994e-05
[1464,] 1.546948e-04 1.910425e-04 2.989147e-05
[1465,] 3.708438e-04 1.188099e-04 5.975099e-05
[1466,] 1.564107e-04 1.843898e-04 3.051146e-05
[1467,] 1.581607e-04 1.859479e-04 3.057048e-05
[1468,] 4.049459e-04 1.181247e-04 6.514833e-05
[1469,] 3.901189e-04 1.163233e-04 6.807394e-05
[1470,] 1.564923e-04 1.759039e-04 3.153915e-05
[1471,] 3.945890e-04 1.162362e-04 6.883905e-05
[1472,] 1.645474e-04 1.756734e-04 3.242767e-05
[1473,] 1.611477e-04 1.750280e-04 3.212235e-05
[1474,] 4.664117e-04 1.135912e-04 8.882171e-05
[1475,] 1.538712e-04 1.735130e-04 3.146971e-05
[1476,] 1.813348e-04 1.708398e-04 3.482201e-05
[1477,] 1.923999e-04 1.703221e-04 3.608414e-05
[1478,] 1.832177e-04 1.706271e-04 3.506159e-05
[1479,] 1.879379e-04 1.337271e-04 6.683551e-05
[1480,] 6.712763e-04 1.163872e-04 1.127343e-04
[1481,] 2.158132e-04 1.697064e-04 3.879021e-05
[1482,] 1.937370e-04 1.689268e-04 3.643873e-05
[1483,] 1.844526e-04 1.681389e-04 3.549390e-05
[1484,] 1.763175e-04 1.348408e-04 6.385981e-05
[1485,] 1.937370e-04 1.685315e-04 3.649824e-05
[1486,] 1.987894e-04 1.693248e-04 3.694930e-05
[1487,] 1.987894e-04 1.687194e-04 3.704314e-05
[1488,] 1.682190e-04 1.353132e-04 6.112464e-05
[1489,] 1.633428e-04 1.351969e-04 5.911234e-05
[1490,] 6.497035e-04 1.153577e-04 1.081865e-04
[1491,] 1.973963e-04 1.667951e-04 3.719123e-05
[1492,] 1.999714e-04 1.660366e-04 3.761640e-05
[1493,] 6.227942e-04 1.149847e-04 1.024280e-04
[1494,] 1.796897e-04 1.738681e-04 3.364854e-05
[1495,] 1.667289e-04 1.765015e-04 3.201526e-05
[1496,] 1.758416e-04 1.736440e-04 3.326424e-05
[1497,] 2.268693e-04 1.398774e-04 8.821217e-05
[1498,] 1.570346e-04 1.826697e-04 3.052176e-05
[1499,] 5.794788e-04 1.144351e-04 1.030019e-04
[1500,] 1.701771e-04 1.843410e-04 3.172012e-05
[1501,] 1.704233e-04 1.845750e-04 3.168441e-05
[1502,] 1.683449e-04 1.840295e-04 3.152606e-05
[1503,] 1.808618e-04 1.826697e-04 3.287032e-05
[1504,] 1.763273e-04 1.829499e-04 3.239894e-05
[1505,] 1.683449e-04 1.790464e-04 3.194845e-05
[1506,] 1.819844e-04 1.854018e-04 3.277690e-05
[1507,] 1.835970e-04 1.799575e-04 3.349851e-05
[1508,] 1.835970e-04 1.778082e-04 3.376981e-05
[1509,] 1.683449e-04 1.740242e-04 3.255745e-05
[1510,] 1.625526e-04 1.776400e-04 3.163977e-05
[1511,] 1.769213e-04 1.741315e-04 3.351348e-05
[1512,] 2.431466e-04 1.716604e-04 4.129902e-05
[1513,] 1.435186e-04 1.172159e-04 3.166518e-05
[1514,] 1.513053e-04 1.190598e-04 3.069543e-05
[1515,] 1.457223e-04 1.170042e-04 3.073191e-05
[1516,] 2.457983e-04 1.182438e-04 5.572362e-05
[1517,] 6.038046e-04 1.173398e-04 8.435039e-05
[1518,] 3.757037e-04 1.173398e-04 5.954689e-05
[1519,] 3.706277e-04 1.181103e-04 5.752745e-05
[1520,] 3.140378e-04 1.166759e-04 5.310344e-05
[1521,] 3.112061e-04 1.168553e-04 5.247259e-05
[1522,] 8.267830e-04 1.170488e-04 1.058783e-04
[1523,] 1.083613e-04 2.415473e-04 6.064129e-05
[1524,] 3.858586e-04 1.169560e-04 6.085564e-05
[1525,] 3.913603e-04 1.168553e-04 6.160178e-05
[1526,] 7.578137e-04 1.163832e-04 1.007521e-04
[1527,] 4.227635e-04 1.162087e-04 6.580234e-05
[1528,] 4.349211e-04 1.161232e-04 6.735746e-05
[1529,] 4.046388e-04 1.160389e-04 6.417738e-05
[1530,] 8.949639e-05 1.235021e-04 2.602313e-05
[1531,] 4.219526e-04 1.307879e-04 4.496303e-05
[1532,] 3.672011e-04 1.299874e-04 4.184111e-05
[1533,] 3.628803e-04 1.305017e-04 4.133239e-05
[1534,] 3.559273e-04 1.302456e-04 4.069124e-05
[1535,] 3.491506e-04 1.313144e-04 4.009788e-05
[1536,] 3.691559e-04 1.305074e-04 4.148405e-05
[1537,] 3.677448e-04 1.305074e-04 4.139303e-05
[1538,] 3.691559e-04 1.302307e-04 4.160563e-05
[1539,] 3.601382e-04 1.157447e-04 5.901235e-05
[1540,] 3.691559e-04 1.297279e-04 4.182558e-05
[1541,] 3.730159e-04 1.164512e-04 5.906028e-05
[1542,] 3.719998e-04 1.321482e-04 4.098237e-05
[1543,] 9.008312e-05 1.087739e-04 2.497680e-05
[1544,] 5.373260e-04 1.166603e-04 7.628980e-05
[1545,] 1.082050e-04 2.140147e-04 2.668323e-05
[1546,] 1.087304e-04 1.948996e-04 5.069691e-05
[1547,] 1.716841e-04 1.181886e-04 3.946447e-05
[1548,] 9.176583e-05 1.109961e-04 2.509346e-05
[1549,] 3.169911e-04 1.295685e-04 4.174281e-05
[1550,] 9.284138e-05 1.089743e-04 2.677456e-05
[1551,] 3.510320e-04 1.344326e-04 4.212366e-05
[1552,] 3.703578e-04 1.352727e-04 4.314248e-05
[1553,] 9.294676e-05 1.107620e-04 2.719959e-05
[1554,] 9.903533e-05 1.975503e-04 2.846296e-05
[1555,] 3.052450e-04 1.314183e-04 3.982340e-05
[1556,] 9.872235e-05 1.987608e-04 2.857478e-05
[1557,] 9.279816e-05 1.137262e-04 2.748890e-05
[1558,] 1.187463e-04 1.717178e-04 5.471669e-05
[1559,] 9.777385e-05 2.005736e-04 2.887598e-05
[1560,] 3.507915e-04 1.295279e-04 4.420816e-05
[1561,] 4.547026e-04 1.300094e-04 5.140770e-05
[1562,] 9.254535e-05 1.165207e-04 2.820073e-05
[1563,] 4.520977e-04 1.297792e-04 5.144221e-05
[1564,] 3.666381e-04 1.290763e-04 4.573912e-05
[1565,] 4.601700e-04 1.293013e-04 5.233321e-05
[1566,] 3.650998e-04 1.591240e-04 3.569381e-05
[1567,] 4.948620e-04 1.295279e-04 5.463531e-05
[1568,] 1.750012e-04 1.245944e-04 3.609850e-05
[1569,] 9.229811e-05 1.011580e-04 2.528229e-05
[1570,] 4.498876e-04 1.606456e-04 3.710643e-05
[1571,] 1.709925e-04 1.236401e-04 3.618347e-05
[1572,] 9.903533e-05 1.856947e-04 2.805522e-05
[1573,] 1.073593e-04 1.608547e-04 2.592097e-05
[1574,] 4.401126e-04 1.557767e-04 3.766665e-05
[1575,] 1.078462e-04 1.755556e-04 2.609108e-05
[1576,] 1.722715e-04 1.166150e-04 4.008713e-05
[1577,] 1.493558e-04 1.452354e-04 4.732347e-05
[1578,] 1.099746e-04 1.825727e-04 2.607402e-05
[1579,] 3.105600e-04 1.507793e-04 3.546266e-05
[1580,] 3.334963e-04 1.538717e-04 3.569883e-05
[1581,] 1.030635e-04 1.725008e-04 2.715395e-05
[1582,] 1.034668e-04 1.677187e-04 2.702196e-05
[1583,] 3.362800e-04 1.515907e-04 3.555463e-05
[1584,] 9.825854e-05 1.623509e-04 2.715778e-05
[1585,] 3.295933e-04 1.250537e-04 4.454734e-05
[1586,] 1.063926e-04 1.479859e-04 2.594678e-05
[1587,] 2.095781e-04 1.164326e-04 4.941250e-05
[1588,] 1.084143e-04 1.552739e-04 2.579576e-05
[1589,] 1.072117e-04 1.556193e-04 2.576700e-05
[1590,] 1.049372e-04 1.166207e-04 2.663721e-05
[1591,] 1.043011e-04 1.542160e-04 2.573352e-05
[1592,] 9.102223e-05 1.069133e-04 2.597171e-05
[1593,] 1.100465e-04 1.578227e-04 2.583631e-05
[1594,] 9.102518e-05 1.054668e-04 2.574998e-05
[1595,] 9.097121e-05 1.007824e-04 2.488986e-05
[1596,] 1.100465e-04 1.608206e-04 2.577833e-05
[1597,] 1.100465e-04 1.161369e-04 2.734216e-05
[1598,] 1.123407e-04 1.166207e-04 2.752432e-05
[1599,] 1.123407e-04 1.177599e-04 2.730368e-05
[1600,] 1.117399e-04 1.165069e-04 2.747432e-05
[1601,] 1.109981e-04 1.577519e-04 2.583240e-05
[1602,] 1.130304e-04 1.588404e-04 2.587582e-05
[1603,] 1.130304e-04 1.588404e-04 2.587582e-05
[1604,] 1.097031e-04 1.177599e-04 2.700090e-05
[1605,] 1.116633e-04 1.584735e-04 2.584133e-05
[1606,] 1.119958e-04 1.592954e-04 2.583990e-05
[1607,] 1.090732e-04 1.175819e-04 2.687500e-05
[1608,] 1.094506e-04 1.178937e-04 2.695068e-05
[1609,] 1.113966e-04 1.556193e-04 2.587373e-05
[1610,] 1.066663e-04 1.163554e-04 2.688610e-05
[1611,] 1.147947e-04 1.581116e-04 2.594548e-05
[1612,] 1.121538e-04 1.774895e-04 5.389538e-05
[1613,] 1.090732e-04 1.180290e-04 2.688713e-05
[1614,] 1.130304e-04 1.596085e-04 2.586486e-05
[1615,] 1.078475e-04 1.599790e-04 2.574774e-05
[1616,] 1.118341e-04 1.179927e-04 2.711781e-05
[1617,] 1.138242e-04 1.603890e-04 2.587722e-05
[1618,] 1.111963e-04 1.185839e-04 2.703657e-05
[1619,] 1.078475e-04 1.170299e-04 2.725717e-05
[1620,] 1.116609e-04 1.187262e-04 2.706560e-05
[1621,] 1.092227e-04 1.171147e-04 2.708902e-05
[1622,] 1.104635e-04 1.168650e-04 2.727860e-05
[1623,] 1.137677e-04 1.538777e-04 2.608954e-05
[1624,] 1.131453e-04 1.570031e-04 2.590821e-05
[1625,] 9.092906e-05 1.089396e-04 2.595942e-05
[1626,] 9.094251e-05 1.074818e-04 2.589665e-05
[1627,] 2.184256e-04 1.159962e-04 4.823626e-05
[1628,] 9.092906e-05 1.094292e-04 2.602208e-05
[1629,] 1.447515e-04 1.519737e-04 6.522279e-05
[1630,] 9.093265e-05 1.081108e-04 2.593933e-05
[1631,] 9.123444e-05 1.098149e-04 2.565982e-05
[1632,] 9.093533e-05 1.101418e-04 2.606521e-05
[1633,] 1.532654e-04 1.439373e-04 6.450815e-05
[1634,] 9.093533e-05 1.078673e-04 2.578072e-05
[1635,] 7.305271e-04 1.427552e-04 1.499569e-04
[1636,] 2.356704e-04 1.159966e-04 5.677739e-05
[1637,] 1.138495e-04 1.402670e-04 2.652061e-05
[1638,] 1.899826e-04 1.172455e-04 5.035823e-05
[1639,] 9.101423e-05 1.060274e-04 2.544525e-05
[1640,] 1.708626e-04 1.188325e-04 4.433613e-05
[1641,] 5.753975e-04 1.440179e-04 1.141914e-04
[1642,] 1.784271e-04 1.179669e-04 4.413836e-05
[1643,] 1.677445e-04 1.185537e-04 4.193847e-05
[1644,] 2.249523e-04 1.181560e-04 4.888341e-05
[1645,] 1.412020e-04 1.758917e-04 6.103827e-05
[1646,] 9.161239e-05 1.029319e-04 2.530354e-05
[1647,] 9.174189e-05 1.034529e-04 2.534167e-05
[1648,] 9.232131e-05 1.053104e-04 2.532805e-05
[1649,] 9.251953e-05 1.053077e-04 2.531468e-05
[1650,] 9.280351e-05 1.267784e-04 2.680551e-05
[1651,] 1.830556e-04 1.374275e-04 6.892694e-05
[1652,] 1.775983e-04 1.747994e-04 9.614213e-05
[1653,] 1.365898e-04 2.429006e-04 9.901933e-05
[1654,] 1.286415e-04 1.245078e-04 3.047316e-05
[1655,] 1.629266e-04 1.446082e-04 5.890482e-05
[1656,] 1.025808e-04 1.502491e-04 2.520827e-05
[1657,] 9.935549e-05 1.641467e-04 2.718163e-05
[1658,] 9.586146e-05 1.538368e-04 2.786201e-05
[1659,] 1.046639e-04 1.599185e-04 4.382814e-05
[1660,] 1.539238e-04 1.564341e-04 5.215272e-05
[1661,] 1.000538e-04 1.518753e-04 2.700766e-05
[1662,] 1.209039e-04 1.189412e-04 3.143411e-05
[1663,] 1.455643e-04 3.339580e-04 1.006870e-04
[1664,] 1.614968e-04 1.176379e-04 4.162433e-05
[1665,] 1.083372e-04 1.210698e-04 2.902782e-05
[1666,] 1.223607e-04 1.308335e-04 2.999509e-05
[1667,] 1.509961e-04 1.320799e-04 3.363820e-05
[1668,] 1.296525e-04 1.292470e-04 3.139525e-05
[1669,] 1.225744e-04 1.302567e-04 3.016323e-05
[1670,] 1.549691e-04 1.363990e-04 3.243285e-05
[1671,] 1.492804e-04 1.317464e-04 3.277418e-05
[1672,] 1.330117e-04 1.307760e-04 3.126256e-05
[1673,] 1.538430e-04 1.279929e-04 3.454966e-05
[1674,] 1.569576e-04 1.298277e-04 3.445142e-05
[1675,] 1.303557e-04 1.286350e-04 3.144248e-05
[1676,] 1.537970e-04 1.286564e-04 3.442842e-05
[1677,] 2.984965e-04 1.425303e-04 9.561311e-05
[1678,] 2.335886e-04 1.303876e-04 4.443114e-05
[1679,] 2.440061e-04 1.317324e-04 4.470912e-05
[1680,] 9.217197e-05 1.558978e-04 3.483191e-05
[1681,] 1.525414e-04 1.573715e-04 5.267086e-05
[1682,] 1.721263e-04 1.286308e-04 3.806043e-05
[1683,] 1.342447e-04 1.558430e-04 4.372467e-05
[1684,] 2.023347e-04 1.234638e-04 4.505780e-05
[1685,] 1.548793e-04 1.377586e-04 3.256249e-05
[1686,] 1.338226e-04 1.241844e-04 3.387575e-05
[1687,] 2.317900e-04 1.236394e-04 5.199158e-05
[1688,] 2.522838e-04 1.238780e-04 5.488658e-05
[1689,] 1.450403e-04 4.040147e-04 1.230067e-04
[1690,] 1.740026e-04 2.190324e-04 1.317476e-04
[1691,] 1.313967e-04 1.277041e-04 3.260357e-05
[1692,] 1.447864e-04 2.144880e-04 4.923267e-05
[1693,] 1.192677e-04 1.312996e-04 3.075300e-05
[1694,] 1.678187e-04 1.279079e-04 3.926848e-05
[1695,] 2.771021e-04 1.287296e-04 6.126856e-05
[1696,] 1.745452e-04 1.232426e-04 4.917171e-05
[1697,] 1.120970e-04 1.279677e-04 3.331101e-05
[1698,] 8.549634e-05 1.281332e-04 2.767273e-05
[1699,] 1.542503e-04 1.489461e-04 6.092127e-05
[1700,] 1.316336e-04 1.277878e-04 4.235723e-05
[1701,] 1.070161e-04 1.471258e-04 3.641287e-05
[1702,] 1.369656e-04 1.357778e-04 6.112858e-05
[1703,] 1.619679e-04 1.634330e-04 9.305379e-05
[1704,] 1.621025e-04 1.500599e-04 6.333845e-05
[1705,] 1.786411e-04 2.052876e-04 1.343758e-04
[1706,] 1.607758e-04 1.365603e-04 7.488398e-05
[1707,] 1.351034e-04 1.573232e-04 7.116848e-05
[1708,] 1.789878e-04 2.091208e-04 1.372075e-04
[1709,] 1.247896e-04 1.329107e-04 5.369072e-05
[1710,] 1.067300e-04 1.365794e-04 3.340726e-05
[1711,] 9.356735e-05 1.230332e-04 3.461272e-05
[1712,] 9.659863e-05 1.268017e-04 3.719520e-05
[1713,] 1.071574e-04 1.357367e-04 3.394659e-05
[1714,] 1.764778e-04 1.380622e-04 8.468867e-05
[1715,] 1.035231e-04 1.272679e-04 4.103523e-05
[1716,] 1.489757e-04 2.065778e-04 1.078102e-04
[1717,] 1.111781e-04 1.416057e-04 3.649262e-05
[1718,] 1.704839e-04 1.365700e-04 8.036125e-05
[1719,] 1.740735e-04 1.336785e-04 7.982715e-05
[1720,] 1.031931e-04 1.249634e-04 4.008284e-05
[1721,] 1.200993e-04 1.364201e-04 5.384346e-05
[1722,] 1.263820e-04 1.363696e-04 5.725519e-05
[1723,] 1.091523e-04 1.415049e-04 3.467437e-05
[1724,] 1.068672e-04 1.352832e-04 4.566415e-05
[1725,] 3.834878e-04 2.265358e-04 3.791558e-04
[1726,] 1.035398e-04 1.477324e-04 4.771133e-05
[1727,] 1.685211e-04 1.425280e-04 5.411410e-05
[1728,] 1.043266e-04 1.459167e-04 4.767610e-05
[1729,] 1.072507e-04 1.463974e-04 4.981878e-05
[1730,] 1.665191e-04 1.419402e-04 5.224894e-05
[1731,] 1.685211e-04 1.425473e-04 5.416881e-05
[1732,] 1.651469e-04 1.418488e-04 5.143148e-05
[1733,] 1.667338e-04 1.422000e-04 5.268728e-05
[1734,] 1.063443e-04 1.360692e-04 4.555055e-05
[1735,] 1.030877e-04 1.412670e-04 4.545299e-05
[1736,] 1.105781e-04 1.413904e-04 3.484903e-05
[1737,] 1.030877e-04 1.348053e-04 4.335139e-05
[1738,] 1.452880e-04 1.533019e-04 4.649412e-05
[1739,] 1.015000e-04 1.444466e-04 4.523147e-05
[1740,] 2.360512e-04 1.685873e-04 1.151118e-04
[1741,] 9.986036e-05 1.436803e-04 4.402548e-05
[1742,] 1.723081e-04 1.423207e-04 5.479397e-05
[1743,] 1.663143e-04 1.370555e-04 7.873633e-05
[1744,] 1.015780e-04 1.310453e-04 4.131191e-05
[1745,] 1.035549e-04 1.319817e-04 4.270210e-05
[1746,] 1.788529e-04 1.425407e-04 5.735105e-05
[1747,] 1.766908e-04 1.424971e-04 5.654436e-05
[1748,] 2.392408e-04 1.666993e-04 1.216091e-04
[1749,] 4.585413e-04 2.152117e-04 4.362363e-04
[1750,] 4.616707e-04 2.174328e-04 4.455982e-04
[1751,] 4.855042e-04 2.235434e-04 4.886237e-04
[1752,] 1.788529e-04 1.425851e-04 5.764739e-05
[1753,] 4.484018e-04 2.323428e-04 4.698954e-04
[1754,] 4.870382e-04 2.297502e-04 5.083016e-04
[1755,] 4.780853e-04 2.334665e-04 5.083112e-04
[1756,] 4.780853e-04 2.223985e-04 4.770672e-04
[1757,] 1.238254e-04 1.447477e-04 4.120359e-05
[1758,] 9.681651e-05 1.232492e-04 3.634394e-05
[1759,] 1.240131e-04 1.444750e-04 4.122729e-05
[1760,] 4.693408e-04 1.944270e-04 3.895500e-04
[1761,] 1.241000e-04 1.450879e-04 4.153670e-05
[1762,] 1.140807e-04 1.419211e-04 5.255511e-05
[1763,] 1.013998e-04 1.117451e-04 2.425170e-05
[1764,] 1.086610e-04 1.436509e-04 4.989622e-05
[1765,] 4.756080e-04 1.893879e-04 3.810627e-04
[1766,] 1.173071e-04 1.459731e-04 5.610506e-05
[1767,] 1.034569e-04 1.310040e-04 4.224795e-05
[1768,] 1.303245e-04 1.465241e-04 4.277068e-05
[1769,] 1.215686e-04 1.509136e-04 6.071016e-05
[1770,] 4.497611e-04 1.989943e-04 3.843406e-04
[1771,] 4.617683e-04 2.138813e-04 4.361472e-04
[1772,] 1.239805e-04 1.481365e-04 4.304914e-05
[1773,] 4.276374e-04 1.806995e-04 3.180227e-04
[1774,] 4.200580e-04 1.773814e-04 3.038225e-04
[1775,] 4.579123e-04 1.913618e-04 3.712210e-04
[1776,] 1.208608e-04 1.469369e-04 4.116823e-05
[1777,] 2.752868e-04 1.204093e-04 7.305623e-05
[1778,] 1.235723e-04 1.495926e-04 4.348215e-05
[1779,] 3.976411e-04 1.759186e-04 2.834180e-04
[1780,] 1.189002e-04 1.286366e-04 4.352139e-05
[1781,] 1.254994e-04 1.276373e-04 4.636097e-05
[1782,] 2.647327e-04 1.423783e-04 1.363956e-04
[1783,] 1.064520e-04 1.465580e-04 3.363169e-05
[1784,] 1.063324e-04 1.466189e-04 3.366656e-05
[1785,] 1.063324e-04 1.466590e-04 3.366893e-05
[1786,] 2.566392e-04 1.651749e-04 1.612043e-04
[1787,] 2.709319e-04 1.448094e-04 1.430637e-04
[1788,] 4.200580e-04 1.681030e-04 2.811144e-04
[1789,] 1.232910e-04 1.500352e-04 4.362095e-05
[1790,] 4.353943e-04 1.666942e-04 2.882079e-04
[1791,] 4.353943e-04 1.659506e-04 2.862697e-04
[1792,] 4.733836e-04 1.690167e-04 3.213545e-04
[1793,] 2.688696e-04 1.342367e-04 1.264847e-04
[1794,] 4.496386e-04 1.719644e-04 3.122974e-04
[1795,] 1.232910e-04 1.493116e-04 4.330943e-05
[1796,] 4.276374e-04 1.667407e-04 2.832274e-04
[1797,] 4.200580e-04 1.667407e-04 2.779841e-04
[1798,] 1.234962e-04 1.495020e-04 4.351126e-05
[1799,] 1.266314e-04 1.493107e-04 4.503613e-05
[1800,] 4.276374e-04 1.681995e-04 2.869409e-04
[1801,] 3.976411e-04 1.682556e-04 2.659702e-04
[1802,] 2.688696e-04 1.328177e-04 1.243333e-04
[1803,] 4.522823e-04 1.659506e-04 2.978297e-04
[1804,] 4.522823e-04 1.651749e-04 2.957079e-04
[1805,] 4.522823e-04 1.651749e-04 2.957079e-04
[1806,] 2.774186e-04 1.304017e-04 1.241978e-04
[1807,] 2.822824e-04 1.322899e-04 1.296936e-04
[1808,] 2.795562e-04 1.359336e-04 1.339927e-04
[1809,] 4.353943e-04 1.581940e-04 2.659518e-04
[1810,] 4.276374e-04 1.595488e-04 2.645681e-04
[1811,] 1.234962e-04 1.498418e-04 4.365203e-05
[1812,] 1.241279e-04 1.500865e-04 4.409068e-05
[1813,] 4.637280e-04 1.569099e-04 2.800355e-04
[1814,] 4.441374e-04 1.562173e-04 2.660941e-04
[1815,] 4.054134e-04 1.555931e-04 2.408319e-04
[1816,] 4.353943e-04 1.555931e-04 2.590947e-04
[1817,] 1.234962e-04 1.494035e-04 4.347019e-05
[1818,] 3.608482e-04 1.538215e-04 2.092125e-04
[1819,] 3.731906e-04 1.556427e-04 2.205951e-04
[1820,] 3.669508e-04 1.544235e-04 2.141627e-04
[1821,] 1.241279e-04 1.504434e-04 4.425410e-05
[1822,] 4.305753e-04 1.550306e-04 2.544296e-04
[1823,] 4.200580e-04 1.556427e-04 2.496203e-04
[1824,] 4.276374e-04 1.550306e-04 2.526548e-04
[1825,] 4.126515e-04 1.538215e-04 2.405946e-04
[1826,] 4.276374e-04 1.544235e-04 2.510840e-04
[1827,] 1.300798e-04 1.206211e-04 4.492328e-05
[1828,] 4.276374e-04 1.550306e-04 2.526548e-04
[1829,] 4.276374e-04 1.544235e-04 2.510840e-04
[1830,] 1.274879e-04 1.195475e-04 4.333932e-05
[1831,] 4.216126e-04 1.538215e-04 2.459370e-04
[1832,] 4.068992e-04 1.538215e-04 2.371614e-04
[1833,] 4.276374e-04 1.531651e-04 2.478230e-04
[1834,] 1.241279e-04 1.505595e-04 4.431648e-05
[1835,] 4.276374e-04 1.531651e-04 2.478230e-04
[1836,] 4.031234e-04 1.563634e-04 2.407483e-04
[1837,] 1.245626e-04 1.514099e-04 4.490440e-05
[1838,] 4.200580e-04 1.525736e-04 2.418444e-04
[1839,] 4.126515e-04 1.525736e-04 2.374971e-04
[1840,] 4.200580e-04 1.525736e-04 2.418444e-04
[1841,] 4.848280e-04 1.563220e-04 2.909649e-04
[1842,] 1.213831e-04 1.538239e-04 4.393783e-05
[1843,] 1.237041e-04 1.522992e-04 4.480090e-05
[1844,] 4.441374e-04 1.479604e-04 2.433491e-04
[1845,] 2.756480e-04 1.185099e-04 1.037994e-04
[1846,] 4.441374e-04 1.473578e-04 2.416964e-04
[1847,] 4.353943e-04 1.473578e-04 2.369247e-04
[1848,] 4.126515e-04 1.519870e-04 2.360389e-04
[1849,] 4.276374e-04 1.442834e-04 2.243160e-04
[1850,] 4.126515e-04 1.442834e-04 2.164562e-04
[1851,] 1.363398e-04 1.494350e-04 5.163997e-05
[1852,] 4.126515e-04 1.496462e-04 2.299299e-04
[1853,] 2.087322e-04 1.168994e-04 7.761602e-05
[1854,] 1.412456e-04 1.666488e-04 6.404292e-05
[1855,] 1.429682e-04 1.735297e-04 6.883612e-05
[1856,] 1.366936e-04 1.720261e-04 6.343365e-05
[1857,] 1.285652e-04 1.613582e-04 5.422710e-05
[1858,] 3.528770e-04 1.678470e-04 2.327376e-04
[1859,] 1.285652e-04 1.611329e-04 5.413922e-05
[1860,] 1.366936e-04 1.757899e-04 6.514021e-05
[1861,] 1.366936e-04 1.749432e-04 6.476401e-05
[1862,] 2.187974e-04 1.735384e-04 1.163137e-04
[1863,] 1.279482e-04 1.607814e-04 5.359185e-05
[1864,] 1.378718e-04 1.752400e-04 6.583870e-05
[1865,] 1.382864e-04 1.758898e-04 6.648290e-05
[1866,] 2.325552e-04 1.743063e-04 1.259093e-04
[1867,] 1.129622e-04 1.156045e-04 3.569731e-05
[1868,] 1.395559e-04 1.765541e-04 6.781260e-05
[1869,] 1.382864e-04 1.761996e-04 6.664802e-05
[1870,] 1.378428e-04 1.761996e-04 6.629815e-05
[1871,] 1.378718e-04 1.763673e-04 6.639712e-05
[1872,] 1.363634e-04 1.786789e-04 6.623262e-05
[1873,] 1.374615e-04 1.796221e-04 6.754794e-05
[1874,] 3.528770e-04 1.601299e-04 2.172829e-04
[1875,] 1.834462e-04 1.085729e-04 5.959038e-05
[1876,] 1.299941e-04 1.667531e-04 5.618136e-05
[1877,] 1.284641e-04 1.707101e-04 5.658021e-05
[1878,] 1.249250e-04 1.647529e-04 5.154438e-05
[1879,] 1.249250e-04 1.647529e-04 5.154438e-05
[1880,] 1.962972e-04 1.079321e-04 6.254546e-05
[1881,] 1.962972e-04 1.067356e-04 6.093076e-05
[1882,] 1.347442e-04 1.770805e-04 6.420892e-05
[1883,] 9.305295e-05 1.017917e-04 2.598394e-05
[1884,] 2.037524e-04 1.110571e-04 6.886397e-05
[1885,] 3.053095e-04 1.496438e-04 1.686477e-04
[1886,] 1.788563e-04 1.060000e-04 5.515379e-05
[1887,] 1.741649e-04 1.065481e-04 5.450997e-05
[1888,] 2.955079e-04 1.468824e-04 1.584561e-04
[1889,] 1.725215e-04 1.073892e-04 5.475789e-05
[1890,] 1.763739e-04 1.050452e-04 5.298263e-05
[1891,] 1.795927e-04 1.065361e-04 5.602143e-05
[1892,] 1.825117e-04 1.079563e-04 5.831825e-05
[1893,] 1.763739e-04 1.051172e-04 5.337011e-05
[1894,] 1.782768e-04 1.073428e-04 5.635845e-05
[1895,] 1.289487e-04 1.710352e-04 5.688746e-05
[1896,] 1.404428e-04 1.872625e-04 7.337003e-05
[1897,] 2.301735e-04 1.643579e-04 1.053789e-04
[1898,] 1.281169e-04 1.746535e-04 5.750899e-05
[1899,] 1.220172e-04 1.031832e-04 3.624961e-05
[1900,] 1.295206e-04 2.017751e-04 6.863211e-05
[1901,] 1.497358e-04 1.756182e-04 7.492586e-05
[1902,] 2.774933e-04 1.846335e-04 2.012577e-04
[1903,] 1.295225e-04 1.753381e-04 5.872584e-05
[1904,] 1.345257e-04 1.713110e-04 6.081739e-05
[1905,] 1.348599e-04 1.786128e-04 6.420592e-05
[1906,] 1.338550e-04 1.715169e-04 6.047723e-05
[1907,] 1.304441e-04 1.748928e-04 5.929498e-05
[1908,] 1.643757e-04 1.160103e-04 5.946778e-05
[1909,] 1.605191e-04 1.157439e-04 5.785724e-05
[1910,] 1.315730e-04 1.739446e-04 5.966970e-05
[1911,] 1.297216e-04 1.755264e-04 5.875453e-05
[1912,] 1.543194e-04 1.692349e-04 7.343100e-05
[1913,] 1.349854e-04 1.255309e-04 5.443342e-05
[1914,] 1.349854e-04 1.222414e-04 5.246262e-05
[1915,] 1.174864e-04 1.701319e-04 5.000729e-05
[1916,] 1.098463e-04 1.452342e-04 4.206759e-05
[1917,] 1.586845e-04 1.783401e-04 8.258131e-05
[1918,] 1.150971e-04 1.409587e-04 3.833017e-05
[1919,] 1.608624e-04 1.799078e-04 8.531393e-05
[1920,] 1.105055e-04 1.412112e-04 4.150754e-05
[1921,] 1.042677e-04 1.582568e-04 3.758953e-05
[1922,] 2.892687e-04 1.311069e-04 1.268527e-04
[1923,] 1.144073e-04 1.698058e-04 4.729874e-05
[1924,] 1.818211e-04 1.945988e-04 1.280982e-04
[1925,] 9.299063e-05 1.140204e-04 2.905686e-05
[1926,] 3.446157e-04 1.434951e-04 1.368635e-04
[1927,] 4.544582e-04 1.452713e-04 1.689340e-04
[1928,] 9.567347e-05 1.291955e-04 2.843548e-05
[1929,] 1.184483e-04 1.405193e-04 4.988690e-05
[1930,] 1.355022e-04 1.607471e-04 6.928540e-05
[1931,] 1.330718e-04 1.580788e-04 6.643857e-05
[1932,] 1.232596e-04 1.585575e-04 4.721320e-05
[1933,] 1.617753e-04 1.418818e-04 7.522265e-05
[1934,] 9.994209e-05 1.272144e-04 2.931044e-05
[1935,] 9.320967e-05 1.240162e-04 3.038236e-05
[1936,] 9.809446e-05 1.196749e-04 2.881946e-05
[1937,] 9.707442e-05 1.086287e-04 2.764348e-05
[1938,] 9.115222e-05 1.172142e-04 2.716190e-05
[1939,] 8.850467e-05 1.033255e-04 2.451621e-05
[1940,] 9.044891e-05 1.035422e-04 2.468584e-05
[1941,] 9.465800e-05 1.022590e-04 2.604245e-05
[1942,] 9.991283e-05 1.088291e-04 2.859517e-05
[1943,] 1.298528e-04 1.415467e-04 2.909341e-05
[1944,] 1.225511e-04 1.189574e-04 4.525674e-05
[1945,] 1.249106e-04 1.205730e-04 4.719860e-05
[1946,] 1.459696e-04 1.324589e-04 2.985293e-05
[1947,] 1.316775e-04 1.283253e-04 5.463193e-05
[1948,] 1.439507e-04 1.263694e-04 3.031132e-05
[1949,] 1.459885e-04 1.355755e-04 2.963912e-05
[1950,] 1.439507e-04 1.374177e-04 2.944779e-05
[1951,] 1.481729e-04 1.305407e-04 3.005893e-05
[1952,] 1.467079e-04 1.331894e-04 2.983603e-05
[1953,] 1.410603e-04 1.317278e-04 2.958413e-05
[1954,] 1.379440e-04 1.319660e-04 2.948470e-05
[1955,] 1.443953e-04 1.264442e-04 3.055569e-05
[1956,] 1.439490e-04 1.234585e-04 3.083204e-05
[1957,] 1.383192e-04 1.267743e-04 3.008664e-05
[1958,] 9.133981e-05 2.791520e-04 5.530534e-05
[1959,] 1.356969e-04 1.884077e-04 5.309681e-05
[1960,] 1.319277e-04 1.272044e-04 2.977227e-05
[1961,] 8.698123e-05 2.394389e-04 4.419516e-05
[1962,] 1.357595e-04 1.261719e-04 3.000382e-05
[1963,] 1.388595e-04 1.187751e-04 3.098367e-05
[1964,] 1.354782e-04 1.882800e-04 5.200535e-05
[1965,] 1.328645e-04 1.261719e-04 2.986822e-05
[1966,] 1.328645e-04 1.276207e-04 2.978839e-05
[1967,] 1.323933e-04 1.276207e-04 2.976997e-05
[1968,] 1.276072e-04 1.284508e-04 2.953165e-05
[1969,] 1.352547e-04 1.260973e-04 2.991556e-05
[1970,] 1.280235e-04 1.279938e-04 2.955433e-05
[1971,] 1.319298e-04 1.265026e-04 2.974584e-05
[1972,] 1.248823e-04 1.254099e-04 2.949216e-05
[1973,] 1.305661e-04 1.260237e-04 2.965405e-05
[1974,] 1.301223e-04 1.237541e-04 2.982780e-05
[1975,] 1.288651e-04 1.239442e-04 2.975757e-05
[1976,] 1.276103e-04 1.254738e-04 2.963023e-05
[1977,] 1.008106e-04 1.223424e-04 3.076061e-05
[1978,] 1.292479e-04 1.205562e-04 2.996337e-05
[1979,] 1.148654e-04 1.793546e-04 5.569000e-05
[1980,] 1.243464e-04 1.191592e-04 2.968307e-05
[1981,] 1.296838e-04 1.203842e-04 3.000647e-05
[1982,] 1.323953e-04 1.205838e-04 3.015605e-05
[1983,] 1.319298e-04 1.172188e-04 3.049334e-05
[1984,] 1.260164e-04 1.193191e-04 2.988535e-05
[1985,] 1.252557e-04 1.199265e-04 2.978778e-05
[1986,] 1.352262e-04 1.177603e-04 3.100586e-05
[1987,] 1.338251e-04 1.197680e-04 3.043942e-05
[1988,] 1.338251e-04 1.194780e-04 3.047971e-05
[1989,] 1.333429e-04 1.196223e-04 3.042455e-05
[1990,] 1.301223e-04 1.206549e-04 3.008443e-05
[1991,] 1.252557e-04 1.181038e-04 3.004183e-05
[1992,] 1.293232e-04 1.188029e-04 3.033062e-05
[1993,] 1.276378e-04 1.190727e-04 3.017462e-05
[1994,] 1.286337e-04 1.188029e-04 3.027981e-05
[1995,] 1.276378e-04 1.188029e-04 3.020766e-05
[1996,] 1.276378e-04 1.188095e-04 3.020684e-05
[1997,] 1.280514e-04 1.186766e-04 3.025378e-05
[1998,] 1.296800e-04 1.177072e-04 3.064923e-05
[1999,] 1.303567e-04 1.164648e-04 3.106347e-05
[2000,] 1.306874e-04 1.177072e-04 3.073346e-05
[2001,] 1.315478e-04 1.181921e-04 3.069183e-05
[2002,] 1.309327e-04 1.180823e-04 3.078614e-05
[2003,] 1.313776e-04 1.217055e-04 3.064334e-05
[2004,] 1.318278e-04 1.221378e-04 3.062338e-05
[2005,] 1.332105e-04 1.221315e-04 3.080323e-05
[2006,] 1.301486e-04 1.203352e-04 3.085049e-05
[2007,] 1.325369e-04 1.166625e-04 3.198625e-05
[2008,] 1.333114e-04 1.161354e-04 3.316648e-05
[2009,] 8.354169e-05 1.443504e-04 2.976488e-05
[2010,] 8.942921e-05 1.493529e-04 2.875129e-05
[2011,] 9.173939e-05 1.542214e-04 2.525796e-05
[2012,] 8.977275e-05 1.561404e-04 3.516744e-05
[2013,] 1.522947e-04 1.585457e-04 5.158347e-05
[2014,] 9.978645e-05 1.033583e-04 2.961972e-05
[2015,] 9.849916e-05 1.039245e-04 2.968296e-05
[2016,] 8.373224e-05 1.129158e-04 2.428381e-05
[2017,] 8.586059e-05 1.164363e-04 2.438549e-05
[2018,] 1.505468e-04 1.516220e-04 4.707806e-05
[2019,] 8.045802e-05 1.042657e-04 2.334847e-05
[2020,] 1.001739e-04 1.164091e-04 3.091053e-05
[2021,] 7.995793e-05 1.068619e-04 2.303254e-05
[2022,] 1.290824e-04 1.357761e-04 2.994605e-05
[2023,] 9.957732e-05 1.261250e-04 3.086660e-05
[2024,] 1.591053e-04 1.308788e-04 3.727560e-05
[2025,] 9.402231e-05 1.493112e-04 2.751452e-05
[2026,] 1.078858e-04 1.318028e-04 3.886278e-05
[2027,] 1.234101e-04 1.463093e-04 3.653585e-05
[2028,] 1.253407e-04 1.572063e-04 3.954666e-05
[2029,] 9.166397e-05 1.499529e-04 2.830408e-05
[2030,] 1.022746e-04 1.316839e-04 3.188081e-05
[2031,] 1.218859e-04 1.576309e-04 3.863107e-05
[2032,] 1.209038e-04 1.468041e-04 3.712637e-05
[2033,] 1.022681e-04 1.325972e-04 3.194737e-05
[2034,] 1.216765e-04 1.573554e-04 3.865941e-05
[2035,] 1.220768e-04 1.569152e-04 3.886375e-05
[2036,] 8.689668e-05 1.200056e-04 2.263450e-05
[2037,] 9.537071e-05 1.334822e-04 2.708299e-05
[2038,] 9.843881e-05 1.276983e-04 3.010282e-05
[2039,] 9.572733e-05 1.375844e-04 2.693847e-05
[2040,] 9.803697e-05 1.287491e-04 3.038022e-05
[2041,] 1.183986e-04 1.474207e-04 3.556792e-05
[2042,] 9.250754e-05 1.595200e-04 2.516348e-05
[2043,] 9.250754e-05 1.601347e-04 2.518540e-05
[2044,] 9.250754e-05 1.601347e-04 2.518540e-05
[2045,] 1.199865e-04 1.469054e-04 3.713718e-05
[2046,] 1.616694e-04 1.243038e-04 3.460849e-05
[2047,] 8.490611e-05 1.252477e-04 2.285868e-05
[2048,] 1.179286e-04 1.477769e-04 3.564734e-05
[2049,] 1.047172e-04 1.259444e-04 3.703633e-05
[2050,] 9.868306e-05 1.199640e-04 2.926655e-05
[2051,] 9.878616e-05 1.227945e-04 3.080076e-05
[2052,] 9.589500e-05 1.123866e-04 2.284730e-05
[2053,] 1.179286e-04 1.481792e-04 3.566393e-05
[2054,] 1.045474e-04 1.292921e-04 3.433600e-05
[2055,] 1.043650e-04 1.337895e-04 3.543479e-05
[2056,] 1.195307e-04 1.474998e-04 3.721735e-05
[2057,] 1.406288e-04 1.475381e-04 4.387641e-05
[2058,] 9.416009e-05 1.233731e-04 2.261447e-05
[2059,] 9.274604e-05 1.403374e-04 2.506662e-05
[2060,] 1.493649e-04 1.496394e-04 4.400875e-05
[2061,] 8.765470e-05 1.155194e-04 2.234514e-05
[2062,] 1.041650e-04 1.314605e-04 3.474834e-05
[2063,] 8.903589e-05 1.155292e-04 2.235575e-05
[2064,] 1.026019e-04 1.302673e-04 3.263820e-05
[2065,] 1.625726e-04 1.492439e-04 4.775569e-05
[2066,] 9.035752e-05 1.460571e-04 3.024441e-05
[2067,] 1.594974e-04 1.489139e-04 4.743166e-05
[2068,] 9.250602e-05 1.349979e-04 2.428886e-05
[2069,] 9.961786e-05 1.227963e-04 3.054909e-05
[2070,] 1.018643e-04 1.241361e-04 2.575818e-05
[2071,] 8.981118e-05 1.344019e-04 2.472796e-05
[2072,] 1.011871e-04 1.215486e-04 2.574424e-05
[2073,] 1.011871e-04 1.213053e-04 2.574238e-05
[2074,] 9.841353e-05 1.200556e-04 2.944456e-05
[2075,] 9.841353e-05 1.217653e-04 2.974053e-05
[2076,] 1.018643e-04 1.240876e-04 2.572369e-05
[2077,] 9.943768e-05 1.210244e-04 3.023818e-05
[2078,] 9.250602e-05 1.325713e-04 2.421825e-05
[2079,] 1.008589e-04 1.246618e-04 2.576148e-05
[2080,] 1.040482e-04 1.242196e-04 3.197345e-05
[2081,] 9.211772e-05 1.420249e-04 3.241393e-05
[2082,] 1.527947e-04 1.598546e-04 4.640352e-05
[2083,] 1.094782e-04 1.208003e-04 3.521450e-05
[2084,] 8.764666e-05 1.098482e-04 2.239819e-05
[2085,] 8.687968e-05 1.093914e-04 2.238292e-05
[2086,] 1.027248e-04 1.254967e-04 3.087737e-05
[2087,] 9.340895e-05 1.095844e-04 2.269922e-05
[2088,] 9.802911e-05 1.138091e-04 2.276149e-05
[2089,] 9.872569e-05 1.170014e-04 2.854932e-05
[2090,] 9.906699e-05 1.124908e-04 2.289594e-05
[2091,] 9.802911e-05 1.097611e-04 2.307988e-05
[2092,] 8.857346e-05 1.171438e-04 2.607504e-05
[2093,] 9.802911e-05 1.097611e-04 2.307988e-05
[2094,] 1.140763e-04 1.165150e-04 3.304991e-05
[2095,] 9.943097e-05 1.088844e-04 2.326447e-05
[2096,] 1.066829e-04 1.154783e-04 2.977413e-05
[2097,] 8.839081e-05 1.174693e-04 2.608810e-05
[2098,] 1.005518e-04 1.154783e-04 2.846083e-05
[2099,] 2.681275e-04 1.524476e-04 8.238802e-05
[2100,] 1.042797e-04 1.155368e-04 2.916757e-05
[2101,] 1.022378e-04 1.155368e-04 2.873266e-05
[2102,] 1.051587e-04 1.157082e-04 2.913147e-05
[2103,] 1.045101e-04 1.156542e-04 2.906042e-05
[2104,] 8.861225e-05 1.176331e-04 2.591611e-05
[2105,] 8.873717e-05 1.178331e-04 2.591693e-05
[2106,] 8.904172e-05 1.178331e-04 2.605171e-05
[2107,] 8.873717e-05 1.179019e-04 2.591587e-05
[2108,] 8.927703e-05 1.178331e-04 2.605529e-05
[2109,] 8.915633e-05 1.179019e-04 2.605238e-05
[2110,] 8.861225e-05 1.179019e-04 2.591279e-05
[2111,] 9.902800e-05 1.170501e-04 2.839109e-05
[2112,] 9.869704e-05 1.170842e-04 2.835097e-05
[2113,] 9.869704e-05 1.170842e-04 2.835097e-05
[2114,] 9.909843e-05 1.171240e-04 2.838873e-05
[2115,] 9.909843e-05 1.171240e-04 2.838873e-05
[2116,] 9.877398e-05 1.171240e-04 2.835434e-05
[2117,] 9.877398e-05 1.171240e-04 2.835434e-05
[2118,] 9.897728e-05 1.171971e-04 2.836673e-05
[2119,] 9.830512e-05 1.171971e-04 2.840371e-05
[2120,] 9.971711e-05 1.129576e-04 2.661242e-05
[2121,] 9.869704e-05 1.173909e-04 2.832469e-05
[2122,] 9.869704e-05 1.173909e-04 2.832469e-05
[2123,] 9.858702e-05 1.176132e-04 2.840332e-05
[2124,] 8.319530e-05 1.114651e-04 2.257688e-05
[2125,] 8.482659e-05 1.109707e-04 2.249514e-05
[2126,] 9.858702e-05 1.180850e-04 2.840951e-05
[2127,] 9.858702e-05 1.181410e-04 2.841079e-05
[2128,] 1.009204e-04 1.121504e-04 2.678547e-05
[2129,] 1.009204e-04 1.121504e-04 2.678547e-05
[2130,] 1.032359e-04 1.149884e-04 2.704994e-05
[2131,] 9.892301e-05 1.209005e-04 2.916028e-05
[2132,] 8.199924e-05 1.025921e-04 2.248134e-05
[2133,] 9.851289e-05 1.213762e-04 2.860441e-05
[2134,] 9.851289e-05 1.218740e-04 2.863859e-05
[2135,] 9.831681e-05 1.236106e-04 2.884677e-05
[2136,] 9.830377e-05 1.213056e-04 2.840872e-05
[2137,] 2.500119e-04 1.184722e-04 5.366173e-05
[2138,] 8.180183e-05 1.149343e-04 2.290839e-05
[2139,] 1.037887e-04 1.159823e-04 2.768179e-05
[2140,] 1.027292e-04 1.122978e-04 2.678369e-05
[2141,] 2.275358e-04 1.517291e-04 6.376318e-05
[2142,] 9.548588e-05 1.225134e-04 2.895093e-05
[2143,] 1.822667e-04 1.530422e-04 6.072142e-05
[2144,] 1.822667e-04 1.533307e-04 6.227302e-05
[2145,] 2.000422e-04 1.531455e-04 6.745890e-05
[2146,] 1.064464e-04 1.225738e-04 2.882052e-05
[2147,] 1.035430e-04 1.202747e-04 2.876853e-05
[2148,] 1.013480e-04 1.188616e-04 2.870252e-05
[2149,] 8.442918e-05 1.235199e-04 2.326823e-05
[2150,] 8.977554e-05 1.407876e-04 2.911986e-05
[2151,] 1.075760e-04 1.195161e-04 2.966072e-05
[2152,] 1.084341e-04 1.519255e-04 3.624555e-05
[2153,] 7.837252e-05 1.490241e-04 2.689369e-05
[2154,] 7.846180e-05 1.477926e-04 2.614665e-05
[2155,] 7.888873e-05 1.757902e-04 2.713017e-05
[2156,] 7.953018e-05 1.178058e-04 2.296873e-05
[2157,] 8.628197e-05 1.190386e-04 2.247626e-05
[2158,] 8.600527e-05 1.177986e-04 2.247074e-05
[2159,] 8.558659e-05 1.186530e-04 2.246433e-05
[2160,] 8.558659e-05 1.186530e-04 2.246433e-05
[2161,] 8.422076e-05 1.183380e-04 2.252557e-05
[2162,] 8.558699e-05 1.183380e-04 2.245995e-05
[2163,] 8.468927e-05 1.180139e-04 2.249269e-05
[2164,] 8.622391e-05 1.179468e-04 2.240711e-05
[2165,] 8.733669e-05 1.173235e-04 2.238421e-05
[2166,] 8.695568e-05 1.176435e-04 2.239010e-05
[2167,] 8.636306e-05 1.179468e-04 2.240369e-05
[2168,] 8.658479e-05 1.173235e-04 2.239373e-05
[2169,] 8.733669e-05 1.173235e-04 2.238421e-05
[2170,] 8.695568e-05 1.176335e-04 2.239004e-05
[2171,] 8.658479e-05 1.173235e-04 2.239373e-05
[2172,] 8.407526e-05 1.177077e-04 2.252114e-05
[2173,] 8.625302e-05 1.173135e-04 2.240013e-05
[2174,] 8.989851e-05 1.158206e-04 2.649662e-05
[2175,] 8.854160e-05 1.156740e-04 2.242684e-05
[2176,] 8.772793e-05 1.159610e-04 2.241760e-05
[2177,] 1.189742e-04 1.670830e-04 2.766593e-05
[2178,] 1.158457e-04 1.343887e-04 2.641924e-05
[2179,] 8.967110e-05 1.153170e-04 2.640464e-05
[2180,] 8.928028e-05 1.153331e-04 2.631345e-05
[2181,] 8.928028e-05 1.153649e-04 2.630840e-05
[2182,] 8.931556e-05 1.153754e-04 2.631141e-05
[2183,] 8.927626e-05 1.153754e-04 2.630699e-05
[2184,] 1.028256e-04 1.179299e-04 2.921308e-05
[2185,] 8.935657e-05 1.154125e-04 2.631215e-05
[2186,] 8.928131e-05 1.154422e-04 2.630402e-05
[2187,] 8.931677e-05 1.154422e-04 2.630622e-05
[2188,] 8.920871e-05 1.154269e-04 2.630476e-05
[2189,] 8.978146e-05 1.156290e-04 2.645317e-05
[2190,] 8.829267e-05 1.097098e-04 2.520233e-05
[2191,] 8.927687e-05 1.152116e-04 2.627917e-05
[2192,] 8.931155e-05 1.152638e-04 2.627938e-05
[2193,] 8.922465e-05 1.152280e-04 2.627952e-05
[2194,] 8.857620e-05 1.203958e-04 2.235256e-05
[2195,] 8.935196e-05 1.152831e-04 2.628082e-05
[2196,] 8.920580e-05 1.152831e-04 2.628521e-05
[2197,] 8.927687e-05 1.153249e-04 2.627879e-05
[2198,] 8.927687e-05 1.152116e-04 2.627917e-05
[2199,] 8.927687e-05 1.152116e-04 2.627917e-05
[2200,] 8.919526e-05 1.154467e-04 2.630295e-05
[2201,] 8.919526e-05 1.154467e-04 2.630295e-05
[2202,] 8.935196e-05 1.154203e-04 2.627852e-05
[2203,] 8.935196e-05 1.154203e-04 2.627852e-05
[2204,] 8.935196e-05 1.154467e-04 2.627850e-05
[2205,] 1.446989e-04 1.547068e-04 4.752149e-05
[2206,] 8.921952e-05 1.155977e-04 2.631098e-05
[2207,] 8.919310e-05 1.156218e-04 2.632478e-05
[2208,] 8.935196e-05 1.155966e-04 2.628009e-05
[2209,] 8.935196e-05 1.156625e-04 2.628147e-05
[2210,] 8.935196e-05 1.155595e-04 2.627948e-05
[2211,] 8.935196e-05 1.155621e-04 2.627952e-05
[2212,] 8.993894e-05 1.158842e-04 2.642297e-05
[2213,] 8.945000e-05 1.155966e-04 2.627864e-05
[2214,] 8.950765e-05 1.155966e-04 2.627988e-05
[2215,] 9.080288e-05 1.218755e-04 2.230942e-05
[2216,] 8.759710e-05 1.076978e-04 2.497943e-05
[2217,] 9.008121e-05 1.160086e-04 2.641564e-05
[2218,] 8.776079e-05 1.336545e-04 2.257466e-05
[2219,] 8.938829e-05 1.158447e-04 2.628348e-05
[2220,] 1.241348e-04 1.634077e-04 2.772415e-05
[2221,] 1.211050e-04 1.406168e-04 2.662577e-05
[2222,] 1.247823e-04 1.425514e-04 2.664895e-05
[2223,] 1.254337e-04 1.398506e-04 2.669118e-05
[2224,] 1.024885e-04 1.182495e-04 2.905810e-05
[2225,] 8.800990e-05 1.084098e-04 2.532165e-05
[2226,] 8.828100e-05 1.148536e-04 2.603962e-05
[2227,] 1.109012e-04 1.717009e-04 2.355957e-05
[2228,] 1.258092e-04 1.843466e-04 2.790806e-05
[2229,] 8.809752e-05 1.148540e-04 2.600580e-05
[2230,] 8.813443e-05 1.148540e-04 2.601496e-05
[2231,] 8.804249e-05 1.082630e-04 2.535506e-05
[2232,] 1.027576e-04 1.179070e-04 2.904874e-05
[2233,] 1.028643e-04 1.180382e-04 2.904876e-05
[2234,] 1.440726e-04 1.495111e-04 4.985587e-05
[2235,] 1.225082e-04 1.862114e-04 2.801075e-05
[2236,] 8.836151e-05 1.148587e-04 2.607844e-05
[2237,] 8.813529e-05 1.148557e-04 2.601753e-05
[2238,] 8.806790e-05 1.082659e-04 2.538364e-05
[2239,] 8.817818e-05 1.148808e-04 2.604572e-05
[2240,] 8.828185e-05 1.148677e-04 2.606665e-05
[2241,] 8.834399e-05 1.086486e-04 2.564856e-05
[2242,] 8.822810e-05 1.087216e-04 2.558590e-05
[2243,] 8.822810e-05 1.082746e-04 2.550966e-05
[2244,] 8.840945e-05 1.149759e-04 2.615723e-05
[2245,] 8.848226e-05 1.150067e-04 2.619230e-05
[2246,] 8.825013e-05 1.150067e-04 2.611460e-05
[2247,] 8.825013e-05 1.150068e-04 2.611465e-05
[2248,] 8.908057e-05 1.195890e-04 2.234613e-05
[2249,] 8.864415e-05 1.152368e-04 2.626686e-05
[2250,] 1.249800e-04 1.482123e-04 3.914137e-05
[2251,] 1.020248e-04 1.746557e-04 2.888319e-05
[2252,] 1.015597e-04 1.465164e-04 2.734574e-05
[2253,] 1.109013e-04 1.715974e-04 2.775713e-05
[2254,] 2.564407e-04 1.415347e-04 2.840065e-05
[2255,] 2.830439e-04 1.421085e-04 2.942438e-05
[2256,] 2.702816e-04 1.957647e-04 2.648822e-05
[2257,] 2.831896e-04 1.791931e-04 2.764117e-05
[2258,] 2.831896e-04 1.929268e-04 2.701539e-05
[2259,] 3.269665e-04 1.864633e-04 2.880483e-05
[2260,] 1.525367e-04 1.419184e-04 3.153826e-05
[2261,] 1.525367e-04 1.419184e-04 3.153826e-05
[2262,] 1.525367e-04 1.417090e-04 3.156909e-05
[2263,] 1.160048e-04 1.170460e-04 3.389539e-05
[2264,] 1.548896e-04 1.424957e-04 3.168906e-05
[2265,] 1.548896e-04 1.423022e-04 3.171764e-05
[2266,] 1.361178e-04 1.425239e-04 2.807502e-05
[2267,] 1.540850e-04 1.432318e-04 3.158841e-05
[2268,] 1.548896e-04 1.420889e-04 3.182270e-05
[2269,] 3.399534e-04 1.245737e-04 3.507659e-05
[2270,] 1.529592e-04 1.417011e-04 3.169823e-05
[2271,] 1.566353e-04 1.424704e-04 3.195116e-05
[2272,] 1.566353e-04 1.424704e-04 3.195116e-05
[2273,] 1.606159e-04 1.424142e-04 3.243364e-05
[2274,] 1.223579e-04 1.167918e-04 3.500843e-05
[2275,] 1.579411e-04 1.424142e-04 3.216453e-05
[2276,] 1.540850e-04 1.412779e-04 3.195015e-05
[2277,] 1.540850e-04 1.420374e-04 3.183349e-05
[2278,] 1.529636e-04 1.403717e-04 3.197818e-05
[2279,] 1.288531e-04 1.176866e-04 2.853235e-05
[2280,] 1.553500e-04 1.403717e-04 3.222761e-05
[2281,] 1.529636e-04 1.403717e-04 3.197818e-05
[2282,] 1.354882e-04 1.392860e-04 3.040226e-05
[2283,] 1.254424e-04 1.171718e-04 2.828466e-05
[2284,] 1.264976e-04 1.166345e-04 3.574644e-05
[2285,] 1.201184e-04 1.017135e-04 3.157128e-05
[2286,] 1.230347e-04 1.423565e-04 2.721828e-05
[2287,] 1.190527e-04 1.016504e-04 3.107840e-05
[2288,] 9.430788e-05 1.228995e-04 2.974736e-05
[2289,] 1.253912e-04 1.413234e-04 2.742282e-05
[2290,] 1.097632e-04 1.079700e-04 2.523836e-05
[2291,] 1.253912e-04 1.405054e-04 2.747087e-05
[2292,] 1.315391e-04 1.356713e-04 3.035883e-05
[2293,] 1.264976e-04 1.163515e-04 3.512194e-05
[2294,] 5.169781e-04 1.229755e-04 5.356003e-05
[2295,] 1.314941e-04 1.149900e-04 2.628109e-05
[2296,] 1.799069e-04 1.403717e-04 3.484742e-05
[2297,] 1.799069e-04 1.416619e-04 3.457046e-05
[2298,] 1.747706e-04 1.399997e-04 3.437624e-05
[2299,] 8.754107e-05 1.262555e-04 2.661387e-05
[2300,] 1.621074e-04 1.425625e-04 3.309592e-05
[2301,] 1.045905e-04 1.586805e-04 4.021965e-05
[2302,] 2.780630e-04 1.068727e-04 3.981674e-05
[2303,] 1.836671e-04 1.160599e-04 3.231954e-05
[2304,] 9.279690e-05 1.256464e-04 2.587272e-05
[2305,] 1.675945e-04 1.139418e-04 3.128032e-05
[2306,] 2.081019e-04 1.109358e-04 3.591807e-05
[2307,] 1.304569e-04 1.340436e-04 2.875995e-05
[2308,] 1.393674e-04 1.254414e-04 3.026235e-05
[2309,] 1.964599e-04 1.157656e-04 3.112458e-05
[2310,] 2.068943e-04 1.155082e-04 3.202377e-05
[2311,] 9.044583e-05 1.169487e-04 2.548386e-05
[2312,] 1.773136e-04 1.216675e-04 2.809212e-05
[2313,] 9.018902e-05 1.168461e-04 2.546674e-05
[2314,] 1.684221e-04 1.243978e-04 2.722246e-05
[2315,] 1.773136e-04 1.291608e-04 2.718723e-05
[2316,] 8.963047e-05 1.156754e-04 2.551004e-05
[2317,] 8.895417e-05 1.156049e-04 2.544218e-05
[2318,] 1.811454e-04 2.110964e-04 1.278272e-04
[2319,] 1.870084e-04 2.097972e-04 1.327903e-04
[2320,] 8.927162e-05 1.162681e-04 2.542137e-05
[2321,] 9.500075e-05 1.747660e-04 4.618453e-05
[2322,] 9.500075e-05 1.747660e-04 4.618453e-05
[2323,] 8.997926e-05 1.158887e-04 2.552791e-05
[2324,] 8.905024e-05 1.156704e-04 2.544661e-05
[2325,] 9.048782e-05 1.158166e-04 2.565122e-05
[2326,] 1.894032e-04 2.056057e-04 1.317184e-04
[2327,] 1.011452e-04 1.305959e-04 4.030642e-05
[2328,] 8.950021e-05 1.154824e-04 2.556934e-05
[2329,] 1.927927e-04 1.997754e-04 1.301095e-04
[2330,] 9.463912e-05 1.617015e-04 4.305807e-05
[2331,] 8.741713e-05 1.184628e-04 2.585468e-05
[2332,] 8.351924e-04 1.197904e-04 1.502386e-04
[2333,] 2.462977e-03 1.636497e-04 3.163926e-04
[2334,] 1.856686e-04 1.641684e-04 9.297123e-05
[2335,] 9.511884e-05 1.043603e-04 2.479769e-05
[2336,] 1.810765e-04 1.630266e-04 8.909995e-05
[2337,] 1.887181e-04 1.000172e-04 4.696606e-05
[2338,] 1.790927e-04 1.081218e-04 3.393972e-05
[2339,] 1.290552e-03 1.119469e-04 1.537678e-04
[2340,] 1.904803e-04 1.442265e-04 7.815112e-05
[2341,] 9.438359e-05 1.040485e-04 2.437503e-05
[2342,] 1.887181e-04 9.951799e-05 4.547813e-05
[2343,] 1.788041e-04 1.605175e-04 8.563001e-05
[2344,] 9.333837e-05 1.032490e-04 2.429174e-05
[2345,] 1.766063e-04 1.606993e-04 8.440645e-05
[2346,] 1.833370e-04 1.591524e-04 8.689333e-05
[2347,] 1.928091e-04 1.443301e-04 7.910237e-05
[2348,] 1.776882e-04 1.614790e-04 8.574479e-05
[2349,] 1.765857e-04 1.617912e-04 8.534644e-05
[2350,] 9.394213e-05 1.014002e-04 2.477857e-05
[2351,] 8.603856e-05 1.171910e-04 2.581221e-05
[2352,] 1.754964e-04 1.620853e-04 8.488360e-05
[2353,] 1.787002e-04 1.593463e-04 8.446309e-05
[2354,] 1.704221e-04 1.613064e-04 8.115773e-05
[2355,] 8.668133e-05 1.016337e-04 2.373584e-05
[2356,] 1.776629e-04 1.102144e-04 5.890999e-05
[2357,] 1.930369e-04 1.089151e-04 6.196836e-05
[2358,] 1.956052e-04 1.024210e-04 5.342912e-05
[2359,] 2.119101e-04 1.084607e-04 6.674912e-05
[2360,] 3.017079e-03 1.371212e-04 4.757414e-04
[2361,] 9.925029e-05 1.012493e-04 2.538268e-05
[2362,] 1.000999e-04 1.015849e-04 2.535332e-05
[2363,] 1.006066e-04 1.021142e-04 2.522822e-05
[2364,] 9.960339e-05 1.021142e-04 2.510091e-05
[2365,] 1.000441e-04 1.020314e-04 2.518344e-05
[2366,] 9.675714e-05 1.021135e-04 2.474574e-05
[2367,] 9.719378e-05 1.021135e-04 2.479958e-05
[2368,] 9.492007e-05 1.018018e-04 2.446940e-05
[2369,] 9.617639e-05 1.018123e-04 2.461684e-05
[2370,] 9.660024e-05 1.018123e-04 2.466807e-05
[2371,] 9.421509e-05 1.018898e-04 2.436789e-05
[2372,] 9.542046e-05 1.018039e-04 2.452830e-05
[2373,] 1.051371e-04 1.045675e-04 2.562694e-05
[2374,] 9.634528e-05 1.074731e-04 2.380009e-05
[2375,] 2.121653e-04 1.051539e-04 6.203318e-05
[2376,] 9.385511e-05 1.031934e-04 2.411735e-05
[2377,] 9.554741e-05 1.024578e-04 2.440416e-05
[2378,] 2.093162e-04 1.798565e-04 1.247753e-04
[2379,] 9.660024e-05 1.024578e-04 2.452028e-05
[2380,] 1.093971e-04 1.054124e-04 2.687582e-05
[2381,] 9.491688e-05 1.022700e-04 2.437069e-05
[2382,] 9.358958e-05 1.019676e-04 2.417386e-05
[2383,] 9.358958e-05 1.022717e-04 2.422646e-05
[2384,] 9.358958e-05 1.022615e-04 2.422820e-05
[2385,] 9.345181e-05 1.019598e-04 2.416073e-05
[2386,] 9.441867e-05 1.021742e-04 2.433397e-05
[2387,] 9.480288e-05 1.020812e-04 2.439527e-05
[2388,] 9.441867e-05 1.020812e-04 2.435202e-05
[2389,] 2.994585e-04 2.570405e-04 2.571848e-05
[2390,] 9.617639e-05 1.019555e-04 2.445740e-05
[2391,] 9.617639e-05 1.020529e-04 2.443741e-05
[2392,] 9.572070e-05 1.020529e-04 2.438725e-05
[2393,] 9.572070e-05 1.020529e-04 2.438725e-05
[2394,] 1.050774e-04 1.036864e-04 2.602053e-05
[2395,] 9.439637e-05 1.020621e-04 2.424275e-05
[2396,] 9.524429e-05 1.023513e-04 2.428203e-05
[2397,] 9.642790e-05 1.022541e-04 2.442538e-05
[2398,] 9.566112e-05 1.023578e-04 2.432450e-05
[2399,] 9.531592e-05 1.022541e-04 2.430637e-05
[2400,] 1.258549e-04 1.833937e-04 2.380088e-05
[2401,] 9.461943e-05 1.018392e-04 2.430774e-05
[2402,] 8.966670e-05 1.030797e-04 2.357877e-05
```
