## Supplementary material for "Characterization of shared and ancestry-specific signals driving complex traits using multi-ancestry fine-mapping": s1_remaining_snps.pvar

```
##FILTER=<ID=PASS,Description="All filters passed">
##reference=ftp://ftp.1000genomes.ebi.ac.uk//vol1/ftp/technical/reference/phase2_reference_assembly_sequence/hs37d5.fa.gz
##contig=<ID=10,assembly=b37,length=135534747>
##ALT=<ID=CNV,Description="Copy Number Polymorphism">
##ALT=<ID=DEL,Description="Deletion">
##ALT=<ID=DUP,Description="Duplication">
##ALT=<ID=INS:ME:ALU,Description="Insertion of ALU element">
##ALT=<ID=INS:ME:LINE1,Description="Insertion of LINE1 element">
##ALT=<ID=INS:ME:SVA,Description="Insertion of SVA element">
##ALT=<ID=INS:MT,Description="Nuclear Mitochondrial Insertion">
##ALT=<ID=INV,Description="Inversion">
##ALT=<ID=CN0,Description="Copy number allele: 0 copies">
##ALT=<ID=CN1,Description="Copy number allele: 1 copy">
##ALT=<ID=CN2,Description="Copy number allele: 2 copies">
##ALT=<ID=CN3,Description="Copy number allele: 3 copies">
##ALT=<ID=CN4,Description="Copy number allele: 4 copies">
##ALT=<ID=CN5,Description="Copy number allele: 5 copies">
##ALT=<ID=CN6,Description="Copy number allele: 6 copies">
##ALT=<ID=CN7,Description="Copy number allele: 7 copies">
##ALT=<ID=CN8,Description="Copy number allele: 8 copies">
##ALT=<ID=CN9,Description="Copy number allele: 9 copies">
##ALT=<ID=CN10,Description="Copy number allele: 10 copies">
##ALT=<ID=CN11,Description="Copy number allele: 11 copies">
##ALT=<ID=CN12,Description="Copy number allele: 12 copies">
##ALT=<ID=CN13,Description="Copy number allele: 13 copies">
##ALT=<ID=CN14,Description="Copy number allele: 14 copies">
##ALT=<ID=CN15,Description="Copy number allele: 15 copies">
##ALT=<ID=CN16,Description="Copy number allele: 16 copies">
##ALT=<ID=CN17,Description="Copy number allele: 17 copies">
##ALT=<ID=CN18,Description="Copy number allele: 18 copies">
##ALT=<ID=CN19,Description="Copy number allele: 19 copies">
##ALT=<ID=CN20,Description="Copy number allele: 20 copies">
##ALT=<ID=CN21,Description="Copy number allele: 21 copies">
##ALT=<ID=CN22,Description="Copy number allele: 22 copies">
##ALT=<ID=CN23,Description="Copy number allele: 23 copies">
##ALT=<ID=CN24,Description="Copy number allele: 24 copies">
##ALT=<ID=CN25,Description="Copy number allele: 25 copies">
##ALT=<ID=CN26,Description="Copy number allele: 26 copies">
##ALT=<ID=CN27,Description="Copy number allele: 27 copies">
##ALT=<ID=CN28,Description="Copy number allele: 28 copies">
##ALT=<ID=CN29,Description="Copy number allele: 29 copies">
##ALT=<ID=CN30,Description="Copy number allele: 30 copies">
##ALT=<ID=CN31,Description="Copy number allele: 31 copies">
##ALT=<ID=CN32,Description="Copy number allele: 32 copies">
##ALT=<ID=CN33,Description="Copy number allele: 33 copies">
##ALT=<ID=CN34,Description="Copy number allele: 34 copies">
##ALT=<ID=CN35,Description="Copy number allele: 35 copies">
##ALT=<ID=CN36,Description="Copy number allele: 36 copies">
##ALT=<ID=CN37,Description="Copy number allele: 37 copies">
##ALT=<ID=CN38,Description="Copy number allele: 38 copies">
##ALT=<ID=CN39,Description="Copy number allele: 39 copies">
##ALT=<ID=CN40,Description="Copy number allele: 40 copies">
##ALT=<ID=CN41,Description="Copy number allele: 41 copies">
##ALT=<ID=CN42,Description="Copy number allele: 42 copies">
##ALT=<ID=CN43,Description="Copy number allele: 43 copies">
##ALT=<ID=CN44,Description="Copy number allele: 44 copies">
##ALT=<ID=CN45,Description="Copy number allele: 45 copies">
##ALT=<ID=CN46,Description="Copy number allele: 46 copies">
##ALT=<ID=CN47,Description="Copy number allele: 47 copies">
##ALT=<ID=CN48,Description="Copy number allele: 48 copies">
##ALT=<ID=CN49,Description="Copy number allele: 49 copies">
##ALT=<ID=CN50,Description="Copy number allele: 50 copies">
##ALT=<ID=CN51,Description="Copy number allele: 51 copies">
##ALT=<ID=CN52,Description="Copy number allele: 52 copies">
##ALT=<ID=CN53,Description="Copy number allele: 53 copies">
##ALT=<ID=CN54,Description="Copy number allele: 54 copies">
##ALT=<ID=CN55,Description="Copy number allele: 55 copies">
##ALT=<ID=CN56,Description="Copy number allele: 56 copies">
##ALT=<ID=CN57,Description="Copy number allele: 57 copies">
##ALT=<ID=CN58,Description="Copy number allele: 58 copies">
##ALT=<ID=CN59,Description="Copy number allele: 59 copies">
##ALT=<ID=CN60,Description="Copy number allele: 60 copies">
##ALT=<ID=CN61,Description="Copy number allele: 61 copies">
##ALT=<ID=CN62,Description="Copy number allele: 62 copies">
##ALT=<ID=CN63,Description="Copy number allele: 63 copies">
##ALT=<ID=CN64,Description="Copy number allele: 64 copies">
##ALT=<ID=CN65,Description="Copy number allele: 65 copies">
##ALT=<ID=CN66,Description="Copy number allele: 66 copies">
##ALT=<ID=CN67,Description="Copy number allele: 67 copies">
##ALT=<ID=CN68,Description="Copy number allele: 68 copies">
##ALT=<ID=CN69,Description="Copy number allele: 69 copies">
##ALT=<ID=CN70,Description="Copy number allele: 70 copies">
##ALT=<ID=CN71,Description="Copy number allele: 71 copies">
##ALT=<ID=CN72,Description="Copy number allele: 72 copies">
##ALT=<ID=CN73,Description="Copy number allele: 73 copies">
##ALT=<ID=CN74,Description="Copy number allele: 74 copies">
##ALT=<ID=CN75,Description="Copy number allele: 75 copies">
##ALT=<ID=CN76,Description="Copy number allele: 76 copies">
##ALT=<ID=CN77,Description="Copy number allele: 77 copies">
##ALT=<ID=CN78,Description="Copy number allele: 78 copies">
##ALT=<ID=CN79,Description="Copy number allele: 79 copies">
##ALT=<ID=CN80,Description="Copy number allele: 80 copies">
##ALT=<ID=CN81,Description="Copy number allele: 81 copies">
##ALT=<ID=CN82,Description="Copy number allele: 82 copies">
##ALT=<ID=CN83,Description="Copy number allele: 83 copies">
##ALT=<ID=CN84,Description="Copy number allele: 84 copies">
##ALT=<ID=CN85,Description="Copy number allele: 85 copies">
##ALT=<ID=CN86,Description="Copy number allele: 86 copies">
##ALT=<ID=CN87,Description="Copy number allele: 87 copies">
##ALT=<ID=CN88,Description="Copy number allele: 88 copies">
##ALT=<ID=CN89,Description="Copy number allele: 89 copies">
##ALT=<ID=CN90,Description="Copy number allele: 90 copies">
##ALT=<ID=CN91,Description="Copy number allele: 91 copies">
##ALT=<ID=CN92,Description="Copy number allele: 92 copies">
##ALT=<ID=CN93,Description="Copy number allele: 93 copies">
##ALT=<ID=CN94,Description="Copy number allele: 94 copies">
##ALT=<ID=CN95,Description="Copy number allele: 95 copies">
##ALT=<ID=CN96,Description="Copy number allele: 96 copies">
##ALT=<ID=CN97,Description="Copy number allele: 97 copies">
##ALT=<ID=CN98,Description="Copy number allele: 98 copies">
##ALT=<ID=CN99,Description="Copy number allele: 99 copies">
##ALT=<ID=CN100,Description="Copy number allele: 100 copies">
##ALT=<ID=CN101,Description="Copy number allele: 101 copies">
##ALT=<ID=CN102,Description="Copy number allele: 102 copies">
##ALT=<ID=CN103,Description="Copy number allele: 103 copies">
##ALT=<ID=CN104,Description="Copy number allele: 104 copies">
##ALT=<ID=CN105,Description="Copy number allele: 105 copies">
##ALT=<ID=CN106,Description="Copy number allele: 106 copies">
##ALT=<ID=CN107,Description="Copy number allele: 107 copies">
##ALT=<ID=CN108,Description="Copy number allele: 108 copies">
##ALT=<ID=CN109,Description="Copy number allele: 109 copies">
##ALT=<ID=CN110,Description="Copy number allele: 110 copies">
##ALT=<ID=CN111,Description="Copy number allele: 111 copies">
##ALT=<ID=CN112,Description="Copy number allele: 112 copies">
##ALT=<ID=CN113,Description="Copy number allele: 113 copies">
##ALT=<ID=CN114,Description="Copy number allele: 114 copies">
##ALT=<ID=CN115,Description="Copy number allele: 115 copies">
##ALT=<ID=CN116,Description="Copy number allele: 116 copies">
##ALT=<ID=CN117,Description="Copy number allele: 117 copies">
##ALT=<ID=CN118,Description="Copy number allele: 118 copies">
##ALT=<ID=CN119,Description="Copy number allele: 119 copies">
##ALT=<ID=CN120,Description="Copy number allele: 120 copies">
##ALT=<ID=CN121,Description="Copy number allele: 121 copies">
##ALT=<ID=CN122,Description="Copy number allele: 122 copies">
##ALT=<ID=CN123,Description="Copy number allele: 123 copies">
##ALT=<ID=CN124,Description="Copy number allele: 124 copies">
##INFO=<ID=CIEND,Number=2,Type=Integer,Description="Confidence interval around END for imprecise variants">
##INFO=<ID=CIPOS,Number=2,Type=Integer,Description="Confidence interval around POS for imprecise variants">
##INFO=<ID=CS,Number=1,Type=String,Description="Source call set.">
##INFO=<ID=END,Number=1,Type=Integer,Description="End coordinate of this variant">
##INFO=<ID=IMPRECISE,Number=0,Type=Flag,Description="Imprecise structural variation">
##INFO=<ID=MC,Number=.,Type=String,Description="Merged calls.">
##INFO=<ID=MEINFO,Number=4,Type=String,Description="Mobile element info of the form NAME,START,END<POLARITY; If there is only 5' OR 3' support for this call, will be NULL NULL for START and END">
##INFO=<ID=MEND,Number=1,Type=Integer,Description="Mitochondrial end coordinate of inserted sequence">
##INFO=<ID=MLEN,Number=1,Type=Integer,Description="Estimated length of mitochondrial insert">
##INFO=<ID=MSTART,Number=1,Type=Integer,Description="Mitochondrial start coordinate of inserted sequence">
##INFO=<ID=SVLEN,Number=.,Type=Integer,Description="SV length. It is only calculated for structural variation MEIs. For other types of SVs; one may calculate the SV length by INFO:END-START+1, or by finding the difference between lengthes of REF and ALT alleles">
##INFO=<ID=SVTYPE,Number=1,Type=String,Description="Type of structural variant">
##INFO=<ID=TSD,Number=1,Type=String,Description="Precise Target Site Duplication for bases, if unknown, value will be NULL">
##INFO=<ID=AC,Number=A,Type=Integer,Description="Total number of alternate alleles in called genotypes">
##INFO=<ID=AF,Number=A,Type=Float,Description="Estimated allele frequency in the range (0,1)">
##INFO=<ID=NS,Number=1,Type=Integer,Description="Number of samples with data">
##INFO=<ID=AN,Number=1,Type=Integer,Description="Total number of alleles in called genotypes">
##INFO=<ID=EAS_AF,Number=A,Type=Float,Description="Allele frequency in the EAS populations calculated from AC and AN, in the range (0,1)">
##INFO=<ID=EUR_AF,Number=A,Type=Float,Description="Allele frequency in the EUR populations calculated from AC and AN, in the range (0,1)">
##INFO=<ID=AFR_AF,Number=A,Type=Float,Description="Allele frequency in the AFR populations calculated from AC and AN, in the range (0,1)">
##INFO=<ID=AMR_AF,Number=A,Type=Float,Description="Allele frequency in the AMR populations calculated from AC and AN, in the range (0,1)">
##INFO=<ID=SAS_AF,Number=A,Type=Float,Description="Allele frequency in the SAS populations calculated from AC and AN, in the range (0,1)">
##INFO=<ID=DP,Number=1,Type=Integer,Description="Total read depth; only low coverage data were counted towards the DP, exome data were not used">
##INFO=<ID=AA,Number=1,Type=String,Description="Ancestral Allele. Format: AA|REF|ALT|IndelType. AA: Ancestral allele, REF:Reference Allele, ALT:Alternate Allele, IndelType:Type of Indel (REF, ALT and IndelType are only defined for indels)">
##INFO=<ID=VT,Number=.,Type=String,Description="indicates what type of variant the line represents">
##INFO=<ID=EX_TARGET,Number=0,Type=Flag,Description="indicates whether a variant is within the exon pull down target boundaries">
##INFO=<ID=MULTI_ALLELIC,Number=0,Type=Flag,Description="indicates whether a site is multi-allelic">
#CHROM	POS	ID	REF	ALT	QUAL	FILTER	INFO
10	53563270	rs10999561	A	G	100	PASS	AC=382;AF=0.076278;AN=5008;NS=2504;DP=16876;EAS_AF=0.0645;AMR_AF=0.0591;AFR_AF=0.0734;EUR_AF=0.1024;SAS_AF=0.0777;AA=A|||;VT=SNP
10	53565318	rs1937652	G	A	100	PASS	AC=3046;AF=0.608227;AN=5008;NS=2504;DP=14287;EAS_AF=0.5456;AMR_AF=0.5346;AFR_AF=0.6755;EUR_AF=0.675;SAS_AF=0.5654;AA=A|||;VT=SNP
10	53566533	rs10762409	A	G	100	PASS	AC=2961;AF=0.591254;AN=5008;NS=2504;DP=19885;EAS_AF=0.5506;AMR_AF=0.5274;AFR_AF=0.6142;EUR_AF=0.671;SAS_AF=0.5654;AA=A|||;VT=SNP
10	53567124	rs11814234	A	G	100	PASS	AC=1890;AF=0.377396;AN=5008;NS=2504;DP=19404;EAS_AF=0.4841;AMR_AF=0.4164;AFR_AF=0.0787;EUR_AF=0.5646;SAS_AF=0.4509;AA=A|||;VT=SNP
10	53567324	rs2154278	G	A	100	PASS	AC=2948;AF=0.588658;AN=5008;NS=2504;DP=19646;EAS_AF=0.5476;AMR_AF=0.5202;AFR_AF=0.6127;EUR_AF=0.668;SAS_AF=0.5654;AA=G|||;VT=SNP
10	53568083	rs1937651	G	A	100	PASS	AC=3264;AF=0.651757;AN=5008;NS=2504;DP=15739;EAS_AF=0.6538;AMR_AF=0.5187;AFR_AF=0.7027;EUR_AF=0.6859;SAS_AF=0.6401;AA=A|||;VT=SNP
10	53568550	rs1937650	C	G	100	PASS	AC=3322;AF=0.663339;AN=5008;NS=2504;DP=15976;EAS_AF=0.6637;AMR_AF=0.5533;AFR_AF=0.7156;EUR_AF=0.6889;SAS_AF=0.6442;AA=G|||;VT=SNP
10	53568553	rs1937649	G	A	100	PASS	AC=3322;AF=0.663339;AN=5008;NS=2504;DP=16060;EAS_AF=0.6637;AMR_AF=0.5533;AFR_AF=0.7156;EUR_AF=0.6889;SAS_AF=0.6442;AA=A|||;VT=SNP
10	53568943	rs72799431	C	T	100	PASS	AC=461;AF=0.0920527;AN=5008;NS=2504;DP=18508;EAS_AF=0.0645;AMR_AF=0.0605;AFR_AF=0.1354;EUR_AF=0.0984;SAS_AF=0.0777;AA=C|||;VT=SNP
10	53569381	rs12248420	G	A	100	PASS	AC=724;AF=0.144569;AN=5008;NS=2504;DP=17760;EAS_AF=0.0645;AMR_AF=0.0821;AFR_AF=0.3185;EUR_AF=0.1024;SAS_AF=0.0798;AA=A|||;VT=SNP
10	53569390	rs12263551	C	G	100	PASS	AC=714;AF=0.142572;AN=5008;NS=2504;DP=17811;EAS_AF=0.0645;AMR_AF=0.0807;AFR_AF=0.3116;EUR_AF=0.1024;SAS_AF=0.0798;AA=C|||;VT=SNP
10	53569398	rs12241757	A	C	100	PASS	AC=724;AF=0.144569;AN=5008;NS=2504;DP=18126;EAS_AF=0.0645;AMR_AF=0.0821;AFR_AF=0.3185;EUR_AF=0.1024;SAS_AF=0.0798;AA=A|||;VT=SNP
10	53569784	rs7910526	A	T	100	PASS	AC=1316;AF=0.26278;AN=5008;NS=2504;DP=17140;EAS_AF=0.1935;AMR_AF=0.1297;AFR_AF=0.5446;EUR_AF=0.1193;SAS_AF=0.1953;AA=T|||;VT=SNP
10	53570093	rs9787480	T	C	100	PASS	AC=1913;AF=0.381989;AN=5008;NS=2504;DP=17031;EAS_AF=0.4702;AMR_AF=0.4164;AFR_AF=0.1021;EUR_AF=0.5716;SAS_AF=0.4499;AA=T|||;VT=SNP
10	53570441	rs10823636	T	C	100	PASS	AC=1393;AF=0.278155;AN=5008;NS=2504;DP=17222;EAS_AF=0.1935;AMR_AF=0.1354;AFR_AF=0.6006;EUR_AF=0.1183;SAS_AF=0.1953;AA=C|||;VT=SNP
10	53570805	rs12245684	T	C	100	PASS	AC=711;AF=0.141973;AN=5008;NS=2504;DP=16655;EAS_AF=0.0645;AMR_AF=0.0807;AFR_AF=0.3094;EUR_AF=0.1024;SAS_AF=0.0798;AA=T|||;VT=SNP
10	53570816	rs10999577	T	C	100	PASS	AC=863;AF=0.172324;AN=5008;NS=2504;DP=16477;EAS_AF=0.0645;AMR_AF=0.0922;AFR_AF=0.3918;EUR_AF=0.1034;SAS_AF=0.1145;AA=C|||;VT=SNP
10	53571015	rs10999579	G	A	100	PASS	AC=863;AF=0.172324;AN=5008;NS=2504;DP=13904;EAS_AF=0.0645;AMR_AF=0.0922;AFR_AF=0.3926;EUR_AF=0.1034;SAS_AF=0.1135;AA=G|||;VT=SNP
10	53571035	rs10999580	A	G	100	PASS	AC=865;AF=0.172724;AN=5008;NS=2504;DP=13773;EAS_AF=0.0645;AMR_AF=0.0937;AFR_AF=0.3933;EUR_AF=0.1034;SAS_AF=0.1135;AA=A|||;VT=SNP
10	53571197	rs12245812	A	G	100	PASS	AC=711;AF=0.141973;AN=5008;NS=2504;DP=14511;EAS_AF=0.0645;AMR_AF=0.0807;AFR_AF=0.3094;EUR_AF=0.1024;SAS_AF=0.0798;AA=A|||;VT=SNP
10	53571502	rs2339856	A	G	100	PASS	AC=863;AF=0.172324;AN=5008;NS=2504;DP=18131;EAS_AF=0.0645;AMR_AF=0.0922;AFR_AF=0.3918;EUR_AF=0.1034;SAS_AF=0.1145;AA=A|||;VT=SNP
10	53571517	rs4367894	C	G	100	PASS	AC=863;AF=0.172324;AN=5008;NS=2504;DP=18059;EAS_AF=0.0645;AMR_AF=0.0922;AFR_AF=0.3918;EUR_AF=0.1034;SAS_AF=0.1145;AA=C|||;VT=SNP
10	53571522	rs2339855	C	G	100	PASS	AC=863;AF=0.172324;AN=5008;NS=2504;DP=18038;EAS_AF=0.0645;AMR_AF=0.0922;AFR_AF=0.3918;EUR_AF=0.1034;SAS_AF=0.1145;AA=C|||;VT=SNP
10	53571652	rs2879611	T	G	100	PASS	AC=866;AF=0.172923;AN=5008;NS=2504;DP=18795;EAS_AF=0.0655;AMR_AF=0.0922;AFR_AF=0.3941;EUR_AF=0.1034;SAS_AF=0.1135;AA=T|||;VT=SNP
10	53571734	rs2339854	G	A	100	PASS	AC=865;AF=0.172724;AN=5008;NS=2504;DP=16735;EAS_AF=0.0665;AMR_AF=0.0922;AFR_AF=0.3926;EUR_AF=0.1034;SAS_AF=0.1135;AA=A|||;VT=SNP
10	53572335	rs10823637	G	A	100	PASS	AC=1311;AF=0.261781;AN=5008;NS=2504;DP=18629;EAS_AF=0.1944;AMR_AF=0.1282;AFR_AF=0.5424;EUR_AF=0.1193;SAS_AF=0.1933;AA=A|||;VT=SNP
10	53572426	rs61850003	C	T	100	PASS	AC=1772;AF=0.353834;AN=5008;NS=2504;DP=21058;EAS_AF=0.3938;AMR_AF=0.3559;AFR_AF=0.1014;EUR_AF=0.5527;SAS_AF=0.4479;AA=T|||;VT=SNP
10	53572544	rs1937688	T	C	100	PASS	AC=3189;AF=0.636781;AN=5008;NS=2504;DP=22094;EAS_AF=0.5913;AMR_AF=0.4986;AFR_AF=0.711;EUR_AF=0.6759;SAS_AF=0.6411;AA=C|||;VT=SNP
10	53572676	rs2186147	C	T	100	PASS	AC=865;AF=0.172724;AN=5008;NS=2504;DP=18383;EAS_AF=0.0655;AMR_AF=0.0937;AFR_AF=0.3926;EUR_AF=0.1034;SAS_AF=0.1135;AA=C|||;VT=SNP
10	53574152	rs1343809	A	C	100	PASS	AC=1312;AF=0.261981;AN=5008;NS=2504;DP=17310;EAS_AF=0.1944;AMR_AF=0.1282;AFR_AF=0.5431;EUR_AF=0.1193;SAS_AF=0.1933;AA=A|||;VT=SNP
10	53574335	rs10823640	G	A	100	PASS	AC=1312;AF=0.261981;AN=5008;NS=2504;DP=15263;EAS_AF=0.1944;AMR_AF=0.1282;AFR_AF=0.5431;EUR_AF=0.1193;SAS_AF=0.1933;AA=G|||;VT=SNP
10	53574527	rs10999597	A	G	100	PASS	AC=1312;AF=0.261981;AN=5008;NS=2504;DP=17129;EAS_AF=0.1944;AMR_AF=0.1282;AFR_AF=0.5431;EUR_AF=0.1193;SAS_AF=0.1933;AA=A|||;VT=SNP
10	53574614	rs10999600	T	C	100	PASS	AC=1407;AF=0.28095;AN=5008;NS=2504;DP=18457;EAS_AF=0.1944;AMR_AF=0.1369;AFR_AF=0.6097;EUR_AF=0.1193;SAS_AF=0.1943;AA=T|||;VT=SNP
10	53574775	rs10999602	A	G	100	PASS	AC=1313;AF=0.262181;AN=5008;NS=2504;DP=16354;EAS_AF=0.1944;AMR_AF=0.1282;AFR_AF=0.5431;EUR_AF=0.1193;SAS_AF=0.1943;AA=G|||;VT=SNP
10	53574885	rs10823641	A	G	100	PASS	AC=1313;AF=0.262181;AN=5008;NS=2504;DP=17106;EAS_AF=0.1954;AMR_AF=0.1282;AFR_AF=0.5424;EUR_AF=0.1193;SAS_AF=0.1943;AA=G|||;VT=SNP
10	53574981	rs10823642	T	C	100	PASS	AC=1312;AF=0.261981;AN=5008;NS=2504;DP=19793;EAS_AF=0.1944;AMR_AF=0.1282;AFR_AF=0.5424;EUR_AF=0.1193;SAS_AF=0.1943;AA=T|||;VT=SNP
10	53575287	rs1937715	C	A	100	PASS	AC=1312;AF=0.261981;AN=5008;NS=2504;DP=17028;EAS_AF=0.1944;AMR_AF=0.1282;AFR_AF=0.5424;EUR_AF=0.1193;SAS_AF=0.1943;AA=A|||;VT=SNP
10	53575335	rs1937716	G	A	100	PASS	AC=1312;AF=0.261981;AN=5008;NS=2504;DP=18315;EAS_AF=0.1944;AMR_AF=0.1282;AFR_AF=0.5424;EUR_AF=0.1193;SAS_AF=0.1943;AA=A|||;VT=SNP
10	53575421	rs1937717	A	G	100	PASS	AC=1312;AF=0.261981;AN=5008;NS=2504;DP=20394;EAS_AF=0.1944;AMR_AF=0.1282;AFR_AF=0.5424;EUR_AF=0.1193;SAS_AF=0.1943;AA=A|||;VT=SNP
10	53575513	rs1937718	C	T	100	PASS	AC=1313;AF=0.262181;AN=5008;NS=2504;DP=18559;EAS_AF=0.1944;AMR_AF=0.1282;AFR_AF=0.5416;EUR_AF=0.1213;SAS_AF=0.1943;AA=C|||;VT=SNP
10	53575902	rs1937719	C	T	100	PASS	AC=1332;AF=0.265974;AN=5008;NS=2504;DP=18134;EAS_AF=0.1944;AMR_AF=0.1282;AFR_AF=0.5575;EUR_AF=0.1193;SAS_AF=0.1943;AA=T|||;VT=SNP
10	53576031	rs1937720	C	T	100	PASS	AC=1329;AF=0.265375;AN=5008;NS=2504;DP=14234;EAS_AF=0.1944;AMR_AF=0.1282;AFR_AF=0.5552;EUR_AF=0.1193;SAS_AF=0.1943;AA=T|||;VT=SNP
10	53576150	rs1937721	C	T	100	PASS	AC=1330;AF=0.265575;AN=5008;NS=2504;DP=14979;EAS_AF=0.1944;AMR_AF=0.1282;AFR_AF=0.556;EUR_AF=0.1193;SAS_AF=0.1943;AA=T|||;VT=SNP
10	53576743	rs7913499	T	A	100	PASS	AC=1330;AF=0.265575;AN=5008;NS=2504;DP=11516;EAS_AF=0.1944;AMR_AF=0.1282;AFR_AF=0.556;EUR_AF=0.1193;SAS_AF=0.1943;AA=A|||;VT=SNP
10	53576845	rs4935282	C	T	100	PASS	AC=1330;AF=0.265575;AN=5008;NS=2504;DP=11407;EAS_AF=0.1944;AMR_AF=0.1282;AFR_AF=0.556;EUR_AF=0.1193;SAS_AF=0.1943;AA=T|||;VT=SNP
10	53577207	rs4935283	C	T	100	PASS	AC=1330;AF=0.265575;AN=5008;NS=2504;DP=14934;EAS_AF=0.1944;AMR_AF=0.1282;AFR_AF=0.556;EUR_AF=0.1193;SAS_AF=0.1943;AA=T|||;VT=SNP
10	53578991	rs1937705	G	A	100	PASS	AC=1904;AF=0.380192;AN=5008;NS=2504;DP=13852;EAS_AF=0.4673;AMR_AF=0.415;AFR_AF=0.0998;EUR_AF=0.5696;SAS_AF=0.4499;AA=G|||;VT=SNP
10	53579678	rs61296484	A	G	100	PASS	AC=673;AF=0.134385;AN=5008;NS=2504;DP=16776;EAS_AF=0.0655;AMR_AF=0.0764;AFR_AF=0.2837;EUR_AF=0.1014;SAS_AF=0.0787;AA=A|||;VT=SNP
10	53579765	rs7903427	T	G	100	PASS	AC=1290;AF=0.257588;AN=5008;NS=2504;DP=13813;EAS_AF=0.1925;AMR_AF=0.1239;AFR_AF=0.531;EUR_AF=0.1173;SAS_AF=0.1943;AA=T|||;VT=SNP
10	53579774	rs58030929	T	C	100	PASS	AC=661;AF=0.131989;AN=5008;NS=2504;DP=13240;EAS_AF=0.0655;AMR_AF=0.0764;AFR_AF=0.2753;EUR_AF=0.1004;SAS_AF=0.0787;AA=T|||;VT=SNP
10	53579821	rs7915353	C	A	100	PASS	AC=1290;AF=0.257588;AN=5008;NS=2504;DP=12413;EAS_AF=0.1925;AMR_AF=0.1239;AFR_AF=0.531;EUR_AF=0.1173;SAS_AF=0.1943;AA=A|||;VT=SNP
10	53579999	rs7917762	G	A	100	PASS	AC=1292;AF=0.257987;AN=5008;NS=2504;DP=14235;EAS_AF=0.1935;AMR_AF=0.1239;AFR_AF=0.5318;EUR_AF=0.1173;SAS_AF=0.1943;AA=A|||;VT=SNP
10	53580080	rs60429788	C	T	100	PASS	AC=695;AF=0.138778;AN=5008;NS=2504;DP=16536;EAS_AF=0.0665;AMR_AF=0.0836;AFR_AF=0.2965;EUR_AF=0.1004;SAS_AF=0.0787;AA=T|||;VT=SNP
10	53580138	rs58429551	G	A	100	PASS	AC=662;AF=0.132188;AN=5008;NS=2504;DP=16854;EAS_AF=0.0665;AMR_AF=0.0764;AFR_AF=0.2753;EUR_AF=0.1004;SAS_AF=0.0787;AA=G|||;VT=SNP
10	53580219	rs7918039	G	A	100	PASS	AC=1293;AF=0.258187;AN=5008;NS=2504;DP=18384;EAS_AF=0.1944;AMR_AF=0.1239;AFR_AF=0.5318;EUR_AF=0.1173;SAS_AF=0.1943;AA=g|||;VT=SNP
10	53580382	rs10508960	G	A	100	PASS	AC=318;AF=0.0634984;AN=5008;NS=2504;DP=18013;EAS_AF=0.0675;AMR_AF=0.0461;AFR_AF=0.0356;EUR_AF=0.0954;SAS_AF=0.0767;AA=G|||;VT=SNP
10	53580919	rs7083566	A	G	100	PASS	AC=1270;AF=0.253594;AN=5008;NS=2504;DP=17975;EAS_AF=0.1935;AMR_AF=0.1239;AFR_AF=0.534;EUR_AF=0.1173;SAS_AF=0.1687;AA=a|||;VT=SNP
10	53580980	rs2226254	A	G	100	PASS	AC=1871;AF=0.373602;AN=5008;NS=2504;DP=17291;EAS_AF=0.4692;AMR_AF=0.4049;AFR_AF=0.1036;EUR_AF=0.5686;SAS_AF=0.4172;AA=A|||;VT=SNP
10	53581087	rs10999634	C	G	100	PASS	AC=1270;AF=0.253594;AN=5008;NS=2504;DP=16075;EAS_AF=0.1935;AMR_AF=0.1239;AFR_AF=0.534;EUR_AF=0.1173;SAS_AF=0.1687;AA=G|||;VT=SNP
10	53581387	rs16923587	T	C	100	PASS	AC=670;AF=0.133786;AN=5008;NS=2504;DP=14299;EAS_AF=0.0655;AMR_AF=0.0764;AFR_AF=0.2821;EUR_AF=0.1004;SAS_AF=0.0787;AA=T|||;VT=SNP
10	53581519	rs16923591	T	C	100	PASS	AC=712;AF=0.142173;AN=5008;NS=2504;DP=14200;EAS_AF=0.0655;AMR_AF=0.0836;AFR_AF=0.3101;EUR_AF=0.1004;SAS_AF=0.0787;AA=T|||;VT=SNP
10	53581636	rs1937689	T	C	100	PASS	AC=1869;AF=0.373203;AN=5008;NS=2504;DP=14610;EAS_AF=0.4692;AMR_AF=0.4035;AFR_AF=0.1036;EUR_AF=0.5676;SAS_AF=0.4172;AA=T|||;VT=SNP
10	53581796	rs12262614	G	A	100	PASS	AC=1269;AF=0.253395;AN=5008;NS=2504;DP=16192;EAS_AF=0.1915;AMR_AF=0.1239;AFR_AF=0.5348;EUR_AF=0.1173;SAS_AF=0.1687;AA=A|||;VT=SNP
10	53582042	rs60285660	A	C	100	PASS	AC=1269;AF=0.253395;AN=5008;NS=2504;DP=17638;EAS_AF=0.1915;AMR_AF=0.1239;AFR_AF=0.5348;EUR_AF=0.1173;SAS_AF=0.1687;AA=C|||;VT=SNP
10	53582152	rs57786924	G	A	100	PASS	AC=1270;AF=0.253594;AN=5008;NS=2504;DP=17968;EAS_AF=0.1915;AMR_AF=0.1239;AFR_AF=0.5356;EUR_AF=0.1173;SAS_AF=0.1687;AA=g|||;VT=SNP
10	53582208	rs59533985	T	C	100	PASS	AC=1270;AF=0.253594;AN=5008;NS=2504;DP=18289;EAS_AF=0.1915;AMR_AF=0.1239;AFR_AF=0.5356;EUR_AF=0.1173;SAS_AF=0.1687;AA=C|||;VT=SNP
10	53582211	rs58618242	C	T	100	PASS	AC=1271;AF=0.253794;AN=5008;NS=2504;DP=18249;EAS_AF=0.1915;AMR_AF=0.1239;AFR_AF=0.5356;EUR_AF=0.1183;SAS_AF=0.1687;AA=T|||;VT=SNP
10	53583243	rs2879615	A	G	100	PASS	AC=842;AF=0.168131;AN=5008;NS=2504;DP=16874;EAS_AF=0.0655;AMR_AF=0.0937;AFR_AF=0.3956;EUR_AF=0.1014;SAS_AF=0.0879;AA=A|||;VT=SNP
10	53583300	rs2879614	C	G	100	PASS	AC=1269;AF=0.253395;AN=5008;NS=2504;DP=16087;EAS_AF=0.1915;AMR_AF=0.1239;AFR_AF=0.5348;EUR_AF=0.1173;SAS_AF=0.1687;AA=G|||;VT=SNP
10	53584234	rs1937690	A	G	100	PASS	AC=3221;AF=0.643171;AN=5008;NS=2504;DP=18754;EAS_AF=0.6597;AMR_AF=0.5346;AFR_AF=0.6959;EUR_AF=0.6869;SAS_AF=0.5869;AA=G|||;VT=SNP
10	53584737	rs2339859	C	G	100	PASS	AC=1271;AF=0.253794;AN=5008;NS=2504;DP=19578;EAS_AF=0.1925;AMR_AF=0.1239;AFR_AF=0.5356;EUR_AF=0.1173;SAS_AF=0.1687;AA=G|||;VT=SNP
10	53584764	rs2339858	T	G	100	PASS	AC=673;AF=0.134385;AN=5008;NS=2504;DP=19002;EAS_AF=0.0655;AMR_AF=0.0764;AFR_AF=0.2844;EUR_AF=0.1004;SAS_AF=0.0787;AA=T|||;VT=SNP
10	53584787	rs2879613	T	A	100	PASS	AC=1270;AF=0.253594;AN=5008;NS=2504;DP=18840;EAS_AF=0.1915;AMR_AF=0.1239;AFR_AF=0.5356;EUR_AF=0.1173;SAS_AF=0.1687;AA=A|||;VT=SNP
10	53585117	rs60461309	T	C	100	PASS	AC=714;AF=0.142572;AN=5008;NS=2504;DP=19314;EAS_AF=0.0655;AMR_AF=0.0836;AFR_AF=0.3116;EUR_AF=0.1004;SAS_AF=0.0787;AA=T|||;VT=SNP
10	53585126	rs10999647	T	C	100	PASS	AC=1270;AF=0.253594;AN=5008;NS=2504;DP=19225;EAS_AF=0.1915;AMR_AF=0.1239;AFR_AF=0.5356;EUR_AF=0.1173;SAS_AF=0.1687;AA=t|||;VT=SNP
10	53585241	rs10999649	C	T	100	PASS	AC=1270;AF=0.253594;AN=5008;NS=2504;DP=18594;EAS_AF=0.1915;AMR_AF=0.1239;AFR_AF=0.5356;EUR_AF=0.1173;SAS_AF=0.1687;AA=c|||;VT=SNP
10	53585249	rs12569525	G	A	100	PASS	AC=1855;AF=0.370407;AN=5008;NS=2504;DP=18250;EAS_AF=0.4643;AMR_AF=0.402;AFR_AF=0.1036;EUR_AF=0.5616;SAS_AF=0.4151;AA=G|||;VT=SNP
10	53585343	rs4935284	C	T	100	PASS	AC=418;AF=0.0834665;AN=5008;NS=2504;DP=16264;EAS_AF=0.0645;AMR_AF=0.0533;AFR_AF=0.1089;EUR_AF=0.0964;SAS_AF=0.0767;AA=C|||;VT=SNP
10	53586166	rs12265938	A	G	100	PASS	AC=1270;AF=0.253594;AN=5008;NS=2504;DP=18371;EAS_AF=0.1915;AMR_AF=0.1239;AFR_AF=0.5356;EUR_AF=0.1173;SAS_AF=0.1687;AA=G|||;VT=SNP
10	53586366	rs16923721	T	A	100	PASS	AC=702;AF=0.140176;AN=5008;NS=2504;DP=17875;EAS_AF=0.0645;AMR_AF=0.0836;AFR_AF=0.3033;EUR_AF=0.1004;SAS_AF=0.0787;AA=T|||;VT=SNP
10	53586382	rs12258521	C	T	100	PASS	AC=1270;AF=0.253594;AN=5008;NS=2504;DP=17506;EAS_AF=0.1915;AMR_AF=0.1239;AFR_AF=0.5356;EUR_AF=0.1173;SAS_AF=0.1687;AA=C|||;VT=SNP
10	53586582	rs10999660	G	A	100	PASS	AC=1270;AF=0.253594;AN=5008;NS=2504;DP=18389;EAS_AF=0.1915;AMR_AF=0.1239;AFR_AF=0.5356;EUR_AF=0.1173;SAS_AF=0.1687;AA=A|||;VT=SNP
10	53587305	rs10999662	T	C	100	PASS	AC=1271;AF=0.253794;AN=5008;NS=2504;DP=16183;EAS_AF=0.1925;AMR_AF=0.1239;AFR_AF=0.5356;EUR_AF=0.1173;SAS_AF=0.1687;AA=C|||;VT=SNP
10	53587375	rs10508959	A	T	100	PASS	AC=1271;AF=0.253794;AN=5008;NS=2504;DP=16372;EAS_AF=0.1925;AMR_AF=0.1239;AFR_AF=0.5356;EUR_AF=0.1173;SAS_AF=0.1687;AA=A|||;VT=SNP
10	53587500	rs2068270	C	A	100	PASS	AC=1270;AF=0.253594;AN=5008;NS=2504;DP=16909;EAS_AF=0.1915;AMR_AF=0.1239;AFR_AF=0.5356;EUR_AF=0.1173;SAS_AF=0.1687;AA=C|||;VT=SNP
10	53587696	rs2068271	T	A	100	PASS	AC=1271;AF=0.253794;AN=5008;NS=2504;DP=16155;EAS_AF=0.1915;AMR_AF=0.1239;AFR_AF=0.5363;EUR_AF=0.1173;SAS_AF=0.1687;AA=T|||;VT=SNP
10	53588040	rs10508958	A	C	100	PASS	AC=1896;AF=0.378594;AN=5008;NS=2504;DP=17215;EAS_AF=0.4692;AMR_AF=0.4078;AFR_AF=0.1044;EUR_AF=0.5815;SAS_AF=0.4264;AA=A|||;VT=SNP
10	53588339	rs16923777	C	T	100	PASS	AC=418;AF=0.0834665;AN=5008;NS=2504;DP=19016;EAS_AF=0.0645;AMR_AF=0.0533;AFR_AF=0.1089;EUR_AF=0.0964;SAS_AF=0.0767;AA=C|||;VT=SNP
10	53588707	rs61850005	A	G	100	PASS	AC=1646;AF=0.328674;AN=5008;NS=2504;DP=20715;EAS_AF=0.4673;AMR_AF=0.3372;AFR_AF=0.0749;EUR_AF=0.4453;SAS_AF=0.4029;AA=A|||;VT=SNP
10	53588903	rs10823671	G	T	100	PASS	AC=1268;AF=0.253195;AN=5008;NS=2504;DP=20344;EAS_AF=0.1915;AMR_AF=0.1239;AFR_AF=0.534;EUR_AF=0.1173;SAS_AF=0.1687;AA=T|||;VT=SNP
10	53588957	rs10823672	A	G	100	PASS	AC=1268;AF=0.253195;AN=5008;NS=2504;DP=21538;EAS_AF=0.1915;AMR_AF=0.1239;AFR_AF=0.534;EUR_AF=0.1173;SAS_AF=0.1687;AA=A|||;VT=SNP
10	53588990	rs10823673	A	C	100	PASS	AC=1268;AF=0.253195;AN=5008;NS=2504;DP=22142;EAS_AF=0.1915;AMR_AF=0.1239;AFR_AF=0.534;EUR_AF=0.1173;SAS_AF=0.1687;AA=C|||;VT=SNP
10	53589026	rs10823674	T	C	100	PASS	AC=1268;AF=0.253195;AN=5008;NS=2504;DP=21456;EAS_AF=0.1915;AMR_AF=0.1239;AFR_AF=0.534;EUR_AF=0.1173;SAS_AF=0.1687;AA=C|||;VT=SNP
10	53589162	rs10823675	T	C	100	PASS	AC=1268;AF=0.253195;AN=5008;NS=2504;DP=18651;EAS_AF=0.1915;AMR_AF=0.1239;AFR_AF=0.534;EUR_AF=0.1173;SAS_AF=0.1687;AA=C|||;VT=SNP
10	53589364	rs1937691	A	G	100	PASS	AC=1268;AF=0.253195;AN=5008;NS=2504;DP=18046;EAS_AF=0.1915;AMR_AF=0.1239;AFR_AF=0.534;EUR_AF=0.1173;SAS_AF=0.1687;AA=C|||;VT=SNP
10	53589683	rs1937692	A	G	100	PASS	AC=1268;AF=0.253195;AN=5008;NS=2504;DP=17130;EAS_AF=0.1915;AMR_AF=0.1239;AFR_AF=0.534;EUR_AF=0.1173;SAS_AF=0.1687;AA=G|||;VT=SNP
10	53589770	rs1937693	A	T	100	PASS	AC=1347;AF=0.26897;AN=5008;NS=2504;DP=17398;EAS_AF=0.1915;AMR_AF=0.1311;AFR_AF=0.5915;EUR_AF=0.1173;SAS_AF=0.1667;AA=T|||;VT=SNP
10	53590165	rs72799454	T	C	100	PASS	AC=695;AF=0.138778;AN=5008;NS=2504;DP=16112;EAS_AF=0.0645;AMR_AF=0.0793;AFR_AF=0.298;EUR_AF=0.1034;SAS_AF=0.0787;AA=T|||;VT=SNP
10	53590171	rs16923817	G	A	100	PASS	AC=1266;AF=0.252796;AN=5008;NS=2504;DP=16227;EAS_AF=0.1915;AMR_AF=0.1239;AFR_AF=0.534;EUR_AF=0.1173;SAS_AF=0.1667;AA=A|||;VT=SNP
10	53591234	rs10823682	G	A	100	PASS	AC=1257;AF=0.250998;AN=5008;NS=2504;DP=15790;EAS_AF=0.1825;AMR_AF=0.1239;AFR_AF=0.534;EUR_AF=0.1173;SAS_AF=0.1667;AA=A|||;VT=SNP
10	53591581	rs10823683	T	A	100	PASS	AC=1257;AF=0.250998;AN=5008;NS=2504;DP=16571;EAS_AF=0.1825;AMR_AF=0.1239;AFR_AF=0.534;EUR_AF=0.1173;SAS_AF=0.1667;AA=A|||;VT=SNP
10	53591813	rs10823685	C	T	100	PASS	AC=1257;AF=0.250998;AN=5008;NS=2504;DP=16413;EAS_AF=0.1825;AMR_AF=0.1239;AFR_AF=0.534;EUR_AF=0.1173;SAS_AF=0.1667;AA=T|||;VT=SNP
10	53592294	rs2186148	C	G	100	PASS	AC=3060;AF=0.611022;AN=5008;NS=2504;DP=17833;EAS_AF=0.6567;AMR_AF=0.5029;AFR_AF=0.6384;EUR_AF=0.6392;SAS_AF=0.5746;AA=G|||;VT=SNP
10	53592302	rs7077502	A	G	100	PASS	AC=1257;AF=0.250998;AN=5008;NS=2504;DP=18129;EAS_AF=0.1825;AMR_AF=0.1239;AFR_AF=0.534;EUR_AF=0.1173;SAS_AF=0.1667;AA=G|||;VT=SNP
10	53592503	rs1937696	T	C	100	PASS	AC=1266;AF=0.252796;AN=5008;NS=2504;DP=16782;EAS_AF=0.1915;AMR_AF=0.1239;AFR_AF=0.534;EUR_AF=0.1173;SAS_AF=0.1667;AA=C|||;VT=SNP
10	53592537	rs1937697	A	G	100	PASS	AC=1257;AF=0.250998;AN=5008;NS=2504;DP=17209;EAS_AF=0.1825;AMR_AF=0.1239;AFR_AF=0.534;EUR_AF=0.1173;SAS_AF=0.1667;AA=G|||;VT=SNP
10	53592821	rs58289711	G	A	100	PASS	AC=1858;AF=0.371006;AN=5008;NS=2504;DP=19426;EAS_AF=0.4623;AMR_AF=0.3804;AFR_AF=0.1596;EUR_AF=0.5149;SAS_AF=0.408;AA=G|||;VT=SNP
10	53592823	rs10508957	T	C	100	PASS	AC=696;AF=0.138978;AN=5008;NS=2504;DP=19685;EAS_AF=0.0645;AMR_AF=0.0807;AFR_AF=0.298;EUR_AF=0.1034;SAS_AF=0.0787;AA=T|||;VT=SNP
10	53592931	rs6480493	T	C	100	PASS	AC=1266;AF=0.252796;AN=5008;NS=2504;DP=19655;EAS_AF=0.1925;AMR_AF=0.1225;AFR_AF=0.534;EUR_AF=0.1173;SAS_AF=0.1667;AA=T|||;VT=SNP
10	53593265	rs7920824	G	T	100	PASS	AC=1256;AF=0.250799;AN=5008;NS=2504;DP=18422;EAS_AF=0.1825;AMR_AF=0.1225;AFR_AF=0.534;EUR_AF=0.1173;SAS_AF=0.1667;AA=T|||;VT=SNP
10	53593305	rs1937698	C	A	100	PASS	AC=1867;AF=0.372804;AN=5008;NS=2504;DP=16857;EAS_AF=0.4633;AMR_AF=0.3862;AFR_AF=0.1611;EUR_AF=0.5169;SAS_AF=0.408;AA=C|||;VT=SNP
10	53593433	rs10823688	A	C	100	PASS	AC=653;AF=0.130391;AN=5008;NS=2504;DP=17419;EAS_AF=0.1379;AMR_AF=0.1715;AFR_AF=0.034;EUR_AF=0.1312;SAS_AF=0.2229;AA=A|||;VT=SNP
10	53593454	rs72799460	G	A	100	PASS	AC=418;AF=0.0834665;AN=5008;NS=2504;DP=16237;EAS_AF=0.0645;AMR_AF=0.0533;AFR_AF=0.1089;EUR_AF=0.0964;SAS_AF=0.0767;AA=G|||;VT=SNP
10	53593613	rs60680159	C	T	100	PASS	AC=685;AF=0.136781;AN=5008;NS=2504;DP=18170;EAS_AF=0.0645;AMR_AF=0.0793;AFR_AF=0.2905;EUR_AF=0.1034;SAS_AF=0.0787;AA=C|||;VT=SNP
10	53593726	rs10823690	A	G	100	PASS	AC=1266;AF=0.252796;AN=5008;NS=2504;DP=17901;EAS_AF=0.1925;AMR_AF=0.1239;AFR_AF=0.5333;EUR_AF=0.1173;SAS_AF=0.1667;AA=G|||;VT=SNP
10	53593861	rs72799462	A	G	100	PASS	AC=413;AF=0.0824681;AN=5008;NS=2504;DP=16475;EAS_AF=0.0635;AMR_AF=0.0533;AFR_AF=0.1089;EUR_AF=0.0934;SAS_AF=0.0757;AA=A|||;VT=SNP
10	53593864	rs10823692	C	T	100	PASS	AC=1257;AF=0.250998;AN=5008;NS=2504;DP=16425;EAS_AF=0.1835;AMR_AF=0.1225;AFR_AF=0.534;EUR_AF=0.1173;SAS_AF=0.1667;AA=T|||;VT=SNP
10	53593979	rs6480499	C	T	100	PASS	AC=1781;AF=0.355631;AN=5008;NS=2504;DP=17054;EAS_AF=0.4643;AMR_AF=0.3746;AFR_AF=0.1014;EUR_AF=0.5159;SAS_AF=0.409;AA=C|||;VT=SNP
10	53594168	rs72799463	A	C	100	PASS	AC=694;AF=0.138578;AN=5008;NS=2504;DP=15367;EAS_AF=0.0645;AMR_AF=0.0793;AFR_AF=0.2973;EUR_AF=0.1034;SAS_AF=0.0787;AA=A|||;VT=SNP
10	53595503	rs7477477	A	G	100	PASS	AC=3263;AF=0.651558;AN=5008;NS=2504;DP=17864;EAS_AF=0.6885;AMR_AF=0.5403;AFR_AF=0.7012;EUR_AF=0.6889;SAS_AF=0.5869;AA=G|||;VT=SNP
10	53595882	rs10823697	A	C	100	PASS	AC=877;AF=0.17512;AN=5008;NS=2504;DP=17344;EAS_AF=0.128;AMR_AF=0.0807;AFR_AF=0.4259;EUR_AF=0.0408;SAS_AF=0.09;AA=A|||;VT=SNP
10	53595946	rs11592926	A	G	100	PASS	AC=1889;AF=0.377196;AN=5008;NS=2504;DP=17677;EAS_AF=0.4831;AMR_AF=0.4035;AFR_AF=0.1036;EUR_AF=0.5706;SAS_AF=0.4202;AA=A|||;VT=SNP
10	53596241	rs11599504	C	A	100	PASS	AC=1787;AF=0.356829;AN=5008;NS=2504;DP=17694;EAS_AF=0.4712;AMR_AF=0.3746;AFR_AF=0.1006;EUR_AF=0.5149;SAS_AF=0.41;AA=C|||;VT=SNP
10	53597363	rs17630940	T	C	100	PASS	AC=323;AF=0.0644968;AN=5008;NS=2504;DP=17709;EAS_AF=0.0685;AMR_AF=0.0504;AFR_AF=0.0356;EUR_AF=0.0954;SAS_AF=0.0777;AA=T|||;VT=SNP
10	53599222	rs12765252	A	G	100	PASS	AC=228;AF=0.0455272;AN=5008;NS=2504;DP=17957;EAS_AF=0.0129;AMR_AF=0.0519;AFR_AF=0.0726;EUR_AF=0.0557;SAS_AF=0.0276;AA=A|||;VT=SNP
10	53600367	rs12771623	C	T	100	PASS	AC=275;AF=0.0549121;AN=5008;NS=2504;DP=11229;EAS_AF=0.006;AMR_AF=0.062;AFR_AF=0.0885;EUR_AF=0.0845;SAS_AF=0.0245;AA=C|||;VT=SNP
10	53600495	rs118168873	G	A	100	PASS	AC=87;AF=0.0173722;AN=5008;NS=2504;DP=11129;EAS_AF=0.002;AMR_AF=0.0115;AFR_AF=0.0023;EUR_AF=0.0596;SAS_AF=0.0143;AA=G|||;VT=SNP
10	53601644	rs111810869	C	T	100	PASS	AC=492;AF=0.0982428;AN=5008;NS=2504;DP=16780;EAS_AF=0.0069;AMR_AF=0.0807;AFR_AF=0.2216;EUR_AF=0.0984;SAS_AF=0.0378;AA=T|||;VT=SNP
10	53601984	rs16923985	A	G	100	PASS	AC=340;AF=0.0678914;AN=5008;NS=2504;DP=21828;EAS_AF=0.0079;AMR_AF=0.0749;AFR_AF=0.1165;EUR_AF=0.0984;SAS_AF=0.0276;AA=A|||;VT=SNP
10	53602190	rs12247820	A	G	100	PASS	AC=606;AF=0.121006;AN=5008;NS=2504;DP=20400;EAS_AF=0.0069;AMR_AF=0.0879;AFR_AF=0.3041;EUR_AF=0.0984;SAS_AF=0.0378;AA=G|||;VT=SNP
10	53602201	rs16923997	G	C	100	PASS	AC=297;AF=0.0593051;AN=5008;NS=2504;DP=20148;EAS_AF=0.0069;AMR_AF=0.0663;AFR_AF=0.0893;EUR_AF=0.0984;SAS_AF=0.0276;AA=G|||;VT=SNP
10	53603011	rs1937699	A	G	100	PASS	AC=1204;AF=0.240415;AN=5008;NS=2504;DP=12879;EAS_AF=0.3185;AMR_AF=0.3501;AFR_AF=0.0166;EUR_AF=0.3131;SAS_AF=0.3098;AA=A|||;VT=SNP
10	53603930	rs12779926	T	C	100	PASS	AC=415;AF=0.0828674;AN=5008;NS=2504;DP=16920;EAS_AF=0.0069;AMR_AF=0.0807;AFR_AF=0.1528;EUR_AF=0.1093;SAS_AF=0.0409;AA=C|||;VT=SNP
10	53605414	rs10823710	T	A	100	PASS	AC=2555;AF=0.510184;AN=5008;NS=2504;DP=17600;EAS_AF=0.4901;AMR_AF=0.5403;AFR_AF=0.4788;EUR_AF=0.5368;SAS_AF=0.5245;AA=T|||;VT=SNP
10	53605463	rs10823711	C	T	100	PASS	AC=417;AF=0.0832668;AN=5008;NS=2504;DP=17179;EAS_AF=0.1349;AMR_AF=0.049;AFR_AF=0.0719;EUR_AF=0.0318;SAS_AF=0.1227;AA=C|||;VT=SNP
10	53606288	rs7100647	G	A	100	PASS	AC=3186;AF=0.636182;AN=5008;NS=2504;DP=18820;EAS_AF=0.4931;AMR_AF=0.6383;AFR_AF=0.7859;EUR_AF=0.6362;SAS_AF=0.5798;AA=A|||;VT=SNP
10	53606437	rs16924047	A	C	100	PASS	AC=345;AF=0.0688898;AN=5008;NS=2504;DP=17586;EAS_AF=0.0069;AMR_AF=0.0764;AFR_AF=0.1044;EUR_AF=0.1064;SAS_AF=0.0409;AA=A|||;VT=SNP
10	53608977	rs1937701	C	T	100	PASS	AC=1409;AF=0.28135;AN=5008;NS=2504;DP=16142;EAS_AF=0.0159;AMR_AF=0.2075;AFR_AF=0.7148;EUR_AF=0.1819;SAS_AF=0.1237;AA=T|||;VT=SNP
10	53609086	rs17549153	G	A	100	PASS	AC=531;AF=0.10603;AN=5008;NS=2504;DP=17214;EAS_AF=0.1052;AMR_AF=0.1297;AFR_AF=0.0197;EUR_AF=0.1272;SAS_AF=0.1851;AA=G|||;VT=SNP
10	53610354	rs12255169	T	C	100	PASS	AC=697;AF=0.139177;AN=5008;NS=2504;DP=14514;EAS_AF=0.0129;AMR_AF=0.0908;AFR_AF=0.3775;EUR_AF=0.0507;SAS_AF=0.0726;AA=T|||;VT=SNP
10	53610833	rs1937702	G	A	100	PASS	AC=1379;AF=0.275359;AN=5008;NS=2504;DP=17605;EAS_AF=0.0159;AMR_AF=0.2104;AFR_AF=0.6899;EUR_AF=0.1819;SAS_AF=0.1247;AA=A|||;VT=SNP
10	53610844	rs6480508	T	G	100	PASS	AC=1396;AF=0.278754;AN=5008;NS=2504;DP=17693;EAS_AF=0.0169;AMR_AF=0.2161;AFR_AF=0.6899;EUR_AF=0.1928;SAS_AF=0.1258;AA=G|||;VT=SNP
10	53610863	rs1937703	A	G	100	PASS	AC=416;AF=0.0830671;AN=5008;NS=2504;DP=17934;EAS_AF=0.004;AMR_AF=0.1052;AFR_AF=0.1089;EUR_AF=0.1412;SAS_AF=0.0542;AA=A|||;VT=SNP
10	53611887	rs7088201	A	T	100	PASS	AC=1072;AF=0.214058;AN=5008;NS=2504;DP=11919;EAS_AF=0.0169;AMR_AF=0.1282;AFR_AF=0.6278;EUR_AF=0.0547;SAS_AF=0.0828;AA=T|||;VT=SNP
10	53613501	rs7917364	A	G	100	PASS	AC=1437;AF=0.286941;AN=5008;NS=2504;DP=17111;EAS_AF=0.0169;AMR_AF=0.2147;AFR_AF=0.7179;EUR_AF=0.1948;SAS_AF=0.1288;AA=G|||;VT=SNP
10	53613913	rs7080306	C	T	100	PASS	AC=660;AF=0.131789;AN=5008;NS=2504;DP=16291;EAS_AF=0.0119;AMR_AF=0.0908;AFR_AF=0.3464;EUR_AF=0.0557;SAS_AF=0.0726;AA=C|||;VT=SNP
10	53614762	rs17631340	G	A	100	PASS	AC=628;AF=0.125399;AN=5008;NS=2504;DP=16982;EAS_AF=0.0208;AMR_AF=0.1844;AFR_AF=0.0772;EUR_AF=0.1521;SAS_AF=0.229;AA=G|||;VT=SNP
10	53614863	rs1937707	A	G	100	PASS	AC=1533;AF=0.30611;AN=5008;NS=2504;DP=19386;EAS_AF=0.0794;AMR_AF=0.3559;AFR_AF=0.4107;EUR_AF=0.3052;SAS_AF=0.364;AA=G|||;VT=SNP
10	53614932	rs1937708	C	T	100	PASS	AC=486;AF=0.0970447;AN=5008;NS=2504;DP=19225;EAS_AF=0.0377;AMR_AF=0.1888;AFR_AF=0.0053;EUR_AF=0.1769;SAS_AF=0.135;AA=C|||;VT=SNP
10	53614940	rs1937709	A	G	100	PASS	AC=1583;AF=0.316094;AN=5008;NS=2504;DP=19462;EAS_AF=0.0794;AMR_AF=0.3818;AFR_AF=0.3903;EUR_AF=0.34;SAS_AF=0.3885;AA=A|||;VT=SNP
10	53615000	rs1937710	T	C	100	PASS	AC=919;AF=0.183506;AN=5008;NS=2504;DP=19633;EAS_AF=0.0615;AMR_AF=0.1686;AFR_AF=0.3442;EUR_AF=0.1521;SAS_AF=0.135;AA=T|||;VT=SNP
10	53615279	rs1937711	C	G	100	PASS	AC=2660;AF=0.53115;AN=5008;NS=2504;DP=20165;EAS_AF=0.4742;AMR_AF=0.4798;AFR_AF=0.4349;EUR_AF=0.6412;SAS_AF=0.6431;AA=G|||;VT=SNP
10	53616629	rs10999787	C	A	100	PASS	AC=877;AF=0.17512;AN=5008;NS=2504;DP=15826;EAS_AF=0.129;AMR_AF=0.1873;AFR_AF=0.059;EUR_AF=0.2694;SAS_AF=0.274;AA=C|||;VT=SNP
10	53616977	rs79279251	T	C	100	PASS	AC=264;AF=0.0527157;AN=5008;NS=2504;DP=17077;EAS_AF=0.005;AMR_AF=0.0418;AFR_AF=0.1218;EUR_AF=0.0348;SAS_AF=0.0348;AA=t|||;VT=SNP
10	53617162	rs10823724	T	A	100	PASS	AC=1195;AF=0.238618;AN=5008;NS=2504;DP=17466;EAS_AF=0.2669;AMR_AF=0.2565;AFR_AF=0.0371;EUR_AF=0.3579;SAS_AF=0.3466;AA=T|||;VT=SNP
10	53617424	rs76270651	A	C	100	PASS	AC=406;AF=0.0810703;AN=5008;NS=2504;DP=16646;EAS_AF=0.005;AMR_AF=0.0476;AFR_AF=0.2224;EUR_AF=0.0368;SAS_AF=0.0378;AA=A|||;VT=SNP
10	53618316	rs10999799	T	C	100	PASS	AC=2466;AF=0.492412;AN=5008;NS=2504;DP=9344;EAS_AF=0.4216;AMR_AF=0.5231;AFR_AF=0.2564;EUR_AF=0.6799;SAS_AF=0.6697;AA=C|||;VT=SNP
10	53619147	rs7096733	A	G	100	PASS	AC=2155;AF=0.430312;AN=5008;NS=2504;DP=13402;EAS_AF=0.5298;AMR_AF=0.5245;AFR_AF=0.3888;EUR_AF=0.3917;SAS_AF=0.3569;AA=A|||;VT=SNP
10	53619210	rs61464441	A	G	100	PASS	AC=354;AF=0.0706869;AN=5008;NS=2504;DP=15486;EAS_AF=0.0536;AMR_AF=0.0648;AFR_AF=0.1248;EUR_AF=0.0497;SAS_AF=0.0409;AA=A|||;VT=SNP
10	53619366	rs12261238	A	G	100	PASS	AC=931;AF=0.185903;AN=5008;NS=2504;DP=17942;EAS_AF=0.0655;AMR_AF=0.1182;AFR_AF=0.4887;EUR_AF=0.0815;SAS_AF=0.0562;AA=A|||;VT=SNP
10	53619618	rs79554353	C	T	100	PASS	AC=267;AF=0.0533147;AN=5008;NS=2504;DP=19647;EAS_AF=0.0268;AMR_AF=0.0403;AFR_AF=0.0741;EUR_AF=0.0467;SAS_AF=0.0685;AA=C|||;VT=SNP
10	53619852	rs1937713	C	A	100	PASS	AC=863;AF=0.172324;AN=5008;NS=2504;DP=19771;EAS_AF=0.0595;AMR_AF=0.1931;AFR_AF=0.1861;EUR_AF=0.3161;SAS_AF=0.1074;AA=C|||;VT=SNP
10	53619992	rs1937714	C	G	100	PASS	AC=1126;AF=0.22484;AN=5008;NS=2504;DP=21295;EAS_AF=0.0893;AMR_AF=0.2262;AFR_AF=0.3321;EUR_AF=0.331;SAS_AF=0.1094;AA=C|||;VT=SNP
10	53620251	rs12764113	A	G	100	PASS	AC=849;AF=0.169529;AN=5008;NS=2504;DP=20361;EAS_AF=0.0972;AMR_AF=0.2637;AFR_AF=0.3018;EUR_AF=0.0934;SAS_AF=0.0767;AA=A|||;VT=SNP
10	53620386	rs10823734	A	G	100	PASS	AC=1897;AF=0.378794;AN=5008;NS=2504;DP=21490;EAS_AF=0.5069;AMR_AF=0.3112;AFR_AF=0.1165;EUR_AF=0.4046;SAS_AF=0.6227;AA=A|||;VT=SNP
10	53620400	rs6480518	T	C	100	PASS	AC=4530;AF=0.904553;AN=5008;NS=2504;DP=21680;EAS_AF=0.9435;AMR_AF=0.8948;AFR_AF=0.9327;EUR_AF=0.8539;SAS_AF=0.8855;AA=C|||;VT=SNP
10	53620545	rs7083683	G	A	100	PASS	AC=393;AF=0.0784744;AN=5008;NS=2504;DP=19591;EAS_AF=0.0119;AMR_AF=0.0706;AFR_AF=0.1891;EUR_AF=0.0646;SAS_AF=0.0174;AA=G|||;VT=SNP
10	53620588	rs7071872	T	C	100	PASS	AC=393;AF=0.0784744;AN=5008;NS=2504;DP=18558;EAS_AF=0.0119;AMR_AF=0.0706;AFR_AF=0.1891;EUR_AF=0.0646;SAS_AF=0.0174;AA=T|||;VT=SNP
10	53621104	rs4935286	T	C	100	PASS	AC=391;AF=0.0780751;AN=5008;NS=2504;DP=17251;EAS_AF=0.0883;AMR_AF=0.1844;AFR_AF=0.0703;EUR_AF=0.0288;SAS_AF=0.0532;AA=T|||;VT=SNP
10	53621199	rs2154282	T	C	100	PASS	AC=392;AF=0.0782748;AN=5008;NS=2504;DP=14323;EAS_AF=0.0119;AMR_AF=0.0706;AFR_AF=0.1884;EUR_AF=0.0646;SAS_AF=0.0174;AA=C|||;VT=SNP
10	53621259	rs2154284	T	C	100	PASS	AC=3789;AF=0.756589;AN=5008;NS=2504;DP=14551;EAS_AF=0.631;AMR_AF=0.7233;AFR_AF=0.8918;EUR_AF=0.7296;SAS_AF=0.7546;AA=C|||;VT=SNP
10	53621420	rs10823736	A	G	100	PASS	AC=1307;AF=0.260982;AN=5008;NS=2504;DP=15347;EAS_AF=0.4167;AMR_AF=0.1239;AFR_AF=0.0877;EUR_AF=0.2356;SAS_AF=0.4581;AA=A|||;VT=SNP
10	53621449	rs2186149	T	C	100	PASS	AC=314;AF=0.0626997;AN=5008;NS=2504;DP=16473;EAS_AF=0.0119;AMR_AF=0.0692;AFR_AF=0.1301;EUR_AF=0.0646;SAS_AF=0.0174;AA=T|||;VT=SNP
10	53621520	rs10823739	A	T	100	PASS	AC=1556;AF=0.310703;AN=5008;NS=2504;DP=17784;EAS_AF=0.1885;AMR_AF=0.4352;AFR_AF=0.4259;EUR_AF=0.2535;SAS_AF=0.2515;AA=T|||;VT=SNP
10	53621802	rs10823742	T	C	100	PASS	AC=3321;AF=0.663139;AN=5008;NS=2504;DP=19170;EAS_AF=0.6012;AMR_AF=0.6888;AFR_AF=0.5825;EUR_AF=0.7276;SAS_AF=0.7515;AA=C|||;VT=SNP
10	53622128	rs74654208	A	G	100	PASS	AC=265;AF=0.0529153;AN=5008;NS=2504;DP=18643;EAS_AF=0.0119;AMR_AF=0.0634;AFR_AF=0.1059;EUR_AF=0.0517;SAS_AF=0.0174;AA=A|||;VT=SNP
10	53622246	rs78470881	A	G	100	PASS	AC=428;AF=0.0854633;AN=5008;NS=2504;DP=18787;EAS_AF=0.0119;AMR_AF=0.0706;AFR_AF=0.2156;EUR_AF=0.0646;SAS_AF=0.0174;AA=A|||;VT=SNP
10	53622773	rs75826843	C	T	100	PASS	AC=275;AF=0.0549121;AN=5008;NS=2504;DP=19696;EAS_AF=0.0119;AMR_AF=0.072;AFR_AF=0.0953;EUR_AF=0.0696;SAS_AF=0.0174;AA=T|||;VT=SNP
10	53622796	rs75497471	C	G	100	PASS	AC=345;AF=0.0688898;AN=5008;NS=2504;DP=19348;EAS_AF=0.0119;AMR_AF=0.0692;AFR_AF=0.1536;EUR_AF=0.0646;SAS_AF=0.0174;AA=C|||;VT=SNP
10	53623056	rs79036653	A	G	100	PASS	AC=345;AF=0.0688898;AN=5008;NS=2504;DP=19360;EAS_AF=0.0119;AMR_AF=0.0692;AFR_AF=0.1528;EUR_AF=0.0646;SAS_AF=0.0184;AA=G|||;VT=SNP
10	53623115	rs10999808	A	G	100	PASS	AC=1277;AF=0.254992;AN=5008;NS=2504;DP=20179;EAS_AF=0.4167;AMR_AF=0.1182;AFR_AF=0.0847;EUR_AF=0.2217;SAS_AF=0.4499;AA=A|||;VT=SNP
10	53623249	rs75785977	T	A	100	PASS	AC=345;AF=0.0688898;AN=5008;NS=2504;DP=19480;EAS_AF=0.0119;AMR_AF=0.0692;AFR_AF=0.1528;EUR_AF=0.0646;SAS_AF=0.0184;AA=T|||;VT=SNP
10	53623681	rs78984266	A	G	100	PASS	AC=346;AF=0.0690895;AN=5008;NS=2504;DP=21687;EAS_AF=0.0119;AMR_AF=0.0692;AFR_AF=0.1536;EUR_AF=0.0646;SAS_AF=0.0184;AA=A|||;VT=SNP
10	53623686	rs10823750	A	G	100	PASS	AC=1700;AF=0.339457;AN=5008;NS=2504;DP=21527;EAS_AF=0.4196;AMR_AF=0.2493;AFR_AF=0.115;EUR_AF=0.4672;SAS_AF=0.4928;AA=A|||;VT=SNP
10	53623781	rs77090503	G	A	100	PASS	AC=345;AF=0.0688898;AN=5008;NS=2504;DP=20371;EAS_AF=0.0119;AMR_AF=0.0692;AFR_AF=0.1528;EUR_AF=0.0646;SAS_AF=0.0184;AA=G|||;VT=SNP
10	53623818	rs34707821	C	T	100	PASS	AC=387;AF=0.0772764;AN=5008;NS=2504;DP=20577;EAS_AF=0.0804;AMR_AF=0.1844;AFR_AF=0.0749;EUR_AF=0.0298;SAS_AF=0.0501;AA=C|||;VT=SNP
10	53624246	rs79701593	C	T	100	PASS	AC=312;AF=0.0623003;AN=5008;NS=2504;DP=20233;EAS_AF=0.0119;AMR_AF=0.0677;AFR_AF=0.1286;EUR_AF=0.0646;SAS_AF=0.0184;AA=C|||;VT=SNP
10	53624333	rs74547297	T	C	100	PASS	AC=344;AF=0.0686901;AN=5008;NS=2504;DP=19025;EAS_AF=0.0119;AMR_AF=0.0677;AFR_AF=0.1528;EUR_AF=0.0646;SAS_AF=0.0184;AA=T|||;VT=SNP
10	53624468	rs80071126	C	T	100	PASS	AC=344;AF=0.0686901;AN=5008;NS=2504;DP=17384;EAS_AF=0.0119;AMR_AF=0.0677;AFR_AF=0.1528;EUR_AF=0.0646;SAS_AF=0.0184;AA=C|||;VT=SNP
10	53624510	rs78519223	A	G	100	PASS	AC=344;AF=0.0686901;AN=5008;NS=2504;DP=17580;EAS_AF=0.0119;AMR_AF=0.0677;AFR_AF=0.1528;EUR_AF=0.0646;SAS_AF=0.0184;AA=A|||;VT=SNP
10	53625117	rs4935287	A	G	100	PASS	AC=1277;AF=0.254992;AN=5008;NS=2504;DP=15202;EAS_AF=0.4177;AMR_AF=0.1182;AFR_AF=0.0855;EUR_AF=0.2207;SAS_AF=0.4489;AA=A|||;VT=SNP
10	53625196	rs76809814	G	A	100	PASS	AC=366;AF=0.0730831;AN=5008;NS=2504;DP=16547;EAS_AF=0.0119;AMR_AF=0.0677;AFR_AF=0.1694;EUR_AF=0.0646;SAS_AF=0.0184;AA=G|||;VT=SNP
10	53625199	rs78816626	T	A	100	PASS	AC=366;AF=0.0730831;AN=5008;NS=2504;DP=16061;EAS_AF=0.0119;AMR_AF=0.0677;AFR_AF=0.1694;EUR_AF=0.0646;SAS_AF=0.0184;AA=T|||;VT=SNP
10	53625340	rs76684438	G	A	100	PASS	AC=366;AF=0.0730831;AN=5008;NS=2504;DP=15075;EAS_AF=0.0119;AMR_AF=0.0677;AFR_AF=0.1694;EUR_AF=0.0646;SAS_AF=0.0184;AA=G|||;VT=SNP
10	53625669	rs72799473	A	T	100	PASS	AC=593;AF=0.118411;AN=5008;NS=2504;DP=12563;EAS_AF=0.0883;AMR_AF=0.1758;AFR_AF=0.0257;EUR_AF=0.165;SAS_AF=0.1861;AA=A|||;VT=SNP
10	53625704	rs7095967	T	C	100	PASS	AC=344;AF=0.0686901;AN=5008;NS=2504;DP=12455;EAS_AF=0.0119;AMR_AF=0.0677;AFR_AF=0.1528;EUR_AF=0.0646;SAS_AF=0.0184;AA=C|||;VT=SNP
10	53625750	rs7073949	G	A	100	PASS	AC=312;AF=0.0623003;AN=5008;NS=2504;DP=12526;EAS_AF=0.0119;AMR_AF=0.0677;AFR_AF=0.1286;EUR_AF=0.0646;SAS_AF=0.0184;AA=A|||;VT=SNP
10	53625795	rs11592904	T	A	100	PASS	AC=1286;AF=0.256789;AN=5008;NS=2504;DP=12595;EAS_AF=0.4157;AMR_AF=0.121;AFR_AF=0.0847;EUR_AF=0.2276;SAS_AF=0.4519;AA=T|||;VT=SNP
10	53625806	rs7096128	T	C	100	PASS	AC=3748;AF=0.748403;AN=5008;NS=2504;DP=12597;EAS_AF=0.5972;AMR_AF=0.7233;AFR_AF=0.8911;EUR_AF=0.7296;SAS_AF=0.7485;AA=C|||;VT=SNP
10	53625859	rs10999824	G	A	100	PASS	AC=1086;AF=0.216853;AN=5008;NS=2504;DP=11739;EAS_AF=0.0883;AMR_AF=0.2118;AFR_AF=0.379;EUR_AF=0.166;SAS_AF=0.1861;AA=G|||;VT=SNP
10	53626097	rs72799476	A	G	100	PASS	AC=373;AF=0.0744808;AN=5008;NS=2504;DP=14802;EAS_AF=0.0744;AMR_AF=0.1844;AFR_AF=0.0703;EUR_AF=0.0288;SAS_AF=0.0491;AA=A|||;VT=SNP
10	53626251	rs79146755	A	G	100	PASS	AC=404;AF=0.0806709;AN=5008;NS=2504;DP=15402;EAS_AF=0.0119;AMR_AF=0.0764;AFR_AF=0.1936;EUR_AF=0.0646;SAS_AF=0.0184;AA=A|||;VT=SNP
10	53626301	rs7100082	T	C	100	PASS	AC=404;AF=0.0806709;AN=5008;NS=2504;DP=15979;EAS_AF=0.0119;AMR_AF=0.0764;AFR_AF=0.1936;EUR_AF=0.0646;SAS_AF=0.0184;AA=C|||;VT=SNP
10	53626484	rs6480523	A	G	100	PASS	AC=407;AF=0.08127;AN=5008;NS=2504;DP=18267;EAS_AF=0.0119;AMR_AF=0.0764;AFR_AF=0.1952;EUR_AF=0.0656;SAS_AF=0.0184;AA=A|||;VT=SNP
10	53626494	rs12570531	T	A	100	PASS	AC=1860;AF=0.371406;AN=5008;NS=2504;DP=18509;EAS_AF=0.4157;AMR_AF=0.2579;AFR_AF=0.233;EUR_AF=0.4682;SAS_AF=0.4939;AA=T|||;VT=SNP
10	53626998	rs6480524	A	G	100	PASS	AC=1287;AF=0.256989;AN=5008;NS=2504;DP=20668;EAS_AF=0.1022;AMR_AF=0.2767;AFR_AF=0.4228;EUR_AF=0.2306;SAS_AF=0.2055;AA=A|||;VT=SNP
10	53627348	rs7924294	A	G	100	PASS	AC=3053;AF=0.609625;AN=5008;NS=2504;DP=18172;EAS_AF=0.6062;AMR_AF=0.6844;AFR_AF=0.3835;EUR_AF=0.7266;SAS_AF=0.7454;AA=A|||;VT=SNP
10	53627833	rs7071831	T	C	100	PASS	AC=913;AF=0.182308;AN=5008;NS=2504;DP=18132;EAS_AF=0.0813;AMR_AF=0.2205;AFR_AF=0.4523;EUR_AF=0.0318;SAS_AF=0.0491;AA=T|||;VT=SNP
10	53627849	rs16924372	T	A	100	PASS	AC=194;AF=0.038738;AN=5008;NS=2504;DP=17975;EAS_AF=0.0119;AMR_AF=0.0648;AFR_AF=0.0408;EUR_AF=0.0646;SAS_AF=0.0184;AA=T|||;VT=SNP
10	53629116	rs10999848	T	C	100	PASS	AC=843;AF=0.168331;AN=5008;NS=2504;DP=17447;EAS_AF=0.0823;AMR_AF=0.317;AFR_AF=0.1354;EUR_AF=0.2694;SAS_AF=0.092;AA=T|||;VT=SNP
10	53629464	rs10823769	A	G	100	PASS	AC=1279;AF=0.255391;AN=5008;NS=2504;DP=15463;EAS_AF=0.4187;AMR_AF=0.1196;AFR_AF=0.0855;EUR_AF=0.2167;SAS_AF=0.453;AA=A|||;VT=SNP
10	53629486	rs7085855	A	G	100	PASS	AC=769;AF=0.153554;AN=5008;NS=2504;DP=14784;EAS_AF=0.0119;AMR_AF=0.1009;AFR_AF=0.4554;EUR_AF=0.0666;SAS_AF=0.0184;AA=A|||;VT=SNP
10	53629867	rs10999850	G	A	100	PASS	AC=577;AF=0.115216;AN=5008;NS=2504;DP=16938;EAS_AF=0.0873;AMR_AF=0.1758;AFR_AF=0.0136;EUR_AF=0.165;SAS_AF=0.1871;AA=G|||;VT=SNP
10	53629958	rs7917131	T	C	100	PASS	AC=841;AF=0.167931;AN=5008;NS=2504;DP=17797;EAS_AF=0.0813;AMR_AF=0.317;AFR_AF=0.1346;EUR_AF=0.2694;SAS_AF=0.092;AA=T|||;VT=SNP
10	53630652	rs10999855	G	T	100	PASS	AC=1265;AF=0.252596;AN=5008;NS=2504;DP=18103;EAS_AF=0.4147;AMR_AF=0.1182;AFR_AF=0.0855;EUR_AF=0.2137;SAS_AF=0.4468;AA=G|||;VT=SNP
10	53630948	rs66922902	C	T	100	PASS	AC=1266;AF=0.252796;AN=5008;NS=2504;DP=20783;EAS_AF=0.4167;AMR_AF=0.1182;AFR_AF=0.0847;EUR_AF=0.2137;SAS_AF=0.4468;AA=C|||;VT=SNP
10	53631230	rs7094997	A	G	100	PASS	AC=2248;AF=0.448882;AN=5008;NS=2504;DP=19826;EAS_AF=0.494;AMR_AF=0.438;AFR_AF=0.3268;EUR_AF=0.4861;SAS_AF=0.5368;AA=A|||;VT=SNP
10	53631280	rs10999857	C	G	100	PASS	AC=615;AF=0.122804;AN=5008;NS=2504;DP=20978;EAS_AF=0.0883;AMR_AF=0.1844;AFR_AF=0.025;EUR_AF=0.1769;SAS_AF=0.1912;AA=C|||;VT=SNP
10	53632141	rs12783313	G	A	100	PASS	AC=863;AF=0.172324;AN=5008;NS=2504;DP=16459;EAS_AF=0.0754;AMR_AF=0.317;AFR_AF=0.1589;EUR_AF=0.2694;SAS_AF=0.0879;AA=G|||;VT=SNP
10	53632314	rs12761620	A	C	100	PASS	AC=410;AF=0.081869;AN=5008;NS=2504;DP=14063;EAS_AF=0.0744;AMR_AF=0.1844;AFR_AF=0.0998;EUR_AF=0.0298;SAS_AF=0.046;AA=A|||;VT=SNP
10	53632537	rs6480529	A	G	100	PASS	AC=1705;AF=0.340455;AN=5008;NS=2504;DP=12637;EAS_AF=0.0873;AMR_AF=0.4207;AFR_AF=0.6679;EUR_AF=0.336;SAS_AF=0.1063;AA=G|||;VT=SNP
10	53632642	rs12784373	G	C	100	PASS	AC=863;AF=0.172324;AN=5008;NS=2504;DP=12923;EAS_AF=0.0754;AMR_AF=0.3213;AFR_AF=0.1566;EUR_AF=0.2694;SAS_AF=0.0879;AA=G|||;VT=SNP
10	53633230	rs16924426	T	C	100	PASS	AC=234;AF=0.0467252;AN=5008;NS=2504;DP=12803;EAS_AF=0.0119;AMR_AF=0.0663;AFR_AF=0.0703;EUR_AF=0.0646;SAS_AF=0.0184;AA=t|||;VT=SNP
10	53633357	rs4935288	A	G	100	PASS	AC=1706;AF=0.340655;AN=5008;NS=2504;DP=11872;EAS_AF=0.0873;AMR_AF=0.4207;AFR_AF=0.6687;EUR_AF=0.336;SAS_AF=0.1063;AA=G|||;VT=SNP
10	53633432	rs4935289	T	C	100	PASS	AC=1717;AF=0.342851;AN=5008;NS=2504;DP=11723;EAS_AF=0.0942;AMR_AF=0.4207;AFR_AF=0.6687;EUR_AF=0.336;SAS_AF=0.1104;AA=C|||;VT=SNP
10	53633871	rs10999872	G	A	100	PASS	AC=594;AF=0.11861;AN=5008;NS=2504;DP=17079;EAS_AF=0.0863;AMR_AF=0.1816;AFR_AF=0.025;EUR_AF=0.165;SAS_AF=0.1861;AA=G|||;VT=SNP
10	53633984	rs16924439	C	A	100	PASS	AC=192;AF=0.0383387;AN=5008;NS=2504;DP=18234;EAS_AF=0.0119;AMR_AF=0.0648;AFR_AF=0.0401;EUR_AF=0.0636;SAS_AF=0.0184;AA=C|||;VT=SNP
10	53634357	rs2339888	T	C	100	PASS	AC=3761;AF=0.750998;AN=5008;NS=2504;DP=18081;EAS_AF=0.6052;AMR_AF=0.7291;AFR_AF=0.8918;EUR_AF=0.7296;SAS_AF=0.7485;AA=C|||;VT=SNP
10	53634398	rs12780759	T	C	100	PASS	AC=871;AF=0.173922;AN=5008;NS=2504;DP=18662;EAS_AF=0.0823;AMR_AF=0.317;AFR_AF=0.1566;EUR_AF=0.2694;SAS_AF=0.092;AA=T|||;VT=SNP
10	53635908	rs876131	G	A	100	PASS	AC=484;AF=0.0966454;AN=5008;NS=2504;DP=19170;EAS_AF=0.0744;AMR_AF=0.1873;AFR_AF=0.1558;EUR_AF=0.0298;SAS_AF=0.044;AA=G|||;VT=SNP
10	53636236	rs876129	G	C	100	PASS	AC=1287;AF=0.256989;AN=5008;NS=2504;DP=18781;EAS_AF=0.0129;AMR_AF=0.2277;AFR_AF=0.5666;EUR_AF=0.3062;SAS_AF=0.0603;AA=G|||;VT=SNP
10	53636800	rs12765057	C	T	100	PASS	AC=453;AF=0.0904553;AN=5008;NS=2504;DP=19712;EAS_AF=0.0734;AMR_AF=0.1873;AFR_AF=0.1369;EUR_AF=0.0298;SAS_AF=0.0389;AA=C|||;VT=SNP
10	53636854	rs10999883	G	A	100	PASS	AC=587;AF=0.117212;AN=5008;NS=2504;DP=18418;EAS_AF=0.0863;AMR_AF=0.1801;AFR_AF=0.0242;EUR_AF=0.166;SAS_AF=0.18;AA=G|||;VT=SNP
10	53637163	rs10999888	C	T	100	PASS	AC=590;AF=0.117812;AN=5008;NS=2504;DP=17741;EAS_AF=0.0843;AMR_AF=0.1801;AFR_AF=0.028;EUR_AF=0.166;SAS_AF=0.18;AA=c|||;VT=SNP
10	53637549	rs17631875	C	T	100	PASS	AC=476;AF=0.0950479;AN=5008;NS=2504;DP=16834;EAS_AF=0.0734;AMR_AF=0.1916;AFR_AF=0.1369;EUR_AF=0.0437;SAS_AF=0.045;AA=T|||;VT=SNP
10	53637871	rs1937726	A	G	100	PASS	AC=3695;AF=0.737819;AN=5008;NS=2504;DP=15639;EAS_AF=0.6062;AMR_AF=0.7277;AFR_AF=0.8949;EUR_AF=0.7286;SAS_AF=0.6779;AA=G|||;VT=SNP
10	53638096	rs10999898	C	T	100	PASS	AC=592;AF=0.118211;AN=5008;NS=2504;DP=15492;EAS_AF=0.0853;AMR_AF=0.1801;AFR_AF=0.028;EUR_AF=0.166;SAS_AF=0.181;AA=C|||;VT=SNP
10	53638204	rs7921347	T	C	100	PASS	AC=3695;AF=0.737819;AN=5008;NS=2504;DP=16520;EAS_AF=0.6052;AMR_AF=0.7305;AFR_AF=0.8949;EUR_AF=0.7286;SAS_AF=0.6769;AA=C|||;VT=SNP
10	53638238	rs7921365	T	C	100	PASS	AC=3691;AF=0.737021;AN=5008;NS=2504;DP=17526;EAS_AF=0.6052;AMR_AF=0.7262;AFR_AF=0.8941;EUR_AF=0.7276;SAS_AF=0.6779;AA=C|||;VT=SNP
10	53638306	rs7921498	T	C	100	PASS	AC=3693;AF=0.73742;AN=5008;NS=2504;DP=17977;EAS_AF=0.6052;AMR_AF=0.7277;AFR_AF=0.8949;EUR_AF=0.7276;SAS_AF=0.6779;AA=C|||;VT=SNP
10	53639063	rs1937725	C	A	100	PASS	AC=1252;AF=0.25;AN=5008;NS=2504;DP=19671;EAS_AF=0.4325;AMR_AF=0.1138;AFR_AF=0.1067;EUR_AF=0.2068;SAS_AF=0.3967;AA=C|||;VT=SNP
10	53639321	rs7914384	C	T	100	PASS	AC=1251;AF=0.2498;AN=5008;NS=2504;DP=19136;EAS_AF=0.4325;AMR_AF=0.1138;AFR_AF=0.1059;EUR_AF=0.2068;SAS_AF=0.3967;AA=C|||;VT=SNP
10	53639509	rs6480535	T	A	100	PASS	AC=2503;AF=0.4998;AN=5008;NS=2504;DP=18166;EAS_AF=0.6032;AMR_AF=0.5;AFR_AF=0.3911;EUR_AF=0.4215;SAS_AF=0.6207;AA=T|||;VT=SNP
10	53639926	rs10999909	G	T	100	PASS	AC=2020;AF=0.403355;AN=5008;NS=2504;DP=16347;EAS_AF=0.5228;AMR_AF=0.3069;AFR_AF=0.2526;EUR_AF=0.3787;SAS_AF=0.5777;AA=G|||;VT=SNP
10	53640416	rs10823798	G	T	100	PASS	AC=2010;AF=0.401358;AN=5008;NS=2504;DP=16543;EAS_AF=0.5179;AMR_AF=0.3069;AFR_AF=0.2526;EUR_AF=0.3748;SAS_AF=0.5767;AA=G|||;VT=SNP
10	53640843	rs10762460	G	T	100	PASS	AC=1251;AF=0.2498;AN=5008;NS=2504;DP=14430;EAS_AF=0.4325;AMR_AF=0.1153;AFR_AF=0.1059;EUR_AF=0.2058;SAS_AF=0.3967;AA=G|||;VT=SNP
10	53641637	rs10762461	C	T	100	PASS	AC=1247;AF=0.249002;AN=5008;NS=2504;DP=17829;EAS_AF=0.4296;AMR_AF=0.1153;AFR_AF=0.1067;EUR_AF=0.2048;SAS_AF=0.3957;AA=C|||;VT=SNP
10	53641642	rs10823801	C	T	100	PASS	AC=1245;AF=0.248602;AN=5008;NS=2504;DP=17875;EAS_AF=0.4296;AMR_AF=0.1138;AFR_AF=0.1059;EUR_AF=0.2048;SAS_AF=0.3957;AA=C|||;VT=SNP
10	53642057	rs7069812	G	C	100	PASS	AC=3673;AF=0.733427;AN=5008;NS=2504;DP=17667;EAS_AF=0.5952;AMR_AF=0.7291;AFR_AF=0.8933;EUR_AF=0.7197;SAS_AF=0.6769;AA=C|||;VT=SNP
10	53642170	rs7069974	G	T	100	PASS	AC=3670;AF=0.732827;AN=5008;NS=2504;DP=18996;EAS_AF=0.5952;AMR_AF=0.7291;AFR_AF=0.8941;EUR_AF=0.7177;SAS_AF=0.6748;AA=T|||;VT=SNP
10	53642377	rs12768953	C	T	100	PASS	AC=292;AF=0.0583067;AN=5008;NS=2504;DP=20646;EAS_AF=0.0734;AMR_AF=0.1758;AFR_AF=0.0061;EUR_AF=0.0437;SAS_AF=0.045;AA=C|||;VT=SNP
10	53642638	rs7092679	T	C	100	PASS	AC=3669;AF=0.732628;AN=5008;NS=2504;DP=21272;EAS_AF=0.5952;AMR_AF=0.7233;AFR_AF=0.8933;EUR_AF=0.7197;SAS_AF=0.6769;AA=C|||;VT=SNP
10	53643439	rs10740387	A	G	100	PASS	AC=2439;AF=0.487021;AN=5008;NS=2504;DP=16483;EAS_AF=0.5962;AMR_AF=0.4971;AFR_AF=0.3464;EUR_AF=0.4225;SAS_AF=0.6237;AA=A|||;VT=SNP
10	53643655	rs6480538	T	A	100	PASS	AC=3671;AF=0.733027;AN=5008;NS=2504;DP=14347;EAS_AF=0.5972;AMR_AF=0.7233;AFR_AF=0.8933;EUR_AF=0.7197;SAS_AF=0.6769;AA=A|||;VT=SNP
10	53644650	rs10762464	A	G	100	PASS	AC=3673;AF=0.733427;AN=5008;NS=2504;DP=21715;EAS_AF=0.5972;AMR_AF=0.7262;AFR_AF=0.8941;EUR_AF=0.7187;SAS_AF=0.6769;AA=G|||;VT=SNP
10	53645157	rs6480539	G	A	100	PASS	AC=3658;AF=0.730431;AN=5008;NS=2504;DP=18613;EAS_AF=0.5962;AMR_AF=0.7233;AFR_AF=0.8873;EUR_AF=0.7187;SAS_AF=0.6738;AA=A|||;VT=SNP
10	53645308	rs7908692	G	A	100	PASS	AC=2468;AF=0.492812;AN=5008;NS=2504;DP=17663;EAS_AF=0.5952;AMR_AF=0.5;AFR_AF=0.3737;EUR_AF=0.4185;SAS_AF=0.6196;AA=G|||;VT=SNP
10	53645352	rs7894564	A	G	100	PASS	AC=2469;AF=0.493011;AN=5008;NS=2504;DP=16223;EAS_AF=0.5962;AMR_AF=0.5;AFR_AF=0.3714;EUR_AF=0.4205;SAS_AF=0.6207;AA=C|||;VT=SNP
10	53645365	rs6480540	T	C	100	PASS	AC=3661;AF=0.73103;AN=5008;NS=2504;DP=15998;EAS_AF=0.5962;AMR_AF=0.7233;AFR_AF=0.8873;EUR_AF=0.7187;SAS_AF=0.6769;AA=C|||;VT=SNP
10	53645408	rs7909767	C	T	100	PASS	AC=2468;AF=0.492812;AN=5008;NS=2504;DP=17744;EAS_AF=0.5952;AMR_AF=0.5;AFR_AF=0.3714;EUR_AF=0.4205;SAS_AF=0.6207;AA=c|||;VT=SNP
10	53645530	rs10762466	A	C	100	PASS	AC=2468;AF=0.492812;AN=5008;NS=2504;DP=16835;EAS_AF=0.5952;AMR_AF=0.5;AFR_AF=0.3714;EUR_AF=0.4205;SAS_AF=0.6207;AA=A|||;VT=SNP
10	53646245	rs10762467	T	C	100	PASS	AC=2480;AF=0.495208;AN=5008;NS=2504;DP=16296;EAS_AF=0.6032;AMR_AF=0.5;AFR_AF=0.3714;EUR_AF=0.4205;SAS_AF=0.6247;AA=T|||;VT=SNP
10	53646659	rs72634651	T	C	100	PASS	AC=1258;AF=0.251198;AN=5008;NS=2504;DP=21624;EAS_AF=0.4345;AMR_AF=0.1153;AFR_AF=0.1059;EUR_AF=0.2117;SAS_AF=0.3957;AA=T|||;VT=SNP
10	53646674	rs10823817	T	A	100	PASS	AC=2469;AF=0.493011;AN=5008;NS=2504;DP=21956;EAS_AF=0.5952;AMR_AF=0.5;AFR_AF=0.3714;EUR_AF=0.4205;SAS_AF=0.6217;AA=T|||;VT=SNP
10	53646690	rs10823818	T	G	100	PASS	AC=3668;AF=0.732428;AN=5008;NS=2504;DP=22273;EAS_AF=0.5962;AMR_AF=0.7262;AFR_AF=0.8926;EUR_AF=0.7187;SAS_AF=0.6748;AA=G|||;VT=SNP
10	53647111	rs10762468	G	A	100	PASS	AC=3669;AF=0.732628;AN=5008;NS=2504;DP=19597;EAS_AF=0.5972;AMR_AF=0.7305;AFR_AF=0.8933;EUR_AF=0.7197;SAS_AF=0.6697;AA=A|||;VT=SNP
10	53647122	rs10762469	G	T	100	PASS	AC=3659;AF=0.730631;AN=5008;NS=2504;DP=20077;EAS_AF=0.5972;AMR_AF=0.7291;AFR_AF=0.8865;EUR_AF=0.7197;SAS_AF=0.6697;AA=T|||;VT=SNP
10	53647129	rs10762470	G	A	100	PASS	AC=3666;AF=0.732029;AN=5008;NS=2504;DP=20013;EAS_AF=0.5972;AMR_AF=0.7305;AFR_AF=0.8933;EUR_AF=0.7177;SAS_AF=0.6687;AA=A|||;VT=SNP
10	53647339	rs10999944	C	T	100	PASS	AC=2466;AF=0.492412;AN=5008;NS=2504;DP=16866;EAS_AF=0.5962;AMR_AF=0.5;AFR_AF=0.3707;EUR_AF=0.4205;SAS_AF=0.6186;AA=T|||;VT=SNP
10	53647423	rs10762471	A	C	100	PASS	AC=3711;AF=0.741014;AN=5008;NS=2504;DP=17514;EAS_AF=0.5972;AMR_AF=0.7305;AFR_AF=0.9206;EUR_AF=0.7207;SAS_AF=0.6748;AA=C|||;VT=SNP
10	53648014	rs10823823	G	A	100	PASS	AC=2466;AF=0.492412;AN=5008;NS=2504;DP=19107;EAS_AF=0.5962;AMR_AF=0.5;AFR_AF=0.3707;EUR_AF=0.4205;SAS_AF=0.6186;AA=G|||;VT=SNP
10	53648350	rs6480545	A	G	100	PASS	AC=3529;AF=0.704673;AN=5008;NS=2504;DP=18848;EAS_AF=0.5972;AMR_AF=0.7161;AFR_AF=0.795;EUR_AF=0.7167;SAS_AF=0.6728;AA=G|||;VT=SNP
10	53648496	rs4472881	C	G	100	PASS	AC=2478;AF=0.494808;AN=5008;NS=2504;DP=18040;EAS_AF=0.5962;AMR_AF=0.5;AFR_AF=0.3775;EUR_AF=0.4205;SAS_AF=0.6217;AA=C|||;VT=SNP
10	53649139	rs75542131	G	A	100	PASS	AC=422;AF=0.0842652;AN=5008;NS=2504;DP=19172;EAS_AF=0.0734;AMR_AF=0.1931;AFR_AF=0.0968;EUR_AF=0.0437;SAS_AF=0.0429;AA=G|||;VT=SNP
10	53650023	rs4601716	C	T	100	PASS	AC=3503;AF=0.699481;AN=5008;NS=2504;DP=18517;EAS_AF=0.5982;AMR_AF=0.7176;AFR_AF=0.7746;EUR_AF=0.7147;SAS_AF=0.6738;AA=T|||;VT=SNP
10	53650085	rs10999963	A	T	100	PASS	AC=1223;AF=0.244209;AN=5008;NS=2504;DP=16957;EAS_AF=0.1607;AMR_AF=0.3876;AFR_AF=0.2738;EUR_AF=0.2087;SAS_AF=0.2249;AA=A|||;VT=SNP
10	53650135	rs6480547	A	C	100	PASS	AC=3503;AF=0.699481;AN=5008;NS=2504;DP=16230;EAS_AF=0.5982;AMR_AF=0.7176;AFR_AF=0.7746;EUR_AF=0.7147;SAS_AF=0.6738;AA=C|||;VT=SNP
10	53650204	rs7902467	A	G	100	PASS	AC=2284;AF=0.45607;AN=5008;NS=2504;DP=16537;EAS_AF=0.4385;AMR_AF=0.33;AFR_AF=0.5008;EUR_AF=0.508;SAS_AF=0.4499;AA=A|||;VT=SNP
10	53650331	rs7916936	G	A	100	PASS	AC=3502;AF=0.699281;AN=5008;NS=2504;DP=18012;EAS_AF=0.5972;AMR_AF=0.7176;AFR_AF=0.7746;EUR_AF=0.7147;SAS_AF=0.6738;AA=A|||;VT=SNP
10	53650406	rs7917075	G	A	100	PASS	AC=2279;AF=0.455072;AN=5008;NS=2504;DP=17484;EAS_AF=0.4365;AMR_AF=0.33;AFR_AF=0.5008;EUR_AF=0.506;SAS_AF=0.4489;AA=G|||;VT=SNP
10	53650453	rs12778212	C	T	100	PASS	AC=1223;AF=0.244209;AN=5008;NS=2504;DP=17041;EAS_AF=0.1607;AMR_AF=0.3876;AFR_AF=0.2738;EUR_AF=0.2087;SAS_AF=0.2249;AA=C|||;VT=SNP
10	53650484	rs7917191	G	C	100	PASS	AC=2314;AF=0.462061;AN=5008;NS=2504;DP=16977;EAS_AF=0.4365;AMR_AF=0.3329;AFR_AF=0.5257;EUR_AF=0.506;SAS_AF=0.4489;AA=G|||;VT=SNP
10	53650963	rs7082269	A	G	100	PASS	AC=3667;AF=0.732228;AN=5008;NS=2504;DP=17097;EAS_AF=0.5972;AMR_AF=0.7262;AFR_AF=0.8933;EUR_AF=0.7167;SAS_AF=0.6738;AA=G|||;VT=SNP
10	53651197	rs7082594	A	C	100	PASS	AC=3501;AF=0.699081;AN=5008;NS=2504;DP=18121;EAS_AF=0.5962;AMR_AF=0.7176;AFR_AF=0.7746;EUR_AF=0.7147;SAS_AF=0.6738;AA=C|||;VT=SNP
10	53651389	rs10762472	G	C	100	PASS	AC=2308;AF=0.460863;AN=5008;NS=2504;DP=17112;EAS_AF=0.4355;AMR_AF=0.3329;AFR_AF=0.5257;EUR_AF=0.501;SAS_AF=0.4489;AA=G|||;VT=SNP
10	53651460	rs34455409	T	C	100	PASS	AC=1256;AF=0.250799;AN=5008;NS=2504;DP=17872;EAS_AF=0.1607;AMR_AF=0.3876;AFR_AF=0.295;EUR_AF=0.2137;SAS_AF=0.2249;AA=T|||;VT=SNP
10	53651544	rs10762473	A	G	100	PASS	AC=2276;AF=0.454473;AN=5008;NS=2504;DP=19094;EAS_AF=0.4365;AMR_AF=0.3314;AFR_AF=0.5008;EUR_AF=0.501;SAS_AF=0.4499;AA=A|||;VT=SNP
10	53651912	rs1937671	C	T	100	PASS	AC=1185;AF=0.236621;AN=5008;NS=2504;DP=17130;EAS_AF=0.1637;AMR_AF=0.3876;AFR_AF=0.2421;EUR_AF=0.2127;SAS_AF=0.2219;AA=C|||;VT=SNP
10	53652218	rs1937670	G	T	100	PASS	AC=1226;AF=0.244808;AN=5008;NS=2504;DP=16045;EAS_AF=0.1657;AMR_AF=0.3862;AFR_AF=0.2708;EUR_AF=0.2147;SAS_AF=0.2219;AA=G|||;VT=SNP
10	53652237	rs10823833	C	T	100	PASS	AC=2268;AF=0.452875;AN=5008;NS=2504;DP=15966;EAS_AF=0.4315;AMR_AF=0.33;AFR_AF=0.5;EUR_AF=0.501;SAS_AF=0.4489;AA=C|||;VT=SNP
10	53652672	rs6480550	A	G	100	PASS	AC=2255;AF=0.45028;AN=5008;NS=2504;DP=18257;EAS_AF=0.4355;AMR_AF=0.33;AFR_AF=0.4803;EUR_AF=0.508;SAS_AF=0.4509;AA=A|||;VT=SNP
10	53652746	rs1937669	T	A	100	PASS	AC=3667;AF=0.732228;AN=5008;NS=2504;DP=18494;EAS_AF=0.5962;AMR_AF=0.7262;AFR_AF=0.8933;EUR_AF=0.7187;SAS_AF=0.6728;AA=A|||;VT=SNP
10	53653179	rs7074579	C	T	100	PASS	AC=2244;AF=0.448083;AN=5008;NS=2504;DP=18464;EAS_AF=0.4315;AMR_AF=0.3285;AFR_AF=0.4796;EUR_AF=0.503;SAS_AF=0.4509;AA=C|||;VT=SNP
10	53653513	rs1937668	T	A	100	PASS	AC=1263;AF=0.252196;AN=5008;NS=2504;DP=17592;EAS_AF=0.1647;AMR_AF=0.389;AFR_AF=0.2965;EUR_AF=0.2137;SAS_AF=0.2249;AA=T|||;VT=SNP
10	53653999	rs1937667	G	A	100	PASS	AC=3535;AF=0.705871;AN=5008;NS=2504;DP=19237;EAS_AF=0.6032;AMR_AF=0.719;AFR_AF=0.7958;EUR_AF=0.7147;SAS_AF=0.6718;AA=A|||;VT=SNP
10	53654149	rs72799495	G	A	100	PASS	AC=593;AF=0.118411;AN=5008;NS=2504;DP=17974;EAS_AF=0.0903;AMR_AF=0.1801;AFR_AF=0.028;EUR_AF=0.164;SAS_AF=0.1789;AA=G|||;VT=SNP
10	53655716	rs67143320	T	C	100	PASS	AC=1261;AF=0.251797;AN=5008;NS=2504;DP=16438;EAS_AF=0.4425;AMR_AF=0.1138;AFR_AF=0.1044;EUR_AF=0.2097;SAS_AF=0.3957;AA=T|||;VT=SNP
10	53656314	rs12220804	A	C	100	PASS	AC=2708;AF=0.540735;AN=5008;NS=2504;DP=16215;EAS_AF=0.6032;AMR_AF=0.5663;AFR_AF=0.4599;EUR_AF=0.4781;SAS_AF=0.6319;AA=A|||;VT=SNP
10	53656624	rs1937666	G	A	100	PASS	AC=2706;AF=0.540335;AN=5008;NS=2504;DP=15108;EAS_AF=0.6022;AMR_AF=0.5663;AFR_AF=0.4599;EUR_AF=0.4771;SAS_AF=0.6319;AA=A|||;VT=SNP
10	53656861	rs67336648	G	A	100	PASS	AC=1254;AF=0.250399;AN=5008;NS=2504;DP=18183;EAS_AF=0.4415;AMR_AF=0.1138;AFR_AF=0.1044;EUR_AF=0.2038;SAS_AF=0.3957;AA=G|||;VT=SNP
10	53656952	rs1937665	A	T	100	PASS	AC=1145;AF=0.228634;AN=5008;NS=2504;DP=17992;EAS_AF=0.1607;AMR_AF=0.3833;AFR_AF=0.2163;EUR_AF=0.2127;SAS_AF=0.2219;AA=A|||;VT=SNP
10	53657085	rs1937664	G	A	100	PASS	AC=2678;AF=0.534744;AN=5008;NS=2504;DP=16119;EAS_AF=0.6022;AMR_AF=0.5648;AFR_AF=0.4395;EUR_AF=0.4771;SAS_AF=0.6319;AA=G|||;VT=SNP
10	53657648	rs10762479	A	G	100	PASS	AC=3471;AF=0.693091;AN=5008;NS=2504;DP=10539;EAS_AF=0.6022;AMR_AF=0.6614;AFR_AF=0.8306;EUR_AF=0.6571;SAS_AF=0.6605;AA=G|||;VT=SNP
10	53657784	rs11597034	C	T	100	PASS	AC=1258;AF=0.251198;AN=5008;NS=2504;DP=16649;EAS_AF=0.4415;AMR_AF=0.1153;AFR_AF=0.1067;EUR_AF=0.2038;SAS_AF=0.3957;AA=T|||;VT=SNP
10	53658904	rs10823846	G	A	100	PASS	AC=2781;AF=0.555312;AN=5008;NS=2504;DP=12651;EAS_AF=0.6012;AMR_AF=0.5735;AFR_AF=0.5121;EUR_AF=0.4781;SAS_AF=0.6329;AA=A|||;VT=SNP
10	53660078	rs1937663	T	A	100	PASS	AC=1321;AF=0.263778;AN=5008;NS=2504;DP=18701;EAS_AF=0.1607;AMR_AF=0.4467;AFR_AF=0.261;EUR_AF=0.2714;SAS_AF=0.2362;AA=T|||;VT=SNP
10	53660698	rs34290619	A	T	100	PASS	AC=1357;AF=0.270966;AN=5008;NS=2504;DP=12481;EAS_AF=0.1607;AMR_AF=0.4481;AFR_AF=0.2905;EUR_AF=0.2674;SAS_AF=0.2362;AA=T|||;VT=SNP
10	53660836	rs1937662	T	C	100	PASS	AC=1265;AF=0.252596;AN=5008;NS=2504;DP=15787;EAS_AF=0.4435;AMR_AF=0.1138;AFR_AF=0.1036;EUR_AF=0.2117;SAS_AF=0.3978;AA=T|||;VT=SNP
10	53662118	rs35969600	T	C	100	PASS	AC=1361;AF=0.271765;AN=5008;NS=2504;DP=12034;EAS_AF=0.1607;AMR_AF=0.4496;AFR_AF=0.2867;EUR_AF=0.2714;SAS_AF=0.2403;AA=T|||;VT=SNP
10	53663274	rs36044537	T	C	100	PASS	AC=428;AF=0.0854633;AN=5008;NS=2504;DP=17362;EAS_AF=0.0734;AMR_AF=0.1945;AFR_AF=0.0983;EUR_AF=0.0437;SAS_AF=0.046;AA=T|||;VT=SNP
10	53663315	rs7097348	C	T	100	PASS	AC=3676;AF=0.734026;AN=5008;NS=2504;DP=16595;EAS_AF=0.6032;AMR_AF=0.7277;AFR_AF=0.8918;EUR_AF=0.7187;SAS_AF=0.6759;AA=T|||;VT=SNP
10	53663360	rs35586048	T	A	100	PASS	AC=459;AF=0.0916534;AN=5008;NS=2504;DP=16495;EAS_AF=0.2391;AMR_AF=0.0086;AFR_AF=0;EUR_AF=0.0268;SAS_AF=0.1892;AA=T|||;VT=SNP
10	53664400	rs11000027	T	C	100	PASS	AC=1360;AF=0.271565;AN=5008;NS=2504;DP=15810;EAS_AF=0.1607;AMR_AF=0.4496;AFR_AF=0.2859;EUR_AF=0.2714;SAS_AF=0.2403;AA=T|||;VT=SNP
10	53664580	rs12359282	C	T	100	PASS	AC=1319;AF=0.263379;AN=5008;NS=2504;DP=16821;EAS_AF=0.1607;AMR_AF=0.4467;AFR_AF=0.2602;EUR_AF=0.2664;SAS_AF=0.2403;AA=C|||;VT=SNP
10	53664992	rs1937672	C	A	100	PASS	AC=2718;AF=0.542732;AN=5008;NS=2504;DP=18508;EAS_AF=0.5784;AMR_AF=0.572;AFR_AF=0.4826;EUR_AF=0.4781;SAS_AF=0.6329;AA=C|||;VT=SNP
10	53665737	rs11000031	A	G	100	PASS	AC=987;AF=0.197085;AN=5008;NS=2504;DP=18564;EAS_AF=0.1607;AMR_AF=0.3718;AFR_AF=0.1021;EUR_AF=0.2127;SAS_AF=0.2229;AA=A|||;VT=SNP
10	53667443	rs10823860	C	T	100	PASS	AC=3669;AF=0.732628;AN=5008;NS=2504;DP=17202;EAS_AF=0.6022;AMR_AF=0.7262;AFR_AF=0.8941;EUR_AF=0.7167;SAS_AF=0.6697;AA=T|||;VT=SNP
10	53667462	rs11000040	A	G	100	PASS	AC=1096;AF=0.21885;AN=5008;NS=2504;DP=17188;EAS_AF=0.1567;AMR_AF=0.353;AFR_AF=0.1982;EUR_AF=0.2127;SAS_AF=0.2219;AA=A|||;VT=SNP
10	53667476	rs7081919	G	A	100	PASS	AC=3669;AF=0.732628;AN=5008;NS=2504;DP=17397;EAS_AF=0.6022;AMR_AF=0.7262;AFR_AF=0.8941;EUR_AF=0.7167;SAS_AF=0.6697;AA=A|||;VT=SNP
10	53667586	rs7083138	C	A	100	PASS	AC=3669;AF=0.732628;AN=5008;NS=2504;DP=18753;EAS_AF=0.6022;AMR_AF=0.7262;AFR_AF=0.8941;EUR_AF=0.7167;SAS_AF=0.6697;AA=C|||;VT=SNP
10	53667604	rs34873454	G	T	100	PASS	AC=1293;AF=0.258187;AN=5008;NS=2504;DP=18873;EAS_AF=0.1567;AMR_AF=0.4164;AFR_AF=0.2595;EUR_AF=0.2714;SAS_AF=0.2352;AA=G|||;VT=SNP
10	53667867	rs6480564	C	T	100	PASS	AC=3669;AF=0.732628;AN=5008;NS=2504;DP=17604;EAS_AF=0.6022;AMR_AF=0.7262;AFR_AF=0.8941;EUR_AF=0.7167;SAS_AF=0.6697;AA=C|||;VT=SNP
10	53667885	rs6480565	G	A	100	PASS	AC=3669;AF=0.732628;AN=5008;NS=2504;DP=17907;EAS_AF=0.6022;AMR_AF=0.7262;AFR_AF=0.8941;EUR_AF=0.7167;SAS_AF=0.6697;AA=G|||;VT=SNP
10	53667975	rs6480566	C	T	100	PASS	AC=3669;AF=0.732628;AN=5008;NS=2504;DP=19368;EAS_AF=0.6022;AMR_AF=0.7262;AFR_AF=0.8941;EUR_AF=0.7167;SAS_AF=0.6697;AA=T|||;VT=SNP
10	53668302	rs28503602	A	G	100	PASS	AC=1063;AF=0.21226;AN=5008;NS=2504;DP=14395;EAS_AF=0.4196;AMR_AF=0.1138;AFR_AF=0.0098;EUR_AF=0.1829;SAS_AF=0.3722;AA=A|||;VT=SNP
10	53668314	rs7899527	T	A	100	PASS	AC=3630;AF=0.72484;AN=5008;NS=2504;DP=14021;EAS_AF=0.6022;AMR_AF=0.7248;AFR_AF=0.8638;EUR_AF=0.7157;SAS_AF=0.6728;AA=T|||;VT=SNP
10	53668770	rs7896865	A	G	100	PASS	AC=3673;AF=0.733427;AN=5008;NS=2504;DP=14681;EAS_AF=0.6032;AMR_AF=0.7262;AFR_AF=0.8941;EUR_AF=0.7167;SAS_AF=0.6728;AA=G|||;VT=SNP
10	53668890	rs11000060	T	C	100	PASS	AC=1279;AF=0.255391;AN=5008;NS=2504;DP=18401;EAS_AF=0.4454;AMR_AF=0.1427;AFR_AF=0.1044;EUR_AF=0.2058;SAS_AF=0.3947;AA=T|||;VT=SNP
10	53668933	rs7922170	G	A	100	PASS	AC=3673;AF=0.733427;AN=5008;NS=2504;DP=17636;EAS_AF=0.6032;AMR_AF=0.7248;AFR_AF=0.8941;EUR_AF=0.7167;SAS_AF=0.6738;AA=G|||;VT=SNP
10	53668937	rs11812230	A	T	100	PASS	AC=1280;AF=0.255591;AN=5008;NS=2504;DP=17616;EAS_AF=0.4454;AMR_AF=0.1427;AFR_AF=0.1044;EUR_AF=0.2058;SAS_AF=0.3957;AA=A|||;VT=SNP
10	53669058	rs7908238	A	T	100	PASS	AC=3672;AF=0.733227;AN=5008;NS=2504;DP=16832;EAS_AF=0.6032;AMR_AF=0.7248;AFR_AF=0.8941;EUR_AF=0.7167;SAS_AF=0.6728;AA=T|||;VT=SNP
10	53669171	rs7100489	C	G	100	PASS	AC=3672;AF=0.733227;AN=5008;NS=2504;DP=19063;EAS_AF=0.6032;AMR_AF=0.7248;AFR_AF=0.8941;EUR_AF=0.7167;SAS_AF=0.6728;AA=G|||;VT=SNP
10	53669346	rs11000063	G	A	100	PASS	AC=1441;AF=0.28774;AN=5008;NS=2504;DP=18579;EAS_AF=0.4454;AMR_AF=0.1527;AFR_AF=0.2209;EUR_AF=0.2068;SAS_AF=0.3947;AA=G|||;VT=SNP
10	53669644	rs6480572	G	C	100	PASS	AC=3670;AF=0.732827;AN=5008;NS=2504;DP=19922;EAS_AF=0.6032;AMR_AF=0.7248;AFR_AF=0.8926;EUR_AF=0.7167;SAS_AF=0.6728;AA=T|||;VT=SNP
10	53669680	rs6480573	C	T	100	PASS	AC=3673;AF=0.733427;AN=5008;NS=2504;DP=19072;EAS_AF=0.6032;AMR_AF=0.7277;AFR_AF=0.8933;EUR_AF=0.7167;SAS_AF=0.6728;AA=T|||;VT=SNP
10	53669770	rs6480574	G	A	100	PASS	AC=3673;AF=0.733427;AN=5008;NS=2504;DP=19211;EAS_AF=0.6032;AMR_AF=0.7277;AFR_AF=0.8933;EUR_AF=0.7167;SAS_AF=0.6728;AA=G|||;VT=SNP
10	53669773	rs7923342	G	A	100	PASS	AC=3673;AF=0.733427;AN=5008;NS=2504;DP=19256;EAS_AF=0.6032;AMR_AF=0.7277;AFR_AF=0.8933;EUR_AF=0.7167;SAS_AF=0.6728;AA=G|||;VT=SNP
10	53669806	rs6480575	A	G	100	PASS	AC=3673;AF=0.733427;AN=5008;NS=2504;DP=18929;EAS_AF=0.6032;AMR_AF=0.7277;AFR_AF=0.8933;EUR_AF=0.7167;SAS_AF=0.6728;AA=G|||;VT=SNP
10	53670280	rs2105442	C	T	100	PASS	AC=3672;AF=0.733227;AN=5008;NS=2504;DP=18899;EAS_AF=0.6032;AMR_AF=0.7262;AFR_AF=0.8933;EUR_AF=0.7167;SAS_AF=0.6728;AA=T|||;VT=SNP
10	53671765	rs1937677	G	A	100	PASS	AC=3672;AF=0.733227;AN=5008;NS=2504;DP=19825;EAS_AF=0.6032;AMR_AF=0.7262;AFR_AF=0.8933;EUR_AF=0.7167;SAS_AF=0.6728;AA=A|||;VT=SNP
10	53672743	rs6480581	T	C	100	PASS	AC=1494;AF=0.298323;AN=5008;NS=2504;DP=13314;EAS_AF=0.4524;AMR_AF=0.2133;AFR_AF=0.1573;EUR_AF=0.2773;SAS_AF=0.4121;AA=C|||;VT=SNP
10	53672913	rs4382850	G	T	100	PASS	AC=2589;AF=0.516973;AN=5008;NS=2504;DP=13613;EAS_AF=0.4534;AMR_AF=0.3761;AFR_AF=0.6868;EUR_AF=0.5139;SAS_AF=0.456;AA=T|||;VT=SNP
10	53673125	rs6480583	C	T	100	PASS	AC=1473;AF=0.294129;AN=5008;NS=2504;DP=18503;EAS_AF=0.4494;AMR_AF=0.2075;AFR_AF=0.1543;EUR_AF=0.2654;SAS_AF=0.4141;AA=C|||;VT=SNP
10	53673192	rs6480585	G	T	100	PASS	AC=1470;AF=0.29353;AN=5008;NS=2504;DP=19000;EAS_AF=0.4444;AMR_AF=0.2118;AFR_AF=0.1543;EUR_AF=0.2674;SAS_AF=0.411;AA=G|||;VT=SNP
10	53673232	rs4600154	A	G	100	PASS	AC=3376;AF=0.674121;AN=5008;NS=2504;DP=18236;EAS_AF=0.5377;AMR_AF=0.5548;AFR_AF=0.8775;EUR_AF=0.667;SAS_AF=0.6319;AA=G|||;VT=SNP
10	53673286	rs4595495	A	G	100	PASS	AC=1420;AF=0.283546;AN=5008;NS=2504;DP=18328;EAS_AF=0.0893;AMR_AF=0.3112;AFR_AF=0.379;EUR_AF=0.3976;SAS_AF=0.2178;AA=A|||;VT=SNP
10	53673462	rs7073470	T	C	100	PASS	AC=3220;AF=0.642971;AN=5008;NS=2504;DP=17242;EAS_AF=0.5397;AMR_AF=0.5447;AFR_AF=0.7663;EUR_AF=0.661;SAS_AF=0.6339;AA=c|||;VT=SNP
10	53674181	rs2339891	C	T	100	PASS	AC=1793;AF=0.358027;AN=5008;NS=2504;DP=16550;EAS_AF=0.4563;AMR_AF=0.232;AFR_AF=0.3707;EUR_AF=0.2714;SAS_AF=0.4182;AA=T|||;VT=SNP
10	53674581	rs1892367	A	G	100	PASS	AC=1555;AF=0.310503;AN=5008;NS=2504;DP=17877;EAS_AF=0.4563;AMR_AF=0.2219;AFR_AF=0.1967;EUR_AF=0.2694;SAS_AF=0.4192;AA=A|||;VT=SNP
10	53674590	rs10823885	T	A	100	PASS	AC=1270;AF=0.253594;AN=5008;NS=2504;DP=17910;EAS_AF=0.0833;AMR_AF=0.2968;AFR_AF=0.2859;EUR_AF=0.3897;SAS_AF=0.2147;AA=T|||;VT=SNP
10	53674795	rs1892368	G	A	100	PASS	AC=3380;AF=0.67492;AN=5008;NS=2504;DP=18225;EAS_AF=0.5397;AMR_AF=0.562;AFR_AF=0.8775;EUR_AF=0.663;SAS_AF=0.6329;AA=A|||;VT=SNP
10	53675030	rs11000111	C	T	100	PASS	AC=1333;AF=0.266174;AN=5008;NS=2504;DP=19643;EAS_AF=0.4563;AMR_AF=0.1513;AFR_AF=0.1165;EUR_AF=0.2167;SAS_AF=0.4049;AA=C|||;VT=SNP
10	53675164	rs11000112	T	C	100	PASS	AC=1323;AF=0.264177;AN=5008;NS=2504;DP=20260;EAS_AF=0.0833;AMR_AF=0.2997;AFR_AF=0.3245;EUR_AF=0.3897;SAS_AF=0.2147;AA=T|||;VT=SNP
10	53675243	rs11000113	T	C	100	PASS	AC=1282;AF=0.25599;AN=5008;NS=2504;DP=18642;EAS_AF=0.0833;AMR_AF=0.2954;AFR_AF=0.2965;EUR_AF=0.3887;SAS_AF=0.2147;AA=T|||;VT=SNP
10	53675594	rs11000119	A	G	100	PASS	AC=1255;AF=0.250599;AN=5008;NS=2504;DP=18673;EAS_AF=0.0833;AMR_AF=0.2939;AFR_AF=0.2776;EUR_AF=0.3877;SAS_AF=0.2147;AA=A|||;VT=SNP
10	53675769	rs12571679	T	G	100	PASS	AC=1505;AF=0.300519;AN=5008;NS=2504;DP=19565;EAS_AF=0.4563;AMR_AF=0.219;AFR_AF=0.1581;EUR_AF=0.2724;SAS_AF=0.4192;AA=T|||;VT=SNP
10	53676045	rs4935290	T	C	100	PASS	AC=3384;AF=0.675719;AN=5008;NS=2504;DP=19985;EAS_AF=0.5407;AMR_AF=0.562;AFR_AF=0.8782;EUR_AF=0.663;SAS_AF=0.635;AA=C|||;VT=SNP
10	53676051	rs1937678	A	G	100	PASS	AC=1506;AF=0.300719;AN=5008;NS=2504;DP=19985;EAS_AF=0.4573;AMR_AF=0.219;AFR_AF=0.1581;EUR_AF=0.2714;SAS_AF=0.4202;AA=A|||;VT=SNP
10	53677313	rs10823893	G	A	100	PASS	AC=1270;AF=0.253594;AN=5008;NS=2504;DP=16401;EAS_AF=0.0823;AMR_AF=0.3012;AFR_AF=0.2859;EUR_AF=0.3887;SAS_AF=0.2137;AA=G|||;VT=SNP
10	53677635	rs2154281	A	G	100	PASS	AC=1504;AF=0.300319;AN=5008;NS=2504;DP=17888;EAS_AF=0.4583;AMR_AF=0.2161;AFR_AF=0.1573;EUR_AF=0.2714;SAS_AF=0.4202;AA=A|||;VT=SNP
10	53677838	rs1937679	A	G	100	PASS	AC=551;AF=0.110024;AN=5008;NS=2504;DP=17083;EAS_AF=0.0813;AMR_AF=0.1556;AFR_AF=0.0257;EUR_AF=0.1551;SAS_AF=0.1748;AA=A|||;VT=SNP
10	53678026	rs1937680	C	A	100	PASS	AC=3092;AF=0.617412;AN=5008;NS=2504;DP=16265;EAS_AF=0.5407;AMR_AF=0.5317;AFR_AF=0.674;EUR_AF=0.663;SAS_AF=0.6339;AA=A|||;VT=SNP
10	53678344	rs2879630	G	A	100	PASS	AC=1335;AF=0.266573;AN=5008;NS=2504;DP=18878;EAS_AF=0.4593;AMR_AF=0.1499;AFR_AF=0.115;EUR_AF=0.2177;SAS_AF=0.4059;AA=G|||;VT=SNP
10	53678819	rs17638356	C	T	100	PASS	AC=552;AF=0.110224;AN=5008;NS=2504;DP=19967;EAS_AF=0.0833;AMR_AF=0.1556;AFR_AF=0.0265;EUR_AF=0.1551;SAS_AF=0.1728;AA=c|||;VT=SNP
10	53678982	rs1937682	A	T	100	PASS	AC=1358;AF=0.271166;AN=5008;NS=2504;DP=18728;EAS_AF=0.4563;AMR_AF=0.2003;AFR_AF=0.0711;EUR_AF=0.2545;SAS_AF=0.4182;AA=a|||;VT=SNP
10	53679060	rs1937683	C	T	100	PASS	AC=3382;AF=0.675319;AN=5008;NS=2504;DP=18352;EAS_AF=0.5407;AMR_AF=0.562;AFR_AF=0.8767;EUR_AF=0.664;SAS_AF=0.6339;AA=T|||;VT=SNP
10	53679200	rs2186146	C	G	100	PASS	AC=1358;AF=0.271166;AN=5008;NS=2504;DP=18182;EAS_AF=0.4563;AMR_AF=0.2003;AFR_AF=0.0711;EUR_AF=0.2545;SAS_AF=0.4182;AA=C|||;VT=SNP
10	53679340	rs10823897	T	A	100	PASS	AC=1405;AF=0.280551;AN=5008;NS=2504;DP=16347;EAS_AF=0.0843;AMR_AF=0.3026;AFR_AF=0.385;EUR_AF=0.3907;SAS_AF=0.2127;AA=T|||;VT=SNP
10	53679978	rs17551404	A	G	100	PASS	AC=552;AF=0.110224;AN=5008;NS=2504;DP=20120;EAS_AF=0.0833;AMR_AF=0.1542;AFR_AF=0.0265;EUR_AF=0.1551;SAS_AF=0.1738;AA=A|||;VT=SNP
10	53680085	rs1937684	T	A	100	PASS	AC=3059;AF=0.610823;AN=5008;NS=2504;DP=18942;EAS_AF=0.5417;AMR_AF=0.5245;AFR_AF=0.6679;EUR_AF=0.6461;SAS_AF=0.6299;AA=A|||;VT=SNP
10	53680099	rs12259464	G	A	100	PASS	AC=1437;AF=0.286941;AN=5008;NS=2504;DP=18603;EAS_AF=0.0843;AMR_AF=0.3689;AFR_AF=0.3238;EUR_AF=0.4423;SAS_AF=0.228;AA=G|||;VT=SNP
10	53680107	rs12245197	C	T	100	PASS	AC=1496;AF=0.298722;AN=5008;NS=2504;DP=18477;EAS_AF=0.0843;AMR_AF=0.3718;AFR_AF=0.3661;EUR_AF=0.4433;SAS_AF=0.228;AA=C|||;VT=SNP
10	53680114	rs1937685	G	C	100	PASS	AC=1369;AF=0.273363;AN=5008;NS=2504;DP=18367;EAS_AF=0.4563;AMR_AF=0.1441;AFR_AF=0.1619;EUR_AF=0.2008;SAS_AF=0.4018;AA=C|||;VT=SNP
10	53680124	rs1937686	A	T	100	PASS	AC=1183;AF=0.236222;AN=5008;NS=2504;DP=18742;EAS_AF=0.4573;AMR_AF=0.134;AFR_AF=0.0257;EUR_AF=0.2008;SAS_AF=0.4018;AA=A|||;VT=SNP
10	53680563	rs10762499	C	T	100	PASS	AC=3378;AF=0.674521;AN=5008;NS=2504;DP=15500;EAS_AF=0.5417;AMR_AF=0.5562;AFR_AF=0.8775;EUR_AF=0.664;SAS_AF=0.6319;AA=T|||;VT=SNP
10	53680796	rs11000132	C	T	100	PASS	AC=556;AF=0.111022;AN=5008;NS=2504;DP=15595;EAS_AF=0.0833;AMR_AF=0.1527;AFR_AF=0.031;EUR_AF=0.1551;SAS_AF=0.1728;AA=C|||;VT=SNP
10	53681166	rs4478938	C	G	100	PASS	AC=1184;AF=0.236422;AN=5008;NS=2504;DP=17956;EAS_AF=0.4573;AMR_AF=0.134;AFR_AF=0.0257;EUR_AF=0.2008;SAS_AF=0.4029;AA=C|||;VT=SNP
10	53681794	rs11000137	G	T	100	PASS	AC=1190;AF=0.23762;AN=5008;NS=2504;DP=14525;EAS_AF=0.4633;AMR_AF=0.134;AFR_AF=0.0257;EUR_AF=0.2008;SAS_AF=0.4029;AA=G|||;VT=SNP
10	53682131	rs2879629	C	T	100	PASS	AC=2986;AF=0.596246;AN=5008;NS=2504;DP=13620;EAS_AF=0.4613;AMR_AF=0.4769;AFR_AF=0.8676;EUR_AF=0.5348;SAS_AF=0.5164;AA=T|||;VT=SNP
10	53682854	rs2879628	T	A	100	PASS	AC=3011;AF=0.601238;AN=5008;NS=2504;DP=15140;EAS_AF=0.4812;AMR_AF=0.4784;AFR_AF=0.8699;EUR_AF=0.5348;SAS_AF=0.5174;AA=A|||;VT=SNP
10	53683347	rs2879627	C	A	100	PASS	AC=1212;AF=0.242013;AN=5008;NS=2504;DP=12649;EAS_AF=0.4792;AMR_AF=0.134;AFR_AF=0.034;EUR_AF=0.1998;SAS_AF=0.3988;AA=C|||;VT=SNP
10	53684498	rs10823900	G	T	100	PASS	AC=2389;AF=0.477037;AN=5008;NS=2504;DP=15212;EAS_AF=0.4782;AMR_AF=0.3329;AFR_AF=0.68;EUR_AF=0.3052;SAS_AF=0.4806;AA=T|||;VT=SNP
10	53685715	rs7068324	A	G	100	PASS	AC=2313;AF=0.461861;AN=5008;NS=2504;DP=16109;EAS_AF=0.4782;AMR_AF=0.3228;AFR_AF=0.6339;EUR_AF=0.3002;SAS_AF=0.4775;AA=G|||;VT=SNP
10	53686382	rs4601717	C	A	100	PASS	AC=3008;AF=0.600639;AN=5008;NS=2504;DP=16914;EAS_AF=0.4792;AMR_AF=0.4784;AFR_AF=0.8699;EUR_AF=0.5348;SAS_AF=0.5164;AA=A|||;VT=SNP
10	53687163	rs2879632	A	T	100	PASS	AC=2377;AF=0.474641;AN=5008;NS=2504;DP=19426;EAS_AF=0.4772;AMR_AF=0.3314;AFR_AF=0.68;EUR_AF=0.3002;SAS_AF=0.4755;AA=T|||;VT=SNP
10	53687380	rs7093999	C	A	100	PASS	AC=2369;AF=0.473043;AN=5008;NS=2504;DP=19492;EAS_AF=0.4772;AMR_AF=0.3285;AFR_AF=0.6793;EUR_AF=0.2942;SAS_AF=0.4765;AA=A|||;VT=SNP
10	53688297	rs2339893	A	C	100	PASS	AC=2380;AF=0.47524;AN=5008;NS=2504;DP=19265;EAS_AF=0.4782;AMR_AF=0.3314;AFR_AF=0.6793;EUR_AF=0.3012;SAS_AF=0.4775;AA=C|||;VT=SNP
10	53689566	rs7903101	C	A	100	PASS	AC=3004;AF=0.59984;AN=5008;NS=2504;DP=20181;EAS_AF=0.4792;AMR_AF=0.4769;AFR_AF=0.8699;EUR_AF=0.5328;SAS_AF=0.5153;AA=A|||;VT=SNP
10	53689774	rs7903366	C	T	100	PASS	AC=2360;AF=0.471246;AN=5008;NS=2504;DP=19814;EAS_AF=0.4772;AMR_AF=0.3314;AFR_AF=0.6679;EUR_AF=0.2982;SAS_AF=0.4765;AA=T|||;VT=SNP
10	53690331	rs7081864	G	A	100	PASS	AC=2366;AF=0.472444;AN=5008;NS=2504;DP=12238;EAS_AF=0.4772;AMR_AF=0.3314;AFR_AF=0.6725;EUR_AF=0.2982;SAS_AF=0.4765;AA=A|||;VT=SNP
10	53690799	rs7082609	G	C	100	PASS	AC=3009;AF=0.600839;AN=5008;NS=2504;DP=17538;EAS_AF=0.4792;AMR_AF=0.4784;AFR_AF=0.8722;EUR_AF=0.5338;SAS_AF=0.5153;AA=C|||;VT=SNP
10	53691116	rs7070958	A	G	100	PASS	AC=2367;AF=0.472644;AN=5008;NS=2504;DP=18148;EAS_AF=0.4772;AMR_AF=0.3314;AFR_AF=0.674;EUR_AF=0.2982;SAS_AF=0.4755;AA=a|||;VT=SNP
10	53692081	rs11000178	C	T	100	PASS	AC=2278;AF=0.454872;AN=5008;NS=2504;DP=16976;EAS_AF=0.4712;AMR_AF=0.3256;AFR_AF=0.6104;EUR_AF=0.2982;SAS_AF=0.4806;AA=T|||;VT=SNP
10	53692157	rs11000179	G	C	100	PASS	AC=2255;AF=0.45028;AN=5008;NS=2504;DP=16489;EAS_AF=0.4712;AMR_AF=0.3242;AFR_AF=0.5976;EUR_AF=0.2972;SAS_AF=0.4765;AA=C|||;VT=SNP
10	53692726	rs17638883	T	C	100	PASS	AC=796;AF=0.158946;AN=5008;NS=2504;DP=18783;EAS_AF=0.1071;AMR_AF=0.1614;AFR_AF=0.0545;EUR_AF=0.2932;SAS_AF=0.2137;AA=T|||;VT=SNP
10	53692824	rs61847480	A	G	100	PASS	AC=1073;AF=0.214257;AN=5008;NS=2504;DP=17618;EAS_AF=0.0933;AMR_AF=0.2363;AFR_AF=0.1755;EUR_AF=0.3171;SAS_AF=0.2699;AA=A|||;VT=SNP
10	53692910	rs7904729	A	G	100	PASS	AC=2429;AF=0.485024;AN=5008;NS=2504;DP=16581;EAS_AF=0.4752;AMR_AF=0.3026;AFR_AF=0.652;EUR_AF=0.4245;SAS_AF=0.4611;AA=A|||;VT=SNP
10	53692969	rs7920008	C	T	100	PASS	AC=2358;AF=0.470847;AN=5008;NS=2504;DP=17404;EAS_AF=0.4702;AMR_AF=0.2867;AFR_AF=0.615;EUR_AF=0.4165;SAS_AF=0.4632;AA=T|||;VT=SNP
10	53693075	rs10823903	A	G	100	PASS	AC=873;AF=0.174321;AN=5008;NS=2504;DP=17174;EAS_AF=0.0942;AMR_AF=0.1715;AFR_AF=0.1377;EUR_AF=0.2823;SAS_AF=0.1973;AA=A|||;VT=SNP
10	53693513	rs4935292	G	A	100	PASS	AC=3468;AF=0.692492;AN=5008;NS=2504;DP=15006;EAS_AF=0.754;AMR_AF=0.5533;AFR_AF=0.7186;EUR_AF=0.6282;SAS_AF=0.7587;AA=A|||;VT=SNP
10	53693565	rs4935293	G	T	100	PASS	AC=3118;AF=0.622604;AN=5008;NS=2504;DP=14857;EAS_AF=0.6627;AMR_AF=0.5173;AFR_AF=0.7753;EUR_AF=0.4761;SAS_AF=0.6002;AA=T|||;VT=SNP
10	53693667	rs7096762	G	A	100	PASS	AC=1016;AF=0.202875;AN=5008;NS=2504;DP=14900;EAS_AF=0.0952;AMR_AF=0.1772;AFR_AF=0.2474;EUR_AF=0.2773;SAS_AF=0.1953;AA=A|||;VT=SNP
10	53694400	rs12354723	A	G	100	PASS	AC=682;AF=0.136182;AN=5008;NS=2504;DP=18362;EAS_AF=0.0952;AMR_AF=0.147;AFR_AF=0.0098;EUR_AF=0.2783;SAS_AF=0.1953;AA=A|||;VT=SNP
10	53694448	rs11000189	G	T	100	PASS	AC=804;AF=0.160543;AN=5008;NS=2504;DP=18987;EAS_AF=0.2956;AMR_AF=0.1599;AFR_AF=0.053;EUR_AF=0.1183;SAS_AF=0.2106;AA=G|||;VT=SNP
10	53694967	rs11000191	A	G	100	PASS	AC=679;AF=0.135583;AN=5008;NS=2504;DP=18440;EAS_AF=0.0952;AMR_AF=0.147;AFR_AF=0.0083;EUR_AF=0.2773;SAS_AF=0.1953;AA=A|||;VT=SNP
10	53695204	rs11000193	C	A	100	PASS	AC=805;AF=0.160743;AN=5008;NS=2504;DP=17669;EAS_AF=0.2956;AMR_AF=0.1599;AFR_AF=0.0537;EUR_AF=0.1183;SAS_AF=0.2106;AA=C|||;VT=SNP
10	53695690	rs4604821	T	A	100	PASS	AC=695;AF=0.138778;AN=5008;NS=2504;DP=18674;EAS_AF=0.0952;AMR_AF=0.1542;AFR_AF=0.0182;EUR_AF=0.2773;SAS_AF=0.1933;AA=T|||;VT=SNP
10	53696237	rs11592770	A	T	100	PASS	AC=735;AF=0.146765;AN=5008;NS=2504;DP=16427;EAS_AF=0.2153;AMR_AF=0.0663;AFR_AF=0.0855;EUR_AF=0.1034;SAS_AF=0.2607;AA=A|||;VT=SNP
10	53696483	rs11593309	T	G	100	PASS	AC=703;AF=0.140375;AN=5008;NS=2504;DP=16888;EAS_AF=0.2044;AMR_AF=0.0634;AFR_AF=0.084;EUR_AF=0.0994;SAS_AF=0.2474;AA=T|||;VT=SNP
10	53696861	rs11000200	A	C	100	PASS	AC=1151;AF=0.229832;AN=5008;NS=2504;DP=16013;EAS_AF=0.3006;AMR_AF=0.2781;AFR_AF=0.1172;EUR_AF=0.2117;SAS_AF=0.2935;AA=A|||;VT=SNP
10	53697407	rs7069853	T	G	100	PASS	AC=3474;AF=0.69369;AN=5008;NS=2504;DP=17437;EAS_AF=0.75;AMR_AF=0.5562;AFR_AF=0.7247;EUR_AF=0.6282;SAS_AF=0.7587;AA=G|||;VT=SNP
10	53697549	rs11000203	C	T	100	PASS	AC=1109;AF=0.221446;AN=5008;NS=2504;DP=19183;EAS_AF=0.3006;AMR_AF=0.2752;AFR_AF=0.087;EUR_AF=0.2117;SAS_AF=0.2935;AA=C|||;VT=SNP
10	53697836	rs2339902	A	C	100	PASS	AC=2550;AF=0.509185;AN=5008;NS=2504;DP=19186;EAS_AF=0.6448;AMR_AF=0.3818;AFR_AF=0.553;EUR_AF=0.3489;SAS_AF=0.5654;AA=A|||;VT=SNP
10	53698708	rs58725405	A	G	100	PASS	AC=1302;AF=0.259984;AN=5008;NS=2504;DP=15685;EAS_AF=0.3433;AMR_AF=0.0994;AFR_AF=0.3654;EUR_AF=0.1372;SAS_AF=0.272;AA=A|||;VT=SNP
10	53698772	rs10823905	T	C	100	PASS	AC=744;AF=0.148562;AN=5008;NS=2504;DP=15359;EAS_AF=0.3006;AMR_AF=0.1542;AFR_AF=0.0068;EUR_AF=0.1183;SAS_AF=0.2106;AA=T|||;VT=SNP
10	53698921	rs12767618	T	C	100	PASS	AC=683;AF=0.136382;AN=5008;NS=2504;DP=15371;EAS_AF=0.0952;AMR_AF=0.1484;AFR_AF=0.0098;EUR_AF=0.2803;SAS_AF=0.1933;AA=T|||;VT=SNP
10	53699182	rs74132825	C	T	100	PASS	AC=570;AF=0.113818;AN=5008;NS=2504;DP=14885;EAS_AF=0.1339;AMR_AF=0.0331;AFR_AF=0.2784;EUR_AF=0.0328;SAS_AF=0.0112;AA=C|||;VT=SNP
10	53699223	rs74231958	G	A	100	PASS	AC=732;AF=0.146166;AN=5008;NS=2504;DP=15260;EAS_AF=0.2103;AMR_AF=0.0663;AFR_AF=0.0862;EUR_AF=0.1044;SAS_AF=0.2607;AA=G|||;VT=SNP
10	53699555	rs58843599	A	G	100	PASS	AC=1106;AF=0.220847;AN=5008;NS=2504;DP=15132;EAS_AF=0.3006;AMR_AF=0.2752;AFR_AF=0.0847;EUR_AF=0.2117;SAS_AF=0.2935;AA=A|||;VT=SNP
10	53699753	rs10740395	T	C	100	PASS	AC=3921;AF=0.782947;AN=5008;NS=2504;DP=14963;EAS_AF=0.7401;AMR_AF=0.6744;AFR_AF=0.9123;EUR_AF=0.7306;SAS_AF=0.7832;AA=C|||;VT=SNP
10	53700983	rs4254021	T	G	100	PASS	AC=3913;AF=0.78135;AN=5008;NS=2504;DP=14465;EAS_AF=0.7351;AMR_AF=0.6744;AFR_AF=0.91;EUR_AF=0.7306;SAS_AF=0.7832;AA=G|||;VT=SNP
10	53701052	rs1122615	A	G	100	PASS	AC=1273;AF=0.254193;AN=5008;NS=2504;DP=12944;EAS_AF=0.3442;AMR_AF=0.1023;AFR_AF=0.3714;EUR_AF=0.1064;SAS_AF=0.2628;AA=G|||;VT=SNP
10	53701370	rs9702459	G	A	100	PASS	AC=872;AF=0.174121;AN=5008;NS=2504;DP=13148;EAS_AF=0.3442;AMR_AF=0.0663;AFR_AF=0.0877;EUR_AF=0.1054;SAS_AF=0.2628;AA=G|||;VT=SNP
10	53703614	rs11595790	G	C	100	PASS	AC=730;AF=0.145767;AN=5008;NS=2504;DP=20918;EAS_AF=0.2103;AMR_AF=0.0692;AFR_AF=0.0855;EUR_AF=0.1034;SAS_AF=0.2587;AA=G|||;VT=SNP
10	53703661	rs11594339	T	C	100	PASS	AC=875;AF=0.17472;AN=5008;NS=2504;DP=19798;EAS_AF=0.3442;AMR_AF=0.0692;AFR_AF=0.0885;EUR_AF=0.1054;SAS_AF=0.2628;AA=T|||;VT=SNP
10	53704083	rs138632606	C	T	100	PASS	AC=876;AF=0.17492;AN=5008;NS=2504;DP=17760;EAS_AF=0.3442;AMR_AF=0.0692;AFR_AF=0.0885;EUR_AF=0.1064;SAS_AF=0.2628;AA=c|||;VT=SNP
10	53705854	rs11000239	C	T	100	PASS	AC=680;AF=0.135783;AN=5008;NS=2504;DP=19880;EAS_AF=0.0952;AMR_AF=0.1455;AFR_AF=0.0091;EUR_AF=0.2783;SAS_AF=0.1953;AA=C|||;VT=SNP
10	53705866	rs4309107	G	A	100	PASS	AC=2126;AF=0.424521;AN=5008;NS=2504;DP=20602;EAS_AF=0.6448;AMR_AF=0.3473;AFR_AF=0.2821;EUR_AF=0.3161;SAS_AF=0.5562;AA=G|||;VT=SNP
10	53706267	rs6480606	A	C	100	PASS	AC=3919;AF=0.782548;AN=5008;NS=2504;DP=19258;EAS_AF=0.7401;AMR_AF=0.6758;AFR_AF=0.9092;EUR_AF=0.7316;SAS_AF=0.7832;AA=C|||;VT=SNP
10	53706388	rs6480607	G	A	100	PASS	AC=3919;AF=0.782548;AN=5008;NS=2504;DP=19797;EAS_AF=0.7401;AMR_AF=0.6758;AFR_AF=0.9092;EUR_AF=0.7316;SAS_AF=0.7832;AA=A|||;VT=SNP
10	53706542	rs148908354	A	G	100	PASS	AC=875;AF=0.17472;AN=5008;NS=2504;DP=19221;EAS_AF=0.3442;AMR_AF=0.0692;AFR_AF=0.0885;EUR_AF=0.1054;SAS_AF=0.2628;AA=A|||;VT=SNP
10	53707749	rs7092969	T	A	100	PASS	AC=3923;AF=0.783347;AN=5008;NS=2504;DP=14035;EAS_AF=0.7401;AMR_AF=0.6758;AFR_AF=0.9123;EUR_AF=0.7316;SAS_AF=0.7832;AA=A|||;VT=SNP
10	53708131	rs16925100	T	C	100	PASS	AC=872;AF=0.174121;AN=5008;NS=2504;DP=14427;EAS_AF=0.3442;AMR_AF=0.0692;AFR_AF=0.0862;EUR_AF=0.1054;SAS_AF=0.2628;AA=T|||;VT=SNP
10	53708386	rs16925106	C	A	100	PASS	AC=871;AF=0.173922;AN=5008;NS=2504;DP=14264;EAS_AF=0.3442;AMR_AF=0.0692;AFR_AF=0.0862;EUR_AF=0.1044;SAS_AF=0.2628;AA=C|||;VT=SNP
10	53708732	rs2339899	A	G	100	PASS	AC=1249;AF=0.249401;AN=5008;NS=2504;DP=16351;EAS_AF=0.3006;AMR_AF=0.2824;AFR_AF=0.1891;EUR_AF=0.2117;SAS_AF=0.2935;AA=A|||;VT=SNP
10	53708876	rs2879635	T	A	100	PASS	AC=1050;AF=0.209665;AN=5008;NS=2504;DP=15218;EAS_AF=0.3006;AMR_AF=0.2723;AFR_AF=0.0439;EUR_AF=0.2117;SAS_AF=0.2935;AA=T|||;VT=SNP
10	53709198	rs77223524	C	A	100	PASS	AC=871;AF=0.173922;AN=5008;NS=2504;DP=9725;EAS_AF=0.3442;AMR_AF=0.0692;AFR_AF=0.0862;EUR_AF=0.1044;SAS_AF=0.2628;AA=C|||;VT=SNP
10	53709352	rs2339898	T	C	100	PASS	AC=2963;AF=0.591653;AN=5008;NS=2504;DP=13375;EAS_AF=0.6448;AMR_AF=0.4193;AFR_AF=0.8472;EUR_AF=0.3489;SAS_AF=0.5634;AA=C|||;VT=SNP
10	53709536	rs11594267	A	G	100	PASS	AC=873;AF=0.174321;AN=5008;NS=2504;DP=16663;EAS_AF=0.3442;AMR_AF=0.0692;AFR_AF=0.0862;EUR_AF=0.1064;SAS_AF=0.2628;AA=A|||;VT=SNP
10	53709700	rs16925131	T	C	100	PASS	AC=872;AF=0.174121;AN=5008;NS=2504;DP=19561;EAS_AF=0.3442;AMR_AF=0.0692;AFR_AF=0.0862;EUR_AF=0.1054;SAS_AF=0.2628;AA=T|||;VT=SNP
10	53709902	rs16925132	C	T	100	PASS	AC=873;AF=0.174321;AN=5008;NS=2504;DP=18093;EAS_AF=0.3442;AMR_AF=0.0692;AFR_AF=0.0862;EUR_AF=0.1054;SAS_AF=0.2638;AA=C|||;VT=SNP
10	53710143	rs7902101	A	T	100	PASS	AC=1594;AF=0.318291;AN=5008;NS=2504;DP=17825;EAS_AF=0.3442;AMR_AF=0.1254;AFR_AF=0.5726;EUR_AF=0.1382;SAS_AF=0.2699;AA=T|||;VT=SNP
10	53710157	rs12245187	C	A	100	PASS	AC=1029;AF=0.205471;AN=5008;NS=2504;DP=17765;EAS_AF=0.2103;AMR_AF=0.0922;AFR_AF=0.298;EUR_AF=0.1054;SAS_AF=0.2587;AA=A|||;VT=SNP
10	53710176	rs11000255	G	A	100	PASS	AC=683;AF=0.136382;AN=5008;NS=2504;DP=17474;EAS_AF=0.0952;AMR_AF=0.1455;AFR_AF=0.0091;EUR_AF=0.2813;SAS_AF=0.1953;AA=G|||;VT=SNP
10	53710220	rs7093940	C	T	100	PASS	AC=1248;AF=0.249201;AN=5008;NS=2504;DP=17661;EAS_AF=0.3006;AMR_AF=0.2824;AFR_AF=0.1891;EUR_AF=0.2107;SAS_AF=0.2935;AA=C|||;VT=SNP
10	53710325	rs7905683	T	C	100	PASS	AC=1594;AF=0.318291;AN=5008;NS=2504;DP=16227;EAS_AF=0.3442;AMR_AF=0.1254;AFR_AF=0.5726;EUR_AF=0.1382;SAS_AF=0.2699;AA=C|||;VT=SNP
10	53710540	rs7905966	T	G	100	PASS	AC=556;AF=0.111022;AN=5008;NS=2504;DP=17901;EAS_AF=0.1329;AMR_AF=0.0331;AFR_AF=0.2685;EUR_AF=0.0328;SAS_AF=0.0112;AA=T|||;VT=SNP
10	53710787	rs11596918	G	T	100	PASS	AC=871;AF=0.173922;AN=5008;NS=2504;DP=17660;EAS_AF=0.3442;AMR_AF=0.0692;AFR_AF=0.0862;EUR_AF=0.1044;SAS_AF=0.2628;AA=T|||;VT=SNP
10	53710979	rs10762512	G	C	100	PASS	AC=3923;AF=0.783347;AN=5008;NS=2504;DP=15676;EAS_AF=0.7401;AMR_AF=0.6744;AFR_AF=0.9123;EUR_AF=0.7326;SAS_AF=0.7832;AA=C|||;VT=SNP
10	53711005	rs10762513	T	C	100	PASS	AC=2860;AF=0.571086;AN=5008;NS=2504;DP=16047;EAS_AF=0.6448;AMR_AF=0.4078;AFR_AF=0.7753;EUR_AF=0.3489;SAS_AF=0.5634;AA=C|||;VT=SNP
10	53711220	rs10508952	T	C	100	PASS	AC=871;AF=0.173922;AN=5008;NS=2504;DP=16473;EAS_AF=0.3442;AMR_AF=0.0692;AFR_AF=0.0862;EUR_AF=0.1044;SAS_AF=0.2628;AA=T|||;VT=SNP
10	53711307	rs78333499	T	C	100	PASS	AC=871;AF=0.173922;AN=5008;NS=2504;DP=14527;EAS_AF=0.3442;AMR_AF=0.0692;AFR_AF=0.0862;EUR_AF=0.1044;SAS_AF=0.2628;AA=T|||;VT=SNP
10	53711836	rs12255275	A	G	100	PASS	AC=1592;AF=0.317891;AN=5008;NS=2504;DP=18488;EAS_AF=0.3442;AMR_AF=0.1254;AFR_AF=0.5719;EUR_AF=0.1372;SAS_AF=0.2699;AA=G|||;VT=SNP
10	53711967	rs11596469	T	A	100	PASS	AC=871;AF=0.173922;AN=5008;NS=2504;DP=18202;EAS_AF=0.3442;AMR_AF=0.0692;AFR_AF=0.0862;EUR_AF=0.1044;SAS_AF=0.2628;AA=T|||;VT=SNP
10	53712508	rs10733889	T	C	100	PASS	AC=2273;AF=0.453874;AN=5008;NS=2504;DP=17858;EAS_AF=0.6448;AMR_AF=0.366;AFR_AF=0.3828;EUR_AF=0.3171;SAS_AF=0.5562;AA=C|||;VT=SNP
10	53712689	rs11000263	C	T	100	PASS	AC=745;AF=0.148762;AN=5008;NS=2504;DP=19312;EAS_AF=0.3006;AMR_AF=0.1556;AFR_AF=0.0068;EUR_AF=0.1183;SAS_AF=0.2106;AA=C|||;VT=SNP
10	53712759	rs11000264	C	T	100	PASS	AC=1626;AF=0.324681;AN=5008;NS=2504;DP=19886;EAS_AF=0.6448;AMR_AF=0.2233;AFR_AF=0.1021;EUR_AF=0.2217;SAS_AF=0.4734;AA=C|||;VT=SNP
10	53713175	rs7074329	C	T	100	PASS	AC=2267;AF=0.452676;AN=5008;NS=2504;DP=19933;EAS_AF=0.6448;AMR_AF=0.366;AFR_AF=0.3714;EUR_AF=0.3231;SAS_AF=0.5593;AA=T|||;VT=SNP
10	53713209	rs7095482	T	C	100	PASS	AC=2285;AF=0.45627;AN=5008;NS=2504;DP=19203;EAS_AF=0.6448;AMR_AF=0.3674;AFR_AF=0.3828;EUR_AF=0.3231;SAS_AF=0.5613;AA=C|||;VT=SNP
10	53713462	rs10466028	A	G	100	PASS	AC=1890;AF=0.377396;AN=5008;NS=2504;DP=19264;EAS_AF=0.6448;AMR_AF=0.2421;AFR_AF=0.292;EUR_AF=0.2217;SAS_AF=0.4734;AA=A|||;VT=SNP
10	53713519	rs7073794	G	A	100	PASS	AC=2285;AF=0.45627;AN=5008;NS=2504;DP=18866;EAS_AF=0.6448;AMR_AF=0.3689;AFR_AF=0.3835;EUR_AF=0.3231;SAS_AF=0.5593;AA=g|||;VT=SNP
10	53713806	rs16925235	A	G	100	PASS	AC=1627;AF=0.32488;AN=5008;NS=2504;DP=16085;EAS_AF=0.6448;AMR_AF=0.2233;AFR_AF=0.1029;EUR_AF=0.2217;SAS_AF=0.4734;AA=A|||;VT=SNP
10	53714149	rs2339897	A	T	100	PASS	AC=3920;AF=0.782748;AN=5008;NS=2504;DP=16671;EAS_AF=0.7411;AMR_AF=0.6744;AFR_AF=0.9115;EUR_AF=0.7296;SAS_AF=0.7832;AA=T|||;VT=SNP
10	53714391	rs10740402	C	T	100	PASS	AC=2705;AF=0.540136;AN=5008;NS=2504;DP=17562;EAS_AF=0.6448;AMR_AF=0.4006;AFR_AF=0.6558;EUR_AF=0.3549;SAS_AF=0.5654;AA=T|||;VT=SNP
10	53714654	rs10740403	T	C	100	PASS	AC=2285;AF=0.45627;AN=5008;NS=2504;DP=17567;EAS_AF=0.6448;AMR_AF=0.3674;AFR_AF=0.3835;EUR_AF=0.3231;SAS_AF=0.5603;AA=C|||;VT=SNP
10	53714687	rs10762514	C	T	100	PASS	AC=2285;AF=0.45627;AN=5008;NS=2504;DP=18283;EAS_AF=0.6448;AMR_AF=0.3674;AFR_AF=0.3835;EUR_AF=0.3231;SAS_AF=0.5603;AA=C|||;VT=SNP
10	53714787	rs10740404	A	G	100	PASS	AC=2284;AF=0.45607;AN=5008;NS=2504;DP=19438;EAS_AF=0.6448;AMR_AF=0.3674;AFR_AF=0.3828;EUR_AF=0.3231;SAS_AF=0.5603;AA=G|||;VT=SNP
10	53715070	rs2879634	C	T	100	PASS	AC=2282;AF=0.455671;AN=5008;NS=2504;DP=16672;EAS_AF=0.6448;AMR_AF=0.3674;AFR_AF=0.3812;EUR_AF=0.3231;SAS_AF=0.5603;AA=T|||;VT=SNP
10	53715185	rs2339896	A	G	100	PASS	AC=1789;AF=0.357228;AN=5008;NS=2504;DP=17389;EAS_AF=0.6448;AMR_AF=0.2406;AFR_AF=0.2171;EUR_AF=0.2217;SAS_AF=0.4724;AA=A|||;VT=SNP
10	53715419	rs11000271	G	A	100	PASS	AC=2275;AF=0.454273;AN=5008;NS=2504;DP=16431;EAS_AF=0.6448;AMR_AF=0.3674;AFR_AF=0.3759;EUR_AF=0.3231;SAS_AF=0.5603;AA=A|||;VT=SNP
10	53716180	rs4935294	A	G	100	PASS	AC=2707;AF=0.540535;AN=5008;NS=2504;DP=12312;EAS_AF=0.6448;AMR_AF=0.4006;AFR_AF=0.6558;EUR_AF=0.3549;SAS_AF=0.5675;AA=G|||;VT=SNP
10	53716463	rs4935295	T	A	100	PASS	AC=2707;AF=0.540535;AN=5008;NS=2504;DP=14450;EAS_AF=0.6448;AMR_AF=0.4006;AFR_AF=0.6558;EUR_AF=0.3549;SAS_AF=0.5675;AA=A|||;VT=SNP
10	53716542	rs12411770	G	A	100	PASS	AC=744;AF=0.148562;AN=5008;NS=2504;DP=16093;EAS_AF=0.2996;AMR_AF=0.1542;AFR_AF=0.0068;EUR_AF=0.1183;SAS_AF=0.2117;AA=G|||;VT=SNP
10	53719172	rs1903955	T	C	100	PASS	AC=1090;AF=0.217652;AN=5008;NS=2504;DP=20148;EAS_AF=0.2609;AMR_AF=0.3256;AFR_AF=0.0877;EUR_AF=0.2704;SAS_AF=0.2178;AA=T|||;VT=SNP
10	53719255	rs11000285	G	T	100	PASS	AC=419;AF=0.0836661;AN=5008;NS=2504;DP=19952;EAS_AF=0.0972;AMR_AF=0.0648;AFR_AF=0.003;EUR_AF=0.1133;SAS_AF=0.1616;AA=G|||;VT=SNP
10	53719628	rs4935296	T	G	100	PASS	AC=2089;AF=0.417133;AN=5008;NS=2504;DP=17573;EAS_AF=0.6389;AMR_AF=0.3473;AFR_AF=0.2504;EUR_AF=0.3231;SAS_AF=0.5603;AA=G|||;VT=SNP
10	53720176	rs1001771	A	G	100	PASS	AC=752;AF=0.15016;AN=5008;NS=2504;DP=12968;EAS_AF=0.245;AMR_AF=0.255;AFR_AF=0.0832;EUR_AF=0.1044;SAS_AF=0.1155;AA=A|||;VT=SNP
10	53720212	rs1903957	G	T	100	PASS	AC=747;AF=0.149161;AN=5008;NS=2504;DP=13360;EAS_AF=0.2966;AMR_AF=0.1571;AFR_AF=0.0076;EUR_AF=0.1203;SAS_AF=0.2127;AA=G|||;VT=SNP
10	53721176	rs1903960	T	G	100	PASS	AC=1247;AF=0.249002;AN=5008;NS=2504;DP=20004;EAS_AF=0.25;AMR_AF=0.3444;AFR_AF=0.208;EUR_AF=0.2744;SAS_AF=0.2096;AA=T|||;VT=SNP
10	53724813	rs10823927	A	G	100	PASS	AC=1486;AF=0.296725;AN=5008;NS=2504;DP=15292;EAS_AF=0.504;AMR_AF=0.2262;AFR_AF=0.1006;EUR_AF=0.2167;SAS_AF=0.4806;AA=A|||;VT=SNP
10	53724892	rs2454574	C	T	100	PASS	AC=2125;AF=0.424321;AN=5008;NS=2504;DP=16971;EAS_AF=0.3522;AMR_AF=0.5029;AFR_AF=0.3525;EUR_AF=0.5577;SAS_AF=0.4029;AA=C|||;VT=SNP
10	53725905	rs2447653	G	A	100	PASS	AC=2159;AF=0.43111;AN=5008;NS=2504;DP=16969;EAS_AF=0.3522;AMR_AF=0.5043;AFR_AF=0.3775;EUR_AF=0.5577;SAS_AF=0.4029;AA=G|||;VT=SNP
10	53726271	rs2454572	C	T	100	PASS	AC=3022;AF=0.603435;AN=5008;NS=2504;DP=22485;EAS_AF=0.3522;AMR_AF=0.6657;AFR_AF=0.7829;EUR_AF=0.6839;SAS_AF=0.4928;AA=T|||;VT=SNP
10	53726335	rs11000315	C	A	100	PASS	AC=721;AF=0.14397;AN=5008;NS=2504;DP=20780;EAS_AF=0.2927;AMR_AF=0.1571;AFR_AF=0.0068;EUR_AF=0.1153;SAS_AF=0.1963;AA=C|||;VT=SNP
10	53726384	rs12356995	G	A	100	PASS	AC=694;AF=0.138578;AN=5008;NS=2504;DP=19137;EAS_AF=0.1002;AMR_AF=0.1542;AFR_AF=0.0106;EUR_AF=0.2823;SAS_AF=0.1922;AA=G|||;VT=SNP
10	53729016	rs16925327	C	G	100	PASS	AC=792;AF=0.158147;AN=5008;NS=2504;DP=17340;EAS_AF=0.3284;AMR_AF=0.1628;AFR_AF=0.0303;EUR_AF=0.1143;SAS_AF=0.1973;AA=C|||;VT=SNP
10	53729451	rs2169681	G	A	100	PASS	AC=3290;AF=0.656949;AN=5008;NS=2504;DP=14063;EAS_AF=0.6706;AMR_AF=0.7752;AFR_AF=0.4743;EUR_AF=0.7654;SAS_AF=0.6943;AA=A|||;VT=SNP
10	53729657	rs2447650	A	G	100	PASS	AC=2438;AF=0.486821;AN=5008;NS=2504;DP=13894;EAS_AF=0.3423;AMR_AF=0.6066;AFR_AF=0.3979;EUR_AF=0.6501;SAS_AF=0.5031;AA=A|||;VT=SNP
10	53730294	rs1904033	C	T	100	PASS	AC=3185;AF=0.635982;AN=5008;NS=2504;DP=11524;EAS_AF=0.6706;AMR_AF=0.7695;AFR_AF=0.3979;EUR_AF=0.7644;SAS_AF=0.6953;AA=C|||;VT=SNP
10	53730326	rs1904034	C	T	100	PASS	AC=3770;AF=0.752796;AN=5008;NS=2504;DP=10518;EAS_AF=0.6706;AMR_AF=0.8112;AFR_AF=0.7958;EUR_AF=0.7903;SAS_AF=0.6994;AA=T|||;VT=SNP
10	53730498	rs2927516	T	G	100	PASS	AC=3394;AF=0.677716;AN=5008;NS=2504;DP=8418;EAS_AF=0.6706;AMR_AF=0.7839;AFR_AF=0.5424;EUR_AF=0.7714;SAS_AF=0.6963;AA=-|||;VT=SNP
10	53730670	rs11000333	T	C	100	PASS	AC=717;AF=0.143171;AN=5008;NS=2504;DP=12473;EAS_AF=0.1002;AMR_AF=0.1542;AFR_AF=0.0242;EUR_AF=0.2744;SAS_AF=0.2055;AA=T|||;VT=SNP
10	53730762	rs9731091	T	C	100	PASS	AC=885;AF=0.176717;AN=5008;NS=2504;DP=13429;EAS_AF=0.3294;AMR_AF=0.0807;AFR_AF=0.09;EUR_AF=0.1044;SAS_AF=0.2791;AA=T|||;VT=SNP
10	53731491	rs16925357	A	G	100	PASS	AC=610;AF=0.121805;AN=5008;NS=2504;DP=17101;EAS_AF=0.129;AMR_AF=0.0346;AFR_AF=0.3215;EUR_AF=0.0258;SAS_AF=0.0051;AA=A|||;VT=SNP
10	53731500	rs2454570	T	A	100	PASS	AC=1090;AF=0.217652;AN=5008;NS=2504;DP=17167;EAS_AF=0.2421;AMR_AF=0.3473;AFR_AF=0.0885;EUR_AF=0.2783;SAS_AF=0.2127;AA=T|||;VT=SNP
10	53731776	rs11813874	T	A	100	PASS	AC=610;AF=0.121805;AN=5008;NS=2504;DP=16393;EAS_AF=0.129;AMR_AF=0.0346;AFR_AF=0.3215;EUR_AF=0.0258;SAS_AF=0.0051;AA=T|||;VT=SNP
10	53731785	rs11813875	T	C	100	PASS	AC=610;AF=0.121805;AN=5008;NS=2504;DP=16705;EAS_AF=0.129;AMR_AF=0.0346;AFR_AF=0.3215;EUR_AF=0.0258;SAS_AF=0.0051;AA=T|||;VT=SNP
10	53732919	rs2454568	C	T	100	PASS	AC=3765;AF=0.751797;AN=5008;NS=2504;DP=20945;EAS_AF=0.6696;AMR_AF=0.8098;AFR_AF=0.7935;EUR_AF=0.7913;SAS_AF=0.6984;AA=T|||;VT=SNP
10	53733476	rs2454567	T	C	100	PASS	AC=1716;AF=0.342652;AN=5008;NS=2504;DP=18086;EAS_AF=0.2421;AMR_AF=0.4524;AFR_AF=0.3737;EUR_AF=0.3767;SAS_AF=0.2914;AA=T|||;VT=SNP
10	53733545	rs2454566	C	A	100	PASS	AC=1489;AF=0.297324;AN=5008;NS=2504;DP=17313;EAS_AF=0.252;AMR_AF=0.4308;AFR_AF=0.2012;EUR_AF=0.3817;SAS_AF=0.2924;AA=C|||;VT=SNP
10	53733771	rs11000345	C	T	100	PASS	AC=708;AF=0.141374;AN=5008;NS=2504;DP=20049;EAS_AF=0.1002;AMR_AF=0.1513;AFR_AF=0.0189;EUR_AF=0.2744;SAS_AF=0.2055;AA=C|||;VT=SNP
10	53734430	rs12243731	C	T	100	PASS	AC=788;AF=0.157348;AN=5008;NS=2504;DP=19797;EAS_AF=0.1002;AMR_AF=0.1599;AFR_AF=0.0734;EUR_AF=0.2753;SAS_AF=0.2065;AA=C|||;VT=SNP
10	53734733	rs1904036	T	C	100	PASS	AC=2505;AF=0.5002;AN=5008;NS=2504;DP=18490;EAS_AF=0.5694;AMR_AF=0.6167;AFR_AF=0.4017;EUR_AF=0.4911;SAS_AF=0.4888;AA=T|||;VT=SNP
10	53735069	rs61847500	A	G	100	PASS	AC=761;AF=0.151957;AN=5008;NS=2504;DP=17306;EAS_AF=0.3284;AMR_AF=0.1614;AFR_AF=0.0083;EUR_AF=0.1143;SAS_AF=0.1963;AA=A|||;VT=SNP
10	53735149	rs76762140	C	T	100	PASS	AC=818;AF=0.163339;AN=5008;NS=2504;DP=18492;EAS_AF=0.3274;AMR_AF=0.1643;AFR_AF=0.0499;EUR_AF=0.1153;SAS_AF=0.1963;AA=C|||;VT=SNP
10	53735227	rs73339256	T	C	100	PASS	AC=611;AF=0.122005;AN=5008;NS=2504;DP=18731;EAS_AF=0.129;AMR_AF=0.036;AFR_AF=0.3215;EUR_AF=0.0258;SAS_AF=0.0051;AA=T|||;VT=SNP
10	53735350	rs80296314	G	C	100	PASS	AC=754;AF=0.150559;AN=5008;NS=2504;DP=18168;EAS_AF=0.2014;AMR_AF=0.0807;AFR_AF=0.09;EUR_AF=0.1034;SAS_AF=0.2781;AA=G|||;VT=SNP
10	53735430	rs57518294	A	G	100	PASS	AC=611;AF=0.122005;AN=5008;NS=2504;DP=16973;EAS_AF=0.129;AMR_AF=0.036;AFR_AF=0.3215;EUR_AF=0.0258;SAS_AF=0.0051;AA=A|||;VT=SNP
10	53735628	rs73339259	A	C	100	PASS	AC=611;AF=0.122005;AN=5008;NS=2504;DP=17989;EAS_AF=0.129;AMR_AF=0.036;AFR_AF=0.3215;EUR_AF=0.0258;SAS_AF=0.0051;AA=A|||;VT=SNP
10	53735755	rs1904037	C	T	100	PASS	AC=3112;AF=0.621406;AN=5008;NS=2504;DP=19004;EAS_AF=0.6984;AMR_AF=0.6484;AFR_AF=0.7231;EUR_AF=0.5159;SAS_AF=0.4939;AA=T|||;VT=SNP
10	53736082	rs1904039	A	C	100	PASS	AC=611;AF=0.122005;AN=5008;NS=2504;DP=18994;EAS_AF=0.129;AMR_AF=0.036;AFR_AF=0.3215;EUR_AF=0.0258;SAS_AF=0.0051;AA=A|||;VT=SNP
10	53736231	rs2447649	A	G	100	PASS	AC=2504;AF=0.5;AN=5008;NS=2504;DP=19043;EAS_AF=0.5694;AMR_AF=0.6124;AFR_AF=0.4032;EUR_AF=0.4911;SAS_AF=0.4888;AA=A|||;VT=SNP
10	53736306	rs2454564	G	T	100	PASS	AC=3764;AF=0.751597;AN=5008;NS=2504;DP=17928;EAS_AF=0.6696;AMR_AF=0.8112;AFR_AF=0.7927;EUR_AF=0.7903;SAS_AF=0.6984;AA=T|||;VT=SNP
10	53737192	rs2454563	C	T	100	PASS	AC=1119;AF=0.223442;AN=5008;NS=2504;DP=19519;EAS_AF=0.2431;AMR_AF=0.3458;AFR_AF=0.1112;EUR_AF=0.2773;SAS_AF=0.2127;AA=C|||;VT=SNP
10	53737194	rs11000351	C	T	100	PASS	AC=711;AF=0.141973;AN=5008;NS=2504;DP=19549;EAS_AF=0.1002;AMR_AF=0.1542;AFR_AF=0.0197;EUR_AF=0.2744;SAS_AF=0.2055;AA=C|||;VT=SNP
10	53737195	rs11000352	A	G	100	PASS	AC=790;AF=0.157748;AN=5008;NS=2504;DP=19539;EAS_AF=0.1002;AMR_AF=0.1643;AFR_AF=0.0734;EUR_AF=0.2753;SAS_AF=0.2055;AA=A|||;VT=SNP
10	53737212	rs2454562	G	C	100	PASS	AC=2503;AF=0.4998;AN=5008;NS=2504;DP=19190;EAS_AF=0.5704;AMR_AF=0.6124;AFR_AF=0.4017;EUR_AF=0.4901;SAS_AF=0.4898;AA=G|||;VT=SNP
10	53737792	rs11000355	G	C	100	PASS	AC=787;AF=0.157149;AN=5008;NS=2504;DP=20045;EAS_AF=0.3274;AMR_AF=0.1628;AFR_AF=0.0287;EUR_AF=0.1143;SAS_AF=0.1953;AA=G|||;VT=SNP
10	53738296	rs2454561	G	A	100	PASS	AC=2504;AF=0.5;AN=5008;NS=2504;DP=18656;EAS_AF=0.5704;AMR_AF=0.6138;AFR_AF=0.4017;EUR_AF=0.4901;SAS_AF=0.4898;AA=G|||;VT=SNP
10	53738335	rs75585932	G	T	100	PASS	AC=788;AF=0.157348;AN=5008;NS=2504;DP=18570;EAS_AF=0.3274;AMR_AF=0.1628;AFR_AF=0.0287;EUR_AF=0.1143;SAS_AF=0.1963;AA=G|||;VT=SNP
10	53739016	rs2199584	C	T	100	PASS	AC=3767;AF=0.752196;AN=5008;NS=2504;DP=17289;EAS_AF=0.6706;AMR_AF=0.8112;AFR_AF=0.7935;EUR_AF=0.7903;SAS_AF=0.6994;AA=T|||;VT=SNP
10	53739087	rs2199585	C	T	100	PASS	AC=792;AF=0.158147;AN=5008;NS=2504;DP=18389;EAS_AF=0.3284;AMR_AF=0.1628;AFR_AF=0.0287;EUR_AF=0.1143;SAS_AF=0.1994;AA=C|||;VT=SNP
10	53739654	rs2454559	G	C	100	PASS	AC=1471;AF=0.29373;AN=5008;NS=2504;DP=14911;EAS_AF=0.2431;AMR_AF=0.4294;AFR_AF=0.1997;EUR_AF=0.3748;SAS_AF=0.2935;AA=G|||;VT=SNP
10	53739872	rs2454558	C	T	100	PASS	AC=1716;AF=0.342652;AN=5008;NS=2504;DP=16012;EAS_AF=0.2431;AMR_AF=0.451;AFR_AF=0.3729;EUR_AF=0.3757;SAS_AF=0.2935;AA=C|||;VT=SNP
10	53739962	rs12414809	G	T	100	PASS	AC=758;AF=0.151358;AN=5008;NS=2504;DP=17060;EAS_AF=0.3274;AMR_AF=0.1599;AFR_AF=0.0076;EUR_AF=0.1143;SAS_AF=0.1963;AA=G|||;VT=SNP
10	53740094	rs1904042	G	A	100	PASS	AC=2504;AF=0.5;AN=5008;NS=2504;DP=18939;EAS_AF=0.5704;AMR_AF=0.6138;AFR_AF=0.4017;EUR_AF=0.4901;SAS_AF=0.4898;AA=G|||;VT=SNP
10	53740102	rs1904043	G	T	100	PASS	AC=788;AF=0.157348;AN=5008;NS=2504;DP=18807;EAS_AF=0.3274;AMR_AF=0.1628;AFR_AF=0.0287;EUR_AF=0.1143;SAS_AF=0.1963;AA=G|||;VT=SNP
10	53740204	rs4603250	A	C	100	PASS	AC=709;AF=0.141573;AN=5008;NS=2504;DP=17992;EAS_AF=0.1002;AMR_AF=0.1513;AFR_AF=0.0197;EUR_AF=0.2744;SAS_AF=0.2055;AA=A|||;VT=SNP
10	53740262	rs1904044	G	A	100	PASS	AC=753;AF=0.150359;AN=5008;NS=2504;DP=17146;EAS_AF=0.2004;AMR_AF=0.0807;AFR_AF=0.0908;EUR_AF=0.1034;SAS_AF=0.2771;AA=G|||;VT=SNP
10	53740604	rs2447648	C	A	100	PASS	AC=1470;AF=0.29353;AN=5008;NS=2504;DP=18738;EAS_AF=0.2431;AMR_AF=0.428;AFR_AF=0.1997;EUR_AF=0.3748;SAS_AF=0.2935;AA=C|||;VT=SNP
10	53740887	rs11527417	G	A	100	PASS	AC=757;AF=0.151158;AN=5008;NS=2504;DP=18286;EAS_AF=0.3274;AMR_AF=0.1599;AFR_AF=0.0076;EUR_AF=0.1143;SAS_AF=0.1953;AA=G|||;VT=SNP
10	53740902	rs11516536	A	T	100	PASS	AC=718;AF=0.143371;AN=5008;NS=2504;DP=18892;EAS_AF=0.1002;AMR_AF=0.1542;AFR_AF=0.025;EUR_AF=0.2744;SAS_AF=0.2055;AA=A|||;VT=SNP
10	53740980	rs3104567	C	T	100	PASS	AC=1470;AF=0.29353;AN=5008;NS=2504;DP=20154;EAS_AF=0.2431;AMR_AF=0.428;AFR_AF=0.1997;EUR_AF=0.3748;SAS_AF=0.2935;AA=C|||;VT=SNP
10	53741021	rs3104566	C	T	100	PASS	AC=3765;AF=0.751797;AN=5008;NS=2504;DP=18334;EAS_AF=0.6706;AMR_AF=0.8112;AFR_AF=0.7927;EUR_AF=0.7903;SAS_AF=0.6984;AA=T|||;VT=SNP
10	53741538	rs11510890	T	C	100	PASS	AC=709;AF=0.141573;AN=5008;NS=2504;DP=15126;EAS_AF=0.1002;AMR_AF=0.1513;AFR_AF=0.0197;EUR_AF=0.2744;SAS_AF=0.2055;AA=T|||;VT=SNP
10	53742120	rs1904046	C	T	100	PASS	AC=3292;AF=0.657348;AN=5008;NS=2504;DP=18435;EAS_AF=0.6726;AMR_AF=0.7738;AFR_AF=0.4743;EUR_AF=0.7664;SAS_AF=0.6943;AA=T|||;VT=SNP
10	53742151	rs11000373	G	A	100	PASS	AC=787;AF=0.157149;AN=5008;NS=2504;DP=19177;EAS_AF=0.3274;AMR_AF=0.1628;AFR_AF=0.0287;EUR_AF=0.1143;SAS_AF=0.1953;AA=G|||;VT=SNP
10	53742681	rs4420207	C	T	100	PASS	AC=786;AF=0.156949;AN=5008;NS=2504;DP=17042;EAS_AF=0.1002;AMR_AF=0.1585;AFR_AF=0.0734;EUR_AF=0.2753;SAS_AF=0.2055;AA=C|||;VT=SNP
10	53742685	rs11000375	G	A	100	PASS	AC=758;AF=0.151358;AN=5008;NS=2504;DP=17332;EAS_AF=0.3284;AMR_AF=0.1599;AFR_AF=0.0076;EUR_AF=0.1143;SAS_AF=0.1953;AA=G|||;VT=SNP
10	53742862	rs74132873	G	A	100	PASS	AC=605;AF=0.120807;AN=5008;NS=2504;DP=17016;EAS_AF=0.128;AMR_AF=0.036;AFR_AF=0.3177;EUR_AF=0.0258;SAS_AF=0.0051;AA=G|||;VT=SNP
10	53743032	rs74132874	A	G	100	PASS	AC=607;AF=0.121206;AN=5008;NS=2504;DP=17361;EAS_AF=0.128;AMR_AF=0.036;AFR_AF=0.3192;EUR_AF=0.0258;SAS_AF=0.0051;AA=A|||;VT=SNP
10	53743114	rs74132876	G	A	100	PASS	AC=605;AF=0.120807;AN=5008;NS=2504;DP=17687;EAS_AF=0.128;AMR_AF=0.036;AFR_AF=0.3177;EUR_AF=0.0258;SAS_AF=0.0051;AA=G|||;VT=SNP
10	53743272	rs74132877	A	C	100	PASS	AC=605;AF=0.120807;AN=5008;NS=2504;DP=17891;EAS_AF=0.128;AMR_AF=0.036;AFR_AF=0.3177;EUR_AF=0.0258;SAS_AF=0.0051;AA=A|||;VT=SNP
10	53744132	rs7078910	C	T	100	PASS	AC=767;AF=0.153155;AN=5008;NS=2504;DP=17715;EAS_AF=0.1002;AMR_AF=0.1571;AFR_AF=0.0598;EUR_AF=0.2753;SAS_AF=0.2055;AA=T|||;VT=SNP
10	53744373	rs74132878	A	T	100	PASS	AC=603;AF=0.120407;AN=5008;NS=2504;DP=15761;EAS_AF=0.128;AMR_AF=0.036;AFR_AF=0.3162;EUR_AF=0.0258;SAS_AF=0.0051;AA=A|||;VT=SNP
10	53746559	rs11000383	G	A	100	PASS	AC=788;AF=0.157348;AN=5008;NS=2504;DP=17843;EAS_AF=0.3294;AMR_AF=0.1599;AFR_AF=0.0287;EUR_AF=0.1143;SAS_AF=0.1963;AA=G|||;VT=SNP
10	53746612	rs11000384	G	A	100	PASS	AC=1396;AF=0.278754;AN=5008;NS=2504;DP=17575;EAS_AF=0.3294;AMR_AF=0.2651;AFR_AF=0.2995;EUR_AF=0.2137;SAS_AF=0.2751;AA=G|||;VT=SNP
10	53746627	rs12257861	C	T	100	PASS	AC=778;AF=0.155351;AN=5008;NS=2504;DP=17391;EAS_AF=0.1012;AMR_AF=0.1571;AFR_AF=0.0628;EUR_AF=0.2753;SAS_AF=0.2117;AA=C|||;VT=SNP
10	53746634	rs74132880	A	G	100	PASS	AC=620;AF=0.123802;AN=5008;NS=2504;DP=17307;EAS_AF=0.128;AMR_AF=0.036;AFR_AF=0.329;EUR_AF=0.0258;SAS_AF=0.0051;AA=A|||;VT=SNP
10	53746968	rs2454554	G	A	100	PASS	AC=1729;AF=0.345248;AN=5008;NS=2504;DP=14403;EAS_AF=0.2401;AMR_AF=0.4597;AFR_AF=0.379;EUR_AF=0.3767;SAS_AF=0.2945;AA=G|||;VT=SNP
10	53747846	rs10740406	C	T	100	PASS	AC=3148;AF=0.628594;AN=5008;NS=2504;DP=16265;EAS_AF=0.7599;AMR_AF=0.4582;AFR_AF=0.6611;EUR_AF=0.5189;SAS_AF=0.683;AA=C|||;VT=SNP
10	53748001	rs2927515	A	G	100	PASS	AC=1482;AF=0.295927;AN=5008;NS=2504;DP=15510;EAS_AF=0.2401;AMR_AF=0.4337;AFR_AF=0.2057;EUR_AF=0.3767;SAS_AF=0.2945;AA=A|||;VT=SNP
10	53748089	rs2447645	C	A	100	PASS	AC=1094;AF=0.21845;AN=5008;NS=2504;DP=15855;EAS_AF=0.2401;AMR_AF=0.3516;AFR_AF=0.0877;EUR_AF=0.2793;SAS_AF=0.2157;AA=C|||;VT=SNP
10	53748522	rs2454552	G	A	100	PASS	AC=1093;AF=0.218251;AN=5008;NS=2504;DP=14752;EAS_AF=0.2401;AMR_AF=0.3501;AFR_AF=0.0877;EUR_AF=0.2793;SAS_AF=0.2157;AA=G|||;VT=SNP
10	53748538	rs60236713	G	T	100	PASS	AC=1449;AF=0.289337;AN=5008;NS=2504;DP=14752;EAS_AF=0.3413;AMR_AF=0.1196;AFR_AF=0.4697;EUR_AF=0.1302;SAS_AF=0.2761;AA=G|||;VT=SNP
10	53749378	rs76573637	A	G	100	PASS	AC=718;AF=0.143371;AN=5008;NS=2504;DP=16009;EAS_AF=0.2123;AMR_AF=0.0778;AFR_AF=0.0613;EUR_AF=0.1034;SAS_AF=0.271;AA=A|||;VT=SNP
10	53749547	rs1904048	T	A	100	PASS	AC=2417;AF=0.482628;AN=5008;NS=2504;DP=15148;EAS_AF=0.4405;AMR_AF=0.3012;AFR_AF=0.6536;EUR_AF=0.4046;SAS_AF=0.5041;AA=t|||;VT=SNP
10	53749956	rs7915024	G	A	100	PASS	AC=265;AF=0.0529153;AN=5008;NS=2504;DP=15241;EAS_AF=0.004;AMR_AF=0.0807;AFR_AF=0.0061;EUR_AF=0.166;SAS_AF=0.0307;AA=G|||;VT=SNP
10	53750205	rs11000395	G	T	100	PASS	AC=730;AF=0.145767;AN=5008;NS=2504;DP=16032;EAS_AF=0.3194;AMR_AF=0.1571;AFR_AF=0.0076;EUR_AF=0.1133;SAS_AF=0.1789;AA=G|||;VT=SNP
10	53750811	rs7080748	T	C	100	PASS	AC=1456;AF=0.290735;AN=5008;NS=2504;DP=19063;EAS_AF=0.3403;AMR_AF=0.1196;AFR_AF=0.4766;EUR_AF=0.1292;SAS_AF=0.2761;AA=T|||;VT=SNP
10	53750939	rs60791951	T	A	100	PASS	AC=730;AF=0.145767;AN=5008;NS=2504;DP=16995;EAS_AF=0.3194;AMR_AF=0.1571;AFR_AF=0.0076;EUR_AF=0.1133;SAS_AF=0.1789;AA=T|||;VT=SNP
10	53751217	rs2339892	C	T	100	PASS	AC=1086;AF=0.216853;AN=5008;NS=2504;DP=19408;EAS_AF=0.2401;AMR_AF=0.3501;AFR_AF=0.0809;EUR_AF=0.2813;SAS_AF=0.2157;AA=C|||;VT=SNP
10	53752475	rs11000400	A	C	100	PASS	AC=1488;AF=0.297125;AN=5008;NS=2504;DP=19851;EAS_AF=0.3393;AMR_AF=0.121;AFR_AF=0.4992;EUR_AF=0.1302;SAS_AF=0.2771;AA=A|||;VT=SNP
10	53752661	rs11000402	G	A	100	PASS	AC=720;AF=0.14377;AN=5008;NS=2504;DP=17962;EAS_AF=0.1002;AMR_AF=0.1513;AFR_AF=0.0113;EUR_AF=0.2744;SAS_AF=0.228;AA=G|||;VT=SNP
10	53752851	rs11000403	C	G	100	PASS	AC=611;AF=0.122005;AN=5008;NS=2504;DP=16102;EAS_AF=0.3194;AMR_AF=0.1398;AFR_AF=0.0061;EUR_AF=0.0726;SAS_AF=0.1135;AA=C|||;VT=SNP
10	53753066	rs11000404	C	T	100	PASS	AC=611;AF=0.122005;AN=5008;NS=2504;DP=15447;EAS_AF=0.3194;AMR_AF=0.1398;AFR_AF=0.0061;EUR_AF=0.0726;SAS_AF=0.1135;AA=C|||;VT=SNP
10	53753299	rs61847549	T	C	100	PASS	AC=742;AF=0.148163;AN=5008;NS=2504;DP=17858;EAS_AF=0.1002;AMR_AF=0.1542;AFR_AF=0.0265;EUR_AF=0.2744;SAS_AF=0.228;AA=T|||;VT=SNP
10	53753582	rs6480638	C	T	100	PASS	AC=2049;AF=0.409145;AN=5008;NS=2504;DP=19102;EAS_AF=0.6597;AMR_AF=0.2594;AFR_AF=0.469;EUR_AF=0.2008;SAS_AF=0.3906;AA=C|||;VT=SNP
10	53754335	rs1904050	G	A	100	PASS	AC=2049;AF=0.409145;AN=5008;NS=2504;DP=19970;EAS_AF=0.6597;AMR_AF=0.2622;AFR_AF=0.4682;EUR_AF=0.2008;SAS_AF=0.3896;AA=G|||;VT=SNP
10	53754763	rs12572546	A	G	100	PASS	AC=948;AF=0.189297;AN=5008;NS=2504;DP=20442;EAS_AF=0.2133;AMR_AF=0.0908;AFR_AF=0.2277;EUR_AF=0.1034;SAS_AF=0.271;AA=A|||;VT=SNP
10	53755377	rs11000409	A	G	100	PASS	AC=719;AF=0.14357;AN=5008;NS=2504;DP=17343;EAS_AF=0.1002;AMR_AF=0.1513;AFR_AF=0.0113;EUR_AF=0.2744;SAS_AF=0.227;AA=A|||;VT=SNP
10	53757050	rs2879633	G	A	100	PASS	AC=1076;AF=0.214856;AN=5008;NS=2504;DP=13986;EAS_AF=0.2391;AMR_AF=0.3516;AFR_AF=0.0756;EUR_AF=0.2783;SAS_AF=0.2157;AA=G|||;VT=SNP
10	53757095	rs7091177	G	A	100	PASS	AC=1328;AF=0.265176;AN=5008;NS=2504;DP=13794;EAS_AF=0.3423;AMR_AF=0.1138;AFR_AF=0.3843;EUR_AF=0.1272;SAS_AF=0.274;AA=G|||;VT=SNP
10	53757107	rs2454547	C	G	100	PASS	AC=3842;AF=0.767173;AN=5008;NS=2504;DP=13528;EAS_AF=0.8998;AMR_AF=0.719;AFR_AF=0.8162;EUR_AF=0.6213;SAS_AF=0.7485;AA=G|||;VT=SNP
10	53757162	rs2454546	C	T	100	PASS	AC=1900;AF=0.379393;AN=5008;NS=2504;DP=13377;EAS_AF=0.2381;AMR_AF=0.4654;AFR_AF=0.4251;EUR_AF=0.4205;SAS_AF=0.3599;AA=C|||;VT=SNP
10	53757485	rs2339894	T	G	100	PASS	AC=1935;AF=0.386382;AN=5008;NS=2504;DP=17134;EAS_AF=0.6627;AMR_AF=0.2536;AFR_AF=0.3858;EUR_AF=0.1998;SAS_AF=0.3885;AA=T|||;VT=SNP
10	53758289	rs4275567	A	C	100	PASS	AC=890;AF=0.177716;AN=5008;NS=2504;DP=16623;EAS_AF=0.3423;AMR_AF=0.0807;AFR_AF=0.0915;EUR_AF=0.1044;SAS_AF=0.2689;AA=A|||;VT=SNP
10	53758887	rs2252101	T	C	100	PASS	AC=1581;AF=0.315695;AN=5008;NS=2504;DP=18874;EAS_AF=0.2371;AMR_AF=0.451;AFR_AF=0.1936;EUR_AF=0.4185;SAS_AF=0.3599;AA=T|||;VT=SNP
10	53759431	rs1015620	T	C	100	PASS	AC=1947;AF=0.388778;AN=5008;NS=2504;DP=13179;EAS_AF=0.2371;AMR_AF=0.4784;AFR_AF=0.4349;EUR_AF=0.4423;SAS_AF=0.364;AA=T|||;VT=SNP
10	53759526	rs1015619	A	G	100	PASS	AC=1318;AF=0.263179;AN=5008;NS=2504;DP=12992;EAS_AF=0.3433;AMR_AF=0.1138;AFR_AF=0.3759;EUR_AF=0.1272;SAS_AF=0.274;AA=A|||;VT=SNP
10	53760302	rs2447644	G	A	100	PASS	AC=1873;AF=0.374002;AN=5008;NS=2504;DP=16595;EAS_AF=0.2371;AMR_AF=0.4625;AFR_AF=0.407;EUR_AF=0.4205;SAS_AF=0.3599;AA=A|||;VT=SNP
10	53760409	rs2454543	A	C	100	PASS	AC=1871;AF=0.373602;AN=5008;NS=2504;DP=16700;EAS_AF=0.2361;AMR_AF=0.4625;AFR_AF=0.4062;EUR_AF=0.4205;SAS_AF=0.3599;AA=C|||;VT=SNP
10	53760996	rs2454542	C	T	100	PASS	AC=1658;AF=0.33107;AN=5008;NS=2504;DP=18677;EAS_AF=0.2371;AMR_AF=0.4524;AFR_AF=0.2511;EUR_AF=0.4185;SAS_AF=0.3599;AA=C|||;VT=SNP
10	53761138	rs72801477	A	G	100	PASS	AC=2113;AF=0.421925;AN=5008;NS=2504;DP=17016;EAS_AF=0.2371;AMR_AF=0.4841;AFR_AF=0.5567;EUR_AF=0.4433;SAS_AF=0.364;AA=G|||;VT=SNP
10	53761208	rs2454541	C	A	100	PASS	AC=2112;AF=0.421725;AN=5008;NS=2504;DP=16974;EAS_AF=0.2371;AMR_AF=0.4841;AFR_AF=0.556;EUR_AF=0.4433;SAS_AF=0.364;AA=A|||;VT=SNP
10	53761364	rs1903981	G	T	100	PASS	AC=1752;AF=0.34984;AN=5008;NS=2504;DP=15296;EAS_AF=0.2371;AMR_AF=0.4597;AFR_AF=0.3177;EUR_AF=0.4195;SAS_AF=0.3599;AA=G|||;VT=SNP
10	53761688	rs2454540	A	T	100	PASS	AC=3963;AF=0.791334;AN=5008;NS=2504;DP=16793;EAS_AF=0.8998;AMR_AF=0.7406;AFR_AF=0.8971;EUR_AF=0.6203;SAS_AF=0.7485;AA=T|||;VT=SNP
10	53762669	rs2447643	G	A	100	PASS	AC=3278;AF=0.654553;AN=5008;NS=2504;DP=19287;EAS_AF=0.5804;AMR_AF=0.6052;AFR_AF=0.8283;EUR_AF=0.5547;SAS_AF=0.6339;AA=g|||;VT=SNP
10	53762747	rs4935024	T	C	100	PASS	AC=612;AF=0.122204;AN=5008;NS=2504;DP=19078;EAS_AF=0.3194;AMR_AF=0.1398;AFR_AF=0.0061;EUR_AF=0.0726;SAS_AF=0.1145;AA=T|||;VT=SNP
10	53762921	rs2454539	C	T	100	PASS	AC=1874;AF=0.374201;AN=5008;NS=2504;DP=19707;EAS_AF=0.2302;AMR_AF=0.4856;AFR_AF=0.3964;EUR_AF=0.4264;SAS_AF=0.3599;AA=C|||;VT=SNP
10	53763127	rs2454538	A	C	100	PASS	AC=2608;AF=0.520767;AN=5008;NS=2504;DP=20233;EAS_AF=0.3383;AMR_AF=0.6383;AFR_AF=0.4123;EUR_AF=0.6948;SAS_AF=0.593;AA=A|||;VT=SNP
10	53763998	rs2246585	G	A	100	PASS	AC=1239;AF=0.247404;AN=5008;NS=2504;DP=15327;EAS_AF=0.2718;AMR_AF=0.3646;AFR_AF=0.1604;EUR_AF=0.2873;SAS_AF=0.2157;AA=G|||;VT=SNP
10	53764150	rs12354901	T	G	100	PASS	AC=492;AF=0.0982428;AN=5008;NS=2504;DP=17181;EAS_AF=0.0883;AMR_AF=0.098;AFR_AF=0.0053;EUR_AF=0.1759;SAS_AF=0.1544;AA=T|||;VT=SNP
10	53764489	rs10508950	T	A	100	PASS	AC=1238;AF=0.247204;AN=5008;NS=2504;DP=17761;EAS_AF=0.0893;AMR_AF=0.2147;AFR_AF=0.2935;EUR_AF=0.3171;SAS_AF=0.2986;AA=T|||;VT=SNP
10	53764740	rs2454536	T	C	100	PASS	AC=1244;AF=0.248403;AN=5008;NS=2504;DP=16949;EAS_AF=0.2669;AMR_AF=0.3703;AFR_AF=0.1657;EUR_AF=0.2873;SAS_AF=0.2147;AA=T|||;VT=SNP
10	53764919	rs2454535	C	T	100	PASS	AC=1124;AF=0.224441;AN=5008;NS=2504;DP=17826;EAS_AF=0.2669;AMR_AF=0.3646;AFR_AF=0.0772;EUR_AF=0.2883;SAS_AF=0.2147;AA=C|||;VT=SNP
10	53765057	rs7912562	A	G	100	PASS	AC=2494;AF=0.498003;AN=5008;NS=2504;DP=13389;EAS_AF=0.6438;AMR_AF=0.415;AFR_AF=0.5174;EUR_AF=0.3946;SAS_AF=0.4867;AA=A|||;VT=SNP
10	53765095	rs7895502	G	A	100	PASS	AC=1164;AF=0.232428;AN=5008;NS=2504;DP=16276;EAS_AF=0.0893;AMR_AF=0.2075;AFR_AF=0.2421;EUR_AF=0.3161;SAS_AF=0.2986;AA=G|||;VT=SNP
10	53765301	rs2246714	G	A	100	PASS	AC=3739;AF=0.746605;AN=5008;NS=2504;DP=19571;EAS_AF=0.9107;AMR_AF=0.7853;AFR_AF=0.6831;EUR_AF=0.6829;SAS_AF=0.7014;AA=G|||;VT=SNP
10	53765826	rs2447640	A	G	100	PASS	AC=3737;AF=0.746206;AN=5008;NS=2504;DP=20981;EAS_AF=0.9097;AMR_AF=0.7853;AFR_AF=0.6823;EUR_AF=0.6829;SAS_AF=0.7014;AA=A|||;VT=SNP
10	53765843	rs10823946	C	G	100	PASS	AC=1160;AF=0.231629;AN=5008;NS=2504;DP=20816;EAS_AF=0.0883;AMR_AF=0.2075;AFR_AF=0.2413;EUR_AF=0.3151;SAS_AF=0.2975;AA=C|||;VT=SNP
10	53765871	rs10823947	A	G	100	PASS	AC=1237;AF=0.247005;AN=5008;NS=2504;DP=20934;EAS_AF=0.0893;AMR_AF=0.2133;AFR_AF=0.2935;EUR_AF=0.3171;SAS_AF=0.2986;AA=A|||;VT=SNP
10	53765913	rs11599067	C	T	100	PASS	AC=808;AF=0.161342;AN=5008;NS=2504;DP=21000;EAS_AF=0.1637;AMR_AF=0.1225;AFR_AF=0.0658;EUR_AF=0.1859;SAS_AF=0.2904;AA=C|||;VT=SNP
10	53766143	rs2447639	T	A	100	PASS	AC=1245;AF=0.248602;AN=5008;NS=2504;DP=18748;EAS_AF=0.2669;AMR_AF=0.3703;AFR_AF=0.1664;EUR_AF=0.2873;SAS_AF=0.2147;AA=T|||;VT=SNP
10	53766166	rs10823948	T	A	100	PASS	AC=1239;AF=0.247404;AN=5008;NS=2504;DP=18892;EAS_AF=0.0893;AMR_AF=0.2133;AFR_AF=0.295;EUR_AF=0.3171;SAS_AF=0.2986;AA=T|||;VT=SNP
10	53766290	rs1903982	A	G	100	PASS	AC=685;AF=0.136781;AN=5008;NS=2504;DP=18891;EAS_AF=0.3383;AMR_AF=0.134;AFR_AF=0.0068;EUR_AF=0.0775;SAS_AF=0.1677;AA=A|||;VT=SNP
10	53766407	rs2447638	A	G	100	PASS	AC=1160;AF=0.231629;AN=5008;NS=2504;DP=18671;EAS_AF=0.2669;AMR_AF=0.3674;AFR_AF=0.1036;EUR_AF=0.2873;SAS_AF=0.2147;AA=A|||;VT=SNP
10	53766643	rs2454534	T	C	100	PASS	AC=3737;AF=0.746206;AN=5008;NS=2504;DP=18118;EAS_AF=0.9107;AMR_AF=0.7853;AFR_AF=0.6815;EUR_AF=0.6829;SAS_AF=0.7014;AA=C|||;VT=SNP
10	53766735	rs2454533	T	A	100	PASS	AC=3737;AF=0.746206;AN=5008;NS=2504;DP=17887;EAS_AF=0.9107;AMR_AF=0.7853;AFR_AF=0.6815;EUR_AF=0.6829;SAS_AF=0.7014;AA=A|||;VT=SNP
10	53767109	rs1903983	T	C	100	PASS	AC=3734;AF=0.745607;AN=5008;NS=2504;DP=20691;EAS_AF=0.9107;AMR_AF=0.7853;AFR_AF=0.6793;EUR_AF=0.6829;SAS_AF=0.7014;AA=C|||;VT=SNP
10	53767465	rs11000432	T	G	100	PASS	AC=1008;AF=0.201278;AN=5008;NS=2504;DP=19305;EAS_AF=0.0893;AMR_AF=0.1988;AFR_AF=0.1293;EUR_AF=0.3151;SAS_AF=0.2986;AA=T|||;VT=SNP
10	53767627	rs10823950	T	C	100	PASS	AC=688;AF=0.13738;AN=5008;NS=2504;DP=20247;EAS_AF=0.3383;AMR_AF=0.134;AFR_AF=0.0091;EUR_AF=0.0775;SAS_AF=0.1677;AA=T|||;VT=SNP
10	53767679	rs7906084	C	T	100	PASS	AC=2491;AF=0.497404;AN=5008;NS=2504;DP=20516;EAS_AF=0.6438;AMR_AF=0.415;AFR_AF=0.5151;EUR_AF=0.3946;SAS_AF=0.4867;AA=C|||;VT=SNP
10	53767693	rs7905155	G	C	100	PASS	AC=2491;AF=0.497404;AN=5008;NS=2504;DP=20334;EAS_AF=0.6429;AMR_AF=0.415;AFR_AF=0.5151;EUR_AF=0.3946;SAS_AF=0.4877;AA=G|||;VT=SNP
10	53767771	rs1903985	T	C	100	PASS	AC=3737;AF=0.746206;AN=5008;NS=2504;DP=19180;EAS_AF=0.9107;AMR_AF=0.7853;AFR_AF=0.6815;EUR_AF=0.6829;SAS_AF=0.7014;AA=C|||;VT=SNP
10	53767777	rs11000434	C	A	100	PASS	AC=492;AF=0.0982428;AN=5008;NS=2504;DP=18965;EAS_AF=0.0893;AMR_AF=0.0965;AFR_AF=0.0053;EUR_AF=0.1769;SAS_AF=0.1534;AA=C|||;VT=SNP
10	53767820	rs1903986	A	G	100	PASS	AC=1246;AF=0.248802;AN=5008;NS=2504;DP=18138;EAS_AF=0.2669;AMR_AF=0.3703;AFR_AF=0.1664;EUR_AF=0.2883;SAS_AF=0.2147;AA=A|||;VT=SNP
10	53767963	rs4935302	T	G	100	PASS	AC=2492;AF=0.497604;AN=5008;NS=2504;DP=18968;EAS_AF=0.6438;AMR_AF=0.415;AFR_AF=0.5151;EUR_AF=0.3956;SAS_AF=0.4867;AA=T|||;VT=SNP
10	53768064	rs11000436	G	A	100	PASS	AC=1007;AF=0.201078;AN=5008;NS=2504;DP=19736;EAS_AF=0.0893;AMR_AF=0.1974;AFR_AF=0.1293;EUR_AF=0.3151;SAS_AF=0.2986;AA=A|||;VT=SNP
10	53768913	rs11000438	T	C	100	PASS	AC=1246;AF=0.248802;AN=5008;NS=2504;DP=17778;EAS_AF=0.2669;AMR_AF=0.3703;AFR_AF=0.1664;EUR_AF=0.2883;SAS_AF=0.2147;AA=T|||;VT=SNP
10	53769053	rs12246992	G	A	100	PASS	AC=1184;AF=0.236422;AN=5008;NS=2504;DP=19173;EAS_AF=0.3056;AMR_AF=0.1369;AFR_AF=0.2322;EUR_AF=0.1879;SAS_AF=0.2914;AA=G|||;VT=SNP
10	53769192	rs7086280	T	G	100	PASS	AC=2491;AF=0.497404;AN=5008;NS=2504;DP=20361;EAS_AF=0.6438;AMR_AF=0.415;AFR_AF=0.5151;EUR_AF=0.3946;SAS_AF=0.4867;AA=G|||;VT=SNP
10	53769351	rs10823951	T	C	100	PASS	AC=1125;AF=0.224641;AN=5008;NS=2504;DP=21368;EAS_AF=0.2669;AMR_AF=0.3646;AFR_AF=0.0772;EUR_AF=0.2893;SAS_AF=0.2147;AA=T|||;VT=SNP
10	53769514	rs10762521	C	G	100	PASS	AC=2274;AF=0.454073;AN=5008;NS=2504;DP=22198;EAS_AF=0.6438;AMR_AF=0.3963;AFR_AF=0.3805;EUR_AF=0.3728;SAS_AF=0.4826;AA=C|||;VT=SNP
10	53769653	rs7083409	A	G	100	PASS	AC=2491;AF=0.497404;AN=5008;NS=2504;DP=19111;EAS_AF=0.6438;AMR_AF=0.415;AFR_AF=0.5151;EUR_AF=0.3946;SAS_AF=0.4867;AA=A|||;VT=SNP
10	53770056	rs1903987	G	A	100	PASS	AC=2491;AF=0.497404;AN=5008;NS=2504;DP=17673;EAS_AF=0.6438;AMR_AF=0.415;AFR_AF=0.5151;EUR_AF=0.3946;SAS_AF=0.4867;AA=G|||;VT=SNP
10	53770197	rs1903988	C	T	100	PASS	AC=2490;AF=0.497204;AN=5008;NS=2504;DP=18197;EAS_AF=0.6429;AMR_AF=0.415;AFR_AF=0.5151;EUR_AF=0.3946;SAS_AF=0.4867;AA=C|||;VT=SNP
10	53770239	rs1903989	C	A	100	PASS	AC=2270;AF=0.453275;AN=5008;NS=2504;DP=17511;EAS_AF=0.6438;AMR_AF=0.3963;AFR_AF=0.3782;EUR_AF=0.3718;SAS_AF=0.4826;AA=C|||;VT=SNP
10	53770493	rs4317937	C	T	100	PASS	AC=2491;AF=0.497404;AN=5008;NS=2504;DP=17979;EAS_AF=0.6438;AMR_AF=0.415;AFR_AF=0.5151;EUR_AF=0.3946;SAS_AF=0.4867;AA=C|||;VT=SNP
10	53770626	rs1961742	G	C	100	PASS	AC=2269;AF=0.453075;AN=5008;NS=2504;DP=18196;EAS_AF=0.6438;AMR_AF=0.3963;AFR_AF=0.3775;EUR_AF=0.3718;SAS_AF=0.4826;AA=G|||;VT=SNP
10	53771085	rs726195	A	G	100	PASS	AC=1312;AF=0.261981;AN=5008;NS=2504;DP=19200;EAS_AF=0.3393;AMR_AF=0.2795;AFR_AF=0.2837;EUR_AF=0.2087;SAS_AF=0.1953;AA=A|||;VT=SNP
10	53771139	rs10823952	G	A	100	PASS	AC=1161;AF=0.231829;AN=5008;NS=2504;DP=19079;EAS_AF=0.2669;AMR_AF=0.3674;AFR_AF=0.1036;EUR_AF=0.2883;SAS_AF=0.2147;AA=G|||;VT=SNP
10	53771572	rs71508098	G	A	100	PASS	AC=979;AF=0.195487;AN=5008;NS=2504;DP=21022;EAS_AF=0.3056;AMR_AF=0.1239;AFR_AF=0.0847;EUR_AF=0.1869;SAS_AF=0.2914;AA=G|||;VT=SNP
10	53771832	rs12571078	G	C	100	PASS	AC=1184;AF=0.236422;AN=5008;NS=2504;DP=19033;EAS_AF=0.3065;AMR_AF=0.1369;AFR_AF=0.2315;EUR_AF=0.1879;SAS_AF=0.2914;AA=G|||;VT=SNP
10	53771852	rs10762522	A	G	100	PASS	AC=1167;AF=0.233027;AN=5008;NS=2504;DP=18857;EAS_AF=0.2659;AMR_AF=0.3674;AFR_AF=0.1089;EUR_AF=0.2883;SAS_AF=0.2147;AA=A|||;VT=SNP
10	53771905	rs10762523	T	G	100	PASS	AC=2549;AF=0.508986;AN=5008;NS=2504;DP=18821;EAS_AF=0.6052;AMR_AF=0.6484;AFR_AF=0.4463;EUR_AF=0.495;SAS_AF=0.41;AA=G|||;VT=SNP
10	53772293	rs4935025	C	T	100	PASS	AC=1244;AF=0.248403;AN=5008;NS=2504;DP=1212;EAS_AF=0.0893;AMR_AF=0.2133;AFR_AF=0.2988;EUR_AF=0.3171;SAS_AF=0.2986;AA=C|||;VT=SNP
10	53772319	rs10823953	T	C	100	PASS	AC=1308;AF=0.261182;AN=5008;NS=2504;DP=6373;EAS_AF=0.3383;AMR_AF=0.2781;AFR_AF=0.2837;EUR_AF=0.2068;SAS_AF=0.1953;AA=C|||;VT=SNP
10	53772765	rs12780755	G	A	100	PASS	AC=1112;AF=0.222045;AN=5008;NS=2504;DP=17808;EAS_AF=0.3056;AMR_AF=0.1311;AFR_AF=0.1815;EUR_AF=0.1869;SAS_AF=0.2914;AA=A|||;VT=SNP
10	53772799	rs7893146	T	C	100	PASS	AC=3736;AF=0.746006;AN=5008;NS=2504;DP=17189;EAS_AF=0.7331;AMR_AF=0.6282;AFR_AF=0.8147;EUR_AF=0.7117;SAS_AF=0.7853;AA=C|||;VT=SNP
10	53772842	rs16925715	T	C	100	PASS	AC=1240;AF=0.247604;AN=5008;NS=2504;DP=16826;EAS_AF=0.2669;AMR_AF=0.3703;AFR_AF=0.1619;EUR_AF=0.2883;SAS_AF=0.2147;AA=T|||;VT=SNP
10	53772875	rs7908149	C	G	100	PASS	AC=3763;AF=0.751398;AN=5008;NS=2504;DP=16533;EAS_AF=0.6944;AMR_AF=0.8588;AFR_AF=0.7247;EUR_AF=0.8111;SAS_AF=0.7086;AA=G|||;VT=SNP
10	53772916	rs12217220	C	T	100	PASS	AC=1241;AF=0.247804;AN=5008;NS=2504;DP=17162;EAS_AF=0.2669;AMR_AF=0.3703;AFR_AF=0.1626;EUR_AF=0.2883;SAS_AF=0.2147;AA=C|||;VT=SNP
10	53772945	rs11000454	A	G	100	PASS	AC=1308;AF=0.261182;AN=5008;NS=2504;DP=17628;EAS_AF=0.3373;AMR_AF=0.2781;AFR_AF=0.2837;EUR_AF=0.2078;SAS_AF=0.1953;AA=G|||;VT=SNP
10	53772953	rs11000455	A	C	100	PASS	AC=1307;AF=0.260982;AN=5008;NS=2504;DP=17272;EAS_AF=0.3373;AMR_AF=0.2781;AFR_AF=0.2837;EUR_AF=0.2068;SAS_AF=0.1953;AA=C|||;VT=SNP
10	53773061	rs11000456	A	C	100	PASS	AC=1308;AF=0.261182;AN=5008;NS=2504;DP=16176;EAS_AF=0.3383;AMR_AF=0.2781;AFR_AF=0.2837;EUR_AF=0.2068;SAS_AF=0.1953;AA=C|||;VT=SNP
10	53773081	rs12217231	C	T	100	PASS	AC=1212;AF=0.242013;AN=5008;NS=2504;DP=17650;EAS_AF=0.2669;AMR_AF=0.3674;AFR_AF=0.1399;EUR_AF=0.2913;SAS_AF=0.2147;AA=C|||;VT=SNP
10	53773110	rs11000458	C	T	100	PASS	AC=1086;AF=0.216853;AN=5008;NS=2504;DP=15738;EAS_AF=0.3383;AMR_AF=0.2594;AFR_AF=0.146;EUR_AF=0.1839;SAS_AF=0.1912;AA=C|||;VT=SNP
10	53773284	rs11000459	G	A	100	PASS	AC=1307;AF=0.260982;AN=5008;NS=2504;DP=19354;EAS_AF=0.3383;AMR_AF=0.2781;AFR_AF=0.2837;EUR_AF=0.2068;SAS_AF=0.1943;AA=G|||;VT=SNP
10	53773365	rs10823954	G	A	100	PASS	AC=1208;AF=0.241214;AN=5008;NS=2504;DP=18926;EAS_AF=0.2669;AMR_AF=0.3674;AFR_AF=0.1399;EUR_AF=0.2873;SAS_AF=0.2147;AA=G|||;VT=SNP
10	53773545	rs10823955	T	A	100	PASS	AC=1166;AF=0.232827;AN=5008;NS=2504;DP=20365;EAS_AF=0.2669;AMR_AF=0.366;AFR_AF=0.1089;EUR_AF=0.2873;SAS_AF=0.2147;AA=T|||;VT=SNP
10	53773912	rs10762524	T	G	100	PASS	AC=2192;AF=0.4377;AN=5008;NS=2504;DP=20332;EAS_AF=0.6081;AMR_AF=0.6196;AFR_AF=0.2103;EUR_AF=0.4722;SAS_AF=0.4049;AA=T|||;VT=SNP
10	53773987	rs10762525	C	T	100	PASS	AC=2519;AF=0.502995;AN=5008;NS=2504;DP=20013;EAS_AF=0.6071;AMR_AF=0.6441;AFR_AF=0.4244;EUR_AF=0.496;SAS_AF=0.409;AA=T|||;VT=SNP
10	53773995	rs4495849	G	A	100	PASS	AC=825;AF=0.164736;AN=5008;NS=2504;DP=19904;EAS_AF=0.1647;AMR_AF=0.1326;AFR_AF=0.0658;EUR_AF=0.1928;SAS_AF=0.2924;AA=G|||;VT=SNP
10	53774116	rs11000462	A	C	100	PASS	AC=1093;AF=0.218251;AN=5008;NS=2504;DP=17733;EAS_AF=0.3413;AMR_AF=0.1816;AFR_AF=0.2685;EUR_AF=0.1004;SAS_AF=0.1708;AA=A|||;VT=SNP
10	53774119	rs11000463	T	C	100	PASS	AC=1093;AF=0.218251;AN=5008;NS=2504;DP=17795;EAS_AF=0.3413;AMR_AF=0.1816;AFR_AF=0.2685;EUR_AF=0.1004;SAS_AF=0.1708;AA=T|||;VT=SNP
10	53774411	rs10823956	A	C	100	PASS	AC=692;AF=0.138179;AN=5008;NS=2504;DP=19798;EAS_AF=0.3413;AMR_AF=0.134;AFR_AF=0.0091;EUR_AF=0.0775;SAS_AF=0.1687;AA=A|||;VT=SNP
10	53774492	rs10823957	G	T	100	PASS	AC=871;AF=0.173922;AN=5008;NS=2504;DP=17820;EAS_AF=0.3413;AMR_AF=0.1628;AFR_AF=0.1301;EUR_AF=0.0775;SAS_AF=0.1677;AA=G|||;VT=SNP
10	53774493	rs10762526	G	A	100	PASS	AC=1493;AF=0.298123;AN=5008;NS=2504;DP=17800;EAS_AF=0.2669;AMR_AF=0.4669;AFR_AF=0.2027;EUR_AF=0.3966;SAS_AF=0.2382;AA=g|||;VT=SNP
10	53774778	rs73341214	T	G	100	PASS	AC=1093;AF=0.218251;AN=5008;NS=2504;DP=17880;EAS_AF=0.3413;AMR_AF=0.1816;AFR_AF=0.2678;EUR_AF=0.1004;SAS_AF=0.1718;AA=T|||;VT=SNP
10	53774789	rs1903980	A	G	100	PASS	AC=2592;AF=0.517572;AN=5008;NS=2504;DP=18004;EAS_AF=0.6081;AMR_AF=0.6499;AFR_AF=0.4743;EUR_AF=0.497;SAS_AF=0.41;AA=G|||;VT=SNP
10	53774792	rs11814876	A	G	100	PASS	AC=1092;AF=0.218051;AN=5008;NS=2504;DP=17945;EAS_AF=0.3413;AMR_AF=0.1816;AFR_AF=0.267;EUR_AF=0.1004;SAS_AF=0.1718;AA=G|||;VT=SNP
10	53774826	rs1903979	C	T	100	PASS	AC=1501;AF=0.29972;AN=5008;NS=2504;DP=18281;EAS_AF=0.2669;AMR_AF=0.4683;AFR_AF=0.208;EUR_AF=0.3966;SAS_AF=0.2382;AA=C|||;VT=SNP
10	53774855	rs1903978	A	G	100	PASS	AC=1500;AF=0.299521;AN=5008;NS=2504;DP=17828;EAS_AF=0.2669;AMR_AF=0.4683;AFR_AF=0.2073;EUR_AF=0.3966;SAS_AF=0.2382;AA=A|||;VT=SNP
10	53774878	rs12570120	C	T	100	PASS	AC=964;AF=0.192492;AN=5008;NS=2504;DP=17624;EAS_AF=0.3026;AMR_AF=0.1239;AFR_AF=0.0764;EUR_AF=0.1859;SAS_AF=0.2914;AA=C|||;VT=SNP
10	53774883	rs7093536	C	T	100	PASS	AC=1198;AF=0.239217;AN=5008;NS=2504;DP=17539;EAS_AF=0.3026;AMR_AF=0.1383;AFR_AF=0.2451;EUR_AF=0.1869;SAS_AF=0.2914;AA=C|||;VT=SNP
10	53774901	rs11000466	A	T	100	PASS	AC=1092;AF=0.218051;AN=5008;NS=2504;DP=17974;EAS_AF=0.3413;AMR_AF=0.1816;AFR_AF=0.267;EUR_AF=0.1004;SAS_AF=0.1718;AA=A|||;VT=SNP
10	53774913	rs10733890	T	G	100	PASS	AC=3777;AF=0.754193;AN=5008;NS=2504;DP=18263;EAS_AF=0.6974;AMR_AF=0.8602;AFR_AF=0.7307;EUR_AF=0.8131;SAS_AF=0.7086;AA=N|||;VT=SNP
10	53775072	rs11000467	G	C	100	PASS	AC=1091;AF=0.217851;AN=5008;NS=2504;DP=18525;EAS_AF=0.3413;AMR_AF=0.1816;AFR_AF=0.2663;EUR_AF=0.1004;SAS_AF=0.1718;AA=G|||;VT=SNP
10	53775156	rs11000469	C	A	100	PASS	AC=1094;AF=0.21845;AN=5008;NS=2504;DP=16864;EAS_AF=0.3423;AMR_AF=0.1816;AFR_AF=0.2678;EUR_AF=0.1004;SAS_AF=0.1718;AA=C|||;VT=SNP
10	53775165	rs11000470	T	C	100	PASS	AC=1094;AF=0.21845;AN=5008;NS=2504;DP=16818;EAS_AF=0.3423;AMR_AF=0.1816;AFR_AF=0.2678;EUR_AF=0.1004;SAS_AF=0.1718;AA=T|||;VT=SNP
10	53775213	rs11000471	C	T	100	PASS	AC=1093;AF=0.218251;AN=5008;NS=2504;DP=16972;EAS_AF=0.3413;AMR_AF=0.1816;AFR_AF=0.2678;EUR_AF=0.1004;SAS_AF=0.1718;AA=C|||;VT=SNP
10	53775220	rs11000472	C	A	100	PASS	AC=1008;AF=0.201278;AN=5008;NS=2504;DP=17065;EAS_AF=0.0893;AMR_AF=0.1988;AFR_AF=0.1293;EUR_AF=0.3151;SAS_AF=0.2986;AA=C|||;VT=SNP
10	53775485	rs10762527	T	C	100	PASS	AC=1186;AF=0.236821;AN=5008;NS=2504;DP=19168;EAS_AF=0.0893;AMR_AF=0.2104;AFR_AF=0.2572;EUR_AF=0.3161;SAS_AF=0.2986;AA=T|||;VT=SNP
10	53775595	rs4631829	G	A	100	PASS	AC=2592;AF=0.517572;AN=5008;NS=2504;DP=18321;EAS_AF=0.6081;AMR_AF=0.6499;AFR_AF=0.475;EUR_AF=0.496;SAS_AF=0.41;AA=A|||;VT=SNP
10	53775626	rs4935304	G	A	100	PASS	AC=1008;AF=0.201278;AN=5008;NS=2504;DP=18445;EAS_AF=0.0893;AMR_AF=0.1988;AFR_AF=0.1293;EUR_AF=0.3151;SAS_AF=0.2986;AA=G|||;VT=SNP
10	53775680	rs61656475	A	T	100	PASS	AC=766;AF=0.152955;AN=5008;NS=2504;DP=19481;EAS_AF=0.3413;AMR_AF=0.1398;AFR_AF=0.0628;EUR_AF=0.0775;SAS_AF=0.1677;AA=A|||;VT=SNP
10	53775829	rs10762528	G	A	100	PASS	AC=1189;AF=0.23742;AN=5008;NS=2504;DP=20673;EAS_AF=0.0893;AMR_AF=0.2104;AFR_AF=0.2595;EUR_AF=0.3161;SAS_AF=0.2986;AA=g|||;VT=SNP
10	53775951	rs11000474	A	T	100	PASS	AC=1008;AF=0.201278;AN=5008;NS=2504;DP=20591;EAS_AF=0.0893;AMR_AF=0.1988;AFR_AF=0.1293;EUR_AF=0.3151;SAS_AF=0.2986;AA=A|||;VT=SNP
10	53776058	rs12572645	G	T	100	PASS	AC=1198;AF=0.239217;AN=5008;NS=2504;DP=19495;EAS_AF=0.3026;AMR_AF=0.1383;AFR_AF=0.2443;EUR_AF=0.1879;SAS_AF=0.2914;AA=G|||;VT=SNP
10	53776070	rs10823959	G	A	100	PASS	AC=1142;AF=0.228035;AN=5008;NS=2504;DP=19178;EAS_AF=0.2669;AMR_AF=0.3602;AFR_AF=0.0938;EUR_AF=0.2873;SAS_AF=0.2147;AA=G|||;VT=SNP
10	53776286	rs1903977	T	A	100	PASS	AC=1499;AF=0.299321;AN=5008;NS=2504;DP=16869;EAS_AF=0.2669;AMR_AF=0.4683;AFR_AF=0.2073;EUR_AF=0.3956;SAS_AF=0.2382;AA=T|||;VT=SNP
10	53776364	rs10823960	A	C	100	PASS	AC=874;AF=0.174521;AN=5008;NS=2504;DP=17234;EAS_AF=0.3413;AMR_AF=0.1628;AFR_AF=0.1316;EUR_AF=0.0775;SAS_AF=0.1687;AA=A|||;VT=SNP
10	53776532	rs1903976	G	A	100	PASS	AC=1142;AF=0.228035;AN=5008;NS=2504;DP=15162;EAS_AF=0.2669;AMR_AF=0.3602;AFR_AF=0.0938;EUR_AF=0.2873;SAS_AF=0.2147;AA=G|||;VT=SNP
10	53776579	rs1903975	A	T	100	PASS	AC=1188;AF=0.23722;AN=5008;NS=2504;DP=14136;EAS_AF=0.2669;AMR_AF=0.3646;AFR_AF=0.1248;EUR_AF=0.2893;SAS_AF=0.2147;AA=A|||;VT=SNP
10	53776594	rs10823961	A	T	100	PASS	AC=1123;AF=0.224241;AN=5008;NS=2504;DP=14513;EAS_AF=0.3413;AMR_AF=0.1844;AFR_AF=0.289;EUR_AF=0.0994;SAS_AF=0.1728;AA=A|||;VT=SNP
10	53776666	rs10823962	C	T	100	PASS	AC=1156;AF=0.230831;AN=5008;NS=2504;DP=14733;EAS_AF=0.0893;AMR_AF=0.2089;AFR_AF=0.2352;EUR_AF=0.3151;SAS_AF=0.2996;AA=C|||;VT=SNP
10	53776770	rs10823963	C	T	100	PASS	AC=1156;AF=0.230831;AN=5008;NS=2504;DP=15898;EAS_AF=0.0893;AMR_AF=0.2089;AFR_AF=0.236;EUR_AF=0.3151;SAS_AF=0.2986;AA=C|||;VT=SNP
10	53777043	rs10823964	T	G	100	PASS	AC=2626;AF=0.524361;AN=5008;NS=2504;DP=18400;EAS_AF=0.6081;AMR_AF=0.6513;AFR_AF=0.497;EUR_AF=0.498;SAS_AF=0.4121;AA=G|||;VT=SNP
10	53778213	rs10740409	T	C	100	PASS	AC=2218;AF=0.442891;AN=5008;NS=2504;DP=16995;EAS_AF=0.6101;AMR_AF=0.6052;AFR_AF=0.2315;EUR_AF=0.4742;SAS_AF=0.409;AA=T|||;VT=SNP
10	53779480	rs10823973	C	G	100	PASS	AC=2223;AF=0.44389;AN=5008;NS=2504;DP=15193;EAS_AF=0.6111;AMR_AF=0.6052;AFR_AF=0.2345;EUR_AF=0.4742;SAS_AF=0.409;AA=C|||;VT=SNP
10	53779846	rs12780573	T	C	100	PASS	AC=1175;AF=0.234625;AN=5008;NS=2504;DP=12766;EAS_AF=0.2996;AMR_AF=0.1369;AFR_AF=0.2322;EUR_AF=0.1869;SAS_AF=0.2894;AA=T|||;VT=SNP
10	53780219	rs4279961	T	C	100	PASS	AC=3804;AF=0.759585;AN=5008;NS=2504;DP=18482;EAS_AF=0.7024;AMR_AF=0.8617;AFR_AF=0.7451;EUR_AF=0.8131;SAS_AF=0.7106;AA=C|||;VT=SNP
10	53780802	rs12776480	C	T	100	PASS	AC=1006;AF=0.200879;AN=5008;NS=2504;DP=19659;EAS_AF=0.0893;AMR_AF=0.1988;AFR_AF=0.1278;EUR_AF=0.3151;SAS_AF=0.2986;AA=C|||;VT=SNP
10	53781097	rs1903951	C	T	100	PASS	AC=689;AF=0.13758;AN=5008;NS=2504;DP=19083;EAS_AF=0.3413;AMR_AF=0.134;AFR_AF=0.0068;EUR_AF=0.0775;SAS_AF=0.1687;AA=C|||;VT=SNP
10	53781310	rs9664844	G	A	100	PASS	AC=3043;AF=0.607628;AN=5008;NS=2504;DP=18935;EAS_AF=0.5694;AMR_AF=0.6311;AFR_AF=0.6808;EUR_AF=0.6064;SAS_AF=0.5327;AA=G|||;VT=SNP
10	53781397	rs1903953	T	C	100	PASS	AC=1766;AF=0.352636;AN=5008;NS=2504;DP=18819;EAS_AF=0.4306;AMR_AF=0.3415;AFR_AF=0.1831;EUR_AF=0.3936;SAS_AF=0.4673;AA=T|||;VT=SNP
10	53781507	rs7920855	C	T	100	PASS	AC=3212;AF=0.641374;AN=5008;NS=2504;DP=17975;EAS_AF=0.5694;AMR_AF=0.6571;AFR_AF=0.7935;EUR_AF=0.6083;SAS_AF=0.5327;AA=T|||;VT=SNP
10	53781725	rs7921124	C	T	100	PASS	AC=1271;AF=0.253794;AN=5008;NS=2504;DP=20318;EAS_AF=0.2996;AMR_AF=0.1427;AFR_AF=0.3018;EUR_AF=0.1879;SAS_AF=0.2883;AA=C|||;VT=SNP
10	53781937	rs7893327	C	T	100	PASS	AC=2970;AF=0.593051;AN=5008;NS=2504;DP=17458;EAS_AF=0.5694;AMR_AF=0.6282;AFR_AF=0.6278;EUR_AF=0.6054;SAS_AF=0.5327;AA=C|||;VT=SNP
10	53782360	rs6480657	C	A	100	PASS	AC=2722;AF=0.54353;AN=5008;NS=2504;DP=15012;EAS_AF=0.5694;AMR_AF=0.6081;AFR_AF=0.4728;EUR_AF=0.5805;SAS_AF=0.5286;AA=C|||;VT=SNP
10	53782897	rs11816688	A	G	100	PASS	AC=1765;AF=0.352436;AN=5008;NS=2504;DP=20156;EAS_AF=0.4306;AMR_AF=0.3415;AFR_AF=0.1823;EUR_AF=0.3936;SAS_AF=0.4673;AA=A|||;VT=SNP
10	53783293	rs12218667	C	T	100	PASS	AC=1765;AF=0.352436;AN=5008;NS=2504;DP=20195;EAS_AF=0.4306;AMR_AF=0.3415;AFR_AF=0.1823;EUR_AF=0.3936;SAS_AF=0.4673;AA=C|||;VT=SNP
10	53783503	rs12359611	G	A	100	PASS	AC=1159;AF=0.23143;AN=5008;NS=2504;DP=18972;EAS_AF=0.2698;AMR_AF=0.3602;AFR_AF=0.1036;EUR_AF=0.2863;SAS_AF=0.2168;AA=G|||;VT=SNP
10	53783556	rs11000495	T	C	100	PASS	AC=1008;AF=0.201278;AN=5008;NS=2504;DP=18609;EAS_AF=0.0903;AMR_AF=0.1988;AFR_AF=0.1278;EUR_AF=0.3161;SAS_AF=0.2986;AA=T|||;VT=SNP
10	53783775	rs11000496	A	T	100	PASS	AC=688;AF=0.13738;AN=5008;NS=2504;DP=14816;EAS_AF=0.3403;AMR_AF=0.134;AFR_AF=0.0068;EUR_AF=0.0775;SAS_AF=0.1687;AA=A|||;VT=SNP
10	53783998	rs4517464	C	G	100	PASS	AC=1749;AF=0.349241;AN=5008;NS=2504;DP=13161;EAS_AF=0.4306;AMR_AF=0.3386;AFR_AF=0.1717;EUR_AF=0.3936;SAS_AF=0.4673;AA=C|||;VT=SNP
10	53784341	rs11000498	T	C	100	PASS	AC=688;AF=0.13738;AN=5008;NS=2504;DP=15514;EAS_AF=0.3403;AMR_AF=0.134;AFR_AF=0.0068;EUR_AF=0.0775;SAS_AF=0.1687;AA=T|||;VT=SNP
10	53785472	rs112197544	C	A	100	PASS	AC=690;AF=0.13778;AN=5008;NS=2504;DP=15860;EAS_AF=0.3403;AMR_AF=0.1383;AFR_AF=0.0068;EUR_AF=0.0765;SAS_AF=0.1687;AA=C|||;VT=SNP
10	53785617	rs67373140	T	C	100	PASS	AC=3220;AF=0.642971;AN=5008;NS=2504;DP=16510;EAS_AF=0.5694;AMR_AF=0.6614;AFR_AF=0.7943;EUR_AF=0.6103;SAS_AF=0.5348;AA=t|||;VT=SNP
10	53785678	rs75219163	T	C	100	PASS	AC=690;AF=0.13778;AN=5008;NS=2504;DP=15059;EAS_AF=0.3403;AMR_AF=0.1383;AFR_AF=0.0068;EUR_AF=0.0765;SAS_AF=0.1687;AA=t|||;VT=SNP
10	53785735	rs11000507	G	C	100	PASS	AC=2983;AF=0.595647;AN=5008;NS=2504;DP=13976;EAS_AF=0.5704;AMR_AF=0.6326;AFR_AF=0.6301;EUR_AF=0.6093;SAS_AF=0.5348;AA=G|||;VT=SNP
10	53786225	rs4935305	T	C	100	PASS	AC=3945;AF=0.78774;AN=5008;NS=2504;DP=17397;EAS_AF=0.9097;AMR_AF=0.7997;AFR_AF=0.8306;EUR_AF=0.6829;SAS_AF=0.7035;AA=C|||;VT=SNP
10	53786295	rs4935306	T	G	100	PASS	AC=3922;AF=0.783147;AN=5008;NS=2504;DP=18689;EAS_AF=0.9107;AMR_AF=0.7983;AFR_AF=0.8124;EUR_AF=0.6839;SAS_AF=0.7035;AA=G|||;VT=SNP
10	53786501	rs10762536	C	T	100	PASS	AC=3739;AF=0.746605;AN=5008;NS=2504;DP=17794;EAS_AF=0.9097;AMR_AF=0.7695;AFR_AF=0.6899;EUR_AF=0.6839;SAS_AF=0.7035;AA=C|||;VT=SNP
10	53787149	rs12243919	G	A	100	PASS	AC=1270;AF=0.253594;AN=5008;NS=2504;DP=20181;EAS_AF=0.2996;AMR_AF=0.1427;AFR_AF=0.3011;EUR_AF=0.1879;SAS_AF=0.2883;AA=G|||;VT=SNP
10	53787652	rs12774183	G	C	100	PASS	AC=1101;AF=0.219848;AN=5008;NS=2504;DP=13099;EAS_AF=0.0913;AMR_AF=0.2161;AFR_AF=0.1649;EUR_AF=0.338;SAS_AF=0.3078;AA=G|||;VT=SNP
10	53787957	rs10823978	G	A	100	PASS	AC=1098;AF=0.219249;AN=5008;NS=2504;DP=18057;EAS_AF=0.2391;AMR_AF=0.3545;AFR_AF=0.0953;EUR_AF=0.2734;SAS_AF=0.2147;AA=g|||;VT=SNP
10	53788061	rs10762538	A	T	100	PASS	AC=4194;AF=0.83746;AN=5008;NS=2504;DP=18498;EAS_AF=0.9077;AMR_AF=0.8689;AFR_AF=0.7935;EUR_AF=0.8022;SAS_AF=0.8384;AA=T|||;VT=SNP
10	53788132	rs12763079	T	G	100	PASS	AC=566;AF=0.113019;AN=5008;NS=2504;DP=18711;EAS_AF=0.0923;AMR_AF=0.1124;AFR_AF=0.0303;EUR_AF=0.1968;SAS_AF=0.1605;AA=T|||;VT=SNP
10	53788654	rs11000518	G	T	100	PASS	AC=659;AF=0.131589;AN=5008;NS=2504;DP=19506;EAS_AF=0.3185;AMR_AF=0.1023;AFR_AF=0.0514;EUR_AF=0.0437;SAS_AF=0.1585;AA=G|||;VT=SNP
10	53788706	rs10823979	A	G	100	PASS	AC=927;AF=0.185104;AN=5008;NS=2504;DP=7343;EAS_AF=0.3175;AMR_AF=0.2104;AFR_AF=0.0703;EUR_AF=0.1809;SAS_AF=0.1902;AA=A|||;VT=SNP
10	53788881	rs10762539	T	G	100	PASS	AC=2735;AF=0.546126;AN=5008;NS=2504;DP=18000;EAS_AF=0.5585;AMR_AF=0.6052;AFR_AF=0.6899;EUR_AF=0.4632;SAS_AF=0.3824;AA=G|||;VT=SNP
10	53789388	rs7901487	C	T	100	PASS	AC=2652;AF=0.529553;AN=5008;NS=2504;DP=19077;EAS_AF=0.5585;AMR_AF=0.6009;AFR_AF=0.6331;EUR_AF=0.4612;SAS_AF=0.3793;AA=T|||;VT=SNP
10	53789667	rs10762540	A	C	100	PASS	AC=2661;AF=0.53135;AN=5008;NS=2504;DP=19438;EAS_AF=0.5595;AMR_AF=0.6052;AFR_AF=0.6346;EUR_AF=0.4642;SAS_AF=0.3793;AA=C|||;VT=SNP
10	53790034	rs10733891	C	T	100	PASS	AC=2430;AF=0.485224;AN=5008;NS=2504;DP=19322;EAS_AF=0.5595;AMR_AF=0.5836;AFR_AF=0.4924;EUR_AF=0.4433;SAS_AF=0.3722;AA=C|||;VT=SNP
10	53790461	rs10762541	C	T	100	PASS	AC=3336;AF=0.666134;AN=5008;NS=2504;DP=18256;EAS_AF=0.7589;AMR_AF=0.6066;AFR_AF=0.4743;EUR_AF=0.7217;SAS_AF=0.8149;AA=T|||;VT=SNP
10	53790625	rs10740411	C	A	100	PASS	AC=3197;AF=0.638379;AN=5008;NS=2504;DP=18785;EAS_AF=0.619;AMR_AF=0.6066;AFR_AF=0.4773;EUR_AF=0.7207;SAS_AF=0.8139;AA=A|||;VT=SNP
10	53791217	rs7898220	T	C	100	PASS	AC=2988;AF=0.596645;AN=5008;NS=2504;DP=15814;EAS_AF=0.5823;AMR_AF=0.5648;AFR_AF=0.4198;EUR_AF=0.66;SAS_AF=0.8078;AA=T|||;VT=SNP
10	53791956	rs75857365	G	A	100	PASS	AC=789;AF=0.157548;AN=5008;NS=2504;DP=17570;EAS_AF=0.12;AMR_AF=0.0879;AFR_AF=0.2027;EUR_AF=0.1054;SAS_AF=0.2382;AA=G|||;VT=SNP
10	53792294	rs10823981	A	T	100	PASS	AC=1813;AF=0.362021;AN=5008;NS=2504;DP=14727;EAS_AF=0.3859;AMR_AF=0.3847;AFR_AF=0.1929;EUR_AF=0.4483;SAS_AF=0.4611;AA=T|||;VT=SNP
10	53792445	rs10740412	T	C	100	PASS	AC=2977;AF=0.594449;AN=5008;NS=2504;DP=15807;EAS_AF=0.5962;AMR_AF=0.5922;AFR_AF=0.6687;EUR_AF=0.5507;SAS_AF=0.5389;AA=T|||;VT=SNP
10	53792463	rs10762542	G	A	100	PASS	AC=2971;AF=0.593251;AN=5008;NS=2504;DP=15789;EAS_AF=0.5962;AMR_AF=0.5879;AFR_AF=0.6664;EUR_AF=0.5507;SAS_AF=0.5389;AA=A|||;VT=SNP
10	53792576	rs10762543	A	C	100	PASS	AC=3719;AF=0.742612;AN=5008;NS=2504;DP=16024;EAS_AF=0.7331;AMR_AF=0.7262;AFR_AF=0.6793;EUR_AF=0.7952;SAS_AF=0.7955;AA=A|||;VT=SNP
10	53792671	rs10762544	A	G	100	PASS	AC=3782;AF=0.755192;AN=5008;NS=2504;DP=18627;EAS_AF=0.7331;AMR_AF=0.732;AFR_AF=0.7247;EUR_AF=0.7952;SAS_AF=0.7945;AA=G|||;VT=SNP
10	53792916	rs10740413	C	G	100	PASS	AC=3718;AF=0.742412;AN=5008;NS=2504;DP=19194;EAS_AF=0.7331;AMR_AF=0.7248;AFR_AF=0.6785;EUR_AF=0.7952;SAS_AF=0.7965;AA=G|||;VT=SNP
10	53793416	rs7918280	G	A	100	PASS	AC=3119;AF=0.622804;AN=5008;NS=2504;DP=18371;EAS_AF=0.2946;AMR_AF=0.6744;AFR_AF=0.6513;EUR_AF=0.7495;SAS_AF=0.7556;AA=A|||;VT=SNP
10	53793523	rs7904116	A	G	100	PASS	AC=3116;AF=0.622204;AN=5008;NS=2504;DP=17855;EAS_AF=0.2927;AMR_AF=0.6744;AFR_AF=0.6513;EUR_AF=0.7495;SAS_AF=0.7546;AA=G|||;VT=SNP
10	53794227	rs10762546	A	T	100	PASS	AC=3913;AF=0.78135;AN=5008;NS=2504;DP=17470;EAS_AF=0.7331;AMR_AF=0.8069;AFR_AF=0.7073;EUR_AF=0.8787;SAS_AF=0.8129;AA=T|||;VT=SNP
10	53794276	rs10823988	G	A	100	PASS	AC=2913;AF=0.581669;AN=5008;NS=2504;DP=18973;EAS_AF=0.2956;AMR_AF=0.6369;AFR_AF=0.5363;EUR_AF=0.7247;SAS_AF=0.7515;AA=G|||;VT=SNP
10	53794532	rs10823991	A	T	100	PASS	AC=3577;AF=0.714257;AN=5008;NS=2504;DP=18677;EAS_AF=0.7331;AMR_AF=0.6974;AFR_AF=0.6074;EUR_AF=0.7704;SAS_AF=0.7935;AA=T|||;VT=SNP
10	53794766	rs74400528	A	G	100	PASS	AC=3914;AF=0.78155;AN=5008;NS=2504;DP=18322;EAS_AF=0.7331;AMR_AF=0.8069;AFR_AF=0.708;EUR_AF=0.8787;SAS_AF=0.8129;AA=a|||;VT=SNP
10	53795411	rs9651334	G	A	100	PASS	AC=662;AF=0.132188;AN=5008;NS=2504;DP=18691;EAS_AF=0.4365;AMR_AF=0.0605;AFR_AF=0.0703;EUR_AF=0.0457;SAS_AF=0.0419;AA=G|||;VT=SNP
10	53795780	rs12768701	G	T	100	PASS	AC=763;AF=0.152356;AN=5008;NS=2504;DP=21197;EAS_AF=0.1448;AMR_AF=0.1225;AFR_AF=0.0333;EUR_AF=0.2316;SAS_AF=0.2607;AA=g|||;VT=SNP
10	53795802	rs11598561	C	T	100	PASS	AC=643;AF=0.128395;AN=5008;NS=2504;DP=20273;EAS_AF=0.0446;AMR_AF=0.281;AFR_AF=0.0696;EUR_AF=0.1859;SAS_AF=0.1268;AA=c|||;VT=SNP
10	53797468	rs12357323	G	A	100	PASS	AC=668;AF=0.133387;AN=5008;NS=2504;DP=16831;EAS_AF=0.4375;AMR_AF=0.0605;AFR_AF=0.0726;EUR_AF=0.0457;SAS_AF=0.044;AA=N|||;VT=SNP
10	53798112	rs139759643	A	G	100	PASS	AC=1028;AF=0.205272;AN=5008;NS=2504;DP=16261;EAS_AF=0.2609;AMR_AF=0.1945;AFR_AF=0.2413;EUR_AF=0.1292;SAS_AF=0.1851;AA=a|||;VT=SNP
10	53798120	rs144848807	G	A	100	PASS	AC=727;AF=0.145168;AN=5008;NS=2504;DP=16109;EAS_AF=0.1458;AMR_AF=0.1182;AFR_AF=0.0106;EUR_AF=0.2256;SAS_AF=0.2628;AA=g|||;VT=SNP
10	53799265	rs11000542	G	A	100	PASS	AC=1397;AF=0.278954;AN=5008;NS=2504;DP=19275;EAS_AF=0.2619;AMR_AF=0.268;AFR_AF=0.2814;EUR_AF=0.2932;SAS_AF=0.2863;AA=G|||;VT=SNP
10	53799331	rs16926050	T	C	100	PASS	AC=613;AF=0.122404;AN=5008;NS=2504;DP=17179;EAS_AF=0.4375;AMR_AF=0.0576;AFR_AF=0.0318;EUR_AF=0.0467;SAS_AF=0.044;AA=T|||;VT=SNP
10	53800497	rs10823994	G	C	100	PASS	AC=933;AF=0.186302;AN=5008;NS=2504;DP=17175;EAS_AF=0.2609;AMR_AF=0.1873;AFR_AF=0.1732;EUR_AF=0.1292;SAS_AF=0.1851;AA=G|||;VT=SNP
10	53800548	rs10823995	G	A	100	PASS	AC=1028;AF=0.205272;AN=5008;NS=2504;DP=15826;EAS_AF=0.2609;AMR_AF=0.1945;AFR_AF=0.2413;EUR_AF=0.1292;SAS_AF=0.1851;AA=C|||;VT=SNP
10	53800879	rs10823996	C	G	100	PASS	AC=1028;AF=0.205272;AN=5008;NS=2504;DP=17474;EAS_AF=0.2609;AMR_AF=0.1945;AFR_AF=0.2413;EUR_AF=0.1292;SAS_AF=0.1851;AA=G|||;VT=SNP
10	53802489	rs12356110	T	A	100	PASS	AC=668;AF=0.133387;AN=5008;NS=2504;DP=18788;EAS_AF=0.4385;AMR_AF=0.0605;AFR_AF=0.0719;EUR_AF=0.0457;SAS_AF=0.044;AA=T|||;VT=SNP
10	53803067	rs12240921	C	A	100	PASS	AC=667;AF=0.133187;AN=5008;NS=2504;DP=18517;EAS_AF=0.4375;AMR_AF=0.0605;AFR_AF=0.0719;EUR_AF=0.0457;SAS_AF=0.044;AA=C|||;VT=SNP
10	53803367	rs11000558	G	A	100	PASS	AC=1073;AF=0.214257;AN=5008;NS=2504;DP=15428;EAS_AF=0.1111;AMR_AF=0.1484;AFR_AF=0.2073;EUR_AF=0.2614;SAS_AF=0.3282;AA=G|||;VT=SNP
10	53803586	rs10823998	A	G	100	PASS	AC=920;AF=0.183706;AN=5008;NS=2504;DP=14485;EAS_AF=0.2629;AMR_AF=0.1513;AFR_AF=0.1732;EUR_AF=0.1382;SAS_AF=0.1861;AA=A|||;VT=SNP
10	53803610	rs1904003	G	A	100	PASS	AC=4255;AF=0.849641;AN=5008;NS=2504;DP=14084;EAS_AF=0.5655;AMR_AF=0.9366;AFR_AF=0.8563;EUR_AF=0.9622;SAS_AF=0.956;AA=A|||;VT=SNP
10	53803755	rs17560636	A	C	100	PASS	AC=1136;AF=0.226837;AN=5008;NS=2504;DP=15580;EAS_AF=0.1111;AMR_AF=0.1513;AFR_AF=0.2526;EUR_AF=0.2624;SAS_AF=0.3282;AA=A|||;VT=SNP
10	53803865	rs1904004	C	A	100	PASS	AC=623;AF=0.124401;AN=5008;NS=2504;DP=17680;EAS_AF=0.4345;AMR_AF=0.0562;AFR_AF=0.0499;EUR_AF=0.0368;SAS_AF=0.044;AA=C|||;VT=SNP
10	53804712	rs10823999	G	A	100	PASS	AC=950;AF=0.189696;AN=5008;NS=2504;DP=19238;EAS_AF=0.2629;AMR_AF=0.1513;AFR_AF=0.1967;EUR_AF=0.1382;SAS_AF=0.1851;AA=G|||;VT=SNP
10	53804759	rs12252648	T	G	100	PASS	AC=1131;AF=0.225839;AN=5008;NS=2504;DP=20563;EAS_AF=0.1012;AMR_AF=0.1513;AFR_AF=0.2564;EUR_AF=0.2624;SAS_AF=0.3282;AA=T|||;VT=SNP
10	53805360	rs6480687	G	A	100	PASS	AC=3589;AF=0.716653;AN=5008;NS=2504;DP=18961;EAS_AF=0.8978;AMR_AF=0.7435;AFR_AF=0.6793;EUR_AF=0.6282;SAS_AF=0.6524;AA=A|||;VT=SNP
10	53806174	rs4256924	C	G	100	PASS	AC=983;AF=0.196286;AN=5008;NS=2504;DP=18068;EAS_AF=0.2669;AMR_AF=0.1888;AFR_AF=0.1982;EUR_AF=0.1382;SAS_AF=0.1861;AA=C|||;VT=SNP
10	53806602	rs17641137	C	T	100	PASS	AC=716;AF=0.142971;AN=5008;NS=2504;DP=19969;EAS_AF=0.0446;AMR_AF=0.3386;AFR_AF=0.0469;EUR_AF=0.2167;SAS_AF=0.1595;AA=C|||;VT=SNP
10	53807749	rs10762548	G	A	100	PASS	AC=945;AF=0.188698;AN=5008;NS=2504;DP=17700;EAS_AF=0.2609;AMR_AF=0.1499;AFR_AF=0.1944;EUR_AF=0.1382;SAS_AF=0.1861;AA=g|||;VT=SNP
10	53807751	rs12768368	A	G	100	PASS	AC=769;AF=0.153554;AN=5008;NS=2504;DP=17669;EAS_AF=0.1468;AMR_AF=0.1614;AFR_AF=0.0106;EUR_AF=0.2356;SAS_AF=0.2638;AA=a|||;VT=SNP
10	53808365	rs1871078	C	A	100	PASS	AC=949;AF=0.189497;AN=5008;NS=2504;DP=15394;EAS_AF=0.2619;AMR_AF=0.1513;AFR_AF=0.1959;EUR_AF=0.1382;SAS_AF=0.1861;AA=C|||;VT=SNP
10	53808482	rs56181754	C	T	100	PASS	AC=716;AF=0.142971;AN=5008;NS=2504;DP=16169;EAS_AF=0.0446;AMR_AF=0.3386;AFR_AF=0.0469;EUR_AF=0.2167;SAS_AF=0.1595;AA=C|||;VT=SNP
10	53808519	rs1871079	G	A	100	PASS	AC=950;AF=0.189696;AN=5008;NS=2504;DP=16375;EAS_AF=0.2619;AMR_AF=0.1513;AFR_AF=0.1967;EUR_AF=0.1382;SAS_AF=0.1861;AA=G|||;VT=SNP
10	53808598	rs1871080	G	A	100	PASS	AC=918;AF=0.183307;AN=5008;NS=2504;DP=17234;EAS_AF=0.2619;AMR_AF=0.1427;AFR_AF=0.1725;EUR_AF=0.1382;SAS_AF=0.1922;AA=G|||;VT=SNP
10	53808859	rs12256519	G	A	100	PASS	AC=697;AF=0.139177;AN=5008;NS=2504;DP=19483;EAS_AF=0.1012;AMR_AF=0.0749;AFR_AF=0.1694;EUR_AF=0.0974;SAS_AF=0.226;AA=G|||;VT=SNP
10	53809027	rs1904006	T	C	100	PASS	AC=785;AF=0.156749;AN=5008;NS=2504;DP=18071;EAS_AF=0.1488;AMR_AF=0.1657;AFR_AF=0.0144;EUR_AF=0.2475;SAS_AF=0.2577;AA=T|||;VT=SNP
10	53809800	rs61849896	A	T	100	PASS	AC=640;AF=0.127796;AN=5008;NS=2504;DP=21107;EAS_AF=0.005;AMR_AF=0.0965;AFR_AF=0.2352;EUR_AF=0.167;SAS_AF=0.091;AA=a|||;VT=SNP
10	53809894	rs17641202	A	G	100	PASS	AC=862;AF=0.172125;AN=5008;NS=2504;DP=18301;EAS_AF=0.0476;AMR_AF=0.3689;AFR_AF=0.1127;EUR_AF=0.2207;SAS_AF=0.1912;AA=A|||;VT=SNP
10	53810877	rs1904007	C	T	100	PASS	AC=763;AF=0.152356;AN=5008;NS=2504;DP=16572;EAS_AF=0.0427;AMR_AF=0.3473;AFR_AF=0.09;EUR_AF=0.2137;SAS_AF=0.1483;AA=C|||;VT=SNP
10	53811431	rs10824002	A	G	100	PASS	AC=1899;AF=0.379193;AN=5008;NS=2504;DP=20643;EAS_AF=0.7153;AMR_AF=0.2305;AFR_AF=0.438;EUR_AF=0.1809;SAS_AF=0.2628;AA=A|||;VT=SNP
10	53813181	rs75062856	A	C	100	PASS	AC=313;AF=0.0625;AN=5008;NS=2504;DP=18260;EAS_AF=0.1032;AMR_AF=0.0331;AFR_AF=0.0015;EUR_AF=0.0527;SAS_AF=0.1339;AA=A|||;VT=SNP
10	53813948	rs1904008	A	G	100	PASS	AC=1676;AF=0.334665;AN=5008;NS=2504;DP=17243;EAS_AF=0.2619;AMR_AF=0.3271;AFR_AF=0.2958;EUR_AF=0.4165;SAS_AF=0.3834;AA=A|||;VT=SNP
10	53813953	rs1904009	A	C	100	PASS	AC=1676;AF=0.334665;AN=5008;NS=2504;DP=17254;EAS_AF=0.2619;AMR_AF=0.3271;AFR_AF=0.2958;EUR_AF=0.4165;SAS_AF=0.3834;AA=A|||;VT=SNP
10	53814229	rs1904010	G	T	100	PASS	AC=1348;AF=0.269169;AN=5008;NS=2504;DP=16597;EAS_AF=0.2579;AMR_AF=0.2594;AFR_AF=0.1286;EUR_AF=0.3748;SAS_AF=0.3691;AA=G|||;VT=SNP;EX_TARGET
10	53814383	rs12778630	C	T	100	PASS	AC=1672;AF=0.333866;AN=5008;NS=2504;DP=14823;EAS_AF=0.2579;AMR_AF=0.3271;AFR_AF=0.2973;EUR_AF=0.4155;SAS_AF=0.3824;AA=C|||;VT=SNP
10	53814940	rs4457701	C	T	100	PASS	AC=1533;AF=0.30611;AN=5008;NS=2504;DP=16479;EAS_AF=0.256;AMR_AF=0.3141;AFR_AF=0.1997;EUR_AF=0.4145;SAS_AF=0.3845;AA=C|||;VT=SNP
10	53815674	rs1903995	C	A	100	PASS	AC=1558;AF=0.311102;AN=5008;NS=2504;DP=14710;EAS_AF=0.1558;AMR_AF=0.5043;AFR_AF=0.1641;EUR_AF=0.4732;SAS_AF=0.3661;AA=C|||;VT=SNP
10	53816077	rs1903996	C	G	100	PASS	AC=1562;AF=0.311901;AN=5008;NS=2504;DP=16444;EAS_AF=0.1577;AMR_AF=0.5043;AFR_AF=0.1649;EUR_AF=0.4732;SAS_AF=0.3671;AA=C|||;VT=SNP
10	53816171	rs1903997	C	A	100	PASS	AC=1558;AF=0.311102;AN=5008;NS=2504;DP=16955;EAS_AF=0.1577;AMR_AF=0.5029;AFR_AF=0.1634;EUR_AF=0.4732;SAS_AF=0.3661;AA=C|||;VT=SNP
10	53816380	rs10762550	A	G	100	PASS	AC=873;AF=0.174321;AN=5008;NS=2504;DP=14018;EAS_AF=0.1567;AMR_AF=0.1916;AFR_AF=0.0522;EUR_AF=0.2664;SAS_AF=0.2505;AA=A|||;VT=SNP
10	53817290	rs74911174	C	G	100	PASS	AC=147;AF=0.029353;AN=5008;NS=2504;DP=18139;EAS_AF=0.0248;AMR_AF=0.0317;AFR_AF=0.0061;EUR_AF=0.0527;SAS_AF=0.0399;AA=C|||;VT=SNP
10	53817479	rs146355959	C	T	100	PASS	AC=26;AF=0.00519169;AN=5008;NS=2504;DP=16298;EAS_AF=0.002;AMR_AF=0.0072;AFR_AF=0;EUR_AF=0.0169;SAS_AF=0.002;AA=C|||;VT=SNP
10	53817829	rs10824004	A	G	100	PASS	AC=2354;AF=0.470048;AN=5008;NS=2504;DP=13064;EAS_AF=0.6131;AMR_AF=0.4625;AFR_AF=0.5658;EUR_AF=0.3171;SAS_AF=0.3558;AA=A|||;VT=SNP
10	53817928	rs10824005	T	C	100	PASS	AC=2444;AF=0.488019;AN=5008;NS=2504;DP=14552;EAS_AF=0.6131;AMR_AF=0.4726;AFR_AF=0.6278;EUR_AF=0.3181;SAS_AF=0.3558;AA=T|||;VT=SNP
10	53818149	rs12268753	A	C	100	PASS	AC=905;AF=0.180711;AN=5008;NS=2504;DP=18296;EAS_AF=0.0863;AMR_AF=0.3242;AFR_AF=0.1225;EUR_AF=0.2256;SAS_AF=0.2086;AA=A|||;VT=SNP
10	53818156	rs10824006	C	T	100	PASS	AC=1378;AF=0.27516;AN=5008;NS=2504;DP=18203;EAS_AF=0.251;AMR_AF=0.255;AFR_AF=0.1452;EUR_AF=0.3797;SAS_AF=0.3824;AA=C|||;VT=SNP
10	53818497	rs11000634	G	A	100	PASS	AC=501;AF=0.10004;AN=5008;NS=2504;DP=18250;EAS_AF=0.3353;AMR_AF=0.0548;AFR_AF=0;EUR_AF=0.0447;SAS_AF=0.0818;AA=G|||;VT=SNP
10	53818997	rs11594633	C	G	100	PASS	AC=916;AF=0.182907;AN=5008;NS=2504;DP=18268;EAS_AF=0.1359;AMR_AF=0.2046;AFR_AF=0.0938;EUR_AF=0.2634;SAS_AF=0.2536;AA=C|||;VT=SNP
10	53819067	rs11597349	T	C	100	PASS	AC=916;AF=0.182907;AN=5008;NS=2504;DP=17219;EAS_AF=0.1359;AMR_AF=0.2075;AFR_AF=0.093;EUR_AF=0.2634;SAS_AF=0.2526;AA=T|||;VT=SNP
10	53819101	rs11000639	T	C	100	PASS	AC=1498;AF=0.299121;AN=5008;NS=2504;DP=17660;EAS_AF=0.256;AMR_AF=0.3069;AFR_AF=0.1611;EUR_AF=0.4215;SAS_AF=0.3988;AA=T|||;VT=SNP
10	53819826	rs79798818	G	A	100	PASS	AC=184;AF=0.0367412;AN=5008;NS=2504;DP=15406;EAS_AF=0.0813;AMR_AF=0.0043;AFR_AF=0.0008;EUR_AF=0.0139;SAS_AF=0.0859;AA=G|||;VT=SNP
10	53820579	rs10443915	T	A	100	PASS	AC=918;AF=0.183307;AN=5008;NS=2504;DP=16180;EAS_AF=0.1349;AMR_AF=0.2089;AFR_AF=0.093;EUR_AF=0.2634;SAS_AF=0.2546;AA=T|||;VT=SNP
10	53821238	rs4411238	T	C	100	PASS	AC=2442;AF=0.48762;AN=5008;NS=2504;DP=17060;EAS_AF=0.6161;AMR_AF=0.4784;AFR_AF=0.6256;EUR_AF=0.3161;SAS_AF=0.3517;AA=T|||;VT=SNP
10	53821327	rs12765852	C	T	100	PASS	AC=856;AF=0.170927;AN=5008;NS=2504;DP=17137;EAS_AF=0.1319;AMR_AF=0.1945;AFR_AF=0.0567;EUR_AF=0.2634;SAS_AF=0.2536;AA=C|||;VT=SNP
10	53821741	rs7070173	A	T	100	PASS	AC=1334;AF=0.266374;AN=5008;NS=2504;DP=15132;EAS_AF=0.252;AMR_AF=0.2536;AFR_AF=0.112;EUR_AF=0.3797;SAS_AF=0.3824;AA=A|||;VT=SNP
10	53821851	rs77974561	C	A	100	PASS	AC=232;AF=0.0463259;AN=5008;NS=2504;DP=15710;EAS_AF=0.0516;AMR_AF=0.0317;AFR_AF=0.059;EUR_AF=0.0467;SAS_AF=0.0337;AA=C|||;VT=SNP
10	53821898	rs10824007	A	C	100	PASS	AC=2249;AF=0.449081;AN=5008;NS=2504;DP=14974;EAS_AF=0.6161;AMR_AF=0.464;AFR_AF=0.4894;EUR_AF=0.3141;SAS_AF=0.3507;AA=A|||;VT=SNP
10	53821988	rs7077500	T	C	100	PASS	AC=916;AF=0.182907;AN=5008;NS=2504;DP=15397;EAS_AF=0.1349;AMR_AF=0.2075;AFR_AF=0.093;EUR_AF=0.2624;SAS_AF=0.2546;AA=T|||;VT=SNP
10	53822301	rs34997494	A	G	100	PASS	AC=161;AF=0.0321486;AN=5008;NS=2504;DP=16295;EAS_AF=0.0516;AMR_AF=0.0274;AFR_AF=0.0076;EUR_AF=0.0467;SAS_AF=0.0337;AA=A|||;VT=SNP;EX_TARGET
10	53822980	rs11000654	G	A	100	PASS	AC=852;AF=0.170128;AN=5008;NS=2504;DP=18773;EAS_AF=0.252;AMR_AF=0.1542;AFR_AF=0.0159;EUR_AF=0.1968;SAS_AF=0.2781;AA=G|||;VT=SNP
10	53823006	rs66543078	G	A	100	PASS	AC=870;AF=0.173722;AN=5008;NS=2504;DP=18455;EAS_AF=0.1339;AMR_AF=0.2046;AFR_AF=0.0567;EUR_AF=0.2674;SAS_AF=0.2546;AA=G|||;VT=SNP
10	53823048	rs7917737	G	T	100	PASS	AC=870;AF=0.173722;AN=5008;NS=2504;DP=17315;EAS_AF=0.3313;AMR_AF=0.0994;AFR_AF=0.2587;EUR_AF=0.0437;SAS_AF=0.0828;AA=G|||;VT=SNP
10	53823220	rs11000655	C	G	100	PASS	AC=1383;AF=0.276158;AN=5008;NS=2504;DP=17852;EAS_AF=0.253;AMR_AF=0.2565;AFR_AF=0.146;EUR_AF=0.3807;SAS_AF=0.3824;AA=C|||;VT=SNP
10	53823841	rs74981134	C	A	100	PASS	AC=853;AF=0.170327;AN=5008;NS=2504;DP=18362;EAS_AF=0.253;AMR_AF=0.1542;AFR_AF=0.0151;EUR_AF=0.1968;SAS_AF=0.2791;AA=C|||;VT=SNP
10	53824007	rs73342904	G	T	100	PASS	AC=1364;AF=0.272364;AN=5008;NS=2504;DP=18294;EAS_AF=0.253;AMR_AF=0.2565;AFR_AF=0.1316;EUR_AF=0.3807;SAS_AF=0.3824;AA=G|||;VT=SNP
10	53824034	rs72803117	G	A	100	PASS	AC=391;AF=0.0780751;AN=5008;NS=2504;DP=18675;EAS_AF=0.003;AMR_AF=0.0994;AFR_AF=0.0091;EUR_AF=0.1988;SAS_AF=0.1094;AA=G|||;VT=SNP
10	53824612	rs11000657	A	T	100	PASS	AC=1365;AF=0.272564;AN=5008;NS=2504;DP=19194;EAS_AF=0.253;AMR_AF=0.2565;AFR_AF=0.1331;EUR_AF=0.3807;SAS_AF=0.3814;AA=A|||;VT=SNP
10	53825188	rs12244379	T	A	100	PASS	AC=1142;AF=0.228035;AN=5008;NS=2504;DP=16690;EAS_AF=0.4772;AMR_AF=0.121;AFR_AF=0.3207;EUR_AF=0.0437;SAS_AF=0.1115;AA=T|||;VT=SNP
10	53825576	rs1903998	A	G	100	PASS	AC=3889;AF=0.776558;AN=5008;NS=2504;DP=17555;EAS_AF=0.5585;AMR_AF=0.8775;AFR_AF=0.671;EUR_AF=0.9553;SAS_AF=0.8885;AA=G|||;VT=SNP
10	53826337	rs34229993	C	T	100	PASS	AC=784;AF=0.15655;AN=5008;NS=2504;DP=16074;EAS_AF=0.128;AMR_AF=0.1801;AFR_AF=0.0159;EUR_AF=0.2406;SAS_AF=0.273;AA=C|||;VT=SNP
10	53826396	rs7900083	G	A	100	PASS	AC=768;AF=0.153355;AN=5008;NS=2504;DP=15972;EAS_AF=0.128;AMR_AF=0.1758;AFR_AF=0.0144;EUR_AF=0.2346;SAS_AF=0.2679;AA=G|||;VT=SNP
10	53826408	rs7900087	G	A	100	PASS	AC=768;AF=0.153355;AN=5008;NS=2504;DP=16605;EAS_AF=0.128;AMR_AF=0.1758;AFR_AF=0.0144;EUR_AF=0.2346;SAS_AF=0.2679;AA=A|||;VT=SNP
10	53826429	rs7900093	G	A	100	PASS	AC=769;AF=0.153554;AN=5008;NS=2504;DP=17645;EAS_AF=0.129;AMR_AF=0.1758;AFR_AF=0.0144;EUR_AF=0.2346;SAS_AF=0.2679;AA=A|||;VT=SNP
10	53826549	rs12782457	T	A	100	PASS	AC=769;AF=0.153554;AN=5008;NS=2504;DP=17265;EAS_AF=0.129;AMR_AF=0.1758;AFR_AF=0.0144;EUR_AF=0.2346;SAS_AF=0.2679;AA=T|||;VT=SNP
10	53826682	rs10824010	T	C	100	PASS	AC=2167;AF=0.432708;AN=5008;NS=2504;DP=16029;EAS_AF=0.6667;AMR_AF=0.3415;AFR_AF=0.3638;EUR_AF=0.3618;SAS_AF=0.4223;AA=C|||;VT=SNP
10	53827152	rs10824011	T	C	100	PASS	AC=771;AF=0.153954;AN=5008;NS=2504;DP=17443;EAS_AF=0.129;AMR_AF=0.1772;AFR_AF=0.0144;EUR_AF=0.2356;SAS_AF=0.2679;AA=C|||;VT=SNP
10	53827643	rs10824012	C	T	100	PASS	AC=1190;AF=0.23762;AN=5008;NS=2504;DP=16015;EAS_AF=0.127;AMR_AF=0.2622;AFR_AF=0.2489;EUR_AF=0.2763;SAS_AF=0.2791;AA=T|||;VT=SNP
10	53828146	rs11000673	T	C	100	PASS	AC=772;AF=0.154153;AN=5008;NS=2504;DP=17606;EAS_AF=0.129;AMR_AF=0.1772;AFR_AF=0.0144;EUR_AF=0.2356;SAS_AF=0.2689;AA=C|||;VT=SNP
10	53828161	rs11000674	T	A	100	PASS	AC=772;AF=0.154153;AN=5008;NS=2504;DP=17667;EAS_AF=0.129;AMR_AF=0.1772;AFR_AF=0.0144;EUR_AF=0.2356;SAS_AF=0.2689;AA=t|||;VT=SNP
10	53828283	rs11000675	T	C	100	PASS	AC=772;AF=0.154153;AN=5008;NS=2504;DP=19393;EAS_AF=0.129;AMR_AF=0.1772;AFR_AF=0.0144;EUR_AF=0.2356;SAS_AF=0.2689;AA=T|||;VT=SNP
10	53828560	rs11000677	T	C	100	PASS	AC=772;AF=0.154153;AN=5008;NS=2504;DP=21710;EAS_AF=0.129;AMR_AF=0.1772;AFR_AF=0.0144;EUR_AF=0.2356;SAS_AF=0.2689;AA=T|||;VT=SNP
10	53828590	rs11000678	A	C	100	PASS	AC=773;AF=0.154353;AN=5008;NS=2504;DP=20678;EAS_AF=0.129;AMR_AF=0.1772;AFR_AF=0.0144;EUR_AF=0.2356;SAS_AF=0.2699;AA=A|||;VT=SNP
10	53828605	rs11000679	G	A	100	PASS	AC=773;AF=0.154353;AN=5008;NS=2504;DP=20210;EAS_AF=0.129;AMR_AF=0.1772;AFR_AF=0.0144;EUR_AF=0.2356;SAS_AF=0.2699;AA=g|||;VT=SNP
10	53828621	rs11000680	G	C	100	PASS	AC=774;AF=0.154553;AN=5008;NS=2504;DP=19332;EAS_AF=0.129;AMR_AF=0.1772;AFR_AF=0.0151;EUR_AF=0.2366;SAS_AF=0.2689;AA=g|||;VT=SNP
10	53828658	rs11000681	T	C	100	PASS	AC=772;AF=0.154153;AN=5008;NS=2504;DP=18583;EAS_AF=0.129;AMR_AF=0.1772;AFR_AF=0.0144;EUR_AF=0.2356;SAS_AF=0.2689;AA=C|||;VT=SNP
10	53828856	rs1947758	T	C	100	PASS	AC=844;AF=0.16853;AN=5008;NS=2504;DP=18310;EAS_AF=0.0962;AMR_AF=0.3112;AFR_AF=0.1157;EUR_AF=0.1948;SAS_AF=0.1861;AA=T|||;VT=SNP
10	53828866	rs72803122	A	G	100	PASS	AC=772;AF=0.154153;AN=5008;NS=2504;DP=18283;EAS_AF=0.128;AMR_AF=0.1772;AFR_AF=0.0144;EUR_AF=0.2356;SAS_AF=0.2699;AA=A|||;VT=SNP
10	53828893	rs72803123	A	G	100	PASS	AC=772;AF=0.154153;AN=5008;NS=2504;DP=18973;EAS_AF=0.128;AMR_AF=0.1772;AFR_AF=0.0144;EUR_AF=0.2356;SAS_AF=0.2699;AA=G|||;VT=SNP
10	53828912	rs72803124	T	C	100	PASS	AC=772;AF=0.154153;AN=5008;NS=2504;DP=19617;EAS_AF=0.128;AMR_AF=0.1772;AFR_AF=0.0144;EUR_AF=0.2356;SAS_AF=0.2699;AA=C|||;VT=SNP
10	53829046	rs11000684	G	T	100	PASS	AC=772;AF=0.154153;AN=5008;NS=2504;DP=14134;EAS_AF=0.129;AMR_AF=0.1772;AFR_AF=0.0144;EUR_AF=0.2356;SAS_AF=0.2689;AA=T|||;VT=SNP
10	53829061	rs11000685	C	G	100	PASS	AC=774;AF=0.154553;AN=5008;NS=2504;DP=13926;EAS_AF=0.129;AMR_AF=0.1772;AFR_AF=0.0151;EUR_AF=0.2366;SAS_AF=0.2689;AA=C|||;VT=SNP
10	53829124	rs11000686	C	G	100	PASS	AC=772;AF=0.154153;AN=5008;NS=2504;DP=11217;EAS_AF=0.129;AMR_AF=0.1772;AFR_AF=0.0144;EUR_AF=0.2356;SAS_AF=0.2689;AA=C|||;VT=SNP
10	53829153	rs11000687	C	T	100	PASS	AC=772;AF=0.154153;AN=5008;NS=2504;DP=11112;EAS_AF=0.129;AMR_AF=0.1772;AFR_AF=0.0144;EUR_AF=0.2356;SAS_AF=0.2689;AA=T|||;VT=SNP
10	53829206	rs11000688	A	G	100	PASS	AC=772;AF=0.154153;AN=5008;NS=2504;DP=13456;EAS_AF=0.129;AMR_AF=0.1772;AFR_AF=0.0144;EUR_AF=0.2356;SAS_AF=0.2689;AA=G|||;VT=SNP
10	53829385	rs11000689	A	G	100	PASS	AC=772;AF=0.154153;AN=5008;NS=2504;DP=13417;EAS_AF=0.129;AMR_AF=0.1772;AFR_AF=0.0144;EUR_AF=0.2356;SAS_AF=0.2689;AA=A|||;VT=SNP
10	53829398	rs11000690	A	T	100	PASS	AC=772;AF=0.154153;AN=5008;NS=2504;DP=12728;EAS_AF=0.129;AMR_AF=0.1772;AFR_AF=0.0144;EUR_AF=0.2356;SAS_AF=0.2689;AA=T|||;VT=SNP
10	53829451	rs11000691	G	A	100	PASS	AC=779;AF=0.155551;AN=5008;NS=2504;DP=12752;EAS_AF=0.129;AMR_AF=0.1772;AFR_AF=0.0197;EUR_AF=0.2356;SAS_AF=0.2689;AA=G|||;VT=SNP
10	53829468	rs11000692	C	T	100	PASS	AC=773;AF=0.154353;AN=5008;NS=2504;DP=12811;EAS_AF=0.129;AMR_AF=0.1772;AFR_AF=0.0144;EUR_AF=0.2356;SAS_AF=0.2699;AA=T|||;VT=SNP
10	53830257	rs1903954	G	A	100	PASS	AC=772;AF=0.154153;AN=5008;NS=2504;DP=17784;EAS_AF=0.129;AMR_AF=0.1758;AFR_AF=0.0144;EUR_AF=0.2366;SAS_AF=0.2689;AA=G|||;VT=SNP
10	53830337	rs10824014	G	A	100	PASS	AC=1188;AF=0.23722;AN=5008;NS=2504;DP=17484;EAS_AF=0.129;AMR_AF=0.2608;AFR_AF=0.2443;EUR_AF=0.2763;SAS_AF=0.2822;AA=A|||;VT=SNP
10	53830380	rs11000693	C	T	100	PASS	AC=768;AF=0.153355;AN=5008;NS=2504;DP=17755;EAS_AF=0.126;AMR_AF=0.1758;AFR_AF=0.0144;EUR_AF=0.2366;SAS_AF=0.2679;AA=T|||;VT=SNP
10	53830496	rs11000694	C	A	100	PASS	AC=771;AF=0.153954;AN=5008;NS=2504;DP=18421;EAS_AF=0.129;AMR_AF=0.1758;AFR_AF=0.0136;EUR_AF=0.2366;SAS_AF=0.2689;AA=A|||;VT=SNP
10	53830669	rs10824015	G	A	100	PASS	AC=771;AF=0.153954;AN=5008;NS=2504;DP=15357;EAS_AF=0.128;AMR_AF=0.1758;AFR_AF=0.0144;EUR_AF=0.2366;SAS_AF=0.2689;AA=A|||;VT=SNP
10	53830789	rs11000697	T	C	100	PASS	AC=847;AF=0.169129;AN=5008;NS=2504;DP=17863;EAS_AF=0.0923;AMR_AF=0.304;AFR_AF=0.1165;EUR_AF=0.1948;SAS_AF=0.1973;AA=T|||;VT=SNP
10	53830914	rs12217828	T	G	100	PASS	AC=809;AF=0.161542;AN=5008;NS=2504;DP=16317;EAS_AF=0.2421;AMR_AF=0.147;AFR_AF=0.0189;EUR_AF=0.1869;SAS_AF=0.2556;AA=T|||;VT=SNP
10	53830973	rs10824016	G	A	100	PASS	AC=773;AF=0.154353;AN=5008;NS=2504;DP=16754;EAS_AF=0.129;AMR_AF=0.1772;AFR_AF=0.0144;EUR_AF=0.2366;SAS_AF=0.2689;AA=A|||;VT=SNP
10	53830999	rs10762551	G	A	100	PASS	AC=773;AF=0.154353;AN=5008;NS=2504;DP=15365;EAS_AF=0.129;AMR_AF=0.1772;AFR_AF=0.0144;EUR_AF=0.2366;SAS_AF=0.2689;AA=A|||;VT=SNP
10	53832090	rs5013005	C	G	100	PASS	AC=771;AF=0.153954;AN=5008;NS=2504;DP=13306;EAS_AF=0.129;AMR_AF=0.1758;AFR_AF=0.0144;EUR_AF=0.2366;SAS_AF=0.2679;AA=C|||;VT=SNP
10	53832210	rs10824017	G	A	100	PASS	AC=771;AF=0.153954;AN=5008;NS=2504;DP=14801;EAS_AF=0.129;AMR_AF=0.1758;AFR_AF=0.0144;EUR_AF=0.2366;SAS_AF=0.2679;AA=A|||;VT=SNP
10	53832902	rs1904031	T	G	100	PASS	AC=770;AF=0.153754;AN=5008;NS=2504;DP=19618;EAS_AF=0.129;AMR_AF=0.1758;AFR_AF=0.0136;EUR_AF=0.2366;SAS_AF=0.2679;AA=T|||;VT=SNP
10	53832977	rs1904030	G	C	100	PASS	AC=770;AF=0.153754;AN=5008;NS=2504;DP=20465;EAS_AF=0.129;AMR_AF=0.1758;AFR_AF=0.0136;EUR_AF=0.2366;SAS_AF=0.2679;AA=T|||;VT=SNP
10	53833223	rs10824018	A	G	100	PASS	AC=772;AF=0.154153;AN=5008;NS=2504;DP=20343;EAS_AF=0.129;AMR_AF=0.1772;AFR_AF=0.0144;EUR_AF=0.2366;SAS_AF=0.2679;AA=A|||;VT=SNP
10	53833671	rs11000703	G	A	100	PASS	AC=1300;AF=0.259585;AN=5008;NS=2504;DP=17349;EAS_AF=0.2401;AMR_AF=0.2421;AFR_AF=0.1225;EUR_AF=0.3698;SAS_AF=0.364;AA=G|||;VT=SNP
10	53834086	rs10824019	T	C	100	PASS	AC=832;AF=0.166134;AN=5008;NS=2504;DP=15893;EAS_AF=0.129;AMR_AF=0.1873;AFR_AF=0.0545;EUR_AF=0.2366;SAS_AF=0.2679;AA=C|||;VT=SNP
10	53834553	rs10762552	T	A	100	PASS	AC=772;AF=0.154153;AN=5008;NS=2504;DP=17137;EAS_AF=0.129;AMR_AF=0.1772;AFR_AF=0.0144;EUR_AF=0.2366;SAS_AF=0.2679;AA=T|||;VT=SNP
10	53834996	rs11000704	C	G	100	PASS	AC=977;AF=0.195088;AN=5008;NS=2504;DP=17316;EAS_AF=0.129;AMR_AF=0.2392;AFR_AF=0.0968;EUR_AF=0.2763;SAS_AF=0.2812;AA=G|||;VT=SNP
10	53835408	rs10824020	T	C	100	PASS	AC=770;AF=0.153754;AN=5008;NS=2504;DP=19971;EAS_AF=0.129;AMR_AF=0.1772;AFR_AF=0.0129;EUR_AF=0.2366;SAS_AF=0.2679;AA=C|||;VT=SNP
10	53835460	rs11000705	G	A	100	PASS	AC=770;AF=0.153754;AN=5008;NS=2504;DP=18868;EAS_AF=0.129;AMR_AF=0.1772;AFR_AF=0.0129;EUR_AF=0.2366;SAS_AF=0.2679;AA=G|||;VT=SNP
10	53836769	rs11000710	A	T	100	PASS	AC=936;AF=0.186901;AN=5008;NS=2504;DP=14511;EAS_AF=0.1359;AMR_AF=0.232;AFR_AF=0.0643;EUR_AF=0.2763;SAS_AF=0.2812;AA=a|||;VT=SNP
10	53837039	rs11000712	C	T	100	PASS	AC=913;AF=0.182308;AN=5008;NS=2504;DP=16505;EAS_AF=0.129;AMR_AF=0.2277;AFR_AF=0.0537;EUR_AF=0.2773;SAS_AF=0.2812;AA=T|||;VT=SNP
10	53837291	rs11000713	A	G	100	PASS	AC=770;AF=0.153754;AN=5008;NS=2504;DP=17706;EAS_AF=0.129;AMR_AF=0.1772;AFR_AF=0.0129;EUR_AF=0.2366;SAS_AF=0.2679;AA=A|||;VT=SNP
10	53837456	rs10824022	G	A	100	PASS	AC=769;AF=0.153554;AN=5008;NS=2504;DP=18818;EAS_AF=0.129;AMR_AF=0.1758;AFR_AF=0.0129;EUR_AF=0.2366;SAS_AF=0.2679;AA=G|||;VT=SNP
10	53837557	rs10824023	T	C	100	PASS	AC=769;AF=0.153554;AN=5008;NS=2504;DP=20369;EAS_AF=0.129;AMR_AF=0.1758;AFR_AF=0.0129;EUR_AF=0.2366;SAS_AF=0.2679;AA=T|||;VT=SNP
10	53837763	rs1904029	G	A	100	PASS	AC=1306;AF=0.260783;AN=5008;NS=2504;DP=16550;EAS_AF=0.246;AMR_AF=0.2421;AFR_AF=0.1225;EUR_AF=0.3698;SAS_AF=0.364;AA=G|||;VT=SNP
10	53837820	rs12413063	C	T	100	PASS	AC=487;AF=0.0972444;AN=5008;NS=2504;DP=17983;EAS_AF=0.127;AMR_AF=0.1124;AFR_AF=0.0038;EUR_AF=0.0934;SAS_AF=0.1861;AA=C|||;VT=SNP
10	53838118	rs1904028	A	G	100	PASS	AC=769;AF=0.153554;AN=5008;NS=2504;DP=14880;EAS_AF=0.129;AMR_AF=0.1758;AFR_AF=0.0129;EUR_AF=0.2366;SAS_AF=0.2679;AA=A|||;VT=SNP
10	53838330	rs1904027	G	C	100	PASS	AC=3500;AF=0.698882;AN=5008;NS=2504;DP=16004;EAS_AF=0.754;AMR_AF=0.7392;AFR_AF=0.736;EUR_AF=0.6292;SAS_AF=0.635;AA=C|||;VT=SNP
10	53838336	rs1904026	G	A	100	PASS	AC=769;AF=0.153554;AN=5008;NS=2504;DP=15975;EAS_AF=0.129;AMR_AF=0.1758;AFR_AF=0.0129;EUR_AF=0.2366;SAS_AF=0.2679;AA=G|||;VT=SNP
10	53838534	rs12218769	C	T	100	PASS	AC=768;AF=0.153355;AN=5008;NS=2504;DP=19490;EAS_AF=0.128;AMR_AF=0.1758;AFR_AF=0.0129;EUR_AF=0.2366;SAS_AF=0.2679;AA=C|||;VT=SNP
10	53838576	rs12220039	T	G	100	PASS	AC=769;AF=0.153554;AN=5008;NS=2504;DP=19627;EAS_AF=0.128;AMR_AF=0.1758;AFR_AF=0.0136;EUR_AF=0.2366;SAS_AF=0.2679;AA=T|||;VT=SNP
10	53838761	rs4935027	G	A	100	PASS	AC=2443;AF=0.487819;AN=5008;NS=2504;DP=18188;EAS_AF=0.625;AMR_AF=0.4928;AFR_AF=0.5825;EUR_AF=0.3529;SAS_AF=0.3538;AA=G|||;VT=SNP
10	53838811	rs4935028	A	G	100	PASS	AC=2529;AF=0.504992;AN=5008;NS=2504;DP=18308;EAS_AF=0.625;AMR_AF=0.4986;AFR_AF=0.6437;EUR_AF=0.3529;SAS_AF=0.3548;AA=A|||;VT=SNP
10	53839570	rs1993857	A	G	100	PASS	AC=2450;AF=0.489217;AN=5008;NS=2504;DP=17911;EAS_AF=0.626;AMR_AF=0.4928;AFR_AF=0.5855;EUR_AF=0.3539;SAS_AF=0.3548;AA=A|||;VT=SNP
10	53839712	rs10824024	T	C	100	PASS	AC=1063;AF=0.21226;AN=5008;NS=2504;DP=16518;EAS_AF=0.1181;AMR_AF=0.2061;AFR_AF=0.1203;EUR_AF=0.3459;SAS_AF=0.3006;AA=T|||;VT=SNP
10	53839842	rs35180056	C	T	100	PASS	AC=1006;AF=0.200879;AN=5008;NS=2504;DP=17979;EAS_AF=0.251;AMR_AF=0.2118;AFR_AF=0.0151;EUR_AF=0.2604;SAS_AF=0.3313;AA=T|||;VT=SNP
10	53839929	rs12774871	A	G	100	PASS	AC=1149;AF=0.229433;AN=5008;NS=2504;DP=17273;EAS_AF=0.251;AMR_AF=0.2637;AFR_AF=0.0552;EUR_AF=0.3012;SAS_AF=0.3446;AA=G|||;VT=SNP
10	53840346	rs12253790	T	C	100	PASS	AC=2777;AF=0.554513;AN=5008;NS=2504;DP=14541;EAS_AF=0.6359;AMR_AF=0.5288;AFR_AF=0.8056;EUR_AF=0.3539;SAS_AF=0.3558;AA=T|||;VT=SNP
10	53840487	rs1904025	T	C	100	PASS	AC=963;AF=0.192292;AN=5008;NS=2504;DP=14956;EAS_AF=0.253;AMR_AF=0.2032;AFR_AF=0.0129;EUR_AF=0.2445;SAS_AF=0.3108;AA=T|||;VT=SNP
10	53840971	rs10762553	C	T	100	PASS	AC=3101;AF=0.619209;AN=5008;NS=2504;DP=19214;EAS_AF=0.8204;AMR_AF=0.6902;AFR_AF=0.3109;EUR_AF=0.6183;SAS_AF=0.7791;AA=T|||;VT=SNP
10	53841337	rs1904024	A	G	100	PASS	AC=3653;AF=0.729433;AN=5008;NS=2504;DP=21323;EAS_AF=0.8254;AMR_AF=0.853;AFR_AF=0.3714;EUR_AF=0.8738;SAS_AF=0.8783;AA=A|||;VT=SNP
10	53841626	rs11000722	T	C	100	PASS	AC=481;AF=0.0960463;AN=5008;NS=2504;DP=20096;EAS_AF=0.2827;AMR_AF=0.0519;AFR_AF=0;EUR_AF=0.0586;SAS_AF=0.1033;AA=T|||;VT=SNP
10	53842549	rs10740416	C	T	100	PASS	AC=3306;AF=0.660144;AN=5008;NS=2504;DP=17350;EAS_AF=0.5645;AMR_AF=0.7003;AFR_AF=0.8283;EUR_AF=0.5616;SAS_AF=0.6043;AA=C|||;VT=SNP
10	53842970	rs61849900	G	A	100	PASS	AC=953;AF=0.190296;AN=5008;NS=2504;DP=15466;EAS_AF=0.2143;AMR_AF=0.1138;AFR_AF=0.2693;EUR_AF=0.165;SAS_AF=0.1391;AA=G|||;VT=SNP
10	53843314	rs7090393	A	G	100	PASS	AC=1464;AF=0.292332;AN=5008;NS=2504;DP=16049;EAS_AF=0.2887;AMR_AF=0.2911;AFR_AF=0.143;EUR_AF=0.4135;SAS_AF=0.3742;AA=G|||;VT=SNP
10	53843374	rs7072999	C	T	100	PASS	AC=1432;AF=0.285942;AN=5008;NS=2504;DP=17068;EAS_AF=0.2877;AMR_AF=0.2853;AFR_AF=0.1309;EUR_AF=0.4105;SAS_AF=0.3661;AA=C|||;VT=SNP
10	53843375	rs7071997	G	A	100	PASS	AC=1063;AF=0.21226;AN=5008;NS=2504;DP=17063;EAS_AF=0.3145;AMR_AF=0.111;AFR_AF=0.2708;EUR_AF=0.164;SAS_AF=0.1493;AA=A|||;VT=SNP
10	53843882	rs1904023	A	G	100	PASS	AC=1448;AF=0.289137;AN=5008;NS=2504;DP=16363;EAS_AF=0.2937;AMR_AF=0.2839;AFR_AF=0.1309;EUR_AF=0.4135;SAS_AF=0.3742;AA=A|||;VT=SNP
10	53843929	rs1904022	T	C	100	PASS	AC=447;AF=0.0892572;AN=5008;NS=2504;DP=17085;EAS_AF=0.2629;AMR_AF=0.0476;AFR_AF=0.0219;EUR_AF=0.0388;SAS_AF=0.0828;AA=T|||;VT=SNP
10	53845983	rs74664873	A	T	100	PASS	AC=550;AF=0.109824;AN=5008;NS=2504;DP=15463;EAS_AF=0.0179;AMR_AF=0.0821;AFR_AF=0.0855;EUR_AF=0.1312;SAS_AF=0.2352;AA=A|||;VT=SNP
10	53846279	rs57233855	C	T	100	PASS	AC=581;AF=0.116014;AN=5008;NS=2504;DP=16854;EAS_AF=0.3194;AMR_AF=0.0576;AFR_AF=0.0477;EUR_AF=0.0517;SAS_AF=0.1063;AA=C|||;VT=SNP
10	53846743	rs10762554	A	G	100	PASS	AC=2320;AF=0.463259;AN=5008;NS=2504;DP=16228;EAS_AF=0.6667;AMR_AF=0.5706;AFR_AF=0.1377;EUR_AF=0.5596;SAS_AF=0.5184;AA=A|||;VT=SNP
10	53849660	rs142349372	T	C	100	PASS	AC=992;AF=0.198083;AN=5008;NS=2504;DP=14717;EAS_AF=0.3065;AMR_AF=0.1412;AFR_AF=0.3124;EUR_AF=0.0805;SAS_AF=0.093;AA=t|||;VT=SNP
10	53849717	rs77418773	G	A	100	PASS	AC=898;AF=0.179313;AN=5008;NS=2504;DP=15106;EAS_AF=0.3105;AMR_AF=0.134;AFR_AF=0.2413;EUR_AF=0.0805;SAS_AF=0.0941;AA=A|||;VT=SNP
10	53849746	rs7476880	C	T	100	PASS	AC=950;AF=0.189696;AN=5008;NS=2504;DP=15389;EAS_AF=0.3105;AMR_AF=0.134;AFR_AF=0.2806;EUR_AF=0.0805;SAS_AF=0.0941;AA=T|||;VT=SNP
10	53849852	rs7477297	C	T	100	PASS	AC=784;AF=0.15655;AN=5008;NS=2504;DP=14899;EAS_AF=0.3036;AMR_AF=0.1182;AFR_AF=0.1687;EUR_AF=0.0815;SAS_AF=0.093;AA=C|||;VT=SNP
10	53850876	rs72634654	G	A	100	PASS	AC=599;AF=0.119609;AN=5008;NS=2504;DP=17122;EAS_AF=0.3194;AMR_AF=0.0548;AFR_AF=0.0635;EUR_AF=0.0517;SAS_AF=0.1053;AA=G|||;VT=SNP
10	53851164	rs7477839	G	A	100	PASS	AC=1590;AF=0.317492;AN=5008;NS=2504;DP=18881;EAS_AF=0.3075;AMR_AF=0.2911;AFR_AF=0.4501;EUR_AF=0.2833;SAS_AF=0.2025;AA=G|||;VT=SNP
10	53851287	rs12219130	A	G	100	PASS	AC=516;AF=0.103035;AN=5008;NS=2504;DP=19495;EAS_AF=0.3194;AMR_AF=0.0519;AFR_AF=0.0023;EUR_AF=0.0517;SAS_AF=0.1053;AA=A|||;VT=SNP
10	53851356	rs12571672	T	A	100	PASS	AC=529;AF=0.105631;AN=5008;NS=2504;DP=19072;EAS_AF=0.3026;AMR_AF=0.0821;AFR_AF=0.0045;EUR_AF=0.0755;SAS_AF=0.0869;AA=T|||;VT=SNP
10	53851731	rs74562893	G	A	100	PASS	AC=615;AF=0.122804;AN=5008;NS=2504;DP=19085;EAS_AF=0.0179;AMR_AF=0.0937;AFR_AF=0.0855;EUR_AF=0.1461;SAS_AF=0.2781;AA=G|||;VT=SNP
10	53852736	rs1904019	A	G	100	PASS	AC=749;AF=0.149561;AN=5008;NS=2504;DP=17240;EAS_AF=0.3185;AMR_AF=0.0706;AFR_AF=0.1694;EUR_AF=0.0517;SAS_AF=0.1053;AA=G|||;VT=SNP
10	53852920	rs74512770	A	G	100	PASS	AC=618;AF=0.123403;AN=5008;NS=2504;DP=17719;EAS_AF=0.0179;AMR_AF=0.0937;AFR_AF=0.0862;EUR_AF=0.1471;SAS_AF=0.2791;AA=A|||;VT=SNP
10	53852943	rs76300014	C	G	100	PASS	AC=617;AF=0.123203;AN=5008;NS=2504;DP=17653;EAS_AF=0.0179;AMR_AF=0.0937;AFR_AF=0.0855;EUR_AF=0.1471;SAS_AF=0.2791;AA=C|||;VT=SNP
10	53853246	rs1904018	A	G	100	PASS	AC=3033;AF=0.605631;AN=5008;NS=2504;DP=16366;EAS_AF=0.6607;AMR_AF=0.4625;AFR_AF=0.7466;EUR_AF=0.4841;SAS_AF=0.5849;AA=G|||;VT=SNP
10	53853542	rs1904017	A	G	100	PASS	AC=728;AF=0.145367;AN=5008;NS=2504;DP=16113;EAS_AF=0.3095;AMR_AF=0.1239;AFR_AF=0.1188;EUR_AF=0.0815;SAS_AF=0.093;AA=A|||;VT=SNP
10	53853616	rs1871082	A	C	100	PASS	AC=1622;AF=0.323882;AN=5008;NS=2504;DP=15117;EAS_AF=0.3155;AMR_AF=0.304;AFR_AF=0.4614;EUR_AF=0.2843;SAS_AF=0.2014;AA=A|||;VT=SNP
10	53853732	rs1904016	T	C	100	PASS	AC=646;AF=0.128994;AN=5008;NS=2504;DP=16193;EAS_AF=0.3204;AMR_AF=0.0576;AFR_AF=0.0976;EUR_AF=0.0517;SAS_AF=0.1043;AA=T|||;VT=SNP
10	53854192	rs74135140	C	T	100	PASS	AC=805;AF=0.160743;AN=5008;NS=2504;DP=16705;EAS_AF=0.3036;AMR_AF=0.1369;AFR_AF=0.1747;EUR_AF=0.0815;SAS_AF=0.093;AA=c|||;VT=SNP
10	53854255	rs10508969	A	G	100	PASS	AC=741;AF=0.147963;AN=5008;NS=2504;DP=9406;EAS_AF=0.3204;AMR_AF=0.0677;AFR_AF=0.1641;EUR_AF=0.0517;SAS_AF=0.1043;AA=a|||;VT=SNP
10	53854980	rs12573665	G	A	100	PASS	AC=953;AF=0.190296;AN=5008;NS=2504;DP=17414;EAS_AF=0.3036;AMR_AF=0.1441;AFR_AF=0.2806;EUR_AF=0.0845;SAS_AF=0.093;AA=g|||;VT=SNP
10	53855492	rs10762562	A	C	100	PASS	AC=1896;AF=0.378594;AN=5008;NS=2504;DP=19920;EAS_AF=0.3611;AMR_AF=0.5389;AFR_AF=0.1445;EUR_AF=0.5427;SAS_AF=0.4305;AA=A|||;VT=SNP
10	53857640	rs10824033	G	T	100	PASS	AC=1320;AF=0.263578;AN=5008;NS=2504;DP=13581;EAS_AF=0.3294;AMR_AF=0.1556;AFR_AF=0.2579;EUR_AF=0.175;SAS_AF=0.3712;AA=G|||;VT=SNP
10	53857848	rs10824034	G	A	100	PASS	AC=1314;AF=0.26238;AN=5008;NS=2504;DP=14689;EAS_AF=0.3294;AMR_AF=0.1556;AFR_AF=0.2526;EUR_AF=0.175;SAS_AF=0.3722;AA=G|||;VT=SNP
10	53858296	rs10762564	C	G	100	PASS	AC=2139;AF=0.427117;AN=5008;NS=2504;DP=18015;EAS_AF=0.3393;AMR_AF=0.5533;AFR_AF=0.3419;EUR_AF=0.5417;SAS_AF=0.4254;AA=C|||;VT=SNP
10	53859305	rs16926521	T	A	100	PASS	AC=686;AF=0.136981;AN=5008;NS=2504;DP=19880;EAS_AF=0.3155;AMR_AF=0.0605;AFR_AF=0.1415;EUR_AF=0.0378;SAS_AF=0.1033;AA=T|||;VT=SNP
10	53859440	rs1904013	G	T	100	PASS	AC=988;AF=0.197284;AN=5008;NS=2504;DP=19009;EAS_AF=0.3105;AMR_AF=0.1499;AFR_AF=0.2973;EUR_AF=0.0815;SAS_AF=0.0982;AA=G|||;VT=SNP
10	53859544	rs10824035	G	A	100	PASS	AC=1886;AF=0.376597;AN=5008;NS=2504;DP=18115;EAS_AF=0.3433;AMR_AF=0.5288;AFR_AF=0.1611;EUR_AF=0.5417;SAS_AF=0.4243;AA=G|||;VT=SNP
10	53859626	rs16926524	A	G	100	PASS	AC=1004;AF=0.200479;AN=5008;NS=2504;DP=19742;EAS_AF=0.3165;AMR_AF=0.1513;AFR_AF=0.3101;EUR_AF=0.0815;SAS_AF=0.09;AA=G|||;VT=SNP
10	53859805	rs12776375	A	C	100	PASS	AC=687;AF=0.137181;AN=5008;NS=2504;DP=19259;EAS_AF=0.0179;AMR_AF=0.1398;AFR_AF=0.0938;EUR_AF=0.173;SAS_AF=0.2802;AA=A|||;VT=SNP
10	53859822	rs35345199	G	T	100	PASS	AC=993;AF=0.198283;AN=5008;NS=2504;DP=18435;EAS_AF=0.2401;AMR_AF=0.2637;AFR_AF=0.0106;EUR_AF=0.2594;SAS_AF=0.2996;AA=G|||;VT=SNP
10	53859836	rs12774141	G	T	100	PASS	AC=673;AF=0.134385;AN=5008;NS=2504;DP=17610;EAS_AF=0.0179;AMR_AF=0.1383;AFR_AF=0.084;EUR_AF=0.173;SAS_AF=0.2802;AA=G|||;VT=SNP
10	53859910	rs34310643	A	G	100	PASS	AC=2067;AF=0.41274;AN=5008;NS=2504;DP=16880;EAS_AF=0.3343;AMR_AF=0.3084;AFR_AF=0.6778;EUR_AF=0.2565;SAS_AF=0.3701;AA=A|||;VT=SNP
10	53860488	rs4935029	T	C	100	PASS	AC=993;AF=0.198283;AN=5008;NS=2504;DP=18775;EAS_AF=0.3105;AMR_AF=0.1499;AFR_AF=0.3071;EUR_AF=0.0815;SAS_AF=0.09;AA=T|||;VT=SNP
10	53861423	rs73342945	G	T	100	PASS	AC=777;AF=0.155152;AN=5008;NS=2504;DP=17433;EAS_AF=0.3105;AMR_AF=0.1326;AFR_AF=0.1528;EUR_AF=0.0815;SAS_AF=0.09;AA=G|||;VT=SNP
10	53861471	rs76895253	T	C	100	PASS	AC=588;AF=0.117412;AN=5008;NS=2504;DP=17659;EAS_AF=0.3105;AMR_AF=0.0922;AFR_AF=0.0363;EUR_AF=0.0755;SAS_AF=0.089;AA=T|||;VT=SNP
10	53861860	rs1904011	T	C	100	PASS	AC=565;AF=0.112819;AN=5008;NS=2504;DP=19414;EAS_AF=0.3155;AMR_AF=0.0533;AFR_AF=0.0552;EUR_AF=0.0368;SAS_AF=0.1022;AA=T|||;VT=SNP
10	53862108	rs4526728	C	A	100	PASS	AC=566;AF=0.113019;AN=5008;NS=2504;DP=19333;EAS_AF=0.3145;AMR_AF=0.0533;AFR_AF=0.0567;EUR_AF=0.0368;SAS_AF=0.1022;AA=A|||;VT=SNP
10	53862934	rs12414927	C	T	100	PASS	AC=544;AF=0.108626;AN=5008;NS=2504;DP=18686;EAS_AF=0.3065;AMR_AF=0.0533;AFR_AF=0.0477;EUR_AF=0.0368;SAS_AF=0.1002;AA=C|||;VT=SNP
10	53862970	rs12412155	G	A	100	PASS	AC=522;AF=0.104233;AN=5008;NS=2504;DP=19032;EAS_AF=0.3065;AMR_AF=0.0533;AFR_AF=0.031;EUR_AF=0.0368;SAS_AF=0.1002;AA=G|||;VT=SNP
10	53863199	rs78213193	A	G	100	PASS	AC=899;AF=0.179513;AN=5008;NS=2504;DP=16647;EAS_AF=0.3105;AMR_AF=0.1354;AFR_AF=0.239;EUR_AF=0.0825;SAS_AF=0.0951;AA=A|||;VT=SNP
10	53863292	rs10824038	T	C	100	PASS	AC=581;AF=0.116014;AN=5008;NS=2504;DP=17344;EAS_AF=0.3433;AMR_AF=0.0533;AFR_AF=0.0477;EUR_AF=0.0368;SAS_AF=0.1002;AA=T|||;VT=SNP
10	53863539	rs11000791	A	G	100	PASS	AC=525;AF=0.104832;AN=5008;NS=2504;DP=11076;EAS_AF=0.3482;AMR_AF=0.0504;AFR_AF=0.003;EUR_AF=0.0368;SAS_AF=0.1002;AA=A|||;VT=SNP
10	53863803	rs34733197	C	A	100	PASS	AC=603;AF=0.120407;AN=5008;NS=2504;DP=6763;EAS_AF=0.0139;AMR_AF=0.1369;AFR_AF=0.0363;EUR_AF=0.171;SAS_AF=0.2802;AA=C|||;VT=SNP
10	53864402	rs11000792	G	A	100	PASS	AC=1875;AF=0.374401;AN=5008;NS=2504;DP=16291;EAS_AF=0.3423;AMR_AF=0.3141;AFR_AF=0.3555;EUR_AF=0.3728;SAS_AF=0.4775;AA=A|||;VT=SNP
10	53865680	rs9804211	T	C	100	PASS	AC=1286;AF=0.256789;AN=5008;NS=2504;DP=16115;EAS_AF=0.3423;AMR_AF=0.1916;AFR_AF=0.1452;EUR_AF=0.2147;SAS_AF=0.409;AA=C|||;VT=SNP
10	53865984	rs11000794	T	C	100	PASS	AC=2328;AF=0.464856;AN=5008;NS=2504;DP=19364;EAS_AF=0.3442;AMR_AF=0.4063;AFR_AF=0.6324;EUR_AF=0.4245;SAS_AF=0.4458;AA=t|||;VT=SNP
10	53866669	rs35049692	C	G	100	PASS	AC=1077;AF=0.215056;AN=5008;NS=2504;DP=13866;EAS_AF=0.0198;AMR_AF=0.2392;AFR_AF=0.1324;EUR_AF=0.3439;SAS_AF=0.3783;AA=C|||;VT=SNP
10	53867207	rs11000798	G	A	100	PASS	AC=992;AF=0.198083;AN=5008;NS=2504;DP=13348;EAS_AF=0.2421;AMR_AF=0.2637;AFR_AF=0.0113;EUR_AF=0.2584;SAS_AF=0.2965;AA=G|||;VT=SNP
10	53867534	rs60830257	G	A	100	PASS	AC=913;AF=0.182308;AN=5008;NS=2504;DP=15775;EAS_AF=0.3224;AMR_AF=0.1398;AFR_AF=0.239;EUR_AF=0.0815;SAS_AF=0.0951;AA=G|||;VT=SNP
10	53868139	rs11000800	G	A	100	PASS	AC=562;AF=0.11222;AN=5008;NS=2504;DP=19095;EAS_AF=0.3244;AMR_AF=0.0533;AFR_AF=0.0477;EUR_AF=0.0368;SAS_AF=0.1002;AA=G|||;VT=SNP
10	53869310	rs11591515	T	G	100	PASS	AC=583;AF=0.116414;AN=5008;NS=2504;DP=16091;EAS_AF=0.0139;AMR_AF=0.134;AFR_AF=0.0204;EUR_AF=0.1779;SAS_AF=0.2761;AA=T|||;VT=SNP
10	53869470	rs34178098	A	C	100	PASS	AC=715;AF=0.142772;AN=5008;NS=2504;DP=11108;EAS_AF=0.0188;AMR_AF=0.1383;AFR_AF=0.0915;EUR_AF=0.1799;SAS_AF=0.3047;AA=C|||;VT=SNP
10	53869707	rs17562140	C	T	100	PASS	AC=699;AF=0.139577;AN=5008;NS=2504;DP=17565;EAS_AF=0.0139;AMR_AF=0.1369;AFR_AF=0.0855;EUR_AF=0.1779;SAS_AF=0.3047;AA=C|||;VT=SNP
10	53869771	rs34389565	C	T	100	PASS	AC=642;AF=0.128195;AN=5008;NS=2504;DP=16257;EAS_AF=0.0139;AMR_AF=0.1383;AFR_AF=0.062;EUR_AF=0.1779;SAS_AF=0.2771;AA=C|||;VT=SNP
10	53870241	rs721854	A	G	100	PASS	AC=2316;AF=0.46246;AN=5008;NS=2504;DP=14120;EAS_AF=0.3333;AMR_AF=0.5605;AFR_AF=0.4773;EUR_AF=0.5388;SAS_AF=0.4274;AA=A|||;VT=SNP
10	53870575	rs3862583	G	A	100	PASS	AC=856;AF=0.170927;AN=5008;NS=2504;DP=20162;EAS_AF=0.3185;AMR_AF=0.1398;AFR_AF=0.1989;EUR_AF=0.0815;SAS_AF=0.0951;AA=G|||;VT=SNP
10	53871308	rs11592210	A	T	100	PASS	AC=1612;AF=0.321885;AN=5008;NS=2504;DP=20299;EAS_AF=0.3373;AMR_AF=0.2781;AFR_AF=0.3222;EUR_AF=0.2604;SAS_AF=0.3998;AA=T|||;VT=SNP
10	53871455	rs11594206	G	A	100	PASS	AC=639;AF=0.127596;AN=5008;NS=2504;DP=18955;EAS_AF=0.0129;AMR_AF=0.1369;AFR_AF=0.0613;EUR_AF=0.1789;SAS_AF=0.2761;AA=G|||;VT=SNP
10	53872951	rs58339586	A	G	100	PASS	AC=640;AF=0.127796;AN=5008;NS=2504;DP=18822;EAS_AF=0.3343;AMR_AF=0.0548;AFR_AF=0.0938;EUR_AF=0.0378;SAS_AF=0.1053;AA=A|||;VT=SNP
10	53873202	rs56907141	G	A	100	PASS	AC=910;AF=0.181709;AN=5008;NS=2504;DP=18303;EAS_AF=0.3125;AMR_AF=0.1412;AFR_AF=0.239;EUR_AF=0.0825;SAS_AF=0.1002;AA=G|||;VT=SNP
10	53873323	rs2169679	C	T	100	PASS	AC=2345;AF=0.468251;AN=5008;NS=2504;DP=18297;EAS_AF=0.6617;AMR_AF=0.3329;AFR_AF=0.4864;EUR_AF=0.2982;SAS_AF=0.5153;AA=T|||;VT=SNP
10	53874141	rs77884003	G	A	100	PASS	AC=580;AF=0.115815;AN=5008;NS=2504;DP=18479;EAS_AF=0.0129;AMR_AF=0.1326;AFR_AF=0.0204;EUR_AF=0.1769;SAS_AF=0.2761;AA=G|||;VT=SNP
10	53874157	rs10762567	A	G	100	PASS	AC=2148;AF=0.428914;AN=5008;NS=2504;DP=18078;EAS_AF=0.3343;AMR_AF=0.5519;AFR_AF=0.3608;EUR_AF=0.5348;SAS_AF=0.4223;AA=A|||;VT=SNP
10	53874249	rs11000815	G	A	100	PASS	AC=631;AF=0.125998;AN=5008;NS=2504;DP=17420;EAS_AF=0.3284;AMR_AF=0.0548;AFR_AF=0.0915;EUR_AF=0.0378;SAS_AF=0.1053;AA=G|||;VT=SNP
10	53874705	rs61448551	T	C	100	PASS	AC=882;AF=0.176118;AN=5008;NS=2504;DP=18210;EAS_AF=0.3264;AMR_AF=0.1398;AFR_AF=0.2073;EUR_AF=0.0825;SAS_AF=0.1012;AA=T|||;VT=SNP
10	53875669	rs10824046	A	G	100	PASS	AC=1839;AF=0.367212;AN=5008;NS=2504;DP=18655;EAS_AF=0.3373;AMR_AF=0.5303;AFR_AF=0.1407;EUR_AF=0.5288;SAS_AF=0.4223;AA=A|||;VT=SNP
10	53876608	rs11000825	A	T	100	PASS	AC=111;AF=0.0221645;AN=5008;NS=2504;DP=16510;EAS_AF=0.0149;AMR_AF=0.0173;AFR_AF=0.0008;EUR_AF=0.0308;SAS_AF=0.0532;AA=a|||;VT=SNP
10	53877006	rs10762569	A	C	100	PASS	AC=1828;AF=0.365016;AN=5008;NS=2504;DP=13871;EAS_AF=0.3313;AMR_AF=0.5331;AFR_AF=0.1309;EUR_AF=0.5348;SAS_AF=0.4223;AA=A|||;VT=SNP
10	53877215	rs34447589	C	T	100	PASS	AC=638;AF=0.127396;AN=5008;NS=2504;DP=13190;EAS_AF=0.0129;AMR_AF=0.1383;AFR_AF=0.0613;EUR_AF=0.1779;SAS_AF=0.2751;AA=C|||;VT=SNP
10	53877294	rs9651311	A	G	100	PASS	AC=2508;AF=0.500799;AN=5008;NS=2504;DP=12507;EAS_AF=0.3383;AMR_AF=0.6556;AFR_AF=0.4002;EUR_AF=0.6998;SAS_AF=0.4898;AA=A|||;VT=SNP
10	53877816	rs10824048	A	C	100	PASS	AC=546;AF=0.109026;AN=5008;NS=2504;DP=14772;EAS_AF=0.3264;AMR_AF=0.0519;AFR_AF=0.0303;EUR_AF=0.0378;SAS_AF=0.1053;AA=A|||;VT=SNP
10	53878047	rs10824050	G	A	100	PASS	AC=566;AF=0.113019;AN=5008;NS=2504;DP=13009;EAS_AF=0.3244;AMR_AF=0.0519;AFR_AF=0.0469;EUR_AF=0.0378;SAS_AF=0.1053;AA=G|||;VT=SNP
10	53878170	rs10762570	C	T	100	PASS	AC=2294;AF=0.458067;AN=5008;NS=2504;DP=13129;EAS_AF=0.6607;AMR_AF=0.3329;AFR_AF=0.4531;EUR_AF=0.2982;SAS_AF=0.5092;AA=T|||;VT=SNP
10	53879077	rs1903974	G	A	100	PASS	AC=1084;AF=0.216454;AN=5008;NS=2504;DP=17770;EAS_AF=0.3145;AMR_AF=0.1556;AFR_AF=0.3616;EUR_AF=0.0825;SAS_AF=0.1002;AA=g|||;VT=SNP
10	53880279	rs10824053	A	T	100	PASS	AC=623;AF=0.124401;AN=5008;NS=2504;DP=20137;EAS_AF=0.3323;AMR_AF=0.0519;AFR_AF=0.084;EUR_AF=0.0378;SAS_AF=0.1053;AA=A|||;VT=SNP
10	53880358	rs11592264	C	T	100	PASS	AC=629;AF=0.125599;AN=5008;NS=2504;DP=20866;EAS_AF=0.005;AMR_AF=0.1369;AFR_AF=0.0613;EUR_AF=0.1779;SAS_AF=0.2751;AA=C|||;VT=SNP
10	53880426	rs11000840	C	T	100	PASS	AC=1693;AF=0.338059;AN=5008;NS=2504;DP=18770;EAS_AF=0.3175;AMR_AF=0.2882;AFR_AF=0.4138;EUR_AF=0.2594;SAS_AF=0.3732;AA=T|||;VT=SNP
10	53880513	rs11000841	C	T	100	PASS	AC=600;AF=0.119808;AN=5008;NS=2504;DP=18263;EAS_AF=0.3462;AMR_AF=0.0519;AFR_AF=0.0552;EUR_AF=0.0378;SAS_AF=0.1063;AA=C|||;VT=SNP
10	53880565	rs10466032	G	A	100	PASS	AC=1769;AF=0.353235;AN=5008;NS=2504;DP=18415;EAS_AF=0.3224;AMR_AF=0.2954;AFR_AF=0.4387;EUR_AF=0.2624;SAS_AF=0.4039;AA=g|||;VT=SNP
10	53881005	rs11000846	G	C	100	PASS	AC=1663;AF=0.332069;AN=5008;NS=2504;DP=18913;EAS_AF=0.3313;AMR_AF=0.5159;AFR_AF=0.0182;EUR_AF=0.5328;SAS_AF=0.4202;AA=G|||;VT=SNP
10	53881541	rs12253829	A	G	100	PASS	AC=587;AF=0.117212;AN=5008;NS=2504;DP=17426;EAS_AF=0.3502;AMR_AF=0.0519;AFR_AF=0.0386;EUR_AF=0.0378;SAS_AF=0.1115;AA=A|||;VT=SNP
10	53882484	rs16926978	C	T	100	PASS	AC=1070;AF=0.213658;AN=5008;NS=2504;DP=16364;EAS_AF=0.3095;AMR_AF=0.1585;AFR_AF=0.3555;EUR_AF=0.0835;SAS_AF=0.0961;AA=C|||;VT=SNP
10	53884663	rs2134772	T	C	100	PASS	AC=2974;AF=0.59385;AN=5008;NS=2504;DP=13206;EAS_AF=0.6865;AMR_AF=0.464;AFR_AF=0.7027;EUR_AF=0.4642;SAS_AF=0.5767;AA=c|||;VT=SNP
10	53885537	rs34242410	A	G	100	PASS	AC=1682;AF=0.335863;AN=5008;NS=2504;DP=23092;EAS_AF=0.2897;AMR_AF=0.2954;AFR_AF=0.4281;EUR_AF=0.2604;SAS_AF=0.365;AA=a|||;VT=SNP
10	53885739	rs12268930	G	C	100	PASS	AC=1752;AF=0.34984;AN=5008;NS=2504;DP=18970;EAS_AF=0.3403;AMR_AF=0.2911;AFR_AF=0.4228;EUR_AF=0.2604;SAS_AF=0.3947;AA=c|||;VT=SNP
10	53887029	rs16927026	A	G	100	PASS	AC=1050;AF=0.209665;AN=5008;NS=2504;DP=20149;EAS_AF=0.2768;AMR_AF=0.1585;AFR_AF=0.3676;EUR_AF=0.0835;SAS_AF=0.093;AA=A|||;VT=SNP
10	53887179	rs16927030	C	T	100	PASS	AC=663;AF=0.132388;AN=5008;NS=2504;DP=18796;EAS_AF=0.3403;AMR_AF=0.0533;AFR_AF=0.1044;EUR_AF=0.0378;SAS_AF=0.1094;AA=C|||;VT=SNP
10	53887870	rs10824067	G	T	100	PASS	AC=3042;AF=0.607428;AN=5008;NS=2504;DP=18313;EAS_AF=0.7093;AMR_AF=0.6643;AFR_AF=0.407;EUR_AF=0.7068;SAS_AF=0.6309;AA=T|||;VT=SNP
10	53889255	rs12259288	A	G	100	PASS	AC=2497;AF=0.498602;AN=5008;NS=2504;DP=17311;EAS_AF=0.6905;AMR_AF=0.3516;AFR_AF=0.5719;EUR_AF=0.3002;SAS_AF=0.5102;AA=G|||;VT=SNP
10	53889409	rs12260890	T	C	100	PASS	AC=739;AF=0.147564;AN=5008;NS=2504;DP=18181;EAS_AF=0.2778;AMR_AF=0.1138;AFR_AF=0.1611;EUR_AF=0.0775;SAS_AF=0.091;AA=T|||;VT=SNP
10	53889620	rs4935031	G	T	100	PASS	AC=1817;AF=0.362819;AN=5008;NS=2504;DP=18854;EAS_AF=0.3095;AMR_AF=0.5274;AFR_AF=0.1452;EUR_AF=0.5318;SAS_AF=0.4213;AA=G|||;VT=SNP
10	53890066	rs2126759	T	C	100	PASS	AC=639;AF=0.127596;AN=5008;NS=2504;DP=15090;EAS_AF=0.0129;AMR_AF=0.1369;AFR_AF=0.0613;EUR_AF=0.1789;SAS_AF=0.2761;AA=T|||;VT=SNP
10	53890319	rs2134767	G	A	100	PASS	AC=1644;AF=0.328275;AN=5008;NS=2504;DP=15348;EAS_AF=0.3085;AMR_AF=0.5144;AFR_AF=0.0219;EUR_AF=0.5318;SAS_AF=0.4213;AA=G|||;VT=SNP
10	53890644	rs9971269	A	G	100	PASS	AC=1805;AF=0.360423;AN=5008;NS=2504;DP=19385;EAS_AF=0.3452;AMR_AF=0.2954;AFR_AF=0.4516;EUR_AF=0.2634;SAS_AF=0.3988;AA=A|||;VT=SNP
10	53890697	rs9971270	A	G	100	PASS	AC=1803;AF=0.360024;AN=5008;NS=2504;DP=19523;EAS_AF=0.3442;AMR_AF=0.2954;AFR_AF=0.4516;EUR_AF=0.2624;SAS_AF=0.3988;AA=G|||;VT=SNP
10	53890723	rs9971185	C	T	100	PASS	AC=1802;AF=0.359824;AN=5008;NS=2504;DP=19686;EAS_AF=0.3433;AMR_AF=0.2954;AFR_AF=0.4508;EUR_AF=0.2634;SAS_AF=0.3988;AA=C|||;VT=SNP
10	53890740	rs9971354	G	C	100	PASS	AC=1803;AF=0.360024;AN=5008;NS=2504;DP=20163;EAS_AF=0.3442;AMR_AF=0.2954;AFR_AF=0.4508;EUR_AF=0.2634;SAS_AF=0.3988;AA=C|||;VT=SNP
10	53891467	rs12255973	C	T	100	PASS	AC=1138;AF=0.227236;AN=5008;NS=2504;DP=14571;EAS_AF=0.3185;AMR_AF=0.1585;AFR_AF=0.3812;EUR_AF=0.0835;SAS_AF=0.1217;AA=C|||;VT=SNP
10	53891518	rs11000875	G	T	100	PASS	AC=1792;AF=0.357827;AN=5008;NS=2504;DP=14488;EAS_AF=0.3373;AMR_AF=0.2954;AFR_AF=0.4493;EUR_AF=0.2624;SAS_AF=0.3978;AA=G|||;VT=SNP
10	53891557	rs11598071	A	G	100	PASS	AC=1801;AF=0.359625;AN=5008;NS=2504;DP=11290;EAS_AF=0.3442;AMR_AF=0.2954;AFR_AF=0.4501;EUR_AF=0.2624;SAS_AF=0.3988;AA=G|||;VT=SNP
10	53891838	rs12256196	C	T	100	PASS	AC=1791;AF=0.357628;AN=5008;NS=2504;DP=14083;EAS_AF=0.3373;AMR_AF=0.2954;AFR_AF=0.4486;EUR_AF=0.2624;SAS_AF=0.3978;AA=C|||;VT=SNP
10	53892214	rs7912141	G	A	100	PASS	AC=1789;AF=0.357228;AN=5008;NS=2504;DP=13506;EAS_AF=0.3373;AMR_AF=0.2954;AFR_AF=0.4478;EUR_AF=0.2624;SAS_AF=0.3967;AA=G|||;VT=SNP
10	53892351	rs7898110	A	C	100	PASS	AC=1804;AF=0.360224;AN=5008;NS=2504;DP=13304;EAS_AF=0.3373;AMR_AF=0.2968;AFR_AF=0.4576;EUR_AF=0.2624;SAS_AF=0.3978;AA=A|||;VT=SNP
10	53892488	rs9971340	T	G	100	PASS	AC=1812;AF=0.361821;AN=5008;NS=2504;DP=12554;EAS_AF=0.3442;AMR_AF=0.2968;AFR_AF=0.4576;EUR_AF=0.2624;SAS_AF=0.3988;AA=T|||;VT=SNP
10	53892548	rs10430472	A	T	100	PASS	AC=568;AF=0.113419;AN=5008;NS=2504;DP=13038;EAS_AF=0.3452;AMR_AF=0.0519;AFR_AF=0.0295;EUR_AF=0.0368;SAS_AF=0.1104;AA=T|||;VT=SNP
10	53892721	rs12267384	T	G	100	PASS	AC=1159;AF=0.23143;AN=5008;NS=2504;DP=13835;EAS_AF=0.3313;AMR_AF=0.1585;AFR_AF=0.3865;EUR_AF=0.0835;SAS_AF=0.1227;AA=T|||;VT=SNP
10	53892967	rs17562565	G	A	100	PASS	AC=639;AF=0.127596;AN=5008;NS=2504;DP=16811;EAS_AF=0.0129;AMR_AF=0.1369;AFR_AF=0.0613;EUR_AF=0.1789;SAS_AF=0.2761;AA=G|||;VT=SNP
10	53893078	rs12269042	T	C	100	PASS	AC=1799;AF=0.359225;AN=5008;NS=2504;DP=17223;EAS_AF=0.3442;AMR_AF=0.2954;AFR_AF=0.4486;EUR_AF=0.2624;SAS_AF=0.3988;AA=C|||;VT=SNP
10	53893195	rs76887198	G	A	100	PASS	AC=639;AF=0.127596;AN=5008;NS=2504;DP=17600;EAS_AF=0.0129;AMR_AF=0.1369;AFR_AF=0.0613;EUR_AF=0.1789;SAS_AF=0.2761;AA=G|||;VT=SNP
10	53893241	rs16927132	T	C	100	PASS	AC=1799;AF=0.359225;AN=5008;NS=2504;DP=16943;EAS_AF=0.3442;AMR_AF=0.2954;AFR_AF=0.4486;EUR_AF=0.2624;SAS_AF=0.3988;AA=T|||;VT=SNP
10	53893384	rs34582712	C	T	100	PASS	AC=1799;AF=0.359225;AN=5008;NS=2504;DP=15919;EAS_AF=0.3442;AMR_AF=0.2954;AFR_AF=0.4486;EUR_AF=0.2624;SAS_AF=0.3988;AA=T|||;VT=SNP
10	53893539	rs17642863	A	T	100	PASS	AC=641;AF=0.127995;AN=5008;NS=2504;DP=16339;EAS_AF=0.0129;AMR_AF=0.1369;AFR_AF=0.0613;EUR_AF=0.1789;SAS_AF=0.2781;AA=A|||;VT=SNP
10	53893871	rs58118931	T	C	100	PASS	AC=1049;AF=0.209465;AN=5008;NS=2504;DP=16674;EAS_AF=0.2788;AMR_AF=0.1585;AFR_AF=0.3661;EUR_AF=0.0835;SAS_AF=0.092;AA=T|||;VT=SNP
10	53894073	rs35786754	T	G	100	PASS	AC=1800;AF=0.359425;AN=5008;NS=2504;DP=16676;EAS_AF=0.3442;AMR_AF=0.2954;AFR_AF=0.4493;EUR_AF=0.2624;SAS_AF=0.3988;AA=G|||;VT=SNP
10	53894263	rs12766089	T	C	100	PASS	AC=1800;AF=0.359425;AN=5008;NS=2504;DP=18392;EAS_AF=0.3452;AMR_AF=0.2954;AFR_AF=0.4486;EUR_AF=0.2624;SAS_AF=0.3988;AA=T|||;VT=SNP
10	53894325	rs12785193	A	G	100	PASS	AC=1801;AF=0.359625;AN=5008;NS=2504;DP=18992;EAS_AF=0.3442;AMR_AF=0.2954;AFR_AF=0.4501;EUR_AF=0.2624;SAS_AF=0.3988;AA=G|||;VT=SNP
10	53894582	rs7922368	C	T	100	PASS	AC=1799;AF=0.359225;AN=5008;NS=2504;DP=18514;EAS_AF=0.3442;AMR_AF=0.2954;AFR_AF=0.4486;EUR_AF=0.2624;SAS_AF=0.3988;AA=T|||;VT=SNP
10	53895450	rs7911524	A	C	100	PASS	AC=1039;AF=0.207468;AN=5008;NS=2504;DP=20635;EAS_AF=0.2808;AMR_AF=0.1571;AFR_AF=0.3654;EUR_AF=0.0765;SAS_AF=0.089;AA=a|||;VT=SNP
10	53895535	rs77255750	G	A	100	PASS	AC=639;AF=0.127596;AN=5008;NS=2504;DP=19867;EAS_AF=0.0129;AMR_AF=0.1383;AFR_AF=0.0613;EUR_AF=0.1789;SAS_AF=0.2751;AA=g|||;VT=SNP
10	53895744	rs2001283	A	G	100	PASS	AC=3972;AF=0.793131;AN=5008;NS=2504;DP=18230;EAS_AF=0.9464;AMR_AF=0.8718;AFR_AF=0.525;EUR_AF=0.833;SAS_AF=0.9008;AA=a|||;VT=SNP
10	53896068	rs4082299	T	C	100	PASS	AC=2307;AF=0.460663;AN=5008;NS=2504;DP=18022;EAS_AF=0.6379;AMR_AF=0.3487;AFR_AF=0.5008;EUR_AF=0.2922;SAS_AF=0.4765;AA=T|||;VT=SNP
10	53896134	rs78065157	G	C	100	PASS	AC=1040;AF=0.207668;AN=5008;NS=2504;DP=18347;EAS_AF=0.2798;AMR_AF=0.1556;AFR_AF=0.3676;EUR_AF=0.0765;SAS_AF=0.089;AA=G|||;VT=SNP
10	53896150	rs12413303	G	A	100	PASS	AC=2295;AF=0.458267;AN=5008;NS=2504;DP=18349;EAS_AF=0.627;AMR_AF=0.3487;AFR_AF=0.5008;EUR_AF=0.2922;SAS_AF=0.4755;AA=G|||;VT=SNP
10	53896170	rs10824089	G	C	100	PASS	AC=2303;AF=0.459864;AN=5008;NS=2504;DP=17776;EAS_AF=0.6339;AMR_AF=0.3473;AFR_AF=0.5015;EUR_AF=0.2922;SAS_AF=0.4765;AA=C|||;VT=SNP
10	53896472	rs71490904	C	T	100	PASS	AC=639;AF=0.127596;AN=5008;NS=2504;DP=18735;EAS_AF=0.0129;AMR_AF=0.1383;AFR_AF=0.0613;EUR_AF=0.1789;SAS_AF=0.2751;AA=C|||;VT=SNP
10	53896500	rs4935310	A	G	100	PASS	AC=2303;AF=0.459864;AN=5008;NS=2504;DP=18640;EAS_AF=0.6339;AMR_AF=0.3487;AFR_AF=0.5008;EUR_AF=0.2932;SAS_AF=0.4755;AA=A|||;VT=SNP
10	53896610	rs17643002	A	G	100	PASS	AC=639;AF=0.127596;AN=5008;NS=2504;DP=17211;EAS_AF=0.0129;AMR_AF=0.1383;AFR_AF=0.0613;EUR_AF=0.1789;SAS_AF=0.2751;AA=A|||;VT=SNP
10	53896713	rs4935032	T	C	100	PASS	AC=2303;AF=0.459864;AN=5008;NS=2504;DP=18132;EAS_AF=0.6339;AMR_AF=0.3487;AFR_AF=0.5;EUR_AF=0.2932;SAS_AF=0.4765;AA=C|||;VT=SNP
10	53896741	rs4935311	G	T	100	PASS	AC=2302;AF=0.459665;AN=5008;NS=2504;DP=17744;EAS_AF=0.6339;AMR_AF=0.3487;AFR_AF=0.5;EUR_AF=0.2922;SAS_AF=0.4765;AA=T|||;VT=SNP
10	53897290	rs10824093	C	T	100	PASS	AC=1841;AF=0.367612;AN=5008;NS=2504;DP=15111;EAS_AF=0.3135;AMR_AF=0.5303;AFR_AF=0.1513;EUR_AF=0.5388;SAS_AF=0.4243;AA=C|||;VT=SNP
10	53897291	rs10762578	C	G	100	PASS	AC=2302;AF=0.459665;AN=5008;NS=2504;DP=15068;EAS_AF=0.6329;AMR_AF=0.3487;AFR_AF=0.5;EUR_AF=0.2932;SAS_AF=0.4765;AA=C|||;VT=SNP
10	53897470	rs10762579	G	A	100	PASS	AC=621;AF=0.124002;AN=5008;NS=2504;DP=15711;EAS_AF=0.3383;AMR_AF=0.0533;AFR_AF=0.0726;EUR_AF=0.0368;SAS_AF=0.1125;AA=A|||;VT=SNP
10	53897482	rs10762580	C	T	100	PASS	AC=2290;AF=0.457268;AN=5008;NS=2504;DP=15964;EAS_AF=0.624;AMR_AF=0.3487;AFR_AF=0.4992;EUR_AF=0.2922;SAS_AF=0.4755;AA=C|||;VT=SNP
10	53897593	rs12782150	A	G	100	PASS	AC=639;AF=0.127596;AN=5008;NS=2504;DP=16728;EAS_AF=0.0129;AMR_AF=0.1383;AFR_AF=0.0613;EUR_AF=0.1789;SAS_AF=0.2751;AA=A|||;VT=SNP
10	53897607	rs11000908	T	C	100	PASS	AC=1963;AF=0.391973;AN=5008;NS=2504;DP=16765;EAS_AF=0.3224;AMR_AF=0.5375;AFR_AF=0.2315;EUR_AF=0.5398;SAS_AF=0.4254;AA=T|||;VT=SNP
10	53897969	rs4935313	A	G	100	PASS	AC=1031;AF=0.205871;AN=5008;NS=2504;DP=16781;EAS_AF=0.2728;AMR_AF=0.1571;AFR_AF=0.3661;EUR_AF=0.0765;SAS_AF=0.0879;AA=A|||;VT=SNP
10	53898133	rs10508968	T	C	100	PASS	AC=641;AF=0.127995;AN=5008;NS=2504;DP=20898;EAS_AF=0.0129;AMR_AF=0.1398;AFR_AF=0.0613;EUR_AF=0.1789;SAS_AF=0.2761;AA=T|||;VT=SNP
10	53898181	rs3886884	A	G	100	PASS	AC=2296;AF=0.458466;AN=5008;NS=2504;DP=20385;EAS_AF=0.628;AMR_AF=0.3501;AFR_AF=0.5;EUR_AF=0.2922;SAS_AF=0.4755;AA=A|||;VT=SNP
10	53898747	rs10508967	G	A	100	PASS	AC=2273;AF=0.453874;AN=5008;NS=2504;DP=17229;EAS_AF=0.627;AMR_AF=0.3487;AFR_AF=0.4841;EUR_AF=0.2922;SAS_AF=0.4755;AA=A|||;VT=SNP
10	53899464	rs1871075	A	G	100	PASS	AC=1262;AF=0.251997;AN=5008;NS=2504;DP=20013;EAS_AF=0.3036;AMR_AF=0.2968;AFR_AF=0.2451;EUR_AF=0.2356;SAS_AF=0.1933;AA=A|||;VT=SNP
10	53899476	rs1871076	A	G	100	PASS	AC=1253;AF=0.2502;AN=5008;NS=2504;DP=19629;EAS_AF=0.3036;AMR_AF=0.2954;AFR_AF=0.2383;EUR_AF=0.2356;SAS_AF=0.1943;AA=G|||;VT=SNP
10	53899616	rs1875791	G	A	100	PASS	AC=1251;AF=0.2498;AN=5008;NS=2504;DP=18077;EAS_AF=0.2331;AMR_AF=0.2435;AFR_AF=0.3699;EUR_AF=0.2217;SAS_AF=0.138;AA=G|||;VT=SNP
10	53900872	rs1903991	T	C	100	PASS	AC=1281;AF=0.255791;AN=5008;NS=2504;DP=19332;EAS_AF=0.2331;AMR_AF=0.2493;AFR_AF=0.3843;EUR_AF=0.2237;SAS_AF=0.1431;AA=T|||;VT=SNP
10	53901713	rs1903992	C	A	100	PASS	AC=1258;AF=0.251198;AN=5008;NS=2504;DP=16552;EAS_AF=0.2331;AMR_AF=0.2493;AFR_AF=0.3669;EUR_AF=0.2237;SAS_AF=0.1431;AA=C|||;VT=SNP
10	53901775	rs7918479	T	A	100	PASS	AC=3082;AF=0.615415;AN=5008;NS=2504;DP=17342;EAS_AF=0.4444;AMR_AF=0.696;AFR_AF=0.5106;EUR_AF=0.7406;SAS_AF=0.7474;AA=T|||;VT=SNP
10	53902340	rs1903993	G	A	100	PASS	AC=3704;AF=0.739617;AN=5008;NS=2504;DP=14803;EAS_AF=0.7659;AMR_AF=0.7478;AFR_AF=0.6006;EUR_AF=0.7763;SAS_AF=0.8569;AA=G|||;VT=SNP
10	53902711	rs12268003	C	T	100	PASS	AC=1261;AF=0.251797;AN=5008;NS=2504;DP=18467;EAS_AF=0.2331;AMR_AF=0.2522;AFR_AF=0.3676;EUR_AF=0.2237;SAS_AF=0.1431;AA=C|||;VT=SNP
10	53903258	rs12247971	A	C	100	PASS	AC=1258;AF=0.251198;AN=5008;NS=2504;DP=18984;EAS_AF=0.2341;AMR_AF=0.2522;AFR_AF=0.3646;EUR_AF=0.2237;SAS_AF=0.1431;AA=A|||;VT=SNP
10	53903279	rs12249497	T	G	100	PASS	AC=1261;AF=0.251797;AN=5008;NS=2504;DP=18197;EAS_AF=0.2341;AMR_AF=0.2522;AFR_AF=0.3669;EUR_AF=0.2237;SAS_AF=0.1431;AA=G|||;VT=SNP
10	53903386	rs12248031	A	G	100	PASS	AC=1262;AF=0.251997;AN=5008;NS=2504;DP=4822;EAS_AF=0.2341;AMR_AF=0.2536;AFR_AF=0.3669;EUR_AF=0.2237;SAS_AF=0.1431;AA=A|||;VT=SNP
10	53903731	rs6480725	T	A	100	PASS	AC=1260;AF=0.251597;AN=5008;NS=2504;DP=20030;EAS_AF=0.2341;AMR_AF=0.2522;AFR_AF=0.3669;EUR_AF=0.2227;SAS_AF=0.1431;AA=T|||;VT=SNP
10	53904147	rs11000938	G	C	100	PASS	AC=1718;AF=0.343051;AN=5008;NS=2504;DP=20166;EAS_AF=0.3383;AMR_AF=0.5216;AFR_AF=0.0189;EUR_AF=0.5586;SAS_AF=0.4376;AA=G|||;VT=SNP
10	53904166	rs7910428	G	A	100	PASS	AC=1256;AF=0.250799;AN=5008;NS=2504;DP=20150;EAS_AF=0.2341;AMR_AF=0.2522;AFR_AF=0.3638;EUR_AF=0.2227;SAS_AF=0.1431;AA=G|||;VT=SNP
10	53904198	rs10824126	G	A	100	PASS	AC=580;AF=0.115815;AN=5008;NS=2504;DP=19597;EAS_AF=0.3234;AMR_AF=0.0519;AFR_AF=0.0658;EUR_AF=0.0358;SAS_AF=0.0971;AA=G|||;VT=SNP
10	53904229	rs10824127	A	G	100	PASS	AC=1306;AF=0.260783;AN=5008;NS=2504;DP=18697;EAS_AF=0.378;AMR_AF=0.1916;AFR_AF=0.1445;EUR_AF=0.2187;SAS_AF=0.3896;AA=A|||;VT=SNP
10	53904789	rs7911263	G	A	100	PASS	AC=3702;AF=0.739217;AN=5008;NS=2504;DP=14646;EAS_AF=0.7659;AMR_AF=0.745;AFR_AF=0.6006;EUR_AF=0.7763;SAS_AF=0.8569;AA=G|||;VT=SNP
10	53904888	rs10824131	A	G	100	PASS	AC=1718;AF=0.343051;AN=5008;NS=2504;DP=13578;EAS_AF=0.3383;AMR_AF=0.5216;AFR_AF=0.0189;EUR_AF=0.5586;SAS_AF=0.4376;AA=A|||;VT=SNP
10	53905808	rs35222522	G	A	100	PASS	AC=699;AF=0.139577;AN=5008;NS=2504;DP=17945;EAS_AF=0.0506;AMR_AF=0.1398;AFR_AF=0.0628;EUR_AF=0.1809;SAS_AF=0.2924;AA=G|||;VT=SNP
10	53906019	rs10508966	A	G	100	PASS	AC=583;AF=0.116414;AN=5008;NS=2504;DP=16524;EAS_AF=0.3274;AMR_AF=0.0519;AFR_AF=0.0651;EUR_AF=0.0358;SAS_AF=0.0971;AA=A|||;VT=SNP
10	53906554	rs10762590	T	C	100	PASS	AC=657;AF=0.13119;AN=5008;NS=2504;DP=17289;EAS_AF=0.3274;AMR_AF=0.0533;AFR_AF=0.1218;EUR_AF=0.0358;SAS_AF=0.0951;AA=T|||;VT=SNP
10	53906798	rs1948837	G	T	100	PASS	AC=4211;AF=0.840855;AN=5008;NS=2504;DP=17919;EAS_AF=0.6726;AMR_AF=0.9352;AFR_AF=0.7784;EUR_AF=0.9642;SAS_AF=0.9049;AA=T|||;VT=SNP
10	53907124	rs57169351	A	C	100	PASS	AC=1068;AF=0.213259;AN=5008;NS=2504;DP=18340;EAS_AF=0.1111;AMR_AF=0.1513;AFR_AF=0.2602;EUR_AF=0.1829;SAS_AF=0.3303;AA=A|||;VT=SNP
10	53907521	rs2134768	G	A	100	PASS	AC=3023;AF=0.603634;AN=5008;NS=2504;DP=21066;EAS_AF=0.3909;AMR_AF=0.6902;AFR_AF=0.5166;EUR_AF=0.7406;SAS_AF=0.7382;AA=A|||;VT=SNP
10	53907797	rs2134769	A	G	100	PASS	AC=3016;AF=0.602236;AN=5008;NS=2504;DP=20534;EAS_AF=0.3839;AMR_AF=0.6902;AFR_AF=0.5166;EUR_AF=0.7416;SAS_AF=0.7372;AA=G|||;VT=SNP
10	53907963	rs11000953	A	G	100	PASS	AC=3169;AF=0.632788;AN=5008;NS=2504;DP=17546;EAS_AF=0.4444;AMR_AF=0.6916;AFR_AF=0.5628;EUR_AF=0.7416;SAS_AF=0.7679;AA=a|||;VT=SNP
10	53908342	rs1995490	A	G	100	PASS	AC=3170;AF=0.632987;AN=5008;NS=2504;DP=18325;EAS_AF=0.4444;AMR_AF=0.6916;AFR_AF=0.5643;EUR_AF=0.7406;SAS_AF=0.7679;AA=G|||;VT=SNP
10	53908441	rs80079691	C	T	100	PASS	AC=711;AF=0.141973;AN=5008;NS=2504;DP=14468;EAS_AF=0.0546;AMR_AF=0.1383;AFR_AF=0.0628;EUR_AF=0.1819;SAS_AF=0.3006;AA=C|||;VT=SNP
10	53908465	rs71490905	C	T	100	PASS	AC=711;AF=0.141973;AN=5008;NS=2504;DP=14245;EAS_AF=0.0546;AMR_AF=0.1383;AFR_AF=0.0628;EUR_AF=0.1819;SAS_AF=0.3006;AA=C|||;VT=SNP
10	53909164	rs4310560	T	C	100	PASS	AC=2598;AF=0.51877;AN=5008;NS=2504;DP=18798;EAS_AF=0.3899;AMR_AF=0.67;AFR_AF=0.2065;EUR_AF=0.7406;SAS_AF=0.7382;AA=T|||;VT=SNP
10	53909192	rs4564282	T	C	100	PASS	AC=2999;AF=0.598842;AN=5008;NS=2504;DP=17994;EAS_AF=0.4435;AMR_AF=0.6844;AFR_AF=0.4395;EUR_AF=0.7406;SAS_AF=0.7679;AA=C|||;VT=SNP
10	53909546	rs12570780	A	T	100	PASS	AC=1117;AF=0.223043;AN=5008;NS=2504;DP=16384;EAS_AF=0.1081;AMR_AF=0.1513;AFR_AF=0.2995;EUR_AF=0.1829;SAS_AF=0.3303;AA=T|||;VT=SNP
10	53909649	rs11000969	C	G	100	PASS	AC=3141;AF=0.627196;AN=5008;NS=2504;DP=12510;EAS_AF=0.4385;AMR_AF=0.6916;AFR_AF=0.5469;EUR_AF=0.7406;SAS_AF=0.7679;AA=G|||;VT=SNP
10	53909978	rs7074088	A	G	100	PASS	AC=1255;AF=0.250599;AN=5008;NS=2504;DP=11569;EAS_AF=0.2331;AMR_AF=0.2536;AFR_AF=0.3661;EUR_AF=0.2237;SAS_AF=0.138;AA=A|||;VT=SNP
10	53910008	rs11000970	A	C	100	PASS	AC=536;AF=0.107029;AN=5008;NS=2504;DP=12958;EAS_AF=0.3274;AMR_AF=0.0504;AFR_AF=0.0325;EUR_AF=0.0358;SAS_AF=0.0941;AA=A|||;VT=SNP
10	53910280	rs7902837	T	C	100	PASS	AC=1767;AF=0.352835;AN=5008;NS=2504;DP=14677;EAS_AF=0.3323;AMR_AF=0.5231;AFR_AF=0.0605;EUR_AF=0.5577;SAS_AF=0.4376;AA=T|||;VT=SNP
10	53910521	rs1910534	A	G	100	PASS	AC=3150;AF=0.628994;AN=5008;NS=2504;DP=13541;EAS_AF=0.4385;AMR_AF=0.6916;AFR_AF=0.562;EUR_AF=0.7396;SAS_AF=0.7577;AA=G|||;VT=SNP
10	53911496	rs10824145	C	G	100	PASS	AC=2989;AF=0.596845;AN=5008;NS=2504;DP=16275;EAS_AF=0.4385;AMR_AF=0.6816;AFR_AF=0.4395;EUR_AF=0.7396;SAS_AF=0.7658;AA=G|||;VT=SNP
10	53911615	rs34173878	C	T	100	PASS	AC=711;AF=0.141973;AN=5008;NS=2504;DP=16797;EAS_AF=0.0546;AMR_AF=0.1383;AFR_AF=0.0628;EUR_AF=0.1819;SAS_AF=0.3006;AA=C|||;VT=SNP
10	53911855	rs34261122	C	T	100	PASS	AC=942;AF=0.188099;AN=5008;NS=2504;DP=15734;EAS_AF=0.0546;AMR_AF=0.1484;AFR_AF=0.2322;EUR_AF=0.1819;SAS_AF=0.3006;AA=C|||;VT=SNP
10	53913003	rs1995491	G	A	100	PASS	AC=1710;AF=0.341454;AN=5008;NS=2504;DP=18721;EAS_AF=0.3363;AMR_AF=0.5216;AFR_AF=0.0189;EUR_AF=0.5577;SAS_AF=0.4325;AA=G|||;VT=SNP
10	53913028	rs1995492	A	G	100	PASS	AC=1786;AF=0.356629;AN=5008;NS=2504;DP=19029;EAS_AF=0.3363;AMR_AF=0.5245;AFR_AF=0.0749;EUR_AF=0.5577;SAS_AF=0.4325;AA=A|||;VT=SNP
10	53913277	rs10740424	A	C	100	PASS	AC=2405;AF=0.480232;AN=5008;NS=2504;DP=16367;EAS_AF=0.6587;AMR_AF=0.5764;AFR_AF=0.1732;EUR_AF=0.5934;SAS_AF=0.5266;AA=A|||;VT=SNP
10	53913465	rs10762597	G	A	100	PASS	AC=1762;AF=0.351837;AN=5008;NS=2504;DP=17994;EAS_AF=0.4306;AMR_AF=0.2089;AFR_AF=0.4281;EUR_AF=0.2177;SAS_AF=0.407;AA=A|||;VT=SNP
10	53913587	rs11001000	C	A	100	PASS	AC=1802;AF=0.359824;AN=5008;NS=2504;DP=15993;EAS_AF=0.3363;AMR_AF=0.5245;AFR_AF=0.0749;EUR_AF=0.5567;SAS_AF=0.4499;AA=C|||;VT=SNP
10	53913737	rs1948838	T	A	100	PASS	AC=1591;AF=0.317692;AN=5008;NS=2504;DP=14554;EAS_AF=0.377;AMR_AF=0.2075;AFR_AF=0.3623;EUR_AF=0.2177;SAS_AF=0.3773;AA=T|||;VT=SNP
10	53914073	rs1910536	G	C	100	PASS	AC=1600;AF=0.319489;AN=5008;NS=2504;DP=14899;EAS_AF=0.381;AMR_AF=0.2075;AFR_AF=0.3623;EUR_AF=0.2167;SAS_AF=0.3834;AA=C|||;VT=SNP
10	53914116	rs1910537	G	C	100	PASS	AC=3386;AF=0.676118;AN=5008;NS=2504;DP=14594;EAS_AF=0.7063;AMR_AF=0.732;AFR_AF=0.4372;EUR_AF=0.7753;SAS_AF=0.8262;AA=C|||;VT=SNP
10	53914636	rs10733896	A	G	100	PASS	AC=3741;AF=0.747005;AN=5008;NS=2504;DP=18088;EAS_AF=0.7669;AMR_AF=0.7435;AFR_AF=0.6293;EUR_AF=0.7773;SAS_AF=0.8569;AA=G|||;VT=SNP
10	53914848	rs10733897	C	T	100	PASS	AC=3020;AF=0.603035;AN=5008;NS=2504;DP=18198;EAS_AF=0.7063;AMR_AF=0.7118;AFR_AF=0.171;EUR_AF=0.7753;SAS_AF=0.8262;AA=C|||;VT=SNP
10	53915018	rs10824155	T	A	100	PASS	AC=521;AF=0.104034;AN=5008;NS=2504;DP=17899;EAS_AF=0.3224;AMR_AF=0.0504;AFR_AF=0.034;EUR_AF=0.0358;SAS_AF=0.0818;AA=T|||;VT=SNP
10	53915389	rs2174258	A	G	100	PASS	AC=3524;AF=0.703674;AN=5008;NS=2504;DP=17184;EAS_AF=0.7679;AMR_AF=0.7334;AFR_AF=0.469;EUR_AF=0.7773;SAS_AF=0.8579;AA=A|||;VT=SNP
10	53915397	rs2174259	G	A	100	PASS	AC=3325;AF=0.663938;AN=5008;NS=2504;DP=17188;EAS_AF=0.7063;AMR_AF=0.7291;AFR_AF=0.3926;EUR_AF=0.7753;SAS_AF=0.8262;AA=A|||;VT=SNP
10	53915557	rs10740425	T	A	100	PASS	AC=3327;AF=0.664337;AN=5008;NS=2504;DP=14671;EAS_AF=0.7063;AMR_AF=0.7291;AFR_AF=0.3926;EUR_AF=0.7773;SAS_AF=0.8262;AA=A|||;VT=SNP
10	53915614	rs10740426	G	A	100	PASS	AC=3328;AF=0.664537;AN=5008;NS=2504;DP=17091;EAS_AF=0.7073;AMR_AF=0.7291;AFR_AF=0.3926;EUR_AF=0.7773;SAS_AF=0.8262;AA=A|||;VT=SNP
10	53915692	rs10740427	T	G	100	PASS	AC=3329;AF=0.664736;AN=5008;NS=2504;DP=16062;EAS_AF=0.7063;AMR_AF=0.7291;AFR_AF=0.3941;EUR_AF=0.7773;SAS_AF=0.8262;AA=G|||;VT=SNP
10	53915868	rs10824158	G	T	100	PASS	AC=558;AF=0.111422;AN=5008;NS=2504;DP=16854;EAS_AF=0.3224;AMR_AF=0.0519;AFR_AF=0.0651;EUR_AF=0.0358;SAS_AF=0.0767;AA=G|||;VT=SNP
10	53916179	rs10733900	C	T	100	PASS	AC=3328;AF=0.664537;AN=5008;NS=2504;DP=17920;EAS_AF=0.7063;AMR_AF=0.7305;AFR_AF=0.3926;EUR_AF=0.7773;SAS_AF=0.8262;AA=T|||;VT=SNP
10	53916564	rs10740429	G	A	100	PASS	AC=3326;AF=0.664137;AN=5008;NS=2504;DP=13736;EAS_AF=0.7063;AMR_AF=0.7305;AFR_AF=0.3918;EUR_AF=0.7763;SAS_AF=0.8262;AA=A|||;VT=SNP
10	53916612	rs10733901	T	A	100	PASS	AC=3338;AF=0.666534;AN=5008;NS=2504;DP=11956;EAS_AF=0.7063;AMR_AF=0.732;AFR_AF=0.3994;EUR_AF=0.7773;SAS_AF=0.8262;AA=A|||;VT=SNP
10	53916921	rs10762604	T	C	100	PASS	AC=3328;AF=0.664537;AN=5008;NS=2504;DP=9066;EAS_AF=0.7063;AMR_AF=0.7305;AFR_AF=0.3926;EUR_AF=0.7773;SAS_AF=0.8262;AA=C|||;VT=SNP
10	53917182	rs10740430	G	A	100	PASS	AC=3329;AF=0.664736;AN=5008;NS=2504;DP=11953;EAS_AF=0.7063;AMR_AF=0.7305;AFR_AF=0.3933;EUR_AF=0.7773;SAS_AF=0.8262;AA=A|||;VT=SNP
10	53917370	rs10733902	G	T	100	PASS	AC=3329;AF=0.664736;AN=5008;NS=2504;DP=16531;EAS_AF=0.7063;AMR_AF=0.7305;AFR_AF=0.3941;EUR_AF=0.7763;SAS_AF=0.8262;AA=T|||;VT=SNP
10	53917398	rs10824162	G	A	100	PASS	AC=1830;AF=0.365415;AN=5008;NS=2504;DP=16470;EAS_AF=0.3264;AMR_AF=0.5259;AFR_AF=0.1067;EUR_AF=0.5586;SAS_AF=0.4427;AA=g|||;VT=SNP
10	53917548	rs75810540	C	G	100	PASS	AC=717;AF=0.143171;AN=5008;NS=2504;DP=19426;EAS_AF=0.0546;AMR_AF=0.1369;AFR_AF=0.0666;EUR_AF=0.1829;SAS_AF=0.3016;AA=C|||;VT=SNP
10	53921754	rs10824173	C	A	100	PASS	AC=3638;AF=0.726438;AN=5008;NS=2504;DP=16705;EAS_AF=0.7599;AMR_AF=0.7478;AFR_AF=0.5847;EUR_AF=0.7783;SAS_AF=0.8149;AA=A|||;VT=SNP
10	53923245	rs10824176	C	G	100	PASS	AC=2151;AF=0.429513;AN=5008;NS=2504;DP=11055;EAS_AF=0.5714;AMR_AF=0.2637;AFR_AF=0.5582;EUR_AF=0.1829;SAS_AF=0.4806;AA=G|||;VT=SNP
10	53923411	rs10437352	T	C	100	PASS	AC=2689;AF=0.536941;AN=5008;NS=2504;DP=14696;EAS_AF=0.4861;AMR_AF=0.3631;AFR_AF=0.7534;EUR_AF=0.3817;SAS_AF=0.5798;AA=T|||;VT=SNP
10	53923451	rs10437353	T	C	100	PASS	AC=2678;AF=0.534744;AN=5008;NS=2504;DP=14488;EAS_AF=0.502;AMR_AF=0.3617;AFR_AF=0.7103;EUR_AF=0.3966;SAS_AF=0.5961;AA=T|||;VT=SNP
10	53923625	rs11001035	C	T	100	PASS	AC=1069;AF=0.213458;AN=5008;NS=2504;DP=16343;EAS_AF=0.2976;AMR_AF=0.0893;AFR_AF=0.2163;EUR_AF=0.0905;SAS_AF=0.3374;AA=C|||;VT=SNP
10	53923658	rs10824178	G	A	100	PASS	AC=428;AF=0.0854633;AN=5008;NS=2504;DP=16290;EAS_AF=0.0724;AMR_AF=0.0591;AFR_AF=0.0915;EUR_AF=0.0706;SAS_AF=0.1247;AA=G|||;VT=SNP
10	53923720	rs10824179	A	G	100	PASS	AC=426;AF=0.0850639;AN=5008;NS=2504;DP=17273;EAS_AF=0.0724;AMR_AF=0.0591;AFR_AF=0.0908;EUR_AF=0.0696;SAS_AF=0.1247;AA=A|||;VT=SNP
10	53923727	rs11001036	C	T	100	PASS	AC=1097;AF=0.21905;AN=5008;NS=2504;DP=17446;EAS_AF=0.3135;AMR_AF=0.1066;AFR_AF=0.2179;EUR_AF=0.0905;SAS_AF=0.3354;AA=C|||;VT=SNP
10	53923768	rs10437383	G	A	100	PASS	AC=2167;AF=0.432708;AN=5008;NS=2504;DP=16689;EAS_AF=0.4266;AMR_AF=0.2939;AFR_AF=0.5507;EUR_AF=0.339;SAS_AF=0.4744;AA=G|||;VT=SNP
10	53923846	rs10824180	C	G	100	PASS	AC=428;AF=0.0854633;AN=5008;NS=2504;DP=13623;EAS_AF=0.0734;AMR_AF=0.0591;AFR_AF=0.0908;EUR_AF=0.0696;SAS_AF=0.1258;AA=C|||;VT=SNP
10	53924608	rs12217323	T	G	100	PASS	AC=452;AF=0.0902556;AN=5008;NS=2504;DP=16157;EAS_AF=0.0714;AMR_AF=0.0591;AFR_AF=0.1142;EUR_AF=0.0736;SAS_AF=0.1166;AA=T|||;VT=SNP
10	53925071	rs34999724	G	A	100	PASS	AC=1253;AF=0.2502;AN=5008;NS=2504;DP=15439;EAS_AF=0.3839;AMR_AF=0.2104;AFR_AF=0.1936;EUR_AF=0.2575;SAS_AF=0.2096;AA=G|||;VT=SNP
10	53926176	rs10824187	A	T	100	PASS	AC=427;AF=0.0852636;AN=5008;NS=2504;DP=8360;EAS_AF=0.0714;AMR_AF=0.0576;AFR_AF=0.0961;EUR_AF=0.0736;SAS_AF=0.1166;AA=A|||;VT=SNP
10	53926356	rs10762623	G	A	100	PASS	AC=1124;AF=0.224441;AN=5008;NS=2504;DP=6648;EAS_AF=0.3224;AMR_AF=0.1066;AFR_AF=0.2209;EUR_AF=0.0895;SAS_AF=0.3507;AA=-|||;VT=SNP
10	53926911	rs35468151	G	A	100	PASS	AC=689;AF=0.13758;AN=5008;NS=2504;DP=13630;EAS_AF=0.1141;AMR_AF=0.1686;AFR_AF=0.0635;EUR_AF=0.2425;SAS_AF=0.1319;AA=G|||;VT=SNP
10	53926969	rs7902533	G	T	100	PASS	AC=2219;AF=0.443091;AN=5008;NS=2504;DP=14056;EAS_AF=0.5903;AMR_AF=0.1801;AFR_AF=0.7239;EUR_AF=0.1093;SAS_AF=0.4417;AA=G|||;VT=SNP
10	53927103	rs79106132	A	G	100	PASS	AC=651;AF=0.129992;AN=5008;NS=2504;DP=15976;EAS_AF=0.1141;AMR_AF=0.1686;AFR_AF=0.0348;EUR_AF=0.2425;SAS_AF=0.1319;AA=T|||;VT=SNP
10	53927221	rs10762625	A	G	100	PASS	AC=1733;AF=0.346046;AN=5008;NS=2504;DP=16820;EAS_AF=0.2242;AMR_AF=0.5965;AFR_AF=0.1604;EUR_AF=0.5746;SAS_AF=0.3098;AA=A|||;VT=SNP
10	53927246	rs10824189	T	C	100	PASS	AC=427;AF=0.0852636;AN=5008;NS=2504;DP=16371;EAS_AF=0.0714;AMR_AF=0.0576;AFR_AF=0.0953;EUR_AF=0.0736;SAS_AF=0.1176;AA=T|||;VT=SNP
10	53927449	rs10824191	T	C	100	PASS	AC=1127;AF=0.22504;AN=5008;NS=2504;DP=17309;EAS_AF=0.3214;AMR_AF=0.1066;AFR_AF=0.2231;EUR_AF=0.0895;SAS_AF=0.3517;AA=T|||;VT=SNP
10	53927485	rs12218222	T	C	100	PASS	AC=1651;AF=0.329673;AN=5008;NS=2504;DP=17885;EAS_AF=0.2232;AMR_AF=0.5879;AFR_AF=0.0787;EUR_AF=0.5746;SAS_AF=0.3436;AA=T|||;VT=SNP
10	53927488	rs80062613	G	T	100	PASS	AC=689;AF=0.13758;AN=5008;NS=2504;DP=17825;EAS_AF=0.1141;AMR_AF=0.1686;AFR_AF=0.0635;EUR_AF=0.2425;SAS_AF=0.1319;AA=G|||;VT=SNP
10	53929142	rs7084335	T	G	100	PASS	AC=561;AF=0.112021;AN=5008;NS=2504;DP=18397;EAS_AF=0.2768;AMR_AF=0.0403;AFR_AF=0.1074;EUR_AF=0.0199;SAS_AF=0.0941;AA=T|||;VT=SNP
10	53929388	rs61847297	G	A	100	PASS	AC=590;AF=0.117812;AN=5008;NS=2504;DP=20467;EAS_AF=0.2738;AMR_AF=0.0432;AFR_AF=0.1293;EUR_AF=0.0199;SAS_AF=0.0951;AA=G|||;VT=SNP
10	53929658	rs10762627	A	G	100	PASS	AC=3145;AF=0.627995;AN=5008;NS=2504;DP=16718;EAS_AF=0.4107;AMR_AF=0.8444;AFR_AF=0.5295;EUR_AF=0.8917;SAS_AF=0.5603;AA=A|||;VT=SNP
10	53929791	rs11001056	T	C	100	PASS	AC=1660;AF=0.33147;AN=5008;NS=2504;DP=18290;EAS_AF=0.2252;AMR_AF=0.5879;AFR_AF=0.0741;EUR_AF=0.5765;SAS_AF=0.3548;AA=T|||;VT=SNP
10	53929876	rs12762538	G	T	100	PASS	AC=649;AF=0.129593;AN=5008;NS=2504;DP=15871;EAS_AF=0.1141;AMR_AF=0.17;AFR_AF=0.0348;EUR_AF=0.2406;SAS_AF=0.1309;AA=G|||;VT=SNP
10	53930085	rs60995569	G	T	100	PASS	AC=1527;AF=0.304912;AN=5008;NS=2504;DP=18012;EAS_AF=0.3135;AMR_AF=0.1326;AFR_AF=0.5197;EUR_AF=0.0895;SAS_AF=0.3497;AA=G|||;VT=SNP
10	53930786	rs7910470	A	G	100	PASS	AC=1450;AF=0.289537;AN=5008;NS=2504;DP=19611;EAS_AF=0.3879;AMR_AF=0.1513;AFR_AF=0.2549;EUR_AF=0.163;SAS_AF=0.4632;AA=A|||;VT=SNP
10	53930922	rs61847298	G	A	100	PASS	AC=588;AF=0.117412;AN=5008;NS=2504;DP=14481;EAS_AF=0.2728;AMR_AF=0.0418;AFR_AF=0.1293;EUR_AF=0.0199;SAS_AF=0.0951;AA=G|||;VT=SNP
10	53931857	rs61847299	C	T	100	PASS	AC=587;AF=0.117212;AN=5008;NS=2504;DP=12724;EAS_AF=0.2708;AMR_AF=0.0418;AFR_AF=0.1301;EUR_AF=0.0199;SAS_AF=0.0951;AA=-|||;VT=SNP
10	53932075	rs61847300	G	A	100	PASS	AC=435;AF=0.086861;AN=5008;NS=2504;DP=15590;EAS_AF=0.2718;AMR_AF=0.0317;AFR_AF=0.0227;EUR_AF=0.0189;SAS_AF=0.092;AA=G|||;VT=SNP
10	53932566	rs7902949	C	T	100	PASS	AC=4269;AF=0.852436;AN=5008;NS=2504;DP=15826;EAS_AF=0.8839;AMR_AF=0.8098;AFR_AF=0.9274;EUR_AF=0.7455;SAS_AF=0.8589;AA=T|||;VT=SNP
10	53932625	rs7095803	A	G	100	PASS	AC=1616;AF=0.322684;AN=5008;NS=2504;DP=15695;EAS_AF=0.2252;AMR_AF=0.572;AFR_AF=0.1029;EUR_AF=0.5596;SAS_AF=0.2996;AA=A|||;VT=SNP
10	53934284	rs10824201	T	G	100	PASS	AC=1437;AF=0.286941;AN=5008;NS=2504;DP=15689;EAS_AF=0.2173;AMR_AF=0.4625;AFR_AF=0.2201;EUR_AF=0.3191;SAS_AF=0.2914;AA=T|||;VT=SNP
10	53934780	rs35979919	T	A	100	PASS	AC=424;AF=0.0846645;AN=5008;NS=2504;DP=17671;EAS_AF=0.002;AMR_AF=0.1254;AFR_AF=0.0151;EUR_AF=0.2127;SAS_AF=0.1033;AA=T|||;VT=SNP
10	53934819	rs11001067	T	C	100	PASS	AC=665;AF=0.132788;AN=5008;NS=2504;DP=17377;EAS_AF=0.3105;AMR_AF=0.1124;AFR_AF=0.1422;EUR_AF=0.0209;SAS_AF=0.0665;AA=T|||;VT=SNP
10	53935082	rs7903745	T	C	100	PASS	AC=1046;AF=0.208866;AN=5008;NS=2504;DP=19270;EAS_AF=0.119;AMR_AF=0.1974;AFR_AF=0.2254;EUR_AF=0.3082;SAS_AF=0.1851;AA=T|||;VT=SNP
10	53935322	rs10762628	G	A	100	PASS	AC=1371;AF=0.273762;AN=5008;NS=2504;DP=18614;EAS_AF=0.1964;AMR_AF=0.1412;AFR_AF=0.5159;EUR_AF=0.1153;SAS_AF=0.2832;AA=A|||;VT=SNP
10	53935966	rs12358639	G	T	100	PASS	AC=890;AF=0.177716;AN=5008;NS=2504;DP=10657;EAS_AF=0.0972;AMR_AF=0.1873;AFR_AF=0.1256;EUR_AF=0.3082;SAS_AF=0.1902;AA=G|||;VT=SNP
10	53936405	rs10824204	A	G	100	PASS	AC=1418;AF=0.283147;AN=5008;NS=2504;DP=15774;EAS_AF=0.4742;AMR_AF=0.2277;AFR_AF=0.2216;EUR_AF=0.2575;SAS_AF=0.2352;AA=A|||;VT=SNP
10	53937343	rs10824205	A	G	100	PASS	AC=3050;AF=0.609026;AN=5008;NS=2504;DP=17087;EAS_AF=0.4633;AMR_AF=0.4568;AFR_AF=0.7292;EUR_AF=0.665;SAS_AF=0.6472;AA=G|||;VT=SNP
10	53938277	rs10824206	C	T	100	PASS	AC=2126;AF=0.424521;AN=5008;NS=2504;DP=14597;EAS_AF=0.3601;AMR_AF=0.268;AFR_AF=0.5847;EUR_AF=0.3549;SAS_AF=0.4571;AA=C|||;VT=SNP
10	53938886	rs1910544	G	A	100	PASS	AC=1432;AF=0.285942;AN=5008;NS=2504;DP=19154;EAS_AF=0.1954;AMR_AF=0.1441;AFR_AF=0.5635;EUR_AF=0.1133;SAS_AF=0.2822;AA=G|||;VT=SNP
10	53939611	rs10824207	C	A	100	PASS	AC=2036;AF=0.40655;AN=5008;NS=2504;DP=15789;EAS_AF=0.3601;AMR_AF=0.2651;AFR_AF=0.5182;EUR_AF=0.3549;SAS_AF=0.4571;AA=C|||;VT=SNP
10	53939737	rs7476725	G	A	100	PASS	AC=1412;AF=0.281949;AN=5008;NS=2504;DP=16196;EAS_AF=0.1954;AMR_AF=0.1441;AFR_AF=0.5477;EUR_AF=0.1133;SAS_AF=0.2832;AA=G|||;VT=SNP
10	53939838	rs76972076	G	A	100	PASS	AC=446;AF=0.0890575;AN=5008;NS=2504;DP=16948;EAS_AF=0.3075;AMR_AF=0.0836;AFR_AF=0.0045;EUR_AF=0.0129;SAS_AF=0.0603;AA=G|||;VT=SNP
10	53939899	rs1910545	C	T	100	PASS	AC=973;AF=0.194289;AN=5008;NS=2504;DP=16198;EAS_AF=0.2004;AMR_AF=0.1182;AFR_AF=0.2239;EUR_AF=0.1123;SAS_AF=0.2863;AA=C|||;VT=SNP
10	53940360	rs2134770	T	G	100	PASS	AC=2190;AF=0.4373;AN=5008;NS=2504;DP=19711;EAS_AF=0.3641;AMR_AF=0.2738;AFR_AF=0.6112;EUR_AF=0.3588;SAS_AF=0.4744;AA=G|||;VT=SNP
10	53940526	rs61847303	C	T	100	PASS	AC=866;AF=0.172923;AN=5008;NS=2504;DP=15025;EAS_AF=0.0972;AMR_AF=0.1844;AFR_AF=0.1203;EUR_AF=0.2992;SAS_AF=0.184;AA=C|||;VT=SNP
10	53940639	rs2174261	A	G	100	PASS	AC=2192;AF=0.4377;AN=5008;NS=2504;DP=17621;EAS_AF=0.3641;AMR_AF=0.2738;AFR_AF=0.6104;EUR_AF=0.3598;SAS_AF=0.4765;AA=a|||;VT=SNP
10	53940982	rs7082443	T	C	100	PASS	AC=1199;AF=0.239417;AN=5008;NS=2504;DP=14193;EAS_AF=0.2321;AMR_AF=0.4323;AFR_AF=0.0401;EUR_AF=0.331;SAS_AF=0.2853;AA=T|||;VT=SNP
10	53943069	rs10824213	A	G	100	PASS	AC=2167;AF=0.432708;AN=5008;NS=2504;DP=20156;EAS_AF=0.3641;AMR_AF=0.2738;AFR_AF=0.6082;EUR_AF=0.3569;SAS_AF=0.4571;AA=G|||;VT=SNP
10	53943122	rs10824214	G	A	100	PASS	AC=2041;AF=0.407548;AN=5008;NS=2504;DP=21004;EAS_AF=0.3641;AMR_AF=0.2666;AFR_AF=0.5166;EUR_AF=0.3569;SAS_AF=0.4571;AA=G|||;VT=SNP
10	53943219	rs10762634	G	A	100	PASS	AC=2041;AF=0.407548;AN=5008;NS=2504;DP=20522;EAS_AF=0.3641;AMR_AF=0.2666;AFR_AF=0.5166;EUR_AF=0.3569;SAS_AF=0.4571;AA=G|||;VT=SNP
10	53943486	rs1910546	A	C	100	PASS	AC=2174;AF=0.434105;AN=5008;NS=2504;DP=20610;EAS_AF=0.3641;AMR_AF=0.2738;AFR_AF=0.6089;EUR_AF=0.3579;SAS_AF=0.4622;AA=C|||;VT=SNP
10	53943887	rs955779	A	C	100	PASS	AC=2174;AF=0.434105;AN=5008;NS=2504;DP=16809;EAS_AF=0.3641;AMR_AF=0.2738;AFR_AF=0.6089;EUR_AF=0.3569;SAS_AF=0.4632;AA=C|||;VT=SNP
10	53944442	rs61847307	C	T	100	PASS	AC=867;AF=0.173123;AN=5008;NS=2504;DP=16173;EAS_AF=0.0972;AMR_AF=0.1859;AFR_AF=0.1203;EUR_AF=0.3002;SAS_AF=0.183;AA=C|||;VT=SNP
10	53944635	rs10128363	A	C	100	PASS	AC=1488;AF=0.297125;AN=5008;NS=2504;DP=19188;EAS_AF=0.2004;AMR_AF=0.1499;AFR_AF=0.5893;EUR_AF=0.1143;SAS_AF=0.2945;AA=A|||;VT=SNP
10	53944660	rs1910548	A	C	100	PASS	AC=2142;AF=0.427716;AN=5008;NS=2504;DP=19779;EAS_AF=0.3641;AMR_AF=0.2695;AFR_AF=0.5915;EUR_AF=0.3569;SAS_AF=0.4571;AA=A|||;VT=SNP
10	53944877	rs10128399	A	G	100	PASS	AC=1479;AF=0.295327;AN=5008;NS=2504;DP=20206;EAS_AF=0.2004;AMR_AF=0.1484;AFR_AF=0.5877;EUR_AF=0.1143;SAS_AF=0.2883;AA=A|||;VT=SNP
10	53944991	rs10824217	C	T	100	PASS	AC=1312;AF=0.261981;AN=5008;NS=2504;DP=21176;EAS_AF=0.1974;AMR_AF=0.1398;AFR_AF=0.4697;EUR_AF=0.1143;SAS_AF=0.2863;AA=C|||;VT=SNP
10	53945382	rs7921595	A	G	100	PASS	AC=1475;AF=0.294529;AN=5008;NS=2504;DP=18597;EAS_AF=0.1974;AMR_AF=0.1484;AFR_AF=0.5877;EUR_AF=0.1143;SAS_AF=0.2873;AA=A|||;VT=SNP
10	53945437	rs7905525	C	G	100	PASS	AC=1449;AF=0.289337;AN=5008;NS=2504;DP=15788;EAS_AF=0.1974;AMR_AF=0.1455;AFR_AF=0.5696;EUR_AF=0.1143;SAS_AF=0.2873;AA=G|||;VT=SNP
10	53945511	rs7904720	G	A	100	PASS	AC=1349;AF=0.269369;AN=5008;NS=2504;DP=19332;EAS_AF=0.1974;AMR_AF=0.1412;AFR_AF=0.4962;EUR_AF=0.1143;SAS_AF=0.2873;AA=G|||;VT=SNP
10	53945700	rs11001097	A	G	100	PASS	AC=1478;AF=0.295128;AN=5008;NS=2504;DP=15955;EAS_AF=0.2004;AMR_AF=0.1484;AFR_AF=0.5877;EUR_AF=0.1143;SAS_AF=0.2873;AA=A|||;VT=SNP
10	53945807	rs11001098	C	T	100	PASS	AC=1449;AF=0.289337;AN=5008;NS=2504;DP=18817;EAS_AF=0.1974;AMR_AF=0.1455;AFR_AF=0.5696;EUR_AF=0.1143;SAS_AF=0.2873;AA=C|||;VT=SNP
10	53946014	rs9415080	A	T	100	PASS	AC=1200;AF=0.239617;AN=5008;NS=2504;DP=16519;EAS_AF=0.2321;AMR_AF=0.4294;AFR_AF=0.0356;EUR_AF=0.3241;SAS_AF=0.3016;AA=A|||;VT=SNP
10	53946150	rs11001100	A	G	100	PASS	AC=1306;AF=0.260783;AN=5008;NS=2504;DP=18331;EAS_AF=0.1974;AMR_AF=0.1398;AFR_AF=0.4644;EUR_AF=0.1143;SAS_AF=0.2873;AA=A|||;VT=SNP
10	53947587	rs12258629	C	T	100	PASS	AC=1461;AF=0.291733;AN=5008;NS=2504;DP=19117;EAS_AF=0.2024;AMR_AF=0.1455;AFR_AF=0.5696;EUR_AF=0.1143;SAS_AF=0.2945;AA=T|||;VT=SNP
10	53947588	rs12267781	T	C	100	PASS	AC=1461;AF=0.291733;AN=5008;NS=2504;DP=19131;EAS_AF=0.2024;AMR_AF=0.1455;AFR_AF=0.5696;EUR_AF=0.1143;SAS_AF=0.2945;AA=C|||;VT=SNP
10	53947764	rs75411997	T	G	100	PASS	AC=411;AF=0.0820687;AN=5008;NS=2504;DP=14233;EAS_AF=0.2827;AMR_AF=0.0836;AFR_AF=0.0023;EUR_AF=0.0129;SAS_AF=0.0532;AA=T|||;VT=SNP
10	53948360	rs12358626	C	T	100	PASS	AC=970;AF=0.19369;AN=5008;NS=2504;DP=13872;EAS_AF=0.1974;AMR_AF=0.1182;AFR_AF=0.2209;EUR_AF=0.1133;SAS_AF=0.2894;AA=C|||;VT=SNP
10	53948854	rs7067880	A	G	100	PASS	AC=1375;AF=0.274561;AN=5008;NS=2504;DP=17160;EAS_AF=0.2004;AMR_AF=0.1398;AFR_AF=0.5129;EUR_AF=0.1143;SAS_AF=0.2894;AA=G|||;VT=SNP
10	53949199	rs1910549	G	C	100	PASS	AC=1353;AF=0.270168;AN=5008;NS=2504;DP=18450;EAS_AF=0.2004;AMR_AF=0.1398;AFR_AF=0.4962;EUR_AF=0.1143;SAS_AF=0.2894;AA=G|||;VT=SNP
10	53949512	rs1910550	A	G	100	PASS	AC=1274;AF=0.254393;AN=5008;NS=2504;DP=18390;EAS_AF=0.2004;AMR_AF=0.1326;AFR_AF=0.4402;EUR_AF=0.1143;SAS_AF=0.2894;AA=A|||;VT=SNP
10	53949611	rs59013085	A	G	100	PASS	AC=649;AF=0.129593;AN=5008;NS=2504;DP=18914;EAS_AF=0.2004;AMR_AF=0.072;AFR_AF=0.0083;EUR_AF=0.1044;SAS_AF=0.2873;AA=A|||;VT=SNP
10	53950350	rs7089983	C	T	100	PASS	AC=3594;AF=0.717652;AN=5008;NS=2504;DP=16030;EAS_AF=0.7986;AMR_AF=0.8545;AFR_AF=0.4614;EUR_AF=0.8847;SAS_AF=0.7117;AA=C|||;VT=SNP
10	53950973	rs10824222	T	G	100	PASS	AC=1317;AF=0.262979;AN=5008;NS=2504;DP=16364;EAS_AF=0.2014;AMR_AF=0.1369;AFR_AF=0.469;EUR_AF=0.1153;SAS_AF=0.2894;AA=G|||;VT=SNP
10	53951066	rs10824223	G	A	100	PASS	AC=1325;AF=0.264577;AN=5008;NS=2504;DP=14280;EAS_AF=0.2014;AMR_AF=0.1412;AFR_AF=0.4743;EUR_AF=0.1153;SAS_AF=0.2873;AA=G|||;VT=SNP
10	53952414	rs10824227	T	C	100	PASS	AC=1356;AF=0.270767;AN=5008;NS=2504;DP=11043;EAS_AF=0.2014;AMR_AF=0.1427;AFR_AF=0.4917;EUR_AF=0.1153;SAS_AF=0.2945;AA=C|||;VT=SNP
10	53952682	rs10824229	A	G	100	PASS	AC=1046;AF=0.208866;AN=5008;NS=2504;DP=13049;EAS_AF=0.1577;AMR_AF=0.1124;AFR_AF=0.5219;EUR_AF=0.0656;SAS_AF=0.0542;AA=G|||;VT=SNP
10	53953256	rs7091337	T	C	100	PASS	AC=1339;AF=0.267372;AN=5008;NS=2504;DP=11832;EAS_AF=0.2014;AMR_AF=0.1441;AFR_AF=0.4773;EUR_AF=0.1153;SAS_AF=0.2955;AA=C|||;VT=SNP
10	53954192	rs11001130	A	G	100	PASS	AC=2313;AF=0.461861;AN=5008;NS=2504;DP=17032;EAS_AF=0.5685;AMR_AF=0.415;AFR_AF=0.3638;EUR_AF=0.5636;SAS_AF=0.4131;AA=A|||;VT=SNP
10	53955401	rs2134760	A	G	100	PASS	AC=1220;AF=0.24361;AN=5008;NS=2504;DP=13284;EAS_AF=0.2411;AMR_AF=0.4337;AFR_AF=0.0386;EUR_AF=0.326;SAS_AF=0.3037;AA=A|||;VT=SNP
10	53955517	rs1125148	T	C	100	PASS	AC=1213;AF=0.242212;AN=5008;NS=2504;DP=11465;EAS_AF=0.2401;AMR_AF=0.4323;AFR_AF=0.0386;EUR_AF=0.3241;SAS_AF=0.3006;AA=T|||;VT=SNP
10	53958511	rs11001157	G	T	100	PASS	AC=796;AF=0.158946;AN=5008;NS=2504;DP=16797;EAS_AF=0.1647;AMR_AF=0.1369;AFR_AF=0.0991;EUR_AF=0.2425;SAS_AF=0.1636;AA=G|||;VT=SNP
10	53959055	rs9416044	A	T	100	PASS	AC=1224;AF=0.244409;AN=5008;NS=2504;DP=18362;EAS_AF=0.2302;AMR_AF=0.4265;AFR_AF=0.0567;EUR_AF=0.3231;SAS_AF=0.3027;AA=A|||;VT=SNP
10	53959455	rs2174257	G	A	100	PASS	AC=2284;AF=0.45607;AN=5008;NS=2504;DP=16595;EAS_AF=0.5635;AMR_AF=0.4135;AFR_AF=0.3555;EUR_AF=0.5616;SAS_AF=0.4029;AA=g|||;VT=SNP
10	53960063	rs11001164	A	T	100	PASS	AC=1014;AF=0.202476;AN=5008;NS=2504;DP=19250;EAS_AF=0.2063;AMR_AF=0.1225;AFR_AF=0.2421;EUR_AF=0.1133;SAS_AF=0.2935;AA=A|||;VT=SNP
10	53960359	rs2202314	G	A	100	PASS	AC=777;AF=0.155152;AN=5008;NS=2504;DP=19777;EAS_AF=0.1647;AMR_AF=0.1311;AFR_AF=0.0976;EUR_AF=0.2326;SAS_AF=0.1605;AA=G|||;VT=SNP
10	53960696	rs4935317	A	G	100	PASS	AC=454;AF=0.090655;AN=5008;NS=2504;DP=18280;EAS_AF=0.3125;AMR_AF=0.0836;AFR_AF=0.0023;EUR_AF=0.0139;SAS_AF=0.0654;AA=a|||;VT=SNP
10	53960769	rs72787305	T	C	100	PASS	AC=1009;AF=0.201478;AN=5008;NS=2504;DP=18746;EAS_AF=0.2034;AMR_AF=0.1239;AFR_AF=0.2436;EUR_AF=0.1133;SAS_AF=0.2883;AA=T|||;VT=SNP
10	53961851	rs9416046	T	C	100	PASS	AC=1200;AF=0.239617;AN=5008;NS=2504;DP=18545;EAS_AF=0.2272;AMR_AF=0.4308;AFR_AF=0.0378;EUR_AF=0.325;SAS_AF=0.3016;AA=T|||;VT=SNP
10	53961906	rs9415087	G	A	100	PASS	AC=1202;AF=0.240016;AN=5008;NS=2504;DP=18331;EAS_AF=0.2272;AMR_AF=0.4308;AFR_AF=0.0401;EUR_AF=0.325;SAS_AF=0.3006;AA=G|||;VT=SNP
10	53961940	rs2339952	C	T	100	PASS	AC=3664;AF=0.731629;AN=5008;NS=2504;DP=18320;EAS_AF=0.7966;AMR_AF=0.8573;AFR_AF=0.5174;EUR_AF=0.8857;SAS_AF=0.7065;AA=c|||;VT=SNP
10	53962124	rs7087753	C	T	100	PASS	AC=3664;AF=0.731629;AN=5008;NS=2504;DP=18686;EAS_AF=0.7966;AMR_AF=0.8573;AFR_AF=0.5174;EUR_AF=0.8857;SAS_AF=0.7065;AA=T|||;VT=SNP
10	53962491	rs11527238	C	T	100	PASS	AC=780;AF=0.155751;AN=5008;NS=2504;DP=17081;EAS_AF=0.1647;AMR_AF=0.1311;AFR_AF=0.0976;EUR_AF=0.2326;SAS_AF=0.1636;AA=C|||;VT=SNP
10	53962604	rs7900521	T	A	100	PASS	AC=3544;AF=0.707668;AN=5008;NS=2504;DP=16943;EAS_AF=0.7966;AMR_AF=0.8501;AFR_AF=0.4304;EUR_AF=0.8857;SAS_AF=0.7065;AA=t|||;VT=SNP
10	53962842	rs2134762	A	G	100	PASS	AC=1010;AF=0.201677;AN=5008;NS=2504;DP=18453;EAS_AF=0.2034;AMR_AF=0.1225;AFR_AF=0.2413;EUR_AF=0.1133;SAS_AF=0.2935;AA=A|||;VT=SNP
10	53963429	rs1910532	A	G	100	PASS	AC=1292;AF=0.257987;AN=5008;NS=2504;DP=19603;EAS_AF=0.2034;AMR_AF=0.1398;AFR_AF=0.4448;EUR_AF=0.1143;SAS_AF=0.2935;AA=A|||;VT=SNP
10	53964805	rs6480761	A	C	100	PASS	AC=2386;AF=0.476438;AN=5008;NS=2504;DP=16680;EAS_AF=0.6806;AMR_AF=0.3617;AFR_AF=0.4297;EUR_AF=0.3708;SAS_AF=0.5194;AA=A|||;VT=SNP
10	53964806	rs11001183	G	T	100	PASS	AC=798;AF=0.159345;AN=5008;NS=2504;DP=16691;EAS_AF=0.1647;AMR_AF=0.1383;AFR_AF=0.0983;EUR_AF=0.2435;SAS_AF=0.1646;AA=G|||;VT=SNP
10	53965223	rs7068267	C	A	100	PASS	AC=1004;AF=0.200479;AN=5008;NS=2504;DP=17555;EAS_AF=0.1964;AMR_AF=0.1225;AFR_AF=0.2413;EUR_AF=0.1133;SAS_AF=0.2945;AA=C|||;VT=SNP
10	53966026	rs67024255	T	C	100	PASS	AC=1006;AF=0.200879;AN=5008;NS=2504;DP=18839;EAS_AF=0.1994;AMR_AF=0.1225;AFR_AF=0.2413;EUR_AF=0.1133;SAS_AF=0.2935;AA=T|||;VT=SNP
10	53966124	rs1194491	C	A	100	PASS	AC=2667;AF=0.532548;AN=5008;NS=2504;DP=18316;EAS_AF=0.7073;AMR_AF=0.6599;AFR_AF=0.3116;EUR_AF=0.5696;SAS_AF=0.5225;AA=C|||;VT=SNP
10	53966267	rs1210449	A	T	100	PASS	AC=3886;AF=0.775958;AN=5008;NS=2504;DP=20999;EAS_AF=0.8006;AMR_AF=0.8674;AFR_AF=0.6762;EUR_AF=0.8867;SAS_AF=0.7065;AA=T|||;VT=SNP
10	53966295	rs12355173	A	T	100	PASS	AC=1006;AF=0.200879;AN=5008;NS=2504;DP=21299;EAS_AF=0.1994;AMR_AF=0.1225;AFR_AF=0.2413;EUR_AF=0.1133;SAS_AF=0.2935;AA=A|||;VT=SNP
10	53966300	rs1194492	G	A	100	PASS	AC=1195;AF=0.238618;AN=5008;NS=2504;DP=21097;EAS_AF=0.2292;AMR_AF=0.4236;AFR_AF=0.0454;EUR_AF=0.3231;SAS_AF=0.2914;AA=G|||;VT=SNP
10	53966307	rs12359674	C	T	100	PASS	AC=1007;AF=0.201078;AN=5008;NS=2504;DP=21319;EAS_AF=0.1994;AMR_AF=0.1225;AFR_AF=0.2421;EUR_AF=0.1133;SAS_AF=0.2935;AA=C|||;VT=SNP
10	53966802	rs7898960	C	A	100	PASS	AC=1004;AF=0.200479;AN=5008;NS=2504;DP=23714;EAS_AF=0.1964;AMR_AF=0.1225;AFR_AF=0.2421;EUR_AF=0.1133;SAS_AF=0.2935;AA=C|||;VT=SNP
10	53967349	rs59549474	C	G	100	PASS	AC=1077;AF=0.215056;AN=5008;NS=2504;DP=20772;EAS_AF=0.1964;AMR_AF=0.1254;AFR_AF=0.2587;EUR_AF=0.1133;SAS_AF=0.3436;AA=C|||;VT=SNP
10	53967538	rs1194495	G	A	100	PASS	AC=1137;AF=0.227037;AN=5008;NS=2504;DP=18545;EAS_AF=0.2292;AMR_AF=0.4265;AFR_AF=0.0371;EUR_AF=0.3131;SAS_AF=0.2515;AA=G|||;VT=SNP
10	53967561	rs61277906	A	G	100	PASS	AC=1140;AF=0.227636;AN=5008;NS=2504;DP=19090;EAS_AF=0.1994;AMR_AF=0.1297;AFR_AF=0.3018;EUR_AF=0.1133;SAS_AF=0.3436;AA=A|||;VT=SNP
10	53967731	rs11001190	G	T	100	PASS	AC=1163;AF=0.232228;AN=5008;NS=2504;DP=20903;EAS_AF=0.1964;AMR_AF=0.1326;AFR_AF=0.3192;EUR_AF=0.1133;SAS_AF=0.3446;AA=T|||;VT=SNP
10	53969988	rs10508964	C	T	100	PASS	AC=1138;AF=0.227236;AN=5008;NS=2504;DP=20984;EAS_AF=0.246;AMR_AF=0.3573;AFR_AF=0.031;EUR_AF=0.3539;SAS_AF=0.2505;AA=C|||;VT=SNP
10	53970172	rs72787313	C	T	100	PASS	AC=713;AF=0.142372;AN=5008;NS=2504;DP=18512;EAS_AF=0.1964;AMR_AF=0.072;AFR_AF=0.0083;EUR_AF=0.1421;SAS_AF=0.318;AA=C|||;VT=SNP
10	53971671	rs7917121	T	C	100	PASS	AC=1292;AF=0.257987;AN=5008;NS=2504;DP=13538;EAS_AF=0.4554;AMR_AF=0.183;AFR_AF=0.3918;EUR_AF=0.0805;SAS_AF=0.1094;AA=T|||;VT=SNP
10	53972149	rs73346917	C	A	100	PASS	AC=865;AF=0.172724;AN=5008;NS=2504;DP=16766;EAS_AF=0.2996;AMR_AF=0.1441;AFR_AF=0.2534;EUR_AF=0.0447;SAS_AF=0.0849;AA=C|||;VT=SNP
10	53972465	rs1875789	A	G	100	PASS	AC=1133;AF=0.226238;AN=5008;NS=2504;DP=16463;EAS_AF=0.4702;AMR_AF=0.1729;AFR_AF=0.2716;EUR_AF=0.0746;SAS_AF=0.1074;AA=G|||;VT=SNP
10	53973439	rs10824246	A	G	100	PASS	AC=1149;AF=0.229433;AN=5008;NS=2504;DP=16529;EAS_AF=0.496;AMR_AF=0.1715;AFR_AF=0.2602;EUR_AF=0.0755;SAS_AF=0.1125;AA=A|||;VT=SNP
10	53973687	rs11001209	A	G	100	PASS	AC=1148;AF=0.229233;AN=5008;NS=2504;DP=19626;EAS_AF=0.496;AMR_AF=0.1715;AFR_AF=0.261;EUR_AF=0.0755;SAS_AF=0.1104;AA=A|||;VT=SNP
10	53974062	rs11001213	T	C	100	PASS	AC=1153;AF=0.230232;AN=5008;NS=2504;DP=20780;EAS_AF=0.496;AMR_AF=0.1787;AFR_AF=0.261;EUR_AF=0.0755;SAS_AF=0.1104;AA=T|||;VT=SNP
10	53974269	rs12256137	G	A	100	PASS	AC=897;AF=0.179113;AN=5008;NS=2504;DP=20748;EAS_AF=0.0437;AMR_AF=0.0749;AFR_AF=0.2943;EUR_AF=0.1133;SAS_AF=0.3047;AA=G|||;VT=SNP
10	53974619	rs2339953	A	G	100	PASS	AC=1181;AF=0.235823;AN=5008;NS=2504;DP=14551;EAS_AF=0.496;AMR_AF=0.183;AFR_AF=0.2799;EUR_AF=0.0755;SAS_AF=0.1104;AA=G|||;VT=SNP
10	53974705	rs11001215	G	A	100	PASS	AC=586;AF=0.117013;AN=5008;NS=2504;DP=15832;EAS_AF=0.1548;AMR_AF=0.1095;AFR_AF=0.0333;EUR_AF=0.172;SAS_AF=0.1401;AA=G|||;VT=SNP
10	53975769	rs1406476	A	G	100	PASS	AC=3894;AF=0.777556;AN=5008;NS=2504;DP=17336;EAS_AF=0.9415;AMR_AF=0.7305;AFR_AF=0.6823;EUR_AF=0.7286;SAS_AF=0.8211;AA=G|||;VT=SNP
10	53976101	rs1194498	C	G	100	PASS	AC=935;AF=0.186701;AN=5008;NS=2504;DP=17701;EAS_AF=0.0595;AMR_AF=0.2507;AFR_AF=0.1778;EUR_AF=0.2704;SAS_AF=0.1984;AA=C|||;VT=SNP
10	53976957	rs72787319	C	T	100	PASS	AC=597;AF=0.119209;AN=5008;NS=2504;DP=16728;EAS_AF=0.1974;AMR_AF=0.049;AFR_AF=0.0038;EUR_AF=0.0666;SAS_AF=0.2986;AA=C|||;VT=SNP
10	53977250	rs10824254	C	T	100	PASS	AC=1348;AF=0.269169;AN=5008;NS=2504;DP=16311;EAS_AF=0.255;AMR_AF=0.3501;AFR_AF=0.1989;EUR_AF=0.34;SAS_AF=0.2485;AA=C|||;VT=SNP
10	53977867	rs11001232	G	C	100	PASS	AC=620;AF=0.123802;AN=5008;NS=2504;DP=15385;EAS_AF=0.1964;AMR_AF=0.0504;AFR_AF=0.0038;EUR_AF=0.0666;SAS_AF=0.3221;AA=G|||;VT=SNP
10	53978920	rs10824256	G	A	100	PASS	AC=1201;AF=0.239816;AN=5008;NS=2504;DP=15131;EAS_AF=0.3284;AMR_AF=0.072;AFR_AF=0.3729;EUR_AF=0.0577;SAS_AF=0.2751;AA=g|||;VT=SNP
10	53980187	rs11001241	A	T	100	PASS	AC=2389;AF=0.477037;AN=5008;NS=2504;DP=14384;EAS_AF=0.6627;AMR_AF=0.5216;AFR_AF=0.1725;EUR_AF=0.5616;SAS_AF=0.5787;AA=A|||;VT=SNP
10	53980212	rs1699304	C	A	100	PASS	AC=1093;AF=0.218251;AN=5008;NS=2504;DP=16013;EAS_AF=0.1567;AMR_AF=0.2622;AFR_AF=0.1309;EUR_AF=0.3002;SAS_AF=0.2843;AA=C|||;VT=SNP
10	53980455	rs147330997	T	C	100	PASS	AC=319;AF=0.0636981;AN=5008;NS=2504;DP=17615;EAS_AF=0.0298;AMR_AF=0.0187;AFR_AF=0.053;EUR_AF=0.0159;SAS_AF=0.1943;AA=T|||;VT=SNP
10	53980577	rs12777614	T	G	100	PASS	AC=984;AF=0.196486;AN=5008;NS=2504;DP=19886;EAS_AF=0.3492;AMR_AF=0.232;AFR_AF=0.0499;EUR_AF=0.2366;SAS_AF=0.1708;AA=T|||;VT=SNP
10	53980627	rs58826461	G	T	100	PASS	AC=594;AF=0.11861;AN=5008;NS=2504;DP=20847;EAS_AF=0.0437;AMR_AF=0.0922;AFR_AF=0.2557;EUR_AF=0.0835;SAS_AF=0.0654;AA=G|||;VT=SNP
10	53980632	rs12770079	G	A	100	PASS	AC=444;AF=0.0886581;AN=5008;NS=2504;DP=20865;EAS_AF=0.004;AMR_AF=0.1239;AFR_AF=0.0106;EUR_AF=0.2266;SAS_AF=0.1145;AA=G|||;VT=SNP
10	53981270	rs41375848	T	G	100	PASS	AC=626;AF=0.125;AN=5008;NS=2504;DP=15598;EAS_AF=0.0427;AMR_AF=0.0965;AFR_AF=0.2776;EUR_AF=0.0845;SAS_AF=0.0654;AA=T|||;VT=SNP
10	53981353	rs1729581	T	C	100	PASS	AC=1077;AF=0.215056;AN=5008;NS=2504;DP=15445;EAS_AF=0.1627;AMR_AF=0.2579;AFR_AF=0.1203;EUR_AF=0.3002;SAS_AF=0.2791;AA=T|||;VT=SNP
10	53981733	rs113854545	A	G	100	PASS	AC=251;AF=0.0501198;AN=5008;NS=2504;DP=19024;EAS_AF=0.0288;AMR_AF=0.0159;AFR_AF=0.0151;EUR_AF=0.0159;SAS_AF=0.1789;AA=A|||;VT=SNP
10	53981805	rs111738450	C	T	100	PASS	AC=252;AF=0.0503195;AN=5008;NS=2504;DP=18061;EAS_AF=0.0288;AMR_AF=0.0159;AFR_AF=0.0166;EUR_AF=0.0159;SAS_AF=0.1779;AA=C|||;VT=SNP
10	53983258	rs1729578	T	C	100	PASS	AC=1240;AF=0.247604;AN=5008;NS=2504;DP=19983;EAS_AF=0.1637;AMR_AF=0.2709;AFR_AF=0.2284;EUR_AF=0.3032;SAS_AF=0.2863;AA=t|||;VT=SNP
10	53983697	rs72787323	T	C	100	PASS	AC=376;AF=0.0750799;AN=5008;NS=2504;DP=18500;EAS_AF=0.0685;AMR_AF=0.0403;AFR_AF=0.0182;EUR_AF=0.0388;SAS_AF=0.2209;AA=t|||;VT=SNP
10	53983948	rs7918883	T	C	100	PASS	AC=4590;AF=0.916534;AN=5008;NS=2504;DP=11915;EAS_AF=0.9315;AMR_AF=0.9597;AFR_AF=0.9463;EUR_AF=0.9612;SAS_AF=0.7843;AA=c|||;VT=SNP
10	53985639	rs1919462	G	T	100	PASS	AC=1930;AF=0.385383;AN=5008;NS=2504;DP=18360;EAS_AF=0.4325;AMR_AF=0.4568;AFR_AF=0.1331;EUR_AF=0.5875;SAS_AF=0.4192;AA=G|||;VT=SNP
10	53985646	rs1194522	G	A	100	PASS	AC=3643;AF=0.727436;AN=5008;NS=2504;DP=18393;EAS_AF=0.9296;AMR_AF=0.8429;AFR_AF=0.3767;EUR_AF=0.8986;SAS_AF=0.7352;AA=g|||;VT=SNP
10	53986453	rs1194520	A	T	100	PASS	AC=1234;AF=0.246406;AN=5008;NS=2504;DP=18056;EAS_AF=0.1657;AMR_AF=0.2709;AFR_AF=0.2284;EUR_AF=0.3022;SAS_AF=0.2791;AA=A|||;VT=SNP
10	53986505	rs10824262	G	T	100	PASS	AC=2432;AF=0.485623;AN=5008;NS=2504;DP=17426;EAS_AF=0.7649;AMR_AF=0.5764;AFR_AF=0.1483;EUR_AF=0.5964;SAS_AF=0.4755;AA=G|||;VT=SNP
10	53987758	rs72787326	T	C	100	PASS	AC=356;AF=0.0710863;AN=5008;NS=2504;DP=17661;EAS_AF=0.0685;AMR_AF=0.0389;AFR_AF=0.0038;EUR_AF=0.0388;SAS_AF=0.2209;AA=T|||;VT=SNP
10	53987824	rs1194518	C	T	100	PASS	AC=4297;AF=0.858027;AN=5008;NS=2504;DP=17814;EAS_AF=0.9315;AMR_AF=0.9308;AFR_AF=0.7436;EUR_AF=0.9612;SAS_AF=0.7791;AA=T|||;VT=SNP
10	53989335	rs10824270	G	T	100	PASS	AC=358;AF=0.0714856;AN=5008;NS=2504;DP=19155;EAS_AF=0.0675;AMR_AF=0.0389;AFR_AF=0.0166;EUR_AF=0.0388;SAS_AF=0.2065;AA=G|||;VT=SNP
10	53990587	rs1609539	T	A	100	PASS	AC=1024;AF=0.204473;AN=5008;NS=2504;DP=18553;EAS_AF=0.1647;AMR_AF=0.2493;AFR_AF=0.0794;EUR_AF=0.3022;SAS_AF=0.2822;AA=T|||;VT=SNP
10	53991816	rs9416051	A	C	100	PASS	AC=1134;AF=0.226438;AN=5008;NS=2504;DP=16496;EAS_AF=0.1647;AMR_AF=0.2651;AFR_AF=0.1415;EUR_AF=0.3161;SAS_AF=0.2853;AA=A|||;VT=SNP
10	53992331	rs72787330	C	A	100	PASS	AC=340;AF=0.0678914;AN=5008;NS=2504;DP=18022;EAS_AF=0.0675;AMR_AF=0.0375;AFR_AF=0.0038;EUR_AF=0.0388;SAS_AF=0.2065;AA=C|||;VT=SNP
10	53992507	rs2339954	G	A	100	PASS	AC=2408;AF=0.480831;AN=5008;NS=2504;DP=17866;EAS_AF=0.7669;AMR_AF=0.5706;AFR_AF=0.149;EUR_AF=0.5845;SAS_AF=0.4642;AA=G|||;VT=SNP
10	53992834	rs871995	C	T	100	PASS	AC=1192;AF=0.238019;AN=5008;NS=2504;DP=17727;EAS_AF=0.1627;AMR_AF=0.2622;AFR_AF=0.2209;EUR_AF=0.3012;SAS_AF=0.2566;AA=C|||;VT=SNP
10	53999944	rs12355958	G	A	100	PASS	AC=697;AF=0.139177;AN=5008;NS=2504;DP=19496;EAS_AF=0.0685;AMR_AF=0.0692;AFR_AF=0.2413;EUR_AF=0.0378;SAS_AF=0.228;AA=G|||;VT=SNP
10	54000643	rs1194499	G	A	100	PASS	AC=1198;AF=0.239217;AN=5008;NS=2504;DP=17835;EAS_AF=0.1617;AMR_AF=0.3646;AFR_AF=0.1762;EUR_AF=0.2992;SAS_AF=0.2536;AA=A|||;VT=SNP
10	54000704	rs7909144	A	G	100	PASS	AC=2446;AF=0.488419;AN=5008;NS=2504;DP=18124;EAS_AF=0.7679;AMR_AF=0.4769;AFR_AF=0.2118;EUR_AF=0.5984;SAS_AF=0.4693;AA=a|||;VT=SNP
10	54001622	rs72787333	T	A	100	PASS	AC=385;AF=0.076877;AN=5008;NS=2504;DP=17985;EAS_AF=0.0685;AMR_AF=0.0403;AFR_AF=0.0159;EUR_AF=0.0378;SAS_AF=0.2342;AA=T|||;VT=SNP
10	54002021	rs1194501	A	C	100	PASS	AC=1207;AF=0.241014;AN=5008;NS=2504;DP=17690;EAS_AF=0.1627;AMR_AF=0.366;AFR_AF=0.1755;EUR_AF=0.3022;SAS_AF=0.2587;AA=A|||;VT=SNP
10	54002389	rs10824291	C	G	100	PASS	AC=2410;AF=0.48123;AN=5008;NS=2504;DP=16012;EAS_AF=0.7679;AMR_AF=0.4769;AFR_AF=0.1838;EUR_AF=0.5984;SAS_AF=0.4703;AA=G|||;VT=SNP
10	54002801	rs1875792	A	G	100	PASS	AC=2410;AF=0.48123;AN=5008;NS=2504;DP=15652;EAS_AF=0.7669;AMR_AF=0.4769;AFR_AF=0.1838;EUR_AF=0.5984;SAS_AF=0.4714;AA=A|||;VT=SNP
10	54002978	rs1875793	G	T	100	PASS	AC=686;AF=0.136981;AN=5008;NS=2504;DP=14254;EAS_AF=0.0685;AMR_AF=0.0677;AFR_AF=0.2337;EUR_AF=0.0378;SAS_AF=0.228;AA=G|||;VT=SNP
10	54003008	rs1875794	A	G	100	PASS	AC=1857;AF=0.370807;AN=5008;NS=2504;DP=14443;EAS_AF=0.4206;AMR_AF=0.3617;AFR_AF=0.1392;EUR_AF=0.5895;SAS_AF=0.4141;AA=A|||;VT=SNP
10	54003856	rs16928359	A	T	100	PASS	AC=687;AF=0.137181;AN=5008;NS=2504;DP=14486;EAS_AF=0.0685;AMR_AF=0.0677;AFR_AF=0.2337;EUR_AF=0.0378;SAS_AF=0.229;AA=A|||;VT=SNP
10	54004121	rs11001339	A	G	100	PASS	AC=2507;AF=0.500599;AN=5008;NS=2504;DP=11967;EAS_AF=0.7679;AMR_AF=0.4769;AFR_AF=0.2148;EUR_AF=0.5984;SAS_AF=0.5276;AA=G|||;VT=SNP
10	54004278	rs1213068	G	A	100	PASS	AC=1164;AF=0.232428;AN=5008;NS=2504;DP=9927;EAS_AF=0.1617;AMR_AF=0.3703;AFR_AF=0.1861;EUR_AF=0.2992;SAS_AF=0.2014;AA=G|||;VT=SNP
10	54004393	rs12218397	A	C	100	PASS	AC=2506;AF=0.500399;AN=5008;NS=2504;DP=7687;EAS_AF=0.7669;AMR_AF=0.4769;AFR_AF=0.2148;EUR_AF=0.5984;SAS_AF=0.5276;AA=A|||;VT=SNP
10	54004847	rs11001343	A	G	100	PASS	AC=2501;AF=0.499401;AN=5008;NS=2504;DP=10010;EAS_AF=0.7669;AMR_AF=0.4769;AFR_AF=0.211;EUR_AF=0.5984;SAS_AF=0.5276;AA=A|||;VT=SNP
10	54005176	rs7074246	A	G	100	PASS	AC=2432;AF=0.485623;AN=5008;NS=2504;DP=15556;EAS_AF=0.7639;AMR_AF=0.4611;AFR_AF=0.1725;EUR_AF=0.5944;SAS_AF=0.5276;AA=G|||;VT=SNP
10	54005644	rs1194505	G	T	100	PASS	AC=1562;AF=0.311901;AN=5008;NS=2504;DP=13786;EAS_AF=0.2312;AMR_AF=0.4092;AFR_AF=0.2163;EUR_AF=0.337;SAS_AF=0.4294;AA=G|||;VT=SNP
10	54006488	rs10824295	G	T	100	PASS	AC=2468;AF=0.492812;AN=5008;NS=2504;DP=15029;EAS_AF=0.7669;AMR_AF=0.4769;AFR_AF=0.1868;EUR_AF=0.5974;SAS_AF=0.5276;AA=T|||;VT=SNP
10	54007026	rs4041235	C	T	100	PASS	AC=2468;AF=0.492812;AN=5008;NS=2504;DP=14580;EAS_AF=0.7669;AMR_AF=0.4769;AFR_AF=0.1868;EUR_AF=0.5974;SAS_AF=0.5276;AA=c|||;VT=SNP
10	54009116	rs7907681	G	A	100	PASS	AC=1866;AF=0.372604;AN=5008;NS=2504;DP=11815;EAS_AF=0.3978;AMR_AF=0.3631;AFR_AF=0.1717;EUR_AF=0.5875;SAS_AF=0.4039;AA=G|||;VT=SNP
10	54009447	rs1194513	G	A	100	PASS	AC=1162;AF=0.232029;AN=5008;NS=2504;DP=18017;EAS_AF=0.1865;AMR_AF=0.3732;AFR_AF=0.1558;EUR_AF=0.2952;SAS_AF=0.2168;AA=G|||;VT=SNP
10	54009538	rs1194512	T	G	100	PASS	AC=1085;AF=0.216653;AN=5008;NS=2504;DP=16604;EAS_AF=0.1875;AMR_AF=0.3646;AFR_AF=0.1014;EUR_AF=0.2952;SAS_AF=0.2168;AA=T|||;VT=SNP
10	54009704	rs1194511	A	T	100	PASS	AC=1050;AF=0.209665;AN=5008;NS=2504;DP=20527;EAS_AF=0.0823;AMR_AF=0.3732;AFR_AF=0.1536;EUR_AF=0.2962;SAS_AF=0.2117;AA=A|||;VT=SNP
10	54010637	rs10824297	C	T	100	PASS	AC=378;AF=0.0754792;AN=5008;NS=2504;DP=19610;EAS_AF=0.0873;AMR_AF=0.0389;AFR_AF=0.0038;EUR_AF=0.0378;SAS_AF=0.2249;AA=C|||;VT=SNP
10	54011665	rs10824300	A	G	100	PASS	AC=1968;AF=0.392971;AN=5008;NS=2504;DP=16050;EAS_AF=0.5119;AMR_AF=0.3588;AFR_AF=0.1604;EUR_AF=0.5885;SAS_AF=0.408;AA=A|||;VT=SNP
10	54012431	rs7086430	T	C	100	PASS	AC=899;AF=0.179513;AN=5008;NS=2504;DP=18977;EAS_AF=0.0893;AMR_AF=0.0879;AFR_AF=0.3654;EUR_AF=0.0388;SAS_AF=0.2311;AA=T|||;VT=SNP
10	54012783	rs10824303	G	C	100	PASS	AC=1965;AF=0.392372;AN=5008;NS=2504;DP=16433;EAS_AF=0.5129;AMR_AF=0.3602;AFR_AF=0.1573;EUR_AF=0.5865;SAS_AF=0.409;AA=G|||;VT=SNP
10	54012822	rs11001376	T	C	100	PASS	AC=458;AF=0.0914537;AN=5008;NS=2504;DP=16083;EAS_AF=0.0893;AMR_AF=0.0447;AFR_AF=0.0545;EUR_AF=0.0388;SAS_AF=0.2311;AA=T|||;VT=SNP
10	54012974	rs1194510	A	G	100	PASS	AC=3002;AF=0.599441;AN=5008;NS=2504;DP=15845;EAS_AF=0.5923;AMR_AF=0.732;AFR_AF=0.3094;EUR_AF=0.8827;SAS_AF=0.6135;AA=A|||;VT=SNP
10	54013402	rs1194509	C	T	100	PASS	AC=3935;AF=0.785743;AN=5008;NS=2504;DP=14452;EAS_AF=0.6815;AMR_AF=0.8213;AFR_AF=0.6997;EUR_AF=0.9215;SAS_AF=0.8446;AA=C|||;VT=SNP
10	54014034	rs1194508	C	T	100	PASS	AC=940;AF=0.1877;AN=5008;NS=2504;DP=17937;EAS_AF=0.0813;AMR_AF=0.3646;AFR_AF=0.0825;EUR_AF=0.2932;SAS_AF=0.2055;AA=C|||;VT=SNP
10	54014065	rs1194507	A	C	100	PASS	AC=3037;AF=0.60643;AN=5008;NS=2504;DP=17772;EAS_AF=0.5883;AMR_AF=0.7334;AFR_AF=0.3336;EUR_AF=0.8827;SAS_AF=0.6196;AA=A|||;VT=SNP
10	54016782	rs12569472	G	A	100	PASS	AC=397;AF=0.0792732;AN=5008;NS=2504;DP=15816;EAS_AF=0.0883;AMR_AF=0.0389;AFR_AF=0.0038;EUR_AF=0.0398;SAS_AF=0.2413;AA=G|||;VT=SNP
10	54021073	rs1534628	G	A	100	PASS	AC=3020;AF=0.603035;AN=5008;NS=2504;DP=12920;EAS_AF=0.5863;AMR_AF=0.7262;AFR_AF=0.3253;EUR_AF=0.8817;SAS_AF=0.6217;AA=G|||;VT=SNP
10	54021847	rs11001389	G	A	100	PASS	AC=398;AF=0.0794728;AN=5008;NS=2504;DP=16791;EAS_AF=0.0873;AMR_AF=0.0403;AFR_AF=0.0159;EUR_AF=0.0388;SAS_AF=0.227;AA=G|||;VT=SNP
10	54021937	rs12768182	A	G	100	PASS	AC=1835;AF=0.366414;AN=5008;NS=2504;DP=17253;EAS_AF=0.3998;AMR_AF=0.3516;AFR_AF=0.1505;EUR_AF=0.5875;SAS_AF=0.407;AA=A|||;VT=SNP
10	54023172	rs58198087	C	A	100	PASS	AC=820;AF=0.163738;AN=5008;NS=2504;DP=14932;EAS_AF=0.0863;AMR_AF=0.0821;AFR_AF=0.3124;EUR_AF=0.0388;SAS_AF=0.229;AA=C|||;VT=SNP
10	54023574	rs1194514	G	T	100	PASS	AC=3129;AF=0.6248;AN=5008;NS=2504;DP=16705;EAS_AF=0.5804;AMR_AF=0.732;AFR_AF=0.41;EUR_AF=0.8827;SAS_AF=0.6196;AA=G|||;VT=SNP
10	54024633	rs11001394	C	T	100	PASS	AC=736;AF=0.146965;AN=5008;NS=2504;DP=16573;EAS_AF=0.0873;AMR_AF=0.0778;AFR_AF=0.2466;EUR_AF=0.0388;SAS_AF=0.2342;AA=C|||;VT=SNP
10	54024961	rs140358050	C	T	100	PASS	AC=148;AF=0.0295527;AN=5008;NS=2504;DP=17492;EAS_AF=0.0238;AMR_AF=0.0115;AFR_AF=0.0015;EUR_AF=0.0119;SAS_AF=0.1043;AA=C|||;VT=SNP
10	54025255	rs72787341	A	G	100	PASS	AC=442;AF=0.0882588;AN=5008;NS=2504;DP=20229;EAS_AF=0.0873;AMR_AF=0.0432;AFR_AF=0.0424;EUR_AF=0.0378;SAS_AF=0.2352;AA=a|||;VT=SNP
10	54027342	rs57497780	G	A	100	PASS	AC=435;AF=0.086861;AN=5008;NS=2504;DP=16961;EAS_AF=0.0883;AMR_AF=0.0447;AFR_AF=0.0348;EUR_AF=0.0378;SAS_AF=0.2362;AA=G|||;VT=SNP
10	54028464	rs10824310	C	T	100	PASS	AC=434;AF=0.0866613;AN=5008;NS=2504;DP=20779;EAS_AF=0.0883;AMR_AF=0.0447;AFR_AF=0.0348;EUR_AF=0.0378;SAS_AF=0.2352;AA=C|||;VT=SNP
10	54031957	rs16928725	C	T	100	PASS	AC=597;AF=0.119209;AN=5008;NS=2504;DP=16316;EAS_AF=0.0883;AMR_AF=0.0605;AFR_AF=0.1483;EUR_AF=0.0388;SAS_AF=0.2362;AA=C|||;VT=SNP
10	54032702	rs1406473	G	T	100	PASS	AC=944;AF=0.188498;AN=5008;NS=2504;DP=13857;EAS_AF=0.2282;AMR_AF=0.1816;AFR_AF=0.2958;EUR_AF=0.0706;SAS_AF=0.1288;AA=T|||;VT=SNP
10	54033639	rs7905077	G	T	100	PASS	AC=3834;AF=0.765575;AN=5008;NS=2504;DP=14783;EAS_AF=0.8204;AMR_AF=0.6239;AFR_AF=0.8253;EUR_AF=0.7038;SAS_AF=0.7924;AA=T|||;VT=SNP
10	54034383	rs11001416	T	G	100	PASS	AC=939;AF=0.1875;AN=5008;NS=2504;DP=16574;EAS_AF=0.2202;AMR_AF=0.183;AFR_AF=0.2958;EUR_AF=0.0726;SAS_AF=0.1288;AA=G|||;VT=SNP
10	54034717	rs7085534	G	A	100	PASS	AC=598;AF=0.119409;AN=5008;NS=2504;DP=21397;EAS_AF=0.0883;AMR_AF=0.0605;AFR_AF=0.1483;EUR_AF=0.0388;SAS_AF=0.2372;AA=G|||;VT=SNP
10	54035156	rs12243664	C	A	100	PASS	AC=937;AF=0.187101;AN=5008;NS=2504;DP=20247;EAS_AF=0.2202;AMR_AF=0.183;AFR_AF=0.2943;EUR_AF=0.0726;SAS_AF=0.1288;AA=A|||;VT=SNP
10	54035437	rs10762671	C	T	100	PASS	AC=3966;AF=0.791933;AN=5008;NS=2504;DP=18757;EAS_AF=0.8204;AMR_AF=0.634;AFR_AF=0.9191;EUR_AF=0.7038;SAS_AF=0.7935;AA=T|||;VT=SNP
10	54035980	rs11001421	C	A	100	PASS	AC=408;AF=0.0814696;AN=5008;NS=2504;DP=19076;EAS_AF=0.0883;AMR_AF=0.0403;AFR_AF=0.0166;EUR_AF=0.0378;SAS_AF=0.2362;AA=C|||;VT=SNP
10	54036509	rs1528880	T	A	100	PASS	AC=947;AF=0.189097;AN=5008;NS=2504;DP=17885;EAS_AF=0.2282;AMR_AF=0.183;AFR_AF=0.295;EUR_AF=0.0726;SAS_AF=0.1299;AA=A|||;VT=SNP
10	54037188	rs1919460	A	G	100	PASS	AC=2053;AF=0.409944;AN=5008;NS=2504;DP=19740;EAS_AF=0.5109;AMR_AF=0.3501;AFR_AF=0.2118;EUR_AF=0.5924;SAS_AF=0.4284;AA=A|||;VT=SNP
10	54037209	rs1919461	A	G	100	PASS	AC=2002;AF=0.39976;AN=5008;NS=2504;DP=19988;EAS_AF=0.5119;AMR_AF=0.3458;AFR_AF=0.1755;EUR_AF=0.5924;SAS_AF=0.4274;AA=A|||;VT=SNP
10	54038484	rs11001431	G	A	100	PASS	AC=391;AF=0.0780751;AN=5008;NS=2504;DP=16176;EAS_AF=0.0883;AMR_AF=0.0389;AFR_AF=0.0038;EUR_AF=0.0378;SAS_AF=0.2372;AA=G|||;VT=SNP
10	54039559	rs7083967	G	A	100	PASS	AC=2051;AF=0.409545;AN=5008;NS=2504;DP=16153;EAS_AF=0.5109;AMR_AF=0.3516;AFR_AF=0.2118;EUR_AF=0.5915;SAS_AF=0.4264;AA=G|||;VT=SNP
10	54040023	rs3898630	T	G	100	PASS	AC=420;AF=0.0838658;AN=5008;NS=2504;DP=17810;EAS_AF=0.0883;AMR_AF=0.0418;AFR_AF=0.0242;EUR_AF=0.0378;SAS_AF=0.2372;AA=T|||;VT=SNP
10	54041197	rs10824321	T	G	100	PASS	AC=418;AF=0.0834665;AN=5008;NS=2504;DP=14808;EAS_AF=0.0883;AMR_AF=0.0418;AFR_AF=0.0234;EUR_AF=0.0378;SAS_AF=0.2362;AA=T|||;VT=SNP
10	54042556	rs11001444	A	G	100	PASS	AC=1546;AF=0.308706;AN=5008;NS=2504;DP=19144;EAS_AF=0.3155;AMR_AF=0.2435;AFR_AF=0.444;EUR_AF=0.1113;SAS_AF=0.3681;AA=G|||;VT=SNP
10	54042782	rs16928871	C	T	100	PASS	AC=583;AF=0.116414;AN=5008;NS=2504;DP=21143;EAS_AF=0.0873;AMR_AF=0.0576;AFR_AF=0.1392;EUR_AF=0.0388;SAS_AF=0.2372;AA=C|||;VT=SNP
10	54043571	rs11001447	G	T	100	PASS	AC=1995;AF=0.398363;AN=5008;NS=2504;DP=14046;EAS_AF=0.505;AMR_AF=0.3487;AFR_AF=0.1747;EUR_AF=0.5924;SAS_AF=0.4264;AA=G|||;VT=SNP
10	54044262	rs3829169	G	A	100	PASS	AC=585;AF=0.116813;AN=5008;NS=2504;DP=15381;EAS_AF=0.0883;AMR_AF=0.0576;AFR_AF=0.1399;EUR_AF=0.0388;SAS_AF=0.2372;AA=G|||;VT=SNP
10	54044615	rs3793783	G	A	100	PASS	AC=603;AF=0.120407;AN=5008;NS=2504;DP=20233;EAS_AF=0.0883;AMR_AF=0.0576;AFR_AF=0.1543;EUR_AF=0.0388;SAS_AF=0.2362;AA=A|||;VT=SNP
10	54046138	rs11001455	A	T	100	PASS	AC=421;AF=0.0840655;AN=5008;NS=2504;DP=16215;EAS_AF=0.0883;AMR_AF=0.0418;AFR_AF=0.025;EUR_AF=0.0378;SAS_AF=0.2372;AA=A|||;VT=SNP
10	54046417	rs11001456	A	T	100	PASS	AC=2059;AF=0.411142;AN=5008;NS=2504;DP=13453;EAS_AF=0.503;AMR_AF=0.353;AFR_AF=0.2216;EUR_AF=0.5924;SAS_AF=0.4274;AA=A|||;VT=SNP
10	54046624	rs11001457	A	C	100	PASS	AC=421;AF=0.0840655;AN=5008;NS=2504;DP=12046;EAS_AF=0.0883;AMR_AF=0.0418;AFR_AF=0.025;EUR_AF=0.0378;SAS_AF=0.2372;AA=A|||;VT=SNP
10	54047702	rs11001460	T	G	100	PASS	AC=420;AF=0.0838658;AN=5008;NS=2504;DP=19773;EAS_AF=0.0883;AMR_AF=0.0418;AFR_AF=0.025;EUR_AF=0.0378;SAS_AF=0.2362;AA=T|||;VT=SNP
10	54048234	rs7916242	G	A	100	PASS	AC=3046;AF=0.608227;AN=5008;NS=2504;DP=20381;EAS_AF=0.6052;AMR_AF=0.4424;AFR_AF=0.587;EUR_AF=0.6322;SAS_AF=0.7331;AA=G|||;VT=SNP
10	54049359	rs11001472	A	G	100	PASS	AC=2466;AF=0.492412;AN=5008;NS=2504;DP=16848;EAS_AF=0.5179;AMR_AF=0.3847;AFR_AF=0.4486;EUR_AF=0.5934;SAS_AF=0.498;AA=A|||;VT=SNP
10	54049474	rs7101052	A	G	100	PASS	AC=422;AF=0.0842652;AN=5008;NS=2504;DP=17205;EAS_AF=0.0883;AMR_AF=0.0418;AFR_AF=0.0257;EUR_AF=0.0378;SAS_AF=0.2372;AA=A|||;VT=SNP
10	54050079	rs10762675	G	A	100	PASS	AC=2018;AF=0.402955;AN=5008;NS=2504;DP=15762;EAS_AF=0.499;AMR_AF=0.3516;AFR_AF=0.1952;EUR_AF=0.5924;SAS_AF=0.4264;AA=G|||;VT=SNP
10	54050305	rs57197814	A	T	100	PASS	AC=392;AF=0.0782748;AN=5008;NS=2504;DP=18373;EAS_AF=0.0883;AMR_AF=0.0389;AFR_AF=0.0045;EUR_AF=0.0378;SAS_AF=0.2372;AA=A|||;VT=SNP
10	54050467	rs10762676	C	T	100	PASS	AC=3700;AF=0.738818;AN=5008;NS=2504;DP=13429;EAS_AF=0.6002;AMR_AF=0.5346;AFR_AF=0.9561;EUR_AF=0.6968;SAS_AF=0.7761;AA=T|||;VT=SNP
10	54051270	rs10824336	G	A	100	PASS	AC=2009;AF=0.401158;AN=5008;NS=2504;DP=14014;EAS_AF=0.5;AMR_AF=0.3516;AFR_AF=0.1876;EUR_AF=0.5924;SAS_AF=0.4264;AA=G|||;VT=SNP
10	54053817	rs1881597	C	T	100	PASS	AC=1474;AF=0.294329;AN=5008;NS=2504;DP=19806;EAS_AF=0.2966;AMR_AF=0.232;AFR_AF=0.205;EUR_AF=0.3032;SAS_AF=0.4479;AA=T|||;VT=SNP
10	54055961	rs12255069	C	T	100	PASS	AC=236;AF=0.0471246;AN=5008;NS=2504;DP=16624;EAS_AF=0.002;AMR_AF=0.0519;AFR_AF=0.0756;EUR_AF=0.0586;SAS_AF=0.0399;AA=C|||;VT=SNP
10	54057725	rs13499	A	C	100	PASS	AC=1558;AF=0.311102;AN=5008;NS=2504;DP=19101;EAS_AF=0.2808;AMR_AF=0.2579;AFR_AF=0.2345;EUR_AF=0.339;SAS_AF=0.455;AA=C|||;VT=SNP
10	54058375	rs34276440	A	G	100	PASS	AC=840;AF=0.167732;AN=5008;NS=2504;DP=16790;EAS_AF=0.1964;AMR_AF=0.2046;AFR_AF=0.0227;EUR_AF=0.3042;SAS_AF=0.1677;AA=A|||;VT=SNP
10	54059193	rs16929121	A	G	100	PASS	AC=346;AF=0.0690895;AN=5008;NS=2504;DP=21078;EAS_AF=0.0754;AMR_AF=0.0274;AFR_AF=0.0076;EUR_AF=0.0348;SAS_AF=0.2106;AA=A|||;VT=SNP
10	54059350	rs7916906	T	G	100	PASS	AC=2312;AF=0.461661;AN=5008;NS=2504;DP=17609;EAS_AF=0.2808;AMR_AF=0.3818;AFR_AF=0.6551;EUR_AF=0.4095;SAS_AF=0.4969;AA=G|||;VT=SNP
10	54060581	rs60568834	C	T	100	PASS	AC=974;AF=0.194489;AN=5008;NS=2504;DP=20270;EAS_AF=0.0833;AMR_AF=0.0965;AFR_AF=0.3691;EUR_AF=0.0507;SAS_AF=0.2904;AA=C|||;VT=SNP
10	54060894	rs35377666	C	T	100	PASS	AC=948;AF=0.189297;AN=5008;NS=2504;DP=20787;EAS_AF=0.1964;AMR_AF=0.2089;AFR_AF=0.0961;EUR_AF=0.3072;SAS_AF=0.1728;AA=C|||;VT=SNP
10	54061438	rs10128457	T	C	100	PASS	AC=2358;AF=0.470847;AN=5008;NS=2504;DP=19212;EAS_AF=0.2817;AMR_AF=0.3818;AFR_AF=0.677;EUR_AF=0.4165;SAS_AF=0.5061;AA=C|||;VT=SNP
10	54061483	rs34480544	A	G	100	PASS	AC=868;AF=0.173323;AN=5008;NS=2504;DP=18553;EAS_AF=0.1964;AMR_AF=0.2017;AFR_AF=0.0386;EUR_AF=0.3072;SAS_AF=0.1738;AA=A|||;VT=SNP
10	54061826	rs10128415	A	G	100	PASS	AC=270;AF=0.0539137;AN=5008;NS=2504;DP=19234;EAS_AF=0.002;AMR_AF=0.0533;AFR_AF=0.0998;EUR_AF=0.0586;SAS_AF=0.0409;AA=A|||;VT=SNP
10	54061894	rs11001508	G	A	100	PASS	AC=387;AF=0.0772764;AN=5008;NS=2504;DP=21122;EAS_AF=0.003;AMR_AF=0.0749;AFR_AF=0.1762;EUR_AF=0.0586;SAS_AF=0.0409;AA=G|||;VT=SNP
10	54062308	rs1569197	G	A	100	PASS	AC=1305;AF=0.260583;AN=5008;NS=2504;DP=18103;EAS_AF=0.0853;AMR_AF=0.1542;AFR_AF=0.5129;EUR_AF=0.1103;SAS_AF=0.3303;AA=g|||;VT=SNP
10	54062883	rs151061012	C	A	100	PASS	AC=347;AF=0.0692891;AN=5008;NS=2504;DP=15701;EAS_AF=0.0754;AMR_AF=0.0288;AFR_AF=0.0076;EUR_AF=0.0358;SAS_AF=0.2096;AA=C|||;VT=SNP
10	54063083	rs12771371	G	A	100	PASS	AC=916;AF=0.182907;AN=5008;NS=2504;DP=17933;EAS_AF=0.1954;AMR_AF=0.2089;AFR_AF=0.0764;EUR_AF=0.3032;SAS_AF=0.1718;AA=G|||;VT=SNP
10	54063162	rs12773082	C	T	100	PASS	AC=834;AF=0.166534;AN=5008;NS=2504;DP=19614;EAS_AF=0.1964;AMR_AF=0.2003;AFR_AF=0.0182;EUR_AF=0.3032;SAS_AF=0.1718;AA=C|||;VT=SNP
10	54063913	rs79372821	T	C	100	PASS	AC=702;AF=0.140176;AN=5008;NS=2504;DP=13776;EAS_AF=0.2004;AMR_AF=0.0965;AFR_AF=0.0877;EUR_AF=0.0378;SAS_AF=0.2853;AA=T|||;VT=SNP
10	54064088	rs45506496	C	T	100	PASS	AC=833;AF=0.166334;AN=5008;NS=2504;DP=10587;EAS_AF=0.1944;AMR_AF=0.2003;AFR_AF=0.0204;EUR_AF=0.3032;SAS_AF=0.1697;AA=C|||;VT=SNP
10	54064531	rs1896370	C	T	100	PASS	AC=833;AF=0.166334;AN=5008;NS=2504;DP=9159;EAS_AF=0.1944;AMR_AF=0.2003;AFR_AF=0.0204;EUR_AF=0.3032;SAS_AF=0.1697;AA=c|||;VT=SNP
10	54064917	rs1896369	T	C	100	PASS	AC=346;AF=0.0690895;AN=5008;NS=2504;DP=12177;EAS_AF=0.0754;AMR_AF=0.0288;AFR_AF=0.0076;EUR_AF=0.0358;SAS_AF=0.2086;AA=T|||;VT=SNP
10	54065175	rs11001522	G	A	100	PASS	AC=245;AF=0.0489217;AN=5008;NS=2504;DP=14448;EAS_AF=0.002;AMR_AF=0.0548;AFR_AF=0.0787;EUR_AF=0.0596;SAS_AF=0.0419;AA=G|||;VT=SNP
10	54065821	rs7100461	G	A	100	PASS	AC=212;AF=0.0423323;AN=5008;NS=2504;DP=14570;EAS_AF=0.002;AMR_AF=0.0504;AFR_AF=0.0552;EUR_AF=0.0616;SAS_AF=0.0409;AA=G|||;VT=SNP
10	54068904	rs1896368	C	T	100	PASS	AC=2041;AF=0.407548;AN=5008;NS=2504;DP=17824;EAS_AF=0.3899;AMR_AF=0.3718;AFR_AF=0.2837;EUR_AF=0.5199;SAS_AF=0.5031;AA=T|||;VT=SNP
10	54069186	rs1896367	C	T	100	PASS	AC=1129;AF=0.225439;AN=5008;NS=2504;DP=19359;EAS_AF=0.2976;AMR_AF=0.2767;AFR_AF=0.0234;EUR_AF=0.4135;SAS_AF=0.1943;AA=C|||;VT=SNP
10	54069336	rs7917225	G	A	100	PASS	AC=2094;AF=0.418131;AN=5008;NS=2504;DP=18652;EAS_AF=0.3046;AMR_AF=0.3761;AFR_AF=0.6142;EUR_AF=0.4483;SAS_AF=0.2689;AA=A|||;VT=SNP
10	54069403	rs7906360	T	C	100	PASS	AC=2735;AF=0.546126;AN=5008;NS=2504;DP=18646;EAS_AF=0.3998;AMR_AF=0.4539;AFR_AF=0.6732;EUR_AF=0.5895;SAS_AF=0.546;AA=C|||;VT=SNP
10	54070569	rs10733905	C	T	100	PASS	AC=2735;AF=0.546126;AN=5008;NS=2504;DP=13866;EAS_AF=0.3859;AMR_AF=0.4856;AFR_AF=0.6884;EUR_AF=0.5785;SAS_AF=0.5286;AA=T|||;VT=SNP
10	54071342	rs1528877	A	G	100	PASS	AC=1333;AF=0.266174;AN=5008;NS=2504;DP=20261;EAS_AF=0.2847;AMR_AF=0.3314;AFR_AF=0.0363;EUR_AF=0.4831;SAS_AF=0.2883;AA=A|||;VT=SNP
10	54072560	rs11001548	C	T	100	PASS	AC=510;AF=0.101837;AN=5008;NS=2504;DP=14570;EAS_AF=0.0942;AMR_AF=0.0605;AFR_AF=0.0749;EUR_AF=0.0855;SAS_AF=0.1922;AA=C|||;VT=SNP
10	54072901	rs11001553	C	T	100	PASS	AC=755;AF=0.150759;AN=5008;NS=2504;DP=17286;EAS_AF=0.1022;AMR_AF=0.0764;AFR_AF=0.1974;EUR_AF=0.0855;SAS_AF=0.2577;AA=T|||;VT=SNP
10	54074660	rs41281546	C	T	100	PASS	AC=535;AF=0.106829;AN=5008;NS=2504;DP=10564;EAS_AF=0.0893;AMR_AF=0.0461;AFR_AF=0.1377;EUR_AF=0.0557;SAS_AF=0.1789;AA=C|||;VT=SNP;EX_TARGET
10	54074757	rs2241529	A	G	100	PASS	AC=2631;AF=0.525359;AN=5008;NS=2504;DP=11420;EAS_AF=0.2688;AMR_AF=0.464;AFR_AF=0.7284;EUR_AF=0.5417;SAS_AF=0.5419;AA=G|||;VT=SNP;EX_TARGET
10	54075127	rs11001560	T	C	100	PASS	AC=2642;AF=0.527556;AN=5008;NS=2504;DP=11610;EAS_AF=0.2669;AMR_AF=0.4755;AFR_AF=0.7224;EUR_AF=0.5547;SAS_AF=0.5419;AA=C|||;VT=SNP
10	54075240	rs11815201	T	C	100	PASS	AC=1601;AF=0.319688;AN=5008;NS=2504;DP=13664;EAS_AF=0.1696;AMR_AF=0.3905;AFR_AF=0.2791;EUR_AF=0.497;SAS_AF=0.2965;AA=T|||;VT=SNP
10	54076271	rs1569198	A	G	100	PASS	AC=1592;AF=0.317891;AN=5008;NS=2504;DP=22415;EAS_AF=0.1687;AMR_AF=0.3905;AFR_AF=0.2776;EUR_AF=0.493;SAS_AF=0.2945;AA=A|||;VT=SNP;EX_TARGET
10	54079054	rs2288335	G	A	100	PASS	AC=450;AF=0.0898562;AN=5008;NS=2504;DP=18281;EAS_AF=0.0893;AMR_AF=0.0447;AFR_AF=0.0726;EUR_AF=0.0577;SAS_AF=0.1789;AA=G|||;VT=SNP
10	54079716	rs1569199	T	C	100	PASS	AC=1589;AF=0.317292;AN=5008;NS=2504;DP=17701;EAS_AF=0.1677;AMR_AF=0.3905;AFR_AF=0.2776;EUR_AF=0.496;SAS_AF=0.2894;AA=T|||;VT=SNP
10	54080034	rs11001570	C	T	100	PASS	AC=1019;AF=0.203474;AN=5008;NS=2504;DP=17655;EAS_AF=0.0893;AMR_AF=0.1239;AFR_AF=0.444;EUR_AF=0.0815;SAS_AF=0.1779;AA=T|||;VT=SNP
10	54080579	rs7087520	G	T	100	PASS	AC=2526;AF=0.504393;AN=5008;NS=2504;DP=17320;EAS_AF=0.2659;AMR_AF=0.4654;AFR_AF=0.649;EUR_AF=0.5517;SAS_AF=0.5337;AA=T|||;VT=SNP
10	54080807	rs10824351	C	T	100	PASS	AC=1176;AF=0.234824;AN=5008;NS=2504;DP=13802;EAS_AF=0.0903;AMR_AF=0.1282;AFR_AF=0.5582;EUR_AF=0.0825;SAS_AF=0.1789;AA=T|||;VT=SNP
10	54081480	rs11001580	G	A	100	PASS	AC=1010;AF=0.201677;AN=5008;NS=2504;DP=16576;EAS_AF=0.0903;AMR_AF=0.1182;AFR_AF=0.4387;EUR_AF=0.0815;SAS_AF=0.1789;AA=G|||;VT=SNP
10	54082194	rs10762689	G	C	100	PASS	AC=1174;AF=0.234425;AN=5008;NS=2504;DP=19039;EAS_AF=0.0893;AMR_AF=0.1297;AFR_AF=0.5575;EUR_AF=0.0815;SAS_AF=0.1789;AA=C|||;VT=SNP
10	54082535	rs1590105	C	A	100	PASS	AC=1254;AF=0.250399;AN=5008;NS=2504;DP=21031;EAS_AF=0.0972;AMR_AF=0.1369;AFR_AF=0.5582;EUR_AF=0.0815;SAS_AF=0.2464;AA=A|||;VT=SNP
10	54083614	rs7910446	A	G	100	PASS	AC=1248;AF=0.249201;AN=5008;NS=2504;DP=6012;EAS_AF=0.0992;AMR_AF=0.1398;AFR_AF=0.5484;EUR_AF=0.0835;SAS_AF=0.2474;AA=G|||;VT=SNP
10	54084185	rs7073197	C	G	100	PASS	AC=1150;AF=0.229633;AN=5008;NS=2504;DP=16801;EAS_AF=0.0982;AMR_AF=0.1311;AFR_AF=0.4818;EUR_AF=0.0815;SAS_AF=0.2464;AA=c|||;VT=SNP
10	54085899	rs7081342	G	A	100	PASS	AC=446;AF=0.0890575;AN=5008;NS=2504;DP=18174;EAS_AF=0.0893;AMR_AF=0.0447;AFR_AF=0.0711;EUR_AF=0.0567;SAS_AF=0.1779;AA=G|||;VT=SNP
10	54086453	rs11001604	C	T	100	PASS	AC=1007;AF=0.201078;AN=5008;NS=2504;DP=14995;EAS_AF=0.0893;AMR_AF=0.1196;AFR_AF=0.4365;EUR_AF=0.0815;SAS_AF=0.1789;AA=T|||;VT=SNP
10	54086574	rs7083441	C	A	100	PASS	AC=1052;AF=0.210064;AN=5008;NS=2504;DP=17397;EAS_AF=0.0893;AMR_AF=0.1225;AFR_AF=0.469;EUR_AF=0.0815;SAS_AF=0.1789;AA=A|||;VT=SNP
10	54086988	rs1991394	A	G	100	PASS	AC=451;AF=0.0900559;AN=5008;NS=2504;DP=17410;EAS_AF=0.0913;AMR_AF=0.0447;AFR_AF=0.0726;EUR_AF=0.0567;SAS_AF=0.1789;AA=A|||;VT=SNP
10	54087105	rs1991393	G	A	100	PASS	AC=450;AF=0.0898562;AN=5008;NS=2504;DP=15726;EAS_AF=0.0903;AMR_AF=0.0447;AFR_AF=0.0726;EUR_AF=0.0567;SAS_AF=0.1789;AA=G|||;VT=SNP
10	54087203	rs1991392	A	C	100	PASS	AC=593;AF=0.118411;AN=5008;NS=2504;DP=16436;EAS_AF=0.0982;AMR_AF=0.0591;AFR_AF=0.1172;EUR_AF=0.0577;SAS_AF=0.2454;AA=A|||;VT=SNP
10	54087932	rs12780421	T	C	100	PASS	AC=1181;AF=0.235823;AN=5008;NS=2504;DP=17263;EAS_AF=0.1677;AMR_AF=0.3213;AFR_AF=0.0303;EUR_AF=0.4712;SAS_AF=0.2812;AA=T|||;VT=SNP
10	54088086	rs11001609	C	T	100	PASS	AC=435;AF=0.086861;AN=5008;NS=2504;DP=17942;EAS_AF=0.0903;AMR_AF=0.0447;AFR_AF=0.0726;EUR_AF=0.0567;SAS_AF=0.1636;AA=C|||;VT=SNP
10	54089870	rs7097211	T	A	100	PASS	AC=432;AF=0.086262;AN=5008;NS=2504;DP=8324;EAS_AF=0.0893;AMR_AF=0.0447;AFR_AF=0.0703;EUR_AF=0.0596;SAS_AF=0.1616;AA=t|||;VT=SNP
10	54089912	rs145689181	G	A	100	PASS	AC=423;AF=0.0844649;AN=5008;NS=2504;DP=10765;EAS_AF=0.0883;AMR_AF=0.0447;AFR_AF=0.0643;EUR_AF=0.0596;SAS_AF=0.1616;AA=G|||;VT=SNP
10	54092652	rs1863730	T	C	100	PASS	AC=1186;AF=0.236821;AN=5008;NS=2504;DP=12125;EAS_AF=0.1716;AMR_AF=0.3242;AFR_AF=0.031;EUR_AF=0.4662;SAS_AF=0.2843;AA=T|||;VT=SNP
10	54093852	rs11001630	C	T	100	PASS	AC=458;AF=0.0914537;AN=5008;NS=2504;DP=16338;EAS_AF=0.0893;AMR_AF=0.0548;AFR_AF=0.0787;EUR_AF=0.0696;SAS_AF=0.1595;AA=C|||;VT=SNP
10	54093946	rs1406475	G	A	100	PASS	AC=2299;AF=0.459065;AN=5008;NS=2504;DP=17265;EAS_AF=0.2619;AMR_AF=0.4524;AFR_AF=0.5537;EUR_AF=0.5507;SAS_AF=0.4448;AA=A|||;VT=SNP
10	54094359	rs1896373	T	C	100	PASS	AC=2507;AF=0.500599;AN=5008;NS=2504;DP=17604;EAS_AF=0.2718;AMR_AF=0.4669;AFR_AF=0.652;EUR_AF=0.5487;SAS_AF=0.5061;AA=C|||;VT=SNP
10	54095002	rs7908091	A	T	100	PASS	AC=1607;AF=0.320887;AN=5008;NS=2504;DP=16777;EAS_AF=0.1726;AMR_AF=0.3919;AFR_AF=0.2965;EUR_AF=0.4881;SAS_AF=0.2843;AA=A|||;VT=SNP
10	54095703	rs12354645	A	G	100	PASS	AC=433;AF=0.0864617;AN=5008;NS=2504;DP=16237;EAS_AF=0.0893;AMR_AF=0.0447;AFR_AF=0.0688;EUR_AF=0.0606;SAS_AF=0.1636;AA=A|||;VT=SNP
10	54095773	rs1528874	A	C	100	PASS	AC=1620;AF=0.323482;AN=5008;NS=2504;DP=17068;EAS_AF=0.1736;AMR_AF=0.3934;AFR_AF=0.3071;EUR_AF=0.4881;SAS_AF=0.2812;AA=A|||;VT=SNP
10	54095902	rs11001643	T	G	100	PASS	AC=433;AF=0.0864617;AN=5008;NS=2504;DP=16251;EAS_AF=0.0893;AMR_AF=0.0447;AFR_AF=0.0688;EUR_AF=0.0606;SAS_AF=0.1636;AA=T|||;VT=SNP
10	54096200	rs12767827	G	T	100	PASS	AC=1606;AF=0.320687;AN=5008;NS=2504;DP=15758;EAS_AF=0.1736;AMR_AF=0.3919;AFR_AF=0.2965;EUR_AF=0.4881;SAS_AF=0.2822;AA=G|||;VT=SNP
10	54096834	rs80252573	C	A	100	PASS	AC=453;AF=0.0904553;AN=5008;NS=2504;DP=16679;EAS_AF=0.0893;AMR_AF=0.0461;AFR_AF=0.0855;EUR_AF=0.0606;SAS_AF=0.1605;AA=C|||;VT=SNP
10	54097073	rs1406474	C	A	100	PASS	AC=2504;AF=0.5;AN=5008;NS=2504;DP=17395;EAS_AF=0.2708;AMR_AF=0.4683;AFR_AF=0.652;EUR_AF=0.5487;SAS_AF=0.5031;AA=A|||;VT=SNP
10	54098259	rs10824381	A	G	100	PASS	AC=2505;AF=0.5002;AN=5008;NS=2504;DP=17951;EAS_AF=0.2718;AMR_AF=0.4669;AFR_AF=0.6528;EUR_AF=0.5487;SAS_AF=0.5031;AA=G|||;VT=SNP
10	54098435	rs12356251	T	C	100	PASS	AC=432;AF=0.086262;AN=5008;NS=2504;DP=19029;EAS_AF=0.0903;AMR_AF=0.0447;AFR_AF=0.0673;EUR_AF=0.0606;SAS_AF=0.1636;AA=T|||;VT=SNP
10	54099162	rs1149785	A	C	100	PASS	AC=469;AF=0.0936502;AN=5008;NS=2504;DP=17638;EAS_AF=0.0903;AMR_AF=0.0476;AFR_AF=0.0938;EUR_AF=0.0606;SAS_AF=0.1636;AA=A|||;VT=SNP
10	54099990	rs11001679	T	A	100	PASS	AC=1578;AF=0.315096;AN=5008;NS=2504;DP=4393;EAS_AF=0.3829;AMR_AF=0.2075;AFR_AF=0.497;EUR_AF=0.0825;SAS_AF=0.3149;AA=A|||;VT=SNP
10	54100345	rs1441121	A	T	100	PASS	AC=3358;AF=0.670527;AN=5008;NS=2504;DP=19161;EAS_AF=0.5585;AMR_AF=0.6037;AFR_AF=0.9221;EUR_AF=0.5656;SAS_AF=0.6012;AA=T|||;VT=SNP
10	54101139	rs1441123	T	G	100	PASS	AC=3366;AF=0.672125;AN=5008;NS=2504;DP=17580;EAS_AF=0.5645;AMR_AF=0.6037;AFR_AF=0.9221;EUR_AF=0.5666;SAS_AF=0.6022;AA=G|||;VT=SNP
10	54101613	rs10508971	G	C	100	PASS	AC=1613;AF=0.322085;AN=5008;NS=2504;DP=18917;EAS_AF=0.1716;AMR_AF=0.3919;AFR_AF=0.3086;EUR_AF=0.4841;SAS_AF=0.2791;AA=G|||;VT=SNP
10	54102005	rs1528873	A	C	100	PASS	AC=1621;AF=0.323682;AN=5008;NS=2504;DP=20585;EAS_AF=0.1716;AMR_AF=0.3905;AFR_AF=0.3116;EUR_AF=0.4841;SAS_AF=0.2843;AA=A|||;VT=SNP
10	54102498	rs11001697	G	A	100	PASS	AC=1419;AF=0.283347;AN=5008;NS=2504;DP=17495;EAS_AF=0.3839;AMR_AF=0.1945;AFR_AF=0.4228;EUR_AF=0.0825;SAS_AF=0.2607;AA=G|||;VT=SNP
10	54102663	rs11001698	G	A	100	PASS	AC=1593;AF=0.318091;AN=5008;NS=2504;DP=19193;EAS_AF=0.1716;AMR_AF=0.389;AFR_AF=0.2958;EUR_AF=0.4841;SAS_AF=0.2781;AA=G|||;VT=SNP
10	54102851	rs12778940	G	A	100	PASS	AC=1592;AF=0.317891;AN=5008;NS=2504;DP=17780;EAS_AF=0.1726;AMR_AF=0.389;AFR_AF=0.295;EUR_AF=0.4841;SAS_AF=0.2771;AA=G|||;VT=SNP
10	54103001	rs11815399	G	C	100	PASS	AC=1593;AF=0.318091;AN=5008;NS=2504;DP=17531;EAS_AF=0.1716;AMR_AF=0.389;AFR_AF=0.2958;EUR_AF=0.4841;SAS_AF=0.2781;AA=G|||;VT=SNP
10	54103425	rs11001702	T	C	100	PASS	AC=1320;AF=0.263578;AN=5008;NS=2504;DP=18775;EAS_AF=0.3849;AMR_AF=0.1873;AFR_AF=0.351;EUR_AF=0.0815;SAS_AF=0.2618;AA=T|||;VT=SNP
10	54104958	rs12413224	A	C	100	PASS	AC=1606;AF=0.320687;AN=5008;NS=2504;DP=11936;EAS_AF=0.3889;AMR_AF=0.2089;AFR_AF=0.4962;EUR_AF=0.0905;SAS_AF=0.3292;AA=A|||;VT=SNP
10	54105216	rs12776422	T	C	100	PASS	AC=1616;AF=0.322684;AN=5008;NS=2504;DP=12733;EAS_AF=0.1716;AMR_AF=0.3905;AFR_AF=0.3116;EUR_AF=0.4841;SAS_AF=0.2791;AA=T|||;VT=SNP
10	54106060	rs12775601	G	C	100	PASS	AC=1119;AF=0.223442;AN=5008;NS=2504;DP=10770;EAS_AF=0.1726;AMR_AF=0.3228;AFR_AF=0.0303;EUR_AF=0.4573;SAS_AF=0.226;AA=G|||;VT=SNP
10	54106670	rs894104	T	C	100	PASS	AC=3496;AF=0.698083;AN=5008;NS=2504;DP=13530;EAS_AF=0.7004;AMR_AF=0.5965;AFR_AF=0.9206;EUR_AF=0.5616;SAS_AF=0.6074;AA=T|||;VT=SNP
10	54108307	rs10762708	C	G	100	PASS	AC=3497;AF=0.698283;AN=5008;NS=2504;DP=18180;EAS_AF=0.6974;AMR_AF=0.6009;AFR_AF=0.9213;EUR_AF=0.5616;SAS_AF=0.6074;AA=G|||;VT=SNP
10	54108610	rs11001719	C	T	100	PASS	AC=3496;AF=0.698083;AN=5008;NS=2504;DP=17513;EAS_AF=0.6974;AMR_AF=0.6009;AFR_AF=0.9213;EUR_AF=0.5606;SAS_AF=0.6074;AA=T|||;VT=SNP
10	54108930	rs11814479	T	G	100	PASS	AC=3502;AF=0.699281;AN=5008;NS=2504;DP=19476;EAS_AF=0.7014;AMR_AF=0.6009;AFR_AF=0.9228;EUR_AF=0.5606;SAS_AF=0.6074;AA=G|||;VT=SNP
10	54109073	rs11812118	C	T	100	PASS	AC=2103;AF=0.419928;AN=5008;NS=2504;DP=18767;EAS_AF=0.2133;AMR_AF=0.4179;AFR_AF=0.593;EUR_AF=0.4781;SAS_AF=0.3405;AA=T|||;VT=SNP
10	54109544	rs11001721	A	G	100	PASS	AC=3503;AF=0.699481;AN=5008;NS=2504;DP=17639;EAS_AF=0.7024;AMR_AF=0.6009;AFR_AF=0.9228;EUR_AF=0.5606;SAS_AF=0.6074;AA=G|||;VT=SNP
10	54110313	rs11001723	C	T	100	PASS	AC=3494;AF=0.697684;AN=5008;NS=2504;DP=12467;EAS_AF=0.6974;AMR_AF=0.6009;AFR_AF=0.9198;EUR_AF=0.5606;SAS_AF=0.6074;AA=T|||;VT=SNP
10	54110416	rs10824390	A	T	100	PASS	AC=3570;AF=0.712859;AN=5008;NS=2504;DP=13217;EAS_AF=0.7014;AMR_AF=0.6037;AFR_AF=0.9735;EUR_AF=0.5596;SAS_AF=0.6074;AA=T|||;VT=SNP
10	54110876	rs11001726	A	G	100	PASS	AC=1597;AF=0.31889;AN=5008;NS=2504;DP=14008;EAS_AF=0.1746;AMR_AF=0.3862;AFR_AF=0.3011;EUR_AF=0.4771;SAS_AF=0.2812;AA=A|||;VT=SNP
10	54110965	rs7079513	T	G	100	PASS	AC=3499;AF=0.698682;AN=5008;NS=2504;DP=15550;EAS_AF=0.6984;AMR_AF=0.6009;AFR_AF=0.9228;EUR_AF=0.5606;SAS_AF=0.6074;AA=G|||;VT=SNP
10	54111095	rs7075951	A	G	100	PASS	AC=3503;AF=0.699481;AN=5008;NS=2504;DP=14207;EAS_AF=0.7024;AMR_AF=0.6009;AFR_AF=0.9228;EUR_AF=0.5606;SAS_AF=0.6074;AA=G|||;VT=SNP
10	54111555	rs11001728	A	G	100	PASS	AC=1590;AF=0.317492;AN=5008;NS=2504;DP=15319;EAS_AF=0.1746;AMR_AF=0.3862;AFR_AF=0.2958;EUR_AF=0.4771;SAS_AF=0.2812;AA=A|||;VT=SNP
10	54111864	rs7904997	A	T	100	PASS	AC=3501;AF=0.699081;AN=5008;NS=2504;DP=16733;EAS_AF=0.7034;AMR_AF=0.6009;AFR_AF=0.9206;EUR_AF=0.5606;SAS_AF=0.6074;AA=T|||;VT=SNP
10	54111895	rs11001729	A	G	100	PASS	AC=1589;AF=0.317292;AN=5008;NS=2504;DP=16773;EAS_AF=0.1746;AMR_AF=0.3862;AFR_AF=0.295;EUR_AF=0.4771;SAS_AF=0.2812;AA=A|||;VT=SNP
10	54112284	rs10762712	T	C	100	PASS	AC=3473;AF=0.69349;AN=5008;NS=2504;DP=17543;EAS_AF=0.6796;AMR_AF=0.5994;AFR_AF=0.9183;EUR_AF=0.5636;SAS_AF=0.6043;AA=C|||;VT=SNP
10	54112762	rs10740457	A	G	100	PASS	AC=3504;AF=0.699681;AN=5008;NS=2504;DP=14103;EAS_AF=0.7034;AMR_AF=0.6009;AFR_AF=0.9206;EUR_AF=0.5636;SAS_AF=0.6074;AA=G|||;VT=SNP
10	54114458	rs1372107	G	C	100	PASS	AC=3131;AF=0.6252;AN=5008;NS=2504;DP=15561;EAS_AF=0.6577;AMR_AF=0.5793;AFR_AF=0.7315;EUR_AF=0.5596;SAS_AF=0.5481;AA=C|||;VT=SNP
10	54114916	rs1441124	G	A	100	PASS	AC=3499;AF=0.698682;AN=5008;NS=2504;DP=18129;EAS_AF=0.7004;AMR_AF=0.6009;AFR_AF=0.9191;EUR_AF=0.5596;SAS_AF=0.6115;AA=A|||;VT=SNP
10	54116418	rs10762715	T	C	100	PASS	AC=3756;AF=0.75;AN=5008;NS=2504;DP=13910;EAS_AF=0.7222;AMR_AF=0.6671;AFR_AF=0.8971;EUR_AF=0.6531;SAS_AF=0.7382;AA=C|||;VT=SNP
10	54116478	rs10762716	C	T	100	PASS	AC=3723;AF=0.743411;AN=5008;NS=2504;DP=20048;EAS_AF=0.7202;AMR_AF=0.6643;AFR_AF=0.8949;EUR_AF=0.6352;SAS_AF=0.7301;AA=T|||;VT=SNP
10	54117022	rs12768209	A	G	100	PASS	AC=1695;AF=0.338458;AN=5008;NS=2504;DP=16343;EAS_AF=0.1706;AMR_AF=0.4438;AFR_AF=0.2224;EUR_AF=0.5249;SAS_AF=0.4018;AA=A|||;VT=SNP
10	54117138	rs16929715	A	G	100	PASS	AC=317;AF=0.0632987;AN=5008;NS=2504;DP=15201;EAS_AF=0.1002;AMR_AF=0.0403;AFR_AF=0.0113;EUR_AF=0.0527;SAS_AF=0.1227;AA=A|||;VT=SNP
10	54118020	rs72789121	A	G	100	PASS	AC=485;AF=0.096845;AN=5008;NS=2504;DP=18417;EAS_AF=0.1032;AMR_AF=0.062;AFR_AF=0.1203;EUR_AF=0.0537;SAS_AF=0.1278;AA=A|||;VT=SNP
10	54119880	rs7097068	T	G	100	PASS	AC=1589;AF=0.317292;AN=5008;NS=2504;DP=14623;EAS_AF=0.2123;AMR_AF=0.402;AFR_AF=0.0809;EUR_AF=0.5;SAS_AF=0.4969;AA=T|||;VT=SNP
10	54125289	rs1194687	G	C	100	PASS	AC=3005;AF=0.60004;AN=5008;NS=2504;DP=18939;EAS_AF=0.3661;AMR_AF=0.5144;AFR_AF=0.916;EUR_AF=0.5199;SAS_AF=0.5573;AA=N|||;VT=SNP
10	54125312	rs146295628	G	T	100	PASS	AC=410;AF=0.081869;AN=5008;NS=2504;DP=19090;EAS_AF=0.13;AMR_AF=0.0303;AFR_AF=0.0136;EUR_AF=0.0626;SAS_AF=0.181;AA=g|||;VT=SNP
10	54126152	rs7092403	T	C	100	PASS	AC=837;AF=0.167133;AN=5008;NS=2504;DP=17688;EAS_AF=0.1617;AMR_AF=0.0821;AFR_AF=0.4024;EUR_AF=0.0268;SAS_AF=0.0593;AA=T|||;VT=SNP
10	54126849	rs12266721	C	T	100	PASS	AC=838;AF=0.167332;AN=5008;NS=2504;DP=11667;EAS_AF=0.1617;AMR_AF=0.0821;AFR_AF=0.4032;EUR_AF=0.0268;SAS_AF=0.0593;AA=C|||;VT=SNP
10	54127141	rs56265462	A	T	100	PASS	AC=1557;AF=0.310903;AN=5008;NS=2504;DP=15767;EAS_AF=0.1974;AMR_AF=0.3977;AFR_AF=0.0802;EUR_AF=0.4911;SAS_AF=0.4928;AA=A|||;VT=SNP
10	54127337	rs192291618	T	C	100	PASS	AC=96;AF=0.0191693;AN=5008;NS=2504;DP=16703;EAS_AF=0.0069;AMR_AF=0.0029;AFR_AF=0;EUR_AF=0.0089;SAS_AF=0.0798;AA=T|||;VT=SNP
10	54128301	rs7905480	C	T	100	PASS	AC=834;AF=0.166534;AN=5008;NS=2504;DP=17169;EAS_AF=0.1617;AMR_AF=0.0821;AFR_AF=0.4002;EUR_AF=0.0268;SAS_AF=0.0593;AA=C|||;VT=SNP
10	54128413	rs1194683	A	C	100	PASS	AC=3022;AF=0.603435;AN=5008;NS=2504;DP=17856;EAS_AF=0.372;AMR_AF=0.513;AFR_AF=0.9244;EUR_AF=0.5209;SAS_AF=0.5573;AA=C|||;VT=SNP
10	54128741	rs1194682	A	G	100	PASS	AC=3010;AF=0.601038;AN=5008;NS=2504;DP=18408;EAS_AF=0.3661;AMR_AF=0.513;AFR_AF=0.9244;EUR_AF=0.5199;SAS_AF=0.5521;AA=G|||;VT=SNP
10	54129654	rs7093925	G	A	100	PASS	AC=1558;AF=0.311102;AN=5008;NS=2504;DP=14949;EAS_AF=0.1974;AMR_AF=0.3963;AFR_AF=0.0809;EUR_AF=0.4911;SAS_AF=0.4939;AA=T|||;VT=SNP
10	54129826	rs12260399	C	T	100	PASS	AC=835;AF=0.166733;AN=5008;NS=2504;DP=16410;EAS_AF=0.1617;AMR_AF=0.0821;AFR_AF=0.4017;EUR_AF=0.0268;SAS_AF=0.0583;AA=C|||;VT=SNP
10	54129888	rs1194681	C	T	100	PASS	AC=1109;AF=0.221446;AN=5008;NS=2504;DP=16319;EAS_AF=0.1617;AMR_AF=0.0965;AFR_AF=0.6014;EUR_AF=0.0268;SAS_AF=0.0583;AA=G|||;VT=SNP
10	54130753	rs112125027	A	G	100	PASS	AC=399;AF=0.0796725;AN=5008;NS=2504;DP=19056;EAS_AF=0.127;AMR_AF=0.0303;AFR_AF=0.0129;EUR_AF=0.0606;SAS_AF=0.1759;AA=A|||;VT=SNP
10	54130976	rs10824420	C	T	100	PASS	AC=526;AF=0.105032;AN=5008;NS=2504;DP=20026;EAS_AF=0.2927;AMR_AF=0.1196;AFR_AF=0.003;EUR_AF=0.0179;SAS_AF=0.1288;AA=c|||;VT=SNP
10	54131465	rs4576763	C	G	100	PASS	AC=820;AF=0.163738;AN=5008;NS=2504;DP=19852;EAS_AF=0.1617;AMR_AF=0.0821;AFR_AF=0.3903;EUR_AF=0.0268;SAS_AF=0.0583;AA=C|||;VT=SNP
10	54133021	rs138374901	G	T	100	PASS	AC=386;AF=0.0770767;AN=5008;NS=2504;DP=20224;EAS_AF=0.1141;AMR_AF=0.0303;AFR_AF=0.0129;EUR_AF=0.0606;SAS_AF=0.1759;AA=G|||;VT=SNP
10	54134728	rs1194614	C	T	100	PASS	AC=3013;AF=0.601637;AN=5008;NS=2504;DP=18810;EAS_AF=0.3631;AMR_AF=0.5173;AFR_AF=0.9289;EUR_AF=0.5169;SAS_AF=0.5521;AA=T|||;VT=SNP
10	54136199	rs4935035	C	T	100	PASS	AC=1098;AF=0.219249;AN=5008;NS=2504;DP=19428;EAS_AF=0.0774;AMR_AF=0.3646;AFR_AF=0.0219;EUR_AF=0.4284;SAS_AF=0.3139;AA=C|||;VT=SNP
10	54138249	rs1441126	C	T	100	PASS	AC=2381;AF=0.475439;AN=5008;NS=2504;DP=17095;EAS_AF=0.6498;AMR_AF=0.4914;AFR_AF=0.3873;EUR_AF=0.4443;SAS_AF=0.4356;AA=C|||;VT=SNP
10	54138301	rs1441127	T	C	100	PASS	AC=751;AF=0.14996;AN=5008;NS=2504;DP=17010;EAS_AF=0.3194;AMR_AF=0.1268;AFR_AF=0.1513;EUR_AF=0.0149;SAS_AF=0.1288;AA=T|||;VT=SNP
10	54138496	rs1149782	A	G	100	PASS	AC=3018;AF=0.602636;AN=5008;NS=2504;DP=16498;EAS_AF=0.8442;AMR_AF=0.5663;AFR_AF=0.6309;EUR_AF=0.4722;SAS_AF=0.4755;AA=A|||;VT=SNP
10	54139576	rs1149781	T	C	100	PASS	AC=3522;AF=0.703275;AN=5008;NS=2504;DP=13547;EAS_AF=0.8442;AMR_AF=0.611;AFR_AF=0.9319;EUR_AF=0.5209;SAS_AF=0.502;AA=T|||;VT=SNP
10	54139723	rs1149780	C	T	100	PASS	AC=3084;AF=0.615815;AN=5008;NS=2504;DP=11337;EAS_AF=0.8383;AMR_AF=0.5677;AFR_AF=0.6906;EUR_AF=0.4692;SAS_AF=0.4703;AA=c|||;VT=SNP
10	54141192	rs1149779	G	A	100	PASS	AC=2993;AF=0.597644;AN=5008;NS=2504;DP=20837;EAS_AF=0.8313;AMR_AF=0.5634;AFR_AF=0.6233;EUR_AF=0.4722;SAS_AF=0.4755;AA=G|||;VT=SNP
10	54141566	rs66885131	A	T	100	PASS	AC=561;AF=0.112021;AN=5008;NS=2504;DP=11868;EAS_AF=0.0952;AMR_AF=0.0764;AFR_AF=0.0424;EUR_AF=0.1233;SAS_AF=0.2372;AA=A|||;VT=SNP
10	54141604	rs11001839	A	G	100	PASS	AC=1397;AF=0.278954;AN=5008;NS=2504;DP=12099;EAS_AF=0.3512;AMR_AF=0.3501;AFR_AF=0.0431;EUR_AF=0.4314;SAS_AF=0.316;AA=A|||;VT=SNP
10	54141652	rs1194673	G	A	100	PASS	AC=3940;AF=0.786741;AN=5008;NS=2504;DP=12948;EAS_AF=0.9256;AMR_AF=0.6585;AFR_AF=0.9486;EUR_AF=0.5954;SAS_AF=0.7127;AA=G|||;VT=SNP
10	54141828	rs1149778	C	A	100	PASS	AC=3018;AF=0.602636;AN=5008;NS=2504;DP=15496;EAS_AF=0.8313;AMR_AF=0.5663;AFR_AF=0.649;EUR_AF=0.4682;SAS_AF=0.4683;AA=A|||;VT=SNP
10	54142119	rs1149777	G	A	100	PASS	AC=3940;AF=0.786741;AN=5008;NS=2504;DP=14460;EAS_AF=0.9256;AMR_AF=0.6585;AFR_AF=0.9486;EUR_AF=0.5954;SAS_AF=0.7127;AA=G|||;VT=SNP
10	54142475	rs1149776	A	G	100	PASS	AC=3944;AF=0.78754;AN=5008;NS=2504;DP=17943;EAS_AF=0.9266;AMR_AF=0.6585;AFR_AF=0.9501;EUR_AF=0.5954;SAS_AF=0.7137;AA=a|||;VT=SNP
10	54142495	rs1149775	C	T	100	PASS	AC=2984;AF=0.595847;AN=5008;NS=2504;DP=18145;EAS_AF=0.8313;AMR_AF=0.5634;AFR_AF=0.6225;EUR_AF=0.4702;SAS_AF=0.4693;AA=C|||;VT=SNP
10	54143745	rs1649142	C	T	100	PASS	AC=2997;AF=0.598442;AN=5008;NS=2504;DP=13660;EAS_AF=0.8383;AMR_AF=0.5634;AFR_AF=0.6225;EUR_AF=0.4712;SAS_AF=0.4744;AA=C|||;VT=SNP
10	54143746	rs1733738	A	G	100	PASS	AC=3951;AF=0.788938;AN=5008;NS=2504;DP=13665;EAS_AF=0.9335;AMR_AF=0.6585;AFR_AF=0.9501;EUR_AF=0.5954;SAS_AF=0.7137;AA=G|||;VT=SNP
10	54143832	rs1149774	G	A	100	PASS	AC=2992;AF=0.597444;AN=5008;NS=2504;DP=13173;EAS_AF=0.8383;AMR_AF=0.5634;AFR_AF=0.6225;EUR_AF=0.4692;SAS_AF=0.4714;AA=G|||;VT=SNP
10	54144500	rs1149773	T	C	100	PASS	AC=3945;AF=0.78774;AN=5008;NS=2504;DP=17566;EAS_AF=0.9335;AMR_AF=0.6585;AFR_AF=0.947;EUR_AF=0.5944;SAS_AF=0.7127;AA=C|||;VT=SNP
10	54145304	rs1149772	T	C	100	PASS	AC=3948;AF=0.788339;AN=5008;NS=2504;DP=17911;EAS_AF=0.9335;AMR_AF=0.6585;AFR_AF=0.9501;EUR_AF=0.5934;SAS_AF=0.7127;AA=C|||;VT=SNP
10	54145976	rs1149771	A	G	100	PASS	AC=3227;AF=0.644369;AN=5008;NS=2504;DP=14331;EAS_AF=0.8442;AMR_AF=0.5764;AFR_AF=0.7943;EUR_AF=0.4692;SAS_AF=0.4642;AA=G|||;VT=SNP
10	54146097	rs1149769	G	C	100	PASS	AC=3949;AF=0.788538;AN=5008;NS=2504;DP=13537;EAS_AF=0.9335;AMR_AF=0.6585;AFR_AF=0.9501;EUR_AF=0.5944;SAS_AF=0.7127;AA=C|||;VT=SNP
10	54146839	rs1194615	G	A	100	PASS	AC=3945;AF=0.78774;AN=5008;NS=2504;DP=10420;EAS_AF=0.9335;AMR_AF=0.6571;AFR_AF=0.9486;EUR_AF=0.5934;SAS_AF=0.7127;AA=A|||;VT=SNP
10	54147789	rs1194671	C	T	100	PASS	AC=3939;AF=0.786542;AN=5008;NS=2504;DP=20078;EAS_AF=0.9335;AMR_AF=0.6556;AFR_AF=0.9493;EUR_AF=0.5915;SAS_AF=0.7086;AA=T|||;VT=SNP
10	54148044	rs1194670	A	C	100	PASS	AC=3938;AF=0.786342;AN=5008;NS=2504;DP=20214;EAS_AF=0.9335;AMR_AF=0.6571;AFR_AF=0.9478;EUR_AF=0.5915;SAS_AF=0.7086;AA=C|||;VT=SNP
10	54148116	rs55913530	T	G	100	PASS	AC=574;AF=0.114617;AN=5008;NS=2504;DP=18592;EAS_AF=0.0952;AMR_AF=0.0749;AFR_AF=0.0431;EUR_AF=0.1243;SAS_AF=0.2495;AA=T|||;VT=SNP
10	54148289	rs1194669	A	T	100	PASS	AC=3248;AF=0.648562;AN=5008;NS=2504;DP=18666;EAS_AF=0.8383;AMR_AF=0.5764;AFR_AF=0.82;EUR_AF=0.4672;SAS_AF=0.4591;AA=A|||;VT=SNP
10	54148626	rs1194668	G	A	100	PASS	AC=3941;AF=0.786941;AN=5008;NS=2504;DP=16708;EAS_AF=0.9335;AMR_AF=0.6556;AFR_AF=0.9501;EUR_AF=0.5915;SAS_AF=0.7096;AA=A|||;VT=SNP
10	54148888	rs1194667	C	A	100	PASS	AC=3943;AF=0.78734;AN=5008;NS=2504;DP=17167;EAS_AF=0.9335;AMR_AF=0.6571;AFR_AF=0.9501;EUR_AF=0.5924;SAS_AF=0.7096;AA=A|||;VT=SNP
10	54148923	rs1194666	G	A	100	PASS	AC=3938;AF=0.786342;AN=5008;NS=2504;DP=18948;EAS_AF=0.9335;AMR_AF=0.6571;AFR_AF=0.9463;EUR_AF=0.5924;SAS_AF=0.7096;AA=A|||;VT=SNP
10	54149196	rs34548532	A	G	100	PASS	AC=580;AF=0.115815;AN=5008;NS=2504;DP=16983;EAS_AF=0.0952;AMR_AF=0.0764;AFR_AF=0.0454;EUR_AF=0.1252;SAS_AF=0.2505;AA=A|||;VT=SNP
10	54149243	rs6480837	A	C	100	PASS	AC=3943;AF=0.78734;AN=5008;NS=2504;DP=17674;EAS_AF=0.9335;AMR_AF=0.6571;AFR_AF=0.9501;EUR_AF=0.5924;SAS_AF=0.7096;AA=C|||;VT=SNP
10	54149325	rs1211574	C	G	100	PASS	AC=3943;AF=0.78734;AN=5008;NS=2504;DP=18038;EAS_AF=0.9335;AMR_AF=0.6571;AFR_AF=0.9501;EUR_AF=0.5924;SAS_AF=0.7096;AA=G|||;VT=SNP
10	54149352	rs7069178	T	C	100	PASS	AC=3940;AF=0.786741;AN=5008;NS=2504;DP=18192;EAS_AF=0.9335;AMR_AF=0.6571;AFR_AF=0.9478;EUR_AF=0.5924;SAS_AF=0.7096;AA=C|||;VT=SNP
10	54149467	rs12761186	A	T	100	PASS	AC=580;AF=0.115815;AN=5008;NS=2504;DP=16736;EAS_AF=0.0952;AMR_AF=0.0764;AFR_AF=0.0446;EUR_AF=0.1252;SAS_AF=0.2515;AA=A|||;VT=SNP
10	54149468	rs12761187	A	T	100	PASS	AC=578;AF=0.115415;AN=5008;NS=2504;DP=16682;EAS_AF=0.0952;AMR_AF=0.0764;AFR_AF=0.0439;EUR_AF=0.1252;SAS_AF=0.2505;AA=A|||;VT=SNP
10	54149771	rs1209265	C	A	100	PASS	AC=3360;AF=0.670927;AN=5008;NS=2504;DP=14223;EAS_AF=0.8383;AMR_AF=0.5807;AFR_AF=0.9032;EUR_AF=0.4662;SAS_AF=0.4591;AA=C|||;VT=SNP
10	54150145	rs1194665	G	A	100	PASS	AC=3939;AF=0.786542;AN=5008;NS=2504;DP=19682;EAS_AF=0.9335;AMR_AF=0.6571;AFR_AF=0.9478;EUR_AF=0.5915;SAS_AF=0.7096;AA=A|||;VT=SNP
10	54150815	rs1194664	C	T	100	PASS	AC=3937;AF=0.786142;AN=5008;NS=2504;DP=18270;EAS_AF=0.9335;AMR_AF=0.6585;AFR_AF=0.9463;EUR_AF=0.5915;SAS_AF=0.7086;AA=T|||;VT=SNP
10	54151095	rs1194663	G	A	100	PASS	AC=2966;AF=0.592252;AN=5008;NS=2504;DP=19243;EAS_AF=0.8383;AMR_AF=0.5591;AFR_AF=0.6165;EUR_AF=0.4662;SAS_AF=0.4591;AA=G|||;VT=SNP
10	54153015	rs1194662	T	C	100	PASS	AC=3850;AF=0.76877;AN=5008;NS=2504;DP=18585;EAS_AF=0.9335;AMR_AF=0.634;AFR_AF=0.9501;EUR_AF=0.5427;SAS_AF=0.682;AA=C|||;VT=SNP
10	54153029	rs1194661	A	G	100	PASS	AC=3887;AF=0.776158;AN=5008;NS=2504;DP=18761;EAS_AF=0.9335;AMR_AF=0.6369;AFR_AF=0.9743;EUR_AF=0.5437;SAS_AF=0.684;AA=G|||;VT=SNP
10	54153551	rs1194659	C	T	100	PASS	AC=3838;AF=0.766374;AN=5008;NS=2504;DP=18332;EAS_AF=0.9335;AMR_AF=0.6326;AFR_AF=0.9425;EUR_AF=0.5417;SAS_AF=0.682;AA=C|||;VT=SNP
10	54153591	rs12769610	T	G	100	PASS	AC=482;AF=0.096246;AN=5008;NS=2504;DP=18987;EAS_AF=0.0942;AMR_AF=0.0519;AFR_AF=0.0439;EUR_AF=0.0755;SAS_AF=0.2219;AA=T|||;VT=SNP
10	54154615	rs1441110	A	G	100	PASS	AC=3656;AF=0.730032;AN=5008;NS=2504;DP=13195;EAS_AF=0.9325;AMR_AF=0.6225;AFR_AF=0.8071;EUR_AF=0.5427;SAS_AF=0.6861;AA=A|||;VT=SNP
10	54154620	rs1660760	T	A	100	PASS	AC=3046;AF=0.608227;AN=5008;NS=2504;DP=13219;EAS_AF=0.8442;AMR_AF=0.5634;AFR_AF=0.6634;EUR_AF=0.4672;SAS_AF=0.4673;AA=T|||;VT=SNP
10	54157019	rs1660793	C	T	100	PASS	AC=3887;AF=0.776158;AN=5008;NS=2504;DP=16241;EAS_AF=0.9325;AMR_AF=0.6369;AFR_AF=0.9743;EUR_AF=0.5437;SAS_AF=0.6851;AA=T|||;VT=SNP
10	54157064	rs1621210	T	C	100	PASS	AC=3742;AF=0.747204;AN=5008;NS=2504;DP=17134;EAS_AF=0.9325;AMR_AF=0.6239;AFR_AF=0.8737;EUR_AF=0.5427;SAS_AF=0.683;AA=C|||;VT=SNP
10	54157225	rs1660792	C	A	100	PASS	AC=3743;AF=0.747404;AN=5008;NS=2504;DP=16029;EAS_AF=0.9325;AMR_AF=0.6254;AFR_AF=0.8737;EUR_AF=0.5427;SAS_AF=0.683;AA=A|||;VT=SNP
10	54157334	rs1660791	G	T	100	PASS	AC=3744;AF=0.747604;AN=5008;NS=2504;DP=16300;EAS_AF=0.9325;AMR_AF=0.6254;AFR_AF=0.8737;EUR_AF=0.5437;SAS_AF=0.683;AA=T|||;VT=SNP
10	54157337	rs1649140	C	G	100	PASS	AC=3744;AF=0.747604;AN=5008;NS=2504;DP=16301;EAS_AF=0.9325;AMR_AF=0.6254;AFR_AF=0.8737;EUR_AF=0.5437;SAS_AF=0.683;AA=G|||;VT=SNP
10	54157616	rs1733704	T	C	100	PASS	AC=3601;AF=0.71905;AN=5008;NS=2504;DP=16335;EAS_AF=0.9325;AMR_AF=0.6167;AFR_AF=0.7708;EUR_AF=0.5427;SAS_AF=0.683;AA=T|||;VT=SNP
10	54157759	rs1660790	C	T	100	PASS	AC=3739;AF=0.746605;AN=5008;NS=2504;DP=18096;EAS_AF=0.9315;AMR_AF=0.6225;AFR_AF=0.8737;EUR_AF=0.5417;SAS_AF=0.683;AA=T|||;VT=SNP
10	54158203	rs1733705	A	T	100	PASS	AC=3742;AF=0.747204;AN=5008;NS=2504;DP=14370;EAS_AF=0.9325;AMR_AF=0.6225;AFR_AF=0.8722;EUR_AF=0.5427;SAS_AF=0.6861;AA=A|||;VT=SNP
10	54158337	rs1649139	T	C	100	PASS	AC=3756;AF=0.75;AN=5008;NS=2504;DP=11249;EAS_AF=0.9325;AMR_AF=0.6268;AFR_AF=0.8805;EUR_AF=0.5427;SAS_AF=0.6861;AA=C|||;VT=SNP
10	54158576	rs1733706	A	G	100	PASS	AC=3741;AF=0.747005;AN=5008;NS=2504;DP=12627;EAS_AF=0.9325;AMR_AF=0.6225;AFR_AF=0.8714;EUR_AF=0.5427;SAS_AF=0.6861;AA=A|||;VT=SNP
10	54158610	rs1733707	C	G	100	PASS	AC=3714;AF=0.741613;AN=5008;NS=2504;DP=10850;EAS_AF=0.9325;AMR_AF=0.6196;AFR_AF=0.8517;EUR_AF=0.5427;SAS_AF=0.6871;AA=C|||;VT=SNP
10	54158680	rs1733708	C	G	100	PASS	AC=3750;AF=0.748802;AN=5008;NS=2504;DP=11297;EAS_AF=0.9325;AMR_AF=0.6225;AFR_AF=0.8759;EUR_AF=0.5427;SAS_AF=0.6892;AA=G|||;VT=SNP
10	54158764	rs1660788	C	T	100	PASS	AC=3764;AF=0.751597;AN=5008;NS=2504;DP=12961;EAS_AF=0.9355;AMR_AF=0.6282;AFR_AF=0.8722;EUR_AF=0.5527;SAS_AF=0.6912;AA=C|||;VT=SNP
10	54160040	rs1660787	C	T	100	PASS	AC=1983;AF=0.395966;AN=5008;NS=2504;DP=14221;EAS_AF=0.5784;AMR_AF=0.2334;AFR_AF=0.7935;EUR_AF=0.0388;SAS_AF=0.1534;AA=c|||;VT=SNP
10	54160921	rs1194658	C	T	100	PASS	AC=1881;AF=0.375599;AN=5008;NS=2504;DP=13675;EAS_AF=0.5675;AMR_AF=0.2133;AFR_AF=0.7269;EUR_AF=0.0487;SAS_AF=0.1544;AA=C|||;VT=SNP
10	54161042	rs1194657	G	T	100	PASS	AC=1766;AF=0.352636;AN=5008;NS=2504;DP=16768;EAS_AF=0.5685;AMR_AF=0.2032;AFR_AF=0.6452;EUR_AF=0.0487;SAS_AF=0.1534;AA=G|||;VT=SNP
10	54163244	rs12414584	C	G	100	PASS	AC=483;AF=0.0964457;AN=5008;NS=2504;DP=20178;EAS_AF=0.1885;AMR_AF=0.1153;AFR_AF=0.0182;EUR_AF=0.0149;SAS_AF=0.1779;AA=C|||;VT=SNP
10	54163523	rs7912860	G	C	100	PASS	AC=947;AF=0.189097;AN=5008;NS=2504;DP=21457;EAS_AF=0.2113;AMR_AF=0.1455;AFR_AF=0.3336;EUR_AF=0.0169;SAS_AF=0.1789;AA=G|||;VT=SNP
10	54163712	rs10824452	A	G	100	PASS	AC=813;AF=0.16234;AN=5008;NS=2504;DP=18068;EAS_AF=0.2113;AMR_AF=0.134;AFR_AF=0.2398;EUR_AF=0.0149;SAS_AF=0.1789;AA=A|||;VT=SNP
10	54164165	rs11001897	T	A	100	PASS	AC=813;AF=0.16234;AN=5008;NS=2504;DP=19955;EAS_AF=0.2113;AMR_AF=0.134;AFR_AF=0.2398;EUR_AF=0.0149;SAS_AF=0.1789;AA=A|||;VT=SNP
10	54164808	rs56070900	A	T	100	PASS	AC=843;AF=0.168331;AN=5008;NS=2504;DP=18906;EAS_AF=0.2113;AMR_AF=0.1383;AFR_AF=0.2602;EUR_AF=0.0149;SAS_AF=0.1789;AA=T|||;VT=SNP
10	54164829	rs12779931	A	C	100	PASS	AC=813;AF=0.16234;AN=5008;NS=2504;DP=18380;EAS_AF=0.2113;AMR_AF=0.134;AFR_AF=0.239;EUR_AF=0.0159;SAS_AF=0.1789;AA=N|||;VT=SNP
10	54165096	rs11497804	C	G	100	PASS	AC=998;AF=0.199281;AN=5008;NS=2504;DP=19224;EAS_AF=0.2113;AMR_AF=0.1484;AFR_AF=0.3707;EUR_AF=0.0169;SAS_AF=0.1789;AA=G|||;VT=SNP
10	54165100	rs7082640	A	C	100	PASS	AC=573;AF=0.114417;AN=5008;NS=2504;DP=19251;EAS_AF=0.1558;AMR_AF=0.0749;AFR_AF=0.09;EUR_AF=0.172;SAS_AF=0.0736;AA=A|||;VT=SNP
10	54165432	rs10824455	T	G	100	PASS	AC=812;AF=0.162141;AN=5008;NS=2504;DP=18284;EAS_AF=0.2113;AMR_AF=0.134;AFR_AF=0.239;EUR_AF=0.0149;SAS_AF=0.1789;AA=T|||;VT=SNP
10	54165559	rs10824457	T	C	100	PASS	AC=782;AF=0.15615;AN=5008;NS=2504;DP=10897;EAS_AF=0.2113;AMR_AF=0.1311;AFR_AF=0.2179;EUR_AF=0.0149;SAS_AF=0.1789;AA=T|||;VT=SNP
10	54165839	rs56905947	C	T	100	PASS	AC=1001;AF=0.19988;AN=5008;NS=2504;DP=19714;EAS_AF=0.2113;AMR_AF=0.1484;AFR_AF=0.3729;EUR_AF=0.0169;SAS_AF=0.1789;AA=T|||;VT=SNP
10	54165984	rs11001907	T	A	100	PASS	AC=803;AF=0.160343;AN=5008;NS=2504;DP=18925;EAS_AF=0.2113;AMR_AF=0.134;AFR_AF=0.2322;EUR_AF=0.0149;SAS_AF=0.1789;AA=T|||;VT=SNP
10	54166080	rs11001908	C	T	100	PASS	AC=803;AF=0.160343;AN=5008;NS=2504;DP=19912;EAS_AF=0.2113;AMR_AF=0.134;AFR_AF=0.2322;EUR_AF=0.0149;SAS_AF=0.1789;AA=T|||;VT=SNP
10	54166187	rs11001909	G	A	100	PASS	AC=803;AF=0.160343;AN=5008;NS=2504;DP=20293;EAS_AF=0.2113;AMR_AF=0.134;AFR_AF=0.2322;EUR_AF=0.0149;SAS_AF=0.1789;AA=G|||;VT=SNP
10	54166245	rs1194651	T	G	100	PASS	AC=2168;AF=0.432907;AN=5008;NS=2504;DP=20107;EAS_AF=0.6359;AMR_AF=0.268;AFR_AF=0.5461;EUR_AF=0.2734;SAS_AF=0.3517;AA=T|||;VT=SNP
10	54166661	rs7912151	A	G	100	PASS	AC=884;AF=0.176518;AN=5008;NS=2504;DP=20406;EAS_AF=0.248;AMR_AF=0.1354;AFR_AF=0.264;EUR_AF=0.0149;SAS_AF=0.18;AA=G|||;VT=SNP
10	54167128	rs10824461	A	T	100	PASS	AC=850;AF=0.169728;AN=5008;NS=2504;DP=17230;EAS_AF=0.248;AMR_AF=0.134;AFR_AF=0.239;EUR_AF=0.0149;SAS_AF=0.18;AA=T|||;VT=SNP
10	54167563	rs11001916	C	A	100	PASS	AC=850;AF=0.169728;AN=5008;NS=2504;DP=19674;EAS_AF=0.248;AMR_AF=0.134;AFR_AF=0.239;EUR_AF=0.0149;SAS_AF=0.18;AA=C|||;VT=SNP
10	54167716	rs11001917	A	T	100	PASS	AC=850;AF=0.169728;AN=5008;NS=2504;DP=18947;EAS_AF=0.248;AMR_AF=0.134;AFR_AF=0.239;EUR_AF=0.0149;SAS_AF=0.18;AA=T|||;VT=SNP
10	54168297	rs12268522	C	T	100	PASS	AC=850;AF=0.169728;AN=5008;NS=2504;DP=17797;EAS_AF=0.248;AMR_AF=0.134;AFR_AF=0.239;EUR_AF=0.0149;SAS_AF=0.18;AA=C|||;VT=SNP
10	54168375	rs7079951	C	G	100	PASS	AC=850;AF=0.169728;AN=5008;NS=2504;DP=17232;EAS_AF=0.248;AMR_AF=0.134;AFR_AF=0.239;EUR_AF=0.0149;SAS_AF=0.18;AA=C|||;VT=SNP
10	54168432	rs7078945	G	C	100	PASS	AC=850;AF=0.169728;AN=5008;NS=2504;DP=16689;EAS_AF=0.248;AMR_AF=0.134;AFR_AF=0.239;EUR_AF=0.0149;SAS_AF=0.18;AA=C|||;VT=SNP
10	54168650	rs7080375	C	T	100	PASS	AC=851;AF=0.169928;AN=5008;NS=2504;DP=19861;EAS_AF=0.249;AMR_AF=0.134;AFR_AF=0.239;EUR_AF=0.0149;SAS_AF=0.18;AA=T|||;VT=SNP
10	54168713	rs7080407	C	T	100	PASS	AC=812;AF=0.162141;AN=5008;NS=2504;DP=21465;EAS_AF=0.2113;AMR_AF=0.134;AFR_AF=0.239;EUR_AF=0.0149;SAS_AF=0.1789;AA=T|||;VT=SNP
10	54168787	rs7097935	A	T	100	PASS	AC=850;AF=0.169728;AN=5008;NS=2504;DP=19782;EAS_AF=0.248;AMR_AF=0.134;AFR_AF=0.239;EUR_AF=0.0149;SAS_AF=0.18;AA=T|||;VT=SNP
10	54169130	rs1441115	C	T	100	PASS	AC=812;AF=0.162141;AN=5008;NS=2504;DP=19186;EAS_AF=0.2113;AMR_AF=0.134;AFR_AF=0.239;EUR_AF=0.0149;SAS_AF=0.1789;AA=C|||;VT=SNP
10	54169153	rs10824464	T	C	100	PASS	AC=850;AF=0.169728;AN=5008;NS=2504;DP=18944;EAS_AF=0.248;AMR_AF=0.134;AFR_AF=0.239;EUR_AF=0.0149;SAS_AF=0.18;AA=T|||;VT=SNP
10	54169384	rs1194649	G	A	100	PASS	AC=2039;AF=0.407149;AN=5008;NS=2504;DP=17670;EAS_AF=0.6022;AMR_AF=0.2608;AFR_AF=0.4894;EUR_AF=0.2624;SAS_AF=0.3476;AA=G|||;VT=SNP
10	54169759	rs11001924	A	T	100	PASS	AC=712;AF=0.142173;AN=5008;NS=2504;DP=18079;EAS_AF=0.2103;AMR_AF=0.1268;AFR_AF=0.1679;EUR_AF=0.0149;SAS_AF=0.1789;AA=A|||;VT=SNP
10	54170197	rs1194648	G	A	100	PASS	AC=3211;AF=0.641174;AN=5008;NS=2504;DP=18467;EAS_AF=0.8482;AMR_AF=0.4179;AFR_AF=0.9614;EUR_AF=0.2753;SAS_AF=0.5297;AA=A|||;VT=SNP
10	54170200	rs60500959	G	A	100	PASS	AC=454;AF=0.090655;AN=5008;NS=2504;DP=18425;EAS_AF=0.1528;AMR_AF=0.072;AFR_AF=0.0166;EUR_AF=0.161;SAS_AF=0.0675;AA=G|||;VT=SNP
10	54171277	rs80248116	T	C	100	PASS	AC=491;AF=0.0980431;AN=5008;NS=2504;DP=18308;EAS_AF=0.1905;AMR_AF=0.1095;AFR_AF=0.0182;EUR_AF=0.0189;SAS_AF=0.184;AA=T|||;VT=SNP
10	54171313	rs1194647	C	T	100	PASS	AC=2450;AF=0.489217;AN=5008;NS=2504;DP=18994;EAS_AF=0.6379;AMR_AF=0.2839;AFR_AF=0.764;EUR_AF=0.2555;SAS_AF=0.3507;AA=C|||;VT=SNP
10	54171478	rs11001929	A	T	100	PASS	AC=743;AF=0.148363;AN=5008;NS=2504;DP=20308;EAS_AF=0.2202;AMR_AF=0.1254;AFR_AF=0.1755;EUR_AF=0.0189;SAS_AF=0.1871;AA=A|||;VT=SNP
10	54171706	rs7893873	G	T	100	PASS	AC=2160;AF=0.43131;AN=5008;NS=2504;DP=20854;EAS_AF=0.6349;AMR_AF=0.2305;AFR_AF=0.5976;EUR_AF=0.2276;SAS_AF=0.3487;AA=G|||;VT=SNP
10	54171865	rs12413194	G	A	100	PASS	AC=709;AF=0.141573;AN=5008;NS=2504;DP=19709;EAS_AF=0.2192;AMR_AF=0.1225;AFR_AF=0.152;EUR_AF=0.0189;SAS_AF=0.1871;AA=G|||;VT=SNP;EX_TARGET
10	54171934	rs60903912	C	T	100	PASS	AC=702;AF=0.140176;AN=5008;NS=2504;DP=19771;EAS_AF=0.2202;AMR_AF=0.1225;AFR_AF=0.1483;EUR_AF=0.0189;SAS_AF=0.184;AA=C|||;VT=SNP
10	54172174	rs7897513	G	A	100	PASS	AC=2063;AF=0.411941;AN=5008;NS=2504;DP=19427;EAS_AF=0.628;AMR_AF=0.2248;AFR_AF=0.5325;EUR_AF=0.2276;SAS_AF=0.3487;AA=G|||;VT=SNP
10	54172611	rs10824469	C	T	100	PASS	AC=2901;AF=0.579273;AN=5008;NS=2504;DP=17538;EAS_AF=0.8542;AMR_AF=0.3559;AFR_AF=0.7731;EUR_AF=0.2465;SAS_AF=0.5348;AA=T|||;VT=SNP;EX_TARGET
10	54172718	rs7074149	C	T	100	PASS	AC=982;AF=0.196086;AN=5008;NS=2504;DP=17878;EAS_AF=0.2272;AMR_AF=0.1455;AFR_AF=0.3389;EUR_AF=0.0209;SAS_AF=0.1871;AA=T|||;VT=SNP
10	54172769	rs7073271	G	A	100	PASS	AC=2901;AF=0.579273;AN=5008;NS=2504;DP=18742;EAS_AF=0.8542;AMR_AF=0.3559;AFR_AF=0.7731;EUR_AF=0.2465;SAS_AF=0.5348;AA=A|||;VT=SNP
10	54172815	rs10824470	C	A	100	PASS	AC=1924;AF=0.384185;AN=5008;NS=2504;DP=19506;EAS_AF=0.629;AMR_AF=0.2104;AFR_AF=0.4357;EUR_AF=0.2256;SAS_AF=0.3487;AA=C|||;VT=SNP
10	54173157	rs11813600	A	G	100	PASS	AC=441;AF=0.0880591;AN=5008;NS=2504;DP=17522;EAS_AF=0.1518;AMR_AF=0.0677;AFR_AF=0.0091;EUR_AF=0.16;SAS_AF=0.0695;AA=A|||;VT=SNP
10	54173476	rs7902382	G	A	100	PASS	AC=2763;AF=0.551717;AN=5008;NS=2504;DP=16470;EAS_AF=0.8542;AMR_AF=0.3458;AFR_AF=0.6747;EUR_AF=0.2445;SAS_AF=0.5358;AA=g|||;VT=SNP
10	54173824	rs73335052	G	T	100	PASS	AC=948;AF=0.189297;AN=5008;NS=2504;DP=17689;EAS_AF=0.2272;AMR_AF=0.1427;AFR_AF=0.3154;EUR_AF=0.0209;SAS_AF=0.1861;AA=T|||;VT=SNP
10	54173833	rs73335054	C	A	100	PASS	AC=842;AF=0.168131;AN=5008;NS=2504;DP=17809;EAS_AF=0.2272;AMR_AF=0.1326;AFR_AF=0.2405;EUR_AF=0.0209;SAS_AF=0.1861;AA=C|||;VT=SNP
10	54174017	rs10824471	G	A	100	PASS	AC=1957;AF=0.390775;AN=5008;NS=2504;DP=18437;EAS_AF=0.628;AMR_AF=0.2133;AFR_AF=0.4592;EUR_AF=0.2256;SAS_AF=0.3497;AA=G|||;VT=SNP
10	54174019	rs1441114	G	T	100	PASS	AC=842;AF=0.168131;AN=5008;NS=2504;DP=18407;EAS_AF=0.2272;AMR_AF=0.1326;AFR_AF=0.2405;EUR_AF=0.0209;SAS_AF=0.1861;AA=G|||;VT=SNP
10	54174488	rs1441113	C	T	100	PASS	AC=948;AF=0.189297;AN=5008;NS=2504;DP=15747;EAS_AF=0.2272;AMR_AF=0.1427;AFR_AF=0.3154;EUR_AF=0.0209;SAS_AF=0.1861;AA=T|||;VT=SNP
10	54175183	rs12251753	T	A	100	PASS	AC=849;AF=0.169529;AN=5008;NS=2504;DP=15583;EAS_AF=0.2272;AMR_AF=0.1326;AFR_AF=0.2458;EUR_AF=0.0209;SAS_AF=0.1861;AA=T|||;VT=SNP
10	54175474	rs12250292	A	G	100	PASS	AC=993;AF=0.198283;AN=5008;NS=2504;DP=15903;EAS_AF=0.2639;AMR_AF=0.1427;AFR_AF=0.3207;EUR_AF=0.0209;SAS_AF=0.1871;AA=G|||;VT=SNP
10	54175591	rs11001943	G	A	100	PASS	AC=849;AF=0.169529;AN=5008;NS=2504;DP=15711;EAS_AF=0.2272;AMR_AF=0.1326;AFR_AF=0.2458;EUR_AF=0.0209;SAS_AF=0.1861;AA=G|||;VT=SNP
10	54176265	rs78983952	T	G	100	PASS	AC=557;AF=0.111222;AN=5008;NS=2504;DP=14267;EAS_AF=0.2381;AMR_AF=0.111;AFR_AF=0.0295;EUR_AF=0.0189;SAS_AF=0.1861;AA=T|||;VT=SNP
10	54176306	rs7916369	C	T	100	PASS	AC=1887;AF=0.376797;AN=5008;NS=2504;DP=14585;EAS_AF=0.5923;AMR_AF=0.2104;AFR_AF=0.4365;EUR_AF=0.2256;SAS_AF=0.3476;AA=C|||;VT=SNP
10	54176570	rs10824476	A	G	100	PASS	AC=882;AF=0.176118;AN=5008;NS=2504;DP=14534;EAS_AF=0.2639;AMR_AF=0.1326;AFR_AF=0.2421;EUR_AF=0.0209;SAS_AF=0.1871;AA=A|||;VT=SNP
10	54177595	rs11001954	T	C	100	PASS	AC=541;AF=0.108027;AN=5008;NS=2504;DP=19570;EAS_AF=0.2381;AMR_AF=0.1095;AFR_AF=0.0182;EUR_AF=0.0189;SAS_AF=0.1861;AA=T|||;VT=SNP
10	54178636	rs10824480	C	A	100	PASS	AC=2906;AF=0.580272;AN=5008;NS=2504;DP=15060;EAS_AF=0.8562;AMR_AF=0.3559;AFR_AF=0.7746;EUR_AF=0.2465;SAS_AF=0.5358;AA=A|||;VT=SNP
10	54179247	rs1194744	G	C	100	PASS	AC=3212;AF=0.641374;AN=5008;NS=2504;DP=14750;EAS_AF=0.8591;AMR_AF=0.4092;AFR_AF=0.9433;EUR_AF=0.2853;SAS_AF=0.5399;AA=C|||;VT=SNP
10	54179313	rs12249036	T	C	100	PASS	AC=884;AF=0.176518;AN=5008;NS=2504;DP=15625;EAS_AF=0.2629;AMR_AF=0.1326;AFR_AF=0.2436;EUR_AF=0.0209;SAS_AF=0.1881;AA=T|||;VT=SNP
10	54179670	rs1194745	G	A	100	PASS	AC=3197;AF=0.638379;AN=5008;NS=2504;DP=14350;EAS_AF=0.8562;AMR_AF=0.4092;AFR_AF=0.9425;EUR_AF=0.2744;SAS_AF=0.5399;AA=A|||;VT=SNP
10	54180605	rs76898247	G	A	100	PASS	AC=503;AF=0.100439;AN=5008;NS=2504;DP=18781;EAS_AF=0.2014;AMR_AF=0.1095;AFR_AF=0.0182;EUR_AF=0.0189;SAS_AF=0.1851;AA=G|||;VT=SNP
10	54181283	rs113631183	C	T	100	PASS	AC=175;AF=0.0349441;AN=5008;NS=2504;DP=18353;EAS_AF=0.0605;AMR_AF=0.0389;AFR_AF=0.003;EUR_AF=0.0746;SAS_AF=0.0082;AA=C|||;VT=SNP
10	54181314	rs1194746	T	C	100	PASS	AC=3236;AF=0.646166;AN=5008;NS=2504;DP=17997;EAS_AF=0.8562;AMR_AF=0.4207;AFR_AF=0.9614;EUR_AF=0.2783;SAS_AF=0.5419;AA=C|||;VT=SNP
10	54181885	rs7079154	A	G	100	PASS	AC=1015;AF=0.202676;AN=5008;NS=2504;DP=17300;EAS_AF=0.2629;AMR_AF=0.1455;AFR_AF=0.3359;EUR_AF=0.0209;SAS_AF=0.1881;AA=G|||;VT=SNP
10	54182165	rs12246138	C	T	100	PASS	AC=733;AF=0.146366;AN=5008;NS=2504;DP=14022;EAS_AF=0.2619;AMR_AF=0.1225;AFR_AF=0.1377;EUR_AF=0.0189;SAS_AF=0.1871;AA=C|||;VT=SNP
10	54183235	rs7100700	C	A	100	PASS	AC=2905;AF=0.580072;AN=5008;NS=2504;DP=18274;EAS_AF=0.8562;AMR_AF=0.3545;AFR_AF=0.7761;EUR_AF=0.2445;SAS_AF=0.5358;AA=A|||;VT=SNP
10	54183282	rs10824485	C	G	100	PASS	AC=2906;AF=0.580272;AN=5008;NS=2504;DP=17925;EAS_AF=0.8571;AMR_AF=0.3545;AFR_AF=0.7761;EUR_AF=0.2445;SAS_AF=0.5358;AA=G|||;VT=SNP
10	54184527	rs10824486	C	T	100	PASS	AC=734;AF=0.146565;AN=5008;NS=2504;DP=17577;EAS_AF=0.2619;AMR_AF=0.1225;AFR_AF=0.1384;EUR_AF=0.0189;SAS_AF=0.1871;AA=C|||;VT=SNP
10	54186382	rs6480851	G	A	100	PASS	AC=2910;AF=0.58107;AN=5008;NS=2504;DP=18109;EAS_AF=0.8552;AMR_AF=0.3559;AFR_AF=0.7799;EUR_AF=0.2465;SAS_AF=0.5337;AA=A|||;VT=SNP
10	54186985	rs12241225	G	A	100	PASS	AC=696;AF=0.138978;AN=5008;NS=2504;DP=18533;EAS_AF=0.2262;AMR_AF=0.1225;AFR_AF=0.1377;EUR_AF=0.0189;SAS_AF=0.1861;AA=G|||;VT=SNP
10	54188443	rs1194738	A	G	100	PASS	AC=2989;AF=0.596845;AN=5008;NS=2504;DP=14125;EAS_AF=0.8581;AMR_AF=0.389;AFR_AF=0.7859;EUR_AF=0.2833;SAS_AF=0.5419;AA=A|||;VT=SNP
10	54188936	rs7914644	T	A	100	PASS	AC=567;AF=0.113219;AN=5008;NS=2504;DP=18727;EAS_AF=0.2014;AMR_AF=0.1239;AFR_AF=0.0545;EUR_AF=0.0229;SAS_AF=0.1871;AA=A|||;VT=SNP
10	54189176	rs1194737	A	G	100	PASS	AC=3051;AF=0.609225;AN=5008;NS=2504;DP=19325;EAS_AF=0.8581;AMR_AF=0.4049;AFR_AF=0.82;EUR_AF=0.2883;SAS_AF=0.5429;AA=G|||;VT=SNP
10	54189344	rs1194735	A	G	100	PASS	AC=3051;AF=0.609225;AN=5008;NS=2504;DP=18877;EAS_AF=0.8581;AMR_AF=0.4063;AFR_AF=0.82;EUR_AF=0.2883;SAS_AF=0.5419;AA=G|||;VT=SNP
10	54189453	rs1194733	T	A	100	PASS	AC=2825;AF=0.564097;AN=5008;NS=2504;DP=18642;EAS_AF=0.8333;AMR_AF=0.3934;AFR_AF=0.677;EUR_AF=0.2883;SAS_AF=0.5389;AA=T|||;VT=SNP
10	54189904	rs1194732	G	A	100	PASS	AC=3111;AF=0.621206;AN=5008;NS=2504;DP=21086;EAS_AF=0.8581;AMR_AF=0.4179;AFR_AF=0.8608;EUR_AF=0.2883;SAS_AF=0.5399;AA=A|||;VT=SNP
10	54189921	rs7899556	C	T	100	PASS	AC=1936;AF=0.386581;AN=5008;NS=2504;DP=21384;EAS_AF=0.6319;AMR_AF=0.2118;AFR_AF=0.4342;EUR_AF=0.2366;SAS_AF=0.3476;AA=C|||;VT=SNP
10	54190267	rs1194731	A	C	100	PASS	AC=3112;AF=0.621406;AN=5008;NS=2504;DP=20142;EAS_AF=0.8581;AMR_AF=0.4179;AFR_AF=0.8608;EUR_AF=0.2893;SAS_AF=0.5399;AA=-|||;VT=SNP
10	54191031	rs1963243	T	C	100	PASS	AC=1862;AF=0.371805;AN=5008;NS=2504;DP=15014;EAS_AF=0.6319;AMR_AF=0.2089;AFR_AF=0.3775;EUR_AF=0.2386;SAS_AF=0.3487;AA=T|||;VT=SNP
10	54191055	rs1963907	C	T	100	PASS	AC=1825;AF=0.364417;AN=5008;NS=2504;DP=16596;EAS_AF=0.5952;AMR_AF=0.2089;AFR_AF=0.3782;EUR_AF=0.2386;SAS_AF=0.3476;AA=C|||;VT=SNP
10	54191147	rs1194729	A	G	100	PASS	AC=3121;AF=0.623203;AN=5008;NS=2504;DP=16359;EAS_AF=0.8581;AMR_AF=0.4193;AFR_AF=0.8661;EUR_AF=0.2893;SAS_AF=0.5409;AA=G|||;VT=SNP
10	54191501	rs1194728	T	A	100	PASS	AC=2824;AF=0.563898;AN=5008;NS=2504;DP=14762;EAS_AF=0.8333;AMR_AF=0.3963;AFR_AF=0.674;EUR_AF=0.2893;SAS_AF=0.5389;AA=T|||;VT=SNP
10	54191758	rs1194727	A	T	100	PASS	AC=2799;AF=0.558906;AN=5008;NS=2504;DP=16646;EAS_AF=0.8333;AMR_AF=0.3934;AFR_AF=0.652;EUR_AF=0.2913;SAS_AF=0.5429;AA=A|||;VT=SNP
10	54191901	rs1194726	C	T	100	PASS	AC=2798;AF=0.558706;AN=5008;NS=2504;DP=19103;EAS_AF=0.8323;AMR_AF=0.3934;AFR_AF=0.652;EUR_AF=0.2913;SAS_AF=0.5429;AA=C|||;VT=SNP
10	54192068	rs1194725	G	A	100	PASS	AC=2801;AF=0.559305;AN=5008;NS=2504;DP=19440;EAS_AF=0.8343;AMR_AF=0.3934;AFR_AF=0.6528;EUR_AF=0.2903;SAS_AF=0.544;AA=A|||;VT=SNP
10	54192387	rs1194724	C	T	100	PASS	AC=3124;AF=0.623802;AN=5008;NS=2504;DP=17359;EAS_AF=0.8571;AMR_AF=0.4179;AFR_AF=0.8654;EUR_AF=0.2913;SAS_AF=0.545;AA=T|||;VT=SNP
10	54193118	rs1649131	C	A	100	PASS	AC=3064;AF=0.611821;AN=5008;NS=2504;DP=17425;EAS_AF=0.8581;AMR_AF=0.4092;AFR_AF=0.8238;EUR_AF=0.2913;SAS_AF=0.545;AA=A|||;VT=SNP
10	54193120	rs1649130	C	T	100	PASS	AC=3064;AF=0.611821;AN=5008;NS=2504;DP=17469;EAS_AF=0.8581;AMR_AF=0.4092;AFR_AF=0.8238;EUR_AF=0.2913;SAS_AF=0.545;AA=T|||;VT=SNP
10	54193306	rs1194723	C	T	100	PASS	AC=2798;AF=0.558706;AN=5008;NS=2504;DP=17581;EAS_AF=0.8323;AMR_AF=0.3934;AFR_AF=0.652;EUR_AF=0.2913;SAS_AF=0.5429;AA=C|||;VT=SNP
10	54193818	rs1194722	T	G	100	PASS	AC=3064;AF=0.611821;AN=5008;NS=2504;DP=13269;EAS_AF=0.8571;AMR_AF=0.4092;AFR_AF=0.8238;EUR_AF=0.2913;SAS_AF=0.546;AA=G|||;VT=SNP
10	54194804	rs1201590	A	G	100	PASS	AC=3065;AF=0.612021;AN=5008;NS=2504;DP=14390;EAS_AF=0.8581;AMR_AF=0.4092;AFR_AF=0.8238;EUR_AF=0.2922;SAS_AF=0.545;AA=G|||;VT=SNP
10	54195311	rs1194721	G	A	100	PASS	AC=2829;AF=0.564896;AN=5008;NS=2504;DP=13420;EAS_AF=0.8323;AMR_AF=0.3963;AFR_AF=0.674;EUR_AF=0.2913;SAS_AF=0.5429;AA=G|||;VT=SNP
10	54196304	rs1194720	T	C	100	PASS	AC=2830;AF=0.565096;AN=5008;NS=2504;DP=11979;EAS_AF=0.8323;AMR_AF=0.3963;AFR_AF=0.674;EUR_AF=0.2922;SAS_AF=0.5429;AA=C|||;VT=SNP
10	54196333	rs1194719	A	G	100	PASS	AC=3065;AF=0.612021;AN=5008;NS=2504;DP=13501;EAS_AF=0.8581;AMR_AF=0.4092;AFR_AF=0.8238;EUR_AF=0.2922;SAS_AF=0.545;AA=G|||;VT=SNP
10	54196383	rs1194718	G	A	100	PASS	AC=2877;AF=0.574481;AN=5008;NS=2504;DP=14499;EAS_AF=0.8323;AMR_AF=0.3977;AFR_AF=0.7088;EUR_AF=0.2913;SAS_AF=0.544;AA=G|||;VT=SNP
10	54196557	rs1194717	G	T	100	PASS	AC=3127;AF=0.624401;AN=5008;NS=2504;DP=16262;EAS_AF=0.8571;AMR_AF=0.4193;AFR_AF=0.8654;EUR_AF=0.2922;SAS_AF=0.546;AA=T|||;VT=SNP
10	54196717	rs34255015	C	T	100	PASS	AC=861;AF=0.171925;AN=5008;NS=2504;DP=14854;EAS_AF=0.0635;AMR_AF=0.3357;AFR_AF=0.0174;EUR_AF=0.4036;SAS_AF=0.138;AA=C|||;VT=SNP
10	54196773	rs1194716	T	C	100	PASS	AC=2830;AF=0.565096;AN=5008;NS=2504;DP=14811;EAS_AF=0.8323;AMR_AF=0.3963;AFR_AF=0.674;EUR_AF=0.2913;SAS_AF=0.544;AA=C|||;VT=SNP
10	54196891	rs1194715	T	C	100	PASS	AC=3063;AF=0.611621;AN=5008;NS=2504;DP=15342;EAS_AF=0.8571;AMR_AF=0.4092;AFR_AF=0.8238;EUR_AF=0.2913;SAS_AF=0.545;AA=C|||;VT=SNP
10	54197120	rs1212764	T	C	100	PASS	AC=3061;AF=0.611222;AN=5008;NS=2504;DP=17556;EAS_AF=0.8571;AMR_AF=0.4092;AFR_AF=0.8222;EUR_AF=0.2913;SAS_AF=0.545;AA=T|||;VT=SNP
10	54197690	rs1194713	G	A	100	PASS	AC=2816;AF=0.5623;AN=5008;NS=2504;DP=15335;EAS_AF=0.8323;AMR_AF=0.3963;AFR_AF=0.6626;EUR_AF=0.2922;SAS_AF=0.544;AA=G|||;VT=SNP
10	54197748	rs1194712	G	A	100	PASS	AC=3050;AF=0.609026;AN=5008;NS=2504;DP=15418;EAS_AF=0.8571;AMR_AF=0.4092;AFR_AF=0.8132;EUR_AF=0.2922;SAS_AF=0.545;AA=A|||;VT=SNP
10	54198121	rs1194711	T	C	100	PASS	AC=2841;AF=0.567292;AN=5008;NS=2504;DP=15476;EAS_AF=0.8323;AMR_AF=0.3963;AFR_AF=0.6634;EUR_AF=0.2922;SAS_AF=0.5685;AA=C|||;VT=SNP
10	54198335	rs1194710	G	A	100	PASS	AC=3018;AF=0.602636;AN=5008;NS=2504;DP=11095;EAS_AF=0.8333;AMR_AF=0.4092;AFR_AF=0.8079;EUR_AF=0.2913;SAS_AF=0.545;AA=A|||;VT=SNP
10	54198592	rs1194709	C	T	100	PASS	AC=2832;AF=0.565495;AN=5008;NS=2504;DP=17389;EAS_AF=0.8323;AMR_AF=0.3963;AFR_AF=0.6589;EUR_AF=0.2913;SAS_AF=0.5665;AA=C|||;VT=SNP
10	54200128	rs1194707	C	T	100	PASS	AC=2757;AF=0.550519;AN=5008;NS=2504;DP=19594;EAS_AF=0.8313;AMR_AF=0.3905;AFR_AF=0.6127;EUR_AF=0.2893;SAS_AF=0.5593;AA=C|||;VT=SNP
10	54200135	rs1194706	C	G	100	PASS	AC=2793;AF=0.557708;AN=5008;NS=2504;DP=19203;EAS_AF=0.8313;AMR_AF=0.3934;AFR_AF=0.6384;EUR_AF=0.2893;SAS_AF=0.5593;AA=C|||;VT=SNP
10	54200150	rs1194705	C	T	100	PASS	AC=3069;AF=0.612819;AN=5008;NS=2504;DP=18981;EAS_AF=0.8562;AMR_AF=0.4107;AFR_AF=0.8185;EUR_AF=0.2893;SAS_AF=0.5603;AA=T|||;VT=SNP
10	54200432	rs1194704	C	T	100	PASS	AC=3160;AF=0.63099;AN=5008;NS=2504;DP=21331;EAS_AF=0.8571;AMR_AF=0.4207;AFR_AF=0.8805;EUR_AF=0.2903;SAS_AF=0.5603;AA=T|||;VT=SNP
10	54200982	rs11002084	T	C	100	PASS	AC=1898;AF=0.378994;AN=5008;NS=2504;DP=17782;EAS_AF=0.6319;AMR_AF=0.2046;AFR_AF=0.3926;EUR_AF=0.2366;SAS_AF=0.3701;AA=T|||;VT=SNP
10	54201572	rs10160070	C	T	100	PASS	AC=1897;AF=0.378794;AN=5008;NS=2504;DP=17038;EAS_AF=0.631;AMR_AF=0.2046;AFR_AF=0.3918;EUR_AF=0.2366;SAS_AF=0.3712;AA=C|||;VT=SNP
10	54206693	rs1194703	C	A	100	PASS	AC=875;AF=0.17472;AN=5008;NS=2504;DP=11188;EAS_AF=0.1954;AMR_AF=0.1873;AFR_AF=0.2345;EUR_AF=0.0527;SAS_AF=0.1892;AA=C|||;VT=SNP
10	54207465	rs11002107	C	T	100	PASS	AC=1846;AF=0.36861;AN=5008;NS=2504;DP=17395;EAS_AF=0.629;AMR_AF=0.2032;AFR_AF=0.3555;EUR_AF=0.2366;SAS_AF=0.3712;AA=T|||;VT=SNP
10	54207696	rs12355839	C	G	100	PASS	AC=1081;AF=0.215855;AN=5008;NS=2504;DP=19860;EAS_AF=0.1012;AMR_AF=0.3689;AFR_AF=0.0265;EUR_AF=0.4622;SAS_AF=0.228;AA=C|||;VT=SNP
10	54209044	rs10824513	C	A	100	PASS	AC=1852;AF=0.369808;AN=5008;NS=2504;DP=14933;EAS_AF=0.631;AMR_AF=0.2046;AFR_AF=0.3593;EUR_AF=0.2366;SAS_AF=0.3691;AA=C|||;VT=SNP
10	54209868	rs12255949	G	C	100	PASS	AC=1903;AF=0.379992;AN=5008;NS=2504;DP=16847;EAS_AF=0.6349;AMR_AF=0.2046;AFR_AF=0.3933;EUR_AF=0.2366;SAS_AF=0.3712;AA=G|||;VT=SNP
10	54209914	rs12241707	C	T	100	PASS	AC=1880;AF=0.375399;AN=5008;NS=2504;DP=16448;EAS_AF=0.6339;AMR_AF=0.2046;AFR_AF=0.3767;EUR_AF=0.2366;SAS_AF=0.3712;AA=C|||;VT=SNP
10	54209978	rs11002114	C	A	100	PASS	AC=1079;AF=0.215455;AN=5008;NS=2504;DP=15217;EAS_AF=0.1012;AMR_AF=0.3674;AFR_AF=0.0257;EUR_AF=0.4612;SAS_AF=0.229;AA=C|||;VT=SNP
10	54210641	rs12570796	A	G	100	PASS	AC=1863;AF=0.372005;AN=5008;NS=2504;DP=18381;EAS_AF=0.6349;AMR_AF=0.2046;AFR_AF=0.3623;EUR_AF=0.2366;SAS_AF=0.3722;AA=a|||;VT=SNP
10	54212597	rs1194743	T	C	100	PASS	AC=4351;AF=0.86881;AN=5008;NS=2504;DP=20711;EAS_AF=0.9544;AMR_AF=0.7939;AFR_AF=0.9887;EUR_AF=0.7525;SAS_AF=0.7914;AA=C|||;VT=SNP
10	54213550	rs1194742	A	G	100	PASS	AC=899;AF=0.179513;AN=5008;NS=2504;DP=18333;EAS_AF=0.1954;AMR_AF=0.1859;AFR_AF=0.2534;EUR_AF=0.0527;SAS_AF=0.1892;AA=A|||;VT=SNP
10	54213696	rs1194741	T	C	100	PASS	AC=3158;AF=0.630591;AN=5008;NS=2504;DP=19058;EAS_AF=0.8562;AMR_AF=0.4193;AFR_AF=0.8805;EUR_AF=0.2903;SAS_AF=0.5603;AA=C|||;VT=SNP
10	54217676	rs12415766	A	G	100	PASS	AC=565;AF=0.112819;AN=5008;NS=2504;DP=17491;EAS_AF=0.1954;AMR_AF=0.1124;AFR_AF=0.0666;EUR_AF=0.0199;SAS_AF=0.1861;AA=A|||;VT=SNP
10	54219372	rs11002152	G	A	100	PASS	AC=1836;AF=0.366613;AN=5008;NS=2504;DP=16829;EAS_AF=0.6329;AMR_AF=0.2046;AFR_AF=0.3729;EUR_AF=0.2366;SAS_AF=0.3323;AA=G|||;VT=SNP
10	54222762	rs16930418	A	T	100	PASS	AC=503;AF=0.100439;AN=5008;NS=2504;DP=15952;EAS_AF=0.1954;AMR_AF=0.111;AFR_AF=0.0212;EUR_AF=0.0199;SAS_AF=0.1851;AA=A|||;VT=SNP
10	54223977	rs1733724	A	G	100	PASS	AC=4346;AF=0.867812;AN=5008;NS=2504;DP=18395;EAS_AF=0.9544;AMR_AF=0.7939;AFR_AF=0.9887;EUR_AF=0.7525;SAS_AF=0.7863;AA=G|||;VT=SNP
10	54225116	rs12411572	T	G	100	PASS	AC=541;AF=0.108027;AN=5008;NS=2504;DP=16932;EAS_AF=0.1915;AMR_AF=0.111;AFR_AF=0.0522;EUR_AF=0.0199;SAS_AF=0.1861;AA=T|||;VT=SNP
10	54227325	rs12412098	A	G	100	PASS	AC=498;AF=0.0994409;AN=5008;NS=2504;DP=17330;EAS_AF=0.1915;AMR_AF=0.111;AFR_AF=0.0197;EUR_AF=0.0199;SAS_AF=0.1861;AA=A|||;VT=SNP
10	54227657	rs878870	G	A	100	PASS	AC=889;AF=0.177516;AN=5008;NS=2504;DP=17345;EAS_AF=0.1915;AMR_AF=0.1859;AFR_AF=0.2489;EUR_AF=0.0527;SAS_AF=0.1892;AA=G|||;VT=SNP
10	54228212	rs11002177	T	C	100	PASS	AC=981;AF=0.195887;AN=5008;NS=2504;DP=20140;EAS_AF=0.4821;AMR_AF=0.0908;AFR_AF=0.146;EUR_AF=0.0268;SAS_AF=0.2168;AA=T|||;VT=SNP
10	54228515	rs11002178	A	G	100	PASS	AC=1866;AF=0.372604;AN=5008;NS=2504;DP=20219;EAS_AF=0.6389;AMR_AF=0.2046;AFR_AF=0.3608;EUR_AF=0.2376;SAS_AF=0.3722;AA=A|||;VT=SNP
10	54230988	rs12411541	A	G	100	PASS	AC=1875;AF=0.374401;AN=5008;NS=2504;DP=18444;EAS_AF=0.6429;AMR_AF=0.2046;AFR_AF=0.3669;EUR_AF=0.2356;SAS_AF=0.3712;AA=A|||;VT=SNP
10	54233718	rs10824551	G	T	100	PASS	AC=1909;AF=0.38119;AN=5008;NS=2504;DP=16187;EAS_AF=0.6359;AMR_AF=0.2046;AFR_AF=0.3986;EUR_AF=0.2356;SAS_AF=0.3701;AA=G|||;VT=SNP
10	54234187	rs7906127	G	T	100	PASS	AC=1906;AF=0.380591;AN=5008;NS=2504;DP=17953;EAS_AF=0.6379;AMR_AF=0.2046;AFR_AF=0.3956;EUR_AF=0.2346;SAS_AF=0.3701;AA=G|||;VT=SNP
10	54235798	rs10824553	A	C	100	PASS	AC=2096;AF=0.41853;AN=5008;NS=2504;DP=19316;EAS_AF=0.6577;AMR_AF=0.219;AFR_AF=0.5121;EUR_AF=0.2376;SAS_AF=0.3732;AA=A|||;VT=SNP
10	54236651	rs1660800	A	G	100	PASS	AC=1043;AF=0.208267;AN=5008;NS=2504;DP=19006;EAS_AF=0.2312;AMR_AF=0.2594;AFR_AF=0.2943;EUR_AF=0.0527;SAS_AF=0.1922;AA=A|||;VT=SNP
10	54236752	rs1618625	G	A	100	PASS	AC=797;AF=0.159145;AN=5008;NS=2504;DP=19592;EAS_AF=0.1488;AMR_AF=0.1772;AFR_AF=0.2186;EUR_AF=0.0527;SAS_AF=0.1861;AA=G|||;VT=SNP
10	54238028	rs57636498	A	C	100	PASS	AC=632;AF=0.126198;AN=5008;NS=2504;DP=15087;EAS_AF=0.1647;AMR_AF=0.0764;AFR_AF=0.1233;EUR_AF=0.166;SAS_AF=0.0849;AA=A|||;VT=SNP
10	54239646	rs1733731	G	A	100	PASS	AC=3277;AF=0.654353;AN=5008;NS=2504;DP=15413;EAS_AF=0.88;AMR_AF=0.4265;AFR_AF=0.9531;EUR_AF=0.2823;SAS_AF=0.5624;AA=A|||;VT=SNP
10	54240004	rs4935325	T	C	100	PASS	AC=539;AF=0.107628;AN=5008;NS=2504;DP=15114;EAS_AF=0.1974;AMR_AF=0.1153;AFR_AF=0.0431;EUR_AF=0.0199;SAS_AF=0.1871;AA=T|||;VT=SNP
10	54240712	rs1561662	C	T	100	PASS	AC=2743;AF=0.547724;AN=5008;NS=2504;DP=18716;EAS_AF=0.6835;AMR_AF=0.2997;AFR_AF=0.9191;EUR_AF=0.2624;SAS_AF=0.3753;AA=T|||;VT=SNP
10	54241219	rs2218224	C	A	100	PASS	AC=2085;AF=0.416334;AN=5008;NS=2504;DP=14946;EAS_AF=0.6806;AMR_AF=0.2233;AFR_AF=0.4909;EUR_AF=0.2326;SAS_AF=0.3691;AA=C|||;VT=SNP
10	54243993	rs10824558	A	G	100	PASS	AC=2097;AF=0.41873;AN=5008;NS=2504;DP=17418;EAS_AF=0.6815;AMR_AF=0.2233;AFR_AF=0.5038;EUR_AF=0.2306;SAS_AF=0.365;AA=A|||;VT=SNP
10	54244585	rs11002230	G	A	100	PASS	AC=1120;AF=0.223642;AN=5008;NS=2504;DP=16354;EAS_AF=0.1855;AMR_AF=0.1282;AFR_AF=0.3676;EUR_AF=0.2068;SAS_AF=0.1534;AA=G|||;VT=SNP
10	54244794	rs117109427	G	A	100	PASS	AC=80;AF=0.0159744;AN=5008;NS=2504;DP=15221;EAS_AF=0.0317;AMR_AF=0.0043;AFR_AF=0.0008;EUR_AF=0.0109;SAS_AF=0.0337;AA=G|||;VT=SNP
10	54250028	rs7897075	T	C	100	PASS	AC=2121;AF=0.423522;AN=5008;NS=2504;DP=16994;EAS_AF=0.6815;AMR_AF=0.2277;AFR_AF=0.5174;EUR_AF=0.2306;SAS_AF=0.3681;AA=T|||;VT=SNP
10	54250983	rs1660794	G	T	100	PASS	AC=1792;AF=0.357827;AN=5008;NS=2504;DP=16431;EAS_AF=0.1181;AMR_AF=0.5778;AFR_AF=0.0779;EUR_AF=0.7247;SAS_AF=0.4499;AA=G|||;VT=SNP
10	54257465	rs10824572	T	C	100	PASS	AC=815;AF=0.16274;AN=5008;NS=2504;DP=13137;EAS_AF=0.4931;AMR_AF=0.0821;AFR_AF=0.0219;EUR_AF=0.0249;SAS_AF=0.2117;AA=T|||;VT=SNP
10	54258384	rs11002295	G	T	100	PASS	AC=633;AF=0.126398;AN=5008;NS=2504;DP=19323;EAS_AF=0.2232;AMR_AF=0.121;AFR_AF=0.0968;EUR_AF=0.0169;SAS_AF=0.183;AA=G|||;VT=SNP
10	54258510	rs7077082	T	C	100	PASS	AC=2622;AF=0.523562;AN=5008;NS=2504;DP=18850;EAS_AF=0.881;AMR_AF=0.3357;AFR_AF=0.5454;EUR_AF=0.2406;SAS_AF=0.5501;AA=T|||;VT=SNP
10	54263266	rs10824580	C	A	100	PASS	AC=2779;AF=0.554912;AN=5008;NS=2504;DP=19781;EAS_AF=0.9157;AMR_AF=0.3631;AFR_AF=0.5499;EUR_AF=0.3012;SAS_AF=0.5869;AA=C|||;VT=SNP
10	54263577	rs1660801	T	C	100	PASS	AC=1918;AF=0.382987;AN=5008;NS=2504;DP=20191;EAS_AF=0.0833;AMR_AF=0.5764;AFR_AF=0.2776;EUR_AF=0.663;SAS_AF=0.409;AA=C|||;VT=SNP
10	54263795	rs10762766	C	T	100	PASS	AC=2775;AF=0.554113;AN=5008;NS=2504;DP=19956;EAS_AF=0.9167;AMR_AF=0.3646;AFR_AF=0.5454;EUR_AF=0.3012;SAS_AF=0.5869;AA=c|||;VT=SNP
10	54264966	rs1837723	G	A	100	PASS	AC=2774;AF=0.553914;AN=5008;NS=2504;DP=14086;EAS_AF=0.9167;AMR_AF=0.3617;AFR_AF=0.5446;EUR_AF=0.3002;SAS_AF=0.59;AA=G|||;VT=SNP
10	54276543	rs1733721	A	C	100	PASS	AC=1742;AF=0.347843;AN=5008;NS=2504;DP=17667;EAS_AF=0.0833;AMR_AF=0.5893;AFR_AF=0.0356;EUR_AF=0.7714;SAS_AF=0.4356;AA=A|||;VT=SNP
10	54279024	rs2951095	T	C	100	PASS	AC=1959;AF=0.391174;AN=5008;NS=2504;DP=17529;EAS_AF=0.0833;AMR_AF=0.598;AFR_AF=0.1853;EUR_AF=0.7753;SAS_AF=0.4448;AA=T|||;VT=SNP
10	54284118	rs7087509	A	G	100	PASS	AC=2603;AF=0.519768;AN=5008;NS=2504;DP=12083;EAS_AF=0.9206;AMR_AF=0.3256;AFR_AF=0.5416;EUR_AF=0.1899;SAS_AF=0.5542;AA=A|||;VT=SNP
10	54287396	rs1733716	G	T	100	PASS	AC=1846;AF=0.36861;AN=5008;NS=2504;DP=10805;EAS_AF=0.0823;AMR_AF=0.598;AFR_AF=0.0938;EUR_AF=0.7744;SAS_AF=0.455;AA=G|||;VT=SNP
10	54288555	rs1730466	C	A	100	PASS	AC=1754;AF=0.35024;AN=5008;NS=2504;DP=18472;EAS_AF=0.0823;AMR_AF=0.5908;AFR_AF=0.0356;EUR_AF=0.7714;SAS_AF=0.4479;AA=C|||;VT=SNP
10	54290065	rs7094470	T	C	100	PASS	AC=2607;AF=0.520567;AN=5008;NS=2504;DP=19359;EAS_AF=0.9167;AMR_AF=0.3314;AFR_AF=0.5613;EUR_AF=0.1879;SAS_AF=0.5337;AA=t|||;VT=SNP
10	54290439	rs2951093	A	G	100	PASS	AC=1769;AF=0.353235;AN=5008;NS=2504;DP=17077;EAS_AF=0.0823;AMR_AF=0.5893;AFR_AF=0.0356;EUR_AF=0.7734;SAS_AF=0.4622;AA=a|||;VT=SNP
10	54293603	rs1733725	A	G	100	PASS	AC=853;AF=0.170327;AN=5008;NS=2504;DP=20773;EAS_AF=0.0407;AMR_AF=0.2781;AFR_AF=0.0182;EUR_AF=0.3429;SAS_AF=0.2556;AA=A|||;VT=SNP
10	54294831	rs1733726	C	A	100	PASS	AC=1772;AF=0.353834;AN=5008;NS=2504;DP=17043;EAS_AF=0.0764;AMR_AF=0.5274;AFR_AF=0.0961;EUR_AF=0.7575;SAS_AF=0.4499;AA=C|||;VT=SNP
10	54296830	rs1733728	A	G	100	PASS	AC=1693;AF=0.338059;AN=5008;NS=2504;DP=20347;EAS_AF=0.0833;AMR_AF=0.5216;AFR_AF=0.0348;EUR_AF=0.7565;SAS_AF=0.4499;AA=A|||;VT=SNP
10	54297027	rs11002430	T	G	100	PASS	AC=845;AF=0.16873;AN=5008;NS=2504;DP=18495;EAS_AF=0.0417;AMR_AF=0.2464;AFR_AF=0.0166;EUR_AF=0.4155;SAS_AF=0.1963;AA=T|||;VT=SNP
10	54298439	rs76590763	G	A	100	PASS	AC=129;AF=0.0257588;AN=5008;NS=2504;DP=15297;EAS_AF=0.0377;AMR_AF=0.0706;AFR_AF=0.0008;EUR_AF=0.0119;SAS_AF=0.0297;AA=G|||;VT=SNP
10	54299877	rs1730459	T	C	100	PASS	AC=1673;AF=0.334065;AN=5008;NS=2504;DP=16327;EAS_AF=0.0823;AMR_AF=0.5144;AFR_AF=0.0348;EUR_AF=0.7575;SAS_AF=0.4346;AA=T|||;VT=SNP
10	54301504	rs61848103	C	T	100	PASS	AC=147;AF=0.029353;AN=5008;NS=2504;DP=17235;EAS_AF=0.002;AMR_AF=0.0562;AFR_AF=0.0015;EUR_AF=0.0746;SAS_AF=0.0297;AA=C|||;VT=SNP
10	54301740	rs7085224	A	G	100	PASS	AC=2691;AF=0.53734;AN=5008;NS=2504;DP=17754;EAS_AF=0.9236;AMR_AF=0.3991;AFR_AF=0.5628;EUR_AF=0.2048;SAS_AF=0.545;AA=A|||;VT=SNP
10	54303449	rs10762771	G	T	100	PASS	AC=2406;AF=0.480431;AN=5008;NS=2504;DP=18986;EAS_AF=0.9177;AMR_AF=0.3588;AFR_AF=0.4773;EUR_AF=0.1471;SAS_AF=0.4632;AA=G|||;VT=SNP
10	54306700	rs7900164	A	G	100	PASS	AC=2641;AF=0.527356;AN=5008;NS=2504;DP=19198;EAS_AF=0.9236;AMR_AF=0.3991;AFR_AF=0.5454;EUR_AF=0.1869;SAS_AF=0.5358;AA=A|||;VT=SNP
10	54307933	rs1730480	G	A	100	PASS	AC=1786;AF=0.356629;AN=5008;NS=2504;DP=16066;EAS_AF=0.0764;AMR_AF=0.5274;AFR_AF=0.1074;EUR_AF=0.7565;SAS_AF=0.4499;AA=G|||;VT=SNP
10	54308039	rs2463963	A	G	100	PASS	AC=1689;AF=0.33726;AN=5008;NS=2504;DP=15557;EAS_AF=0.0764;AMR_AF=0.5231;AFR_AF=0.0363;EUR_AF=0.7565;SAS_AF=0.4499;AA=A|||;VT=SNP
10	54308340	rs11002487	G	A	100	PASS	AC=928;AF=0.185304;AN=5008;NS=2504;DP=14943;EAS_AF=0.5169;AMR_AF=0.1499;AFR_AF=0.0575;EUR_AF=0.0219;SAS_AF=0.2096;AA=G|||;VT=SNP
10	54315112	rs11002517	A	G	100	PASS	AC=1037;AF=0.207069;AN=5008;NS=2504;DP=17516;EAS_AF=0.2183;AMR_AF=0.111;AFR_AF=0.3192;EUR_AF=0.168;SAS_AF=0.1524;AA=A|||;VT=SNP
10	54318909	rs2178341	G	A	100	PASS	AC=2632;AF=0.525559;AN=5008;NS=2504;DP=15885;EAS_AF=0.9177;AMR_AF=0.3948;AFR_AF=0.5461;EUR_AF=0.1859;SAS_AF=0.5358;AA=G|||;VT=SNP
10	54322385	rs7895713	T	C	100	PASS	AC=1663;AF=0.332069;AN=5008;NS=2504;DP=14644;EAS_AF=0.7073;AMR_AF=0.2882;AFR_AF=0.2405;EUR_AF=0.0417;SAS_AF=0.3988;AA=T|||;VT=SNP
10	54330064	rs10762788	T	C	100	PASS	AC=2612;AF=0.521565;AN=5008;NS=2504;DP=15325;EAS_AF=0.9177;AMR_AF=0.4164;AFR_AF=0.4947;EUR_AF=0.2286;SAS_AF=0.5256;AA=T|||;VT=SNP
10	54333575	rs1881747	T	C	100	PASS	AC=2583;AF=0.515775;AN=5008;NS=2504;DP=18975;EAS_AF=0.9157;AMR_AF=0.3977;AFR_AF=0.4977;EUR_AF=0.2078;SAS_AF=0.5286;AA=T|||;VT=SNP
10	54334653	rs7905367	G	C	100	PASS	AC=2187;AF=0.436701;AN=5008;NS=2504;DP=15702;EAS_AF=0.0635;AMR_AF=0.5476;AFR_AF=0.357;EUR_AF=0.7704;SAS_AF=0.5072;AA=C|||;VT=SNP
10	54334943	rs2204757	G	A	100	PASS	AC=2264;AF=0.452077;AN=5008;NS=2504;DP=17042;EAS_AF=0.1002;AMR_AF=0.5634;AFR_AF=0.3752;EUR_AF=0.8012;SAS_AF=0.4806;AA=A|||;VT=SNP
10	54335093	rs6480894	G	A	100	PASS	AC=1576;AF=0.314696;AN=5008;NS=2504;DP=17469;EAS_AF=0.1687;AMR_AF=0.2651;AFR_AF=0.3979;EUR_AF=0.4085;SAS_AF=0.2914;AA=A|||;VT=SNP
10	54335375	rs2204758	A	G	100	PASS	AC=2623;AF=0.523762;AN=5008;NS=2504;DP=17563;EAS_AF=0.2391;AMR_AF=0.5793;AFR_AF=0.6112;EUR_AF=0.6372;SAS_AF=0.5429;AA=A|||;VT=SNP
10	54335565	rs12249555	A	T	100	PASS	AC=909;AF=0.18151;AN=5008;NS=2504;DP=16646;EAS_AF=0.0367;AMR_AF=0.2118;AFR_AF=0.0825;EUR_AF=0.4115;SAS_AF=0.2065;AA=a|||;VT=SNP
10	54335920	rs10762792	T	G	100	PASS	AC=4210;AF=0.840655;AN=5008;NS=2504;DP=15913;EAS_AF=0.8056;AMR_AF=0.9424;AFR_AF=0.7428;EUR_AF=0.9056;SAS_AF=0.8701;AA=G|||;VT=SNP
10	54336509	rs11002604	A	G	100	PASS	AC=491;AF=0.0980431;AN=5008;NS=2504;DP=14198;EAS_AF=0.0437;AMR_AF=0.1657;AFR_AF=0.059;EUR_AF=0.1561;SAS_AF=0.0992;AA=A|||;VT=SNP
10	54337021	rs10824621	C	T	100	PASS	AC=1283;AF=0.25619;AN=5008;NS=2504;DP=15553;EAS_AF=0.3859;AMR_AF=0.3458;AFR_AF=0.1127;EUR_AF=0.3171;SAS_AF=0.1902;AA=C|||;VT=SNP
10	54337106	rs10824622	G	A	100	PASS	AC=2511;AF=0.501398;AN=5008;NS=2504;DP=18570;EAS_AF=0.381;AMR_AF=0.572;AFR_AF=0.4002;EUR_AF=0.5586;SAS_AF=0.6534;AA=A|||;VT=SNP
10	54337310	rs12412382	C	G	100	PASS	AC=844;AF=0.16853;AN=5008;NS=2504;DP=18535;EAS_AF=0.0437;AMR_AF=0.1643;AFR_AF=0.3691;EUR_AF=0.1123;SAS_AF=0.0869;AA=C|||;VT=SNP
10	54337611	rs10824623	A	T	100	PASS	AC=1694;AF=0.338259;AN=5008;NS=2504;DP=19173;EAS_AF=0.3373;AMR_AF=0.3847;AFR_AF=0.0946;EUR_AF=0.4115;SAS_AF=0.5603;AA=A|||;VT=SNP
10	54337754	rs10740481	C	G	100	PASS	AC=2196;AF=0.438498;AN=5008;NS=2504;DP=18095;EAS_AF=0.5288;AMR_AF=0.4251;AFR_AF=0.1172;EUR_AF=0.5268;SAS_AF=0.6984;AA=C|||;VT=SNP
10	54338940	rs7903981	C	A	100	PASS	AC=2579;AF=0.514976;AN=5008;NS=2504;DP=16200;EAS_AF=0.3552;AMR_AF=0.5706;AFR_AF=0.5038;EUR_AF=0.5497;SAS_AF=0.6196;AA=A|||;VT=SNP
10	54339278	rs12246770	A	T	100	PASS	AC=2101;AF=0.419529;AN=5008;NS=2504;DP=17387;EAS_AF=0.3204;AMR_AF=0.4063;AFR_AF=0.4334;EUR_AF=0.4026;SAS_AF=0.5297;AA=T|||;VT=SNP
10	54340275	rs1919760	T	G	100	PASS	AC=3290;AF=0.656949;AN=5008;NS=2504;DP=19757;EAS_AF=0.5734;AMR_AF=0.6326;AFR_AF=0.6188;EUR_AF=0.674;SAS_AF=0.7945;AA=G|||;VT=SNP
10	54340428	rs1919761	A	G	100	PASS	AC=1074;AF=0.214457;AN=5008;NS=2504;DP=20112;EAS_AF=0.0456;AMR_AF=0.2075;AFR_AF=0.4849;EUR_AF=0.1521;SAS_AF=0.092;AA=G|||;VT=SNP
10	54340773	rs4935329	G	C	100	PASS	AC=3094;AF=0.617812;AN=5008;NS=2504;DP=21011;EAS_AF=0.5635;AMR_AF=0.6124;AFR_AF=0.5129;EUR_AF=0.6501;SAS_AF=0.7863;AA=C|||;VT=SNP
10	54340942	rs7076120	T	C	100	PASS	AC=3262;AF=0.651358;AN=5008;NS=2504;DP=22570;EAS_AF=0.5923;AMR_AF=0.6268;AFR_AF=0.6051;EUR_AF=0.6521;SAS_AF=0.7914;AA=C|||;VT=SNP
10	54340976	rs7072648	A	G	100	PASS	AC=1103;AF=0.220248;AN=5008;NS=2504;DP=21726;EAS_AF=0.0635;AMR_AF=0.2075;AFR_AF=0.4871;EUR_AF=0.1551;SAS_AF=0.0971;AA=A|||;VT=SNP
10	54341837	rs11524762	A	T	100	PASS	AC=2229;AF=0.445088;AN=5008;NS=2504;DP=18107;EAS_AF=0.5288;AMR_AF=0.4424;AFR_AF=0.1172;EUR_AF=0.5427;SAS_AF=0.7035;AA=A|||;VT=SNP
10	54341873	rs2222800	A	C	100	PASS	AC=3286;AF=0.65615;AN=5008;NS=2504;DP=17439;EAS_AF=0.5923;AMR_AF=0.6254;AFR_AF=0.621;EUR_AF=0.6541;SAS_AF=0.7935;AA=C|||;VT=SNP
10	54342251	rs7477768	C	A	100	PASS	AC=2762;AF=0.551518;AN=5008;NS=2504;DP=20003;EAS_AF=0.37;AMR_AF=0.5908;AFR_AF=0.6127;EUR_AF=0.5577;SAS_AF=0.6217;AA=A|||;VT=SNP
10	54342522	rs1919762	A	C	100	PASS	AC=924;AF=0.184505;AN=5008;NS=2504;DP=17883;EAS_AF=0.0427;AMR_AF=0.1931;AFR_AF=0.3744;EUR_AF=0.1531;SAS_AF=0.1002;AA=A|||;VT=SNP
10	54342573	rs10740482	T	C	100	PASS	AC=2234;AF=0.446086;AN=5008;NS=2504;DP=18276;EAS_AF=0.5298;AMR_AF=0.4438;AFR_AF=0.118;EUR_AF=0.5427;SAS_AF=0.7055;AA=T|||;VT=SNP
10	54342738	rs10762793	T	C	100	PASS	AC=2454;AF=0.490016;AN=5008;NS=2504;DP=19934;EAS_AF=0.5575;AMR_AF=0.4597;AFR_AF=0.2534;EUR_AF=0.5447;SAS_AF=0.7055;AA=T|||;VT=SNP
10	54343080	rs10762794	A	C	100	PASS	AC=3265;AF=0.651957;AN=5008;NS=2504;DP=20207;EAS_AF=0.6012;AMR_AF=0.6268;AFR_AF=0.6044;EUR_AF=0.6521;SAS_AF=0.7863;AA=C|||;VT=SNP
10	54344288	rs1919763	G	T	100	PASS	AC=2611;AF=0.521366;AN=5008;NS=2504;DP=15804;EAS_AF=0.5198;AMR_AF=0.4481;AFR_AF=0.4599;EUR_AF=0.5;SAS_AF=0.68;AA=T|||;VT=SNP
10	54344808	rs12414455	A	G	100	PASS	AC=2781;AF=0.555312;AN=5008;NS=2504;DP=20328;EAS_AF=0.5496;AMR_AF=0.4597;AFR_AF=0.5492;EUR_AF=0.502;SAS_AF=0.6922;AA=G|||;VT=SNP
10	54344819	rs73343102	C	T	100	PASS	AC=462;AF=0.0922524;AN=5008;NS=2504;DP=20264;EAS_AF=0.0337;AMR_AF=0.1657;AFR_AF=0.0545;EUR_AF=0.1501;SAS_AF=0.092;AA=C|||;VT=SNP
10	54344962	rs59494731	T	C	100	PASS	AC=3245;AF=0.647963;AN=5008;NS=2504;DP=16711;EAS_AF=0.5843;AMR_AF=0.6254;AFR_AF=0.6036;EUR_AF=0.6521;SAS_AF=0.7853;AA=C|||;VT=SNP
10	54345602	rs11002617	G	T	100	PASS	AC=2183;AF=0.435903;AN=5008;NS=2504;DP=18809;EAS_AF=0.3254;AMR_AF=0.4337;AFR_AF=0.438;EUR_AF=0.4463;SAS_AF=0.5378;AA=T|||;VT=SNP
10	54345990	rs1919764	C	T	100	PASS	AC=3059;AF=0.610823;AN=5008;NS=2504;DP=15955;EAS_AF=0.5466;AMR_AF=0.6066;AFR_AF=0.5121;EUR_AF=0.6491;SAS_AF=0.774;AA=T|||;VT=SNP
10	54346614	rs76434005	T	A	100	PASS	AC=388;AF=0.077476;AN=5008;NS=2504;DP=20040;EAS_AF=0.0347;AMR_AF=0.1383;AFR_AF=0.0537;EUR_AF=0.1074;SAS_AF=0.0798;AA=T|||;VT=SNP
10	54346781	rs1919765	T	G	100	PASS	AC=3249;AF=0.648762;AN=5008;NS=2504;DP=19747;EAS_AF=0.5804;AMR_AF=0.6268;AFR_AF=0.612;EUR_AF=0.6511;SAS_AF=0.7822;AA=G|||;VT=SNP
10	54346853	rs1919766	C	G	100	PASS	AC=3095;AF=0.618011;AN=5008;NS=2504;DP=19219;EAS_AF=0.5516;AMR_AF=0.6138;AFR_AF=0.5212;EUR_AF=0.6521;SAS_AF=0.7853;AA=G|||;VT=SNP
10	54346964	rs57197191	C	G	100	PASS	AC=807;AF=0.161142;AN=5008;NS=2504;DP=17607;EAS_AF=0.0347;AMR_AF=0.1657;AFR_AF=0.3555;EUR_AF=0.1083;SAS_AF=0.0798;AA=C|||;VT=SNP
10	54347218	rs11818474	T	C	100	PASS	AC=387;AF=0.0772764;AN=5008;NS=2504;DP=15836;EAS_AF=0.0337;AMR_AF=0.1383;AFR_AF=0.0537;EUR_AF=0.1074;SAS_AF=0.0798;AA=T|||;VT=SNP
10	54347228	rs11816039	C	T	100	PASS	AC=798;AF=0.159345;AN=5008;NS=2504;DP=15679;EAS_AF=0.0337;AMR_AF=0.1657;AFR_AF=0.3495;EUR_AF=0.1083;SAS_AF=0.0798;AA=C|||;VT=SNP
10	54348070	rs73345010	C	G	100	PASS	AC=392;AF=0.0782748;AN=5008;NS=2504;DP=19021;EAS_AF=0.0347;AMR_AF=0.1383;AFR_AF=0.0545;EUR_AF=0.1083;SAS_AF=0.0818;AA=C|||;VT=SNP
10	54348152	rs3952507	T	C	100	PASS	AC=3637;AF=0.726238;AN=5008;NS=2504;DP=18976;EAS_AF=0.5992;AMR_AF=0.6441;AFR_AF=0.8578;EUR_AF=0.6531;SAS_AF=0.8129;AA=C|||;VT=SNP
10	54348688	rs1919743	C	T	100	PASS	AC=3251;AF=0.649161;AN=5008;NS=2504;DP=17677;EAS_AF=0.5843;AMR_AF=0.6254;AFR_AF=0.6089;EUR_AF=0.6521;SAS_AF=0.7843;AA=T|||;VT=SNP
10	54348708	rs11002632	T	C	100	PASS	AC=471;AF=0.0940495;AN=5008;NS=2504;DP=18445;EAS_AF=0.0347;AMR_AF=0.1657;AFR_AF=0.0552;EUR_AF=0.1521;SAS_AF=0.0971;AA=T|||;VT=SNP
10	54349105	rs1919742	T	G	100	PASS	AC=3256;AF=0.65016;AN=5008;NS=2504;DP=19299;EAS_AF=0.5843;AMR_AF=0.6254;AFR_AF=0.6104;EUR_AF=0.6521;SAS_AF=0.7873;AA=G|||;VT=SNP
10	54349214	rs117713340	A	G	100	PASS	AC=182;AF=0.0363419;AN=5008;NS=2504;DP=18946;EAS_AF=0.0337;AMR_AF=0.0951;AFR_AF=0.0015;EUR_AF=0.0268;SAS_AF=0.0542;AA=A|||;VT=SNP
10	54349425	rs9629901	A	G	100	PASS	AC=3630;AF=0.72484;AN=5008;NS=2504;DP=16779;EAS_AF=0.5952;AMR_AF=0.6441;AFR_AF=0.857;EUR_AF=0.6551;SAS_AF=0.8088;AA=G|||;VT=SNP
10	54349451	rs72791014	G	T	100	PASS	AC=695;AF=0.138778;AN=5008;NS=2504;DP=16691;EAS_AF=0.006;AMR_AF=0.1772;AFR_AF=0.0688;EUR_AF=0.3211;SAS_AF=0.1554;AA=G|||;VT=SNP
10	54349763	rs2384010	A	G	100	PASS	AC=3253;AF=0.649561;AN=5008;NS=2504;DP=17238;EAS_AF=0.5833;AMR_AF=0.6254;AFR_AF=0.6104;EUR_AF=0.6531;SAS_AF=0.7843;AA=G|||;VT=SNP
10	54350350	rs73345018	G	C	100	PASS	AC=391;AF=0.0780751;AN=5008;NS=2504;DP=19647;EAS_AF=0.0347;AMR_AF=0.1398;AFR_AF=0.0537;EUR_AF=0.1093;SAS_AF=0.0798;AA=G|||;VT=SNP
10	54351061	rs9629902	G	T	100	PASS	AC=2192;AF=0.4377;AN=5008;NS=2504;DP=20498;EAS_AF=0.5188;AMR_AF=0.4366;AFR_AF=0.1044;EUR_AF=0.5427;SAS_AF=0.6973;AA=G|||;VT=SNP
10	54351105	rs1919738	T	C	100	PASS	AC=3248;AF=0.648562;AN=5008;NS=2504;DP=20415;EAS_AF=0.5843;AMR_AF=0.621;AFR_AF=0.6104;EUR_AF=0.6531;SAS_AF=0.7812;AA=C|||;VT=SNP
10	54352080	rs4007338	G	C	100	PASS	AC=3243;AF=0.647564;AN=5008;NS=2504;DP=18884;EAS_AF=0.5843;AMR_AF=0.621;AFR_AF=0.6097;EUR_AF=0.6501;SAS_AF=0.7802;AA=C|||;VT=SNP
10	54352391	rs73345024	C	T	100	PASS	AC=383;AF=0.0764776;AN=5008;NS=2504;DP=19055;EAS_AF=0.0347;AMR_AF=0.1383;AFR_AF=0.0537;EUR_AF=0.1083;SAS_AF=0.0736;AA=C|||;VT=SNP
10	54353042	rs12415172	G	A	100	PASS	AC=529;AF=0.105631;AN=5008;NS=2504;DP=17140;EAS_AF=0.0337;AMR_AF=0.1499;AFR_AF=0.1596;EUR_AF=0.1074;SAS_AF=0.0736;AA=G|||;VT=SNP
10	54353199	rs4617536	T	C	100	PASS	AC=757;AF=0.151158;AN=5008;NS=2504;DP=19918;EAS_AF=0.0347;AMR_AF=0.1859;AFR_AF=0.0817;EUR_AF=0.326;SAS_AF=0.1605;AA=T|||;VT=SNP
10	54353248	rs4444025	C	T	100	PASS	AC=2040;AF=0.407348;AN=5008;NS=2504;DP=20846;EAS_AF=0.3492;AMR_AF=0.4294;AFR_AF=0.3094;EUR_AF=0.4463;SAS_AF=0.544;AA=C|||;VT=SNP
10	54353261	rs4331036	C	T	100	PASS	AC=2043;AF=0.407947;AN=5008;NS=2504;DP=21137;EAS_AF=0.3492;AMR_AF=0.4308;AFR_AF=0.3071;EUR_AF=0.4473;SAS_AF=0.5481;AA=C|||;VT=SNP
10	54354487	rs10824634	C	G	100	PASS	AC=2288;AF=0.456869;AN=5008;NS=2504;DP=16466;EAS_AF=0.3562;AMR_AF=0.4424;AFR_AF=0.4539;EUR_AF=0.4483;SAS_AF=0.5838;AA=C|||;VT=SNP
10	54354587	rs12412978	C	T	100	PASS	AC=382;AF=0.076278;AN=5008;NS=2504;DP=15432;EAS_AF=0.0337;AMR_AF=0.1383;AFR_AF=0.0537;EUR_AF=0.1083;SAS_AF=0.0736;AA=C|||;VT=SNP
10	54354784	rs4620668	G	T	100	PASS	AC=2332;AF=0.465655;AN=5008;NS=2504;DP=12692;EAS_AF=0.3522;AMR_AF=0.4424;AFR_AF=0.4924;EUR_AF=0.4483;SAS_AF=0.5808;AA=T|||;VT=SNP
10	54354998	rs4492770	A	T	100	PASS	AC=2340;AF=0.467252;AN=5008;NS=2504;DP=8442;EAS_AF=0.3522;AMR_AF=0.4424;AFR_AF=0.5;EUR_AF=0.4463;SAS_AF=0.5808;AA=T|||;VT=SNP
10	54355111	rs4539262	A	G	100	PASS	AC=2301;AF=0.459465;AN=5008;NS=2504;DP=10276;EAS_AF=0.3502;AMR_AF=0.4424;AFR_AF=0.5008;EUR_AF=0.4463;SAS_AF=0.5419;AA=G|||;VT=SNP
10	54355982	rs10762799	C	T	100	PASS	AC=2158;AF=0.430911;AN=5008;NS=2504;DP=15538;EAS_AF=0.3512;AMR_AF=0.4337;AFR_AF=0.3956;EUR_AF=0.4463;SAS_AF=0.5429;AA=T|||;VT=SNP
10	54356889	rs111805713	C	T	100	PASS	AC=505;AF=0.100839;AN=5008;NS=2504;DP=16983;EAS_AF=0.0337;AMR_AF=0.147;AFR_AF=0.1498;EUR_AF=0.0984;SAS_AF=0.0736;AA=C|||;VT=SNP
10	54356980	rs10762800	A	G	100	PASS	AC=3338;AF=0.666534;AN=5008;NS=2504;DP=19387;EAS_AF=0.5863;AMR_AF=0.6326;AFR_AF=0.6611;EUR_AF=0.6551;SAS_AF=0.7924;AA=G|||;VT=SNP
10	54357183	rs11002666	A	T	100	PASS	AC=738;AF=0.147364;AN=5008;NS=2504;DP=16912;EAS_AF=0.0337;AMR_AF=0.1628;AFR_AF=0.3169;EUR_AF=0.0994;SAS_AF=0.0736;AA=T|||;VT=SNP
10	54358549	rs10762804	G	A	100	PASS	AC=2332;AF=0.465655;AN=5008;NS=2504;DP=16128;EAS_AF=0.3571;AMR_AF=0.4452;AFR_AF=0.4834;EUR_AF=0.4463;SAS_AF=0.5879;AA=A|||;VT=SNP
10	54359761	rs12415510	G	A	100	PASS	AC=503;AF=0.100439;AN=5008;NS=2504;DP=17247;EAS_AF=0.0337;AMR_AF=0.1455;AFR_AF=0.1498;EUR_AF=0.0974;SAS_AF=0.0736;AA=G|||;VT=SNP
10	54359970	rs10762809	A	G	100	PASS	AC=2756;AF=0.550319;AN=5008;NS=2504;DP=16542;EAS_AF=0.5486;AMR_AF=0.4798;AFR_AF=0.4622;EUR_AF=0.5567;SAS_AF=0.7147;AA=G|||;VT=SNP
10	54360560	rs2384013	A	G	100	PASS	AC=1519;AF=0.303315;AN=5008;NS=2504;DP=15460;EAS_AF=0.5139;AMR_AF=0.2565;AFR_AF=0.0348;EUR_AF=0.2306;SAS_AF=0.5573;AA=A|||;VT=SNP
10	54361898	rs10824650	A	G	100	PASS	AC=2235;AF=0.446286;AN=5008;NS=2504;DP=10719;EAS_AF=0.5228;AMR_AF=0.4424;AFR_AF=0.1051;EUR_AF=0.5547;SAS_AF=0.7198;AA=A|||;VT=SNP
10	54361923	rs7904811	G	T	100	PASS	AC=2351;AF=0.469449;AN=5008;NS=2504;DP=10927;EAS_AF=0.3591;AMR_AF=0.451;AFR_AF=0.5159;EUR_AF=0.4493;SAS_AF=0.5542;AA=T|||;VT=SNP
10	54362073	rs7894203	T	C	100	PASS	AC=2859;AF=0.570887;AN=5008;NS=2504;DP=10112;EAS_AF=0.5476;AMR_AF=0.4856;AFR_AF=0.5371;EUR_AF=0.5547;SAS_AF=0.7178;AA=t|||;VT=SNP
10	54362563	rs2891387	C	T	100	PASS	AC=3304;AF=0.659744;AN=5008;NS=2504;DP=17440;EAS_AF=0.5813;AMR_AF=0.6239;AFR_AF=0.6513;EUR_AF=0.6531;SAS_AF=0.7843;AA=T|||;VT=SNP
10	54362582	rs72791025	G	T	100	PASS	AC=168;AF=0.0335463;AN=5008;NS=2504;DP=17626;EAS_AF=0.002;AMR_AF=0.0259;AFR_AF=0.0068;EUR_AF=0.0885;SAS_AF=0.0511;AA=G|||;VT=SNP
10	54363306	rs10762811	A	G	100	PASS	AC=2281;AF=0.455471;AN=5008;NS=2504;DP=17347;EAS_AF=0.5476;AMR_AF=0.4424;AFR_AF=0.1293;EUR_AF=0.5517;SAS_AF=0.7117;AA=A|||;VT=SNP
10	54363383	rs1919767	C	T	100	PASS	AC=2047;AF=0.408746;AN=5008;NS=2504;DP=16812;EAS_AF=0.3522;AMR_AF=0.4337;AFR_AF=0.3064;EUR_AF=0.4463;SAS_AF=0.5491;AA=C|||;VT=SNP
10	54363515	rs1919768	G	A	100	PASS	AC=2273;AF=0.453874;AN=5008;NS=2504;DP=17462;EAS_AF=0.3522;AMR_AF=0.4467;AFR_AF=0.4713;EUR_AF=0.4473;SAS_AF=0.547;AA=g|||;VT=SNP
10	54364082	rs12416370	T	C	100	PASS	AC=397;AF=0.0792732;AN=5008;NS=2504;DP=19611;EAS_AF=0.0337;AMR_AF=0.1383;AFR_AF=0.0711;EUR_AF=0.0994;SAS_AF=0.0746;AA=T|||;VT=SNP
10	54364182	rs10824654	T	A	100	PASS	AC=2166;AF=0.432508;AN=5008;NS=2504;DP=18996;EAS_AF=0.3552;AMR_AF=0.4366;AFR_AF=0.3873;EUR_AF=0.4473;SAS_AF=0.5552;AA=T|||;VT=SNP
10	54364614	rs10762812	A	G	100	PASS	AC=2226;AF=0.444489;AN=5008;NS=2504;DP=16194;EAS_AF=0.3552;AMR_AF=0.438;AFR_AF=0.4342;EUR_AF=0.4473;SAS_AF=0.5521;AA=A|||;VT=SNP
10	54364704	rs10762813	A	G	100	PASS	AC=1838;AF=0.367013;AN=5008;NS=2504;DP=16505;EAS_AF=0.3552;AMR_AF=0.4063;AFR_AF=0.1581;EUR_AF=0.4463;SAS_AF=0.5521;AA=A|||;VT=SNP
10	54365111	rs117480889	G	A	100	PASS	AC=379;AF=0.0756789;AN=5008;NS=2504;DP=19154;EAS_AF=0.0337;AMR_AF=0.1383;AFR_AF=0.0552;EUR_AF=0.0994;SAS_AF=0.0777;AA=G|||;VT=SNP
10	54365958	rs139326003	G	A	100	PASS	AC=630;AF=0.125799;AN=5008;NS=2504;DP=20440;EAS_AF=0.1905;AMR_AF=0.0461;AFR_AF=0.1097;EUR_AF=0.1054;SAS_AF=0.1585;AA=G|||;VT=SNP
10	54367034	rs73345060	C	T	100	PASS	AC=432;AF=0.086262;AN=5008;NS=2504;DP=12597;EAS_AF=0.0337;AMR_AF=0.1398;AFR_AF=0.0946;EUR_AF=0.0994;SAS_AF=0.0777;AA=C|||;VT=SNP
10	54368091	rs7901289	C	G	100	PASS	AC=2125;AF=0.424321;AN=5008;NS=2504;DP=18072;EAS_AF=0.3552;AMR_AF=0.4337;AFR_AF=0.3608;EUR_AF=0.4473;SAS_AF=0.5511;AA=C|||;VT=SNP
10	54368513	rs11002722	A	G	100	PASS	AC=1004;AF=0.200479;AN=5008;NS=2504;DP=18827;EAS_AF=0.3204;AMR_AF=0.2219;AFR_AF=0.0136;EUR_AF=0.1252;SAS_AF=0.3916;AA=A|||;VT=SNP
10	54369027	rs16931600	C	G	100	PASS	AC=998;AF=0.199281;AN=5008;NS=2504;DP=15863;EAS_AF=0.3204;AMR_AF=0.219;AFR_AF=0.0136;EUR_AF=0.1213;SAS_AF=0.3916;AA=C|||;VT=SNP
10	54370006	rs2136892	A	T	100	PASS	AC=2807;AF=0.560503;AN=5008;NS=2504;DP=18087;EAS_AF=0.3889;AMR_AF=0.5865;AFR_AF=0.6377;EUR_AF=0.5467;SAS_AF=0.6288;AA=T|||;VT=SNP
10	54370302	rs58516697	T	G	100	PASS	AC=506;AF=0.101038;AN=5008;NS=2504;DP=13391;EAS_AF=0.0337;AMR_AF=0.1657;AFR_AF=0.0961;EUR_AF=0.1412;SAS_AF=0.09;AA=T|||;VT=SNP
10	54370454	rs59310030	G	T	100	PASS	AC=504;AF=0.100639;AN=5008;NS=2504;DP=9352;EAS_AF=0.0327;AMR_AF=0.1657;AFR_AF=0.0953;EUR_AF=0.1412;SAS_AF=0.09;AA=G|||;VT=SNP
10	54370466	rs59922207	C	G	100	PASS	AC=504;AF=0.100639;AN=5008;NS=2504;DP=9490;EAS_AF=0.0327;AMR_AF=0.1657;AFR_AF=0.0953;EUR_AF=0.1412;SAS_AF=0.09;AA=C|||;VT=SNP
10	54370690	rs1919757	T	G	100	PASS	AC=2234;AF=0.446086;AN=5008;NS=2504;DP=8265;EAS_AF=0.3552;AMR_AF=0.4193;AFR_AF=0.4917;EUR_AF=0.4056;SAS_AF=0.5389;AA=T|||;VT=SNP
10	54371261	rs11002730	A	C	100	PASS	AC=1863;AF=0.372005;AN=5008;NS=2504;DP=15805;EAS_AF=0.5982;AMR_AF=0.3919;AFR_AF=0.1505;EUR_AF=0.4513;SAS_AF=0.3425;AA=A|||;VT=SNP
10	54371294	rs2384015	T	C	100	PASS	AC=2237;AF=0.446685;AN=5008;NS=2504;DP=15856;EAS_AF=0.3552;AMR_AF=0.4424;AFR_AF=0.4402;EUR_AF=0.4473;SAS_AF=0.5521;AA=C|||;VT=SNP
10	54371707	rs12411687	T	C	100	PASS	AC=433;AF=0.0864617;AN=5008;NS=2504;DP=15241;EAS_AF=0.0337;AMR_AF=0.1398;AFR_AF=0.0953;EUR_AF=0.0994;SAS_AF=0.0777;AA=T|||;VT=SNP
10	54371765	rs1919754	T	G	100	PASS	AC=2243;AF=0.447883;AN=5008;NS=2504;DP=14677;EAS_AF=0.3611;AMR_AF=0.4352;AFR_AF=0.444;EUR_AF=0.4473;SAS_AF=0.5521;AA=G|||;VT=SNP
10	54371908	rs12264214	C	T	100	PASS	AC=2231;AF=0.445487;AN=5008;NS=2504;DP=14379;EAS_AF=0.3552;AMR_AF=0.4352;AFR_AF=0.4395;EUR_AF=0.4473;SAS_AF=0.5521;AA=C|||;VT=SNP
10	54372284	rs10824668	A	C	100	PASS	AC=2237;AF=0.446685;AN=5008;NS=2504;DP=16824;EAS_AF=0.3562;AMR_AF=0.438;AFR_AF=0.441;EUR_AF=0.4483;SAS_AF=0.5521;AA=C|||;VT=SNP
10	54372399	rs10824669	A	G	100	PASS	AC=2751;AF=0.549321;AN=5008;NS=2504;DP=16664;EAS_AF=0.3889;AMR_AF=0.5778;AFR_AF=0.5991;EUR_AF=0.5467;SAS_AF=0.6299;AA=G|||;VT=SNP
10	54372503	rs10824670	A	G	100	PASS	AC=1768;AF=0.353035;AN=5008;NS=2504;DP=16043;EAS_AF=0.3552;AMR_AF=0.3977;AFR_AF=0.1097;EUR_AF=0.4463;SAS_AF=0.5521;AA=A|||;VT=SNP
10	54372515	rs73345079	G	C	100	PASS	AC=379;AF=0.0756789;AN=5008;NS=2504;DP=15827;EAS_AF=0.0337;AMR_AF=0.1383;AFR_AF=0.0552;EUR_AF=0.0994;SAS_AF=0.0777;AA=G|||;VT=SNP
10	54372598	rs10824672	C	G	100	PASS	AC=2231;AF=0.445487;AN=5008;NS=2504;DP=16905;EAS_AF=0.3552;AMR_AF=0.4352;AFR_AF=0.4395;EUR_AF=0.4473;SAS_AF=0.5521;AA=G|||;VT=SNP
10	54372629	rs10824673	T	C	100	PASS	AC=2231;AF=0.445487;AN=5008;NS=2504;DP=17109;EAS_AF=0.3552;AMR_AF=0.4352;AFR_AF=0.4395;EUR_AF=0.4473;SAS_AF=0.5521;AA=C|||;VT=SNP
10	54372895	rs2221791	G	A	100	PASS	AC=379;AF=0.0756789;AN=5008;NS=2504;DP=17010;EAS_AF=0.0337;AMR_AF=0.1383;AFR_AF=0.0552;EUR_AF=0.0994;SAS_AF=0.0777;AA=G|||;VT=SNP
10	54373048	rs2203037	C	T	100	PASS	AC=382;AF=0.076278;AN=5008;NS=2504;DP=17912;EAS_AF=0.0337;AMR_AF=0.1383;AFR_AF=0.0575;EUR_AF=0.0994;SAS_AF=0.0777;AA=C|||;VT=SNP
10	54373084	rs10824674	C	T	100	PASS	AC=2232;AF=0.445687;AN=5008;NS=2504;DP=18526;EAS_AF=0.3552;AMR_AF=0.4352;AFR_AF=0.441;EUR_AF=0.4473;SAS_AF=0.5511;AA=T|||;VT=SNP
10	54373291	rs10740487	C	A	100	PASS	AC=2057;AF=0.410743;AN=5008;NS=2504;DP=17519;EAS_AF=0.3562;AMR_AF=0.4236;AFR_AF=0.3132;EUR_AF=0.4473;SAS_AF=0.5521;AA=C|||;VT=SNP
10	54373493	rs10733910	G	A	100	PASS	AC=2664;AF=0.531949;AN=5008;NS=2504;DP=16807;EAS_AF=0.3889;AMR_AF=0.5735;AFR_AF=0.5363;EUR_AF=0.5467;SAS_AF=0.6288;AA=A|||;VT=SNP
10	54373862	rs10824676	G	A	100	PASS	AC=2256;AF=0.450479;AN=5008;NS=2504;DP=16583;EAS_AF=0.3552;AMR_AF=0.4366;AFR_AF=0.4599;EUR_AF=0.4473;SAS_AF=0.5491;AA=A|||;VT=SNP
10	54373889	rs10824677	T	C	100	PASS	AC=2256;AF=0.450479;AN=5008;NS=2504;DP=15831;EAS_AF=0.3552;AMR_AF=0.4366;AFR_AF=0.4599;EUR_AF=0.4473;SAS_AF=0.5491;AA=T|||;VT=SNP
10	54373957	rs10762815	C	A	100	PASS	AC=2256;AF=0.450479;AN=5008;NS=2504;DP=14081;EAS_AF=0.3552;AMR_AF=0.4366;AFR_AF=0.4599;EUR_AF=0.4473;SAS_AF=0.5491;AA=C|||;VT=SNP
10	54374170	rs10762816	C	T	100	PASS	AC=2777;AF=0.554513;AN=5008;NS=2504;DP=12017;EAS_AF=0.3919;AMR_AF=0.5793;AFR_AF=0.6165;EUR_AF=0.5467;SAS_AF=0.6288;AA=T|||;VT=SNP
10	54374214	rs2384019	A	G	100	PASS	AC=2777;AF=0.554513;AN=5008;NS=2504;DP=13025;EAS_AF=0.3919;AMR_AF=0.5793;AFR_AF=0.6165;EUR_AF=0.5467;SAS_AF=0.6288;AA=G|||;VT=SNP
10	54374272	rs1919752	C	A	100	PASS	AC=3066;AF=0.61222;AN=5008;NS=2504;DP=12460;EAS_AF=0.4048;AMR_AF=0.5937;AFR_AF=0.7958;EUR_AF=0.5487;SAS_AF=0.6564;AA=A|||;VT=SNP
10	54374303	rs1919751	G	A	100	PASS	AC=2250;AF=0.449281;AN=5008;NS=2504;DP=12511;EAS_AF=0.3581;AMR_AF=0.4366;AFR_AF=0.4516;EUR_AF=0.4473;SAS_AF=0.5511;AA=A|||;VT=SNP
10	54374365	rs1919750	T	A	100	PASS	AC=2252;AF=0.449681;AN=5008;NS=2504;DP=12989;EAS_AF=0.3591;AMR_AF=0.438;AFR_AF=0.4516;EUR_AF=0.4473;SAS_AF=0.5511;AA=T|||;VT=SNP
10	54374370	rs76692844	A	G	100	PASS	AC=433;AF=0.0864617;AN=5008;NS=2504;DP=12911;EAS_AF=0.0337;AMR_AF=0.1398;AFR_AF=0.0953;EUR_AF=0.0994;SAS_AF=0.0777;AA=G|||;VT=SNP
10	54375101	rs73345099	T	C	100	PASS	AC=433;AF=0.0864617;AN=5008;NS=2504;DP=15959;EAS_AF=0.0337;AMR_AF=0.1398;AFR_AF=0.0953;EUR_AF=0.0994;SAS_AF=0.0777;AA=T|||;VT=SNP
10	54375283	rs12248821	A	G	100	PASS	AC=2264;AF=0.452077;AN=5008;NS=2504;DP=19986;EAS_AF=0.3591;AMR_AF=0.438;AFR_AF=0.4599;EUR_AF=0.4483;SAS_AF=0.5511;AA=G|||;VT=SNP
10	54375355	rs10762817	C	T	100	PASS	AC=2238;AF=0.446885;AN=5008;NS=2504;DP=20265;EAS_AF=0.3591;AMR_AF=0.438;AFR_AF=0.441;EUR_AF=0.4473;SAS_AF=0.5511;AA=T|||;VT=SNP
10	54375378	rs10824678	G	C	100	PASS	AC=2063;AF=0.411941;AN=5008;NS=2504;DP=20265;EAS_AF=0.3591;AMR_AF=0.4265;AFR_AF=0.3154;EUR_AF=0.4473;SAS_AF=0.5501;AA=G|||;VT=SNP
10	54375404	rs10824679	T	C	100	PASS	AC=2238;AF=0.446885;AN=5008;NS=2504;DP=20558;EAS_AF=0.3591;AMR_AF=0.438;AFR_AF=0.441;EUR_AF=0.4473;SAS_AF=0.5511;AA=C|||;VT=SNP
10	54375489	rs73347004	T	C	100	PASS	AC=378;AF=0.0754792;AN=5008;NS=2504;DP=20799;EAS_AF=0.0337;AMR_AF=0.1383;AFR_AF=0.0552;EUR_AF=0.0994;SAS_AF=0.0767;AA=T|||;VT=SNP
10	54375591	rs10824681	C	T	100	PASS	AC=2242;AF=0.447684;AN=5008;NS=2504;DP=19895;EAS_AF=0.3591;AMR_AF=0.4366;AFR_AF=0.4455;EUR_AF=0.4473;SAS_AF=0.5501;AA=C|||;VT=SNP
10	54375592	rs10824682	A	G	100	PASS	AC=2267;AF=0.452676;AN=5008;NS=2504;DP=20124;EAS_AF=0.3591;AMR_AF=0.4366;AFR_AF=0.4644;EUR_AF=0.4473;SAS_AF=0.5501;AA=G|||;VT=SNP
10	54375598	rs10824683	T	C	100	PASS	AC=2242;AF=0.447684;AN=5008;NS=2504;DP=19950;EAS_AF=0.3591;AMR_AF=0.4366;AFR_AF=0.4455;EUR_AF=0.4473;SAS_AF=0.5501;AA=C|||;VT=SNP
10	54375895	rs73347006	A	G	100	PASS	AC=433;AF=0.0864617;AN=5008;NS=2504;DP=19734;EAS_AF=0.0337;AMR_AF=0.1398;AFR_AF=0.0953;EUR_AF=0.0994;SAS_AF=0.0777;AA=A|||;VT=SNP
10	54375973	rs10824684	G	A	100	PASS	AC=2236;AF=0.446486;AN=5008;NS=2504;DP=18002;EAS_AF=0.3591;AMR_AF=0.4337;AFR_AF=0.441;EUR_AF=0.4483;SAS_AF=0.5511;AA=G|||;VT=SNP
10	54376294	rs1919749	C	T	100	PASS	AC=2224;AF=0.444089;AN=5008;NS=2504;DP=18501;EAS_AF=0.3591;AMR_AF=0.4337;AFR_AF=0.4327;EUR_AF=0.4473;SAS_AF=0.5511;AA=C|||;VT=SNP
10	54376431	rs1919748	T	C	100	PASS	AC=2226;AF=0.444489;AN=5008;NS=2504;DP=16424;EAS_AF=0.3591;AMR_AF=0.4352;AFR_AF=0.4327;EUR_AF=0.4473;SAS_AF=0.5521;AA=T|||;VT=SNP
10	54376443	rs1919747	G	C	100	PASS	AC=2068;AF=0.412939;AN=5008;NS=2504;DP=16119;EAS_AF=0.3591;AMR_AF=0.4236;AFR_AF=0.3192;EUR_AF=0.4473;SAS_AF=0.5521;AA=G|||;VT=SNP
10	54376507	rs1919746	G	T	100	PASS	AC=2225;AF=0.444289;AN=5008;NS=2504;DP=16289;EAS_AF=0.3591;AMR_AF=0.4352;AFR_AF=0.4327;EUR_AF=0.4473;SAS_AF=0.5511;AA=T|||;VT=SNP
10	54376693	rs11002757	C	T	100	PASS	AC=991;AF=0.197883;AN=5008;NS=2504;DP=14107;EAS_AF=0.3244;AMR_AF=0.2104;AFR_AF=0.0113;EUR_AF=0.1213;SAS_AF=0.3896;AA=C|||;VT=SNP
10	54377602	rs4477394	T	A	100	PASS	AC=2223;AF=0.44389;AN=5008;NS=2504;DP=14676;EAS_AF=0.3591;AMR_AF=0.4352;AFR_AF=0.4312;EUR_AF=0.4473;SAS_AF=0.5511;AA=T|||;VT=SNP
10	54377870	rs4447119	A	G	100	PASS	AC=2223;AF=0.44389;AN=5008;NS=2504;DP=16319;EAS_AF=0.3591;AMR_AF=0.4352;AFR_AF=0.4312;EUR_AF=0.4473;SAS_AF=0.5511;AA=A|||;VT=SNP
10	54377928	rs9702282	C	T	100	PASS	AC=996;AF=0.198882;AN=5008;NS=2504;DP=16923;EAS_AF=0.3244;AMR_AF=0.2118;AFR_AF=0.0136;EUR_AF=0.1223;SAS_AF=0.3896;AA=C|||;VT=SNP
10	54377988	rs10762819	G	A	100	PASS	AC=2226;AF=0.444489;AN=5008;NS=2504;DP=16030;EAS_AF=0.3591;AMR_AF=0.4352;AFR_AF=0.4319;EUR_AF=0.4483;SAS_AF=0.5521;AA=G|||;VT=SNP
10	54377994	rs10762820	G	A	100	PASS	AC=2226;AF=0.444489;AN=5008;NS=2504;DP=16376;EAS_AF=0.3591;AMR_AF=0.4352;AFR_AF=0.4319;EUR_AF=0.4483;SAS_AF=0.5521;AA=G|||;VT=SNP
10	54378124	rs10762821	T	C	100	PASS	AC=2223;AF=0.44389;AN=5008;NS=2504;DP=18057;EAS_AF=0.3591;AMR_AF=0.4352;AFR_AF=0.4312;EUR_AF=0.4473;SAS_AF=0.5511;AA=T|||;VT=SNP
10	54378172	rs59864242	T	C	100	PASS	AC=379;AF=0.0756789;AN=5008;NS=2504;DP=18571;EAS_AF=0.0337;AMR_AF=0.1383;AFR_AF=0.0552;EUR_AF=0.0994;SAS_AF=0.0777;AA=T|||;VT=SNP
10	54378193	rs10762822	T	C	100	PASS	AC=2223;AF=0.44389;AN=5008;NS=2504;DP=19049;EAS_AF=0.3591;AMR_AF=0.4352;AFR_AF=0.4312;EUR_AF=0.4473;SAS_AF=0.5511;AA=T|||;VT=SNP
10	54378412	rs10824687	G	C	100	PASS	AC=1749;AF=0.349241;AN=5008;NS=2504;DP=16999;EAS_AF=0.3591;AMR_AF=0.3919;AFR_AF=0.0961;EUR_AF=0.4463;SAS_AF=0.5511;AA=G|||;VT=SNP
10	54378419	rs59960052	T	C	100	PASS	AC=434;AF=0.0866613;AN=5008;NS=2504;DP=16839;EAS_AF=0.0337;AMR_AF=0.1412;AFR_AF=0.0953;EUR_AF=0.0994;SAS_AF=0.0777;AA=T|||;VT=SNP
10	54378521	rs10824688	A	G	100	PASS	AC=2222;AF=0.44369;AN=5008;NS=2504;DP=3518;EAS_AF=0.3591;AMR_AF=0.4337;AFR_AF=0.4312;EUR_AF=0.4473;SAS_AF=0.5511;AA=G|||;VT=SNP
10	54378641	rs10508973	C	T	100	PASS	AC=2223;AF=0.44389;AN=5008;NS=2504;DP=17388;EAS_AF=0.3591;AMR_AF=0.4337;AFR_AF=0.4319;EUR_AF=0.4473;SAS_AF=0.5511;AA=C|||;VT=SNP
10	54378678	rs10508974	G	A	100	PASS	AC=2221;AF=0.44349;AN=5008;NS=2504;DP=17746;EAS_AF=0.3591;AMR_AF=0.4337;AFR_AF=0.4304;EUR_AF=0.4473;SAS_AF=0.5511;AA=A|||;VT=SNP
10	54379059	rs1912611	A	G	100	PASS	AC=1771;AF=0.353634;AN=5008;NS=2504;DP=19634;EAS_AF=0.3591;AMR_AF=0.3977;AFR_AF=0.1089;EUR_AF=0.4463;SAS_AF=0.5521;AA=A|||;VT=SNP
10	54379087	rs16931746	A	G	100	PASS	AC=454;AF=0.090655;AN=5008;NS=2504;DP=20552;EAS_AF=0.0337;AMR_AF=0.1427;AFR_AF=0.1097;EUR_AF=0.0994;SAS_AF=0.0777;AA=A|||;VT=SNP
10	54379451	rs11594861	G	T	100	PASS	AC=433;AF=0.0864617;AN=5008;NS=2504;DP=17799;EAS_AF=0.0337;AMR_AF=0.1398;AFR_AF=0.0953;EUR_AF=0.0994;SAS_AF=0.0777;AA=G|||;VT=SNP
10	54379615	rs1912610	G	A	100	PASS	AC=2235;AF=0.446286;AN=5008;NS=2504;DP=16633;EAS_AF=0.3591;AMR_AF=0.4352;AFR_AF=0.4395;EUR_AF=0.4473;SAS_AF=0.5521;AA=A|||;VT=SNP
10	54379638	rs1912609	A	G	100	PASS	AC=2666;AF=0.532348;AN=5008;NS=2504;DP=16401;EAS_AF=0.3929;AMR_AF=0.5749;AFR_AF=0.5348;EUR_AF=0.5457;SAS_AF=0.6288;AA=G|||;VT=SNP
10	54379879	rs1912608	T	A	100	PASS	AC=2235;AF=0.446286;AN=5008;NS=2504;DP=15458;EAS_AF=0.3591;AMR_AF=0.4352;AFR_AF=0.4395;EUR_AF=0.4473;SAS_AF=0.5521;AA=T|||;VT=SNP
10	54380104	rs10824697	T	C	100	PASS	AC=2235;AF=0.446286;AN=5008;NS=2504;DP=17682;EAS_AF=0.3591;AMR_AF=0.4352;AFR_AF=0.4395;EUR_AF=0.4473;SAS_AF=0.5521;AA=T|||;VT=SNP
10	54380429	rs1912607	G	A	100	PASS	AC=2230;AF=0.445288;AN=5008;NS=2504;DP=19138;EAS_AF=0.3591;AMR_AF=0.4337;AFR_AF=0.4297;EUR_AF=0.4473;SAS_AF=0.5613;AA=A|||;VT=SNP
10	54382414	rs2141521	C	G	100	PASS	AC=2243;AF=0.447883;AN=5008;NS=2504;DP=18812;EAS_AF=0.3591;AMR_AF=0.4337;AFR_AF=0.4395;EUR_AF=0.4473;SAS_AF=0.5613;AA=C|||;VT=SNP
10	54382602	rs2141520	A	G	100	PASS	AC=2243;AF=0.447883;AN=5008;NS=2504;DP=17586;EAS_AF=0.3591;AMR_AF=0.4337;AFR_AF=0.4395;EUR_AF=0.4473;SAS_AF=0.5613;AA=G|||;VT=SNP
10	54382898	rs12414162	T	C	100	PASS	AC=476;AF=0.0950479;AN=5008;NS=2504;DP=18840;EAS_AF=0.0476;AMR_AF=0.1599;AFR_AF=0.0968;EUR_AF=0.1083;SAS_AF=0.0818;AA=T|||;VT=SNP
10	54383174	rs1919774	A	G	100	PASS	AC=2238;AF=0.446885;AN=5008;NS=2504;DP=15510;EAS_AF=0.3562;AMR_AF=0.4337;AFR_AF=0.4395;EUR_AF=0.4473;SAS_AF=0.5593;AA=G|||;VT=SNP
10	54383237	rs1919773	T	C	100	PASS	AC=2878;AF=0.574681;AN=5008;NS=2504;DP=16880;EAS_AF=0.4067;AMR_AF=0.598;AFR_AF=0.6543;EUR_AF=0.5557;SAS_AF=0.6431;AA=C|||;VT=SNP
10	54383889	rs16931759	C	T	100	PASS	AC=837;AF=0.167133;AN=5008;NS=2504;DP=18886;EAS_AF=0.0526;AMR_AF=0.2003;AFR_AF=0.3457;EUR_AF=0.1083;SAS_AF=0.0808;AA=T|||;VT=SNP
10	54383916	rs16931762	C	T	100	PASS	AC=982;AF=0.196086;AN=5008;NS=2504;DP=18963;EAS_AF=0.0526;AMR_AF=0.2046;AFR_AF=0.4531;EUR_AF=0.1083;SAS_AF=0.0808;AA=T|||;VT=SNP
10	54384207	rs1919772	C	T	100	PASS	AC=933;AF=0.186302;AN=5008;NS=2504;DP=14878;EAS_AF=0.0526;AMR_AF=0.2032;AFR_AF=0.416;EUR_AF=0.1093;SAS_AF=0.0808;AA=T|||;VT=SNP
10	54384630	rs11002795	A	G	100	PASS	AC=976;AF=0.194888;AN=5008;NS=2504;DP=14607;EAS_AF=0.0813;AMR_AF=0.2032;AFR_AF=0.4259;EUR_AF=0.1093;SAS_AF=0.0818;AA=A|||;VT=SNP
10	54384757	rs10733912	A	C	100	PASS	AC=1928;AF=0.384984;AN=5008;NS=2504;DP=16289;EAS_AF=0.369;AMR_AF=0.3977;AFR_AF=0.2156;EUR_AF=0.4443;SAS_AF=0.5603;AA=A|||;VT=SNP
10	54384800	rs1919771	A	C	100	PASS	AC=977;AF=0.195088;AN=5008;NS=2504;DP=15510;EAS_AF=0.0823;AMR_AF=0.2032;AFR_AF=0.4259;EUR_AF=0.1093;SAS_AF=0.0818;AA=A|||;VT=SNP
10	54384810	rs1919770	G	T	100	PASS	AC=933;AF=0.186302;AN=5008;NS=2504;DP=15536;EAS_AF=0.0526;AMR_AF=0.2032;AFR_AF=0.4153;EUR_AF=0.1093;SAS_AF=0.0818;AA=T|||;VT=SNP
10	54384929	rs16931779	C	T	100	PASS	AC=934;AF=0.186502;AN=5008;NS=2504;DP=18713;EAS_AF=0.0526;AMR_AF=0.2032;AFR_AF=0.416;EUR_AF=0.1093;SAS_AF=0.0818;AA=C|||;VT=SNP
10	54385382	rs11002799	C	T	100	PASS	AC=749;AF=0.149561;AN=5008;NS=2504;DP=18040;EAS_AF=0.0357;AMR_AF=0.1801;AFR_AF=0.0817;EUR_AF=0.3221;SAS_AF=0.1595;AA=c|||;VT=SNP
10	54385512	rs2891394	A	G	100	PASS	AC=981;AF=0.195887;AN=5008;NS=2504;DP=15890;EAS_AF=0.0823;AMR_AF=0.2032;AFR_AF=0.4289;EUR_AF=0.1093;SAS_AF=0.0818;AA=A|||;VT=SNP
10	54385713	rs2136893	C	T	100	PASS	AC=938;AF=0.1873;AN=5008;NS=2504;DP=14189;EAS_AF=0.0526;AMR_AF=0.2032;AFR_AF=0.4191;EUR_AF=0.1093;SAS_AF=0.0818;AA=T|||;VT=SNP
10	54385911	rs1919769	G	A	100	PASS	AC=938;AF=0.1873;AN=5008;NS=2504;DP=15680;EAS_AF=0.0526;AMR_AF=0.2032;AFR_AF=0.4191;EUR_AF=0.1093;SAS_AF=0.0818;AA=G|||;VT=SNP
10	54386277	rs10824712	A	G	100	PASS	AC=752;AF=0.15016;AN=5008;NS=2504;DP=16481;EAS_AF=0.0357;AMR_AF=0.1816;AFR_AF=0.0817;EUR_AF=0.3241;SAS_AF=0.1595;AA=A|||;VT=SNP
10	54386443	rs12220324	T	C	100	PASS	AC=1036;AF=0.206869;AN=5008;NS=2504;DP=16858;EAS_AF=0.3323;AMR_AF=0.2104;AFR_AF=0.0325;EUR_AF=0.1193;SAS_AF=0.4008;AA=T|||;VT=SNP
10	54386579	rs12416327	G	C	100	PASS	AC=938;AF=0.1873;AN=5008;NS=2504;DP=16345;EAS_AF=0.0526;AMR_AF=0.2032;AFR_AF=0.4191;EUR_AF=0.1093;SAS_AF=0.0818;AA=G|||;VT=SNP
10	54386713	rs12416338	G	A	100	PASS	AC=938;AF=0.1873;AN=5008;NS=2504;DP=18775;EAS_AF=0.0526;AMR_AF=0.2032;AFR_AF=0.4191;EUR_AF=0.1093;SAS_AF=0.0818;AA=G|||;VT=SNP
10	54386807	rs12415428	T	A	100	PASS	AC=939;AF=0.1875;AN=5008;NS=2504;DP=20168;EAS_AF=0.0526;AMR_AF=0.2032;AFR_AF=0.4191;EUR_AF=0.1103;SAS_AF=0.0818;AA=A|||;VT=SNP
10	54386980	rs28584912	G	A	100	PASS	AC=938;AF=0.1873;AN=5008;NS=2504;DP=19740;EAS_AF=0.0526;AMR_AF=0.2032;AFR_AF=0.4191;EUR_AF=0.1093;SAS_AF=0.0818;AA=G|||;VT=SNP
10	54387788	rs7908137	C	T	100	PASS	AC=939;AF=0.1875;AN=5008;NS=2504;DP=19178;EAS_AF=0.0526;AMR_AF=0.2032;AFR_AF=0.4191;EUR_AF=0.1103;SAS_AF=0.0818;AA=C|||;VT=SNP
10	54387958	rs16931807	A	C	100	PASS	AC=938;AF=0.1873;AN=5008;NS=2504;DP=19580;EAS_AF=0.0526;AMR_AF=0.2032;AFR_AF=0.4191;EUR_AF=0.1093;SAS_AF=0.0818;AA=A|||;VT=SNP
10	54388026	rs1919775	G	C	100	PASS	AC=2002;AF=0.39976;AN=5008;NS=2504;DP=20128;EAS_AF=0.3661;AMR_AF=0.3991;AFR_AF=0.2738;EUR_AF=0.4443;SAS_AF=0.5593;AA=C|||;VT=SNP
10	54388248	rs2222801	G	A	100	PASS	AC=2120;AF=0.423323;AN=5008;NS=2504;DP=20655;EAS_AF=0.5813;AMR_AF=0.3991;AFR_AF=0.3464;EUR_AF=0.4463;SAS_AF=0.3579;AA=A|||;VT=SNP
10	54388543	rs73347071	G	A	100	PASS	AC=595;AF=0.11881;AN=5008;NS=2504;DP=19632;EAS_AF=0.0526;AMR_AF=0.17;AFR_AF=0.1778;EUR_AF=0.1083;SAS_AF=0.0818;AA=G|||;VT=SNP
10	54388700	rs73347073	G	A	100	PASS	AC=722;AF=0.144169;AN=5008;NS=2504;DP=17429;EAS_AF=0.0526;AMR_AF=0.183;AFR_AF=0.2663;EUR_AF=0.1093;SAS_AF=0.0818;AA=G|||;VT=SNP
10	54388741	rs74400171	G	T	100	PASS	AC=580;AF=0.115815;AN=5008;NS=2504;DP=16820;EAS_AF=0.0526;AMR_AF=0.1686;AFR_AF=0.1679;EUR_AF=0.1074;SAS_AF=0.0818;AA=G|||;VT=SNP
10	54388742	rs76463570	C	T	100	PASS	AC=580;AF=0.115815;AN=5008;NS=2504;DP=16794;EAS_AF=0.0526;AMR_AF=0.1686;AFR_AF=0.1679;EUR_AF=0.1074;SAS_AF=0.0818;AA=C|||;VT=SNP
10	54389057	rs1919776	A	T	100	PASS	AC=2680;AF=0.535144;AN=5008;NS=2504;DP=13829;EAS_AF=0.4177;AMR_AF=0.5821;AFR_AF=0.5068;EUR_AF=0.5537;SAS_AF=0.6421;AA=A|||;VT=SNP
10	54389066	rs10762843	T	C	100	PASS	AC=2736;AF=0.546326;AN=5008;NS=2504;DP=13636;EAS_AF=0.4177;AMR_AF=0.5836;AFR_AF=0.5484;EUR_AF=0.5537;SAS_AF=0.6421;AA=T|||;VT=SNP
10	54389202	rs16931817	G	A	100	PASS	AC=1086;AF=0.216853;AN=5008;NS=2504;DP=14023;EAS_AF=0.0526;AMR_AF=0.2061;AFR_AF=0.5295;EUR_AF=0.1093;SAS_AF=0.0818;AA=A|||;VT=SNP
10	54389373	rs1919777	A	G	100	PASS	AC=1196;AF=0.238818;AN=5008;NS=2504;DP=14868;EAS_AF=0.3909;AMR_AF=0.33;AFR_AF=0.0431;EUR_AF=0.337;SAS_AF=0.181;AA=A|||;VT=SNP
10	54389414	rs12414500	T	C	100	PASS	AC=2486;AF=0.496406;AN=5008;NS=2504;DP=15730;EAS_AF=0.4177;AMR_AF=0.5692;AFR_AF=0.3684;EUR_AF=0.5527;SAS_AF=0.6411;AA=T|||;VT=SNP
10	54389646	rs56039733	A	G	100	PASS	AC=2292;AF=0.457668;AN=5008;NS=2504;DP=16627;EAS_AF=0.3651;AMR_AF=0.4323;AFR_AF=0.475;EUR_AF=0.4453;SAS_AF=0.5603;AA=A|||;VT=SNP
10	54389888	rs2141523	T	C	100	PASS	AC=2942;AF=0.58746;AN=5008;NS=2504;DP=19283;EAS_AF=0.4177;AMR_AF=0.6023;AFR_AF=0.6944;EUR_AF=0.5537;SAS_AF=0.6421;AA=C|||;VT=SNP
10	54390050	rs2136894	A	G	100	PASS	AC=2885;AF=0.576078;AN=5008;NS=2504;DP=18323;EAS_AF=0.4177;AMR_AF=0.6009;AFR_AF=0.652;EUR_AF=0.5537;SAS_AF=0.6421;AA=G|||;VT=SNP
10	54390120	rs10762847	C	G	100	PASS	AC=2587;AF=0.516573;AN=5008;NS=2504;DP=19094;EAS_AF=0.6349;AMR_AF=0.5692;AFR_AF=0.4266;EUR_AF=0.5547;SAS_AF=0.4397;AA=C|||;VT=SNP
10	54390641	rs1949096	C	T	100	PASS	AC=1838;AF=0.367013;AN=5008;NS=2504;DP=17078;EAS_AF=0.5694;AMR_AF=0.3862;AFR_AF=0.171;EUR_AF=0.4453;SAS_AF=0.3292;AA=C|||;VT=SNP
10	54391014	rs11002822	C	T	100	PASS	AC=2635;AF=0.526158;AN=5008;NS=2504;DP=17859;EAS_AF=0.3879;AMR_AF=0.5821;AFR_AF=0.4955;EUR_AF=0.5537;SAS_AF=0.6421;AA=C|||;VT=SNP
10	54391091	rs7076591	C	A	100	PASS	AC=2944;AF=0.587859;AN=5008;NS=2504;DP=17992;EAS_AF=0.4196;AMR_AF=0.6023;AFR_AF=0.6936;EUR_AF=0.5547;SAS_AF=0.6421;AA=A|||;VT=SNP
10	54391102	rs7097730	T	A	100	PASS	AC=3152;AF=0.629393;AN=5008;NS=2504;DP=18298;EAS_AF=0.4315;AMR_AF=0.6138;AFR_AF=0.8139;EUR_AF=0.5557;SAS_AF=0.6708;AA=A|||;VT=SNP
10	54391718	rs1919779	T	G	100	PASS	AC=2938;AF=0.586661;AN=5008;NS=2504;DP=19582;EAS_AF=0.4177;AMR_AF=0.6023;AFR_AF=0.6914;EUR_AF=0.5537;SAS_AF=0.6421;AA=G|||;VT=SNP
10	54391792	rs1919780	G	T	100	PASS	AC=2460;AF=0.491214;AN=5008;NS=2504;DP=17748;EAS_AF=0.3879;AMR_AF=0.5663;AFR_AF=0.3722;EUR_AF=0.5527;SAS_AF=0.6421;AA=G|||;VT=SNP
10	54392357	rs1919781	C	A	100	PASS	AC=537;AF=0.107228;AN=5008;NS=2504;DP=17933;EAS_AF=0.0526;AMR_AF=0.1715;AFR_AF=0.1331;EUR_AF=0.1083;SAS_AF=0.0818;AA=C|||;VT=SNP
10	54392630	rs1919782	C	G	100	PASS	AC=3973;AF=0.793331;AN=5008;NS=2504;DP=18229;EAS_AF=0.9474;AMR_AF=0.7954;AFR_AF=0.5083;EUR_AF=0.8907;SAS_AF=0.9182;AA=C|||;VT=SNP
10	54394298	rs11002850	C	T	100	PASS	AC=700;AF=0.139776;AN=5008;NS=2504;DP=13815;EAS_AF=0.006;AMR_AF=0.1787;AFR_AF=0.0711;EUR_AF=0.3201;SAS_AF=0.1575;AA=C|||;VT=SNP
10	54395629	rs11002853	A	C	100	PASS	AC=573;AF=0.114417;AN=5008;NS=2504;DP=16733;EAS_AF=0.0526;AMR_AF=0.1715;AFR_AF=0.1611;EUR_AF=0.1074;SAS_AF=0.0818;AA=A|||;VT=SNP
10	54395920	rs991054	C	A	100	PASS	AC=2936;AF=0.586262;AN=5008;NS=2504;DP=12747;EAS_AF=0.4187;AMR_AF=0.5994;AFR_AF=0.6936;EUR_AF=0.5497;SAS_AF=0.6421;AA=A|||;VT=SNP
10	54396578	rs73331831	A	C	100	PASS	AC=463;AF=0.0924521;AN=5008;NS=2504;DP=17424;EAS_AF=0.0853;AMR_AF=0.1614;AFR_AF=0.0545;EUR_AF=0.1074;SAS_AF=0.0869;AA=A|||;VT=SNP
10	54399079	rs73331836	T	C	100	PASS	AC=589;AF=0.117612;AN=5008;NS=2504;DP=17550;EAS_AF=0.0526;AMR_AF=0.1772;AFR_AF=0.1672;EUR_AF=0.1113;SAS_AF=0.0818;AA=T|||;VT=SNP
10	54399149	rs10824727	T	C	100	PASS	AC=1896;AF=0.378594;AN=5008;NS=2504;DP=17764;EAS_AF=0.3353;AMR_AF=0.3963;AFR_AF=0.2269;EUR_AF=0.4314;SAS_AF=0.5613;AA=T|||;VT=SNP
10	54399259	rs7073460	A	G	100	PASS	AC=4404;AF=0.879393;AN=5008;NS=2504;DP=17480;EAS_AF=0.9474;AMR_AF=0.83;AFR_AF=0.8139;EUR_AF=0.8926;SAS_AF=0.9192;AA=A|||;VT=SNP
10	54399799	rs768650	G	A	100	PASS	AC=483;AF=0.0964457;AN=5008;NS=2504;DP=16093;EAS_AF=0.0516;AMR_AF=0.1599;AFR_AF=0.1029;EUR_AF=0.1064;SAS_AF=0.0787;AA=G|||;VT=SNP
10	54399802	rs959781	C	T	100	PASS	AC=4342;AF=0.867013;AN=5008;NS=2504;DP=16054;EAS_AF=0.9484;AMR_AF=0.8271;AFR_AF=0.7663;EUR_AF=0.8926;SAS_AF=0.9213;AA=C|||;VT=SNP
10	54399835	rs957208	C	T	100	PASS	AC=493;AF=0.0984425;AN=5008;NS=2504;DP=16857;EAS_AF=0.0526;AMR_AF=0.1614;AFR_AF=0.1067;EUR_AF=0.1074;SAS_AF=0.0808;AA=C|||;VT=SNP
10	54400242	rs73331842	G	T	100	PASS	AC=493;AF=0.0984425;AN=5008;NS=2504;DP=15646;EAS_AF=0.0526;AMR_AF=0.1614;AFR_AF=0.1067;EUR_AF=0.1074;SAS_AF=0.0808;AA=G|||;VT=SNP
10	54401864	rs11002878	C	T	100	PASS	AC=2030;AF=0.405351;AN=5008;NS=2504;DP=19686;EAS_AF=0.5813;AMR_AF=0.3991;AFR_AF=0.2625;EUR_AF=0.4662;SAS_AF=0.3589;AA=C|||;VT=SNP
10	54401949	rs11002880	G	A	100	PASS	AC=2030;AF=0.405351;AN=5008;NS=2504;DP=19795;EAS_AF=0.5813;AMR_AF=0.3991;AFR_AF=0.2625;EUR_AF=0.4662;SAS_AF=0.3589;AA=G|||;VT=SNP
10	54402963	rs113717374	C	T	100	PASS	AC=456;AF=0.0910543;AN=5008;NS=2504;DP=18493;EAS_AF=0.0526;AMR_AF=0.1614;AFR_AF=0.0787;EUR_AF=0.1074;SAS_AF=0.0808;AA=C|||;VT=SNP
10	54403047	rs112591454	A	G	100	PASS	AC=576;AF=0.115016;AN=5008;NS=2504;DP=18786;EAS_AF=0.0526;AMR_AF=0.1729;AFR_AF=0.1634;EUR_AF=0.1074;SAS_AF=0.0808;AA=A|||;VT=SNP
10	54403071	rs112675028	G	A	100	PASS	AC=560;AF=0.111821;AN=5008;NS=2504;DP=18378;EAS_AF=0.0526;AMR_AF=0.17;AFR_AF=0.1626;EUR_AF=0.0984;SAS_AF=0.0767;AA=G|||;VT=SNP
10	54404431	rs2218332	G	A	100	PASS	AC=2038;AF=0.406949;AN=5008;NS=2504;DP=20341;EAS_AF=0.5813;AMR_AF=0.402;AFR_AF=0.2572;EUR_AF=0.4751;SAS_AF=0.363;AA=G|||;VT=SNP
10	54404438	rs2218331	G	T	100	PASS	AC=2038;AF=0.406949;AN=5008;NS=2504;DP=20225;EAS_AF=0.5813;AMR_AF=0.402;AFR_AF=0.2572;EUR_AF=0.4751;SAS_AF=0.363;AA=G|||;VT=SNP
10	54404900	rs7908438	C	T	100	PASS	AC=3958;AF=0.790335;AN=5008;NS=2504;DP=19705;EAS_AF=0.9464;AMR_AF=0.7709;AFR_AF=0.5363;EUR_AF=0.8549;SAS_AF=0.9202;AA=T|||;VT=SNP
10	54405092	rs16931953	C	T	100	PASS	AC=1040;AF=0.207668;AN=5008;NS=2504;DP=18826;EAS_AF=0.3304;AMR_AF=0.2118;AFR_AF=0.0348;EUR_AF=0.1183;SAS_AF=0.4039;AA=C|||;VT=SNP
10	54405190	rs7907873	G	A	100	PASS	AC=3982;AF=0.795128;AN=5008;NS=2504;DP=19759;EAS_AF=0.9474;AMR_AF=0.8026;AFR_AF=0.5;EUR_AF=0.8996;SAS_AF=0.9243;AA=G|||;VT=SNP
10	54405205	rs61843853	G	C	100	PASS	AC=309;AF=0.0617013;AN=5008;NS=2504;DP=20192;EAS_AF=0.0407;AMR_AF=0.0663;AFR_AF=0.0053;EUR_AF=0.1163;SAS_AF=0.1002;AA=G|||;VT=SNP
10	54405286	rs7897096	T	C	100	PASS	AC=3981;AF=0.794928;AN=5008;NS=2504;DP=19886;EAS_AF=0.9474;AMR_AF=0.8026;AFR_AF=0.5;EUR_AF=0.8996;SAS_AF=0.9233;AA=T|||;VT=SNP
10	54405322	rs12218308	A	G	100	PASS	AC=1039;AF=0.207468;AN=5008;NS=2504;DP=18902;EAS_AF=0.3304;AMR_AF=0.2118;AFR_AF=0.0348;EUR_AF=0.1183;SAS_AF=0.4029;AA=A|||;VT=SNP
10	54405487	rs7909247	C	T	100	PASS	AC=3843;AF=0.767372;AN=5008;NS=2504;DP=19658;EAS_AF=0.9117;AMR_AF=0.7695;AFR_AF=0.4871;EUR_AF=0.8459;SAS_AF=0.9151;AA=T|||;VT=SNP
10	54408006	rs10740495	A	G	100	PASS	AC=2431;AF=0.485423;AN=5008;NS=2504;DP=16370;EAS_AF=0.4256;AMR_AF=0.5937;AFR_AF=0.2867;EUR_AF=0.5765;SAS_AF=0.6452;AA=A|||;VT=SNP
10	54408185	rs12415267	G	A	100	PASS	AC=609;AF=0.121605;AN=5008;NS=2504;DP=15398;EAS_AF=0.0536;AMR_AF=0.2003;AFR_AF=0.1445;EUR_AF=0.1431;SAS_AF=0.0828;AA=G|||;VT=SNP
10	54408633	rs10824738	G	A	100	PASS	AC=1713;AF=0.342053;AN=5008;NS=2504;DP=16683;EAS_AF=0.3333;AMR_AF=0.379;AFR_AF=0.1127;EUR_AF=0.4165;SAS_AF=0.5583;AA=G|||;VT=SNP
10	54410000	rs10824739	A	T	100	PASS	AC=1810;AF=0.361422;AN=5008;NS=2504;DP=16054;EAS_AF=0.5228;AMR_AF=0.4813;AFR_AF=0.1573;EUR_AF=0.4533;SAS_AF=0.2914;AA=A|||;VT=SNP
10	54410153	rs1348351	A	C	100	PASS	AC=4247;AF=0.848043;AN=5008;NS=2504;DP=15781;EAS_AF=0.876;AMR_AF=0.9366;AFR_AF=0.7231;EUR_AF=0.9195;SAS_AF=0.8517;AA=C|||;VT=SNP
10	54410202	rs1348350	C	A	100	PASS	AC=4345;AF=0.867612;AN=5008;NS=2504;DP=15510;EAS_AF=0.9524;AMR_AF=0.9395;AFR_AF=0.7337;EUR_AF=0.9205;SAS_AF=0.8558;AA=A|||;VT=SNP
10	54410645	rs17662737	T	C	100	PASS	AC=738;AF=0.147364;AN=5008;NS=2504;DP=15852;EAS_AF=0.1627;AMR_AF=0.1225;AFR_AF=0.0151;EUR_AF=0.2396;SAS_AF=0.2331;AA=T|||;VT=SNP
10	54410830	rs11002917	G	C	100	PASS	AC=1537;AF=0.306909;AN=5008;NS=2504;DP=17698;EAS_AF=0.2976;AMR_AF=0.3473;AFR_AF=0.1483;EUR_AF=0.34;SAS_AF=0.4683;AA=C|||;VT=SNP
10	54410905	rs11002918	C	T	100	PASS	AC=1534;AF=0.30631;AN=5008;NS=2504;DP=18735;EAS_AF=0.2976;AMR_AF=0.3501;AFR_AF=0.1309;EUR_AF=0.3539;SAS_AF=0.4724;AA=T|||;VT=SNP
10	54410927	rs11002920	A	C	100	PASS	AC=1537;AF=0.306909;AN=5008;NS=2504;DP=19788;EAS_AF=0.2996;AMR_AF=0.3516;AFR_AF=0.1309;EUR_AF=0.3539;SAS_AF=0.4724;AA=C|||;VT=SNP
10	54411117	rs7071467	A	G	100	PASS	AC=416;AF=0.0830671;AN=5008;NS=2504;DP=20713;EAS_AF=0.0377;AMR_AF=0.0807;AFR_AF=0.0696;EUR_AF=0.1581;SAS_AF=0.0726;AA=A|||;VT=SNP
10	54411308	rs10762857	C	A	100	PASS	AC=3554;AF=0.709665;AN=5008;NS=2504;DP=18029;EAS_AF=0.5893;AMR_AF=0.634;AFR_AF=0.8389;EUR_AF=0.6421;SAS_AF=0.7822;AA=c|||;VT=SNP
10	54411631	rs35281099	G	T	100	PASS	AC=883;AF=0.176318;AN=5008;NS=2504;DP=14783;EAS_AF=0.2133;AMR_AF=0.1023;AFR_AF=0.0968;EUR_AF=0.2137;SAS_AF=0.2597;AA=G|||;VT=SNP
10	54411654	rs10824741	G	C	100	PASS	AC=2671;AF=0.533347;AN=5008;NS=2504;DP=14993;EAS_AF=0.6895;AMR_AF=0.67;AFR_AF=0.2277;EUR_AF=0.6352;SAS_AF=0.5838;AA=G|||;VT=SNP
10	54411723	rs1838064	G	A	100	PASS	AC=1894;AF=0.378195;AN=5008;NS=2504;DP=13391;EAS_AF=0.2758;AMR_AF=0.1801;AFR_AF=0.6921;EUR_AF=0.2376;SAS_AF=0.3446;AA=G|||;VT=SNP
10	54412481	rs17662822	C	A	100	PASS	AC=1167;AF=0.233027;AN=5008;NS=2504;DP=18343;EAS_AF=0.3036;AMR_AF=0.4135;AFR_AF=0.0545;EUR_AF=0.2992;SAS_AF=0.2055;AA=C|||;VT=SNP
10	54412493	rs1159798	A	C	100	PASS	AC=3373;AF=0.673522;AN=5008;NS=2504;DP=18492;EAS_AF=0.749;AMR_AF=0.8055;AFR_AF=0.5151;EUR_AF=0.7286;SAS_AF=0.6595;AA=A|||;VT=SNP
10	54412870	rs1912619	C	T	100	PASS	AC=2175;AF=0.434305;AN=5008;NS=2504;DP=18893;EAS_AF=0.4405;AMR_AF=0.3876;AFR_AF=0.444;EUR_AF=0.4314;SAS_AF=0.4509;AA=T|||;VT=SNP
10	54412916	rs1912618	A	T	100	PASS	AC=2176;AF=0.434505;AN=5008;NS=2504;DP=18594;EAS_AF=0.4425;AMR_AF=0.3876;AFR_AF=0.4448;EUR_AF=0.4294;SAS_AF=0.4509;AA=A|||;VT=SNP
10	54413554	rs991681	G	A	100	PASS	AC=1936;AF=0.386581;AN=5008;NS=2504;DP=17968;EAS_AF=0.4315;AMR_AF=0.366;AFR_AF=0.2806;EUR_AF=0.4304;SAS_AF=0.453;AA=G|||;VT=SNP
10	54413909	rs11002936	A	G	100	PASS	AC=1136;AF=0.226837;AN=5008;NS=2504;DP=9510;EAS_AF=0.3125;AMR_AF=0.4121;AFR_AF=0.025;EUR_AF=0.3002;SAS_AF=0.2045;AA=A|||;VT=SNP
10	54415687	rs12251299	C	T	100	PASS	AC=1028;AF=0.205272;AN=5008;NS=2504;DP=18360;EAS_AF=0.1944;AMR_AF=0.1499;AFR_AF=0.351;EUR_AF=0.1421;SAS_AF=0.1237;AA=C|||;VT=SNP
10	54416966	rs11002943	T	A	100	PASS	AC=2027;AF=0.404752;AN=5008;NS=2504;DP=16320;EAS_AF=0.4038;AMR_AF=0.4366;AFR_AF=0.4032;EUR_AF=0.4682;SAS_AF=0.32;AA=A|||;VT=SNP
10	54417321	rs11002945	T	C	100	PASS	AC=2035;AF=0.40635;AN=5008;NS=2504;DP=17828;EAS_AF=0.4058;AMR_AF=0.438;AFR_AF=0.407;EUR_AF=0.4682;SAS_AF=0.32;AA=t|||;VT=SNP
10	54417411	rs6480933	T	C	100	PASS	AC=3596;AF=0.718051;AN=5008;NS=2504;DP=16836;EAS_AF=0.8056;AMR_AF=0.8127;AFR_AF=0.3805;EUR_AF=0.8579;SAS_AF=0.8732;AA=T|||;VT=SNP
10	54417882	rs1160630	C	T	100	PASS	AC=2531;AF=0.505391;AN=5008;NS=2504;DP=16776;EAS_AF=0.5933;AMR_AF=0.5259;AFR_AF=0.2776;EUR_AF=0.5328;SAS_AF=0.68;AA=C|||;VT=SNP
10	54418347	rs7900044	T	A	100	PASS	AC=1057;AF=0.211062;AN=5008;NS=2504;DP=14972;EAS_AF=0.1974;AMR_AF=0.1571;AFR_AF=0.3654;EUR_AF=0.1412;SAS_AF=0.1268;AA=a|||;VT=SNP
10	54418743	rs11002954	G	T	100	PASS	AC=965;AF=0.192692;AN=5008;NS=2504;DP=16906;EAS_AF=0.1954;AMR_AF=0.1527;AFR_AF=0.3018;EUR_AF=0.1412;SAS_AF=0.1237;AA=g|||;VT=SNP
10	54419140	rs7908619	A	G	100	PASS	AC=964;AF=0.192492;AN=5008;NS=2504;DP=15375;EAS_AF=0.1935;AMR_AF=0.1499;AFR_AF=0.3018;EUR_AF=0.1412;SAS_AF=0.1268;AA=A|||;VT=SNP
10	54419315	rs7923017	G	C	100	PASS	AC=1349;AF=0.269369;AN=5008;NS=2504;DP=14989;EAS_AF=0.1944;AMR_AF=0.1844;AFR_AF=0.5741;EUR_AF=0.1412;SAS_AF=0.1268;AA=C|||;VT=SNP
10	54419383	rs7924102	C	G	100	PASS	AC=968;AF=0.193291;AN=5008;NS=2504;DP=14810;EAS_AF=0.1944;AMR_AF=0.1527;AFR_AF=0.3026;EUR_AF=0.1412;SAS_AF=0.1268;AA=C|||;VT=SNP
10	54419939	rs12250150	C	T	100	PASS	AC=965;AF=0.192692;AN=5008;NS=2504;DP=19411;EAS_AF=0.1944;AMR_AF=0.1527;AFR_AF=0.3011;EUR_AF=0.1402;SAS_AF=0.1268;AA=T|||;VT=SNP
10	54420086	rs11002958	G	C	100	PASS	AC=834;AF=0.166534;AN=5008;NS=2504;DP=18404;EAS_AF=0.1944;AMR_AF=0.1398;AFR_AF=0.2088;EUR_AF=0.1402;SAS_AF=0.1268;AA=G|||;VT=SNP
10	54420223	rs7070913	G	A	100	PASS	AC=1269;AF=0.253395;AN=5008;NS=2504;DP=17704;EAS_AF=0.1935;AMR_AF=0.1772;AFR_AF=0.5363;EUR_AF=0.1223;SAS_AF=0.1217;AA=A|||;VT=SNP
10	54421272	rs7920998	T	C	100	PASS	AC=1037;AF=0.207069;AN=5008;NS=2504;DP=11429;EAS_AF=0.1944;AMR_AF=0.1571;AFR_AF=0.3676;EUR_AF=0.1233;SAS_AF=0.1247;AA=t|||;VT=SNP
10	54421876	rs12268596	G	A	100	PASS	AC=1085;AF=0.216653;AN=5008;NS=2504;DP=19301;EAS_AF=0.1935;AMR_AF=0.1628;AFR_AF=0.4039;EUR_AF=0.1233;SAS_AF=0.1217;AA=A|||;VT=SNP
10	54422338	rs10762864	C	T	100	PASS	AC=996;AF=0.198882;AN=5008;NS=2504;DP=18086;EAS_AF=0.2093;AMR_AF=0.2839;AFR_AF=0.0545;EUR_AF=0.325;SAS_AF=0.1933;AA=C|||;VT=SNP
10	54422407	rs118033743	G	A	100	PASS	AC=136;AF=0.0271565;AN=5008;NS=2504;DP=17867;EAS_AF=0.0337;AMR_AF=0.0216;AFR_AF=0.0023;EUR_AF=0.0437;SAS_AF=0.0409;AA=G|||;VT=SNP
10	54422872	rs12256387	C	A	100	PASS	AC=931;AF=0.185903;AN=5008;NS=2504;DP=19147;EAS_AF=0.1935;AMR_AF=0.1513;AFR_AF=0.2905;EUR_AF=0.1233;SAS_AF=0.1258;AA=C|||;VT=SNP
10	54423186	rs11002979	T	A	100	PASS	AC=949;AF=0.189497;AN=5008;NS=2504;DP=19205;EAS_AF=0.2103;AMR_AF=0.281;AFR_AF=0.0212;EUR_AF=0.3241;SAS_AF=0.1922;AA=T|||;VT=SNP
10	54423387	rs7895388	A	G	100	PASS	AC=933;AF=0.186302;AN=5008;NS=2504;DP=19350;EAS_AF=0.1935;AMR_AF=0.1513;AFR_AF=0.292;EUR_AF=0.1233;SAS_AF=0.1258;AA=A|||;VT=SNP
10	54423398	rs7898709	T	G	100	PASS	AC=1094;AF=0.21845;AN=5008;NS=2504;DP=19637;EAS_AF=0.1954;AMR_AF=0.1643;AFR_AF=0.4054;EUR_AF=0.1233;SAS_AF=0.1258;AA=G|||;VT=SNP
10	54423759	rs77510270	T	C	100	PASS	AC=144;AF=0.028754;AN=5008;NS=2504;DP=16089;EAS_AF=0.0337;AMR_AF=0.0231;AFR_AF=0.0068;EUR_AF=0.0447;SAS_AF=0.0409;AA=T|||;VT=SNP
10	54423853	rs12258451	C	G	100	PASS	AC=1020;AF=0.203674;AN=5008;NS=2504;DP=16194;EAS_AF=0.1935;AMR_AF=0.1585;AFR_AF=0.3563;EUR_AF=0.1233;SAS_AF=0.1227;AA=G|||;VT=SNP
10	54423900	rs12258467	C	T	100	PASS	AC=923;AF=0.184305;AN=5008;NS=2504;DP=16627;EAS_AF=0.1935;AMR_AF=0.1513;AFR_AF=0.2874;EUR_AF=0.1233;SAS_AF=0.1217;AA=C|||;VT=SNP
10	54424184	rs12266233	A	G	100	PASS	AC=929;AF=0.185503;AN=5008;NS=2504;DP=16939;EAS_AF=0.1935;AMR_AF=0.1513;AFR_AF=0.2897;EUR_AF=0.1233;SAS_AF=0.1247;AA=A|||;VT=SNP
10	54424356	rs74133652	G	C	100	PASS	AC=971;AF=0.19389;AN=5008;NS=2504;DP=18457;EAS_AF=0.1935;AMR_AF=0.1513;AFR_AF=0.3215;EUR_AF=0.1233;SAS_AF=0.1247;AA=G|||;VT=SNP
10	54424528	rs73333526	A	G	100	PASS	AC=1056;AF=0.210863;AN=5008;NS=2504;DP=16288;EAS_AF=0.1935;AMR_AF=0.1643;AFR_AF=0.379;EUR_AF=0.1233;SAS_AF=0.1247;AA=G|||;VT=SNP
10	54425113	rs11002987	G	A	100	PASS	AC=924;AF=0.184505;AN=5008;NS=2504;DP=17798;EAS_AF=0.1935;AMR_AF=0.1499;AFR_AF=0.2874;EUR_AF=0.1223;SAS_AF=0.1247;AA=G|||;VT=SNP
10	54425167	rs11002989	C	T	100	PASS	AC=924;AF=0.184505;AN=5008;NS=2504;DP=17326;EAS_AF=0.1935;AMR_AF=0.1499;AFR_AF=0.2874;EUR_AF=0.1223;SAS_AF=0.1247;AA=C|||;VT=SNP
10	54425325	rs10824760	C	T	100	PASS	AC=3642;AF=0.727236;AN=5008;NS=2504;DP=17583;EAS_AF=0.8065;AMR_AF=0.8141;AFR_AF=0.3971;EUR_AF=0.8777;SAS_AF=0.8753;AA=C|||;VT=SNP
10	54425442	rs7095115	G	A	100	PASS	AC=1052;AF=0.210064;AN=5008;NS=2504;DP=20171;EAS_AF=0.1935;AMR_AF=0.1628;AFR_AF=0.3775;EUR_AF=0.1223;SAS_AF=0.1247;AA=A|||;VT=SNP
10	54425601	rs7095383	G	T	100	PASS	AC=925;AF=0.184704;AN=5008;NS=2504;DP=20820;EAS_AF=0.1944;AMR_AF=0.1499;AFR_AF=0.2874;EUR_AF=0.1223;SAS_AF=0.1247;AA=G|||;VT=SNP
10	54425675	rs7095538	G	A	100	PASS	AC=865;AF=0.172724;AN=5008;NS=2504;DP=21325;EAS_AF=0.1935;AMR_AF=0.1441;AFR_AF=0.2458;EUR_AF=0.1223;SAS_AF=0.1247;AA=A|||;VT=SNP
10	54426489	rs7099953	G	T	100	PASS	AC=926;AF=0.184904;AN=5008;NS=2504;DP=17552;EAS_AF=0.1944;AMR_AF=0.1499;AFR_AF=0.2882;EUR_AF=0.1223;SAS_AF=0.1247;AA=G|||;VT=SNP
10	54427107	rs61846067	T	A	100	PASS	AC=844;AF=0.16853;AN=5008;NS=2504;DP=19314;EAS_AF=0.251;AMR_AF=0.2824;AFR_AF=0.0136;EUR_AF=0.168;SAS_AF=0.2127;AA=T|||;VT=SNP
10	54427337	rs11003015	T	G	100	PASS	AC=935;AF=0.186701;AN=5008;NS=2504;DP=18320;EAS_AF=0.1954;AMR_AF=0.1513;AFR_AF=0.292;EUR_AF=0.1233;SAS_AF=0.1258;AA=G|||;VT=SNP
10	54427594	rs1949095	T	C	100	PASS	AC=750;AF=0.14976;AN=5008;NS=2504;DP=16070;EAS_AF=0.1508;AMR_AF=0.1066;AFR_AF=0.0106;EUR_AF=0.2256;SAS_AF=0.2894;AA=T|||;VT=SNP
10	54427825	rs1373004	T	G	100	PASS	AC=3638;AF=0.726438;AN=5008;NS=2504;DP=15420;EAS_AF=0.8046;AMR_AF=0.8141;AFR_AF=0.3979;EUR_AF=0.8777;SAS_AF=0.8722;AA=T|||;VT=SNP
10	54428297	rs10824766	C	T	100	PASS	AC=926;AF=0.184904;AN=5008;NS=2504;DP=17467;EAS_AF=0.1954;AMR_AF=0.1499;AFR_AF=0.2867;EUR_AF=0.1223;SAS_AF=0.1258;AA=C|||;VT=SNP
10	54428726	rs11003035	G	A	100	PASS	AC=1004;AF=0.200479;AN=5008;NS=2504;DP=14308;EAS_AF=0.1964;AMR_AF=0.1571;AFR_AF=0.3411;EUR_AF=0.1223;SAS_AF=0.1258;AA=G|||;VT=SNP
10	54428956	rs11003037	G	A	100	PASS	AC=1004;AF=0.200479;AN=5008;NS=2504;DP=10452;EAS_AF=0.1964;AMR_AF=0.1571;AFR_AF=0.3411;EUR_AF=0.1223;SAS_AF=0.1258;AA=G|||;VT=SNP
10	54429118	rs10762869	C	T	100	PASS	AC=3637;AF=0.726238;AN=5008;NS=2504;DP=6018;EAS_AF=0.8046;AMR_AF=0.8127;AFR_AF=0.3971;EUR_AF=0.8777;SAS_AF=0.8732;AA=T|||;VT=SNP
10	54429526	rs5028563	T	A	100	PASS	AC=3641;AF=0.727037;AN=5008;NS=2504;DP=15336;EAS_AF=0.8046;AMR_AF=0.8127;AFR_AF=0.3986;EUR_AF=0.8777;SAS_AF=0.8753;AA=T|||;VT=SNP
10	54430631	rs12416665	T	C	100	PASS	AC=777;AF=0.155152;AN=5008;NS=2504;DP=18486;EAS_AF=0.1944;AMR_AF=0.1354;AFR_AF=0.1823;EUR_AF=0.1223;SAS_AF=0.1258;AA=T|||;VT=SNP
10	54431185	rs12262178	C	T	100	PASS	AC=1023;AF=0.204273;AN=5008;NS=2504;DP=18545;EAS_AF=0.1944;AMR_AF=0.1599;AFR_AF=0.3555;EUR_AF=0.1223;SAS_AF=0.1258;AA=C|||;VT=SNP
10	54431210	rs12247120	G	T	100	PASS	AC=1022;AF=0.204073;AN=5008;NS=2504;DP=18088;EAS_AF=0.1944;AMR_AF=0.1599;AFR_AF=0.3548;EUR_AF=0.1223;SAS_AF=0.1258;AA=T|||;VT=SNP
10	54431330	rs12262251	C	T	100	PASS	AC=1021;AF=0.203874;AN=5008;NS=2504;DP=18018;EAS_AF=0.1944;AMR_AF=0.1599;AFR_AF=0.3548;EUR_AF=0.1223;SAS_AF=0.1247;AA=C|||;VT=SNP
10	54431543	rs1373003	A	G	100	PASS	AC=1019;AF=0.203474;AN=5008;NS=2504;DP=15966;EAS_AF=0.1954;AMR_AF=0.1599;AFR_AF=0.3517;EUR_AF=0.1223;SAS_AF=0.1258;AA=G|||;VT=SNP
10	54432209	rs1443131	A	T	100	PASS	AC=3640;AF=0.726837;AN=5008;NS=2504;DP=16235;EAS_AF=0.8046;AMR_AF=0.8127;AFR_AF=0.3986;EUR_AF=0.8777;SAS_AF=0.8742;AA=A|||;VT=SNP
10	54432970	rs7092106	A	G	100	PASS	AC=1048;AF=0.209265;AN=5008;NS=2504;DP=19955;EAS_AF=0.1954;AMR_AF=0.1599;AFR_AF=0.3729;EUR_AF=0.1233;SAS_AF=0.1258;AA=A|||;VT=SNP
10	54433560	rs11003038	T	C	100	PASS	AC=1032;AF=0.20607;AN=5008;NS=2504;DP=18401;EAS_AF=0.1954;AMR_AF=0.1599;AFR_AF=0.3608;EUR_AF=0.1233;SAS_AF=0.1258;AA=T|||;VT=SNP
10	54433608	rs11003040	G	A	100	PASS	AC=1027;AF=0.205072;AN=5008;NS=2504;DP=16982;EAS_AF=0.1954;AMR_AF=0.1599;AFR_AF=0.3563;EUR_AF=0.1243;SAS_AF=0.1258;AA=G|||;VT=SNP
10	54433914	rs11003043	A	G	100	PASS	AC=1028;AF=0.205272;AN=5008;NS=2504;DP=20388;EAS_AF=0.1954;AMR_AF=0.1599;AFR_AF=0.3578;EUR_AF=0.1233;SAS_AF=0.1258;AA=a|||;VT=SNP
10	54433988	rs11003044	A	G	100	PASS	AC=1035;AF=0.206669;AN=5008;NS=2504;DP=20829;EAS_AF=0.1974;AMR_AF=0.1599;AFR_AF=0.3608;EUR_AF=0.1233;SAS_AF=0.1268;AA=A|||;VT=SNP
10	54433993	rs11003045	A	G	100	PASS	AC=1035;AF=0.206669;AN=5008;NS=2504;DP=20812;EAS_AF=0.1974;AMR_AF=0.1599;AFR_AF=0.3608;EUR_AF=0.1233;SAS_AF=0.1268;AA=A|||;VT=SNP
10	54434511	rs11003047	T	G	100	PASS	AC=1124;AF=0.224441;AN=5008;NS=2504;DP=17268;EAS_AF=0.1954;AMR_AF=0.1671;AFR_AF=0.4259;EUR_AF=0.1243;SAS_AF=0.1258;AA=T|||;VT=SNP
10	54434529	rs11003048	C	G	100	PASS	AC=779;AF=0.155551;AN=5008;NS=2504;DP=16829;EAS_AF=0.1954;AMR_AF=0.134;AFR_AF=0.1815;EUR_AF=0.1243;SAS_AF=0.1268;AA=C|||;VT=SNP
10	54434926	rs7067581	A	G	100	PASS	AC=1032;AF=0.20607;AN=5008;NS=2504;DP=17134;EAS_AF=0.1954;AMR_AF=0.1599;AFR_AF=0.3608;EUR_AF=0.1233;SAS_AF=0.1258;AA=A|||;VT=SNP
10	54435158	rs7071681	T	C	100	PASS	AC=1032;AF=0.20607;AN=5008;NS=2504;DP=17570;EAS_AF=0.1954;AMR_AF=0.1599;AFR_AF=0.3608;EUR_AF=0.1233;SAS_AF=0.1258;AA=C|||;VT=SNP
10	54435422	rs6480949	C	T	100	PASS	AC=1037;AF=0.207069;AN=5008;NS=2504;DP=18593;EAS_AF=0.2024;AMR_AF=0.1599;AFR_AF=0.3601;EUR_AF=0.1223;SAS_AF=0.1258;AA=C|||;VT=SNP
10	54437506	rs11003049	G	A	100	PASS	AC=1024;AF=0.204473;AN=5008;NS=2504;DP=15942;EAS_AF=0.1935;AMR_AF=0.1599;AFR_AF=0.3578;EUR_AF=0.1223;SAS_AF=0.1247;AA=G|||;VT=SNP
10	54437606	rs11003050	G	A	100	PASS	AC=1024;AF=0.204473;AN=5008;NS=2504;DP=17705;EAS_AF=0.1935;AMR_AF=0.1599;AFR_AF=0.3578;EUR_AF=0.1223;SAS_AF=0.1247;AA=G|||;VT=SNP
10	54437901	rs11003051	G	T	100	PASS	AC=1025;AF=0.204673;AN=5008;NS=2504;DP=19463;EAS_AF=0.1935;AMR_AF=0.1599;AFR_AF=0.3578;EUR_AF=0.1223;SAS_AF=0.1258;AA=G|||;VT=SNP
10	54438292	rs7097953	G	A	100	PASS	AC=1024;AF=0.204473;AN=5008;NS=2504;DP=19588;EAS_AF=0.1944;AMR_AF=0.1599;AFR_AF=0.357;EUR_AF=0.1223;SAS_AF=0.1247;AA=A|||;VT=SNP
10	54439699	rs7919753	A	G	100	PASS	AC=1015;AF=0.202676;AN=5008;NS=2504;DP=13575;EAS_AF=0.1984;AMR_AF=0.1542;AFR_AF=0.3472;EUR_AF=0.1243;SAS_AF=0.1268;AA=G|||;VT=SNP
10	54439728	rs7902708	G	C	100	PASS	AC=985;AF=0.196685;AN=5008;NS=2504;DP=13669;EAS_AF=0.1954;AMR_AF=0.121;AFR_AF=0.3464;EUR_AF=0.1233;SAS_AF=0.1247;AA=G|||;VT=SNP
10	54440485	rs2218330	C	T	100	PASS	AC=2717;AF=0.542532;AN=5008;NS=2504;DP=19256;EAS_AF=0.6637;AMR_AF=0.4899;AFR_AF=0.388;EUR_AF=0.5765;SAS_AF=0.6288;AA=C|||;VT=SNP
10	54440867	rs12768580	A	G	100	PASS	AC=824;AF=0.164537;AN=5008;NS=2504;DP=15446;EAS_AF=0.0565;AMR_AF=0.1441;AFR_AF=0.0598;EUR_AF=0.326;SAS_AF=0.2658;AA=A|||;VT=SNP
10	54440884	rs4935335	T	G	100	PASS	AC=1990;AF=0.397364;AN=5008;NS=2504;DP=14827;EAS_AF=0.4554;AMR_AF=0.438;AFR_AF=0.2337;EUR_AF=0.4831;SAS_AF=0.4417;AA=t|||;VT=SNP
10	54440979	rs12768073	C	T	100	PASS	AC=1543;AF=0.308107;AN=5008;NS=2504;DP=14342;EAS_AF=0.4365;AMR_AF=0.3184;AFR_AF=0.1725;EUR_AF=0.34;SAS_AF=0.319;AA=C|||;VT=SNP
10	54441490	rs546908012	C	T	100	PASS	AC=245;AF=0.0489217;AN=5008;NS=2504;DP=2637;EAS_AF=0.0129;AMR_AF=0.0303;AFR_AF=0.1165;EUR_AF=0.0348;SAS_AF=0.0225;AA=-|||;VT=SNP
10	54442551	rs1000218	T	C	100	PASS	AC=2000;AF=0.399361;AN=5008;NS=2504;DP=18633;EAS_AF=0.5456;AMR_AF=0.3977;AFR_AF=0.32;EUR_AF=0.3976;SAS_AF=0.3589;AA=T|||;VT=SNP
10	54442734	rs1000219	G	T	100	PASS	AC=2017;AF=0.402756;AN=5008;NS=2504;DP=18558;EAS_AF=0.5397;AMR_AF=0.4035;AFR_AF=0.3351;EUR_AF=0.3966;SAS_AF=0.3589;AA=G|||;VT=SNP
10	54445213	rs7917747	T	C	100	PASS	AC=1579;AF=0.315296;AN=5008;NS=2504;DP=20458;EAS_AF=0.2242;AMR_AF=0.2507;AFR_AF=0.1967;EUR_AF=0.4125;SAS_AF=0.5153;AA=T|||;VT=SNP
10	54445264	rs7897358	G	C	100	PASS	AC=1542;AF=0.307907;AN=5008;NS=2504;DP=19362;EAS_AF=0.2113;AMR_AF=0.2435;AFR_AF=0.1959;EUR_AF=0.3986;SAS_AF=0.5112;AA=G|||;VT=SNP
10	54446112	rs140879968	T	G	100	PASS	AC=61;AF=0.0121805;AN=5008;NS=2504;DP=21901;EAS_AF=0.0456;AMR_AF=0.0029;AFR_AF=0.0015;EUR_AF=0.007;SAS_AF=0.0041;AA=T|||;VT=SNP
10	54446494	rs10824767	G	A	100	PASS	AC=2841;AF=0.567292;AN=5008;NS=2504;DP=17919;EAS_AF=0.5526;AMR_AF=0.5965;AFR_AF=0.6785;EUR_AF=0.6004;SAS_AF=0.3773;AA=A|||;VT=SNP
10	54446999	rs1443136	G	T	100	PASS	AC=1196;AF=0.238818;AN=5008;NS=2504;DP=16997;EAS_AF=0.2183;AMR_AF=0.1052;AFR_AF=0.1861;EUR_AF=0.2038;SAS_AF=0.4622;AA=G|||;VT=SNP
10	54447346	rs4935336	A	G	100	PASS	AC=2568;AF=0.51278;AN=5008;NS=2504;DP=17513;EAS_AF=0.5675;AMR_AF=0.5764;AFR_AF=0.469;EUR_AF=0.6034;SAS_AF=0.3773;AA=A|||;VT=SNP
10	54447733	rs72791082	G	A	100	PASS	AC=650;AF=0.129792;AN=5008;NS=2504;DP=18226;EAS_AF=0.1776;AMR_AF=0.1671;AFR_AF=0.0219;EUR_AF=0.1839;SAS_AF=0.1442;AA=G|||;VT=SNP
10	54448171	rs10824768	A	G	100	PASS	AC=952;AF=0.190096;AN=5008;NS=2504;DP=16581;EAS_AF=0.2024;AMR_AF=0.1167;AFR_AF=0.1051;EUR_AF=0.171;SAS_AF=0.364;AA=A|||;VT=SNP
10	54448907	rs73333548	C	T	100	PASS	AC=580;AF=0.115815;AN=5008;NS=2504;DP=16694;EAS_AF=0.126;AMR_AF=0.1023;AFR_AF=0.1641;EUR_AF=0.0586;SAS_AF=0.1084;AA=C|||;VT=SNP
10	54449524	rs12359859	G	C	100	PASS	AC=3113;AF=0.621605;AN=5008;NS=2504;DP=14131;EAS_AF=0.7173;AMR_AF=0.7133;AFR_AF=0.2436;EUR_AF=0.7684;SAS_AF=0.818;AA=G|||;VT=SNP
10	54450115	rs11003057	A	G	100	PASS	AC=1020;AF=0.203674;AN=5008;NS=2504;DP=16188;EAS_AF=0.1766;AMR_AF=0.1585;AFR_AF=0.1127;EUR_AF=0.2565;SAS_AF=0.3323;AA=A|||;VT=SNP
10	54450417	rs57730813	C	T	100	PASS	AC=560;AF=0.111821;AN=5008;NS=2504;DP=17243;EAS_AF=0.0526;AMR_AF=0.121;AFR_AF=0.2322;EUR_AF=0.0875;SAS_AF=0.0286;AA=C|||;VT=SNP
10	54450673	rs61846070	G	C	100	PASS	AC=262;AF=0.0523163;AN=5008;NS=2504;DP=14993;EAS_AF=0.002;AMR_AF=0.062;AFR_AF=0.0764;EUR_AF=0.0875;SAS_AF=0.0286;AA=G|||;VT=SNP
10	54450716	rs970664	C	T	100	PASS	AC=3121;AF=0.623203;AN=5008;NS=2504;DP=15905;EAS_AF=0.7113;AMR_AF=0.7133;AFR_AF=0.2587;EUR_AF=0.7654;SAS_AF=0.8149;AA=C|||;VT=SNP
10	54451048	rs12357772	C	T	100	PASS	AC=1050;AF=0.209665;AN=5008;NS=2504;DP=18143;EAS_AF=0.2321;AMR_AF=0.1441;AFR_AF=0.3177;EUR_AF=0.1451;SAS_AF=0.1534;AA=C|||;VT=SNP
10	54451879	rs61274710	A	G	100	PASS	AC=273;AF=0.0545128;AN=5008;NS=2504;DP=15074;EAS_AF=0.002;AMR_AF=0.062;AFR_AF=0.0809;EUR_AF=0.0905;SAS_AF=0.0307;AA=A|||;VT=SNP
10	54452070	rs12258303	C	A	100	PASS	AC=539;AF=0.107628;AN=5008;NS=2504;DP=15984;EAS_AF=0.0526;AMR_AF=0.1124;AFR_AF=0.2322;EUR_AF=0.0746;SAS_AF=0.0266;AA=C|||;VT=SNP
10	54453387	rs7917895	G	A	100	PASS	AC=1060;AF=0.211661;AN=5008;NS=2504;DP=17797;EAS_AF=0.2341;AMR_AF=0.147;AFR_AF=0.323;EUR_AF=0.1451;SAS_AF=0.1524;AA=G|||;VT=SNP
10	54453600	rs73333562	A	G	100	PASS	AC=272;AF=0.0543131;AN=5008;NS=2504;DP=18240;EAS_AF=0.002;AMR_AF=0.062;AFR_AF=0.0802;EUR_AF=0.0905;SAS_AF=0.0307;AA=A|||;VT=SNP
10	54454187	rs61846073	A	G	100	PASS	AC=272;AF=0.0543131;AN=5008;NS=2504;DP=18432;EAS_AF=0.002;AMR_AF=0.062;AFR_AF=0.0802;EUR_AF=0.0905;SAS_AF=0.0307;AA=A|||;VT=SNP
10	54454705	rs10824769	G	C	100	PASS	AC=2125;AF=0.424321;AN=5008;NS=2504;DP=15304;EAS_AF=0.5466;AMR_AF=0.5562;AFR_AF=0.1467;EUR_AF=0.5139;SAS_AF=0.4877;AA=G|||;VT=SNP
10	54455399	rs7915845	T	C	100	PASS	AC=1092;AF=0.218051;AN=5008;NS=2504;DP=15644;EAS_AF=0.2361;AMR_AF=0.1715;AFR_AF=0.2542;EUR_AF=0.2177;SAS_AF=0.184;AA=G|||;VT=SNP
10	54456249	rs10824770	T	G	100	PASS	AC=873;AF=0.174321;AN=5008;NS=2504;DP=8369;EAS_AF=0.1716;AMR_AF=0.1182;AFR_AF=0.1112;EUR_AF=0.1779;SAS_AF=0.2986;AA=T|||;VT=SNP
10	54456310	rs11003058	C	G	100	PASS	AC=1286;AF=0.256789;AN=5008;NS=2504;DP=8468;EAS_AF=0.2361;AMR_AF=0.1931;AFR_AF=0.3888;EUR_AF=0.2197;SAS_AF=0.183;AA=C|||;VT=SNP
10	54456417	rs11003059	T	G	100	PASS	AC=876;AF=0.17492;AN=5008;NS=2504;DP=9348;EAS_AF=0.1726;AMR_AF=0.1182;AFR_AF=0.112;EUR_AF=0.1779;SAS_AF=0.2996;AA=T|||;VT=SNP
10	54456713	rs10733916	G	A	100	PASS	AC=4268;AF=0.852236;AN=5008;NS=2504;DP=13913;EAS_AF=0.9474;AMR_AF=0.8689;AFR_AF=0.6415;EUR_AF=0.9095;SAS_AF=0.9683;AA=G|||;VT=SNP
10	54456966	rs10733917	C	G	100	PASS	AC=2990;AF=0.597045;AN=5008;NS=2504;DP=16427;EAS_AF=0.7113;AMR_AF=0.6758;AFR_AF=0.2579;EUR_AF=0.6899;SAS_AF=0.7863;AA=C|||;VT=SNP
10	54457041	rs10733918	C	T	100	PASS	AC=2992;AF=0.597444;AN=5008;NS=2504;DP=15553;EAS_AF=0.7113;AMR_AF=0.6758;AFR_AF=0.2587;EUR_AF=0.6899;SAS_AF=0.7873;AA=C|||;VT=SNP
10	54457118	rs10732419	G	A	100	PASS	AC=2992;AF=0.597444;AN=5008;NS=2504;DP=16860;EAS_AF=0.7113;AMR_AF=0.6758;AFR_AF=0.2587;EUR_AF=0.6899;SAS_AF=0.7873;AA=G|||;VT=SNP
10	54457746	rs57701947	C	A	100	PASS	AC=383;AF=0.0764776;AN=5008;NS=2504;DP=20024;EAS_AF=0.0526;AMR_AF=0.1009;AFR_AF=0.121;EUR_AF=0.0746;SAS_AF=0.0256;AA=C|||;VT=SNP
10	54458178	rs78216697	A	G	100	PASS	AC=530;AF=0.105831;AN=5008;NS=2504;DP=20897;EAS_AF=0.1637;AMR_AF=0.1182;AFR_AF=0.0053;EUR_AF=0.1292;SAS_AF=0.1493;AA=A|||;VT=SNP
10	54458381	rs2099901	C	G	100	PASS	AC=2131;AF=0.425519;AN=5008;NS=2504;DP=19044;EAS_AF=0.5476;AMR_AF=0.5576;AFR_AF=0.1475;EUR_AF=0.5159;SAS_AF=0.4888;AA=C|||;VT=SNP
10	54459163	rs61846076	T	C	100	PASS	AC=452;AF=0.0902556;AN=5008;NS=2504;DP=14633;EAS_AF=0.0526;AMR_AF=0.1066;AFR_AF=0.1566;EUR_AF=0.0875;SAS_AF=0.0307;AA=T|||;VT=SNP
10	54459349	rs1912617	G	T	100	PASS	AC=1055;AF=0.210663;AN=5008;NS=2504;DP=14694;EAS_AF=0.2768;AMR_AF=0.3127;AFR_AF=0.0356;EUR_AF=0.2326;SAS_AF=0.2843;AA=G|||;VT=SNP
10	54460120	rs10824771	C	T	100	PASS	AC=876;AF=0.17492;AN=5008;NS=2504;DP=9692;EAS_AF=0.1677;AMR_AF=0.121;AFR_AF=0.1135;EUR_AF=0.1799;SAS_AF=0.2986;AA=C|||;VT=SNP
10	54460460	rs11003062	A	G	100	PASS	AC=912;AF=0.182109;AN=5008;NS=2504;DP=4769;EAS_AF=0.1746;AMR_AF=0.1282;AFR_AF=0.115;EUR_AF=0.1968;SAS_AF=0.3037;AA=A|||;VT=SNP
10	54460783	rs12218358	G	C	100	PASS	AC=2138;AF=0.426917;AN=5008;NS=2504;DP=12866;EAS_AF=0.5407;AMR_AF=0.5634;AFR_AF=0.1483;EUR_AF=0.5219;SAS_AF=0.4918;AA=G|||;VT=SNP
10	54461088	rs4935338	A	G	100	PASS	AC=454;AF=0.090655;AN=5008;NS=2504;DP=15331;EAS_AF=0.0526;AMR_AF=0.1066;AFR_AF=0.1581;EUR_AF=0.0875;SAS_AF=0.0307;AA=A|||;VT=SNP
10	54461557	rs72791087	C	T	100	PASS	AC=933;AF=0.186302;AN=5008;NS=2504;DP=17486;EAS_AF=0.2321;AMR_AF=0.1282;AFR_AF=0.2421;EUR_AF=0.1421;SAS_AF=0.1503;AA=C|||;VT=SNP
10	54461781	rs72791088	A	C	100	PASS	AC=938;AF=0.1873;AN=5008;NS=2504;DP=17034;EAS_AF=0.2331;AMR_AF=0.1311;AFR_AF=0.2421;EUR_AF=0.1421;SAS_AF=0.1524;AA=A|||;VT=SNP
10	54461879	rs61846078	A	G	100	PASS	AC=449;AF=0.0896565;AN=5008;NS=2504;DP=15714;EAS_AF=0.0526;AMR_AF=0.1052;AFR_AF=0.1694;EUR_AF=0.0716;SAS_AF=0.0276;AA=A|||;VT=SNP
10	54462292	rs72791089	A	G	100	PASS	AC=134;AF=0.0267572;AN=5008;NS=2504;DP=11104;EAS_AF=0.0149;AMR_AF=0.0331;AFR_AF=0.0045;EUR_AF=0.0726;SAS_AF=0.0174;AA=A|||;VT=SNP
10	54463900	rs7088220	C	A	100	PASS	AC=2257;AF=0.450679;AN=5008;NS=2504;DP=15369;EAS_AF=0.5972;AMR_AF=0.5937;AFR_AF=0.1831;EUR_AF=0.5179;SAS_AF=0.4908;AA=C|||;VT=SNP
10	54464398	rs10824772	G	C	100	PASS	AC=3153;AF=0.629593;AN=5008;NS=2504;DP=16013;EAS_AF=0.7659;AMR_AF=0.7219;AFR_AF=0.2973;EUR_AF=0.7078;SAS_AF=0.7924;AA=G|||;VT=SNP
10	54467023	rs72791090	G	A	100	PASS	AC=257;AF=0.0513179;AN=5008;NS=2504;DP=18639;EAS_AF=0.0149;AMR_AF=0.0375;AFR_AF=0.0953;EUR_AF=0.0726;SAS_AF=0.0174;AA=G|||;VT=SNP
10	54467459	rs11814440	C	A	100	PASS	AC=1996;AF=0.398562;AN=5008;NS=2504;DP=21350;EAS_AF=0.5427;AMR_AF=0.5461;AFR_AF=0.0507;EUR_AF=0.5179;SAS_AF=0.4928;AA=C|||;VT=SNP
10	54468032	rs72791091	C	A	100	PASS	AC=933;AF=0.186302;AN=5008;NS=2504;DP=17835;EAS_AF=0.2331;AMR_AF=0.1297;AFR_AF=0.2398;EUR_AF=0.1441;SAS_AF=0.1493;AA=C|||;VT=SNP
10	54469155	rs4597018	C	A	100	PASS	AC=1986;AF=0.396565;AN=5008;NS=2504;DP=14663;EAS_AF=0.5417;AMR_AF=0.5461;AFR_AF=0.0507;EUR_AF=0.507;SAS_AF=0.4949;AA=C|||;VT=SNP
10	54470020	rs72791092	C	G	100	PASS	AC=935;AF=0.186701;AN=5008;NS=2504;DP=11827;EAS_AF=0.2341;AMR_AF=0.1311;AFR_AF=0.2405;EUR_AF=0.1451;SAS_AF=0.1472;AA=C|||;VT=SNP
10	54470724	rs72791093	C	T	100	PASS	AC=139;AF=0.0277556;AN=5008;NS=2504;DP=12127;EAS_AF=0.0149;AMR_AF=0.0331;AFR_AF=0.0053;EUR_AF=0.0765;SAS_AF=0.0174;AA=C|||;VT=SNP
10	54471148	rs9633601	G	A	100	PASS	AC=3257;AF=0.650359;AN=5008;NS=2504;DP=18466;EAS_AF=0.7609;AMR_AF=0.755;AFR_AF=0.295;EUR_AF=0.7664;SAS_AF=0.8231;AA=G|||;VT=SNP
10	54472899	rs72791095	C	T	100	PASS	AC=145;AF=0.0289537;AN=5008;NS=2504;DP=11326;EAS_AF=0.0169;AMR_AF=0.0331;AFR_AF=0.0083;EUR_AF=0.0765;SAS_AF=0.0174;AA=C|||;VT=SNP
10	54473303	rs7917266	T	A	100	PASS	AC=3134;AF=0.625799;AN=5008;NS=2504;DP=16444;EAS_AF=0.7589;AMR_AF=0.7161;AFR_AF=0.295;EUR_AF=0.6918;SAS_AF=0.8037;AA=T|||;VT=SNP
10	54473501	rs10824773	C	T	100	PASS	AC=860;AF=0.171725;AN=5008;NS=2504;DP=19923;EAS_AF=0.1706;AMR_AF=0.1153;AFR_AF=0.112;EUR_AF=0.17;SAS_AF=0.2955;AA=C|||;VT=SNP
10	54474519	rs11003064	T	C	100	PASS	AC=1073;AF=0.214257;AN=5008;NS=2504;DP=14677;EAS_AF=0.2391;AMR_AF=0.17;AFR_AF=0.2421;EUR_AF=0.2217;SAS_AF=0.1748;AA=T|||;VT=SNP
10	54474626	rs10740509	G	T	100	PASS	AC=3376;AF=0.674121;AN=5008;NS=2504;DP=15131;EAS_AF=0.7589;AMR_AF=0.7478;AFR_AF=0.466;EUR_AF=0.6938;SAS_AF=0.7955;AA=G|||;VT=SNP
10	54475428	rs72791096	G	T	100	PASS	AC=1067;AF=0.213059;AN=5008;NS=2504;DP=14941;EAS_AF=0.2361;AMR_AF=0.1686;AFR_AF=0.2405;EUR_AF=0.2217;SAS_AF=0.1748;AA=G|||;VT=SNP
10	54475467	rs72791097	C	A	100	PASS	AC=1068;AF=0.213259;AN=5008;NS=2504;DP=17256;EAS_AF=0.2361;AMR_AF=0.1686;AFR_AF=0.2405;EUR_AF=0.2217;SAS_AF=0.1759;AA=C|||;VT=SNP
10	54475551	rs10824774	G	T	100	PASS	AC=877;AF=0.17512;AN=5008;NS=2504;DP=17017;EAS_AF=0.1726;AMR_AF=0.1167;AFR_AF=0.1127;EUR_AF=0.1759;SAS_AF=0.3027;AA=G|||;VT=SNP
10	54476016	rs10824775	G	A	100	PASS	AC=870;AF=0.173722;AN=5008;NS=2504;DP=18355;EAS_AF=0.1696;AMR_AF=0.1167;AFR_AF=0.1089;EUR_AF=0.1759;SAS_AF=0.3037;AA=G|||;VT=SNP
10	54477048	rs11003065	T	C	100	PASS	AC=1071;AF=0.213858;AN=5008;NS=2504;DP=19026;EAS_AF=0.2391;AMR_AF=0.1686;AFR_AF=0.2421;EUR_AF=0.2217;SAS_AF=0.1738;AA=T|||;VT=SNP
10	54477117	rs10454467	A	T	100	PASS	AC=870;AF=0.173722;AN=5008;NS=2504;DP=18815;EAS_AF=0.1696;AMR_AF=0.1153;AFR_AF=0.1089;EUR_AF=0.171;SAS_AF=0.3098;AA=A|||;VT=SNP
10	54477232	rs10454468	C	T	100	PASS	AC=3132;AF=0.625399;AN=5008;NS=2504;DP=18018;EAS_AF=0.7589;AMR_AF=0.7161;AFR_AF=0.2943;EUR_AF=0.6918;SAS_AF=0.8027;AA=C|||;VT=SNP
10	54477356	rs11003066	T	C	100	PASS	AC=1071;AF=0.213858;AN=5008;NS=2504;DP=18213;EAS_AF=0.2391;AMR_AF=0.1686;AFR_AF=0.2421;EUR_AF=0.2217;SAS_AF=0.1738;AA=T|||;VT=SNP
10	54477741	rs7092396	C	T	100	PASS	AC=924;AF=0.184505;AN=5008;NS=2504;DP=16034;EAS_AF=0.2361;AMR_AF=0.1239;AFR_AF=0.2413;EUR_AF=0.1372;SAS_AF=0.1462;AA=C|||;VT=SNP
10	54477975	rs7096136	C	T	100	PASS	AC=3525;AF=0.703874;AN=5008;NS=2504;DP=16007;EAS_AF=0.7589;AMR_AF=0.7925;AFR_AF=0.4652;EUR_AF=0.7783;SAS_AF=0.8303;AA=T|||;VT=SNP
10	54477976	rs146486782	G	A	100	PASS	AC=81;AF=0.0161741;AN=5008;NS=2504;DP=16052;EAS_AF=0.0546;AMR_AF=0.0014;AFR_AF=0.0008;EUR_AF=0.0099;SAS_AF=0.0143;AA=G|||;VT=SNP
10	54478832	rs12268965	A	G	100	PASS	AC=1003;AF=0.20028;AN=5008;NS=2504;DP=19553;EAS_AF=0.1726;AMR_AF=0.1542;AFR_AF=0.1097;EUR_AF=0.2455;SAS_AF=0.3374;AA=A|||;VT=SNP
10	54479680	rs10762872	C	T	100	PASS	AC=2268;AF=0.452875;AN=5008;NS=2504;DP=15726;EAS_AF=0.5893;AMR_AF=0.5994;AFR_AF=0.1823;EUR_AF=0.5179;SAS_AF=0.5072;AA=c|||;VT=SNP
10	54479759	rs10740510	A	C	100	PASS	AC=2268;AF=0.452875;AN=5008;NS=2504;DP=14940;EAS_AF=0.5893;AMR_AF=0.5994;AFR_AF=0.1831;EUR_AF=0.5179;SAS_AF=0.5061;AA=A|||;VT=SNP
10	54480622	rs7068340	T	G	100	PASS	AC=938;AF=0.1873;AN=5008;NS=2504;DP=17093;EAS_AF=0.2381;AMR_AF=0.1326;AFR_AF=0.2375;EUR_AF=0.1471;SAS_AF=0.1472;AA=G|||;VT=SNP
10	54480623	rs7905663	C	T	100	PASS	AC=2219;AF=0.443091;AN=5008;NS=2504;DP=17160;EAS_AF=0.5863;AMR_AF=0.5937;AFR_AF=0.1475;EUR_AF=0.5219;SAS_AF=0.5072;AA=C|||;VT=SNP
10	54481839	rs7086340	C	T	100	PASS	AC=2271;AF=0.453474;AN=5008;NS=2504;DP=17020;EAS_AF=0.5942;AMR_AF=0.598;AFR_AF=0.177;EUR_AF=0.5239;SAS_AF=0.5072;AA=C|||;VT=SNP
10	54481955	rs12242987	G	T	100	PASS	AC=935;AF=0.186701;AN=5008;NS=2504;DP=17886;EAS_AF=0.1677;AMR_AF=0.1239;AFR_AF=0.1717;EUR_AF=0.172;SAS_AF=0.2863;AA=G|||;VT=SNP
10	54481959	rs7090014	C	T	100	PASS	AC=2272;AF=0.453674;AN=5008;NS=2504;DP=18054;EAS_AF=0.5942;AMR_AF=0.598;AFR_AF=0.177;EUR_AF=0.5229;SAS_AF=0.5092;AA=C|||;VT=SNP
10	54482802	rs11003071	G	A	100	PASS	AC=2284;AF=0.45607;AN=5008;NS=2504;DP=12725;EAS_AF=0.5972;AMR_AF=0.5965;AFR_AF=0.177;EUR_AF=0.5239;SAS_AF=0.5184;AA=G|||;VT=SNP
10	54482816	rs7899575	A	C	100	PASS	AC=3799;AF=0.758586;AN=5008;NS=2504;DP=12846;EAS_AF=0.8294;AMR_AF=0.8055;AFR_AF=0.7398;EUR_AF=0.7455;SAS_AF=0.6912;AA=C|||;VT=SNP
10	54482922	rs11003072	T	C	100	PASS	AC=2284;AF=0.45607;AN=5008;NS=2504;DP=11319;EAS_AF=0.5972;AMR_AF=0.5965;AFR_AF=0.177;EUR_AF=0.5239;SAS_AF=0.5184;AA=T|||;VT=SNP
10	54483011	rs11003073	A	T	100	PASS	AC=939;AF=0.1875;AN=5008;NS=2504;DP=10756;EAS_AF=0.1687;AMR_AF=0.1556;AFR_AF=0.0825;EUR_AF=0.2445;SAS_AF=0.3129;AA=A|||;VT=SNP
10	54483465	rs34236926	T	C	100	PASS	AC=2260;AF=0.451278;AN=5008;NS=2504;DP=14387;EAS_AF=0.5972;AMR_AF=0.5965;AFR_AF=0.1566;EUR_AF=0.5249;SAS_AF=0.5204;AA=T|||;VT=SNP
10	54483538	rs11003074	C	A	100	PASS	AC=3180;AF=0.634984;AN=5008;NS=2504;DP=16497;EAS_AF=0.8294;AMR_AF=0.7233;AFR_AF=0.3926;EUR_AF=0.67;SAS_AF=0.6636;AA=C|||;VT=SNP
10	54483827	rs2120126	A	G	100	PASS	AC=3801;AF=0.758986;AN=5008;NS=2504;DP=14063;EAS_AF=0.8294;AMR_AF=0.8055;AFR_AF=0.7421;EUR_AF=0.7445;SAS_AF=0.6912;AA=G|||;VT=SNP
10	54483923	rs12242001	T	C	100	PASS	AC=3659;AF=0.730631;AN=5008;NS=2504;DP=12496;EAS_AF=0.8294;AMR_AF=0.7651;AFR_AF=0.7315;EUR_AF=0.671;SAS_AF=0.6646;AA=C|||;VT=SNP
10	54483975	rs11003077	C	T	100	PASS	AC=83;AF=0.0165735;AN=5008;NS=2504;DP=11379;EAS_AF=0.0089;AMR_AF=0.0231;AFR_AF=0.0023;EUR_AF=0.0507;SAS_AF=0.0041;AA=C|||;VT=SNP
10	54484198	rs10740511	C	T	100	PASS	AC=3416;AF=0.682109;AN=5008;NS=2504;DP=8055;EAS_AF=0.8294;AMR_AF=0.7421;AFR_AF=0.5635;EUR_AF=0.668;SAS_AF=0.6626;AA=C|||;VT=SNP
10	54484399	rs10740512	C	T	100	PASS	AC=3653;AF=0.729433;AN=5008;NS=2504;DP=12544;EAS_AF=0.8294;AMR_AF=0.7651;AFR_AF=0.7284;EUR_AF=0.671;SAS_AF=0.6626;AA=C|||;VT=SNP
10	54484469	rs10740513	T	C	100	PASS	AC=3438;AF=0.686502;AN=5008;NS=2504;DP=12839;EAS_AF=0.8294;AMR_AF=0.7435;AFR_AF=0.5787;EUR_AF=0.669;SAS_AF=0.6626;AA=t|||;VT=SNP
10	54484507	rs10762874	G	A	100	PASS	AC=3204;AF=0.639776;AN=5008;NS=2504;DP=13628;EAS_AF=0.8294;AMR_AF=0.7305;AFR_AF=0.4085;EUR_AF=0.669;SAS_AF=0.6626;AA=G|||;VT=SNP
10	54484907	rs12355238	T	A	100	PASS	AC=3332;AF=0.665335;AN=5008;NS=2504;DP=15835;EAS_AF=0.8294;AMR_AF=0.7695;AFR_AF=0.4085;EUR_AF=0.7425;SAS_AF=0.6902;AA=T|||;VT=SNP
10	54485116	rs10740514	G	A	100	PASS	AC=3549;AF=0.708666;AN=5008;NS=2504;DP=17802;EAS_AF=0.8294;AMR_AF=0.781;AFR_AF=0.5666;EUR_AF=0.7425;SAS_AF=0.6902;AA=A|||;VT=SNP
10	54485449	rs1838062	A	G	100	PASS	AC=3561;AF=0.711062;AN=5008;NS=2504;DP=19491;EAS_AF=0.8294;AMR_AF=0.7824;AFR_AF=0.5772;EUR_AF=0.7425;SAS_AF=0.6871;AA=G|||;VT=SNP
10	54485469	rs10762875	A	G	100	PASS	AC=3565;AF=0.711861;AN=5008;NS=2504;DP=19728;EAS_AF=0.8294;AMR_AF=0.7824;AFR_AF=0.5779;EUR_AF=0.7425;SAS_AF=0.6902;AA=A|||;VT=SNP
10	54485633	rs1838063	T	C	100	PASS	AC=3579;AF=0.714657;AN=5008;NS=2504;DP=19677;EAS_AF=0.8294;AMR_AF=0.7839;AFR_AF=0.5877;EUR_AF=0.7425;SAS_AF=0.6902;AA=T|||;VT=SNP
10	54485796	rs10762876	A	T	100	PASS	AC=3579;AF=0.714657;AN=5008;NS=2504;DP=20155;EAS_AF=0.8294;AMR_AF=0.7839;AFR_AF=0.5877;EUR_AF=0.7425;SAS_AF=0.6902;AA=T|||;VT=SNP
10	54485842	rs10762877	A	C	100	PASS	AC=3579;AF=0.714657;AN=5008;NS=2504;DP=20350;EAS_AF=0.8294;AMR_AF=0.7839;AFR_AF=0.5877;EUR_AF=0.7425;SAS_AF=0.6902;AA=A|||;VT=SNP
10	54485937	rs11003079	G	A	100	PASS	AC=1049;AF=0.209465;AN=5008;NS=2504;DP=19751;EAS_AF=0.1687;AMR_AF=0.1412;AFR_AF=0.2443;EUR_AF=0.175;SAS_AF=0.2883;AA=A|||;VT=SNP
10	54486219	rs10762878	G	A	100	PASS	AC=1050;AF=0.209665;AN=5008;NS=2504;DP=14793;EAS_AF=0.1687;AMR_AF=0.1412;AFR_AF=0.2451;EUR_AF=0.175;SAS_AF=0.2883;AA=A|||;VT=SNP
10	54486255	rs10762879	T	C	100	PASS	AC=1049;AF=0.209465;AN=5008;NS=2504;DP=14051;EAS_AF=0.1687;AMR_AF=0.1412;AFR_AF=0.2443;EUR_AF=0.175;SAS_AF=0.2883;AA=C|||;VT=SNP
10	54486387	rs11003080	G	A	100	PASS	AC=1050;AF=0.209665;AN=5008;NS=2504;DP=11581;EAS_AF=0.1696;AMR_AF=0.1412;AFR_AF=0.2451;EUR_AF=0.174;SAS_AF=0.2883;AA=A|||;VT=SNP
10	54486403	rs10762880	A	G	100	PASS	AC=1289;AF=0.257388;AN=5008;NS=2504;DP=12018;EAS_AF=0.1696;AMR_AF=0.1542;AFR_AF=0.4191;EUR_AF=0.174;SAS_AF=0.2883;AA=G|||;VT=SNP
10	54486565	rs2120128	A	T	100	PASS	AC=1049;AF=0.209465;AN=5008;NS=2504;DP=6882;EAS_AF=0.1696;AMR_AF=0.1412;AFR_AF=0.2436;EUR_AF=0.175;SAS_AF=0.2883;AA=A|||;VT=SNP
10	54486571	rs3948177	T	C	100	PASS	AC=1049;AF=0.209465;AN=5008;NS=2504;DP=7030;EAS_AF=0.1696;AMR_AF=0.1412;AFR_AF=0.2436;EUR_AF=0.175;SAS_AF=0.2883;AA=T|||;VT=SNP
10	54486639	rs2165808	T	C	100	PASS	AC=1048;AF=0.209265;AN=5008;NS=2504;DP=10686;EAS_AF=0.1696;AMR_AF=0.1412;AFR_AF=0.2436;EUR_AF=0.174;SAS_AF=0.2883;AA=T|||;VT=SNP
10	54486719	rs11003081	T	C	100	PASS	AC=814;AF=0.16254;AN=5008;NS=2504;DP=11660;EAS_AF=0.1696;AMR_AF=0.1167;AFR_AF=0.0802;EUR_AF=0.173;SAS_AF=0.2883;AA=T|||;VT=SNP
10	54487379	rs11003082	T	C	100	PASS	AC=987;AF=0.197085;AN=5008;NS=2504;DP=12314;EAS_AF=0.2331;AMR_AF=0.1556;AFR_AF=0.2163;EUR_AF=0.1918;SAS_AF=0.1687;AA=T|||;VT=SNP
10	54487444	rs11003083	G	T	100	PASS	AC=1046;AF=0.208866;AN=5008;NS=2504;DP=14377;EAS_AF=0.1687;AMR_AF=0.1412;AFR_AF=0.2436;EUR_AF=0.175;SAS_AF=0.2863;AA=C|||;VT=SNP
10	54487635	rs10824778	A	C	100	PASS	AC=1046;AF=0.208866;AN=5008;NS=2504;DP=17609;EAS_AF=0.1687;AMR_AF=0.1412;AFR_AF=0.2436;EUR_AF=0.175;SAS_AF=0.2863;AA=A|||;VT=SNP
10	54488203	rs35392865	A	G	100	PASS	AC=724;AF=0.144569;AN=5008;NS=2504;DP=16457;EAS_AF=0.1687;AMR_AF=0.1081;AFR_AF=0.0197;EUR_AF=0.172;SAS_AF=0.2863;AA=A|||;VT=SNP
10	54488686	rs11003084	T	C	100	PASS	AC=2317;AF=0.46266;AN=5008;NS=2504;DP=18274;EAS_AF=0.5962;AMR_AF=0.6124;AFR_AF=0.1717;EUR_AF=0.5517;SAS_AF=0.5204;AA=T|||;VT=SNP
10	54488855	rs10824779	A	G	100	PASS	AC=2317;AF=0.46266;AN=5008;NS=2504;DP=19176;EAS_AF=0.5962;AMR_AF=0.6124;AFR_AF=0.1717;EUR_AF=0.5517;SAS_AF=0.5204;AA=A|||;VT=SNP
10	54489680	rs1992526	C	T	100	PASS	AC=742;AF=0.148163;AN=5008;NS=2504;DP=16907;EAS_AF=0.1696;AMR_AF=0.1095;AFR_AF=0.031;EUR_AF=0.172;SAS_AF=0.2873;AA=C|||;VT=SNP
10	54489881	rs1992527	T	C	100	PASS	AC=726;AF=0.144968;AN=5008;NS=2504;DP=12257;EAS_AF=0.1696;AMR_AF=0.1081;AFR_AF=0.0197;EUR_AF=0.172;SAS_AF=0.2873;AA=T|||;VT=SNP
10	54490686	rs9665335	C	T	100	PASS	AC=986;AF=0.196885;AN=5008;NS=2504;DP=20089;EAS_AF=0.2321;AMR_AF=0.1556;AFR_AF=0.2171;EUR_AF=0.1909;SAS_AF=0.1687;AA=C|||;VT=SNP
10	54490688	rs9665336	C	T	100	PASS	AC=986;AF=0.196885;AN=5008;NS=2504;DP=20125;EAS_AF=0.2321;AMR_AF=0.1556;AFR_AF=0.2171;EUR_AF=0.1909;SAS_AF=0.1687;AA=C|||;VT=SNP
10	54494268	rs28869538	G	A	100	PASS	AC=993;AF=0.198283;AN=5008;NS=2504;DP=17319;EAS_AF=0.2321;AMR_AF=0.1556;AFR_AF=0.2209;EUR_AF=0.1928;SAS_AF=0.1687;AA=G|||;VT=SNP
10	54494547	rs11003095	C	T	100	PASS	AC=742;AF=0.148163;AN=5008;NS=2504;DP=17592;EAS_AF=0.1696;AMR_AF=0.1095;AFR_AF=0.031;EUR_AF=0.172;SAS_AF=0.2873;AA=C|||;VT=SNP
10	54495289	rs10824782	A	G	100	PASS	AC=2044;AF=0.408147;AN=5008;NS=2504;DP=21554;EAS_AF=0.5218;AMR_AF=0.5591;AFR_AF=0.0537;EUR_AF=0.5467;SAS_AF=0.5204;AA=A|||;VT=SNP
10	54495617	rs138035140	G	T	100	PASS	AC=742;AF=0.148163;AN=5008;NS=2504;DP=19552;EAS_AF=0.1696;AMR_AF=0.1095;AFR_AF=0.031;EUR_AF=0.172;SAS_AF=0.2873;AA=G|||;VT=SNP
10	54495883	rs4370881	T	C	100	PASS	AC=744;AF=0.148562;AN=5008;NS=2504;DP=18651;EAS_AF=0.1696;AMR_AF=0.111;AFR_AF=0.0318;EUR_AF=0.172;SAS_AF=0.2873;AA=T|||;VT=SNP
10	54496641	rs55979213	C	T	100	PASS	AC=725;AF=0.144768;AN=5008;NS=2504;DP=16521;EAS_AF=0.1687;AMR_AF=0.1081;AFR_AF=0.0197;EUR_AF=0.172;SAS_AF=0.2873;AA=C|||;VT=SNP
10	54496648	rs12261525	G	T	100	PASS	AC=1323;AF=0.264177;AN=5008;NS=2504;DP=16483;EAS_AF=0.1696;AMR_AF=0.1585;AFR_AF=0.4425;EUR_AF=0.175;SAS_AF=0.2873;AA=T|||;VT=SNP
10	54496744	rs79861996	A	G	100	PASS	AC=513;AF=0.102436;AN=5008;NS=2504;DP=16553;EAS_AF=0.1607;AMR_AF=0.1182;AFR_AF=0.0008;EUR_AF=0.1282;SAS_AF=0.1421;AA=A|||;VT=SNP
10	54496983	rs10762882	G	A	100	PASS	AC=2302;AF=0.459665;AN=5008;NS=2504;DP=18627;EAS_AF=0.5962;AMR_AF=0.5994;AFR_AF=0.1626;EUR_AF=0.5497;SAS_AF=0.5286;AA=G|||;VT=SNP
10	54497881	rs12572174	A	G	100	PASS	AC=1100;AF=0.219649;AN=5008;NS=2504;DP=14591;EAS_AF=0.2867;AMR_AF=0.3213;AFR_AF=0.0197;EUR_AF=0.2545;SAS_AF=0.3129;AA=A|||;VT=SNP
10	54498251	rs1867203	A	G	100	PASS	AC=1310;AF=0.261581;AN=5008;NS=2504;DP=18807;EAS_AF=0.2321;AMR_AF=0.1902;AFR_AF=0.4402;EUR_AF=0.1978;SAS_AF=0.1667;AA=a|||;VT=SNP
10	54498390	rs11816856	A	G	100	PASS	AC=423;AF=0.0844649;AN=5008;NS=2504;DP=20360;EAS_AF=0.0139;AMR_AF=0.0576;AFR_AF=0.2277;EUR_AF=0.0557;SAS_AF=0.0123;AA=G|||;VT=SNP
10	54498496	rs10824783	T	C	100	PASS	AC=1048;AF=0.209265;AN=5008;NS=2504;DP=20304;EAS_AF=0.1746;AMR_AF=0.134;AFR_AF=0.2262;EUR_AF=0.1839;SAS_AF=0.3016;AA=T|||;VT=SNP
10	54498728	rs12385777	G	T	100	PASS	AC=421;AF=0.0840655;AN=5008;NS=2504;DP=19661;EAS_AF=0.0099;AMR_AF=0.0562;AFR_AF=0.2277;EUR_AF=0.0567;SAS_AF=0.0143;AA=G|||;VT=SNP
10	54498737	rs12385778	G	A	100	PASS	AC=423;AF=0.0844649;AN=5008;NS=2504;DP=19142;EAS_AF=0.0109;AMR_AF=0.0562;AFR_AF=0.2284;EUR_AF=0.0567;SAS_AF=0.0143;AA=A|||;VT=SNP
10	54498752	rs12385771	T	C	100	PASS	AC=425;AF=0.0848642;AN=5008;NS=2504;DP=18821;EAS_AF=0.0099;AMR_AF=0.0576;AFR_AF=0.2292;EUR_AF=0.0577;SAS_AF=0.0143;AA=T|||;VT=SNP
10	54498900	rs12385766	G	T	100	PASS	AC=884;AF=0.176518;AN=5008;NS=2504;DP=18061;EAS_AF=0.1419;AMR_AF=0.1599;AFR_AF=0.2307;EUR_AF=0.165;SAS_AF=0.1626;AA=G|||;VT=SNP
10	54498983	rs12385764	T	G	100	PASS	AC=883;AF=0.176318;AN=5008;NS=2504;DP=19645;EAS_AF=0.1478;AMR_AF=0.1614;AFR_AF=0.2307;EUR_AF=0.164;SAS_AF=0.1554;AA=T|||;VT=SNP
10	54499040	rs12385751	C	T	100	PASS	AC=886;AF=0.176917;AN=5008;NS=2504;DP=20838;EAS_AF=0.1488;AMR_AF=0.1628;AFR_AF=0.23;EUR_AF=0.166;SAS_AF=0.1554;AA=T|||;VT=SNP
10	54499436	rs2165809	T	C	100	PASS	AC=2034;AF=0.40615;AN=5008;NS=2504;DP=18016;EAS_AF=0.3204;AMR_AF=0.317;AFR_AF=0.4675;EUR_AF=0.4056;SAS_AF=0.4755;AA=C|||;VT=SNP
10	54499502	rs11003099	G	A	100	PASS	AC=896;AF=0.178914;AN=5008;NS=2504;DP=20141;EAS_AF=0.1736;AMR_AF=0.1297;AFR_AF=0.0613;EUR_AF=0.2396;SAS_AF=0.316;AA=G|||;VT=SNP
10	54499639	rs11003100	C	T	100	PASS	AC=869;AF=0.173522;AN=5008;NS=2504;DP=19662;EAS_AF=0.1409;AMR_AF=0.17;AFR_AF=0.2186;EUR_AF=0.165;SAS_AF=0.1575;AA=C|||;VT=SNP
10	54500275	rs1992528	A	G	100	PASS	AC=4312;AF=0.861022;AN=5008;NS=2504;DP=16834;EAS_AF=0.9405;AMR_AF=0.9193;AFR_AF=0.6815;EUR_AF=0.8936;SAS_AF=0.9468;AA=G|||;VT=SNP
10	54501332	rs12571712	T	C	100	PASS	AC=2177;AF=0.434704;AN=5008;NS=2504;DP=20760;EAS_AF=0.5367;AMR_AF=0.5634;AFR_AF=0.2224;EUR_AF=0.4911;SAS_AF=0.4673;AA=C|||;VT=SNP
10	54501465	rs12571494	A	G	100	PASS	AC=2187;AF=0.436701;AN=5008;NS=2504;DP=19276;EAS_AF=0.5357;AMR_AF=0.562;AFR_AF=0.2307;EUR_AF=0.4901;SAS_AF=0.4693;AA=G|||;VT=SNP
10	54501717	rs1975458	C	T	100	PASS	AC=2086;AF=0.416534;AN=5008;NS=2504;DP=19039;EAS_AF=0.5169;AMR_AF=0.5605;AFR_AF=0.1732;EUR_AF=0.4891;SAS_AF=0.4652;AA=T|||;VT=SNP
10	54501892	rs1975459	C	A	100	PASS	AC=2141;AF=0.427516;AN=5008;NS=2504;DP=17273;EAS_AF=0.5764;AMR_AF=0.5591;AFR_AF=0.1672;EUR_AF=0.492;SAS_AF=0.4663;AA=C|||;VT=SNP
10	54503069	rs12573117	G	C	100	PASS	AC=2214;AF=0.442093;AN=5008;NS=2504;DP=20328;EAS_AF=0.5863;AMR_AF=0.5879;AFR_AF=0.1067;EUR_AF=0.5666;SAS_AF=0.5153;AA=G|||;VT=SNP
10	54503092	rs12573118	G	A	100	PASS	AC=2307;AF=0.460663;AN=5008;NS=2504;DP=20244;EAS_AF=0.5873;AMR_AF=0.5951;AFR_AF=0.1717;EUR_AF=0.5676;SAS_AF=0.5153;AA=G|||;VT=SNP
10	54503288	rs996233	A	C	100	PASS	AC=2311;AF=0.461462;AN=5008;NS=2504;DP=17370;EAS_AF=0.5863;AMR_AF=0.5951;AFR_AF=0.1762;EUR_AF=0.5666;SAS_AF=0.5153;AA=C|||;VT=SNP
10	54503320	rs996232	A	G	100	PASS	AC=2311;AF=0.461462;AN=5008;NS=2504;DP=16226;EAS_AF=0.5863;AMR_AF=0.5951;AFR_AF=0.1762;EUR_AF=0.5666;SAS_AF=0.5153;AA=G|||;VT=SNP
10	54503368	rs996231	T	G	100	PASS	AC=2309;AF=0.461062;AN=5008;NS=2504;DP=15112;EAS_AF=0.5863;AMR_AF=0.5951;AFR_AF=0.1747;EUR_AF=0.5666;SAS_AF=0.5153;AA=G|||;VT=SNP
10	54503398	rs996230	A	G	100	PASS	AC=2311;AF=0.461462;AN=5008;NS=2504;DP=15841;EAS_AF=0.5863;AMR_AF=0.5951;AFR_AF=0.1762;EUR_AF=0.5666;SAS_AF=0.5153;AA=G|||;VT=SNP
10	54503518	rs996229	A	C	100	PASS	AC=2312;AF=0.461661;AN=5008;NS=2504;DP=18484;EAS_AF=0.5873;AMR_AF=0.5951;AFR_AF=0.1755;EUR_AF=0.5676;SAS_AF=0.5153;AA=C|||;VT=SNP
10	54504049	rs1992529	C	T	100	PASS	AC=2211;AF=0.441494;AN=5008;NS=2504;DP=17590;EAS_AF=0.5863;AMR_AF=0.5879;AFR_AF=0.1059;EUR_AF=0.5656;SAS_AF=0.5143;AA=C|||;VT=SNP
10	54504352	rs4935342	G	A	100	PASS	AC=2308;AF=0.460863;AN=5008;NS=2504;DP=20577;EAS_AF=0.5863;AMR_AF=0.5951;AFR_AF=0.1747;EUR_AF=0.5656;SAS_AF=0.5153;AA=G|||;VT=SNP
10	54504396	rs4935044	C	T	100	PASS	AC=2309;AF=0.461062;AN=5008;NS=2504;DP=19219;EAS_AF=0.5873;AMR_AF=0.5951;AFR_AF=0.1747;EUR_AF=0.5656;SAS_AF=0.5153;AA=C|||;VT=SNP
10	54504437	rs10824784	C	T	100	PASS	AC=2217;AF=0.442692;AN=5008;NS=2504;DP=17811;EAS_AF=0.5863;AMR_AF=0.5879;AFR_AF=0.1097;EUR_AF=0.5666;SAS_AF=0.5143;AA=C|||;VT=SNP
10	54504587	rs4935343	G	A	100	PASS	AC=2313;AF=0.461861;AN=5008;NS=2504;DP=18918;EAS_AF=0.5863;AMR_AF=0.5951;AFR_AF=0.1785;EUR_AF=0.5656;SAS_AF=0.5153;AA=G|||;VT=SNP
10	54504600	rs4935045	C	T	100	PASS	AC=2314;AF=0.462061;AN=5008;NS=2504;DP=18921;EAS_AF=0.5863;AMR_AF=0.5951;AFR_AF=0.1793;EUR_AF=0.5656;SAS_AF=0.5153;AA=T|||;VT=SNP
10	54504652	rs4935344	A	C	100	PASS	AC=2214;AF=0.442093;AN=5008;NS=2504;DP=20454;EAS_AF=0.5863;AMR_AF=0.5879;AFR_AF=0.1059;EUR_AF=0.5656;SAS_AF=0.5174;AA=A|||;VT=SNP
10	54504663	rs4935345	A	G	100	PASS	AC=2315;AF=0.46226;AN=5008;NS=2504;DP=20773;EAS_AF=0.5863;AMR_AF=0.5951;AFR_AF=0.1785;EUR_AF=0.5656;SAS_AF=0.5174;AA=A|||;VT=SNP
10	54504950	rs12357420	C	T	100	PASS	AC=2314;AF=0.462061;AN=5008;NS=2504;DP=18522;EAS_AF=0.5873;AMR_AF=0.598;AFR_AF=0.1778;EUR_AF=0.5676;SAS_AF=0.5123;AA=C|||;VT=SNP
10	54504989	rs12359294	T	C	100	PASS	AC=2313;AF=0.461861;AN=5008;NS=2504;DP=19345;EAS_AF=0.5873;AMR_AF=0.598;AFR_AF=0.1778;EUR_AF=0.5656;SAS_AF=0.5133;AA=T|||;VT=SNP
10	54505190	rs12262240	A	G	100	PASS	AC=843;AF=0.168331;AN=5008;NS=2504;DP=17432;EAS_AF=0.1607;AMR_AF=0.2046;AFR_AF=0.1089;EUR_AF=0.2276;SAS_AF=0.1697;AA=A|||;VT=SNP
10	54505260	rs10824785	G	A	100	PASS	AC=2306;AF=0.460463;AN=5008;NS=2504;DP=18331;EAS_AF=0.5863;AMR_AF=0.5951;AFR_AF=0.174;EUR_AF=0.5656;SAS_AF=0.5143;AA=G|||;VT=SNP
10	54505265	rs10824786	C	A	100	PASS	AC=2211;AF=0.441494;AN=5008;NS=2504;DP=18296;EAS_AF=0.5863;AMR_AF=0.5879;AFR_AF=0.1059;EUR_AF=0.5656;SAS_AF=0.5143;AA=C|||;VT=SNP
10	54505446	rs34297717	T	G	100	PASS	AC=789;AF=0.157548;AN=5008;NS=2504;DP=15644;EAS_AF=0.1597;AMR_AF=0.0951;AFR_AF=0.0764;EUR_AF=0.1909;SAS_AF=0.2751;AA=T|||;VT=SNP
10	54505769	rs1808917	G	C	100	PASS	AC=3355;AF=0.669928;AN=5008;NS=2504;DP=17662;EAS_AF=0.748;AMR_AF=0.8256;AFR_AF=0.4032;EUR_AF=0.8082;SAS_AF=0.6973;AA=G|||;VT=SNP
10	54505972	rs2891402	G	A	100	PASS	AC=1038;AF=0.207268;AN=5008;NS=2504;DP=20115;EAS_AF=0.1617;AMR_AF=0.2248;AFR_AF=0.2534;EUR_AF=0.2157;SAS_AF=0.1708;AA=G|||;VT=SNP
10	54506078	rs11003104	A	C	100	PASS	AC=1061;AF=0.211861;AN=5008;NS=2504;DP=17960;EAS_AF=0.1617;AMR_AF=0.2291;AFR_AF=0.2595;EUR_AF=0.2276;SAS_AF=0.1708;AA=C|||;VT=SNP
10	54506129	rs11003105	A	G	100	PASS	AC=1054;AF=0.210463;AN=5008;NS=2504;DP=17318;EAS_AF=0.1617;AMR_AF=0.2291;AFR_AF=0.2549;EUR_AF=0.2276;SAS_AF=0.1697;AA=A|||;VT=SNP
10	54506197	rs57018990	A	T	100	PASS	AC=1060;AF=0.211661;AN=5008;NS=2504;DP=17536;EAS_AF=0.1617;AMR_AF=0.2277;AFR_AF=0.2595;EUR_AF=0.2276;SAS_AF=0.1708;AA=T|||;VT=SNP
10	54506235	rs59941498	T	C	100	PASS	AC=1076;AF=0.214856;AN=5008;NS=2504;DP=17470;EAS_AF=0.1617;AMR_AF=0.2277;AFR_AF=0.2708;EUR_AF=0.2286;SAS_AF=0.1708;AA=C|||;VT=SNP
10	54506266	rs72792746	T	C	100	PASS	AC=554;AF=0.110623;AN=5008;NS=2504;DP=17203;EAS_AF=0.1548;AMR_AF=0.134;AFR_AF=0.0106;EUR_AF=0.1362;SAS_AF=0.1575;AA=T|||;VT=SNP
10	54506389	rs35760997	T	G	100	PASS	AC=1078;AF=0.215256;AN=5008;NS=2504;DP=18590;EAS_AF=0.1617;AMR_AF=0.2305;AFR_AF=0.2716;EUR_AF=0.2276;SAS_AF=0.1708;AA=T|||;VT=SNP
10	54506600	rs2010199	A	G	100	PASS	AC=1056;AF=0.210863;AN=5008;NS=2504;DP=19353;EAS_AF=0.1617;AMR_AF=0.2291;AFR_AF=0.2542;EUR_AF=0.2286;SAS_AF=0.1718;AA=G|||;VT=SNP
10	54506609	rs2010200	G	A	100	PASS	AC=1061;AF=0.211861;AN=5008;NS=2504;DP=19097;EAS_AF=0.1617;AMR_AF=0.2277;AFR_AF=0.2587;EUR_AF=0.2286;SAS_AF=0.1718;AA=A|||;VT=SNP
10	54506654	rs2010363	C	T	100	PASS	AC=1052;AF=0.210064;AN=5008;NS=2504;DP=18557;EAS_AF=0.1617;AMR_AF=0.2277;AFR_AF=0.2534;EUR_AF=0.2276;SAS_AF=0.1708;AA=C|||;VT=SNP
10	54506871	rs4356174	T	C	100	PASS	AC=843;AF=0.168331;AN=5008;NS=2504;DP=20931;EAS_AF=0.1647;AMR_AF=0.2061;AFR_AF=0.1051;EUR_AF=0.2266;SAS_AF=0.1708;AA=C|||;VT=SNP
10	54507218	rs7091534	C	T	100	PASS	AC=1978;AF=0.394968;AN=5008;NS=2504;DP=18752;EAS_AF=0.2619;AMR_AF=0.3112;AFR_AF=0.792;EUR_AF=0.2416;SAS_AF=0.2127;AA=T|||;VT=SNP
10	54507484	rs11003108	T	A	100	PASS	AC=1098;AF=0.219249;AN=5008;NS=2504;DP=20784;EAS_AF=0.1647;AMR_AF=0.2277;AFR_AF=0.2852;EUR_AF=0.2286;SAS_AF=0.1708;AA=t|||;VT=SNP
10	54507581	rs11003109	G	A	100	PASS	AC=1098;AF=0.219249;AN=5008;NS=2504;DP=19235;EAS_AF=0.1647;AMR_AF=0.2277;AFR_AF=0.2852;EUR_AF=0.2286;SAS_AF=0.1708;AA=a|||;VT=SNP
10	54507652	rs11003110	G	A	100	PASS	AC=1098;AF=0.219249;AN=5008;NS=2504;DP=19210;EAS_AF=0.1647;AMR_AF=0.2277;AFR_AF=0.2852;EUR_AF=0.2286;SAS_AF=0.1708;AA=g|||;VT=SNP
10	54507837	rs1443138	C	G	100	PASS	AC=2234;AF=0.446086;AN=5008;NS=2504;DP=21093;EAS_AF=0.5784;AMR_AF=0.598;AFR_AF=0.1067;EUR_AF=0.5775;SAS_AF=0.5256;AA=c|||;VT=SNP
10	54507871	rs10824787	T	G	100	PASS	AC=1099;AF=0.219449;AN=5008;NS=2504;DP=20119;EAS_AF=0.1647;AMR_AF=0.2291;AFR_AF=0.2852;EUR_AF=0.2286;SAS_AF=0.1708;AA=g|||;VT=SNP
10	54508188	rs12354496	T	G	100	PASS	AC=1100;AF=0.219649;AN=5008;NS=2504;DP=20168;EAS_AF=0.1647;AMR_AF=0.2291;AFR_AF=0.2844;EUR_AF=0.2296;SAS_AF=0.1718;AA=g|||;VT=SNP
10	54508759	rs60113183	A	C	100	PASS	AC=1095;AF=0.21865;AN=5008;NS=2504;DP=21620;EAS_AF=0.1647;AMR_AF=0.2277;AFR_AF=0.2837;EUR_AF=0.2286;SAS_AF=0.1697;AA=a|||;VT=SNP
10	54508779	rs59104157	G	A	100	PASS	AC=1095;AF=0.21865;AN=5008;NS=2504;DP=21793;EAS_AF=0.1647;AMR_AF=0.2277;AFR_AF=0.2837;EUR_AF=0.2286;SAS_AF=0.1697;AA=a|||;VT=SNP
10	54508788	rs16932851	A	G	100	PASS	AC=1096;AF=0.21885;AN=5008;NS=2504;DP=21943;EAS_AF=0.1647;AMR_AF=0.2277;AFR_AF=0.2844;EUR_AF=0.2286;SAS_AF=0.1697;AA=a|||;VT=SNP
10	54509721	rs12146335	T	C	100	PASS	AC=1096;AF=0.21885;AN=5008;NS=2504;DP=15519;EAS_AF=0.1647;AMR_AF=0.2277;AFR_AF=0.2844;EUR_AF=0.2286;SAS_AF=0.1697;AA=C|||;VT=SNP
10	54509726	rs12146336	T	A	100	PASS	AC=1096;AF=0.21885;AN=5008;NS=2504;DP=15407;EAS_AF=0.1647;AMR_AF=0.2277;AFR_AF=0.2844;EUR_AF=0.2286;SAS_AF=0.1697;AA=T|||;VT=SNP
10	54510155	rs11818061	T	C	100	PASS	AC=1096;AF=0.21885;AN=5008;NS=2504;DP=14967;EAS_AF=0.1647;AMR_AF=0.2277;AFR_AF=0.2844;EUR_AF=0.2286;SAS_AF=0.1697;AA=C|||;VT=SNP
10	54510463	rs4403759	C	T	100	PASS	AC=1096;AF=0.21885;AN=5008;NS=2504;DP=16268;EAS_AF=0.1647;AMR_AF=0.2277;AFR_AF=0.2844;EUR_AF=0.2286;SAS_AF=0.1697;AA=C|||;VT=SNP
10	54510562	rs1912614	A	T	100	PASS	AC=1096;AF=0.21885;AN=5008;NS=2504;DP=16483;EAS_AF=0.1647;AMR_AF=0.2277;AFR_AF=0.2844;EUR_AF=0.2286;SAS_AF=0.1697;AA=A|||;VT=SNP
10	54510601	rs11599622	G	A	100	PASS	AC=36;AF=0.0071885;AN=5008;NS=2504;DP=18173;EAS_AF=0.002;AMR_AF=0.0101;AFR_AF=0.0008;EUR_AF=0.0239;SAS_AF=0.002;AA=G|||;VT=SNP
10	54511776	rs11003112	G	A	100	PASS	AC=1098;AF=0.219249;AN=5008;NS=2504;DP=20953;EAS_AF=0.1647;AMR_AF=0.2277;AFR_AF=0.2844;EUR_AF=0.2296;SAS_AF=0.1708;AA=G|||;VT=SNP
10	54511778	rs10824788	A	T	100	PASS	AC=1098;AF=0.219249;AN=5008;NS=2504;DP=20960;EAS_AF=0.1647;AMR_AF=0.2277;AFR_AF=0.2844;EUR_AF=0.2296;SAS_AF=0.1708;AA=A|||;VT=SNP
10	54511920	rs11003113	T	C	100	PASS	AC=1096;AF=0.21885;AN=5008;NS=2504;DP=22929;EAS_AF=0.1647;AMR_AF=0.2277;AFR_AF=0.2844;EUR_AF=0.2286;SAS_AF=0.1697;AA=T|||;VT=SNP
10	54513280	rs7475890	A	G	100	PASS	AC=1097;AF=0.21905;AN=5008;NS=2504;DP=18793;EAS_AF=0.1647;AMR_AF=0.2277;AFR_AF=0.2844;EUR_AF=0.2286;SAS_AF=0.1708;AA=A|||;VT=SNP
10	54513282	rs11599879	T	G	100	PASS	AC=1098;AF=0.219249;AN=5008;NS=2504;DP=18717;EAS_AF=0.1657;AMR_AF=0.2277;AFR_AF=0.2844;EUR_AF=0.2286;SAS_AF=0.1708;AA=T|||;VT=SNP
10	54513819	rs1017526	C	T	100	PASS	AC=1096;AF=0.21885;AN=5008;NS=2504;DP=19028;EAS_AF=0.1647;AMR_AF=0.2262;AFR_AF=0.2852;EUR_AF=0.2286;SAS_AF=0.1697;AA=C|||;VT=SNP
10	54513893	rs2165812	G	A	100	PASS	AC=797;AF=0.159145;AN=5008;NS=2504;DP=18415;EAS_AF=0.1647;AMR_AF=0.1945;AFR_AF=0.0779;EUR_AF=0.2256;SAS_AF=0.1697;AA=G|||;VT=SNP
10	54514050	rs11817837	C	A	100	PASS	AC=1096;AF=0.21885;AN=5008;NS=2504;DP=17483;EAS_AF=0.1647;AMR_AF=0.2277;AFR_AF=0.2844;EUR_AF=0.2286;SAS_AF=0.1697;AA=C|||;VT=SNP
10	54514544	rs11003115	T	C	100	PASS	AC=1121;AF=0.223842;AN=5008;NS=2504;DP=16370;EAS_AF=0.1647;AMR_AF=0.2305;AFR_AF=0.3018;EUR_AF=0.2286;SAS_AF=0.1697;AA=C|||;VT=SNP
10	54514763	rs1877134	G	A	100	PASS	AC=2228;AF=0.444888;AN=5008;NS=2504;DP=16701;EAS_AF=0.5714;AMR_AF=0.598;AFR_AF=0.1074;EUR_AF=0.5775;SAS_AF=0.5256;AA=G|||;VT=SNP
10	54514851	rs1561933	G	A	100	PASS	AC=2963;AF=0.591653;AN=5008;NS=2504;DP=17112;EAS_AF=0.7381;AMR_AF=0.683;AFR_AF=0.1604;EUR_AF=0.7575;SAS_AF=0.7883;AA=G|||;VT=SNP
10	54515590	rs3829168	A	G	100	PASS	AC=799;AF=0.159545;AN=5008;NS=2504;DP=19036;EAS_AF=0.1647;AMR_AF=0.1945;AFR_AF=0.0779;EUR_AF=0.2266;SAS_AF=0.1708;AA=A|||;VT=SNP
10	54516331	rs10508975	A	G	100	PASS	AC=2237;AF=0.446685;AN=5008;NS=2504;DP=22209;EAS_AF=0.5794;AMR_AF=0.598;AFR_AF=0.1074;EUR_AF=0.5775;SAS_AF=0.5266;AA=A|||;VT=SNP
10	54516505	rs72792762	C	T	100	PASS	AC=876;AF=0.17492;AN=5008;NS=2504;DP=21741;EAS_AF=0.1647;AMR_AF=0.2061;AFR_AF=0.1301;EUR_AF=0.2276;SAS_AF=0.1697;AA=C|||;VT=SNP
10	54516758	rs61844298	A	G	100	PASS	AC=733;AF=0.146366;AN=5008;NS=2504;DP=20160;EAS_AF=0.1706;AMR_AF=0.085;AFR_AF=0.0477;EUR_AF=0.1809;SAS_AF=0.2628;AA=G|||;VT=SNP
10	54517687	rs10740519	A	G	100	PASS	AC=3701;AF=0.739018;AN=5008;NS=2504;DP=19012;EAS_AF=0.745;AMR_AF=0.8458;AFR_AF=0.6203;EUR_AF=0.8171;SAS_AF=0.7372;AA=A|||;VT=SNP
10	54518083	rs11003117	T	A	100	PASS	AC=1245;AF=0.248602;AN=5008;NS=2504;DP=19352;EAS_AF=0.255;AMR_AF=0.1513;AFR_AF=0.3343;EUR_AF=0.1829;SAS_AF=0.2628;AA=T|||;VT=SNP
10	54518282	rs10824789	C	G	100	PASS	AC=1271;AF=0.253794;AN=5008;NS=2504;DP=20171;EAS_AF=0.255;AMR_AF=0.1527;AFR_AF=0.3533;EUR_AF=0.1829;SAS_AF=0.2628;AA=C|||;VT=SNP
10	54518687	rs72792767	C	T	100	PASS	AC=561;AF=0.112021;AN=5008;NS=2504;DP=20080;EAS_AF=0.1587;AMR_AF=0.1427;AFR_AF=0.0106;EUR_AF=0.1352;SAS_AF=0.1554;AA=C|||;VT=SNP
10	54518968	rs920727	C	T	100	PASS	AC=3181;AF=0.635184;AN=5008;NS=2504;DP=18346;EAS_AF=0.7371;AMR_AF=0.7003;AFR_AF=0.3147;EUR_AF=0.7604;SAS_AF=0.7883;AA=C|||;VT=SNP
10	54519066	rs920728	G	C	100	PASS	AC=3489;AF=0.696685;AN=5008;NS=2504;DP=20439;EAS_AF=0.8343;AMR_AF=0.7478;AFR_AF=0.4463;EUR_AF=0.7624;SAS_AF=0.7894;AA=C|||;VT=SNP
10	54519150	rs11003118	T	C	100	PASS	AC=1502;AF=0.29992;AN=5008;NS=2504;DP=20878;EAS_AF=0.3165;AMR_AF=0.2522;AFR_AF=0.2103;EUR_AF=0.3171;SAS_AF=0.4202;AA=T|||;VT=SNP
10	54520160	rs61844300	C	A	100	PASS	AC=717;AF=0.143171;AN=5008;NS=2504;DP=20600;EAS_AF=0.1577;AMR_AF=0.085;AFR_AF=0.0477;EUR_AF=0.1809;SAS_AF=0.2597;AA=C|||;VT=SNP
10	54520603	rs10824790	C	T	100	PASS	AC=3484;AF=0.695687;AN=5008;NS=2504;DP=20360;EAS_AF=0.8343;AMR_AF=0.745;AFR_AF=0.444;EUR_AF=0.7624;SAS_AF=0.7894;AA=T|||;VT=SNP
10	54520612	rs10824791	G	A	100	PASS	AC=3484;AF=0.695687;AN=5008;NS=2504;DP=20207;EAS_AF=0.8343;AMR_AF=0.745;AFR_AF=0.444;EUR_AF=0.7624;SAS_AF=0.7894;AA=G|||;VT=SNP
10	54520749	rs10762883	C	G	100	PASS	AC=3178;AF=0.634585;AN=5008;NS=2504;DP=19629;EAS_AF=0.7371;AMR_AF=0.7003;AFR_AF=0.3124;EUR_AF=0.7604;SAS_AF=0.7883;AA=C|||;VT=SNP
10	54520871	rs16933062	G	A	100	PASS	AC=566;AF=0.113019;AN=5008;NS=2504;DP=22444;EAS_AF=0.1587;AMR_AF=0.1441;AFR_AF=0.0113;EUR_AF=0.1362;SAS_AF=0.1575;AA=G|||;VT=SNP
10	54521090	rs16933073	C	T	100	PASS	AC=563;AF=0.11242;AN=5008;NS=2504;DP=20904;EAS_AF=0.1587;AMR_AF=0.1427;AFR_AF=0.0106;EUR_AF=0.1362;SAS_AF=0.1564;AA=C|||;VT=SNP
10	54521176	rs12771266	G	A	100	PASS	AC=377;AF=0.0752796;AN=5008;NS=2504;DP=23306;EAS_AF=0.003;AMR_AF=0.0778;AFR_AF=0.0076;EUR_AF=0.1133;SAS_AF=0.2004;AA=G|||;VT=SNP
10	54522634	rs11003120	C	T	100	PASS	AC=676;AF=0.134984;AN=5008;NS=2504;DP=20850;EAS_AF=0.1567;AMR_AF=0.085;AFR_AF=0.0159;EUR_AF=0.1829;SAS_AF=0.2597;AA=C|||;VT=SNP
10	54522882	rs10740521	C	T	100	PASS	AC=3273;AF=0.653554;AN=5008;NS=2504;DP=18412;EAS_AF=0.8353;AMR_AF=0.7291;AFR_AF=0.2927;EUR_AF=0.7614;SAS_AF=0.7894;AA=T|||;VT=SNP
10	54523621	rs1899556	G	A	100	PASS	AC=1388;AF=0.277157;AN=5008;NS=2504;DP=17315;EAS_AF=0.1647;AMR_AF=0.2363;AFR_AF=0.4652;EUR_AF=0.2366;SAS_AF=0.2096;AA=G|||;VT=SNP
10	54523698	rs1899557	G	C	100	PASS	AC=1698;AF=0.339058;AN=5008;NS=2504;DP=16819;EAS_AF=0.2629;AMR_AF=0.2839;AFR_AF=0.5976;EUR_AF=0.2386;SAS_AF=0.2106;AA=C|||;VT=SNP
10	54524013	rs10450309	T	G	100	PASS	AC=1408;AF=0.28115;AN=5008;NS=2504;DP=14731;EAS_AF=0.1647;AMR_AF=0.2363;AFR_AF=0.4803;EUR_AF=0.2366;SAS_AF=0.2096;AA=T|||;VT=SNP
10	54524658	rs10450310	G	A	100	PASS	AC=1372;AF=0.273962;AN=5008;NS=2504;DP=16548;EAS_AF=0.1647;AMR_AF=0.2334;AFR_AF=0.4546;EUR_AF=0.2366;SAS_AF=0.2096;AA=A|||;VT=SNP
10	54525509	rs2506	A	C	100	PASS	AC=1697;AF=0.338858;AN=5008;NS=2504;DP=15874;EAS_AF=0.2629;AMR_AF=0.2824;AFR_AF=0.5976;EUR_AF=0.2386;SAS_AF=0.2106;AA=C|||;VT=SNP
10	54525678	rs2083771	T	G	100	PASS	AC=1698;AF=0.339058;AN=5008;NS=2504;DP=15797;EAS_AF=0.2629;AMR_AF=0.2839;AFR_AF=0.5976;EUR_AF=0.2386;SAS_AF=0.2106;AA=G|||;VT=SNP
10	54525849	rs2099902	T	C	100	PASS	AC=1696;AF=0.338658;AN=5008;NS=2504;DP=15629;EAS_AF=0.2619;AMR_AF=0.2824;AFR_AF=0.5976;EUR_AF=0.2386;SAS_AF=0.2106;AA=C|||;VT=SNP
10	54525857	rs2099903	C	A	100	PASS	AC=1368;AF=0.273163;AN=5008;NS=2504;DP=15411;EAS_AF=0.1637;AMR_AF=0.2334;AFR_AF=0.4523;EUR_AF=0.2366;SAS_AF=0.2096;AA=A|||;VT=SNP
10	54525984	rs2165813	G	A	100	PASS	AC=1373;AF=0.274161;AN=5008;NS=2504;DP=4863;EAS_AF=0.1647;AMR_AF=0.2363;AFR_AF=0.4546;EUR_AF=0.2366;SAS_AF=0.2086;AA=G|||;VT=SNP
10	54526018	rs2120131	T	G	100	PASS	AC=1373;AF=0.274161;AN=5008;NS=2504;DP=10127;EAS_AF=0.1647;AMR_AF=0.2363;AFR_AF=0.4531;EUR_AF=0.2356;SAS_AF=0.2117;AA=G|||;VT=SNP
10	54526040	rs2120132	T	C	100	PASS	AC=1369;AF=0.273363;AN=5008;NS=2504;DP=13036;EAS_AF=0.1637;AMR_AF=0.2334;AFR_AF=0.4531;EUR_AF=0.2356;SAS_AF=0.2106;AA=T|||;VT=SNP
10	54526206	rs10824792	C	T	100	PASS	AC=2263;AF=0.451877;AN=5008;NS=2504;DP=16221;EAS_AF=0.5704;AMR_AF=0.5965;AFR_AF=0.1316;EUR_AF=0.5825;SAS_AF=0.5256;AA=C|||;VT=SNP
10	54526622	rs10082466	A	G	100	PASS	AC=1387;AF=0.276957;AN=5008;NS=2504;DP=17059;EAS_AF=0.1647;AMR_AF=0.2378;AFR_AF=0.4629;EUR_AF=0.2376;SAS_AF=0.2096;AA=A|||;VT=SNP
10	54526762	rs11595876	T	C	100	PASS	AC=129;AF=0.0257588;AN=5008;NS=2504;DP=19301;EAS_AF=0.004;AMR_AF=0.0274;AFR_AF=0.0129;EUR_AF=0.0805;SAS_AF=0.0082;AA=T|||;VT=SNP
10	54528266	rs930507	G	C	100	PASS	AC=3700;AF=0.738818;AN=5008;NS=2504;DP=18473;EAS_AF=0.7302;AMR_AF=0.8559;AFR_AF=0.6399;EUR_AF=0.8032;SAS_AF=0.7321;AA=C|||;VT=SNP;EX_TARGET
10	54528298	rs930508	G	C	100	PASS	AC=3654;AF=0.729633;AN=5008;NS=2504;DP=18133;EAS_AF=0.7242;AMR_AF=0.8501;AFR_AF=0.621;EUR_AF=0.8012;SAS_AF=0.7229;AA=G|||;VT=SNP;EX_TARGET
10	54528353	rs930509	C	G	100	PASS	AC=4128;AF=0.824281;AN=5008;NS=2504;DP=17927;EAS_AF=0.8204;AMR_AF=0.8963;AFR_AF=0.8812;EUR_AF=0.8022;SAS_AF=0.7229;AA=G|||;VT=SNP
10	54529257	rs1838065	A	G	100	PASS	AC=1533;AF=0.30611;AN=5008;NS=2504;DP=17264;EAS_AF=0.4534;AMR_AF=0.3991;AFR_AF=0.0832;EUR_AF=0.3887;SAS_AF=0.3047;AA=A|||;VT=SNP
10	54529325	rs1838066	A	G	100	PASS	AC=1533;AF=0.30611;AN=5008;NS=2504;DP=17285;EAS_AF=0.4534;AMR_AF=0.3977;AFR_AF=0.087;EUR_AF=0.3867;SAS_AF=0.3027;AA=A|||;VT=SNP
10	54529480	rs10824793	G	A	100	PASS	AC=2383;AF=0.475839;AN=5008;NS=2504;DP=17919;EAS_AF=0.6062;AMR_AF=0.6657;AFR_AF=0.2088;EUR_AF=0.5795;SAS_AF=0.4611;AA=G|||;VT=SNP
10	54529705	rs4935046	C	T	100	PASS	AC=2375;AF=0.474241;AN=5008;NS=2504;DP=19607;EAS_AF=0.5982;AMR_AF=0.6657;AFR_AF=0.2088;EUR_AF=0.5795;SAS_AF=0.4611;AA=C|||;VT=SNP
10	54530067	rs4935047	A	G	100	PASS	AC=2383;AF=0.475839;AN=5008;NS=2504;DP=20197;EAS_AF=0.6062;AMR_AF=0.6657;AFR_AF=0.2088;EUR_AF=0.5795;SAS_AF=0.4611;AA=A|||;VT=SNP
10	54530636	rs1982266	A	G	100	PASS	AC=2391;AF=0.477436;AN=5008;NS=2504;DP=19655;EAS_AF=0.6062;AMR_AF=0.6643;AFR_AF=0.2148;EUR_AF=0.5805;SAS_AF=0.4611;AA=A|||;VT=SNP
10	54530843	rs17334270	A	G	100	PASS	AC=1420;AF=0.283546;AN=5008;NS=2504;DP=18916;EAS_AF=0.1379;AMR_AF=0.17;AFR_AF=0.5408;EUR_AF=0.1968;SAS_AF=0.2556;AA=G|||;VT=SNP
10	54530981	rs13312736	C	T	100	PASS	AC=1420;AF=0.283546;AN=5008;NS=2504;DP=19161;EAS_AF=0.1379;AMR_AF=0.17;AFR_AF=0.5408;EUR_AF=0.1968;SAS_AF=0.2556;AA=T|||;VT=SNP
10	54531099	rs4647964	C	T	100	PASS	AC=1420;AF=0.283546;AN=5008;NS=2504;DP=21441;EAS_AF=0.1379;AMR_AF=0.17;AFR_AF=0.5408;EUR_AF=0.1968;SAS_AF=0.2556;AA=c|||;VT=SNP
10	54531235	rs1800450	C	T	100	PASS	AC=611;AF=0.122005;AN=5008;NS=2504;DP=19637;EAS_AF=0.1478;AMR_AF=0.219;AFR_AF=0.0136;EUR_AF=0.1412;SAS_AF=0.1534;AA=C|||;VT=SNP;EX_TARGET
10	54531461	rs7095891	G	A	100	PASS	AC=1419;AF=0.283347;AN=5008;NS=2504;DP=21210;EAS_AF=0.1379;AMR_AF=0.17;AFR_AF=0.5401;EUR_AF=0.1978;SAS_AF=0.2546;AA=G|||;VT=SNP
10	54531534	rs11003123	G	A	100	PASS	AC=1421;AF=0.283746;AN=5008;NS=2504;DP=21848;EAS_AF=0.1379;AMR_AF=0.17;AFR_AF=0.5408;EUR_AF=0.1978;SAS_AF=0.2556;AA=G|||;VT=SNP
10	54531685	rs7096206	G	C	100	PASS	AC=4029;AF=0.804513;AN=5008;NS=2504;DP=21627;EAS_AF=0.8145;AMR_AF=0.8689;AFR_AF=0.8464;EUR_AF=0.7793;SAS_AF=0.7178;AA=a|||;VT=SNP
10	54531813	rs7084554	T	C	100	PASS	AC=1418;AF=0.283147;AN=5008;NS=2504;DP=18823;EAS_AF=0.1379;AMR_AF=0.17;AFR_AF=0.5386;EUR_AF=0.1978;SAS_AF=0.2556;AA=T|||;VT=SNP
10	54531891	rs11003124	T	G	100	PASS	AC=1420;AF=0.283546;AN=5008;NS=2504;DP=18965;EAS_AF=0.1359;AMR_AF=0.1686;AFR_AF=0.5408;EUR_AF=0.1978;SAS_AF=0.2577;AA=G|||;VT=SNP
10	54532014	rs11003125	G	C	100	PASS	AC=1533;AF=0.30611;AN=5008;NS=2504;DP=18927;EAS_AF=0.4464;AMR_AF=0.3991;AFR_AF=0.087;EUR_AF=0.3857;SAS_AF=0.3098;AA=G|||;VT=SNP
10	54532797	rs920724	G	A	100	PASS	AC=3529;AF=0.704673;AN=5008;NS=2504;DP=22942;EAS_AF=0.8641;AMR_AF=0.8256;AFR_AF=0.4175;EUR_AF=0.8022;SAS_AF=0.7423;AA=A|||;VT=SNP
10	54532995	rs7916582	T	C	100	PASS	AC=1423;AF=0.284145;AN=5008;NS=2504;DP=19543;EAS_AF=0.1359;AMR_AF=0.1715;AFR_AF=0.5416;EUR_AF=0.1978;SAS_AF=0.2577;AA=C|||;VT=SNP
10	54533189	rs10824794	A	T	100	PASS	AC=1423;AF=0.284145;AN=5008;NS=2504;DP=22261;EAS_AF=0.1359;AMR_AF=0.1715;AFR_AF=0.5416;EUR_AF=0.1978;SAS_AF=0.2577;AA=A|||;VT=SNP
10	54533293	rs10824795	G	T	100	PASS	AC=1423;AF=0.284145;AN=5008;NS=2504;DP=20489;EAS_AF=0.1359;AMR_AF=0.1715;AFR_AF=0.5416;EUR_AF=0.1978;SAS_AF=0.2577;AA=T|||;VT=SNP
10	54533360	rs1031101	A	G	100	PASS	AC=612;AF=0.122204;AN=5008;NS=2504;DP=18393;EAS_AF=0.1478;AMR_AF=0.2205;AFR_AF=0.0129;EUR_AF=0.1421;SAS_AF=0.1534;AA=A|||;VT=SNP
10	54533518	rs11003126	A	G	100	PASS	AC=1420;AF=0.283546;AN=5008;NS=2504;DP=21266;EAS_AF=0.1359;AMR_AF=0.1715;AFR_AF=0.5393;EUR_AF=0.1978;SAS_AF=0.2577;AA=G|||;VT=SNP
10	54533596	rs12264958	G	A	100	PASS	AC=1420;AF=0.283546;AN=5008;NS=2504;DP=22089;EAS_AF=0.1359;AMR_AF=0.1715;AFR_AF=0.5393;EUR_AF=0.1978;SAS_AF=0.2577;AA=A|||;VT=SNP
10	54533652	rs7071882	G	T	100	PASS	AC=1407;AF=0.28095;AN=5008;NS=2504;DP=20870;EAS_AF=0.1359;AMR_AF=0.17;AFR_AF=0.5303;EUR_AF=0.1978;SAS_AF=0.2577;AA=G|||;VT=SNP
10	54533787	rs7094151	T	C	100	PASS	AC=1421;AF=0.283746;AN=5008;NS=2504;DP=20028;EAS_AF=0.1369;AMR_AF=0.1715;AFR_AF=0.5393;EUR_AF=0.1978;SAS_AF=0.2577;AA=T|||;VT=SNP
10	54533873	rs3925313	A	G	100	PASS	AC=3800;AF=0.758786;AN=5008;NS=2504;DP=20414;EAS_AF=0.744;AMR_AF=0.8343;AFR_AF=0.7443;EUR_AF=0.7783;SAS_AF=0.7198;AA=G|||;VT=SNP
10	54533962	rs11003127	G	C	100	PASS	AC=1421;AF=0.283746;AN=5008;NS=2504;DP=19621;EAS_AF=0.1369;AMR_AF=0.1715;AFR_AF=0.5393;EUR_AF=0.1978;SAS_AF=0.2577;AA=C|||;VT=SNP
10	54534097	rs2165810	T	A	100	PASS	AC=1419;AF=0.283347;AN=5008;NS=2504;DP=19692;EAS_AF=0.1369;AMR_AF=0.1715;AFR_AF=0.5393;EUR_AF=0.1978;SAS_AF=0.2556;AA=t|||;VT=SNP
10	54534597	rs16933417	C	T	100	PASS	AC=903;AF=0.180312;AN=5008;NS=2504;DP=17396;EAS_AF=0.1369;AMR_AF=0.1268;AFR_AF=0.2005;EUR_AF=0.1928;SAS_AF=0.2229;AA=C|||;VT=SNP
10	54534613	rs10824796	A	G	100	PASS	AC=3793;AF=0.757388;AN=5008;NS=2504;DP=16765;EAS_AF=0.744;AMR_AF=0.83;AFR_AF=0.7421;EUR_AF=0.7783;SAS_AF=0.7188;AA=G|||;VT=SNP
10	54534837	rs11003128	A	T	100	PASS	AC=635;AF=0.126797;AN=5008;NS=2504;DP=12171;EAS_AF=0.1478;AMR_AF=0.2205;AFR_AF=0.0303;EUR_AF=0.1421;SAS_AF=0.1534;AA=A|||;VT=SNP
10	54534993	rs12782244	G	A	100	PASS	AC=2511;AF=0.501398;AN=5008;NS=2504;DP=13194;EAS_AF=0.3611;AMR_AF=0.4755;AFR_AF=0.7595;EUR_AF=0.4006;SAS_AF=0.4192;AA=A|||;VT=SNP
10	54535020	rs2165811	T	C	100	PASS	AC=4040;AF=0.806709;AN=5008;NS=2504;DP=12299;EAS_AF=0.8224;AMR_AF=0.8703;AFR_AF=0.8464;EUR_AF=0.7793;SAS_AF=0.7198;AA=C|||;VT=SNP
10	54535301	rs60709250	G	A	100	PASS	AC=2537;AF=0.506589;AN=5008;NS=2504;DP=20581;EAS_AF=0.3611;AMR_AF=0.4813;AFR_AF=0.7761;EUR_AF=0.4006;SAS_AF=0.4192;AA=G|||;VT=SNP
10	54535379	rs11003129	G	A	100	PASS	AC=1053;AF=0.210264;AN=5008;NS=2504;DP=19487;EAS_AF=0.2252;AMR_AF=0.3026;AFR_AF=0.1989;EUR_AF=0.1948;SAS_AF=0.1605;AA=A|||;VT=SNP
10	54535840	rs2384046	T	G	100	PASS	AC=4065;AF=0.811701;AN=5008;NS=2504;DP=16691;EAS_AF=0.8155;AMR_AF=0.8775;AFR_AF=0.8669;EUR_AF=0.7793;SAS_AF=0.7198;AA=G|||;VT=SNP
10	54535862	rs2384045	A	G	100	PASS	AC=3216;AF=0.642173;AN=5008;NS=2504;DP=16571;EAS_AF=0.6597;AMR_AF=0.6066;AFR_AF=0.7519;EUR_AF=0.5855;SAS_AF=0.5593;AA=A|||;VT=SNP
10	54536083	rs2384044	G	C	100	PASS	AC=4066;AF=0.811901;AN=5008;NS=2504;DP=20337;EAS_AF=0.8155;AMR_AF=0.8775;AFR_AF=0.8669;EUR_AF=0.7793;SAS_AF=0.7209;AA=G|||;VT=SNP
10	54536551	rs930506	T	C	100	PASS	AC=1503;AF=0.30012;AN=5008;NS=2504;DP=20701;EAS_AF=0.1369;AMR_AF=0.1801;AFR_AF=0.59;EUR_AF=0.2058;SAS_AF=0.2587;AA=T|||;VT=SNP
10	54536641	rs11003131	G	T	100	PASS	AC=615;AF=0.122804;AN=5008;NS=2504;DP=19745;EAS_AF=0.1498;AMR_AF=0.219;AFR_AF=0.0136;EUR_AF=0.1421;SAS_AF=0.1544;AA=G|||;VT=SNP
10	54536680	rs10824797	C	T	100	PASS	AC=1706;AF=0.340655;AN=5008;NS=2504;DP=18204;EAS_AF=0.4583;AMR_AF=0.4395;AFR_AF=0.1573;EUR_AF=0.4304;SAS_AF=0.3047;AA=T|||;VT=SNP
10	54536839	rs7899547	T	G	100	PASS	AC=3488;AF=0.696486;AN=5008;NS=2504;DP=17012;EAS_AF=0.6627;AMR_AF=0.6599;AFR_AF=0.848;EUR_AF=0.6481;SAS_AF=0.6022;AA=G|||;VT=SNP
10	54536859	rs7902756	T	C	100	PASS	AC=1535;AF=0.30651;AN=5008;NS=2504;DP=16710;EAS_AF=0.1369;AMR_AF=0.1816;AFR_AF=0.5764;EUR_AF=0.2177;SAS_AF=0.2965;AA=T|||;VT=SNP
10	54537046	rs10824798	C	T	100	PASS	AC=1581;AF=0.315695;AN=5008;NS=2504;DP=21428;EAS_AF=0.1369;AMR_AF=0.1873;AFR_AF=0.6074;EUR_AF=0.2177;SAS_AF=0.2975;AA=T|||;VT=SNP
10	54537089	rs10824799	T	C	100	PASS	AC=1580;AF=0.315495;AN=5008;NS=2504;DP=21382;EAS_AF=0.1369;AMR_AF=0.1888;AFR_AF=0.6074;EUR_AF=0.2177;SAS_AF=0.2955;AA=C|||;VT=SNP
10	54537447	rs11003132	C	T	100	PASS	AC=930;AF=0.185703;AN=5008;NS=2504;DP=20559;EAS_AF=0.1915;AMR_AF=0.1499;AFR_AF=0.0998;EUR_AF=0.2575;SAS_AF=0.2474;AA=C|||;VT=SNP
10	54537987	rs35736518	T	C	100	PASS	AC=1305;AF=0.260583;AN=5008;NS=2504;DP=17614;EAS_AF=0.13;AMR_AF=0.1585;AFR_AF=0.4455;EUR_AF=0.2147;SAS_AF=0.2648;AA=T|||;VT=SNP
10	54538159	rs11003134	C	A	100	PASS	AC=670;AF=0.133786;AN=5008;NS=2504;DP=18508;EAS_AF=0.1032;AMR_AF=0.1571;AFR_AF=0.1172;EUR_AF=0.1461;SAS_AF=0.1585;AA=C|||;VT=SNP
10	54538310	rs10824800	C	A	100	PASS	AC=3268;AF=0.652556;AN=5008;NS=2504;DP=14123;EAS_AF=0.5536;AMR_AF=0.5807;AFR_AF=0.7542;EUR_AF=0.6193;SAS_AF=0.7025;AA=A|||;VT=SNP
10	54538413	rs11003135	G	T	100	PASS	AC=1567;AF=0.312899;AN=5008;NS=2504;DP=13797;EAS_AF=0.3026;AMR_AF=0.3444;AFR_AF=0.1997;EUR_AF=0.3469;SAS_AF=0.4192;AA=G|||;VT=SNP
10	54538421	rs61844328	C	T	100	PASS	AC=936;AF=0.186901;AN=5008;NS=2504;DP=13959;EAS_AF=0.1895;AMR_AF=0.147;AFR_AF=0.0998;EUR_AF=0.2594;SAS_AF=0.2556;AA=C|||;VT=SNP
10	54538540	rs11003136	C	T	100	PASS	AC=1755;AF=0.350439;AN=5008;NS=2504;DP=14543;EAS_AF=0.3026;AMR_AF=0.3732;AFR_AF=0.3018;EUR_AF=0.3598;SAS_AF=0.4397;AA=C|||;VT=SNP
10	54539329	rs7916786	A	G	100	PASS	AC=1609;AF=0.321286;AN=5008;NS=2504;DP=15231;EAS_AF=0.3621;AMR_AF=0.3473;AFR_AF=0.1838;EUR_AF=0.3439;SAS_AF=0.4233;AA=a|||;VT=SNP
10	54539897	rs11003137	G	A	100	PASS	AC=772;AF=0.154153;AN=5008;NS=2504;DP=17095;EAS_AF=0.1835;AMR_AF=0.1167;AFR_AF=0.0325;EUR_AF=0.1958;SAS_AF=0.272;AA=G|||;VT=SNP
10	54540783	rs4935347	T	C	100	PASS	AC=4062;AF=0.811102;AN=5008;NS=2504;DP=19385;EAS_AF=0.8115;AMR_AF=0.853;AFR_AF=0.8472;EUR_AF=0.8022;SAS_AF=0.7413;AA=C|||;VT=SNP
10	54540791	rs10762884	C	T	100	PASS	AC=1654;AF=0.330272;AN=5008;NS=2504;DP=19303;EAS_AF=0.373;AMR_AF=0.3545;AFR_AF=0.1989;EUR_AF=0.3469;SAS_AF=0.4294;AA=C|||;VT=SNP
10	54541066	rs10824801	T	A	100	PASS	AC=1667;AF=0.332867;AN=5008;NS=2504;DP=19388;EAS_AF=0.374;AMR_AF=0.3559;AFR_AF=0.2073;EUR_AF=0.3469;SAS_AF=0.4294;AA=T|||;VT=SNP
10	54542011	rs6480954	T	G	100	PASS	AC=3671;AF=0.733027;AN=5008;NS=2504;DP=19261;EAS_AF=0.8175;AMR_AF=0.8012;AFR_AF=0.6831;EUR_AF=0.7117;SAS_AF=0.6871;AA=G|||;VT=SNP
10	54542138	rs7477069	G	A	100	PASS	AC=1637;AF=0.326877;AN=5008;NS=2504;DP=17977;EAS_AF=0.3661;AMR_AF=0.3573;AFR_AF=0.1876;EUR_AF=0.3459;SAS_AF=0.4335;AA=G|||;VT=SNP
10	54542186	rs6480955	T	C	100	PASS	AC=3672;AF=0.733227;AN=5008;NS=2504;DP=17503;EAS_AF=0.8185;AMR_AF=0.8012;AFR_AF=0.6831;EUR_AF=0.7117;SAS_AF=0.6871;AA=A|||;VT=SNP
10	54542777	rs10824802	G	T	100	PASS	AC=1634;AF=0.326278;AN=5008;NS=2504;DP=21804;EAS_AF=0.3661;AMR_AF=0.3573;AFR_AF=0.1846;EUR_AF=0.3459;SAS_AF=0.4346;AA=G|||;VT=SNP
10	54543141	rs7902821	A	T	100	PASS	AC=1640;AF=0.327476;AN=5008;NS=2504;DP=21584;EAS_AF=0.369;AMR_AF=0.3573;AFR_AF=0.1876;EUR_AF=0.3459;SAS_AF=0.4335;AA=A|||;VT=SNP
10	54543189	rs7917280	G	T	100	PASS	AC=3463;AF=0.691494;AN=5008;NS=2504;DP=21457;EAS_AF=0.8165;AMR_AF=0.781;AFR_AF=0.5378;EUR_AF=0.7107;SAS_AF=0.6871;AA=G|||;VT=SNP
10	54543444	rs7917554	G	A	100	PASS	AC=3478;AF=0.694489;AN=5008;NS=2504;DP=21711;EAS_AF=0.8165;AMR_AF=0.7853;AFR_AF=0.5469;EUR_AF=0.7107;SAS_AF=0.6871;AA=A|||;VT=SNP
10	54544665	rs7083840	A	C	100	PASS	AC=549;AF=0.109625;AN=5008;NS=2504;DP=18568;EAS_AF=0.0833;AMR_AF=0.0893;AFR_AF=0.1679;EUR_AF=0.1441;SAS_AF=0.0368;AA=A|||;VT=SNP
10	54544685	rs12247509	G	A	100	PASS	AC=495;AF=0.0988419;AN=5008;NS=2504;DP=18772;EAS_AF=0.0833;AMR_AF=0.0821;AFR_AF=0.1309;EUR_AF=0.1441;SAS_AF=0.0368;AA=G|||;VT=SNP
10	54545202	rs7474747	G	A	100	PASS	AC=3469;AF=0.692692;AN=5008;NS=2504;DP=18880;EAS_AF=0.8175;AMR_AF=0.7839;AFR_AF=0.5408;EUR_AF=0.7097;SAS_AF=0.6871;AA=A|||;VT=SNP
10	54545305	rs10824803	G	A	100	PASS	AC=2896;AF=0.578275;AN=5008;NS=2504;DP=20804;EAS_AF=0.7341;AMR_AF=0.6945;AFR_AF=0.3548;EUR_AF=0.5656;SAS_AF=0.6503;AA=g|||;VT=SNP
10	54545590	rs10762885	G	A	100	PASS	AC=2939;AF=0.586861;AN=5008;NS=2504;DP=20067;EAS_AF=0.7341;AMR_AF=0.6945;AFR_AF=0.3873;EUR_AF=0.5656;SAS_AF=0.6503;AA=G|||;VT=SNP
10	54546182	rs10443949	T	C	100	PASS	AC=3481;AF=0.695088;AN=5008;NS=2504;DP=19359;EAS_AF=0.8175;AMR_AF=0.7839;AFR_AF=0.5507;EUR_AF=0.7097;SAS_AF=0.6861;AA=N|||;VT=SNP
10	54546586	rs7093304	A	T	100	PASS	AC=3481;AF=0.695088;AN=5008;NS=2504;DP=21019;EAS_AF=0.8175;AMR_AF=0.7839;AFR_AF=0.5507;EUR_AF=0.7097;SAS_AF=0.6861;AA=T|||;VT=SNP
10	54547088	rs10762886	A	G	100	PASS	AC=3481;AF=0.695088;AN=5008;NS=2504;DP=15480;EAS_AF=0.8175;AMR_AF=0.7839;AFR_AF=0.5507;EUR_AF=0.7097;SAS_AF=0.6861;AA=G|||;VT=SNP
10	54547156	rs12248290	T	C	100	PASS	AC=496;AF=0.0990415;AN=5008;NS=2504;DP=13656;EAS_AF=0.0833;AMR_AF=0.0821;AFR_AF=0.1316;EUR_AF=0.1441;SAS_AF=0.0368;AA=T|||;VT=SNP
10	54547173	rs11003138	T	C	100	PASS	AC=2313;AF=0.461861;AN=5008;NS=2504;DP=13976;EAS_AF=0.6587;AMR_AF=0.562;AFR_AF=0.2602;EUR_AF=0.4344;SAS_AF=0.4888;AA=T|||;VT=SNP
10	54547457	rs12570371	A	G	100	PASS	AC=3484;AF=0.695687;AN=5008;NS=2504;DP=15728;EAS_AF=0.8194;AMR_AF=0.7839;AFR_AF=0.5514;EUR_AF=0.7097;SAS_AF=0.6861;AA=G|||;VT=SNP
10	54547790	rs72794751	G	A	100	PASS	AC=410;AF=0.081869;AN=5008;NS=2504;DP=18625;EAS_AF=0.0823;AMR_AF=0.0735;AFR_AF=0.0726;EUR_AF=0.1431;SAS_AF=0.0368;AA=G|||;VT=SNP
10	54548084	rs4935348	G	A	100	PASS	AC=2937;AF=0.586462;AN=5008;NS=2504;DP=18850;EAS_AF=0.7361;AMR_AF=0.7003;AFR_AF=0.3775;EUR_AF=0.5696;SAS_AF=0.6513;AA=G|||;VT=SNP
10	54549368	rs7899656	C	T	100	PASS	AC=995;AF=0.198682;AN=5008;NS=2504;DP=16167;EAS_AF=0.1607;AMR_AF=0.1585;AFR_AF=0.1407;EUR_AF=0.2922;SAS_AF=0.2485;AA=C|||;VT=SNP
10	54549508	rs7919302	T	C	100	PASS	AC=3173;AF=0.633586;AN=5008;NS=2504;DP=16701;EAS_AF=0.8383;AMR_AF=0.6354;AFR_AF=0.3033;EUR_AF=0.7346;SAS_AF=0.7638;AA=T|||;VT=SNP
10	54551311	rs11003139	C	T	100	PASS	AC=1070;AF=0.213658;AN=5008;NS=2504;DP=20413;EAS_AF=0.3175;AMR_AF=0.2075;AFR_AF=0.1051;EUR_AF=0.1869;SAS_AF=0.2853;AA=C|||;VT=SNP
10	54551456	rs10740523	T	C	100	PASS	AC=4190;AF=0.836661;AN=5008;NS=2504;DP=18699;EAS_AF=0.9167;AMR_AF=0.8847;AFR_AF=0.6399;EUR_AF=0.8579;SAS_AF=0.9642;AA=C|||;VT=SNP
10	54551531	rs12569426	G	T	100	PASS	AC=1035;AF=0.206669;AN=5008;NS=2504;DP=17814;EAS_AF=0.2996;AMR_AF=0.2738;AFR_AF=0.0484;EUR_AF=0.2525;SAS_AF=0.2301;AA=G|||;VT=SNP
10	54551607	rs7474613	A	G	100	PASS	AC=4190;AF=0.836661;AN=5008;NS=2504;DP=14797;EAS_AF=0.9167;AMR_AF=0.8847;AFR_AF=0.6399;EUR_AF=0.8579;SAS_AF=0.9642;AA=G|||;VT=SNP
10	54552204	rs7475554	T	C	100	PASS	AC=3024;AF=0.603834;AN=5008;NS=2504;DP=14722;EAS_AF=0.5873;AMR_AF=0.5821;AFR_AF=0.556;EUR_AF=0.5964;SAS_AF=0.7086;AA=T|||;VT=SNP
10	54552278	rs7475141	A	T	100	PASS	AC=1938;AF=0.386981;AN=5008;NS=2504;DP=15389;EAS_AF=0.37;AMR_AF=0.4193;AFR_AF=0.3812;EUR_AF=0.3062;SAS_AF=0.4724;AA=A|||;VT=SNP
10	54552805	rs10824804	A	C	100	PASS	AC=2100;AF=0.419329;AN=5008;NS=2504;DP=16499;EAS_AF=0.5317;AMR_AF=0.3631;AFR_AF=0.2443;EUR_AF=0.4771;SAS_AF=0.5204;AA=A|||;VT=SNP
10	54554024	rs4935349	G	A	100	PASS	AC=4113;AF=0.821286;AN=5008;NS=2504;DP=17503;EAS_AF=0.9038;AMR_AF=0.8573;AFR_AF=0.6089;EUR_AF=0.8559;SAS_AF=0.9622;AA=G|||;VT=SNP
10	54555012	rs4935351	G	A	100	PASS	AC=1092;AF=0.218051;AN=5008;NS=2504;DP=15441;EAS_AF=0.3175;AMR_AF=0.2752;AFR_AF=0.0545;EUR_AF=0.2594;SAS_AF=0.2536;AA=G|||;VT=SNP
10	54555071	rs7474608	G	A	100	PASS	AC=3020;AF=0.603035;AN=5008;NS=2504;DP=15744;EAS_AF=0.5863;AMR_AF=0.5821;AFR_AF=0.5537;EUR_AF=0.5964;SAS_AF=0.7086;AA=G|||;VT=SNP
10	54555089	rs7474724	C	A	100	PASS	AC=4187;AF=0.836062;AN=5008;NS=2504;DP=15349;EAS_AF=0.9177;AMR_AF=0.8847;AFR_AF=0.6369;EUR_AF=0.8579;SAS_AF=0.9642;AA=A|||;VT=SNP
10	54555612	rs11598260	C	A	100	PASS	AC=1257;AF=0.250998;AN=5008;NS=2504;DP=20157;EAS_AF=0.3165;AMR_AF=0.2867;AFR_AF=0.174;EUR_AF=0.2594;SAS_AF=0.2536;AA=C|||;VT=SNP
10	54555811	rs11813066	T	C	100	PASS	AC=449;AF=0.0896565;AN=5008;NS=2504;DP=19387;EAS_AF=0.0823;AMR_AF=0.0764;AFR_AF=0.1036;EUR_AF=0.1402;SAS_AF=0.0358;AA=T|||;VT=SNP
10	54556210	rs10762887	A	C	100	PASS	AC=4265;AF=0.851637;AN=5008;NS=2504;DP=17301;EAS_AF=0.9187;AMR_AF=0.8934;AFR_AF=0.6899;EUR_AF=0.8588;SAS_AF=0.9642;AA=A|||;VT=SNP
10	54557203	rs7903495	C	T	100	PASS	AC=4115;AF=0.821685;AN=5008;NS=2504;DP=19823;EAS_AF=0.9048;AMR_AF=0.8573;AFR_AF=0.6097;EUR_AF=0.8559;SAS_AF=0.9622;AA=C|||;VT=SNP
10	54557399	rs6480957	G	A	100	PASS	AC=4188;AF=0.836262;AN=5008;NS=2504;DP=19652;EAS_AF=0.9177;AMR_AF=0.8847;AFR_AF=0.6377;EUR_AF=0.8579;SAS_AF=0.9642;AA=A|||;VT=SNP
10	54557568	rs7923443	T	C	100	PASS	AC=4189;AF=0.836462;AN=5008;NS=2504;DP=19260;EAS_AF=0.9177;AMR_AF=0.8847;AFR_AF=0.6384;EUR_AF=0.8579;SAS_AF=0.9642;AA=T|||;VT=SNP
10	54557577	rs11003144	A	T	100	PASS	AC=1259;AF=0.251398;AN=5008;NS=2504;DP=19584;EAS_AF=0.3115;AMR_AF=0.2882;AFR_AF=0.174;EUR_AF=0.2604;SAS_AF=0.2587;AA=A|||;VT=SNP
10	54557687	rs61844343	T	G	100	PASS	AC=836;AF=0.166933;AN=5008;NS=2504;DP=21000;EAS_AF=0.1746;AMR_AF=0.1499;AFR_AF=0.0303;EUR_AF=0.2893;SAS_AF=0.2301;AA=T|||;VT=SNP
10	54557770	rs6480959	G	A	100	PASS	AC=4189;AF=0.836462;AN=5008;NS=2504;DP=20837;EAS_AF=0.9177;AMR_AF=0.8847;AFR_AF=0.6384;EUR_AF=0.8579;SAS_AF=0.9642;AA=g|||;VT=SNP
10	54558210	rs7476376	G	A	100	PASS	AC=4261;AF=0.850839;AN=5008;NS=2504;DP=16661;EAS_AF=0.9167;AMR_AF=0.8934;AFR_AF=0.6891;EUR_AF=0.8588;SAS_AF=0.9632;AA=A|||;VT=SNP
10	54558533	rs7474983	T	C	100	PASS	AC=4307;AF=0.860024;AN=5008;NS=2504;DP=16521;EAS_AF=0.9177;AMR_AF=0.8977;AFR_AF=0.7201;EUR_AF=0.8598;SAS_AF=0.9632;AA=C|||;VT=SNP
10	54558553	rs7474560	A	G	100	PASS	AC=3311;AF=0.661142;AN=5008;NS=2504;DP=16705;EAS_AF=0.6865;AMR_AF=0.6657;AFR_AF=0.553;EUR_AF=0.7247;SAS_AF=0.7127;AA=A|||;VT=SNP
10	54558610	rs7475006	T	C	100	PASS	AC=2985;AF=0.596046;AN=5008;NS=2504;DP=16734;EAS_AF=0.6062;AMR_AF=0.6052;AFR_AF=0.5;EUR_AF=0.5994;SAS_AF=0.7055;AA=t|||;VT=SNP
10	54558622	rs7476453	G	T	100	PASS	AC=2950;AF=0.589058;AN=5008;NS=2504;DP=16855;EAS_AF=0.6062;AMR_AF=0.6023;AFR_AF=0.4766;EUR_AF=0.5984;SAS_AF=0.7045;AA=T|||;VT=SNP
10	54558677	rs7476479	G	A	100	PASS	AC=2907;AF=0.580471;AN=5008;NS=2504;DP=18012;EAS_AF=0.5903;AMR_AF=0.5764;AFR_AF=0.4705;EUR_AF=0.5984;SAS_AF=0.7035;AA=A|||;VT=SNP
10	54558748	rs10824805	T	C	100	PASS	AC=3085;AF=0.616014;AN=5008;NS=2504;DP=5228;EAS_AF=0.6042;AMR_AF=0.611;AFR_AF=0.5696;EUR_AF=0.6044;SAS_AF=0.7065;AA=T|||;VT=SNP
10	54558882	rs67021530	T	C	100	PASS	AC=1195;AF=0.238618;AN=5008;NS=2504;DP=18969;EAS_AF=0.3254;AMR_AF=0.2089;AFR_AF=0.2126;EUR_AF=0.1859;SAS_AF=0.2597;AA=T|||;VT=SNP
10	54559073	rs12360344	A	G	100	PASS	AC=3461;AF=0.691094;AN=5008;NS=2504;DP=18784;EAS_AF=0.6786;AMR_AF=0.6758;AFR_AF=0.6301;EUR_AF=0.7396;SAS_AF=0.7474;AA=G|||;VT=SNP
10	54559679	rs11003151	G	A	100	PASS	AC=1380;AF=0.275559;AN=5008;NS=2504;DP=16803;EAS_AF=0.3185;AMR_AF=0.3098;AFR_AF=0.2496;EUR_AF=0.2624;SAS_AF=0.2556;AA=g|||;VT=SNP
10	54559751	rs11003152	C	T	100	PASS	AC=1385;AF=0.276558;AN=5008;NS=2504;DP=17088;EAS_AF=0.3175;AMR_AF=0.3127;AFR_AF=0.2504;EUR_AF=0.2624;SAS_AF=0.2587;AA=C|||;VT=SNP
10	54559813	rs11003154	C	T	100	PASS	AC=1385;AF=0.276558;AN=5008;NS=2504;DP=17023;EAS_AF=0.3175;AMR_AF=0.3127;AFR_AF=0.2504;EUR_AF=0.2624;SAS_AF=0.2587;AA=c|||;VT=SNP
10	54559818	rs11003155	C	G	100	PASS	AC=1384;AF=0.276358;AN=5008;NS=2504;DP=17073;EAS_AF=0.3175;AMR_AF=0.3127;AFR_AF=0.2504;EUR_AF=0.2614;SAS_AF=0.2587;AA=c|||;VT=SNP
10	54559891	rs35634275	C	T	100	PASS	AC=1386;AF=0.276757;AN=5008;NS=2504;DP=17719;EAS_AF=0.3185;AMR_AF=0.3156;AFR_AF=0.2511;EUR_AF=0.2604;SAS_AF=0.2577;AA=c|||;VT=SNP
10	54559910	rs11003156	T	C	100	PASS	AC=1386;AF=0.276757;AN=5008;NS=2504;DP=17828;EAS_AF=0.3185;AMR_AF=0.3156;AFR_AF=0.2511;EUR_AF=0.2604;SAS_AF=0.2577;AA=T|||;VT=SNP
10	54559967	rs11003157	G	C	100	PASS	AC=1386;AF=0.276757;AN=5008;NS=2504;DP=17649;EAS_AF=0.3185;AMR_AF=0.3156;AFR_AF=0.2511;EUR_AF=0.2614;SAS_AF=0.2566;AA=C|||;VT=SNP
10	54560052	rs35975369	C	T	100	PASS	AC=1386;AF=0.276757;AN=5008;NS=2504;DP=19100;EAS_AF=0.3194;AMR_AF=0.3156;AFR_AF=0.2504;EUR_AF=0.2614;SAS_AF=0.2566;AA=C|||;VT=SNP
10	54560085	rs35960424	C	A	100	PASS	AC=1386;AF=0.276757;AN=5008;NS=2504;DP=18788;EAS_AF=0.3194;AMR_AF=0.3156;AFR_AF=0.2504;EUR_AF=0.2614;SAS_AF=0.2566;AA=c|||;VT=SNP
10	54560175	rs35404288	C	T	100	PASS	AC=1379;AF=0.275359;AN=5008;NS=2504;DP=17720;EAS_AF=0.3165;AMR_AF=0.3127;AFR_AF=0.2504;EUR_AF=0.2604;SAS_AF=0.2556;AA=c|||;VT=SNP
10	54560193	rs34227331	A	C	100	PASS	AC=1379;AF=0.275359;AN=5008;NS=2504;DP=18031;EAS_AF=0.3165;AMR_AF=0.3127;AFR_AF=0.2504;EUR_AF=0.2604;SAS_AF=0.2556;AA=a|||;VT=SNP
10	54560250	rs12412781	G	A	100	PASS	AC=1396;AF=0.278754;AN=5008;NS=2504;DP=17584;EAS_AF=0.3165;AMR_AF=0.3127;AFR_AF=0.2625;EUR_AF=0.2594;SAS_AF=0.2577;AA=g|||;VT=SNP
10	54560518	rs6480962	T	C	100	PASS	AC=3219;AF=0.642772;AN=5008;NS=2504;DP=19587;EAS_AF=0.6667;AMR_AF=0.6297;AFR_AF=0.4909;EUR_AF=0.7286;SAS_AF=0.7444;AA=T|||;VT=SNP
10	54560624	rs67207881	G	A	100	PASS	AC=1675;AF=0.334465;AN=5008;NS=2504;DP=18531;EAS_AF=0.3958;AMR_AF=0.3804;AFR_AF=0.2489;EUR_AF=0.3956;SAS_AF=0.2914;AA=G|||;VT=SNP
10	54560690	rs67093032	C	T	100	PASS	AC=1387;AF=0.276957;AN=5008;NS=2504;DP=17687;EAS_AF=0.3214;AMR_AF=0.3156;AFR_AF=0.2504;EUR_AF=0.2604;SAS_AF=0.2566;AA=c|||;VT=SNP
10	54560807	rs68003298	A	T	100	PASS	AC=1390;AF=0.277556;AN=5008;NS=2504;DP=19721;EAS_AF=0.3204;AMR_AF=0.3141;AFR_AF=0.2511;EUR_AF=0.2624;SAS_AF=0.2587;AA=a|||;VT=SNP
10	54560895	rs112854269	G	C	100	PASS	AC=348;AF=0.0694888;AN=5008;NS=2504;DP=19476;EAS_AF=0.0754;AMR_AF=0.0663;AFR_AF=0.0416;EUR_AF=0.1342;SAS_AF=0.0368;AA=G|||;VT=SNP
10	54560930	rs111727081	C	G	100	PASS	AC=1387;AF=0.276957;AN=5008;NS=2504;DP=19938;EAS_AF=0.3204;AMR_AF=0.3141;AFR_AF=0.2511;EUR_AF=0.2614;SAS_AF=0.2566;AA=c|||;VT=SNP
10	54561034	rs35637793	G	T	100	PASS	AC=1388;AF=0.277157;AN=5008;NS=2504;DP=18022;EAS_AF=0.3214;AMR_AF=0.3141;AFR_AF=0.2504;EUR_AF=0.2644;SAS_AF=0.2546;AA=G|||;VT=SNP
10	54561208	rs35661593	C	A	100	PASS	AC=1385;AF=0.276558;AN=5008;NS=2504;DP=17731;EAS_AF=0.3234;AMR_AF=0.3112;AFR_AF=0.2496;EUR_AF=0.2634;SAS_AF=0.2536;AA=c|||;VT=SNP
10	54561285	rs35850074	G	A	100	PASS	AC=1392;AF=0.277955;AN=5008;NS=2504;DP=18366;EAS_AF=0.3254;AMR_AF=0.3141;AFR_AF=0.2496;EUR_AF=0.2644;SAS_AF=0.2556;AA=g|||;VT=SNP
10	54561347	rs12771335	C	G	100	PASS	AC=1398;AF=0.279153;AN=5008;NS=2504;DP=17382;EAS_AF=0.3254;AMR_AF=0.3156;AFR_AF=0.2526;EUR_AF=0.2644;SAS_AF=0.2566;AA=c|||;VT=SNP
10	54561386	rs12769896	G	A	100	PASS	AC=1397;AF=0.278954;AN=5008;NS=2504;DP=17171;EAS_AF=0.3254;AMR_AF=0.3156;AFR_AF=0.2526;EUR_AF=0.2644;SAS_AF=0.2556;AA=G|||;VT=SNP
10	54561422	rs35055020	A	G	100	PASS	AC=1394;AF=0.278355;AN=5008;NS=2504;DP=14990;EAS_AF=0.3244;AMR_AF=0.3156;AFR_AF=0.2526;EUR_AF=0.2634;SAS_AF=0.2546;AA=a|||;VT=SNP
10	54561593	rs12771797	C	T	100	PASS	AC=1396;AF=0.278754;AN=5008;NS=2504;DP=17205;EAS_AF=0.3244;AMR_AF=0.3156;AFR_AF=0.2534;EUR_AF=0.2634;SAS_AF=0.2556;AA=c|||;VT=SNP
10	54561614	rs12772543	A	G	100	PASS	AC=1397;AF=0.278954;AN=5008;NS=2504;DP=17498;EAS_AF=0.3254;AMR_AF=0.3156;AFR_AF=0.2534;EUR_AF=0.2634;SAS_AF=0.2556;AA=G|||;VT=SNP
10	54561621	rs12770359	G	A	100	PASS	AC=1397;AF=0.278954;AN=5008;NS=2504;DP=17395;EAS_AF=0.3254;AMR_AF=0.3156;AFR_AF=0.2534;EUR_AF=0.2634;SAS_AF=0.2556;AA=A|||;VT=SNP
10	54561643	rs11003158	A	C	100	PASS	AC=1531;AF=0.305711;AN=5008;NS=2504;DP=17887;EAS_AF=0.4028;AMR_AF=0.2709;AFR_AF=0.2595;EUR_AF=0.3032;SAS_AF=0.2955;AA=A|||;VT=SNP
10	54561699	rs12772757	A	T	100	PASS	AC=1391;AF=0.277756;AN=5008;NS=2504;DP=16935;EAS_AF=0.3204;AMR_AF=0.3156;AFR_AF=0.2534;EUR_AF=0.2614;SAS_AF=0.2566;AA=A|||;VT=SNP
10	54561819	rs35967208	G	A	100	PASS	AC=1387;AF=0.276957;AN=5008;NS=2504;DP=17905;EAS_AF=0.3204;AMR_AF=0.3141;AFR_AF=0.2511;EUR_AF=0.2614;SAS_AF=0.2566;AA=g|||;VT=SNP
10	54561866	rs34599733	T	C	100	PASS	AC=1392;AF=0.277955;AN=5008;NS=2504;DP=17101;EAS_AF=0.3204;AMR_AF=0.3156;AFR_AF=0.2542;EUR_AF=0.2614;SAS_AF=0.2566;AA=t|||;VT=SNP
10	54562021	rs34183564	G	A	100	PASS	AC=1393;AF=0.278155;AN=5008;NS=2504;DP=16114;EAS_AF=0.3204;AMR_AF=0.3156;AFR_AF=0.2542;EUR_AF=0.2614;SAS_AF=0.2577;AA=g|||;VT=SNP
10	54562117	rs75513642	G	A	100	PASS	AC=1384;AF=0.276358;AN=5008;NS=2504;DP=14862;EAS_AF=0.3194;AMR_AF=0.3127;AFR_AF=0.2534;EUR_AF=0.2594;SAS_AF=0.2546;AA=g|||;VT=SNP
10	54562306	rs72794794	C	T	100	PASS	AC=1383;AF=0.276158;AN=5008;NS=2504;DP=15563;EAS_AF=0.3185;AMR_AF=0.3156;AFR_AF=0.2534;EUR_AF=0.2594;SAS_AF=0.2526;AA=C|||;VT=SNP
10	54562356	rs35191943	A	T	100	PASS	AC=1393;AF=0.278155;AN=5008;NS=2504;DP=14931;EAS_AF=0.3224;AMR_AF=0.317;AFR_AF=0.2542;EUR_AF=0.2604;SAS_AF=0.2556;AA=A|||;VT=SNP
10	54562639	rs6480963	C	T	100	PASS	AC=1395;AF=0.278554;AN=5008;NS=2504;DP=14027;EAS_AF=0.3204;AMR_AF=0.317;AFR_AF=0.2542;EUR_AF=0.2624;SAS_AF=0.2577;AA=T|||;VT=SNP
10	54562894	rs6480965	G	A	100	PASS	AC=1395;AF=0.278554;AN=5008;NS=2504;DP=14329;EAS_AF=0.3204;AMR_AF=0.317;AFR_AF=0.2534;EUR_AF=0.2634;SAS_AF=0.2577;AA=A|||;VT=SNP
10	54562961	rs6480967	C	T	100	PASS	AC=1393;AF=0.278155;AN=5008;NS=2504;DP=14985;EAS_AF=0.3204;AMR_AF=0.317;AFR_AF=0.2534;EUR_AF=0.2614;SAS_AF=0.2577;AA=C|||;VT=SNP
10	54563015	rs12254353	G	A	100	PASS	AC=1692;AF=0.337859;AN=5008;NS=2504;DP=16690;EAS_AF=0.2659;AMR_AF=0.3617;AFR_AF=0.2322;EUR_AF=0.4274;SAS_AF=0.4458;AA=G|||;VT=SNP
10	54563025	rs7478412	A	G	100	PASS	AC=1267;AF=0.252995;AN=5008;NS=2504;DP=16827;EAS_AF=0.3194;AMR_AF=0.2983;AFR_AF=0.1694;EUR_AF=0.2604;SAS_AF=0.2577;AA=A|||;VT=SNP
10	54563060	rs7476170	G	T	100	PASS	AC=1458;AF=0.291134;AN=5008;NS=2504;DP=17163;EAS_AF=0.3204;AMR_AF=0.3415;AFR_AF=0.2564;EUR_AF=0.2992;SAS_AF=0.2638;AA=g|||;VT=SNP
```
