## Supplementary material for "Characterization of shared and ancestry-specific signals driving complex traits using multi-ancestry fine-mapping": mesusieoutput

```
                 eur          afr      eur_afr
   [1,] 2.363879e-04 0.0001188325 8.016971e-05
   [2,] 2.366429e-04 0.0001188364 8.038160e-05
   [3,] 8.887068e-05 0.0001193702 2.966267e-05
   [4,] 1.280765e-04 0.0001193989 4.218078e-05
   [5,] 8.240506e-05 0.0001184020 2.686765e-05
   [6,] 8.898979e-05 0.0001193651 2.970798e-05
   [7,] 8.195880e-05 0.0001198003 2.611463e-05
   [8,] 2.134731e-04 0.0001191191 7.048588e-05
   [9,] 8.853733e-05 0.0001219638 2.718257e-05
  [10,] 2.409763e-04 0.0001188364 8.187014e-05
  [11,] 8.928218e-05 0.0001193908 2.984148e-05
  [12,] 4.043152e-04 0.0001181083 1.245843e-04
  [13,] 8.358476e-05 0.0001185503 2.709848e-05
  [14,] 8.401766e-05 0.0001198395 2.655683e-05
  [15,] 8.236532e-05 0.0001200895 2.615023e-05
  [16,] 3.572558e-04 0.0001181431 1.041119e-04
  [17,] 3.683458e-04 0.0001178112 1.112078e-04
  [18,] 8.273893e-05 0.0001199461 2.625250e-05
  [19,] 8.291429e-05 0.0001199108 2.629764e-05
  [20,] 8.204676e-05 0.0001185014 2.669979e-05
  [21,] 8.365616e-05 0.0001193998 2.656372e-05
  [22,] 3.477338e-04 0.0001187957 9.981761e-05
  [23,] 8.137026e-05 0.0001184462 2.654097e-05
  [24,] 8.417649e-05 0.0001193501 2.669940e-05
  [25,] 8.398352e-05 0.0001192378 2.668647e-05
  [26,] 8.493874e-05 0.0001190864 2.696632e-05
  [27,] 1.229967e-04 0.0001199022 4.215076e-05
  [28,] 8.154441e-05 0.0001178954 2.681856e-05
  [29,] 8.130341e-05 0.0001179060 2.672378e-05
  [30,] 8.097236e-05 0.0001187242 2.613717e-05
  [31,] 3.246946e-04 0.0001187809 9.304976e-05
  [32,] 8.111160e-05 0.0001187934 2.615197e-05
  [33,] 4.393321e-04 0.0001180363 1.425454e-04
  [34,] 8.965482e-05 0.0001193538 2.994611e-05
  [35,] 3.797009e-04 0.0001179761 1.169958e-04
  [36,] 1.251474e-04 0.0001198926 4.287657e-05
  [37,] 8.185387e-05 0.0001178877 2.663463e-05
  [38,] 2.576904e-04 0.0001190375 9.131405e-05
  [39,] 1.211153e-04 0.0001198992 4.203631e-05
  [40,] 2.449553e-04 0.0001193443 8.932324e-05
  [41,] 2.368685e-04 0.0001194119 8.680412e-05
  [42,] 2.035550e-04 0.0001196453 7.729930e-05
  [43,] 1.597815e-04 0.0001176297 5.360355e-05
  [44,] 1.239199e-04 0.0001198814 4.238102e-05
  [45,] 1.234763e-04 0.0001199003 4.297198e-05
  [46,] 1.257450e-04 0.0001198796 4.302195e-05
  [47,] 1.702031e-04 0.0001184351 6.148351e-05
  [48,] 1.243597e-04 0.0001192351 3.977374e-05
  [49,] 1.252251e-04 0.0001192442 3.999961e-05
  [50,] 2.732032e-04 0.0001181056 9.793064e-05
  [51,] 1.809903e-04 0.0001176184 6.009390e-05
  [52,] 1.235632e-04 0.0001199052 4.301577e-05
  [53,] 2.877925e-04 0.0001179794 8.948933e-05
  [54,] 9.098263e-05 0.0001194914 3.057956e-05
  [55,] 9.096944e-05 0.0001195739 3.064680e-05
  [56,] 4.451786e-04 0.0001201141 1.809759e-04
  [57,] 1.736021e-04 0.0001176347 5.826522e-05
  [58,] 2.142225e-04 0.0001194943 7.869969e-05
  [59,] 1.512717e-04 0.0001175909 5.025962e-05
  [60,] 1.909612e-04 0.0001209228 7.624839e-05
  [61,] 9.231614e-05 0.0001213321 3.270115e-05
  [62,] 1.183689e-04 0.0001195390 4.254472e-05
  [63,] 9.030805e-05 0.0001194405 3.026669e-05
  [64,] 2.643205e-04 0.0001179369 8.748948e-05
  [65,] 1.226077e-04 0.0001199158 4.207258e-05
  [66,] 1.969258e-04 0.0001188290 6.445491e-05
  [67,] 9.185376e-05 0.0001195446 3.103851e-05
  [68,] 9.171149e-05 0.0001215654 3.245961e-05
  [69,] 1.149212e-04 0.0001195031 3.975176e-05
  [70,] 3.073414e-04 0.0001177127 9.968882e-05
  [71,] 2.697176e-04 0.0001195107 1.027209e-04
  [72,] 1.977000e-04 0.0001191938 6.111669e-05
  [73,] 9.232252e-05 0.0001194797 3.107737e-05
  [74,] 1.274354e-04 0.0001197345 4.583067e-05
  [75,] 9.308661e-05 0.0001205095 3.272357e-05
  [76,] 9.044057e-05 0.0001194011 3.029293e-05
  [77,] 9.357128e-05 0.0001203554 3.287914e-05
  [78,] 2.020290e-04 0.0001188519 6.503413e-05
  [79,] 9.338658e-05 0.0001212369 3.319915e-05
  [80,] 1.254570e-04 0.0001199155 4.309411e-05
  [81,] 2.877651e-04 0.0001179979 9.669957e-05
  [82,] 8.966379e-05 0.0001194096 2.999620e-05
  [83,] 1.007985e-04 0.0001176008 3.275617e-05
  [84,] 2.867216e-04 0.0001176204 9.307793e-05
  [85,] 9.908223e-05 0.0001195473 3.285147e-05
  [86,] 7.638412e-05 0.0001202036 2.649251e-05
  [87,] 7.773786e-05 0.0001202314 2.712838e-05
  [88,] 9.251190e-05 0.0001194625 3.048940e-05
  [89,] 7.792466e-05 0.0001219651 2.780200e-05
  [90,] 7.681602e-05 0.0001200766 2.665472e-05
  [91,] 1.602201e-04 0.0001195946 5.361960e-05
  [92,] 9.761981e-05 0.0001179766 3.202849e-05
  [93,] 9.115719e-05 0.0001193079 3.038045e-05
  [94,] 9.946932e-05 0.0001199331 3.288292e-05
  [95,] 1.022826e-04 0.0001200868 3.728182e-05
  [96,] 1.005963e-04 0.0001205417 3.722928e-05
  [97,] 9.140464e-04 0.0001199938 3.491311e-04
  [98,] 8.958426e-05 0.0001267253 3.541226e-05
  [99,] 1.528509e-04 0.0001193840 5.735576e-05
 [100,] 9.047852e-05 0.0001180306 3.020970e-05
 [101,] 8.798584e-05 0.0001187559 2.766302e-05
 [102,] 1.152166e-04 0.0001184885 3.818518e-05
 [103,] 1.159606e-04 0.0001184746 3.836423e-05
 [104,] 9.207478e-05 0.0001195831 3.059871e-05
 [105,] 7.379895e-05 0.0001190494 2.437690e-05
 [106,] 1.261520e-04 0.0001180116 3.983914e-05
 [107,] 1.156649e-04 0.0001184571 3.814485e-05
 [108,] 1.153689e-04 0.0001184624 3.811027e-05
 [109,] 1.166106e-04 0.0001200195 3.944338e-05
 [110,] 1.153918e-04 0.0001184617 3.811238e-05
 [111,] 1.152198e-04 0.0001184670 3.809038e-05
 [112,] 1.157635e-04 0.0001184763 3.833421e-05
 [113,] 7.224568e-05 0.0001188086 2.391004e-05
 [114,] 1.199770e-04 0.0001198090 3.714893e-05
 [115,] 1.210706e-04 0.0001197708 3.741043e-05
 [116,] 1.209826e-04 0.0001197625 3.739621e-05
 [117,] 1.213104e-04 0.0001198952 3.738503e-05
 [118,] 1.214895e-04 0.0001200391 3.733074e-05
 [119,] 1.204194e-04 0.0001197729 3.726851e-05
 [120,] 1.150374e-04 0.0001194195 3.970805e-05
 [121,] 1.143509e-04 0.0001198554 3.790610e-05
 [122,] 1.147774e-04 0.0001200873 3.772657e-05
 [123,] 1.138614e-04 0.0001201415 3.763274e-05
 [124,] 1.111456e-04 0.0001198493 3.692693e-05
 [125,] 1.128610e-04 0.0001195965 3.750355e-05
 [126,] 1.128741e-04 0.0001195610 3.745096e-05
 [127,] 1.108683e-04 0.0001198493 3.683657e-05
 [128,] 7.249867e-05 0.0001186920 2.390692e-05
 [129,] 7.224802e-05 0.0001191942 2.369907e-05
 [130,] 8.899615e-05 0.0001177705 2.997144e-05
 [131,] 7.301733e-05 0.0001191901 2.389145e-05
 [132,] 7.296437e-05 0.0001187342 2.401834e-05
 [133,] 7.349767e-05 0.0001192612 2.396695e-05
 [134,] 7.192792e-05 0.0001186685 2.371867e-05
 [135,] 9.682625e-05 0.0001177406 3.184783e-05
 [136,] 1.109252e-04 0.0001198513 3.682918e-05
 [137,] 7.039039e-05 0.0001203761 2.337353e-05
 [138,] 7.323405e-05 0.0001184939 2.418893e-05
 [139,] 7.367453e-05 0.0001187337 2.417991e-05
 [140,] 7.357671e-05 0.0001187164 2.416089e-05
 [141,] 1.128024e-04 0.0001195908 3.747040e-05
 [142,] 7.288431e-05 0.0001184658 2.412236e-05
 [143,] 7.371884e-05 0.0001187319 2.419354e-05
 [144,] 8.805965e-05 0.0001175639 2.911974e-05
 [145,] 7.316926e-05 0.0001193695 2.392384e-05
 [146,] 1.137631e-04 0.0001194652 3.814396e-05
 [147,] 9.072542e-05 0.0001177378 2.991749e-05
 [148,] 7.312375e-05 0.0001184974 2.415106e-05
 [149,] 1.113777e-04 0.0001198514 3.697626e-05
 [150,] 7.321914e-05 0.0001193802 2.393349e-05
 [151,] 1.095682e-04 0.0001198522 3.637630e-05
 [152,] 7.415090e-05 0.0001187243 2.432095e-05
 [153,] 1.128698e-04 0.0001194987 3.744727e-05
 [154,] 7.333743e-05 0.0001191271 2.399099e-05
 [155,] 1.139158e-04 0.0001200405 3.764967e-05
 [156,] 1.107329e-04 0.0001198512 3.676855e-05
 [157,] 1.063133e-04 0.0001198494 3.535550e-05
 [158,] 8.935806e-05 0.0001180709 3.055807e-05
 [159,] 1.122000e-04 0.0001198514 3.724467e-05
 [160,] 7.357832e-05 0.0001191333 2.405233e-05
 [161,] 1.145141e-04 0.0001198746 3.808109e-05
 [162,] 7.406222e-05 0.0001185008 2.443438e-05
 [163,] 7.391665e-05 0.0001191010 2.415279e-05
 [164,] 7.468266e-05 0.0001187360 2.446758e-05
 [165,] 1.128261e-04 0.0001195498 3.748047e-05
 [166,] 7.409416e-05 0.0001194593 2.413663e-05
 [167,] 1.140840e-04 0.0001204262 3.764997e-05
 [168,] 7.449311e-05 0.0001187456 2.440707e-05
 [169,] 9.510349e-05 0.0001183689 3.301640e-05
 [170,] 1.104551e-04 0.0001198513 3.667558e-05
 [171,] 1.138124e-04 0.0001200827 3.767457e-05
 [172,] 7.397917e-05 0.0001184962 2.441709e-05
 [173,] 7.401013e-05 0.0001185217 2.438357e-05
 [174,] 7.434669e-05 0.0001185080 2.451560e-05
 [175,] 7.424562e-05 0.0001194031 2.419156e-05
 [176,] 1.002333e-04 0.0001182736 3.223066e-05
 [177,] 7.061366e-05 0.0001203354 2.335855e-05
 [178,] 7.446054e-05 0.0001187389 2.440177e-05
 [179,] 9.545877e-05 0.0001177397 3.138537e-05
 [180,] 1.136487e-04 0.0001219920 3.518947e-05
 [181,] 1.069972e-04 0.0001176110 3.534371e-05
 [182,] 1.114042e-04 0.0001198514 3.698471e-05
 [183,] 1.128720e-04 0.0001193851 3.741645e-05
 [184,] 7.365554e-05 0.0001191508 2.406731e-05
 [185,] 1.134685e-04 0.0001219895 3.515355e-05
 [186,] 1.128727e-04 0.0001193978 3.742018e-05
 [187,] 7.436123e-05 0.0001187274 2.438001e-05
 [188,] 7.352903e-05 0.0001191329 2.403966e-05
 [189,] 1.128739e-04 0.0001193843 3.741511e-05
 [190,] 1.133238e-04 0.0001199371 3.762721e-05
 [191,] 1.143247e-04 0.0001219776 3.533662e-05
 [192,] 1.120888e-04 0.0001188916 3.733926e-05
 [193,] 1.140256e-04 0.0001199961 3.765842e-05
 [194,] 1.129914e-04 0.0001190436 3.742993e-05
 [195,] 7.588568e-05 0.0001184577 2.509241e-05
 [196,] 7.495160e-05 0.0001190036 2.447721e-05
 [197,] 1.143577e-04 0.0001198573 3.782208e-05
 [198,] 1.137959e-04 0.0001198312 3.765169e-05
 [199,] 9.204338e-05 0.0001193624 3.038217e-05
 [200,] 7.575619e-05 0.0001184586 2.505208e-05
 [201,] 1.130388e-04 0.0001190424 3.743952e-05
 [202,] 1.042538e-04 0.0001178541 3.539624e-05
 [203,] 1.191488e-04 0.0001196917 3.605431e-05
 [204,] 1.138294e-04 0.0001198371 3.765802e-05
 [205,] 1.178741e-04 0.0001217608 3.614682e-05
 [206,] 9.731028e-05 0.0001183957 3.064927e-05
 [207,] 7.586008e-05 0.0001184847 2.467933e-05
 [208,] 1.131083e-04 0.0001190193 3.743460e-05
 [209,] 7.664644e-05 0.0001184406 2.491875e-05
 [210,] 9.902800e-05 0.0001176286 3.279945e-05
 [211,] 7.697544e-05 0.0001191082 2.477351e-05
 [212,] 7.646628e-05 0.0001186565 2.476918e-05
 [213,] 7.622236e-05 0.0001186005 2.472642e-05
 [214,] 1.132239e-04 0.0001190460 3.752022e-05
 [215,] 1.088620e-04 0.0001178003 3.477411e-05
 [216,] 1.099730e-04 0.0001187000 3.383957e-05
 [217,] 7.796807e-05 0.0001179853 2.566986e-05
 [218,] 7.534936e-05 0.0001194250 2.442996e-05
 [219,] 8.040114e-05 0.0001190523 2.550258e-05
 [220,] 7.476560e-05 0.0001190580 2.442523e-05
 [221,] 1.188582e-04 0.0001177506 3.967127e-05
 [222,] 7.630608e-05 0.0001175454 2.524324e-05
 [223,] 1.200604e-04 0.0001201649 3.665372e-05
 [224,] 1.114368e-04 0.0001181205 3.692777e-05
 [225,] 7.818053e-05 0.0001175633 2.571374e-05
 [226,] 7.657890e-05 0.0001190334 2.494899e-05
 [227,] 8.338078e-05 0.0001180233 2.817482e-05
 [228,] 7.547107e-05 0.0001196188 2.444663e-05
 [229,] 1.171330e-04 0.0001177020 3.808145e-05
 [230,] 1.198311e-04 0.0001198497 3.966836e-05
 [231,] 1.157060e-04 0.0001176874 3.781183e-05
 [232,] 7.885819e-05 0.0001175553 2.606499e-05
 [233,] 7.972825e-05 0.0001175549 2.636140e-05
 [234,] 8.298515e-05 0.0001180360 2.805253e-05
 [235,] 7.906457e-05 0.0001175565 2.617733e-05
 [236,] 8.356597e-05 0.0001179492 2.792894e-05
 [237,] 8.294054e-05 0.0001189959 2.685677e-05
 [238,] 1.530514e-04 0.0001200291 5.328500e-05
 [239,] 1.137478e-04 0.0001199098 3.778716e-05
 [240,] 1.275095e-04 0.0001179819 4.346891e-05
 [241,] 1.488732e-04 0.0001176585 4.861419e-05
 [242,] 8.268927e-05 0.0001190161 2.676284e-05
 [243,] 1.060638e-04 0.0001194038 3.446252e-05
 [244,] 1.240484e-04 0.0001198444 4.113692e-05
 [245,] 1.573841e-04 0.0001180165 5.358917e-05
 [246,] 9.518435e-05 0.0001181643 3.243099e-05
 [247,] 1.469895e-04 0.0001178834 4.562681e-05
 [248,] 1.025062e-04 0.0001202168 3.154933e-05
 [249,] 1.135595e-04 0.0001196694 3.794748e-05
 [250,] 1.124816e-04 0.0001197568 3.903312e-05
 [251,] 1.040383e-04 0.0001177807 3.318121e-05
 [252,] 8.595318e-05 0.0001208335 2.680914e-05
 [253,] 1.098242e-04 0.0001211790 3.422308e-05
 [254,] 2.019286e-04 0.0001178802 6.171302e-05
 [255,] 1.179999e-04 0.0001180560 3.798203e-05
 [256,] 1.351926e-04 0.0001183845 4.102102e-05
 [257,] 1.092620e-04 0.0001184852 3.544124e-05
 [258,] 1.117276e-04 0.0001201860 3.494252e-05
 [259,] 1.101193e-04 0.0001182628 3.634474e-05
 [260,] 1.125967e-04 0.0001227068 3.853715e-05
 [261,] 1.132543e-04 0.0001198182 3.815672e-05
 [262,] 9.985953e-05 0.0001183507 3.317903e-05
 [263,] 1.114805e-04 0.0001193513 3.781752e-05
 [264,] 1.134339e-04 0.0001187775 3.757043e-05
 [265,] 1.491111e-04 0.0001176533 4.723255e-05
 [266,] 1.128945e-04 0.0001178921 3.604039e-05
 [267,] 1.425810e-04 0.0001175977 4.561772e-05
 [268,] 1.006444e-04 0.0001198453 3.357713e-05
 [269,] 1.113862e-04 0.0001179060 3.552787e-05
 [270,] 1.491768e-04 0.0001176599 4.721583e-05
 [271,] 1.495915e-04 0.0001176225 4.759216e-05
 [272,] 1.192518e-04 0.0001207682 3.843068e-05
 [273,] 1.147278e-04 0.0001175636 3.717980e-05
 [274,] 1.146566e-04 0.0001175730 3.709622e-05
 [275,] 1.130466e-04 0.0001204475 3.829589e-05
 [276,] 1.133238e-04 0.0001206275 3.860494e-05
 [277,] 1.225175e-04 0.0001176006 3.949991e-05
 [278,] 1.220962e-04 0.0001176200 3.924813e-05
 [279,] 1.211840e-04 0.0001176396 3.885747e-05
 [280,] 1.241897e-04 0.0001176243 3.986719e-05
 [281,] 8.713688e-05 0.0001190850 3.056129e-05
 [282,] 1.197493e-04 0.0001176491 3.837524e-05
 [283,] 1.180725e-04 0.0001176066 3.807460e-05
 [284,] 1.192874e-04 0.0001175958 3.852102e-05
 [285,] 1.156153e-04 0.0001176040 3.731021e-05
 [286,] 1.176642e-04 0.0001175795 3.816280e-05
 [287,] 8.370673e-05 0.0001202586 2.648476e-05
 [288,] 1.141357e-04 0.0001176142 3.680034e-05
 [289,] 1.067331e-04 0.0001191231 3.232793e-05
 [290,] 1.058131e-04 0.0001191563 3.205719e-05
 [291,] 1.053677e-04 0.0001190577 3.201503e-05
 [292,] 1.057849e-04 0.0001189232 3.223826e-05
 [293,] 1.065050e-04 0.0001190900 3.229292e-05
 [294,] 1.065582e-04 0.0001175697 3.470746e-05
 [295,] 1.033231e-04 0.0001189718 3.153737e-05
 [296,] 1.037877e-04 0.0001175531 3.399503e-05
 [297,] 1.025644e-04 0.0001175525 3.360873e-05
 [298,] 1.038148e-04 0.0001175480 3.413931e-05
 [299,] 1.061657e-04 0.0001175492 3.483706e-05
 [300,] 1.036318e-04 0.0001175512 3.398252e-05
 [301,] 1.042196e-04 0.0001175551 3.409813e-05
 [302,] 1.024934e-04 0.0001175558 3.354145e-05
 [303,] 1.012727e-04 0.0001175541 3.317498e-05
 [304,] 1.026914e-04 0.0001175558 3.360259e-05
 [305,] 1.025319e-04 0.0001175532 3.359385e-05
 [306,] 1.094239e-04 0.0001175603 3.569664e-05
 [307,] 1.053949e-04 0.0001175531 3.450297e-05
 [308,] 1.010988e-04 0.0001176243 3.269724e-05
 [309,] 1.021150e-04 0.0001175516 3.348699e-05
 [310,] 9.994634e-05 0.0001175559 3.272501e-05
 [311,] 1.005314e-04 0.0001175559 3.291264e-05
 [312,] 1.011503e-04 0.0001175530 3.315063e-05
 [313,] 1.013465e-04 0.0001175553 3.317974e-05
 [314,] 1.246825e-04 0.0001175517 4.068526e-05
 [315,] 1.241145e-04 0.0001175502 4.052695e-05
 [316,] 1.236865e-04 0.0001175531 4.032380e-05
 [317,] 1.230689e-04 0.0001175514 4.016440e-05
 [318,] 1.004024e-04 0.0001175544 3.287201e-05
 [319,] 9.663142e-05 0.0001203066 2.996569e-05
 [320,] 1.248651e-04 0.0001175614 4.059055e-05
 [321,] 1.016312e-04 0.0001183572 3.163146e-05
 [322,] 9.352719e-05 0.0001192412 3.085581e-05
 [323,] 1.130599e-04 0.0001200996 4.192251e-05
 [324,] 9.418901e-05 0.0001192325 3.107924e-05
 [325,] 1.241275e-04 0.0001177560 3.969509e-05
 [326,] 8.835024e-05 0.0001194209 3.132213e-05
 [327,] 9.829859e-05 0.0001175761 3.219002e-05
 [328,] 1.009879e-04 0.0001187370 3.575997e-05
 [329,] 1.164450e-04 0.0001194104 4.266866e-05
 [330,] 1.105901e-04 0.0001198946 4.083754e-05
 [331,] 8.933795e-05 0.0001189906 2.994543e-05
 [332,] 8.738060e-05 0.0001201221 2.754981e-05
 [333,] 8.777430e-05 0.0001201265 2.765533e-05
 [334,] 8.921271e-05 0.0001193803 3.007149e-05
 [335,] 9.041195e-05 0.0001188028 2.997615e-05
 [336,] 1.155593e-04 0.0001198892 4.287737e-05
 [337,] 1.136062e-04 0.0001192658 3.767244e-05
 [338,] 1.096957e-04 0.0001180419 3.771941e-05
 [339,] 8.848916e-05 0.0001190028 2.949081e-05
 [340,] 9.379700e-05 0.0001202397 3.278046e-05
 [341,] 8.404627e-05 0.0001190164 2.697552e-05
 [342,] 1.001624e-04 0.0001215210 2.968915e-05
 [343,] 8.436326e-05 0.0001194670 2.792219e-05
 [344,] 7.586812e-05 0.0001186798 2.468866e-05
 [345,] 7.130516e-05 0.0001204619 2.331335e-05
 [346,] 8.651471e-05 0.0001199166 2.832103e-05
 [347,] 8.584608e-05 0.0001198072 2.822131e-05
 [348,] 1.001180e-04 0.0001198349 3.317712e-05
 [349,] 7.951359e-05 0.0001177062 2.597468e-05
 [350,] 6.946093e-05 0.0001194033 2.315094e-05
 [351,] 1.056560e-04 0.0001204232 3.556226e-05
 [352,] 1.050943e-04 0.0001184393 3.463432e-05
 [353,] 9.713344e-05 0.0001194742 3.228939e-05
 [354,] 6.961997e-05 0.0001189860 2.317175e-05
 [355,] 6.938717e-05 0.0001192572 2.306246e-05
 [356,] 9.868071e-05 0.0001195456 3.317802e-05
 [357,] 7.638133e-05 0.0001190721 2.531690e-05
 [358,] 7.385308e-05 0.0001191896 2.485538e-05
 [359,] 7.203116e-05 0.0001180196 2.381048e-05
 [360,] 1.068549e-04 0.0001206026 3.518718e-05
 [361,] 7.539978e-05 0.0001190763 2.499367e-05
 [362,] 7.526834e-05 0.0001190763 2.495123e-05
 [363,] 1.140996e-04 0.0001203847 3.719686e-05
 [364,] 1.127220e-04 0.0001176811 3.632950e-05
 [365,] 1.196182e-04 0.0001179168 3.947259e-05
 [366,] 1.071070e-04 0.0001206001 3.521597e-05
 [367,] 1.091831e-04 0.0001176466 3.539931e-05
 [368,] 9.519304e-05 0.0001191829 2.968593e-05
 [369,] 9.557850e-05 0.0001199205 3.028142e-05
 [370,] 1.565366e-04 0.0001186152 4.972579e-05
 [371,] 1.192477e-04 0.0001179358 3.891921e-05
 [372,] 9.526933e-05 0.0001192351 2.967102e-05
 [373,] 1.135694e-04 0.0001177098 3.647120e-05
 [374,] 1.323766e-04 0.0001198594 4.088097e-05
 [375,] 1.918692e-04 0.0001218362 7.763026e-05
 [376,] 1.088762e-04 0.0001177603 3.614990e-05
 [377,] 8.664210e-05 0.0001190108 2.850545e-05
 [378,] 1.031188e-04 0.0001197689 3.262896e-05
 [379,] 1.081115e-04 0.0001206444 3.532906e-05
 [380,] 1.117249e-04 0.0001196820 3.589255e-05
 [381,] 1.129380e-04 0.0001201859 3.642002e-05
 [382,] 1.117945e-04 0.0001201771 3.612346e-05
 [383,] 1.118411e-04 0.0001200669 3.575244e-05
 [384,] 1.055613e-04 0.0001194993 3.506872e-05
 [385,] 1.112065e-04 0.0001201996 3.594494e-05
 [386,] 1.605842e-04 0.0001198609 5.757824e-05
 [387,] 1.107562e-04 0.0001200549 3.597072e-05
 [388,] 1.133839e-04 0.0001200918 3.611720e-05
 [389,] 1.107670e-04 0.0001201717 3.585572e-05
 [390,] 8.804739e-05 0.0001178427 2.976263e-05
 [391,] 1.127526e-04 0.0001200774 3.597198e-05
 [392,] 8.294369e-05 0.0001188420 2.881634e-05
 [393,] 1.056845e-04 0.0001196771 3.511702e-05
 [394,] 1.318284e-04 0.0001200503 4.766333e-05
 [395,] 1.136716e-04 0.0001200886 3.619245e-05
 [396,] 1.136856e-04 0.0001200627 3.621732e-05
 [397,] 7.459980e-05 0.0001179232 2.485894e-05
 [398,] 1.152364e-04 0.0001199579 3.588578e-05
 [399,] 1.056333e-04 0.0001196782 3.512039e-05
 [400,] 1.091726e-04 0.0001201697 3.544067e-05
 [401,] 1.756510e-04 0.0001205806 6.518230e-05
 [402,] 1.056702e-04 0.0001196752 3.511514e-05
 [403,] 7.629953e-05 0.0001183205 2.511724e-05
 [404,] 1.096192e-04 0.0001202007 3.552972e-05
 [405,] 7.457118e-05 0.0001183436 2.453846e-05
 [406,] 7.389477e-05 0.0001183159 2.437173e-05
 [407,] 1.057284e-04 0.0001196485 3.512955e-05
 [408,] 1.599135e-04 0.0001198148 5.710806e-05
 [409,] 1.620650e-04 0.0001198485 5.809137e-05
 [410,] 1.058158e-04 0.0001196467 3.524009e-05
 [411,] 1.001857e-04 0.0001201819 3.374617e-05
 [412,] 1.607135e-04 0.0001198247 5.746041e-05
 [413,] 1.626538e-04 0.0001198144 5.816116e-05
 [414,] 1.109106e-04 0.0001201530 3.591085e-05
 [415,] 1.085148e-04 0.0001202109 3.597086e-05
 [416,] 1.082760e-04 0.0001201918 3.603832e-05
 [417,] 8.059934e-05 0.0001185374 2.614202e-05
 [418,] 1.103632e-04 0.0001201530 3.576607e-05
 [419,] 1.186923e-04 0.0001223865 3.550390e-05
 [420,] 1.202267e-04 0.0001223220 3.582282e-05
 [421,] 7.372155e-05 0.0001178733 2.462822e-05
 [422,] 1.696109e-04 0.0001201429 6.232256e-05
 [423,] 1.697186e-04 0.0001201341 6.233114e-05
 [424,] 1.082682e-04 0.0001202094 3.597170e-05
 [425,] 9.751931e-05 0.0001198775 3.258378e-05
 [426,] 9.381417e-05 0.0001193620 2.934323e-05
 [427,] 7.954317e-05 0.0001190407 2.555125e-05
 [428,] 7.863601e-05 0.0001195217 2.505500e-05
 [429,] 1.792476e-04 0.0001199279 5.231181e-05
 [430,] 7.572637e-05 0.0001196340 2.461196e-05
 [431,] 1.200474e-04 0.0001200355 3.859868e-05
 [432,] 1.222348e-04 0.0001210869 3.657812e-05
 [433,] 7.937922e-05 0.0001186357 2.532129e-05
 [434,] 7.612746e-05 0.0001202663 2.413861e-05
 [435,] 1.789217e-04 0.0001209243 4.830783e-05
 [436,] 7.733031e-05 0.0001199774 2.449201e-05
 [437,] 1.369909e-04 0.0001183985 4.218142e-05
 [438,] 7.648471e-05 0.0001181697 2.513649e-05
 [439,] 1.193952e-04 0.0001187979 3.860695e-05
 [440,] 7.121748e-05 0.0001200791 2.331132e-05
 [441,] 7.089543e-05 0.0001194142 2.330587e-05
 [442,] 1.065050e-04 0.0001198390 3.537155e-05
 [443,] 6.943682e-05 0.0001191083 2.306259e-05
 [444,] 6.954415e-05 0.0001191219 2.301031e-05
 [445,] 9.392589e-05 0.0001212663 2.949452e-05
 [446,] 9.045475e-05 0.0001199344 2.998079e-05
 [447,] 6.966759e-05 0.0001190832 2.300383e-05
 [448,] 8.815543e-05 0.0001198821 3.138958e-05
 [449,] 6.969275e-05 0.0001191059 2.300504e-05
 [450,] 6.970579e-05 0.0001190291 2.300257e-05
 [451,] 1.163309e-04 0.0001195673 4.140526e-05
 [452,] 7.288876e-05 0.0001190315 2.386483e-05
 [453,] 8.923977e-05 0.0001195728 2.930440e-05
 [454,] 6.964094e-05 0.0001177485 2.301092e-05
 [455,] 7.358721e-05 0.0001197312 2.378874e-05
 [456,] 6.947205e-05 0.0001178250 2.298249e-05
 [457,] 1.124977e-04 0.0001216559 4.158626e-05
 [458,] 9.648520e-05 0.0001221812 2.975792e-05
 [459,] 1.113509e-04 0.0001201535 3.976060e-05
 [460,] 8.364296e-05 0.0001183647 2.855837e-05
 [461,] 1.150769e-04 0.0001199498 4.127779e-05
 [462,] 1.162319e-04 0.0001189946 3.963713e-05
 [463,] 7.001816e-05 0.0001194620 2.301915e-05
 [464,] 7.139867e-05 0.0001195842 2.339174e-05
 [465,] 1.106145e-04 0.0001198497 3.655480e-05
 [466,] 9.545840e-05 0.0001223822 2.951433e-05
 [467,] 9.279409e-05 0.0001236380 2.884214e-05
 [468,] 7.274500e-05 0.0001179811 2.380299e-05
 [469,] 7.263138e-05 0.0001178934 2.380074e-05
 [470,] 7.132333e-05 0.0001196129 2.337176e-05
 [471,] 9.280894e-05 0.0001237452 2.883181e-05
 [472,] 9.447729e-05 0.0001224571 2.931889e-05
 [473,] 7.268504e-05 0.0001179291 2.380352e-05
 [474,] 8.449372e-05 0.0001185901 2.885273e-05
 [475,] 7.257419e-05 0.0001178952 2.378536e-05
 [476,] 1.352833e-04 0.0001183527 4.512350e-05
 [477,] 7.231337e-05 0.0001178905 2.371741e-05
 [478,] 7.221537e-05 0.0001179055 2.368718e-05
 [479,] 7.332027e-05 0.0001198771 2.379821e-05
 [480,] 1.467296e-04 0.0001218679 4.164625e-05
 [481,] 1.175245e-04 0.0001200813 3.840257e-05
 [482,] 9.459789e-05 0.0001221389 2.940182e-05
 [483,] 7.189966e-05 0.0001178990 2.360795e-05
 [484,] 7.093511e-05 0.0001176397 2.353564e-05
 [485,] 7.239157e-05 0.0001194665 2.365312e-05
 [486,] 6.998911e-05 0.0001194449 2.301857e-05
 [487,] 7.184052e-05 0.0001204725 2.339902e-05
 [488,] 7.275941e-05 0.0001178156 2.386467e-05
 [489,] 8.454599e-05 0.0001186343 2.891679e-05
 [490,] 7.267776e-05 0.0001178206 2.383911e-05
 [491,] 7.151068e-05 0.0001201305 2.337826e-05
 [492,] 7.214453e-05 0.0001179063 2.366790e-05
 [493,] 1.028437e-04 0.0001198334 3.424672e-05
 [494,] 6.978696e-05 0.0001195128 2.300923e-05
 [495,] 9.054842e-05 0.0001221022 2.878282e-05
 [496,] 1.116741e-04 0.0001198497 3.689383e-05
 [497,] 7.305144e-05 0.0001192688 2.413247e-05
 [498,] 1.403688e-04 0.0001195114 4.220132e-05
 [499,] 8.448099e-05 0.0001187407 2.896646e-05
 [500,] 1.107900e-04 0.0001198795 3.763493e-05
 [501,] 9.788265e-05 0.0001177482 3.139160e-05
 [502,] 9.124300e-05 0.0001210477 2.752752e-05
 [503,] 1.052536e-04 0.0001184588 3.256378e-05
 [504,] 9.469487e-05 0.0001180883 2.996778e-05
 [505,] 1.068793e-04 0.0001192912 3.231853e-05
 [506,] 1.033962e-04 0.0001183028 3.220729e-05
 [507,] 7.385836e-05 0.0001186125 2.467691e-05
 [508,] 1.047372e-04 0.0001182288 3.267703e-05
 [509,] 1.164133e-04 0.0001204963 3.823184e-05
 [510,] 1.043486e-04 0.0001184195 3.234362e-05
 [511,] 1.020393e-04 0.0001200016 3.059429e-05
 [512,] 1.002975e-04 0.0001194623 3.341863e-05
 [513,] 9.477480e-05 0.0001187302 2.947289e-05
 [514,] 1.051897e-04 0.0001183919 3.261036e-05
 [515,] 1.002210e-04 0.0001194474 3.337281e-05
 [516,] 1.017252e-04 0.0001198333 3.384365e-05
 [517,] 1.214386e-04 0.0001214835 3.531156e-05
 [518,] 9.418897e-05 0.0001226568 2.914235e-05
 [519,] 1.005376e-04 0.0001195660 3.336449e-05
 [520,] 1.003417e-04 0.0001195638 3.331480e-05
 [521,] 1.122123e-04 0.0001229959 3.359538e-05
 [522,] 9.615929e-05 0.0001212008 3.508122e-05
 [523,] 1.051150e-04 0.0001198833 3.464869e-05
 [524,] 9.647300e-05 0.0001234024 3.499770e-05
 [525,] 1.088176e-04 0.0001204594 3.623059e-05
 [526,] 9.327481e-05 0.0001212165 2.994823e-05
 [527,] 1.224205e-04 0.0001199806 3.969069e-05
 [528,] 8.556748e-05 0.0001199610 2.956100e-05
 [529,] 1.306933e-04 0.0001176024 4.227976e-05
 [530,] 5.107088e-04 0.0001177840 1.750505e-04
 [531,] 8.338902e-05 0.0001179387 2.706184e-05
 [532,] 1.117721e-04 0.0001210378 4.081933e-05
 [533,] 1.124784e-04 0.0001210948 3.952145e-05
 [534,] 7.788857e-05 0.0001220436 2.746215e-05
 [535,] 1.775992e-04 0.0001185340 5.792226e-05
 [536,] 7.803068e-05 0.0001197364 2.693089e-05
 [537,] 7.702372e-05 0.0001182987 2.572835e-05
 [538,] 7.862771e-05 0.0001204343 2.742456e-05
 [539,] 7.703405e-05 0.0001199975 2.651526e-05
 [540,] 7.850402e-05 0.0001219094 2.776318e-05
 [541,] 1.602175e-04 0.0001208363 6.123935e-05
 [542,] 1.152656e-04 0.0001194756 3.820345e-05
 [543,] 7.753637e-05 0.0001198410 2.672343e-05
 [544,] 1.022845e-04 0.0001199993 3.369372e-05
 [545,] 1.311698e-04 0.0001187118 4.510058e-05
 [546,] 7.793181e-05 0.0001197690 2.689442e-05
 [547,] 1.122797e-04 0.0001209898 3.933610e-05
 [548,] 1.751497e-04 0.0001188133 5.641891e-05
 [549,] 7.713919e-05 0.0001199020 2.654299e-05
 [550,] 1.147785e-04 0.0001191163 3.782555e-05
 [551,] 7.725979e-05 0.0001198251 2.658268e-05
 [552,] 1.150797e-04 0.0001194811 3.817275e-05
 [553,] 7.695382e-05 0.0001198244 2.642928e-05
 [554,] 1.766024e-04 0.0001188076 5.697689e-05
 [555,] 1.336209e-04 0.0001187187 4.600570e-05
 [556,] 1.126308e-04 0.0001210387 3.956423e-05
 [557,] 1.022426e-04 0.0001199990 3.368241e-05
 [558,] 7.755614e-05 0.0001199948 2.683378e-05
 [559,] 7.774680e-05 0.0001197555 2.680134e-05
 [560,] 1.125659e-04 0.0001198604 3.728605e-05
 [561,] 7.701585e-05 0.0001196031 2.640056e-05
 [562,] 1.019002e-04 0.0001199997 3.358564e-05
 [563,] 1.754418e-04 0.0001188018 5.671518e-05
 [564,] 1.348252e-04 0.0001186902 4.630969e-05
 [565,] 7.717899e-05 0.0001183514 2.581795e-05
 [566,] 1.350115e-04 0.0001186723 4.628917e-05
 [567,] 1.014724e-04 0.0001199853 3.348186e-05
 [568,] 1.018937e-04 0.0001198484 3.380414e-05
 [569,] 1.464952e-04 0.0001177994 4.616552e-05
 [570,] 1.641298e-04 0.0001209949 6.320757e-05
 [571,] 1.143357e-04 0.0001187560 3.765555e-05
 [572,] 7.725660e-05 0.0001185178 2.590035e-05
 [573,] 1.742427e-04 0.0001188059 5.625570e-05
 [574,] 1.126521e-04 0.0001209691 3.952609e-05
 [575,] 1.026523e-04 0.0001200185 3.377653e-05
 [576,] 1.465967e-04 0.0001179456 4.953920e-05
 [577,] 9.916713e-05 0.0001200145 3.287307e-05
 [578,] 1.436976e-04 0.0001183137 5.017525e-05
 [579,] 1.407789e-04 0.0001177365 4.743879e-05
 [580,] 1.274557e-04 0.0001186390 4.333857e-05
 [581,] 9.907642e-05 0.0001200162 3.285228e-05
 [582,] 1.331696e-04 0.0001176433 4.417597e-05
 [583,] 1.453418e-04 0.0001183282 5.082972e-05
 [584,] 1.683933e-04 0.0001188885 5.390034e-05
 [585,] 9.915933e-05 0.0001200151 3.286969e-05
 [586,] 1.354772e-04 0.0001176491 4.502915e-05
 [587,] 1.573977e-04 0.0001176397 5.084890e-05
 [588,] 1.286715e-04 0.0001175994 4.164695e-05
 [589,] 1.120822e-04 0.0001193011 3.759834e-05
 [590,] 1.117094e-04 0.0001192932 3.743743e-05
 [591,] 9.887890e-05 0.0001201299 3.272482e-05
 [592,] 1.160842e-04 0.0001194833 3.836932e-05
 [593,] 1.776523e-04 0.0001178235 5.761875e-05
 [594,] 1.257865e-04 0.0001184271 3.862748e-05
 [595,] 1.111772e-04 0.0001193565 3.723321e-05
 [596,] 1.808963e-04 0.0001180298 5.614743e-05
 [597,] 1.799477e-04 0.0001180067 5.603790e-05
 [598,] 1.789284e-04 0.0001178278 5.775226e-05
 [599,] 1.634211e-04 0.0001191465 5.026656e-05
 [600,] 1.658345e-04 0.0001189496 5.292698e-05
 [601,] 1.584114e-04 0.0001192535 4.846831e-05
 [602,] 1.100790e-04 0.0001194354 3.680957e-05
 [603,] 1.000303e-04 0.0001197448 3.311227e-05
 [604,] 1.000753e-04 0.0001200277 3.307685e-05
 [605,] 1.116902e-04 0.0001193207 3.736397e-05
 [606,] 1.156440e-04 0.0001198044 3.744900e-05
 [607,] 1.109513e-04 0.0001193140 3.706864e-05
 [608,] 1.807966e-04 0.0001180690 5.544704e-05
 [609,] 1.611527e-04 0.0001191584 4.957021e-05
 [610,] 1.005211e-04 0.0001200277 3.319103e-05
 [611,] 1.002160e-04 0.0001200510 3.301403e-05
 [612,] 1.545543e-04 0.0001194822 5.428859e-05
 [613,] 1.579547e-04 0.0001177864 5.390750e-05
 [614,] 1.115875e-04 0.0001192756 3.721604e-05
 [615,] 1.472842e-04 0.0001180525 4.577088e-05
 [616,] 9.792293e-05 0.0001194842 3.253517e-05
 [617,] 9.805155e-05 0.0001200964 3.260509e-05
 [618,] 1.375333e-04 0.0001185312 4.848275e-05
 [619,] 9.820428e-05 0.0001201127 3.260392e-05
 [620,] 1.701141e-04 0.0001190034 5.383484e-05
 [621,] 9.846449e-05 0.0001200530 3.268691e-05
 [622,] 1.684856e-04 0.0001182176 5.251174e-05
 [623,] 7.085015e-05 0.0001180521 2.322334e-05
 [624,] 1.049675e-04 0.0001199832 3.433374e-05
 [625,] 1.057474e-04 0.0001199829 3.456671e-05
 [626,] 1.057147e-04 0.0001199826 3.455740e-05
 [627,] 1.038642e-04 0.0001199891 3.399911e-05
 [628,] 8.041631e-05 0.0001183257 2.663553e-05
 [629,] 1.072152e-04 0.0001189095 3.580449e-05
 [630,] 1.115299e-04 0.0001186241 3.771878e-05
 [631,] 1.032432e-04 0.0001187786 3.394854e-05
 [632,] 1.186822e-04 0.0001190601 4.207541e-05
 [633,] 1.676090e-04 0.0001182949 5.892319e-05
 [634,] 7.222294e-05 0.0001202650 2.445119e-05
 [635,] 1.131661e-04 0.0001193329 3.767356e-05
 [636,] 1.359662e-04 0.0001208448 5.275359e-05
 [637,] 1.378498e-04 0.0001203251 5.278433e-05
 [638,] 1.257860e-04 0.0001229693 5.058898e-05
 [639,] 8.155748e-05 0.0001179290 2.698001e-05
 [640,] 7.443519e-05 0.0001203319 2.547163e-05
 [641,] 1.388550e-04 0.0001213317 5.468588e-05
 [642,] 1.930318e-04 0.0001215411 7.777763e-05
 [643,] 1.623244e-04 0.0001212243 6.429072e-05
 [644,] 1.987472e-04 0.0001201871 7.509805e-05
 [645,] 1.475226e-04 0.0001229121 6.081078e-05
 [646,] 1.636976e-04 0.0001210396 6.450493e-05
 [647,] 2.010253e-04 0.0001202177 7.613349e-05
 [648,] 1.356930e-04 0.0001232164 5.565468e-05
 [649,] 9.438548e-05 0.0001195028 3.170121e-05
 [650,] 1.685368e-04 0.0001201897 6.444778e-05
 [651,] 1.050490e-04 0.0001205529 3.446416e-05
 [652,] 1.057334e-04 0.0001199742 3.478203e-05
 [653,] 8.732370e-05 0.0001180404 2.876282e-05
 [654,] 2.127336e-04 0.0001192712 7.277651e-05
 [655,] 2.045284e-04 0.0001201607 7.729558e-05
 [656,] 8.701064e-05 0.0001180301 2.868780e-05
 [657,] 1.464949e-04 0.0001226911 6.002288e-05
 [658,] 1.290291e-04 0.0001212738 4.991798e-05
 [659,] 7.587070e-05 0.0001194123 2.550688e-05
 [660,] 1.818844e-04 0.0001220693 7.483357e-05
 [661,] 1.053457e-04 0.0001204932 3.450576e-05
 [662,] 9.294130e-05 0.0001198124 3.080189e-05
 [663,] 8.951196e-05 0.0001180873 2.934136e-05
 [664,] 1.703523e-04 0.0001207909 6.681177e-05
 [665,] 8.069026e-05 0.0001193502 2.698541e-05
 [666,] 9.807922e-05 0.0001191271 3.284720e-05
 [667,] 1.507031e-04 0.0001233213 6.262310e-05
 [668,] 1.052825e-04 0.0001199471 3.471081e-05
 [669,] 7.462891e-05 0.0001195739 2.517850e-05
 [670,] 9.390723e-05 0.0001196235 3.168779e-05
 [671,] 9.327893e-05 0.0001195533 3.135824e-05
 [672,] 1.126201e-04 0.0001198512 3.759006e-05
 [673,] 1.835528e-04 0.0001214137 7.420517e-05
 [674,] 7.254968e-05 0.0001181511 2.404060e-05
 [675,] 7.257766e-05 0.0001181504 2.402150e-05
 [676,] 1.790687e-04 0.0001203836 6.940213e-05
 [677,] 1.132698e-04 0.0001192475 3.771642e-05
 [678,] 7.010591e-05 0.0001181430 2.311803e-05
 [679,] 7.651854e-05 0.0001195942 2.590924e-05
 [680,] 2.071033e-04 0.0001202171 7.901826e-05
 [681,] 2.724674e-04 0.0001199944 9.709326e-05
 [682,] 9.339139e-05 0.0001198164 3.093303e-05
 [683,] 2.013670e-04 0.0001208364 7.786463e-05
 [684,] 1.057968e-04 0.0001204478 3.459034e-05
 [685,] 1.862620e-04 0.0001195688 6.951172e-05
 [686,] 2.282274e-04 0.0001199468 8.609683e-05
 [687,] 7.593390e-05 0.0001202877 2.609695e-05
 [688,] 8.805933e-05 0.0001188312 2.864381e-05
 [689,] 9.369456e-05 0.0001197723 3.112075e-05
 [690,] 7.669184e-05 0.0001196499 2.603861e-05
 [691,] 1.071377e-04 0.0001192956 3.538429e-05
 [692,] 1.063553e-04 0.0001193209 3.509712e-05
 [693,] 2.129233e-04 0.0001188897 6.758699e-05
 [694,] 9.173861e-05 0.0001198167 3.041298e-05
 [695,] 7.825564e-05 0.0001178506 2.605718e-05
 [696,] 9.789628e-05 0.0001198184 3.267387e-05
 [697,] 7.058191e-05 0.0001207188 2.387272e-05
 [698,] 7.727719e-05 0.0001181952 2.577575e-05
 [699,] 6.985060e-05 0.0001199923 2.320150e-05
 [700,] 8.631181e-05 0.0001189994 2.863280e-05
 [701,] 8.531744e-05 0.0001181705 2.913495e-05
 [702,] 1.129192e-04 0.0001207397 3.718912e-05
 [703,] 8.435700e-05 0.0001176389 2.818725e-05
 [704,] 8.433913e-05 0.0001176838 2.826735e-05
 [705,] 1.452414e-04 0.0001191539 4.982454e-05
 [706,] 1.203755e-04 0.0001195674 4.059326e-05
 [707,] 1.123391e-04 0.0001203902 3.722295e-05
 [708,] 1.267761e-04 0.0001193335 4.105131e-05
 [709,] 1.261930e-04 0.0001193068 4.108481e-05
 [710,] 1.421628e-04 0.0001189497 4.720427e-05
 [711,] 1.401367e-04 0.0001191341 4.800428e-05
 [712,] 1.440339e-04 0.0001189508 4.775816e-05
 [713,] 8.312080e-05 0.0001189439 2.804140e-05
 [714,] 1.031111e-04 0.0001197609 3.418192e-05
 [715,] 1.123496e-04 0.0001204794 3.723756e-05
 [716,] 1.273717e-04 0.0001197960 4.251382e-05
 [717,] 1.464588e-04 0.0001189581 4.896666e-05
 [718,] 1.125148e-04 0.0001201607 3.717285e-05
 [719,] 1.055686e-04 0.0001196819 3.460935e-05
 [720,] 1.127200e-04 0.0001178829 3.639399e-05
 [721,] 1.248949e-04 0.0001191947 4.029323e-05
 [722,] 1.332826e-04 0.0001192420 4.356094e-05
 [723,] 1.606552e-04 0.0001189580 5.373662e-05
 [724,] 7.817258e-05 0.0001199826 2.603389e-05
 [725,] 1.621519e-04 0.0001192630 5.645741e-05
 [726,] 1.586075e-04 0.0001192305 5.501200e-05
 [727,] 1.593637e-04 0.0001189486 5.301365e-05
 [728,] 9.068509e-05 0.0001198487 2.943682e-05
 [729,] 1.688907e-04 0.0001189819 5.498766e-05
 [730,] 1.118443e-04 0.0001191457 3.705314e-05
 [731,] 1.401501e-04 0.0001191037 4.829241e-05
 [732,] 1.592094e-04 0.0001195458 5.445018e-05
 [733,] 1.363096e-04 0.0001190939 4.687935e-05
 [734,] 1.739692e-04 0.0001200553 6.699937e-05
 [735,] 1.345884e-04 0.0001191668 4.447722e-05
 [736,] 1.341358e-04 0.0001192265 4.717623e-05
 [737,] 1.130865e-04 0.0001197064 3.753583e-05
 [738,] 1.673174e-04 0.0001192242 5.811613e-05
 [739,] 1.116392e-04 0.0001195598 3.712922e-05
 [740,] 8.228370e-05 0.0001187014 2.719728e-05
 [741,] 8.137132e-05 0.0001199701 2.659457e-05
 [742,] 8.213486e-05 0.0001187361 2.705270e-05
 [743,] 1.217067e-04 0.0001197776 4.101211e-05
 [744,] 8.208601e-05 0.0001199763 2.678949e-05
 [745,] 1.427474e-04 0.0001183067 4.944774e-05
 [746,] 1.162614e-04 0.0001201684 3.959036e-05
 [747,] 1.365764e-04 0.0001192259 4.609826e-05
 [748,] 8.160067e-05 0.0001200194 2.663344e-05
 [749,] 1.452647e-04 0.0001186125 5.141705e-05
 [750,] 1.677460e-04 0.0001180102 5.889741e-05
 [751,] 1.362868e-04 0.0001192159 4.592175e-05
 [752,] 1.731090e-04 0.0001194447 6.142097e-05
 [753,] 1.421745e-04 0.0001181666 4.873238e-05
 [754,] 1.126156e-04 0.0001197128 3.742773e-05
 [755,] 1.150504e-04 0.0001217940 4.003538e-05
 [756,] 1.746954e-04 0.0001178169 6.038238e-05
 [757,] 1.750368e-04 0.0001193867 6.177104e-05
 [758,] 1.131483e-04 0.0001197691 3.757348e-05
 [759,] 1.708104e-04 0.0001194731 5.686408e-05
 [760,] 1.572672e-04 0.0001182648 5.484182e-05
 [761,] 1.021731e-04 0.0001186318 3.510830e-05
 [762,] 1.156379e-04 0.0001201098 3.921544e-05
 [763,] 1.640481e-04 0.0001184323 5.832125e-05
 [764,] 7.958301e-05 0.0001199893 2.610529e-05
 [765,] 7.934601e-05 0.0001199754 2.604888e-05
 [766,] 1.519397e-04 0.0001182807 5.285723e-05
 [767,] 7.857058e-05 0.0001200474 2.582726e-05
 [768,] 1.011054e-04 0.0001197756 3.342534e-05
 [769,] 8.007363e-05 0.0001200264 2.622099e-05
 [770,] 1.152071e-04 0.0001205566 3.935306e-05
 [771,] 1.533830e-04 0.0001180195 5.210777e-05
 [772,] 1.528516e-04 0.0001180342 5.202420e-05
 [773,] 1.668773e-04 0.0001189832 6.186919e-05
 [774,] 7.902334e-05 0.0001189025 2.592356e-05
 [775,] 7.864248e-05 0.0001200118 2.585556e-05
 [776,] 9.321191e-05 0.0001202527 2.986066e-05
 [777,] 1.556072e-04 0.0001191946 5.380052e-05
 [778,] 1.379535e-04 0.0001198789 4.439368e-05
 [779,] 1.119536e-04 0.0001190764 3.716986e-05
 [780,] 7.840729e-05 0.0001199756 2.580731e-05
 [781,] 1.125452e-04 0.0001198351 3.731059e-05
 [782,] 1.891411e-04 0.0001193788 6.144766e-05
 [783,] 8.835056e-05 0.0001178956 3.005619e-05
 [784,] 7.778827e-05 0.0001193443 2.547850e-05
 [785,] 1.174417e-04 0.0001197722 3.772958e-05
 [786,] 1.643228e-04 0.0001181052 5.022082e-05
 [787,] 1.400461e-04 0.0001197860 4.667497e-05
 [788,] 1.280017e-04 0.0001180543 4.459635e-05
 [789,] 1.115970e-04 0.0001190295 3.695613e-05
 [790,] 3.065253e-04 0.0001195776 9.660019e-05
 [791,] 7.791861e-05 0.0001203725 2.638891e-05
 [792,] 1.163366e-04 0.0001196666 3.756955e-05
 [793,] 1.247976e-04 0.0001182222 4.381435e-05
 [794,] 7.774821e-05 0.0001203838 2.631071e-05
 [795,] 1.489995e-04 0.0001198799 5.393574e-05
 [796,] 1.274135e-04 0.0001181628 4.459457e-05
 [797,] 2.790231e-04 0.0001194203 9.112943e-05
 [798,] 1.220366e-04 0.0001182858 4.283452e-05
 [799,] 7.699208e-05 0.0001204338 2.595933e-05
 [800,] 1.036191e-04 0.0001197640 3.529112e-05
 [801,] 8.894098e-04 0.0001192321 3.338516e-04
 [802,] 1.437848e-04 0.0001199457 5.204056e-05
 [803,] 1.463715e-04 0.0001188656 4.550056e-05
 [804,] 1.446248e-04 0.0001199556 5.240991e-05
 [805,] 1.259627e-04 0.0001182036 4.415408e-05
 [806,] 1.238221e-04 0.0001197572 4.120092e-05
 [807,] 7.674494e-05 0.0001203786 2.582460e-05
 [808,] 1.290148e-04 0.0001185373 4.606189e-05
 [809,] 1.252149e-04 0.0001197272 3.953295e-05
 [810,] 1.459398e-04 0.0001177356 4.761411e-05
 [811,] 1.367062e-04 0.0001185605 4.575686e-05
 [812,] 1.431747e-04 0.0001191625 4.351714e-05
 [813,] 1.136912e-04 0.0001197532 3.789720e-05
 [814,] 1.388270e-04 0.0001190457 4.689509e-05
 [815,] 1.245686e-04 0.0001185643 4.439965e-05
 [816,] 2.434602e-04 0.0001194943 7.743461e-05
 [817,] 2.243933e-04 0.0001197491 7.085172e-05
 [818,] 2.332838e-04 0.0001196561 7.405814e-05
 [819,] 1.265809e-04 0.0001180016 4.383832e-05
 [820,] 2.563254e-04 0.0001197083 8.155019e-05
 [821,] 1.062770e-04 0.0001192804 3.549908e-05
 [822,] 9.884937e-05 0.0001188945 3.274722e-05
 [823,] 8.837777e-05 0.0001206832 2.807837e-05
 [824,] 1.144613e-04 0.0001197219 3.775985e-05
 [825,] 1.044000e-04 0.0001205612 3.268045e-05
 [826,] 1.268117e-04 0.0001185986 4.279859e-05
 [827,] 1.144795e-04 0.0001186623 3.762635e-05
 [828,] 1.128619e-04 0.0001197593 3.763168e-05
 [829,] 1.437717e-04 0.0001192863 4.573706e-05
 [830,] 2.243971e-04 0.0001196892 6.949342e-05
 [831,] 1.315469e-04 0.0001197760 4.408767e-05
 [832,] 1.012296e-04 0.0001199202 3.279811e-05
 [833,] 1.999253e-04 0.0001208169 7.595030e-05
 [834,] 1.893067e-04 0.0001195292 5.982646e-05
 [835,] 2.163831e-04 0.0001207852 8.244231e-05
 [836,] 1.170854e-04 0.0001206191 3.795930e-05
 [837,] 1.857499e-04 0.0001195184 5.880768e-05
 [838,] 1.338077e-04 0.0001197834 4.495635e-05
 [839,] 1.167190e-04 0.0001201395 3.797246e-05
 [840,] 1.582059e-04 0.0001195097 4.860079e-05
 [841,] 1.134355e-04 0.0001190183 3.906236e-05
 [842,] 1.497276e-04 0.0001186939 4.703159e-05
 [843,] 1.308303e-04 0.0001197880 4.396195e-05
 [844,] 1.167793e-04 0.0001220401 3.771242e-05
 [845,] 1.307923e-04 0.0001197850 4.390845e-05
 [846,] 1.659502e-04 0.0001194576 5.099277e-05
 [847,] 1.323826e-04 0.0001197843 4.444568e-05
 [848,] 1.310467e-04 0.0001197799 4.392094e-05
 [849,] 1.129469e-04 0.0001191869 3.906556e-05
 [850,] 2.251186e-04 0.0001205572 8.493142e-05
 [851,] 1.165679e-04 0.0001201228 3.797163e-05
 [852,] 9.677183e-05 0.0001192217 3.090017e-05
 [853,] 1.049699e-04 0.0001198840 3.509711e-05
 [854,] 1.168717e-04 0.0001221379 3.768099e-05
 [855,] 1.165652e-04 0.0001200976 3.796768e-05
 [856,] 1.184572e-04 0.0001201422 3.771874e-05
 [857,] 1.166739e-04 0.0001217498 3.767620e-05
 [858,] 1.599644e-04 0.0001194465 4.928172e-05
 [859,] 1.308546e-04 0.0001197843 4.392116e-05
 [860,] 9.722039e-05 0.0001192412 3.098007e-05
 [861,] 1.049825e-04 0.0001198976 3.511323e-05
 [862,] 2.535986e-04 0.0001194948 9.275576e-05
 [863,] 1.331270e-04 0.0001197855 4.471421e-05
 [864,] 1.201367e-04 0.0001191528 4.014182e-05
 [865,] 1.573892e-04 0.0001194224 4.860257e-05
 [866,] 2.539274e-04 0.0001195957 9.356232e-05
 [867,] 2.606360e-04 0.0001195588 9.588042e-05
 [868,] 1.585361e-04 0.0001194732 4.878410e-05
 [869,] 2.245196e-04 0.0001206708 8.521491e-05
 [870,] 1.770587e-04 0.0001191683 5.649203e-05
 [871,] 9.507738e-05 0.0001191810 3.061155e-05
 [872,] 1.149212e-04 0.0001242533 4.433932e-05
 [873,] 1.145481e-04 0.0001194320 3.723106e-05
 [874,] 1.048057e-04 0.0001198714 3.499186e-05
 [875,] 1.167954e-04 0.0001201047 3.797400e-05
 [876,] 1.167026e-04 0.0001217373 3.767280e-05
 [877,] 1.415872e-04 0.0001186794 4.460004e-05
 [878,] 1.194633e-04 0.0001243966 4.719282e-05
 [879,] 9.349307e-05 0.0001187060 3.040846e-05
 [880,] 1.306491e-04 0.0001197793 4.377887e-05
 [881,] 9.589612e-05 0.0001190777 3.077100e-05
 [882,] 1.631254e-04 0.0001194521 5.018804e-05
 [883,] 1.142057e-04 0.0001192358 3.869170e-05
 [884,] 1.164169e-04 0.0001218442 3.770288e-05
 [885,] 1.167848e-04 0.0001216238 3.766379e-05
 [886,] 1.326206e-04 0.0001197786 4.442884e-05
 [887,] 1.159149e-04 0.0001242030 4.492249e-05
 [888,] 1.323967e-04 0.0001197790 4.437101e-05
 [889,] 1.144485e-04 0.0001192269 3.753874e-05
 [890,] 1.167331e-04 0.0001218520 3.767243e-05
 [891,] 2.477633e-04 0.0001184126 8.466369e-05
 [892,] 2.202535e-04 0.0001206822 8.356211e-05
 [893,] 1.166416e-04 0.0001219057 3.767891e-05
 [894,] 1.050699e-04 0.0001198959 3.511925e-05
 [895,] 1.564564e-04 0.0001195029 4.808830e-05
 [896,] 1.126811e-04 0.0001192029 3.897426e-05
 [897,] 1.758807e-04 0.0001192037 5.573159e-05
 [898,] 1.049144e-04 0.0001198718 3.504028e-05
 [899,] 1.584160e-04 0.0001194433 4.883690e-05
 [900,] 3.314272e-04 0.0001185869 9.476337e-05
 [901,] 1.311370e-04 0.0001197790 4.394136e-05
 [902,] 8.926185e-05 0.0001193897 2.867235e-05
 [903,] 8.928111e-05 0.0001193897 2.867565e-05
 [904,] 3.270089e-04 0.0001201254 8.634744e-05
 [905,] 3.543651e-04 0.0001200555 9.318976e-05
 [906,] 3.310916e-04 0.0001202067 8.704501e-05
 [907,] 3.337219e-04 0.0001204348 8.694396e-05
 [908,] 1.173232e-04 0.0001213683 3.766921e-05
 [909,] 1.173628e-04 0.0001214475 3.766962e-05
 [910,] 1.050734e-04 0.0001198855 3.511118e-05
 [911,] 1.022470e-04 0.0001194682 3.390527e-05
 [912,] 3.769707e-04 0.0001194618 1.196571e-04
 [913,] 2.739035e-04 0.0001192291 9.806407e-05
 [914,] 1.322996e-04 0.0001198012 4.460770e-05
 [915,] 1.171070e-04 0.0001199099 3.802359e-05
 [916,] 1.316260e-04 0.0001197939 4.429964e-05
 [917,] 1.307455e-04 0.0001198008 4.406172e-05
 [918,] 3.461637e-04 0.0001204024 9.001312e-05
 [919,] 2.636932e-04 0.0001184189 8.973596e-05
 [920,] 2.145802e-04 0.0001195883 6.715852e-05
 [921,] 1.018035e-04 0.0001194611 3.378785e-05
 [922,] 3.544583e-04 0.0001203319 9.223047e-05
 [923,] 1.319750e-04 0.0001198059 4.452741e-05
 [924,] 1.105184e-04 0.0001197846 3.685131e-05
 [925,] 3.615366e-04 0.0001206902 9.269908e-05
 [926,] 3.395900e-04 0.0001199172 9.014047e-05
 [927,] 3.389337e-04 0.0001200282 8.959905e-05
 [928,] 1.312982e-04 0.0001198008 4.425455e-05
 [929,] 3.636242e-04 0.0001205605 9.361858e-05
 [930,] 3.639452e-04 0.0001206459 9.340791e-05
 [931,] 2.841855e-04 0.0001191942 1.014757e-04
 [932,] 1.172693e-04 0.0001199828 3.802779e-05
 [933,] 1.200403e-04 0.0001191189 4.027939e-05
 [934,] 9.829161e-05 0.0001199507 3.319881e-05
 [935,] 1.336330e-04 0.0001197961 4.502268e-05
 [936,] 1.026522e-04 0.0001194522 3.403855e-05
 [937,] 1.016491e-04 0.0001194539 3.375551e-05
 [938,] 2.646336e-04 0.0001204798 1.001820e-04
 [939,] 1.172630e-04 0.0001197911 3.804430e-05
 [940,] 2.252900e-04 0.0001192152 7.017714e-05
 [941,] 2.681662e-04 0.0001205993 1.022987e-04
 [942,] 1.056893e-04 0.0001198690 3.539475e-05
 [943,] 4.016435e-04 0.0001203099 9.705461e-05
 [944,] 1.051220e-04 0.0001198715 3.513638e-05
 [945,] 1.051135e-04 0.0001198648 3.514642e-05
 [946,] 4.227430e-04 0.0001204427 9.843679e-05
 [947,] 3.510425e-04 0.0001202943 9.158918e-05
 [948,] 1.015105e-04 0.0001194607 3.372357e-05
 [949,] 1.014900e-04 0.0001194458 3.363954e-05
 [950,] 1.054076e-04 0.0001198809 3.528848e-05
 [951,] 3.326258e-04 0.0001203809 8.689374e-05
 [952,] 1.132378e-04 0.0001196892 3.766844e-05
 [953,] 3.033040e-04 0.0001213662 7.737074e-05
 [954,] 3.126498e-04 0.0001221633 7.770579e-05
 [955,] 2.295261e-04 0.0001205053 8.641629e-05
 [956,] 1.064426e-04 0.0001198802 3.563494e-05
 [957,] 1.014381e-04 0.0001195666 3.374005e-05
 [958,] 3.001839e-04 0.0001208098 7.800226e-05
 [959,] 1.192664e-04 0.0001192771 3.884377e-05
 [960,] 1.901960e-04 0.0001192174 5.949972e-05
 [961,] 1.014597e-04 0.0001195319 3.372473e-05
 [962,] 1.116072e-04 0.0001188390 3.801175e-05
 [963,] 1.014905e-04 0.0001195459 3.370286e-05
 [964,] 3.096366e-04 0.0001209533 7.985633e-05
 [965,] 3.070952e-04 0.0001207980 7.966032e-05
 [966,] 1.014908e-04 0.0001195753 3.370372e-05
 [967,] 2.930690e-04 0.0001208724 7.617154e-05
 [968,] 1.149435e-04 0.0001259353 3.676566e-05
 [969,] 2.021102e-04 0.0001225160 8.525133e-05
 [970,] 1.054276e-04 0.0001198795 3.525195e-05
 [971,] 1.977277e-04 0.0001192615 6.149779e-05
 [972,] 1.015974e-04 0.0001195857 3.369416e-05
 [973,] 3.137493e-04 0.0001194576 8.653527e-05
 [974,] 3.410554e-04 0.0001211316 8.580309e-05
 [975,] 1.330894e-04 0.0001199304 4.562562e-05
 [976,] 4.119704e-04 0.0001224261 9.893242e-05
 [977,] 1.174352e-04 0.0001203986 3.798957e-05
 [978,] 8.144790e-04 0.0001199553 1.736966e-04
 [979,] 9.323135e-05 0.0001194960 3.044657e-05
 [980,] 9.329406e-05 0.0001195782 3.053904e-05
 [981,] 9.447334e-05 0.0001201259 3.059836e-05
 [982,] 1.171190e-04 0.0001204819 3.795927e-05
 [983,] 9.426160e-05 0.0001200951 3.058373e-05
 [984,] 9.420574e-05 0.0001201222 3.057845e-05
 [985,] 1.112001e-04 0.0001191098 3.678786e-05
 [986,] 2.157269e-04 0.0001194988 6.638141e-05
 [987,] 9.450359e-05 0.0001202031 3.059689e-05
 [988,] 1.308814e-04 0.0001198600 4.449130e-05
 [989,] 3.528009e-04 0.0001195830 9.145778e-05
 [990,] 1.266760e-04 0.0001219831 3.542115e-05
 [991,] 1.056602e-04 0.0001197596 3.160458e-05
 [992,] 9.301992e-05 0.0001176580 3.063660e-05
 [993,] 1.159781e-04 0.0001188213 3.935415e-05
 [994,] 1.316363e-04 0.0001198702 4.488626e-05
 [995,] 9.357818e-05 0.0001176600 3.082911e-05
 [996,] 9.362881e-05 0.0001176622 3.086788e-05
 [997,] 2.286627e-04 0.0001215900 1.056708e-04
 [998,] 2.149245e-04 0.0001199202 6.478301e-05
 [999,] 1.343597e-04 0.0001187282 4.423297e-05
[1000,] 9.682883e-05 0.0001199482 3.264746e-05
[1001,] 1.267236e-04 0.0001198686 4.309441e-05
[1002,] 1.265618e-04 0.0001198691 4.303715e-05
[1003,] 9.325964e-05 0.0001176611 3.074492e-05
[1004,] 9.323845e-05 0.0001176603 3.070047e-05
[1005,] 1.266072e-04 0.0001198686 4.305184e-05
[1006,] 1.263456e-04 0.0001198622 4.292771e-05
[1007,] 3.033998e-04 0.0001186634 8.689294e-05
[1008,] 1.265924e-04 0.0001198685 4.304572e-05
[1009,] 1.474080e-04 0.0001197556 4.534972e-05
[1010,] 1.042055e-04 0.0001177859 3.499873e-05
[1011,] 3.030200e-04 0.0001186048 8.728351e-05
[1012,] 1.063431e-04 0.0001199664 3.616018e-05
[1013,] 3.122154e-04 0.0001185888 8.847236e-05
[1014,] 1.040901e-04 0.0001177458 3.484301e-05
[1015,] 1.042475e-04 0.0001177393 3.487653e-05
[1016,] 4.090853e-04 0.0001184886 9.833063e-05
[1017,] 1.118027e-04 0.0001192704 3.619293e-05
[1018,] 9.305938e-05 0.0001176632 3.062682e-05
[1019,] 1.303889e-04 0.0001199215 4.458875e-05
[1020,] 3.086471e-04 0.0001185118 8.917291e-05
[1021,] 1.266813e-04 0.0001198794 4.312306e-05
[1022,] 9.311269e-05 0.0001176583 3.066688e-05
[1023,] 2.418665e-04 0.0001198403 7.291980e-05
[1024,] 1.302408e-04 0.0001199248 4.454721e-05
[1025,] 2.037401e-04 0.0001186922 7.152004e-05
[1026,] 1.049632e-04 0.0001177289 3.510025e-05
[1027,] 1.032324e-04 0.0001177261 3.448086e-05
[1028,] 1.065538e-04 0.0001199240 3.499829e-05
[1029,] 1.048676e-04 0.0001179033 3.550768e-05
[1030,] 1.131289e-04 0.0001176901 3.694549e-05
[1031,] 9.355790e-05 0.0001176800 3.091826e-05
[1032,] 1.903043e-04 0.0001185769 5.716697e-05
[1033,] 1.134432e-04 0.0001198333 3.795296e-05
[1034,] 4.468087e-04 0.0001181638 1.325273e-04
[1035,] 5.355751e-04 0.0001179436 1.575450e-04
[1036,] 3.537236e-04 0.0001197708 1.069314e-04
[1037,] 1.100845e-04 0.0001198979 3.623203e-05
[1038,] 4.650280e-04 0.0001193344 1.416659e-04
[1039,] 8.609903e-05 0.0001179679 2.814049e-05
[1040,] 8.587907e-05 0.0001179800 2.808204e-05
[1041,] 8.554708e-05 0.0001179466 2.801429e-05
[1042,] 8.571821e-05 0.0001179969 2.803729e-05
[1043,] 8.579385e-05 0.0001179636 2.806780e-05
[1044,] 8.622954e-05 0.0001179858 2.816594e-05
[1045,] 8.540690e-05 0.0001178507 2.802432e-05
[1046,] 1.073688e-04 0.0001190003 3.609450e-05
[1047,] 1.072998e-04 0.0001198620 3.514946e-05
[1048,] 2.924874e-04 0.0001197456 8.920400e-05
[1049,] 1.921509e-04 0.0001200991 5.761555e-05
[1050,] 1.077266e-04 0.0001199107 3.540386e-05
[1051,] 2.374869e-03 0.0001212465 2.153477e-03
[1052,] 8.546719e-05 0.0001178635 2.784490e-05
[1053,] 1.013750e-04 0.0001199172 3.349807e-05
[1054,] 1.007911e-04 0.0001199175 3.332511e-05
[1055,] 1.018141e-04 0.0001199065 3.363954e-05
[1056,] 1.175949e-04 0.0001194246 3.810444e-05
[1057,] 9.796227e-05 0.0001199297 3.254928e-05
[1058,] 9.770592e-05 0.0001199305 3.249396e-05
[1059,] 1.184829e-04 0.0001184792 4.113256e-05
[1060,] 1.081631e-04 0.0001192559 3.561882e-05
[1061,] 9.787139e-05 0.0001198957 3.250528e-05
[1062,] 1.079227e-04 0.0001199889 3.646792e-05
[1063,] 1.014779e-03 0.0001181408 2.283890e-04
[1064,] 1.015488e-03 0.0001181378 2.274186e-04
[1065,] 9.764984e-05 0.0001199301 3.249689e-05
[1066,] 1.349462e-04 0.0001182290 4.477629e-05
[1067,] 1.442299e-04 0.0001182808 4.954848e-05
[1068,] 1.357086e-04 0.0001186752 4.811584e-05
[1069,] 9.769204e-05 0.0001199300 3.249454e-05
[1070,] 1.381309e-04 0.0001185930 4.878213e-05
[1071,] 9.768746e-05 0.0001199365 3.249235e-05
[1072,] 1.174025e-04 0.0001178387 3.953201e-05
[1073,] 9.342076e-05 0.0001176092 3.078660e-05
[1074,] 3.415803e-04 0.0001216452 3.146490e-04
[1075,] 1.417162e-04 0.0001182470 4.846789e-05
[1076,] 1.430752e-04 0.0001186223 5.041961e-05
[1077,] 9.737509e-05 0.0001195721 3.236462e-05
[1078,] 1.837934e-04 0.0001184332 6.632076e-05
[1079,] 3.177089e-04 0.0001219653 3.046197e-04
[1080,] 1.388310e-04 0.0001184425 4.832327e-05
[1081,] 9.749725e-05 0.0001199112 3.248831e-05
[1082,] 1.493415e-04 0.0001182703 4.889230e-05
[1083,] 1.497707e-04 0.0001182822 4.890936e-05
[1084,] 1.500841e-04 0.0001183396 5.190286e-05
[1085,] 1.485601e-04 0.0001183268 4.760929e-05
[1086,] 2.112141e-04 0.0001177504 7.173778e-05
[1087,] 1.069458e-04 0.0001200873 3.636370e-05
[1088,] 1.518343e-04 0.0001191712 4.967060e-05
[1089,] 1.871631e-04 0.0001191438 6.904354e-05
[1090,] 2.233475e-04 0.0001192146 7.867020e-05
[1091,] 1.058573e-04 0.0001201077 3.594215e-05
[1092,] 1.010915e-04 0.0001199496 3.333507e-05
[1093,] 5.129005e-04 0.0001220105 4.629149e-04
[1094,] 1.022094e-04 0.0001220032 3.909125e-05
[1095,] 1.018766e-04 0.0001199682 3.413353e-05
[1096,] 1.012229e-04 0.0001199952 3.455653e-05
[1097,] 1.014850e-04 0.0001199672 3.395524e-05
[1098,] 9.234490e-05 0.0001238022 3.562305e-05
[1099,] 1.046659e-04 0.0001199665 3.570468e-05
[1100,] 1.517554e-04 0.0001228722 1.554685e-04
[1101,] 1.047463e-04 0.0001199984 3.580853e-05
[1102,] 7.154981e-05 0.0001192711 2.374764e-05
[1103,] 1.019672e-04 0.0001199672 3.417273e-05
[1104,] 1.019917e-04 0.0001199988 3.485317e-05
[1105,] 1.135716e-04 0.0001207502 4.007381e-05
[1106,] 2.273674e-04 0.0001218538 1.928226e-04
[1107,] 1.012016e-04 0.0001219541 3.860917e-05
[1108,] 1.283889e-04 0.0001215339 1.022112e-04
[1109,] 1.962308e-04 0.0001216132 1.587023e-04
[1110,] 1.014099e-04 0.0001199795 3.452729e-05
[1111,] 1.342609e-04 0.0001200312 7.884169e-05
[1112,] 9.478582e-05 0.0001204628 3.480381e-05
[1113,] 1.087797e-04 0.0001210661 3.779628e-05
[1114,] 9.987895e-05 0.0001199801 3.395719e-05
[1115,] 9.551450e-05 0.0001200208 3.483779e-05
[1116,] 9.739762e-05 0.0001200159 3.312582e-05
[1117,] 9.441080e-05 0.0001199367 3.431834e-05
[1118,] 9.374396e-05 0.0001199542 3.405703e-05
[1119,] 9.514368e-05 0.0001199166 3.460413e-05
[1120,] 9.810912e-05 0.0001200142 3.339770e-05
[1121,] 1.518362e-04 0.0001212643 1.151276e-04
[1122,] 9.456515e-05 0.0001198894 3.434539e-05
[1123,] 9.408129e-05 0.0001198389 3.410840e-05
[1124,] 9.454571e-05 0.0001199712 3.440004e-05
[1125,] 9.465039e-05 0.0001199626 3.443672e-05
[1126,] 1.453165e-04 0.0001211708 1.081381e-04
[1127,] 1.014924e-04 0.0001199674 3.396043e-05
[1128,] 9.372843e-05 0.0001200014 3.408539e-05
[1129,] 9.401279e-05 0.0001199512 3.416542e-05
[1130,] 9.365623e-05 0.0001199876 3.404578e-05
[1131,] 9.179984e-05 0.0001199554 3.325485e-05
[1132,] 9.486374e-05 0.0001213910 3.550995e-05
[1133,] 1.050421e-04 0.0001200612 3.866440e-05
[1134,] 9.631525e-05 0.0001212916 3.607936e-05
[1135,] 9.775679e-05 0.0001213761 3.676563e-05
[1136,] 9.878814e-05 0.0001199845 3.355187e-05
[1137,] 9.184615e-05 0.0001217549 3.438721e-05
[1138,] 8.197390e-05 0.0001211203 2.958631e-05
[1139,] 9.765355e-05 0.0001200081 3.321141e-05
[1140,] 1.013716e-04 0.0001199672 3.390315e-05
[1141,] 9.800044e-05 0.0001213069 3.682374e-05
[1142,] 1.541950e-04 0.0001222885 1.431593e-04
[1143,] 9.795899e-05 0.0001212629 3.677519e-05
[1144,] 9.716580e-05 0.0001213069 3.646023e-05
[1145,] 1.712810e-04 0.0001211845 1.275023e-04
[1146,] 1.018353e-04 0.0001190553 3.620642e-05
[1147,] 1.003461e-04 0.0001214320 3.793623e-05
[1148,] 9.710597e-05 0.0001199837 3.291408e-05
[1149,] 1.031975e-04 0.0001217585 3.943179e-05
[1150,] 1.020840e-04 0.0001215657 3.880587e-05
[1151,] 1.154234e-04 0.0001217835 7.746968e-05
[1152,] 9.949211e-05 0.0001213537 3.751621e-05
[1153,] 1.002327e-04 0.0001215943 3.801122e-05
[1154,] 1.723171e-04 0.0001223798 1.623450e-04
[1155,] 9.641829e-05 0.0001197071 3.229176e-05
[1156,] 7.305490e-05 0.0001194669 2.415078e-05
[1157,] 1.014102e-04 0.0001199852 3.453358e-05
[1158,] 1.233256e-04 0.0001181532 4.285459e-05
[1159,] 1.010544e-04 0.0001199004 3.371355e-05
[1160,] 1.071616e-04 0.0001191618 3.853258e-05
[1161,] 9.914060e-05 0.0001176718 3.290785e-05
[1162,] 3.539487e-04 0.0001209580 2.550452e-04
[1163,] 1.092822e-04 0.0001205616 3.699004e-05
[1164,] 1.227170e-04 0.0001199110 4.208856e-05
[1165,] 1.218925e-04 0.0001199042 4.176412e-05
[1166,] 1.166855e-03 0.0001214631 9.253469e-04
[1167,] 1.357146e-03 0.0001218394 1.166717e-03
[1168,] 6.764161e-04 0.0001227693 6.952792e-04
[1169,] 1.203280e-04 0.0001199167 4.125062e-05
[1170,] 1.048317e-04 0.0001191764 3.346000e-05
[1171,] 1.081926e-04 0.0001191987 3.439654e-05
[1172,] 1.027382e-04 0.0001199282 3.415331e-05
[1173,] 1.091917e-04 0.0001205494 3.684218e-05
[1174,] 1.058127e-04 0.0001192151 3.519263e-05
[1175,] 1.023824e-04 0.0001196078 3.425421e-05
[1176,] 1.024030e-04 0.0001199582 3.408738e-05
[1177,] 1.162218e-04 0.0001199047 3.966005e-05
[1178,] 1.027160e-04 0.0001194708 3.429414e-05
[1179,] 1.024456e-04 0.0001194862 3.419456e-05
[1180,] 1.187505e-04 0.0001199464 4.073735e-05
[1181,] 1.025643e-04 0.0001194912 3.424943e-05
[1182,] 1.204839e-04 0.0001203018 4.291853e-05
[1183,] 1.894510e-04 0.0001178020 6.452896e-05
[1184,] 1.142012e-04 0.0001188177 3.807878e-05
[1185,] 1.141975e-04 0.0001188177 3.807612e-05
[1186,] 6.681964e-03 0.0001188471 1.679472e-03
[1187,] 1.171533e-04 0.0001192270 3.992219e-05
[1188,] 5.521619e-03 0.0001187751 1.241608e-03
[1189,] 1.141366e-04 0.0001198706 3.778638e-05
[1190,] 1.160046e-04 0.0001193774 3.942858e-05
[1191,] 9.693137e-05 0.0001202851 3.136680e-05
[1192,] 1.988175e-04 0.0001181582 3.486099e-05
[1193,] 9.616448e-05 0.0001208972 3.171503e-05
[1194,] 3.758426e-03 0.0001182887 2.200586e-04
[1195,] 9.767374e-05 0.0001205117 3.139713e-05
[1196,] 1.169142e-04 0.0001192614 3.982600e-05
[1197,] 3.515065e-03 0.0001182102 2.172349e-04
[1198,] 9.785609e-05 0.0001198290 3.256755e-05
[1199,] 9.647557e-05 0.0001196649 3.208912e-05
[1200,] 1.669542e-03 0.0001186761 4.164312e-04
[1201,] 1.127883e-04 0.0001198707 3.736703e-05
[1202,] 1.139215e-04 0.0001188467 3.786398e-05
[1203,] 9.620341e-05 0.0001211373 3.173332e-05
[1204,] 9.522508e-05 0.0001196476 3.163205e-05
[1205,] 1.164766e-04 0.0001192005 3.954718e-05
[1206,] 1.168772e-04 0.0001191281 3.969522e-05
[1207,] 1.861913e-04 0.0001184746 5.512285e-05
[1208,] 1.168639e-04 0.0001191256 3.968614e-05
[1209,] 9.605077e-05 0.0001196439 3.190561e-05
[1210,] 9.591348e-05 0.0001213076 3.186862e-05
[1211,] 9.626748e-05 0.0001196404 3.201349e-05
[1212,] 9.681212e-05 0.0001208754 3.135772e-05
[1213,] 2.131889e-04 0.0001187883 6.153823e-05
[1214,] 1.169424e-04 0.0001191366 3.973521e-05
[1215,] 9.716428e-05 0.0001208615 3.136163e-05
[1216,] 1.162593e-04 0.0001197817 3.801748e-05
[1217,] 8.966546e-05 0.0001185233 3.071005e-05
[1218,] 8.460093e-03 0.0001189613 2.635748e-03
[1219,] 9.707412e-05 0.0001208696 3.135974e-05
[1220,] 1.159495e-04 0.0001191469 3.923916e-05
[1221,] 9.740646e-05 0.0001212937 3.136640e-05
[1222,] 9.603911e-05 0.0001213979 3.181503e-05
[1223,] 1.144437e-04 0.0001197832 3.744030e-05
[1224,] 9.743324e-05 0.0001209924 3.137257e-05
[1225,] 8.943614e-05 0.0001201247 3.169769e-05
[1226,] 9.063943e-05 0.0001210730 3.275217e-05
[1227,] 9.178060e-05 0.0001210208 3.326585e-05
[1228,] 9.714157e-05 0.0001211060 3.136586e-05
[1229,] 9.085888e-05 0.0001211622 3.290109e-05
[1230,] 1.173170e-04 0.0001197886 3.831747e-05
[1231,] 9.138197e-05 0.0001213598 3.324824e-05
[1232,] 9.991977e-04 0.0001198501 6.208985e-04
[1233,] 1.166672e-04 0.0001194315 3.985279e-05
[1234,] 7.557922e-03 0.0001189928 2.466065e-03
[1235,] 1.167245e-04 0.0001196110 4.000414e-05
[1236,] 9.285062e-05 0.0001211790 3.385208e-05
[1237,] 9.257399e-05 0.0001211737 3.371881e-05
[1238,] 9.721991e-05 0.0001211226 3.136821e-05
[1239,] 1.212936e-04 0.0001197814 3.960449e-05
[1240,] 9.691383e-05 0.0001198239 3.250431e-05
[1241,] 1.130579e-04 0.0001198623 3.748927e-05
[1242,] 9.166971e-05 0.0001208622 3.313043e-05
[1243,] 8.504763e-05 0.0001183046 2.877701e-05
[1244,] 1.191876e-04 0.0001194416 4.117239e-05
[1245,] 8.969573e-05 0.0001199940 3.174617e-05
[1246,] 5.882271e-03 0.0001197244 3.268429e-03
[1247,] 9.699354e-05 0.0001209549 3.135921e-05
[1248,] 1.294551e-04 0.0001198796 4.258643e-05
[1249,] 9.709510e-05 0.0001210488 3.136135e-05
[1250,] 9.115209e-05 0.0001210305 3.297669e-05
[1251,] 1.138891e-04 0.0001198706 3.770970e-05
[1252,] 8.400067e-05 0.0001179977 2.815812e-05
[1253,] 9.039430e-05 0.0001184546 3.088290e-05
[1254,] 9.029601e-05 0.0001201570 3.210756e-05
[1255,] 1.136297e-04 0.0001198705 3.762924e-05
[1256,] 1.166836e-04 0.0001193846 3.980327e-05
[1257,] 1.088313e-04 0.0001198243 3.606375e-05
[1258,] 8.359288e-05 0.0001179615 2.797204e-05
[1259,] 9.690548e-05 0.0001208500 3.135984e-05
[1260,] 8.241379e-05 0.0001183718 2.778142e-05
[1261,] 6.200308e-04 0.0001199146 3.915639e-04
[1262,] 9.579575e-05 0.0001196641 3.188858e-05
[1263,] 1.167754e-04 0.0001194179 3.988227e-05
[1264,] 9.642391e-05 0.0001205553 3.136742e-05
[1265,] 9.704585e-05 0.0001209355 3.135021e-05
[1266,] 6.101520e-03 0.0001190998 2.281583e-03
[1267,] 6.050292e-03 0.0001192211 2.518669e-03
[1268,] 1.124383e-04 0.0001198243 3.723468e-05
[1269,] 1.499424e-02 0.0001201970 1.092152e-02
[1270,] 7.291662e-03 0.0001191987 2.967942e-03
[1271,] 1.289272e-02 0.0001200852 9.091525e-03
[1272,] 6.265756e-04 0.0001198151 3.747290e-04
[1273,] 5.807500e-04 0.0001198183 3.473028e-04
[1274,] 6.379310e-03 0.0001188696 2.826039e-03
[1275,] 5.167282e-03 0.0001193085 2.880730e-03
[1276,] 7.392544e-03 0.0001191681 2.934967e-03
[1277,] 6.751502e-03 0.0001191550 2.653643e-03
[1278,] 6.877399e-04 0.0001199394 4.396909e-04
[1279,] 5.774967e-03 0.0001181176 1.962856e-03
[1280,] 5.940846e-03 0.0001180717 1.945752e-03
[1281,] 1.015607e-04 0.0001177960 3.289504e-05
[1282,] 7.664322e-03 0.0001192126 3.161050e-03
[1283,] 9.935648e-05 0.0001175812 3.263630e-05
[1284,] 5.630649e-03 0.0001181110 1.906456e-03
[1285,] 6.694449e-03 0.0001182345 2.457997e-03
[1286,] 1.091393e-04 0.0001197902 3.571730e-05
[1287,] 1.160674e-04 0.0001190078 3.846157e-05
[1288,] 6.514806e-03 0.0001199127 4.094757e-03
[1289,] 7.449825e-03 0.0001181206 2.517981e-03
[1290,] 7.199256e-03 0.0001181348 2.462823e-03
[1291,] 7.609669e-03 0.0001181439 2.613108e-03
[1292,] 8.370252e-03 0.0001181112 2.792470e-03
[1293,] 1.163543e-04 0.0001190384 3.860316e-05
[1294,] 4.948700e-04 0.0001197765 2.950864e-04
[1295,] 8.251339e-03 0.0001191261 3.160929e-03
[1296,] 8.818522e-03 0.0001187958 3.720312e-03
[1297,] 7.265049e-03 0.0001181436 2.499270e-03
[1298,] 7.788625e-03 0.0001199287 4.947122e-03
[1299,] 7.813902e-03 0.0001181427 2.678960e-03
[1300,] 8.418409e-03 0.0001181450 2.880696e-03
[1301,] 7.360413e-03 0.0001181476 2.539149e-03
[1302,] 9.426068e-05 0.0001194779 3.180556e-05
[1303,] 7.129392e-03 0.0001181046 2.381411e-03
[1304,] 9.563538e-05 0.0001177667 3.137868e-05
[1305,] 2.606065e-04 0.0001208317 2.243181e-04
[1306,] 9.706080e-03 0.0001187535 4.960622e-03
[1307,] 1.057922e-04 0.0001199452 3.565958e-05
[1308,] 1.159309e-04 0.0001190002 3.839351e-05
[1309,] 3.703760e-03 0.0001190330 1.378367e-03
[1310,] 1.026125e-02 0.0001186270 4.921223e-03
[1311,] 9.119417e-03 0.0001186253 4.386737e-03
[1312,] 1.027358e-02 0.0001189108 5.658188e-03
[1313,] 9.634750e-05 0.0001179834 3.145864e-05
[1314,] 4.067583e-04 0.0001204739 3.223082e-04
[1315,] 1.074062e-02 0.0001191582 6.599382e-03
[1316,] 9.633300e-05 0.0001179572 3.146610e-05
[1317,] 8.883466e-03 0.0001189960 5.097017e-03
[1318,] 9.390717e-03 0.0001190397 5.482446e-03
[1319,] 9.601256e-05 0.0001179472 3.141215e-05
[1320,] 1.147456e-04 0.0001206223 3.713463e-05
[1321,] 9.850229e-05 0.0001198147 3.276923e-05
[1322,] 7.646178e-03 0.0001191028 4.603583e-03
[1323,] 9.346997e-05 0.0001196712 3.163490e-05
[1324,] 1.111426e-02 0.0001191256 6.730583e-03
[1325,] 9.197364e-03 0.0001197397 7.012168e-03
[1326,] 9.601206e-05 0.0001186380 3.134382e-05
[1327,] 3.920522e-03 0.0001192454 1.728968e-03
[1328,] 2.568167e-03 0.0001196363 1.386903e-03
[1329,] 5.825914e-03 0.0001216603 8.107574e-03
[1330,] 4.794983e-04 0.0001184424 1.277473e-04
[1331,] 1.044795e-04 0.0001197643 3.419025e-05
[1332,] 1.023105e-04 0.0001198414 3.386158e-05
[1333,] 2.038095e-03 0.0001189832 7.687326e-04
[1334,] 4.150048e-04 0.0001184258 1.080457e-04
[1335,] 2.525799e-03 0.0001189689 9.357957e-04
[1336,] 2.133696e-03 0.0001189378 7.743286e-04
[1337,] 1.463857e-04 0.0001187297 5.239378e-05
[1338,] 6.077415e-04 0.0001184257 1.543232e-04
[1339,] 1.431346e-04 0.0001187741 5.130707e-05
[1340,] 3.311527e-04 0.0001197095 2.076599e-04
[1341,] 2.392481e-03 0.0001189909 9.041627e-04
[1342,] 8.334005e-04 0.0001181895 1.755794e-04
[1343,] 9.518995e-05 0.0001197992 3.187890e-05
[1344,] 9.234011e-05 0.0001196520 3.107477e-05
[1345,] 2.053462e-03 0.0001189700 7.662487e-04
[1346,] 5.255729e-04 0.0001184353 1.370678e-04
[1347,] 9.265278e-05 0.0001196919 3.140046e-05
[1348,] 1.166878e-04 0.0001197639 3.785080e-05
[1349,] 9.913221e-05 0.0001196589 3.277449e-05
[1350,] 4.460320e-04 0.0001198402 2.940920e-04
[1351,] 1.059663e-04 0.0001197071 3.475406e-05
[1352,] 9.572677e-05 0.0001177105 3.140190e-05
[1353,] 1.099751e-04 0.0001197179 3.595161e-05
[1354,] 1.054900e-04 0.0001198328 3.492608e-05
[1355,] 1.073497e-04 0.0001197508 3.476513e-05
[1356,] 1.057686e-04 0.0001198255 3.506377e-05
[1357,] 1.098380e-04 0.0001197399 3.585569e-05
[1358,] 9.220663e-05 0.0001197970 3.114895e-05
[1359,] 4.818470e-04 0.0001196066 2.910595e-04
[1360,] 1.095038e-04 0.0001197399 3.575436e-05
[1361,] 1.049314e-04 0.0001198252 3.478273e-05
[1362,] 1.085832e-04 0.0001197326 3.549328e-05
[1363,] 1.096079e-04 0.0001197217 3.583478e-05
[1364,] 1.084012e-04 0.0001196671 3.564829e-05
[1365,] 2.045063e-03 0.0001193890 9.938343e-04
[1366,] 1.044153e-04 0.0001190717 3.495564e-05
[1367,] 1.537085e-04 0.0001204420 7.735286e-05
[1368,] 1.063253e-04 0.0001197505 3.478104e-05
[1369,] 4.594289e-03 0.0001219272 6.992063e-03
[1370,] 1.080055e-04 0.0001197397 3.530279e-05
[1371,] 4.435751e-04 0.0001201720 3.275622e-04
[1372,] 1.057315e-04 0.0001198273 3.504868e-05
[1373,] 9.148212e-05 0.0001200028 3.094406e-05
[1374,] 9.578305e-05 0.0001177103 3.145135e-05
[1375,] 2.007826e-03 0.0001189758 7.529927e-04
[1376,] 4.418826e-04 0.0001199451 3.023819e-04
[1377,] 1.096968e-04 0.0001196924 3.595404e-05
[1378,] 1.063177e-03 0.0001189979 4.090524e-04
[1379,] 1.101094e-04 0.0001196959 3.606904e-05
[1380,] 1.102176e-04 0.0001196977 3.609718e-05
[1381,] 1.098070e-04 0.0001196960 3.597527e-05
[1382,] 2.001149e-03 0.0001189722 7.483365e-04
[1383,] 1.093043e-04 0.0001197011 3.580150e-05
[1384,] 4.185697e-04 0.0001198021 2.717639e-04
[1385,] 4.368297e-04 0.0001199961 3.041310e-04
[1386,] 1.093074e-04 0.0001197022 3.580283e-05
[1387,] 9.575881e-05 0.0001177043 3.141704e-05
[1388,] 1.415516e-04 0.0001187901 5.076425e-05
[1389,] 9.865390e-05 0.0001177494 3.212568e-05
[1390,] 1.092528e-04 0.0001197052 3.577711e-05
[1391,] 1.079742e-04 0.0001196172 3.517092e-05
[1392,] 1.103707e-04 0.0001196921 3.616458e-05
[1393,] 1.052836e-04 0.0001198247 3.491689e-05
[1394,] 9.574078e-05 0.0001177336 3.139701e-05
[1395,] 1.085782e-04 0.0001197002 3.558398e-05
[1396,] 1.087818e-04 0.0001196997 3.564803e-05
[1397,] 1.483172e-04 0.0001188638 5.350609e-05
[1398,] 9.300610e-05 0.0001197380 3.138364e-05
[1399,] 1.101431e-04 0.0001196880 3.610519e-05
[1400,] 1.056838e-04 0.0001198246 3.504669e-05
[1401,] 6.450080e-03 0.0001220004 1.030155e-02
[1402,] 2.730647e-03 0.0001189046 9.631675e-04
[1403,] 1.083313e-04 0.0001196589 3.567571e-05
[1404,] 9.299300e-05 0.0001196876 3.139000e-05
[1405,] 1.092765e-04 0.0001196601 3.596902e-05
[1406,] 9.243499e-05 0.0001196819 3.116184e-05
[1407,] 1.438272e-04 0.0001188607 5.180306e-05
[1408,] 1.091542e-04 0.0001196402 3.547397e-05
[1409,] 9.584761e-05 0.0001176416 3.155020e-05
[1410,] 1.048288e-04 0.0001198452 3.463316e-05
[1411,] 1.090763e-04 0.0001196381 3.545566e-05
[1412,] 1.092271e-04 0.0001196972 3.579272e-05
[1413,] 1.092841e-04 0.0001196996 3.580327e-05
[1414,] 1.079771e-04 0.0001196870 3.544040e-05
[1415,] 2.499183e-03 0.0001189463 9.155394e-04
[1416,] 2.734568e-03 0.0001189681 1.016934e-03
[1417,] 1.073983e-04 0.0001196978 3.522905e-05
[1418,] 1.096802e-04 0.0001196985 3.592780e-05
[1419,] 4.087676e-04 0.0001189973 1.687910e-04
[1420,] 3.936425e-04 0.0001190330 1.671833e-04
[1421,] 1.039192e-04 0.0001198154 3.448250e-05
[1422,] 1.078143e-04 0.0001196452 3.556836e-05
[1423,] 1.055876e-04 0.0001196480 3.484669e-05
[1424,] 1.071150e-04 0.0001196530 3.530746e-05
[1425,] 1.071360e-04 0.0001196532 3.531271e-05
[1426,] 9.191935e-05 0.0001196213 3.087327e-05
[1427,] 1.820714e-03 0.0001188563 6.236197e-04
[1428,] 1.061815e-04 0.0001196334 3.515978e-05
[1429,] 2.847389e-04 0.0001190072 1.186436e-04
[1430,] 1.032085e-04 0.0001198152 3.436865e-05
[1431,] 1.154489e-04 0.0001194986 3.842635e-05
[1432,] 1.154577e-04 0.0001195206 3.844847e-05
[1433,] 1.154926e-04 0.0001195132 3.851199e-05
[1434,] 1.154305e-04 0.0001194935 3.839115e-05
[1435,] 9.351313e-05 0.0001194217 3.162846e-05
[1436,] 9.345929e-05 0.0001194243 3.161491e-05
[1437,] 9.241453e-05 0.0001185691 3.012055e-05
[1438,] 2.034105e-03 0.0001196381 1.101211e-03
[1439,] 1.104580e-04 0.0001198381 3.713159e-05
[1440,] 1.154854e-04 0.0001197841 3.830906e-05
[1441,] 7.099971e-03 0.0001198663 5.888376e-03
[1442,] 1.154915e-04 0.0001196850 3.828635e-05
[1443,] 3.401672e-04 0.0001199064 2.596588e-04
[1444,] 7.450885e-03 0.0001195899 5.578232e-03
[1445,] 3.151780e-04 0.0001191071 1.414729e-04
[1446,] 1.138992e-04 0.0001198233 3.775383e-05
[1447,] 3.827339e-04 0.0001195683 2.139340e-04
[1448,] 9.997846e-05 0.0001198183 3.331825e-05
[1449,] 1.052834e-04 0.0001198148 3.507335e-05
[1450,] 1.154069e-04 0.0001196362 3.835006e-05
[1451,] 6.882496e-03 0.0001197236 5.421464e-03
[1452,] 1.021888e-04 0.0001198150 3.402669e-05
[1453,] 9.355877e-05 0.0001197737 3.122904e-05
[1454,] 9.146055e-05 0.0001196404 3.048595e-05
[1455,] 1.645896e-02 0.0001213434 2.192611e-02
[1456,] 5.603110e-04 0.0001195185 3.177641e-04
[1457,] 3.949142e-02 0.0001224339 7.201844e-02
[1458,] 1.024458e-04 0.0001198117 3.414285e-05
[1459,] 9.172027e-05 0.0001197775 3.052917e-05
[1460,] 3.090003e-02 0.0001228090 6.113998e-02
[1461,] 8.908817e-05 0.0001196641 2.988358e-05
[1462,] 1.011041e-03 0.0001219078 1.313900e-03
[1463,] 2.730829e-02 0.0001200739 2.256924e-02
[1464,] 8.826385e-05 0.0001198638 2.943984e-05
[1465,] 1.290736e-04 0.0001191803 4.043843e-05
[1466,] 1.206501e-04 0.0001193370 3.762531e-05
[1467,] 1.652883e-04 0.0001216366 4.673612e-05
[1468,] 8.415769e-05 0.0001188654 2.844070e-05
[1469,] 9.579844e-05 0.0001186115 3.048205e-05
[1470,] 1.691506e-04 0.0001217637 4.764398e-05
[1471,] 8.792461e-05 0.0001200747 2.891943e-05
[1472,] 1.705522e-04 0.0001216818 4.800933e-05
[1473,] 9.672024e-05 0.0001182784 3.094762e-05
[1474,] 1.136583e-04 0.0001190330 3.615134e-05
[1475,] 9.134861e-05 0.0001185971 2.948146e-05
[1476,] 7.328726e-05 0.0001196454 2.461423e-05
[1477,] 2.022068e-04 0.0001197899 6.287315e-05
[1478,] 1.450803e-04 0.0001202582 4.391842e-05
[1479,] 1.097307e-04 0.0001190091 3.501703e-05
[1480,] 9.961620e-05 0.0001185288 3.204518e-05
[1481,] 9.278342e-05 0.0001185464 2.981226e-05
[1482,] 9.309556e-05 0.0001184460 2.992372e-05
[1483,] 9.970026e-05 0.0001182536 3.278847e-05
[1484,] 9.923760e-05 0.0001186056 3.186040e-05
[1485,] 9.719541e-05 0.0001185789 3.111204e-05
[1486,] 8.806526e-05 0.0001210681 2.701837e-05
[1487,] 8.320533e-05 0.0001202485 2.606389e-05
[1488,] 8.579846e-05 0.0001208049 2.823811e-05
[1489,] 8.569591e-05 0.0001200047 2.828462e-05
[1490,] 8.847712e-05 0.0001200607 2.906870e-05
[1491,] 8.550753e-05 0.0001207335 2.822721e-05
[1492,] 8.575656e-05 0.0001188176 2.888195e-05
[1493,] 8.817550e-05 0.0001200623 2.898919e-05
[1494,] 8.892434e-05 0.0001200914 2.912862e-05
[1495,] 8.690966e-05 0.0001200887 2.867004e-05
[1496,] 7.670398e-05 0.0001190477 2.594635e-05
[1497,] 2.102734e-04 0.0001197138 6.678261e-05
[1498,] 8.284848e-05 0.0001191950 2.838403e-05
[1499,] 1.002608e-04 0.0001186579 3.205007e-05
[1500,] 8.143445e-05 0.0001191348 2.780602e-05
[1501,] 9.939648e-05 0.0001187158 3.176730e-05
[1502,] 8.686006e-05 0.0001200885 2.865719e-05
[1503,] 1.021534e-04 0.0001193028 3.205554e-05
[1504,] 1.024741e-04 0.0001192493 3.216963e-05
[1505,] 8.675704e-05 0.0001200825 2.863530e-05
[1506,] 1.022093e-04 0.0001192829 3.208247e-05
[1507,] 1.005752e-04 0.0001187147 3.208500e-05
[1508,] 9.518793e-05 0.0001180976 3.114487e-05
[1509,] 9.729646e-05 0.0001180944 3.183597e-05
[1510,] 9.723558e-05 0.0001190808 3.099022e-05
[1511,] 1.417307e-04 0.0001187572 4.217683e-05
[1512,] 7.349523e-05 0.0001196929 2.472059e-05
[1513,] 8.683027e-05 0.0001201136 2.864155e-05
[1514,] 8.685537e-05 0.0001201132 2.864715e-05
[1515,] 1.002699e-04 0.0001190971 3.169690e-05
[1516,] 1.116195e-04 0.0001197401 3.689942e-05
[1517,] 8.733541e-05 0.0001200616 2.878033e-05
[1518,] 8.734479e-05 0.0001200892 2.877271e-05
[1519,] 1.002197e-04 0.0001187499 3.195787e-05
[1520,] 9.769334e-05 0.0001201233 3.270818e-05
[1521,] 8.954062e-05 0.0001186748 3.023885e-05
[1522,] 1.033449e-04 0.0001185670 3.294008e-05
[1523,] 1.461872e-04 0.0001265952 3.819392e-05
[1524,] 8.242118e-05 0.0001194108 2.841901e-05
[1525,] 8.684474e-05 0.0001193504 3.004091e-05
[1526,] 9.787215e-05 0.0001184350 3.155137e-05
[1527,] 2.533870e-04 0.0001199568 7.672429e-05
[1528,] 7.504923e-05 0.0001196249 2.530725e-05
[1529,] 9.747222e-05 0.0001186044 3.130584e-05
[1530,] 8.474811e-05 0.0001194482 2.933989e-05
[1531,] 1.571141e-04 0.0001209743 4.598280e-05
[1532,] 1.135079e-04 0.0001197467 3.748095e-05
[1533,] 1.074248e-04 0.0001200054 3.561209e-05
[1534,] 9.038364e-05 0.0001200888 2.957542e-05
[1535,] 1.411453e-04 0.0001241449 3.864035e-05
[1536,] 9.045621e-05 0.0001200682 2.961284e-05
[1537,] 9.063986e-05 0.0001201362 2.961950e-05
[1538,] 8.428193e-05 0.0001192805 2.901608e-05
[1539,] 2.354701e-04 0.0001201167 7.057845e-05
[1540,] 7.293858e-05 0.0001196210 2.447630e-05
[1541,] 9.487080e-05 0.0001184600 3.071243e-05
[1542,] 9.543115e-05 0.0001184544 3.086911e-05
[1543,] 9.514946e-05 0.0001184656 3.078315e-05
[1544,] 9.485839e-05 0.0001184546 3.071322e-05
[1545,] 9.493735e-05 0.0001184622 3.072956e-05
[1546,] 8.150871e-05 0.0001193606 2.797594e-05
[1547,] 9.435896e-05 0.0001185280 3.052015e-05
[1548,] 8.361371e-05 0.0001181851 2.768394e-05
[1549,] 9.407290e-05 0.0001184661 3.049479e-05
[1550,] 9.446219e-05 0.0001185823 3.051627e-05
[1551,] 9.505405e-05 0.0001184572 3.076496e-05
[1552,] 9.171073e-05 0.0001201281 2.991180e-05
[1553,] 9.476891e-05 0.0001184510 3.069295e-05
[1554,] 9.621586e-05 0.0001183224 3.124284e-05
[1555,] 9.716565e-05 0.0001183870 3.145000e-05
[1556,] 9.016407e-05 0.0001200356 2.952883e-05
[1557,] 9.502089e-05 0.0001184937 3.072785e-05
[1558,] 9.559589e-05 0.0001183816 3.098647e-05
[1559,] 9.492932e-05 0.0001184153 3.076821e-05
[1560,] 9.442494e-05 0.0001184264 3.062006e-05
[1561,] 9.796474e-05 0.0001188472 3.123947e-05
[1562,] 9.513845e-05 0.0001189369 3.048147e-05
[1563,] 9.055066e-05 0.0001201230 2.959715e-05
[1564,] 9.658809e-05 0.0001188774 3.086932e-05
[1565,] 9.619671e-05 0.0001188908 3.076320e-05
[1566,] 8.846747e-05 0.0001206058 2.730518e-05
[1567,] 9.135436e-05 0.0001194022 2.962387e-05
[1568,] 9.593071e-05 0.0001188554 3.071608e-05
[1569,] 9.628399e-05 0.0001188492 3.080814e-05
[1570,] 9.663698e-05 0.0001188692 3.088547e-05
[1571,] 9.597090e-05 0.0001188711 3.071664e-05
[1572,] 9.631374e-05 0.0001188810 3.079734e-05
[1573,] 9.634780e-05 0.0001189160 3.078741e-05
[1574,] 9.035389e-05 0.0001201220 2.954442e-05
[1575,] 9.687421e-05 0.0001189087 3.092353e-05
[1576,] 2.452646e-04 0.0001200694 7.362530e-05
[1577,] 2.325099e-04 0.0001198882 7.192984e-05
[1578,] 8.453051e-05 0.0001192243 2.897342e-05
[1579,] 9.442628e-05 0.0001189595 3.030016e-05
[1580,] 7.930750e-05 0.0001201774 2.633050e-05
[1581,] 8.049046e-05 0.0001205757 2.643272e-05
[1582,] 9.097840e-05 0.0001201317 2.972005e-05
[1583,] 9.126463e-05 0.0001200971 2.981782e-05
[1584,] 9.632966e-05 0.0001219637 2.983359e-05
[1585,] 1.005574e-04 0.0001231980 2.915782e-05
[1586,] 8.080661e-05 0.0001200302 2.815183e-05
[1587,] 1.657561e-04 0.0001202547 4.627053e-05
[1588,] 2.660790e-04 0.0001196018 8.306958e-05
[1589,] 9.324710e-05 0.0001201884 3.035585e-05
[1590,] 1.188391e-04 0.0001215008 3.511659e-05
[1591,] 9.441609e-05 0.0001255372 2.794957e-05
[1592,] 7.441894e-05 0.0001198469 2.581609e-05
[1593,] 9.416213e-05 0.0001254591 2.791641e-05
[1594,] 7.600032e-05 0.0001176206 2.507025e-05
[1595,] 6.999437e-05 0.0001185755 2.338300e-05
[1596,] 2.320001e-04 0.0001193252 7.503846e-05
[1597,] 7.714046e-05 0.0001178272 2.597640e-05
[1598,] 7.362069e-05 0.0001177652 2.451153e-05
[1599,] 9.146135e-05 0.0001197941 3.025536e-05
[1600,] 8.856937e-05 0.0001189415 2.977053e-05
[1601,] 7.036199e-05 0.0001185283 2.356561e-05
[1602,] 7.252232e-05 0.0001176166 2.398591e-05
[1603,] 2.395535e-04 0.0001193252 7.744237e-05
[1604,] 9.210541e-05 0.0001197899 3.045998e-05
[1605,] 7.217682e-05 0.0001176489 2.397510e-05
[1606,] 7.234325e-05 0.0001176435 2.402428e-05
[1607,] 7.487904e-05 0.0001179240 2.462906e-05
[1608,] 2.708195e-04 0.0001193393 8.695392e-05
[1609,] 8.850556e-05 0.0001206693 3.076775e-05
[1610,] 7.084999e-05 0.0001176698 2.353247e-05
[1611,] 7.124858e-05 0.0001176694 2.367427e-05
[1612,] 7.101642e-05 0.0001176622 2.358553e-05
[1613,] 7.106992e-05 0.0001176726 2.361365e-05
[1614,] 1.129463e-04 0.0001264501 3.366617e-05
[1615,] 7.068980e-05 0.0001176609 2.347178e-05
[1616,] 1.135992e-04 0.0001262890 3.376619e-05
[1617,] 1.152947e-04 0.0001263838 3.396870e-05
[1618,] 9.075406e-05 0.0001199063 2.998010e-05
[1619,] 7.085518e-05 0.0001176587 2.352876e-05
[1620,] 7.092295e-05 0.0001176503 2.354531e-05
[1621,] 1.142277e-04 0.0001263799 3.383079e-05
[1622,] 7.066061e-05 0.0001176586 2.345889e-05
[1623,] 7.067719e-05 0.0001176602 2.346606e-05
[1624,] 7.048317e-05 0.0001176474 2.338636e-05
[1625,] 7.052722e-05 0.0001176134 2.335956e-05
[1626,] 7.068998e-05 0.0001176524 2.346441e-05
[1627,] 7.054796e-05 0.0001176680 2.342471e-05
[1628,] 7.084165e-05 0.0001176144 2.343621e-05
[1629,] 7.074739e-05 0.0001176122 2.342510e-05
[1630,] 7.080739e-05 0.0001176172 2.346002e-05
[1631,] 7.073273e-05 0.0001176164 2.343671e-05
[1632,] 7.092179e-05 0.0001176981 2.347484e-05
[1633,] 7.068642e-05 0.0001176125 2.340977e-05
[1634,] 7.092341e-05 0.0001176124 2.348688e-05
[1635,] 7.001827e-05 0.0001176276 2.319822e-05
[1636,] 9.833211e-05 0.0001210401 3.515169e-05
[1637,] 7.064450e-05 0.0001176233 2.341782e-05
[1638,] 7.086937e-05 0.0001176159 2.348307e-05
[1639,] 9.676019e-05 0.0001184283 3.166786e-05
[1640,] 6.975995e-05 0.0001176249 2.309822e-05
[1641,] 1.112229e-04 0.0001260161 3.339275e-05
[1642,] 7.394026e-05 0.0001203297 2.425999e-05
[1643,] 7.107086e-05 0.0001177044 2.352990e-05
[1644,] 7.120070e-05 0.0001177052 2.358382e-05
[1645,] 1.083924e-04 0.0001257028 3.313240e-05
[1646,] 7.272677e-05 0.0001204223 2.414356e-05
[1647,] 7.103345e-05 0.0001177654 2.357585e-05
[1648,] 9.779208e-05 0.0001253903 2.804931e-05
[1649,] 8.864629e-05 0.0001208232 3.093858e-05
[1650,] 1.090810e-04 0.0001262843 3.314170e-05
[1651,] 9.719292e-05 0.0001210510 3.470740e-05
[1652,] 1.176993e-04 0.0001214791 3.414184e-05
[1653,] 1.110854e-04 0.0001322748 3.278876e-05
[1654,] 7.887541e-05 0.0001229298 2.456429e-05
[1655,] 1.160236e-04 0.0001230384 3.380852e-05
[1656,] 1.038531e-04 0.0001197847 3.471622e-05
[1657,] 6.819839e-04 0.0001175524 2.217104e-04
[1658,] 1.194961e-04 0.0001304333 3.238638e-05
[1659,] 1.092841e-04 0.0001255091 3.332132e-05
[1660,] 2.579690e-04 0.0001208775 1.010424e-04
[1661,] 2.984056e-04 0.0001190612 1.030988e-04
[1662,] 9.005867e-05 0.0001186714 3.078497e-05
[1663,] 1.106764e-04 0.0001282903 3.335526e-05
[1664,] 4.222237e-04 0.0001200936 1.584643e-04
[1665,] 1.968540e-04 0.0001305374 9.904307e-05
[1666,] 1.012643e-04 0.0001223007 3.078987e-05
[1667,] 1.243010e-04 0.0001203429 3.594451e-05
[1668,] 5.562408e-04 0.0001208749 2.281741e-04
[1669,] 2.433132e-04 0.0001222845 1.008579e-04
[1670,] 9.241661e-05 0.0001194678 2.848900e-05
[1671,] 2.922206e-04 0.0001283421 1.520087e-04
[1672,] 9.745839e-05 0.0001221153 2.875642e-05
[1673,] 2.901096e-04 0.0001286244 1.517639e-04
[1674,] 3.077244e-04 0.0001278419 1.593442e-04
[1675,] 2.491411e-04 0.0001225075 1.042754e-04
[1676,] 1.248862e-04 0.0001186957 4.484268e-05
[1677,] 2.521449e-04 0.0001224708 1.055024e-04
[1678,] 2.834271e-04 0.0001181261 1.014330e-04
[1679,] 2.771529e-04 0.0001286647 1.440801e-04
[1680,] 1.296790e-04 0.0001187348 4.676443e-05
[1681,] 6.095084e-04 0.0001199542 2.264173e-04
[1682,] 2.473365e-04 0.0001225630 1.036444e-04
[1683,] 8.955982e-05 0.0001189454 3.121954e-05
[1684,] 2.419588e-04 0.0001225885 1.012891e-04
[1685,] 9.017033e-05 0.0001186999 3.124191e-05
[1686,] 2.181643e-04 0.0001315992 1.157995e-04
[1687,] 2.845922e-04 0.0001221337 1.188563e-04
[1688,] 1.143190e-04 0.0001185336 4.003071e-05
[1689,] 2.090817e-04 0.0001199263 8.225371e-05
[1690,] 2.088524e-04 0.0001194763 8.057795e-05
[1691,] 1.149829e-04 0.0001183808 3.995063e-05
[1692,] 8.024187e-05 0.0001190356 2.758094e-05
[1693,] 2.813097e-04 0.0001203934 1.151054e-04
[1694,] 3.745124e-04 0.0001219471 1.582670e-04
[1695,] 2.835040e-04 0.0001202858 1.157701e-04
[1696,] 2.888585e-04 0.0001202029 1.176701e-04
[1697,] 3.272028e-04 0.0001183943 1.206083e-04
[1698,] 3.682899e-04 0.0001219642 1.555729e-04
[1699,] 3.487219e-04 0.0001179953 1.234723e-04
[1700,] 3.572163e-04 0.0001194480 1.411468e-04
[1701,] 2.861580e-04 0.0001202025 1.165011e-04
[1702,] 1.124342e-04 0.0001184711 3.920446e-05
[1703,] 1.139929e-04 0.0001183579 3.953837e-05
[1704,] 1.122387e-04 0.0001182966 3.652479e-05
[1705,] 1.188531e-04 0.0001183666 3.800449e-05
[1706,] 1.756721e-04 0.0001180910 6.033095e-05
[1707,] 9.103473e-04 0.0001177278 2.877464e-04
[1708,] 8.034991e-04 0.0001177242 2.585574e-04
[1709,] 8.762742e-04 0.0001198069 3.412574e-04
[1710,] 1.750707e-04 0.0001179664 5.885614e-05
[1711,] 7.734714e-04 0.0001177252 2.436377e-04
[1712,] 8.342343e-04 0.0001177245 2.674865e-04
[1713,] 1.120662e-04 0.0001182938 3.707052e-05
[1714,] 1.074598e-04 0.0001176058 3.510146e-05
[1715,] 6.932240e-04 0.0001177692 2.166638e-04
[1716,] 6.484051e-04 0.0001177756 2.022078e-04
[1717,] 6.058330e-04 0.0001177789 1.888144e-04
[1718,] 4.099208e-04 0.0001177556 1.321067e-04
[1719,] 8.867286e-04 0.0001202577 3.576296e-04
[1720,] 7.876731e-05 0.0001195373 2.606639e-05
[1721,] 1.600473e-04 0.0001181476 5.485382e-05
[1722,] 9.670310e-04 0.0001195473 3.156970e-04
[1723,] 4.321488e-04 0.0001196064 1.414750e-04
[1724,] 1.439827e-04 0.0001178562 4.754777e-05
[1725,] 1.098667e-04 0.0001198499 3.611993e-05
[1726,] 7.975106e-05 0.0001195296 2.638830e-05
[1727,] 9.792629e-05 0.0001200406 3.283205e-05
[1728,] 7.876506e-05 0.0001195836 2.601579e-05
[1729,] 3.606700e-04 0.0001196007 1.199299e-04
[1730,] 7.702109e-04 0.0001194583 2.012273e-04
[1731,] 8.149860e-05 0.0001195388 2.691770e-05
[1732,] 3.465224e-04 0.0001195978 1.145865e-04
[1733,] 3.482085e-04 0.0001196048 1.166403e-04
[1734,] 7.925787e-05 0.0001196118 2.613685e-05
[1735,] 1.044575e-04 0.0001183498 3.378531e-05
[1736,] 1.184514e-04 0.0001232040 3.606529e-05
[1737,] 7.979512e-05 0.0001196125 2.629714e-05
[1738,] 3.137738e-04 0.0001206455 8.722240e-05
[1739,] 9.569943e-05 0.0001179450 3.224254e-05
[1740,] 2.135964e-04 0.0001211280 8.802529e-05
[1741,] 1.186381e-04 0.0001232103 3.609138e-05
[1742,] 3.553778e-04 0.0001196018 1.185864e-04
[1743,] 7.718503e-05 0.0001195746 2.556324e-05
[1744,] 8.834286e-05 0.0001178793 2.943476e-05
[1745,] 8.018663e-05 0.0001196183 2.640925e-05
[1746,] 8.091758e-05 0.0001196098 2.663881e-05
[1747,] 4.505755e-04 0.0001207915 1.095247e-04
[1748,] 1.186162e-04 0.0001228120 3.623231e-05
[1749,] 1.110175e-04 0.0001198626 3.703027e-05
[1750,] 2.136175e-04 0.0001177873 6.740939e-05
[1751,] 3.662713e-04 0.0001195985 1.209901e-04
[1752,] 1.124317e-04 0.0001181498 3.690454e-05
[1753,] 3.361028e-04 0.0001195990 1.115123e-04
[1754,] 1.067213e-04 0.0001205018 3.777118e-05
[1755,] 1.124012e-04 0.0001180187 3.692301e-05
[1756,] 2.992617e-04 0.0001195958 1.000056e-04
[1757,] 7.955448e-05 0.0001196590 2.618685e-05
[1758,] 7.927548e-05 0.0001197893 2.603247e-05
[1759,] 1.091789e-04 0.0001214356 3.581165e-05
[1760,] 3.003388e-04 0.0001196064 1.006014e-04
[1761,] 7.846082e-05 0.0001196260 2.588876e-05
[1762,] 1.139548e-04 0.0001199150 3.756871e-05
[1763,] 8.046446e-05 0.0001196353 2.648530e-05
[1764,] 2.032974e-04 0.0001198540 7.945660e-05
[1765,] 1.415689e-04 0.0001192313 5.245246e-05
[1766,] 1.018368e-04 0.0001207568 3.162345e-05
[1767,] 7.869596e-05 0.0001196464 2.594451e-05
[1768,] 2.831577e-04 0.0001195982 9.331733e-05
[1769,] 1.098427e-04 0.0001216596 3.580176e-05
[1770,] 1.090881e-04 0.0001223633 3.590973e-05
[1771,] 7.855986e-05 0.0001197029 2.587178e-05
[1772,] 7.877412e-05 0.0001197812 2.589664e-05
[1773,] 1.798578e-04 0.0001201151 7.034023e-05
[1774,] 2.740106e-04 0.0001207614 7.327189e-05
[1775,] 1.873205e-04 0.0001177429 6.006604e-05
[1776,] 1.093113e-04 0.0001223621 3.587226e-05
[1777,] 1.183172e-04 0.0001188676 4.121218e-05
[1778,] 1.148993e-04 0.0001193813 3.809983e-05
[1779,] 1.060074e-04 0.0001206671 3.375528e-05
[1780,] 7.996795e-05 0.0001196582 2.631011e-05
[1781,] 1.989147e-04 0.0001193590 7.591854e-05
[1782,] 3.060306e-04 0.0001195978 1.009074e-04
[1783,] 7.967888e-05 0.0001196395 2.623959e-05
[1784,] 2.643941e-04 0.0001205670 7.472818e-05
[1785,] 7.883546e-05 0.0001196414 2.598789e-05
[1786,] 9.388054e-05 0.0001180163 3.178024e-05
[1787,] 9.648160e-05 0.0001180821 3.283649e-05
[1788,] 9.519176e-05 0.0001180922 3.241182e-05
[1789,] 3.213630e-04 0.0001195994 1.065933e-04
[1790,] 1.861134e-04 0.0001177695 6.265237e-05
[1791,] 1.094025e-04 0.0001220295 3.583184e-05
[1792,] 1.102185e-04 0.0001223790 3.579835e-05
[1793,] 3.021704e-04 0.0001197009 9.739978e-05
[1794,] 7.923667e-05 0.0001196419 2.610783e-05
[1795,] 1.864749e-04 0.0001177541 5.968857e-05
[1796,] 7.876119e-05 0.0001196605 2.595603e-05
[1797,] 1.842996e-04 0.0001177921 5.842604e-05
[1798,] 8.021771e-05 0.0001196231 2.641697e-05
[1799,] 3.262731e-04 0.0001197184 1.046437e-04
[1800,] 1.097909e-04 0.0001219743 3.580264e-05
[1801,] 1.148700e-04 0.0001194053 3.811006e-05
[1802,] 8.543972e-04 0.0001218205 3.811981e-04
[1803,] 1.149465e-04 0.0001194491 3.811547e-05
[1804,] 9.302430e-05 0.0001180459 3.154550e-05
[1805,] 7.923337e-05 0.0001196554 2.609525e-05
[1806,] 8.001452e-05 0.0001196455 2.633287e-05
[1807,] 1.095334e-04 0.0001225392 3.585427e-05
[1808,] 7.941974e-05 0.0001196641 2.614224e-05
[1809,] 1.017963e-04 0.0001280949 3.406599e-05
[1810,] 1.040977e-04 0.0001281263 3.343343e-05
[1811,] 1.148642e-04 0.0001193835 3.811521e-05
[1812,] 1.961162e-04 0.0001217713 8.181904e-05
[1813,] 3.104872e-04 0.0001195992 1.026728e-04
[1814,] 9.571729e-05 0.0001180351 3.246417e-05
[1815,] 1.104183e-04 0.0001201699 3.729261e-05
[1816,] 1.022087e-04 0.0001280007 3.382728e-05
[1817,] 2.863594e-04 0.0001195993 9.475948e-05
[1818,] 1.100193e-04 0.0001221784 3.579633e-05
[1819,] 9.516572e-05 0.0001186642 3.278296e-05
[1820,] 1.149127e-04 0.0001194049 3.812169e-05
[1821,] 8.693003e-05 0.0001178613 2.824213e-05
[1822,] 8.933143e-05 0.0001180505 3.025736e-05
[1823,] 1.039440e-04 0.0001208819 3.384156e-05
[1824,] 1.812862e-04 0.0001177576 5.803898e-05
[1825,] 8.968412e-05 0.0001180446 3.037098e-05
[1826,] 1.846646e-04 0.0001177393 5.936611e-05
[1827,] 9.088554e-05 0.0001180394 3.078188e-05
[1828,] 9.052615e-05 0.0001180462 3.066920e-05
[1829,] 1.153777e-04 0.0001198594 3.821054e-05
[1830,] 7.856458e-05 0.0001196141 2.593076e-05
[1831,] 1.904801e-04 0.0001177391 6.359234e-05
[1832,] 7.036074e-05 0.0001178711 1.134754e-01
[1833,] 1.024977e-04 0.0001207633 3.180133e-05
[1834,] 2.804095e-04 0.0001195992 9.276295e-05
[1835,] 7.864354e-05 0.0001196148 2.595128e-05
[1836,] 2.002998e-04 0.0001177733 6.749125e-05
[1837,] 2.799035e-04 0.0001198754 9.742378e-05
[1838,] 7.857553e-05 0.0001196262 2.592448e-05
[1839,] 3.034273e-04 0.0001195992 1.004107e-04
[1840,] 7.027180e-05 0.0001178685 4.227838e-02
[1841,] 8.011820e-05 0.0001196121 2.639594e-05
[1842,] 7.043550e-05 0.0001178810 1.621399e-01
[1843,] 1.907072e-04 0.0001177622 6.088752e-05
[1844,] 3.656705e-04 0.0001196058 1.212752e-04
[1845,] 1.877383e-04 0.0001177315 6.255119e-05
[1846,] 2.854965e-04 0.0001195927 9.468490e-05
[1847,] 2.687601e-04 0.0001198766 9.348637e-05
[1848,] 1.811473e-04 0.0001177528 5.807839e-05
[1849,] 2.636057e-04 0.0001198763 9.165159e-05
[1850,] 2.645724e-04 0.0001198765 9.199803e-05
[1851,] 7.031576e-05 0.0001178685 7.345163e-02
[1852,] 1.039980e-04 0.0001212977 3.386812e-05
[1853,] 7.330109e-05 0.0001180188 2.427094e-05
[1854,] 7.341496e-05 0.0001179442 2.427714e-05
[1855,] 2.768523e-04 0.0001198786 9.639881e-05
[1856,] 1.061950e-04 0.0001208152 3.376608e-05
[1857,] 2.566475e-04 0.0001203732 7.352785e-05
[1858,] 1.042601e-04 0.0001199709 3.526333e-05
[1859,] 2.906912e-04 0.0001196068 9.738725e-05
[1860,] 2.982014e-04 0.0001195939 9.892806e-05
[1861,] 2.793263e-04 0.0001198894 9.752833e-05
[1862,] 1.149126e-04 0.0001193926 3.812041e-05
[1863,] 1.897385e-04 0.0001177355 6.324439e-05
[1864,] 2.856220e-04 0.0001196059 9.563815e-05
[1865,] 1.050750e-04 0.0001207370 3.370370e-05
[1866,] 1.907979e-04 0.0001177202 6.329208e-05
[1867,] 9.633787e-04 0.0001218413 4.335341e-04
[1868,] 1.881377e-04 0.0001177455 6.288264e-05
[1869,] 7.038193e-05 0.0001178866 9.737970e-02
[1870,] 1.052311e-04 0.0001206949 3.370616e-05
[1871,] 2.941012e-04 0.0001196081 9.858826e-05
[1872,] 7.027169e-05 0.0001178838 1.039275e-01
[1873,] 2.800550e-04 0.0001196055 9.370947e-05
[1874,] 7.049198e-05 0.0001182163 2.338204e-05
[1875,] 2.905605e-04 0.0001195977 9.667539e-05
[1876,] 7.924845e-05 0.0001195982 2.614757e-05
[1877,] 7.030404e-05 0.0001178892 1.291987e-01
[1878,] 1.907597e-04 0.0001177319 6.352938e-05
[1879,] 1.096130e-04 0.0001225143 3.584632e-05
[1880,] 1.994516e-04 0.0001177469 6.668889e-05
[1881,] 2.019485e-04 0.0001177205 6.695336e-05
[1882,] 7.837739e-05 0.0001195936 2.589118e-05
[1883,] 9.300178e-05 0.0001180204 3.147939e-05
[1884,] 2.024792e-04 0.0001177685 6.446448e-05
[1885,] 1.034118e-04 0.0001213718 3.412880e-05
[1886,] 1.042758e-04 0.0001210468 3.375365e-05
[1887,] 3.207122e-04 0.0001195916 1.062268e-04
[1888,] 2.551931e-04 0.0001198761 8.866452e-05
[1889,] 1.974024e-04 0.0001177468 6.599943e-05
[1890,] 7.031005e-05 0.0001178703 6.802243e-02
[1891,] 7.029875e-05 0.0001178703 6.413240e-02
[1892,] 8.944117e-05 0.0001198430 2.964096e-05
[1893,] 1.894323e-04 0.0001177842 6.018712e-05
[1894,] 9.907891e-05 0.0001200126 3.325752e-05
[1895,] 7.025605e-05 0.0001178707 5.475474e-02
[1896,] 2.661474e-04 0.0001198774 9.257394e-05
[1897,] 1.915378e-04 0.0001177586 6.125313e-05
[1898,] 7.814055e-05 0.0001196269 2.579650e-05
[1899,] 9.644435e-05 0.0001180048 3.263648e-05
[1900,] 3.026375e-04 0.0001195917 1.001258e-04
[1901,] 7.045930e-05 0.0001182447 2.338068e-05
[1902,] 3.126323e-04 0.0001196005 1.029559e-04
[1903,] 2.735529e-04 0.0001198884 9.544935e-05
[1904,] 1.057166e-04 0.0001209141 3.371648e-05
[1905,] 1.945318e-04 0.0001177165 6.446617e-05
[1906,] 2.988479e-04 0.0001195916 9.899010e-05
[1907,] 1.918170e-04 0.0001177503 6.141563e-05
[1908,] 2.133726e-04 0.0001206686 8.080680e-05
[1909,] 1.990932e-04 0.0001177171 6.592499e-05
[1910,] 1.934328e-04 0.0001177473 6.198248e-05
[1911,] 1.987724e-04 0.0001177312 6.420092e-05
[1912,] 1.731158e-04 0.0001201559 6.148239e-05
[1913,] 1.935599e-04 0.0001177568 6.182661e-05
[1914,] 9.318885e-05 0.0001180488 3.160293e-05
[1915,] 3.051212e-04 0.0001196003 1.004954e-04
[1916,] 2.872390e-04 0.0001196037 9.408695e-05
[1917,] 1.984722e-04 0.0001177673 6.326304e-05
[1918,] 3.042495e-04 0.0001197017 9.798931e-05
[1919,] 2.001789e-04 0.0001217696 8.368397e-05
[1920,] 2.951191e-04 0.0001196016 9.828870e-05
[1921,] 1.901115e-04 0.0001218106 7.912776e-05
[1922,] 1.095109e-04 0.0001223409 3.584647e-05
[1923,] 1.914065e-04 0.0001177642 6.114001e-05
[1924,] 1.061682e-04 0.0001209507 3.373879e-05
[1925,] 1.101584e-04 0.0001205800 3.923407e-05
[1926,] 2.724413e-04 0.0001196012 9.062989e-05
[1927,] 9.300163e-05 0.0001180024 3.143553e-05
[1928,] 1.902389e-04 0.0001177319 6.123304e-05
[1929,] 7.026871e-05 0.0001178699 7.376058e-02
[1930,] 7.818275e-05 0.0001196008 2.582242e-05
[1931,] 3.214431e-04 0.0001196001 1.056857e-04
[1932,] 1.149121e-04 0.0001193898 3.812014e-05
[1933,] 3.014542e-04 0.0001195979 9.973089e-05
[1934,] 2.958454e-04 0.0001197066 9.516568e-05
[1935,] 7.041722e-05 0.0001178723 1.746900e-02
[1936,] 3.081740e-04 0.0001195959 1.010877e-04
[1937,] 1.978566e-04 0.0001177594 6.324383e-05
[1938,] 2.499098e-04 0.0001195984 8.214468e-05
[1939,] 1.953343e-04 0.0001177584 6.548572e-05
[1940,] 1.907076e-04 0.0001177561 6.110418e-05
[1941,] 7.767714e-05 0.0001196190 2.566626e-05
[1942,] 1.057284e-04 0.0001209843 3.372121e-05
[1943,] 1.106792e-04 0.0001216403 3.580013e-05
[1944,] 1.879671e-04 0.0001177401 6.068879e-05
[1945,] 2.469228e-04 0.0001179203 7.828980e-05
[1946,] 1.149535e-04 0.0001194236 3.811183e-05
[1947,] 2.024546e-04 0.0001177654 6.456084e-05
[1948,] 2.062447e-04 0.0001177804 6.947139e-05
[1949,] 2.015075e-04 0.0001177415 6.490343e-05
[1950,] 1.042761e-04 0.0001204025 3.385315e-05
[1951,] 7.889137e-05 0.0001196137 2.602725e-05
[1952,] 7.815556e-05 0.0001196335 2.579654e-05
[1953,] 3.369622e-04 0.0001195999 1.105201e-04
[1954,] 1.043311e-04 0.0001209400 3.374759e-05
[1955,] 1.150592e-04 0.0001194061 3.818817e-05
[1956,] 7.932029e-05 0.0001196137 2.615546e-05
[1957,] 1.001685e-04 0.0001193873 3.585738e-05
[1958,] 1.979515e-04 0.0001177284 6.420156e-05
[1959,] 1.088794e-04 0.0001215761 3.592093e-05
[1960,] 1.995150e-04 0.0001178356 6.797760e-05
[1961,] 2.056723e-04 0.0001177558 6.578897e-05
[1962,] 1.090882e-04 0.0001214141 3.589067e-05
[1963,] 1.045823e-04 0.0001210395 3.374190e-05
[1964,] 9.759566e-05 0.0001180716 3.319652e-05
[1965,] 1.045836e-04 0.0001207380 3.372684e-05
[1966,] 2.147209e-04 0.0001177431 7.163951e-05
[1967,] 9.633107e-05 0.0001180236 3.263743e-05
[1968,] 3.218822e-04 0.0001195978 1.062532e-04
[1969,] 2.986984e-04 0.0001195987 9.862785e-05
[1970,] 9.704534e-05 0.0001181894 3.325994e-05
[1971,] 7.769977e-05 0.0001196329 2.566433e-05
[1972,] 3.019085e-04 0.0001195991 9.946171e-05
[1973,] 1.044886e-04 0.0001209206 3.373309e-05
[1974,] 9.633528e-05 0.0001181580 3.294755e-05
[1975,] 9.584683e-05 0.0001181805 3.281547e-05
[1976,] 3.042188e-04 0.0001195977 1.010698e-04
[1977,] 2.116809e-04 0.0001177435 6.777825e-05
[1978,] 1.033270e-04 0.0001205777 3.405429e-05
[1979,] 9.399126e-05 0.0001180310 3.183849e-05
[1980,] 7.888771e-05 0.0001196156 2.602511e-05
[1981,] 1.044687e-04 0.0001202026 3.373967e-05
[1982,] 9.590626e-05 0.0001181023 3.266660e-05
[1983,] 1.049119e-04 0.0001209579 3.374480e-05
[1984,] 1.083513e-04 0.0001228733 3.594242e-05
[1985,] 3.046583e-04 0.0001195961 1.006743e-04
[1986,] 1.134848e-04 0.0001186294 3.748952e-05
[1987,] 2.044937e-04 0.0001178297 6.826516e-05
[1988,] 2.348000e-04 0.0001211347 9.774696e-05
[1989,] 1.149089e-04 0.0001194180 3.812127e-05
[1990,] 1.113504e-04 0.0001228244 3.871189e-05
[1991,] 1.020429e-04 0.0001185235 3.549382e-05
[1992,] 2.272853e-04 0.0001178355 7.597422e-05
[1993,] 1.029402e-04 0.0001220251 3.401941e-05
[1994,] 1.030985e-04 0.0001217844 3.392537e-05
[1995,] 7.855755e-05 0.0001196398 2.590670e-05
[1996,] 7.784292e-05 0.0001196014 2.572464e-05
[1997,] 1.030866e-04 0.0001215655 3.390066e-05
[1998,] 7.794329e-05 0.0001195408 2.581002e-05
[1999,] 2.260519e-04 0.0001180422 7.869076e-05
[2000,] 1.016219e-04 0.0001184897 3.528338e-05
[2001,] 2.797461e-04 0.0001195956 9.287547e-05
[2002,] 1.017562e-04 0.0001184734 3.530702e-05
[2003,] 2.960590e-04 0.0001195988 9.753418e-05
[2004,] 3.117146e-04 0.0001195958 1.031953e-04
[2005,] 7.851150e-05 0.0001195883 2.593402e-05
[2006,] 1.078685e-04 0.0001185102 3.760662e-05
[2007,] 1.024469e-04 0.0001211964 3.432283e-05
[2008,] 2.158058e-04 0.0001178023 7.126427e-05
[2009,] 1.029041e-04 0.0001180964 3.513289e-05
[2010,] 7.833499e-05 0.0001196098 2.586259e-05
[2011,] 9.349914e-05 0.0001198096 3.117449e-05
[2012,] 2.272092e-04 0.0001181442 7.994583e-05
[2013,] 1.028281e-04 0.0001216343 3.474030e-05
[2014,] 2.222360e-04 0.0001178091 7.360795e-05
[2015,] 1.025015e-04 0.0001187470 3.599184e-05
[2016,] 1.025879e-04 0.0001189027 3.622640e-05
[2017,] 7.911180e-05 0.0001196307 2.607885e-05
[2018,] 1.028333e-04 0.0001223760 3.458873e-05
[2019,] 1.049467e-04 0.0001187272 3.687137e-05
[2020,] 1.031258e-04 0.0001188522 3.637332e-05
[2021,] 2.265042e-04 0.0001178624 7.608952e-05
[2022,] 1.028504e-04 0.0001226297 3.459618e-05
[2023,] 2.340908e-04 0.0001182580 8.331132e-05
[2024,] 1.048894e-04 0.0001187181 3.684181e-05
[2025,] 1.037800e-04 0.0001188171 3.657362e-05
[2026,] 1.080040e-04 0.0001234897 3.661201e-05
[2027,] 1.097117e-04 0.0001187866 3.875587e-05
[2028,] 3.317033e-04 0.0001196014 1.091841e-04
[2029,] 2.523174e-04 0.0001178882 8.527919e-05
[2030,] 1.080362e-04 0.0001231664 3.643698e-05
[2031,] 1.148614e-04 0.0001193650 3.811955e-05
[2032,] 1.134453e-04 0.0001184387 3.738923e-05
[2033,] 1.080216e-04 0.0001229582 3.642956e-05
[2034,] 3.086423e-04 0.0001196014 1.016755e-04
[2035,] 3.031282e-04 0.0001196003 9.989914e-05
[2036,] 1.026082e-04 0.0001188880 3.622844e-05
[2037,] 7.854087e-05 0.0001196495 2.589773e-05
[2038,] 2.357568e-04 0.0001182797 8.408402e-05
[2039,] 2.327173e-04 0.0001178848 7.858520e-05
[2040,] 3.025386e-04 0.0001196017 9.961932e-05
[2041,] 1.051047e-04 0.0001188896 3.717569e-05
[2042,] 1.498525e-04 0.0001184516 5.280792e-05
[2043,] 1.038468e-04 0.0001187691 3.653097e-05
[2044,] 1.028612e-04 0.0001227499 3.411682e-05
[2045,] 2.254474e-04 0.0001178802 7.605389e-05
[2046,] 7.848944e-05 0.0001196130 2.590862e-05
[2047,] 2.186501e-04 0.0001182237 7.742721e-05
[2048,] 1.246996e-04 0.0001199745 4.232475e-05
[2049,] 2.187694e-04 0.0001179631 7.488696e-05
[2050,] 3.113939e-04 0.0001195066 1.026242e-04
[2051,] 1.028480e-04 0.0001232286 3.467812e-05
[2052,] 3.192781e-04 0.0001196038 1.045252e-04
[2053,] 7.835277e-05 0.0001196182 2.586415e-05
[2054,] 1.028301e-04 0.0001223575 3.485375e-05
[2055,] 7.889355e-05 0.0001196224 2.602081e-05
[2056,] 7.794346e-05 0.0001196020 2.575596e-05
[2057,] 1.030203e-04 0.0001185961 3.583808e-05
[2058,] 4.289699e-04 0.0001212266 1.765903e-04
[2059,] 1.027919e-04 0.0001188890 3.629957e-05
[2060,] 2.980817e-04 0.0001196178 9.686102e-05
[2061,] 3.227398e-04 0.0001196020 1.061434e-04
[2062,] 1.028238e-04 0.0001229606 3.423909e-05
[2063,] 1.049583e-04 0.0001189391 3.718905e-05
[2064,] 3.004575e-04 0.0001196021 9.883841e-05
[2065,] 8.061041e-05 0.0001197351 2.631100e-05
[2066,] 1.035731e-04 0.0001189843 3.672307e-05
[2067,] 1.027189e-04 0.0001224131 3.422375e-05
[2068,] 7.850198e-05 0.0001196209 2.590608e-05
[2069,] 1.027176e-04 0.0001225696 3.425589e-05
[2070,] 1.029126e-04 0.0001226643 3.412353e-05
[2071,] 7.850695e-05 0.0001196205 2.590770e-05
[2072,] 3.098321e-04 0.0001196026 1.018465e-04
[2073,] 8.630064e-05 0.0001197993 2.862546e-05
[2074,] 7.895653e-05 0.0001196125 2.604775e-05
[2075,] 1.028899e-04 0.0001222772 3.408436e-05
[2076,] 1.054995e-04 0.0001188904 3.732675e-05
[2077,] 2.226311e-04 0.0001185270 8.086815e-05
[2078,] 1.029810e-04 0.0001223853 3.404546e-05
[2079,] 1.029222e-04 0.0001229307 3.458205e-05
[2080,] 7.763796e-05 0.0001196735 2.562370e-05
[2081,] 2.269408e-04 0.0001179368 7.738183e-05
[2082,] 2.200462e-04 0.0001179803 7.558826e-05
[2083,] 3.047621e-04 0.0001196034 1.001651e-04
[2084,] 7.809542e-05 0.0001196109 2.579202e-05
[2085,] 1.148580e-04 0.0001193620 3.813469e-05
[2086,] 1.080809e-04 0.0001232152 3.638618e-05
[2087,] 1.059575e-04 0.0001190307 3.769485e-05
[2088,] 2.363525e-04 0.0001180061 8.153831e-05
[2089,] 2.897712e-04 0.0001193871 9.896830e-05
[2090,] 7.964304e-05 0.0001197518 2.601656e-05
[2091,] 8.021814e-05 0.0001197447 2.618861e-05
[2092,] 1.037582e-04 0.0001189621 3.676129e-05
[2093,] 1.027020e-04 0.0001221813 3.444669e-05
[2094,] 2.804993e-04 0.0001195232 9.325564e-05
[2095,] 1.038663e-04 0.0001190460 3.691519e-05
[2096,] 2.807262e-04 0.0001195246 9.349210e-05
[2097,] 1.028447e-04 0.0001224750 3.414386e-05
[2098,] 2.971886e-04 0.0001194028 1.019957e-04
[2099,] 2.201882e-04 0.0001179673 7.542117e-05
[2100,] 2.276044e-04 0.0001179137 7.729590e-05
[2101,] 2.444785e-04 0.0001179384 8.342006e-05
[2102,] 1.134623e-04 0.0001184379 3.739891e-05
[2103,] 1.029629e-04 0.0001209082 3.444626e-05
[2104,] 1.023931e-04 0.0001189573 3.623732e-05
[2105,] 7.863816e-05 0.0001196168 2.594945e-05
[2106,] 2.238731e-04 0.0001179262 7.618672e-05
[2107,] 1.072715e-04 0.0001243522 3.633505e-05
[2108,] 7.890438e-05 0.0001196225 2.600996e-05
[2109,] 1.017506e-04 0.0001190501 3.610863e-05
[2110,] 2.309137e-04 0.0001179449 7.883850e-05
[2111,] 1.079934e-04 0.0001231308 3.655234e-05
[2112,] 3.127250e-04 0.0001195996 1.032746e-04
[2113,] 2.307252e-04 0.0001179174 7.840934e-05
[2114,] 1.134161e-04 0.0001200425 3.870159e-05
[2115,] 7.856570e-05 0.0001196283 2.591921e-05
[2116,] 9.117761e-04 0.0001217631 4.067463e-04
[2117,] 1.030094e-04 0.0001225236 3.401865e-05
[2118,] 2.846946e-04 0.0001197120 9.151603e-05
[2119,] 7.873228e-05 0.0001196257 2.597146e-05
[2120,] 1.002441e-04 0.0001199236 3.649641e-05
[2121,] 2.269095e-04 0.0001179414 7.742116e-05
[2122,] 2.201146e-04 0.0001178751 7.411220e-05
[2123,] 1.080991e-04 0.0001231769 3.635570e-05
[2124,] 7.969176e-05 0.0001196359 2.624189e-05
[2125,] 2.239016e-04 0.0001183360 8.014151e-05
[2126,] 1.065818e-04 0.0001188492 3.767518e-05
[2127,] 1.052092e-04 0.0001188356 3.713768e-05
[2128,] 1.163485e-04 0.0001200424 3.979361e-05
[2129,] 1.047831e-04 0.0001188590 3.699591e-05
[2130,] 1.148972e-04 0.0001194022 3.814679e-05
[2131,] 1.028677e-04 0.0001184556 3.552953e-05
[2132,] 2.949380e-04 0.0001197153 9.467047e-05
[2133,] 9.114627e-05 0.0001198077 3.004598e-05
[2134,] 1.079665e-04 0.0001239546 3.688968e-05
[2135,] 1.028833e-04 0.0001222237 3.444281e-05
[2136,] 1.151140e-04 0.0001194645 3.818707e-05
[2137,] 2.110872e-04 0.0001178722 7.108764e-05
[2138,] 1.058009e-04 0.0001188037 3.731353e-05
[2139,] 2.213555e-04 0.0001178793 7.464025e-05
[2140,] 2.858391e-04 0.0001197224 9.161971e-05
[2141,] 7.806352e-05 0.0001196009 2.578962e-05
[2142,] 1.065054e-04 0.0001188036 3.757800e-05
[2143,] 2.950495e-04 0.0001195995 9.748379e-05
[2144,] 1.015353e-04 0.0001188272 3.573988e-05
[2145,] 2.175321e-04 0.0001178893 7.351997e-05
[2146,] 1.081167e-04 0.0001231360 3.632807e-05
[2147,] 7.906604e-05 0.0001196273 2.606313e-05
[2148,] 2.274928e-04 0.0001183719 8.170831e-05
[2149,] 2.211593e-04 0.0001182149 7.825499e-05
[2150,] 1.080756e-04 0.0001231640 3.638598e-05
[2151,] 2.119432e-04 0.0001178978 7.172338e-05
[2152,] 1.028228e-04 0.0001229039 3.483809e-05
[2153,] 9.943705e-05 0.0001188722 3.500578e-05
[2154,] 1.030062e-04 0.0001236974 3.446566e-05
[2155,] 2.252746e-04 0.0001192118 8.546740e-05
[2156,] 1.973125e-04 0.0001188268 7.281610e-05
[2157,] 8.930448e-05 0.0001189781 3.127329e-05
[2158,] 1.030400e-04 0.0001242649 3.454652e-05
[2159,] 1.029371e-04 0.0001241465 3.464549e-05
[2160,] 2.427360e-04 0.0001196416 7.865919e-05
[2161,] 2.310489e-04 0.0001207860 6.532820e-05
[2162,] 1.153540e-04 0.0001185475 4.049099e-05
[2163,] 2.372112e-04 0.0001207263 6.711069e-05
[2164,] 2.524379e-04 0.0001196321 8.202076e-05
[2165,] 1.070685e-04 0.0001252420 3.713095e-05
[2166,] 2.610730e-04 0.0001195962 8.599685e-05
[2167,] 9.384081e-05 0.0001189488 3.299013e-05
[2168,] 9.455093e-05 0.0001193207 3.364702e-05
[2169,] 1.028475e-04 0.0001233240 3.523175e-05
[2170,] 7.757961e-05 0.0001253456 2.428605e-05
[2171,] 1.028241e-04 0.0001229110 3.479281e-05
[2172,] 1.122006e-04 0.0001231762 3.536319e-05
[2173,] 1.148634e-04 0.0001193920 3.809815e-05
[2174,] 1.148928e-04 0.0001193772 3.810243e-05
[2175,] 2.498210e-04 0.0001198024 7.908232e-05
[2176,] 1.028542e-04 0.0001232539 3.476235e-05
[2177,] 2.577175e-04 0.0001197961 8.159532e-05
[2178,] 9.664153e-05 0.0001181723 3.311517e-05
[2179,] 1.029370e-04 0.0001238905 3.459328e-05
[2180,] 7.553996e-05 0.0001254122 2.410395e-05
[2181,] 2.441451e-04 0.0001198093 7.540906e-05
[2182,] 1.150085e-04 0.0001194597 3.811865e-05
[2183,] 7.957037e-05 0.0001194898 2.635655e-05
[2184,] 7.820999e-05 0.0001264027 2.432105e-05
[2185,] 7.735491e-05 0.0001258158 2.424958e-05
[2186,] 2.547461e-04 0.0001197767 8.094442e-05
[2187,] 9.838368e-05 0.0001185102 3.429507e-05
[2188,] 9.880003e-05 0.0001199759 3.310990e-05
[2189,] 2.221956e-04 0.0001197945 6.897992e-05
[2190,] 7.792564e-05 0.0001195362 2.578399e-05
[2191,] 9.161217e-04 0.0001218586 4.117332e-04
[2192,] 7.704827e-05 0.0001265711 2.419231e-05
[2193,] 7.855333e-05 0.0001213690 2.826837e-05
[2194,] 1.084403e-04 0.0001211028 3.850933e-05
[2195,] 8.071311e-05 0.0001213934 2.926582e-05
[2196,] 7.884265e-05 0.0001204556 2.806319e-05
[2197,] 1.306858e-04 0.0001200993 4.084419e-05
[2198,] 7.336786e-05 0.0001182987 2.477915e-05
[2199,] 1.149709e-04 0.0001193571 3.812277e-05
[2200,] 7.993654e-05 0.0001218393 2.907640e-05
[2201,] 8.071033e-05 0.0001223106 2.960701e-05
[2202,] 8.458239e-05 0.0001184842 2.930207e-05
[2203,] 7.628194e-05 0.0001264712 2.412833e-05
[2204,] 7.736100e-05 0.0001225864 2.809530e-05
[2205,] 7.265261e-05 0.0001182732 2.448871e-05
[2206,] 1.346122e-04 0.0001197157 4.370381e-05
[2207,] 1.275523e-04 0.0001201278 3.988404e-05
[2208,] 1.255098e-04 0.0001201520 3.925084e-05
[2209,] 1.268399e-04 0.0001201698 3.959903e-05
[2210,] 7.817870e-05 0.0001221932 2.837028e-05
[2211,] 7.870586e-05 0.0001194776 2.609694e-05
[2212,] 7.474685e-05 0.0001218193 2.660617e-05
[2213,] 7.560833e-05 0.0001225810 2.723213e-05
[2214,] 1.132572e-04 0.0001182292 3.725946e-05
[2215,] 7.047308e-05 0.0001181070 2.357131e-05
[2216,] 1.150896e-04 0.0001193531 3.816566e-05
[2217,] 7.031610e-05 0.0001181151 2.351190e-05
[2218,] 7.688850e-05 0.0001261246 2.418739e-05
[2219,] 1.028933e-04 0.0001257396 3.504381e-05
[2220,] 7.418894e-05 0.0001264754 2.566038e-05
[2221,] 7.505345e-05 0.0001222207 2.685959e-05
[2222,] 6.946167e-05 0.0001186182 2.323643e-05
[2223,] 7.399053e-05 0.0001221757 2.631769e-05
[2224,] 7.879473e-05 0.0001194629 2.616847e-05
[2225,] 7.505197e-05 0.0001221986 2.685466e-05
[2226,] 7.419147e-05 0.0001220211 2.638142e-05
[2227,] 7.406511e-05 0.0001220300 2.632039e-05
[2228,] 1.131079e-04 0.0001202475 3.560267e-05
[2229,] 7.409117e-05 0.0001220755 2.634634e-05
[2230,] 7.505265e-05 0.0001227821 2.700681e-05
[2231,] 7.557584e-05 0.0001208511 2.671297e-05
[2232,] 7.830496e-05 0.0001213715 2.814268e-05
[2233,] 7.183116e-05 0.0001177624 2.397399e-05
[2234,] 7.827662e-05 0.0001210655 2.802317e-05
[2235,] 7.754490e-05 0.0001212728 2.775752e-05
[2236,] 7.897578e-05 0.0001204650 2.809899e-05
[2237,] 1.130917e-04 0.0001198679 3.646130e-05
[2238,] 1.075030e-04 0.0001208747 3.779841e-05
[2239,] 7.667000e-05 0.0001210299 2.727443e-05
[2240,] 1.080599e-04 0.0001197244 3.534717e-05
[2241,] 1.145704e-04 0.0001192163 3.807998e-05
[2242,] 7.822619e-05 0.0001194701 2.597116e-05
[2243,] 1.070101e-04 0.0001195365 3.559883e-05
[2244,] 7.520103e-05 0.0001180673 2.480688e-05
[2245,] 9.685206e-05 0.0001199623 3.221462e-05
[2246,] 8.406769e-05 0.0001196309 2.778197e-05
[2247,] 1.070144e-04 0.0001191659 3.544474e-05
[2248,] 7.577767e-05 0.0001182413 2.490221e-05
[2249,] 1.126980e-04 0.0001197777 3.660605e-05
[2250,] 7.039029e-05 0.0001177598 2.344611e-05
[2251,] 1.070374e-04 0.0001195739 3.550623e-05
[2252,] 1.070215e-04 0.0001191801 3.544732e-05
[2253,] 7.596018e-05 0.0001177591 2.514862e-05
[2254,] 1.079123e-04 0.0001196484 3.549574e-05
[2255,] 6.937015e-05 0.0001181860 2.316814e-05
[2256,] 7.537044e-05 0.0001177923 2.490479e-05
[2257,] 7.533519e-05 0.0001183288 2.454609e-05
[2258,] 1.119935e-04 0.0001194362 3.737427e-05
[2259,] 7.530619e-05 0.0001177620 2.491434e-05
[2260,] 7.518918e-05 0.0001183097 2.451622e-05
[2261,] 6.933168e-05 0.0001184838 2.320829e-05
[2262,] 8.441688e-05 0.0001194151 2.823601e-05
[2263,] 7.603074e-05 0.0001183427 2.471300e-05
[2264,] 1.115121e-04 0.0001194387 3.726741e-05
[2265,] 1.085583e-04 0.0001195739 3.553981e-05
[2266,] 7.734842e-05 0.0001194670 2.569406e-05
[2267,] 1.089348e-04 0.0001196003 3.558115e-05
[2268,] 1.084684e-04 0.0001195626 3.552921e-05
[2269,] 7.403574e-05 0.0001199761 2.448155e-05
[2270,] 7.702766e-05 0.0001194362 2.560567e-05
[2271,] 7.607835e-05 0.0001187787 2.527147e-05
[2272,] 7.609669e-05 0.0001194685 2.529143e-05
[2273,] 7.237075e-05 0.0001179314 2.429625e-05
[2274,] 7.489950e-05 0.0001178532 2.444654e-05
[2275,] 7.012417e-05 0.0001178744 2.317790e-05
[2276,] 1.084974e-04 0.0001202597 3.629093e-05
[2277,] 1.098801e-04 0.0001206995 3.476968e-05
[2278,] 1.088865e-04 0.0001208883 3.699760e-05
[2279,] 1.088081e-04 0.0001209485 3.641187e-05
[2280,] 1.089366e-04 0.0001221083 3.714697e-05
[2281,] 7.514194e-05 0.0001193146 2.440895e-05
[2282,] 7.676318e-05 0.0001194020 2.553792e-05
[2283,] 1.092602e-04 0.0001224126 3.747522e-05
[2284,] 1.088506e-04 0.0001209575 3.667195e-05
[2285,] 1.088565e-04 0.0001209583 3.669692e-05
[2286,] 7.493168e-05 0.0001195694 2.436026e-05
[2287,] 7.693850e-05 0.0001194018 2.559390e-05
[2288,] 1.088550e-04 0.0001211180 3.677898e-05
[2289,] 1.109697e-04 0.0001239403 3.973018e-05
[2290,] 7.675144e-05 0.0001194022 2.553462e-05
[2291,] 1.089598e-04 0.0001210719 3.693439e-05
[2292,] 1.220863e-04 0.0001197882 4.144522e-05
[2293,] 6.979419e-05 0.0001177333 2.304354e-05
[2294,] 7.049434e-05 0.0001176574 2.327348e-05
[2295,] 1.087966e-04 0.0001209063 3.650362e-05
[2296,] 1.091839e-04 0.0001202914 3.657965e-05
[2297,] 1.177012e-04 0.0001205727 4.092035e-05
[2298,] 1.087994e-04 0.0001206637 3.643413e-05
[2299,] 1.116294e-04 0.0001209264 3.516237e-05
[2300,] 1.087991e-04 0.0001205924 3.649119e-05
[2301,] 6.996665e-05 0.0001176550 2.311772e-05
[2302,] 1.091941e-04 0.0001221667 3.729182e-05
[2303,] 7.706124e-05 0.0001192833 2.564325e-05
[2304,] 7.751763e-05 0.0001186661 2.574817e-05
[2305,] 1.097618e-04 0.0001211545 3.473827e-05
[2306,] 7.001690e-05 0.0001189955 2.344823e-05
[2307,] 1.093578e-04 0.0001232917 3.817621e-05
[2308,] 9.081149e-05 0.0001197887 3.050274e-05
[2309,] 9.150690e-05 0.0001197914 3.076796e-05
[2310,] 7.595995e-05 0.0001177254 2.513455e-05
[2311,] 8.133064e-05 0.0001181334 2.750780e-05
[2312,] 9.166184e-05 0.0001197689 3.079331e-05
[2313,] 7.236106e-05 0.0001184392 2.394984e-05
[2314,] 9.106234e-05 0.0001199294 3.068475e-05
[2315,] 7.998293e-05 0.0001185630 2.631235e-05
[2316,] 7.834929e-05 0.0001194490 2.604441e-05
[2317,] 6.925990e-05 0.0001177780 2.297159e-05
[2318,] 8.806831e-05 0.0001182580 2.967631e-05
[2319,] 8.774203e-05 0.0001183678 2.965922e-05
[2320,] 1.097123e-04 0.0001198195 3.715401e-05
[2321,] 6.948062e-05 0.0001178133 2.309261e-05
[2322,] 1.098772e-04 0.0001198413 3.725737e-05
[2323,] 1.087762e-04 0.0001221364 3.705563e-05
[2324,] 9.658226e-05 0.0001198432 3.285733e-05
[2325,] 9.597313e-05 0.0001198869 3.266523e-05
[2326,] 8.558650e-05 0.0001183713 2.882631e-05
[2327,] 1.108566e-04 0.0001190409 3.719671e-05
[2328,] 7.968814e-05 0.0001180186 2.631899e-05
[2329,] 7.856357e-05 0.0001179775 2.604338e-05
[2330,] 1.077903e-04 0.0001203942 3.640320e-05
[2331,] 6.993181e-05 0.0001192015 2.299516e-05
[2332,] 1.082368e-04 0.0001203731 3.672343e-05
[2333,] 8.850792e-05 0.0001191126 2.933959e-05
[2334,] 7.192712e-05 0.0001194069 2.373175e-05
[2335,] 1.103859e-04 0.0001205379 3.718693e-05
[2336,] 7.052079e-05 0.0001193675 2.342049e-05
[2337,] 8.526098e-05 0.0001198506 2.654238e-05
[2338,] 1.115324e-04 0.0001199467 3.623107e-05
[2339,] 9.361050e-05 0.0001177586 3.001195e-05
[2340,] 1.030518e-04 0.0001194198 3.551284e-05
[2341,] 9.540184e-05 0.0001255413 3.163239e-05
[2342,] 8.137754e-05 0.0001193742 2.768768e-05
[2343,] 1.146583e-04 0.0001223349 4.108211e-05
[2344,] 1.115322e-04 0.0001231674 3.961302e-05
[2345,] 1.163433e-04 0.0001224920 4.213876e-05
[2346,] 8.061705e-05 0.0001310306 2.389080e-05
[2347,] 8.235892e-05 0.0001193728 2.804343e-05
[2348,] 8.121798e-05 0.0001311196 2.396748e-05
[2349,] 1.120068e-04 0.0001217161 3.603842e-05
[2350,] 8.393251e-05 0.0001305417 2.443774e-05
[2351,] 7.999904e-05 0.0001311045 2.379601e-05
[2352,] 1.126895e-04 0.0001200515 3.651249e-05
[2353,] 1.177987e-04 0.0001194500 3.925620e-05
[2354,] 8.993317e-05 0.0001210485 2.733006e-05
[2355,] 8.249034e-05 0.0001227349 2.498130e-05
[2356,] 8.347635e-05 0.0001194323 2.852107e-05
[2357,] 1.105690e-04 0.0001215213 3.598386e-05
[2358,] 8.350754e-05 0.0001194076 2.850381e-05
[2359,] 1.161348e-04 0.0001224685 4.199960e-05
[2360,] 8.112956e-05 0.0001185874 2.583659e-05
[2361,] 8.390189e-05 0.0001194207 2.866315e-05
[2362,] 1.094372e-04 0.0001233055 3.577904e-05
[2363,] 9.619950e-05 0.0001192735 3.288373e-05
[2364,] 1.139543e-04 0.0001227127 4.092452e-05
[2365,] 1.020064e-04 0.0001192989 3.406717e-05
[2366,] 1.162698e-04 0.0001224567 4.206665e-05
[2367,] 8.417179e-05 0.0001194430 2.878813e-05
[2368,] 1.087856e-04 0.0001231323 3.592736e-05
[2369,] 8.424962e-05 0.0001193940 2.875773e-05
[2370,] 1.036312e-04 0.0001215441 3.556626e-05
[2371,] 8.451320e-05 0.0001194307 2.889790e-05
[2372,] 1.116633e-04 0.0001194666 3.649470e-05
[2373,] 7.984143e-05 0.0001193859 2.713588e-05
[2374,] 8.040933e-05 0.0001185229 2.611448e-05
[2375,] 1.133237e-04 0.0001200446 3.663483e-05
[2376,] 1.160019e-04 0.0001224265 4.188906e-05
[2377,] 8.270707e-05 0.0001234050 2.491911e-05
[2378,] 8.928625e-05 0.0001207428 2.725257e-05
[2379,] 1.164192e-04 0.0001229838 4.269668e-05
[2380,] 1.196934e-04 0.0001224568 4.402335e-05
[2381,] 1.099682e-04 0.0001219770 3.563044e-05
[2382,] 1.041998e-04 0.0001205753 3.587387e-05
[2383,] 8.349182e-05 0.0001193681 2.844824e-05
[2384,] 8.385912e-05 0.0001193573 2.856788e-05
[2385,] 1.115800e-04 0.0001198830 3.598225e-05
[2386,] 8.373914e-05 0.0001193573 2.852442e-05
[2387,] 1.048968e-04 0.0001204430 3.620043e-05
[2388,] 1.115114e-04 0.0001198358 3.598296e-05
[2389,] 9.112212e-05 0.0001200053 2.801314e-05
[2390,] 1.116028e-04 0.0001198861 3.598716e-05
[2391,] 1.110858e-04 0.0001194755 3.632009e-05
[2392,] 8.181386e-05 0.0001189929 2.687496e-05
[2393,] 1.119554e-04 0.0001195485 3.647665e-05
[2394,] 1.114929e-04 0.0001196616 3.602961e-05
[2395,] 8.984401e-05 0.0001189919 2.943489e-05
[2396,] 9.039006e-05 0.0001189931 2.960381e-05
[2397,] 8.890656e-05 0.0001189856 2.915780e-05
[2398,] 8.699447e-05 0.0001189997 2.852675e-05
[2399,] 1.117716e-04 0.0001196250 3.609131e-05
[2400,] 1.101581e-04 0.0001218992 3.560549e-05
[2401,] 8.134901e-05 0.0001193512 2.765080e-05
[2402,] 1.549225e-04 0.0001201879 5.567698e-05
[2403,] 1.106499e-04 0.0001224953 3.560928e-05
[2404,] 8.223605e-05 0.0001249301 2.463660e-05
[2405,] 1.105270e-04 0.0001219434 3.561371e-05
[2406,] 1.106193e-04 0.0001223789 3.560643e-05
[2407,] 1.104222e-04 0.0001218798 3.561342e-05
[2408,] 1.108828e-04 0.0001224572 3.561045e-05
[2409,] 8.121430e-05 0.0001211635 2.499176e-05
[2410,] 1.200199e-04 0.0001224997 4.424170e-05
[2411,] 1.161496e-04 0.0001233004 4.273832e-05
[2412,] 1.167201e-04 0.0001236004 4.331872e-05
[2413,] 1.120971e-04 0.0001228856 3.543959e-05
[2414,] 8.338037e-05 0.0001237654 2.500565e-05
[2415,] 1.107327e-04 0.0001229016 3.543711e-05
[2416,] 1.109181e-04 0.0001208606 3.594092e-05
[2417,] 9.395609e-05 0.0001201548 2.865167e-05
[2418,] 9.418711e-05 0.0001199760 2.880606e-05
[2419,] 8.308864e-05 0.0001193856 2.832595e-05
[2420,] 1.115860e-04 0.0001216095 3.563045e-05
[2421,] 1.116813e-04 0.0001215697 3.563927e-05
[2422,] 8.078460e-05 0.0001225358 2.466294e-05
[2423,] 7.117341e-05 0.0001222941 2.300429e-05
[2424,] 1.138375e-04 0.0001196955 3.691181e-05
[2425,] 1.051147e-04 0.0001197748 3.605938e-05
[2426,] 1.119345e-04 0.0001214115 3.567233e-05
[2427,] 1.115207e-04 0.0001214229 3.563821e-05
[2428,] 1.128568e-04 0.0001213791 3.575949e-05
[2429,] 1.141549e-04 0.0001197187 3.696652e-05
[2430,] 7.504888e-05 0.0001196602 2.410201e-05
[2431,] 7.594853e-05 0.0001195899 2.432848e-05
[2432,] 7.213141e-05 0.0001197263 2.432308e-05
[2433,] 1.186675e-04 0.0001234114 4.436898e-05
[2434,] 7.061679e-05 0.0001247178 2.296666e-05
[2435,] 7.594782e-05 0.0001195295 2.434162e-05
[2436,] 9.460268e-05 0.0001197044 3.195299e-05
[2437,] 7.097368e-05 0.0001222549 2.298928e-05
[2438,] 7.237217e-05 0.0001197239 2.442981e-05
[2439,] 7.664910e-05 0.0001199610 2.444423e-05
[2440,] 7.579132e-05 0.0001197018 2.429777e-05
[2441,] 7.594416e-05 0.0001197464 2.432524e-05
[2442,] 7.102935e-05 0.0001220060 2.299573e-05
[2443,] 7.279510e-05 0.0001192240 2.427836e-05
[2444,] 1.173025e-04 0.0001194351 3.892550e-05
[2445,] 1.226603e-04 0.0001233447 4.654460e-05
[2446,] 1.082254e-04 0.0001195793 3.713344e-05
[2447,] 6.954469e-05 0.0001220540 2.301526e-05
[2448,] 7.304912e-05 0.0001191380 2.439383e-05
[2449,] 1.036321e-04 0.0001187120 3.444950e-05
[2450,] 1.160661e-04 0.0001194399 3.852821e-05
[2451,] 1.105855e-04 0.0001195234 3.698756e-05
[2452,] 1.104464e-04 0.0001193695 3.686613e-05
[2453,] 1.107484e-04 0.0001194100 3.704907e-05
[2454,] 7.546996e-05 0.0001187600 2.512056e-05
[2455,] 7.231475e-05 0.0001191946 2.336981e-05
[2456,] 1.147303e-04 0.0001222103 4.103192e-05
[2457,] 1.108057e-04 0.0001193511 3.701097e-05
[2458,] 1.106882e-04 0.0001193544 3.695984e-05
[2459,] 1.105378e-04 0.0001196689 3.700366e-05
[2460,] 1.085141e-04 0.0001188081 3.585557e-05
[2461,] 1.102865e-04 0.0001196086 3.684491e-05
[2462,] 1.104001e-04 0.0001194802 3.684424e-05
[2463,] 7.525042e-05 0.0001190577 2.406973e-05
[2464,] 1.102700e-04 0.0001195246 3.679056e-05
[2465,] 1.103265e-04 0.0001199719 3.691091e-05
[2466,] 1.106128e-04 0.0001195086 3.697749e-05
[2467,] 1.100458e-04 0.0001188190 3.658956e-05
[2468,] 1.160303e-04 0.0001194431 3.848612e-05
[2469,] 1.101911e-04 0.0001190616 3.663226e-05
[2470,] 7.906172e-05 0.0001175972 2.636795e-05
[2471,] 7.526273e-05 0.0001216788 2.459904e-05
[2472,] 1.135295e-04 0.0001200243 3.810026e-05
[2473,] 1.127401e-04 0.0001210195 3.790272e-05
[2474,] 1.049456e-04 0.0001210993 3.864067e-05
[2475,] 1.715275e-04 0.0001232603 7.426805e-05
[2476,] 1.155618e-04 0.0001200316 4.026397e-05
[2477,] 7.980843e-05 0.0001175845 2.618205e-05
[2478,] 1.136824e-04 0.0001199292 3.809797e-05
[2479,] 8.708418e-05 0.0001263818 3.289336e-05
[2480,] 1.132467e-04 0.0001199328 3.792621e-05
[2481,] 9.543315e-05 0.0001201595 3.300808e-05
[2482,] 8.348701e-05 0.0001203631 2.805859e-05
[2483,] 1.120671e-04 0.0001219633 3.855462e-05
[2484,] 7.757181e-05 0.0001188332 2.502444e-05
[2485,] 7.963740e-05 0.0001200058 2.768836e-05
[2486,] 8.022603e-05 0.0001175412 2.646958e-05
[2487,] 2.043706e-04 0.0001197763 7.079138e-05
[2488,] 8.006711e-05 0.0001189331 2.558972e-05
[2489,] 8.104162e-05 0.0001189149 2.583815e-05
[2490,] 8.053961e-05 0.0001176321 2.633376e-05
[2491,] 7.756983e-05 0.0001176068 2.546544e-05
[2492,] 7.679253e-05 0.0001190907 2.478380e-05
[2493,] 9.351212e-05 0.0001201529 3.226182e-05
[2494,] 8.058014e-05 0.0001189459 2.766625e-05
[2495,] 7.894220e-05 0.0001180632 2.665252e-05
[2496,] 7.685903e-05 0.0001177160 2.516344e-05
[2497,] 1.941028e-04 0.0001197773 6.715916e-05
[2498,] 7.828426e-05 0.0001193273 2.678419e-05
[2499,] 8.023108e-05 0.0001182379 2.726266e-05
[2500,] 1.006327e-04 0.0001201324 3.495849e-05
[2501,] 8.109370e-05 0.0001183055 2.764242e-05
[2502,] 8.230780e-05 0.0001179691 2.784386e-05
[2503,] 9.402306e-05 0.0001201414 3.244892e-05
[2504,] 1.471747e-04 0.0001200414 5.115764e-05
[2505,] 1.466520e-04 0.0001200408 5.096293e-05
[2506,] 1.946586e-04 0.0001197659 6.720611e-05
[2507,] 1.927143e-04 0.0001197588 6.641246e-05
[2508,] 7.772356e-05 0.0001196057 2.659961e-05
[2509,] 7.747731e-05 0.0001193893 2.641665e-05
[2510,] 8.001298e-05 0.0001192852 2.770195e-05
[2511,] 8.188108e-05 0.0001204131 2.730539e-05
[2512,] 1.559457e-04 0.0001189959 4.928469e-05
[2513,] 7.707132e-05 0.0001183990 2.544909e-05
[2514,] 1.518452e-04 0.0001175661 4.974614e-05
[2515,] 7.812077e-05 0.0001196770 2.625626e-05
[2516,] 1.094849e-04 0.0001193119 3.643459e-05
[2517,] 1.557580e-04 0.0001185562 5.046634e-05
[2518,] 1.189478e-04 0.0001202384 3.880761e-05
[2519,] 1.104075e-04 0.0001193295 3.680997e-05
[2520,] 1.018963e-04 0.0001185327 3.155078e-05
[2521,] 1.587598e-04 0.0001185883 5.107840e-05
[2522,] 1.124274e-04 0.0001225646 3.256821e-05
[2523,] 1.512227e-04 0.0001187553 4.842819e-05
[2524,] 9.088148e-05 0.0001203516 3.160814e-05
[2525,] 7.768688e-05 0.0001188515 2.614293e-05
[2526,] 1.593192e-04 0.0001187523 5.093418e-05
[2527,] 9.904628e-05 0.0001186326 3.424040e-05
[2528,] 1.066672e-04 0.0001193120 3.552936e-05
[2529,] 1.157963e-04 0.0001227333 3.334383e-05
[2530,] 1.142890e-04 0.0001231271 3.283973e-05
[2531,] 9.940409e-05 0.0001197765 3.276991e-05
[2532,] 9.225773e-05 0.0001211588 3.269391e-05
[2533,] 1.161260e-04 0.0001226267 3.347551e-05
[2534,] 1.125137e-04 0.0001193312 3.754641e-05
[2535,] 7.754330e-05 0.0001189590 2.610298e-05
[2536,] 1.036756e-04 0.0001190028 3.162035e-05
[2537,] 7.760007e-05 0.0001197802 2.605484e-05
[2538,] 1.153495e-04 0.0001193305 3.847493e-05
[2539,] 1.183585e-04 0.0001202845 3.863295e-05
[2540,] 9.748933e-05 0.0001197609 3.268620e-05
[2541,] 1.136071e-04 0.0001193157 3.789758e-05
[2542,] 7.794673e-05 0.0001188492 2.626588e-05
[2543,] 7.777112e-05 0.0001184062 2.581745e-05
[2544,] 1.612469e-04 0.0001186093 5.284766e-05
[2545,] 1.034447e-04 0.0001202138 3.423731e-05
[2546,] 7.723837e-05 0.0001194417 2.581039e-05
[2547,] 1.179810e-04 0.0001194909 3.900764e-05
[2548,] 7.754520e-05 0.0001194436 2.596172e-05
[2549,] 7.733101e-05 0.0001199527 2.596032e-05
[2550,] 7.724307e-05 0.0001193895 2.579994e-05
[2551,] 1.001499e-04 0.0001182556 3.425774e-05
[2552,] 7.734346e-05 0.0001181765 2.558450e-05
[2553,] 7.755300e-05 0.0001181911 2.563329e-05
[2554,] 7.545721e-05 0.0001197572 2.491058e-05
[2555,] 1.576011e-04 0.0001197482 4.649157e-05
[2556,] 1.150457e-04 0.0001210979 3.411272e-05
[2557,] 1.159988e-04 0.0001193013 3.861681e-05
[2558,] 1.593384e-04 0.0001188033 4.679681e-05
[2559,] 1.659002e-04 0.0001187910 4.858383e-05
[2560,] 1.645841e-04 0.0001187954 4.822216e-05
[2561,] 7.738137e-05 0.0001199234 2.598875e-05
[2562,] 1.751613e-04 0.0001192244 5.165809e-05
[2563,] 1.647938e-04 0.0001187811 4.830625e-05
[2564,] 1.186984e-04 0.0001215630 3.462626e-05
[2565,] 7.780661e-05 0.0001183966 2.579610e-05
[2566,] 1.451275e-04 0.0001186470 4.323847e-05
[2567,] 9.387794e-05 0.0001194971 3.262858e-05
[2568,] 8.394935e-05 0.0001194283 2.788804e-05
[2569,] 8.136526e-05 0.0001193958 2.748746e-05
[2570,] 1.132306e-04 0.0001188259 3.665108e-05
[2571,] 1.017998e-04 0.0001195231 3.406010e-05
[2572,] 1.530397e-04 0.0001177813 4.796182e-05
[2573,] 1.497410e-04 0.0001191146 5.271032e-05
[2574,] 1.512549e-04 0.0001177127 4.777167e-05
[2575,] 1.663818e-04 0.0001187911 5.607576e-05
[2576,] 1.898067e-04 0.0001175969 6.089561e-05
[2577,] 1.905664e-04 0.0001175983 6.109194e-05
[2578,] 1.049040e-04 0.0001196157 3.537361e-05
[2579,] 1.156347e-04 0.0001196897 3.940298e-05
[2580,] 8.532580e-05 0.0001176369 2.857561e-05
[2581,] 1.649062e-04 0.0001190285 5.784846e-05
[2582,] 7.873896e-05 0.0001175749 2.611352e-05
[2583,] 1.712537e-04 0.0001190498 6.024420e-05
[2584,] 1.170664e-04 0.0001181955 4.026729e-05
[2585,] 1.084647e-04 0.0001193724 3.598920e-05
[2586,] 1.166735e-04 0.0001182501 3.841425e-05
[2587,] 8.293320e-05 0.0001180919 2.788858e-05
[2588,] 8.357586e-05 0.0001181233 2.816293e-05
[2589,] 1.162150e-04 0.0001183053 3.838530e-05
[2590,] 1.140544e-04 0.0001181816 3.913789e-05
[2591,] 1.073737e-04 0.0001192658 3.628166e-05
[2592,] 1.103656e-04 0.0001180038 3.563542e-05
[2593,] 1.026782e-04 0.0001198540 3.461612e-05
[2594,] 1.134555e-04 0.0001188680 3.751487e-05
[2595,] 1.060268e-04 0.0001192888 3.586356e-05
[2596,] 1.045341e-04 0.0001192839 3.536981e-05
[2597,] 1.029104e-04 0.0001192712 3.475800e-05
[2598,] 1.107350e-04 0.0001193825 3.693725e-05
[2599,] 1.027055e-04 0.0001204613 3.694286e-05
[2600,] 1.041833e-04 0.0001192719 3.518474e-05
[2601,] 1.134890e-04 0.0001193916 3.802862e-05
[2602,] 1.018032e-04 0.0001193350 3.454935e-05
[2603,] 7.905735e-05 0.0001185328 2.683321e-05
[2604,] 9.363633e-05 0.0001197933 3.122113e-05
[2605,] 1.377597e-04 0.0001187312 4.471702e-05
[2606,] 1.031310e-04 0.0001198924 3.484615e-05
[2607,] 1.165249e-04 0.0001193946 3.903558e-05
[2608,] 1.006809e-04 0.0001193615 3.364266e-05
[2609,] 9.701190e-05 0.0001188966 3.110231e-05
[2610,] 9.722401e-05 0.0001187877 3.119171e-05
[2611,] 1.147976e-04 0.0001193993 3.849839e-05
[2612,] 1.009623e-04 0.0001191768 3.359860e-05
[2613,] 1.153097e-04 0.0001193931 3.866685e-05
[2614,] 1.188330e-04 0.0001188657 3.951028e-05
[2615,] 8.129517e-05 0.0001176692 2.653983e-05
[2616,] 1.035719e-04 0.0001198150 3.494930e-05
[2617,] 9.586457e-05 0.0001186934 3.092475e-05
[2618,] 1.031612e-04 0.0001198112 3.477562e-05
[2619,] 9.979377e-05 0.0001191476 3.274808e-05
[2620,] 1.480218e-04 0.0001187476 4.888829e-05
[2621,] 1.112096e-04 0.0001187221 3.756410e-05
[2622,] 1.287442e-04 0.0001180720 4.296974e-05
[2623,] 1.061821e-04 0.0001191493 3.474858e-05
[2624,] 2.507866e-04 0.0001200424 9.556042e-05
[2625,] 1.878593e-04 0.0001182440 5.939343e-05
[2626,] 1.417197e-04 0.0001191876 4.563135e-05
[2627,] 1.287181e-04 0.0001192187 4.141900e-05
[2628,] 1.530226e-04 0.0001196873 5.308427e-05
[2629,] 5.368272e-04 0.0001187709 1.994367e-04
[2630,] 1.657584e-04 0.0001200620 6.170173e-05
[2631,] 1.068739e-04 0.0001197912 3.610777e-05
[2632,] 1.283478e-04 0.0001192257 4.130130e-05
[2633,] 1.288008e-04 0.0001192982 4.379278e-05
[2634,] 5.702464e-04 0.0001176284 1.758059e-04
[2635,] 1.308650e-04 0.0001192701 4.188183e-05
[2636,] 5.683219e-04 0.0001176053 1.766006e-04
[2637,] 1.273521e-04 0.0001193245 4.060869e-05
[2638,] 4.465564e-04 0.0001212409 1.103542e-04
[2639,] 1.254895e-04 0.0001192729 4.247535e-05
[2640,] 1.675396e-04 0.0001203861 6.323396e-05
[2641,] 1.346803e-04 0.0001188978 4.833958e-05
[2642,] 1.688514e-04 0.0001195325 4.915411e-05
[2643,] 1.607600e-04 0.0001198359 5.968080e-05
[2644,] 1.282822e-04 0.0001195588 3.817664e-05
[2645,] 1.264490e-04 0.0001192174 4.063824e-05
[2646,] 1.693282e-04 0.0001195426 4.922826e-05
[2647,] 4.831195e-04 0.0001176438 1.490216e-04
[2648,] 1.366020e-04 0.0001190500 4.943010e-05
[2649,] 1.275172e-04 0.0001195963 3.793948e-05
[2650,] 1.646814e-04 0.0001196307 6.060832e-05
[2651,] 1.540627e-04 0.0001185973 4.666629e-05
[2652,] 1.521389e-04 0.0001186831 4.591808e-05
[2653,] 7.872879e-05 0.0001242719 2.881694e-05
[2654,] 7.891820e-05 0.0001237359 2.877804e-05
[2655,] 2.019624e-04 0.0001212800 8.090219e-05
[2656,] 8.426660e-05 0.0001373488 3.572544e-05
[2657,] 1.274012e-04 0.0001191640 4.132807e-05
[2658,] 1.514999e-04 0.0001185657 4.602191e-05
[2659,] 1.082890e-04 0.0001218001 3.906512e-05
[2660,] 2.147054e-04 0.0001208626 8.508670e-05
[2661,] 1.526654e-04 0.0001185800 4.631920e-05
[2662,] 1.616337e-04 0.0001196667 5.951621e-05
[2663,] 1.630559e-04 0.0001197119 6.021662e-05
[2664,] 1.818536e-04 0.0001211541 7.174379e-05
[2665,] 1.509588e-04 0.0001186271 4.571986e-05
[2666,] 1.285406e-04 0.0001191621 4.169925e-05
[2667,] 1.267774e-04 0.0001193698 3.800103e-05
[2668,] 1.302960e-04 0.0001193296 4.449894e-05
[2669,] 1.083438e-04 0.0001216993 3.203151e-05
[2670,] 1.792304e-04 0.0001202977 6.773932e-05
[2671,] 1.522960e-04 0.0001185783 4.621843e-05
[2672,] 1.543679e-04 0.0001185352 4.692031e-05
[2673,] 1.551444e-04 0.0001184816 4.729713e-05
[2674,] 1.068728e-04 0.0001198301 3.626921e-05
[2675,] 1.535475e-04 0.0001183634 4.720198e-05
[2676,] 1.567327e-04 0.0001184388 4.787146e-05
[2677,] 1.087442e-04 0.0001216685 3.212388e-05
[2678,] 1.270283e-04 0.0001191541 4.128051e-05
[2679,] 8.457013e-05 0.0001196881 2.980285e-05
[2680,] 1.562586e-04 0.0001185029 4.754495e-05
[2681,] 1.311550e-04 0.0001194406 4.466785e-05
[2682,] 1.059648e-04 0.0001214807 3.162656e-05
[2683,] 1.589461e-04 0.0001185123 4.827962e-05
[2684,] 1.792687e-04 0.0001205923 6.853860e-05
[2685,] 1.372857e-04 0.0001196889 4.748738e-05
[2686,] 1.502541e-04 0.0001191226 5.432855e-05
[2687,] 8.261914e-05 0.0001194595 2.883108e-05
[2688,] 1.466093e-04 0.0001184028 4.483684e-05
[2689,] 1.420696e-04 0.0001188549 5.068930e-05
[2690,] 1.433018e-04 0.0001184463 4.378515e-05
[2691,] 1.334742e-04 0.0001197323 4.632023e-05
[2692,] 1.333694e-04 0.0001194564 4.554263e-05
[2693,] 1.074554e-04 0.0001212494 3.200714e-05
[2694,] 7.717633e-05 0.0001204140 2.692771e-05
[2695,] 1.459840e-04 0.0001183766 4.473090e-05
[2696,] 1.462693e-04 0.0001183639 4.484529e-05
[2697,] 1.037331e-04 0.0001218834 3.659147e-05
[2698,] 8.159399e-05 0.0001194913 2.843722e-05
[2699,] 1.343581e-04 0.0001197059 4.652116e-05
[2700,] 1.447898e-04 0.0001183034 4.459367e-05
[2701,] 1.430081e-04 0.0001184027 4.381189e-05
[2702,] 1.102526e-04 0.0001210536 3.266388e-05
[2703,] 1.418802e-04 0.0001183874 4.352872e-05
[2704,] 8.079316e-05 0.0001194287 2.807788e-05
[2705,] 1.072589e-04 0.0001199052 3.654092e-05
[2706,] 8.066275e-05 0.0001195692 2.810078e-05
[2707,] 8.311800e-05 0.0001197065 2.918129e-05
[2708,] 1.434116e-04 0.0001184273 4.385976e-05
[2709,] 1.451295e-04 0.0001182003 4.501924e-05
[2710,] 1.072237e-04 0.0001215930 3.184665e-05
[2711,] 8.342295e-05 0.0001197746 2.934708e-05
[2712,] 8.542477e-05 0.0001200599 3.037879e-05
[2713,] 1.065240e-04 0.0001218576 3.162214e-05
[2714,] 1.852767e-04 0.0001201706 6.977058e-05
[2715,] 1.496954e-04 0.0001191108 4.420428e-05
[2716,] 1.578124e-04 0.0001189231 4.694411e-05
[2717,] 1.420926e-04 0.0001184022 4.383112e-05
[2718,] 1.372051e-04 0.0001197368 4.775530e-05
[2719,] 8.120850e-05 0.0001190418 2.782725e-05
[2720,] 8.641407e-05 0.0001197534 3.059132e-05
[2721,] 1.232680e-04 0.0001192601 4.149032e-05
[2722,] 1.256428e-04 0.0001192144 3.788482e-05
[2723,] 1.341661e-04 0.0001197386 4.666328e-05
[2724,] 1.083089e-04 0.0001199328 3.699268e-05
[2725,] 1.211721e-04 0.0001192409 4.057223e-05
[2726,] 1.227929e-04 0.0001192328 4.102938e-05
[2727,] 1.077997e-04 0.0001201605 3.458594e-05
[2728,] 1.580194e-04 0.0001197972 5.850391e-05
[2729,] 1.537343e-04 0.0001185507 4.786323e-05
[2730,] 1.090430e-04 0.0001199034 3.725304e-05
[2731,] 1.603148e-04 0.0001186212 4.951106e-05
[2732,] 9.727481e-05 0.0001192477 3.247849e-05
[2733,] 2.033586e-04 0.0001228463 8.563766e-05
[2734,] 1.601643e-04 0.0001188849 5.637446e-05
[2735,] 1.397278e-04 0.0001197678 4.880807e-05
[2736,] 1.788259e-04 0.0001190056 6.180205e-05
[2737,] 1.620110e-04 0.0001176532 5.430340e-05
[2738,] 1.174039e-04 0.0001200455 3.816318e-05
[2739,] 1.095738e-04 0.0001191663 3.585633e-05
[2740,] 1.092912e-04 0.0001191803 3.898622e-05
[2741,] 1.189915e-04 0.0001198487 4.100384e-05
[2742,] 1.681702e-04 0.0001198190 5.973400e-05
[2743,] 2.457173e-04 0.0001186770 8.446830e-05
[2744,] 1.699197e-04 0.0001198129 6.034048e-05
[2745,] 1.079253e-04 0.0001211740 4.035148e-05
[2746,] 1.759709e-04 0.0001198055 6.253288e-05
[2747,] 1.124647e-04 0.0001189799 3.997517e-05
[2748,] 1.165436e-04 0.0001261156 4.718540e-05
[2749,] 1.170525e-04 0.0001249174 4.656404e-05
[2750,] 1.119237e-04 0.0001189961 3.978394e-05
[2751,] 1.056517e-04 0.0001205009 3.415463e-05
[2752,] 1.111360e-04 0.0001250355 4.294900e-05
[2753,] 1.574158e-04 0.0001197153 5.523867e-05
[2754,] 1.580152e-04 0.0001196726 5.522294e-05
[2755,] 1.475057e-04 0.0001197548 5.181738e-05
[2756,] 1.039595e-04 0.0001187564 3.575095e-05
[2757,] 2.097599e-04 0.0001185916 7.086141e-05
[2758,] 1.165962e-04 0.0001181539 3.618110e-05
[2759,] 1.193686e-04 0.0001198455 4.113943e-05
[2760,] 8.325695e-05 0.0001189507 2.669038e-05
[2761,] 1.105678e-04 0.0001246305 4.266382e-05
[2762,] 1.668978e-04 0.0001198164 5.925087e-05
[2763,] 1.040921e-04 0.0001195555 3.537457e-05
[2764,] 1.176518e-04 0.0001198400 4.046256e-05
[2765,] 1.129303e-04 0.0001189079 4.004911e-05
[2766,] 2.607078e-04 0.0001184608 8.747731e-05
[2767,] 1.697282e-04 0.0001199133 6.078217e-05
[2768,] 1.209935e-04 0.0001198588 4.178753e-05
[2769,] 1.067286e-04 0.0001191984 3.482535e-05
[2770,] 1.210168e-04 0.0001198236 4.170398e-05
[2771,] 1.724698e-04 0.0001198522 6.149036e-05
[2772,] 2.417212e-04 0.0001186779 8.308996e-05
[2773,] 2.484719e-04 0.0001186684 8.530065e-05
[2774,] 1.073482e-04 0.0001209489 3.989179e-05
[2775,] 1.136051e-04 0.0001235579 4.367399e-05
[2776,] 1.723497e-04 0.0001198493 6.143092e-05
[2777,] 1.704397e-04 0.0001198541 6.074611e-05
[2778,] 1.100900e-04 0.0001190356 3.910825e-05
[2779,] 1.696273e-04 0.0001198502 6.042512e-05
[2780,] 1.041219e-04 0.0001195316 3.530853e-05
[2781,] 1.581013e-04 0.0001210749 6.041645e-05
[2782,] 2.604076e-04 0.0001186507 8.915746e-05
[2783,] 1.098660e-04 0.0001189531 3.891049e-05
[2784,] 2.603653e-04 0.0001186596 8.927732e-05
[2785,] 8.175634e-05 0.0001188936 2.638029e-05
[2786,] 8.014550e-05 0.0001202128 2.600361e-05
[2787,] 1.097143e-04 0.0001189995 3.891475e-05
[2788,] 1.023253e-04 0.0001188684 3.283031e-05
[2789,] 1.100482e-04 0.0001185131 3.485144e-05
[2790,] 3.063308e-04 0.0001187349 1.033867e-04
[2791,] 8.011066e-05 0.0001201950 2.600174e-05
[2792,] 8.142336e-05 0.0001194190 2.623730e-05
[2793,] 2.544219e-04 0.0001186640 8.727148e-05
[2794,] 8.194639e-05 0.0001196292 2.630442e-05
[2795,] 1.716131e-04 0.0001198519 6.117085e-05
[2796,] 2.565081e-04 0.0001186330 8.750311e-05
[2797,] 2.582766e-04 0.0001197122 9.461737e-05
[2798,] 1.672638e-04 0.0001198893 5.975482e-05
[2799,] 8.228588e-05 0.0001195402 2.637833e-05
[2800,] 1.705995e-04 0.0001198154 6.060442e-05
[2801,] 1.098840e-04 0.0001188105 3.871322e-05
[2802,] 2.343789e-04 0.0001186449 8.009640e-05
[2803,] 1.629871e-04 0.0001196243 5.695833e-05
[2804,] 8.195403e-05 0.0001196621 2.630108e-05
[2805,] 8.163004e-05 0.0001196246 2.624815e-05
[2806,] 2.459981e-04 0.0001186463 8.411376e-05
[2807,] 8.226316e-05 0.0001194151 2.639246e-05
[2808,] 1.788266e-04 0.0001197438 6.321761e-05
[2809,] 1.704671e-04 0.0001197550 6.022709e-05
[2810,] 8.149986e-05 0.0001193539 2.624856e-05
[2811,] 1.219967e-04 0.0001198290 4.208728e-05
[2812,] 8.131902e-05 0.0001202408 2.612371e-05
[2813,] 3.016839e-04 0.0001193895 8.388500e-05
[2814,] 8.092797e-05 0.0001200558 2.608184e-05
[2815,] 1.000338e-04 0.0001191451 3.131686e-05
[2816,] 1.163852e-04 0.0001208493 4.433948e-05
[2817,] 1.046366e-04 0.0001197739 3.618942e-05
[2818,] 1.163289e-04 0.0001183990 3.637707e-05
[2819,] 9.945632e-05 0.0001187304 3.169890e-05
[2820,] 2.129644e-04 0.0001191616 7.680533e-05
[2821,] 1.152655e-04 0.0001182488 3.628524e-05
[2822,] 1.557772e-04 0.0001198070 5.507417e-05
[2823,] 9.944391e-05 0.0001189889 3.147789e-05
[2824,] 1.157763e-04 0.0001182550 3.641181e-05
[2825,] 1.156261e-04 0.0001182331 3.640020e-05
[2826,] 1.172783e-04 0.0001185078 3.650829e-05
[2827,] 1.148538e-04 0.0001182233 3.620825e-05
[2828,] 2.377626e-04 0.0001192355 8.653321e-05
[2829,] 1.142063e-04 0.0001183636 3.587770e-05
[2830,] 2.061400e-04 0.0001190453 7.348765e-05
[2831,] 9.825483e-05 0.0001192647 3.095587e-05
[2832,] 2.197897e-04 0.0001179872 6.616571e-05
[2833,] 1.495517e-04 0.0001192612 4.340711e-05
[2834,] 5.272246e-04 0.0001179833 1.582654e-04
[2835,] 1.560143e-04 0.0001202070 5.716372e-05
[2836,] 1.153559e-04 0.0001190671 3.830240e-05
[2837,] 1.189204e-04 0.0001181629 3.774953e-05
[2838,] 1.005607e-04 0.0001187291 3.370723e-05
[2839,] 1.916225e-04 0.0001201851 7.132878e-05
[2840,] 2.766504e-04 0.0001183115 1.007902e-04
[2841,] 1.272431e-04 0.0001201308 4.472378e-05
[2842,] 1.029663e-04 0.0001192199 3.543503e-05
[2843,] 1.020187e-04 0.0001192205 3.509051e-05
[2844,] 3.666967e-04 0.0001211114 1.520911e-04
[2845,] 1.000612e-04 0.0001185632 3.199215e-05
[2846,] 1.022680e-04 0.0001186224 3.254348e-05
[2847,] 3.564778e-04 0.0001206802 1.447892e-04
[2848,] 1.218767e-04 0.0001196754 4.201941e-05
[2849,] 1.069409e-04 0.0001184800 3.404193e-05
[2850,] 1.282818e-04 0.0001195042 4.409496e-05
[2851,] 9.196507e-04 0.0001195189 3.753914e-04
[2852,] 1.023534e-04 0.0001185296 3.265926e-05
[2853,] 3.248850e-04 0.0001236617 1.457310e-04
[2854,] 1.634760e-04 0.0001213365 6.550028e-05
[2855,] 1.974063e-04 0.0001209315 7.597899e-05
[2856,] 3.754502e-04 0.0001205955 1.520418e-04
[2857,] 2.041289e-04 0.0001202809 7.658015e-05
[2858,] 1.869272e-04 0.0001202766 6.962955e-05
[2859,] 8.075447e-05 0.0001197568 2.828641e-05
[2860,] 1.857170e-04 0.0001210130 7.141812e-05
[2861,] 1.096240e-04 0.0001201324 3.610069e-05
[2862,] 1.097815e-04 0.0001201718 3.611734e-05
[2863,] 9.907333e-05 0.0001192415 3.393819e-05
[2864,] 1.099192e-04 0.0001201718 3.614228e-05
[2865,] 1.097800e-04 0.0001201667 3.611747e-05
[2866,] 7.894413e-05 0.0001176348 2.605821e-05
[2867,] 1.050879e-04 0.0001184252 3.360716e-05
[2868,] 9.956908e-05 0.0001192572 3.413358e-05
[2869,] 1.242349e-04 0.0001203001 4.392777e-05
[2870,] 5.267657e-04 0.0001250247 2.572294e-04
[2871,] 1.091026e-04 0.0001201168 3.603182e-05
[2872,] 1.013370e-04 0.0001194134 3.509008e-05
[2873,] 1.172024e-04 0.0001196264 3.997618e-05
[2874,] 1.245248e-04 0.0001208837 4.535909e-05
[2875,] 3.244421e-04 0.0001202586 1.247366e-04
[2876,] 3.361257e-04 0.0001202637 1.295047e-04
[2877,] 8.190481e-05 0.0001215985 2.968296e-05
[2878,] 3.374049e-04 0.0001202952 1.303377e-04
[2879,] 1.094832e-04 0.0001200725 3.607174e-05
[2880,] 1.052218e-04 0.0001194600 3.659027e-05
[2881,] 1.027475e-04 0.0001186170 3.267303e-05
[2882,] 1.090684e-04 0.0001200720 3.600148e-05
[2883,] 1.069773e-04 0.0001193603 3.305510e-05
[2884,] 7.910555e-05 0.0001180483 2.597877e-05
[2885,] 1.077250e-04 0.0001214214 3.530517e-05
[2886,] 4.306998e-04 0.0001272705 2.204484e-04
[2887,] 8.315948e-05 0.0001207905 2.996210e-05
[2888,] 8.254350e-05 0.0001207587 2.967608e-05
[2889,] 8.425628e-05 0.0001208730 3.048294e-05
[2890,] 8.398999e-05 0.0001208621 3.036019e-05
[2891,] 1.169263e-04 0.0001197295 4.019210e-05
[2892,] 8.281349e-05 0.0001207804 2.980480e-05
[2893,] 8.311435e-05 0.0001207885 2.994100e-05
[2894,] 8.352615e-05 0.0001207593 3.010843e-05
[2895,] 8.294791e-05 0.0001207988 2.987217e-05
[2896,] 8.324804e-05 0.0001208386 3.002253e-05
[2897,] 8.268923e-05 0.0001209945 2.984394e-05
[2898,] 3.561150e-04 0.0001196778 1.298488e-04
[2899,] 1.093062e-04 0.0001199398 3.614047e-05
[2900,] 1.090904e-04 0.0001200345 3.601633e-05
[2901,] 1.071574e-04 0.0001195696 3.298269e-05
[2902,] 1.090775e-04 0.0001200476 3.601053e-05
[2903,] 8.256179e-05 0.0001209972 2.978891e-05
[2904,] 4.430874e-04 0.0001265120 2.225081e-04
[2905,] 1.211828e-04 0.0001210323 4.410243e-05
[2906,] 8.209526e-05 0.0001208727 2.952742e-05
[2907,] 8.269240e-05 0.0001207318 2.972893e-05
[2908,] 1.085863e-04 0.0001192779 3.356130e-05
[2909,] 8.192380e-05 0.0001207938 2.941653e-05
[2910,] 8.144189e-05 0.0001207318 2.917696e-05
[2911,] 3.344790e-04 0.0001198229 1.237169e-04
[2912,] 8.171798e-05 0.0001206846 2.927874e-05
[2913,] 1.093525e-04 0.0001199403 3.614977e-05
[2914,] 8.334551e-05 0.0001204961 2.990469e-05
[2915,] 1.058189e-04 0.0001195706 3.264151e-05
[2916,] 1.062712e-04 0.0001196254 3.271819e-05
[2917,] 8.335496e-05 0.0001216885 3.038954e-05
[2918,] 1.184101e-04 0.0001197173 4.068199e-05
[2919,] 1.073509e-04 0.0001196181 3.299722e-05
[2920,] 1.095702e-04 0.0001200864 3.607507e-05
[2921,] 1.209614e-04 0.0001210331 4.400523e-05
[2922,] 8.447631e-05 0.0001193955 2.985111e-05
[2923,] 1.088347e-04 0.0001200600 3.597140e-05
[2924,] 8.564706e-05 0.0001194216 3.034393e-05
[2925,] 8.490611e-05 0.0001194062 3.003251e-05
[2926,] 8.479682e-05 0.0001196189 3.011340e-05
[2927,] 1.062673e-04 0.0001193714 3.286651e-05
[2928,] 8.384066e-05 0.0001194071 2.959778e-05
[2929,] 8.495791e-05 0.0001194588 3.008571e-05
[2930,] 3.779032e-04 0.0001196018 1.366076e-04
[2931,] 7.394616e-05 0.0001206875 2.583645e-05
[2932,] 7.503551e-05 0.0001208758 2.640690e-05
[2933,] 7.369513e-05 0.0001206965 2.572448e-05
[2934,] 7.345615e-05 0.0001203268 2.550660e-05
[2935,] 7.600992e-05 0.0001202889 2.667693e-05
[2936,] 7.996085e-05 0.0001204227 2.847924e-05
[2937,] 1.083723e-04 0.0001192106 3.768493e-05
[2938,] 1.120036e-04 0.0001206502 3.383685e-05
[2939,] 7.639586e-05 0.0001212894 2.716470e-05
[2940,] 7.653490e-05 0.0001210780 2.716448e-05
[2941,] 7.630871e-05 0.0001212776 2.712031e-05
[2942,] 3.231067e-04 0.0001195244 1.189319e-04
[2943,] 3.023135e-04 0.0001195742 1.114945e-04
[2944,] 2.911992e-04 0.0001214809 1.214526e-04
[2945,] 7.660322e-05 0.0001211948 2.723235e-05
[2946,] 7.597452e-05 0.0001212623 2.695728e-05
[2947,] 7.642158e-05 0.0001211207 2.712513e-05
[2948,] 7.650894e-05 0.0001211249 2.716717e-05
[2949,] 7.727988e-05 0.0001211449 2.753129e-05
[2950,] 7.257371e-05 0.0001179977 2.422655e-05
[2951,] 7.639913e-05 0.0001211302 2.711724e-05
[2952,] 7.633186e-05 0.0001212235 2.711448e-05
[2953,] 7.667322e-05 0.0001210366 2.721554e-05
[2954,] 7.706744e-05 0.0001209538 2.737061e-05
[2955,] 7.679032e-05 0.0001209022 2.722626e-05
[2956,] 7.648522e-05 0.0001211470 2.716279e-05
[2957,] 7.620676e-05 0.0001209011 2.695662e-05
[2958,] 3.157254e-04 0.0001205447 1.211826e-04
[2959,] 1.069918e-04 0.0001196538 3.286088e-05
[2960,] 1.055981e-04 0.0001200541 3.227856e-05
[2961,] 7.558162e-05 0.0001182706 2.560815e-05
[2962,] 7.319500e-05 0.0001178392 2.420977e-05
[2963,] 2.885557e-04 0.0001208402 1.170616e-04
[2964,] 9.609371e-05 0.0001186859 3.388290e-05
[2965,] 8.813091e-05 0.0001193394 3.119718e-05
[2966,] 1.356030e-04 0.0001199595 4.334999e-05
[2967,] 1.091400e-04 0.0001185191 3.398883e-05
[2968,] 1.087735e-04 0.0001201959 3.778550e-05
[2969,] 1.003700e-04 0.0001196492 3.034093e-05
[2970,] 1.008996e-04 0.0001201104 3.020645e-05
[2971,] 2.690875e-04 0.0001193986 9.232602e-05
[2972,] 9.763446e-05 0.0001201795 2.935450e-05
[2973,] 1.181723e-04 0.0001198620 3.909450e-05
[2974,] 1.392013e-04 0.0001207943 5.135475e-05
[2975,] 9.346900e-05 0.0001203103 2.825499e-05
[2976,] 1.186129e-04 0.0001196682 3.925132e-05
[2977,] 1.815570e-04 0.0001196881 6.644650e-05
[2978,] 7.982684e-05 0.0001187635 2.737671e-05
[2979,] 1.453503e-04 0.0001205455 5.312573e-05
[2980,] 1.202036e-04 0.0001198753 3.966443e-05
[2981,] 1.448959e-04 0.0001206273 5.316967e-05
[2982,] 8.048041e-05 0.0001185395 2.745791e-05
[2983,] 7.889044e-05 0.0001186135 2.690039e-05
[2984,] 9.531144e-05 0.0001181649 3.159598e-05
[2985,] 8.130970e-05 0.0001186746 2.785785e-05
[2986,] 1.213904e-04 0.0001198701 4.005786e-05
[2987,] 8.242372e-05 0.0001185587 2.819821e-05
[2988,] 8.643148e-05 0.0001197560 3.071980e-05
[2989,] 8.161517e-05 0.0001186158 2.794945e-05
[2990,] 8.029286e-05 0.0001188043 2.757652e-05
[2991,] 1.904867e-04 0.0001197718 7.021187e-05
[2992,] 8.182472e-05 0.0001184968 2.791584e-05
[2993,] 1.525900e-04 0.0001228968 6.285949e-05
[2994,] 7.835780e-05 0.0001183877 2.637626e-05
[2995,] 1.498191e-04 0.0001229372 6.159297e-05
[2996,] 7.626939e-05 0.0001193526 2.621818e-05
[2997,] 1.791751e-04 0.0001197213 5.983692e-05
[2998,] 7.367653e-05 0.0001194542 2.497783e-05
[2999,] 7.573127e-05 0.0001191168 2.589762e-05
[3000,] 7.612036e-05 0.0001191490 2.608285e-05
[3001,] 1.786283e-04 0.0001203871 6.845798e-05
[3002,] 7.540942e-05 0.0001194421 2.584879e-05
[3003,] 7.419271e-05 0.0001194168 2.523979e-05
[3004,] 2.600454e-04 0.0001197147 8.644811e-05
[3005,] 7.642040e-05 0.0001191885 2.623241e-05
[3006,] 1.993378e-04 0.0001196983 7.331188e-05
[3007,] 1.555484e-04 0.0001243410 6.663528e-05
[3008,] 1.481134e-04 0.0001205110 5.413143e-05
[3009,] 1.975237e-04 0.0001198442 7.322563e-05
[3010,] 7.773210e-05 0.0001181689 2.586126e-05
[3011,] 1.170712e-04 0.0001202059 4.121299e-05
[3012,] 9.576804e-05 0.0001188342 3.225762e-05
[3013,] 9.537288e-05 0.0001190821 3.213489e-05
[3014,] 7.917223e-05 0.0001185529 2.689712e-05
[3015,] 9.570784e-05 0.0001183536 3.190044e-05
[3016,] 9.536938e-05 0.0001190927 3.213720e-05
[3017,] 7.741343e-05 0.0001181745 2.572282e-05
[3018,] 9.532201e-05 0.0001190594 3.209153e-05
[3019,] 1.498562e-04 0.0001238673 6.317686e-05
[3020,] 7.821336e-05 0.0001186183 2.661656e-05
[3021,] 9.480292e-05 0.0001198857 3.204500e-05
[3022,] 1.606821e-04 0.0001205188 5.911444e-05
[3023,] 9.489304e-05 0.0001198749 3.211205e-05
[3024,] 9.529624e-05 0.0001194708 3.227327e-05
[3025,] 9.565590e-05 0.0001180606 3.230517e-05
[3026,] 1.511944e-04 0.0001204760 5.523633e-05
[3027,] 8.696454e-05 0.0001210329 3.178010e-05
[3028,] 8.838899e-05 0.0001209879 3.238568e-05
[3029,] 9.484888e-05 0.0001201687 3.181890e-05
[3030,] 9.469628e-05 0.0001210335 3.195294e-05
[3031,] 7.517990e-05 0.0001184118 2.526529e-05
[3032,] 9.580996e-05 0.0001198663 3.269079e-05
[3033,] 9.512285e-05 0.0001201177 3.232136e-05
[3034,] 9.532633e-05 0.0001194750 3.230586e-05
[3035,] 9.476063e-05 0.0001198062 3.198711e-05
[3036,] 7.791732e-05 0.0001185087 2.634522e-05
[3037,] 1.518793e-04 0.0001204978 5.557485e-05
[3038,] 9.513712e-05 0.0001182055 3.154750e-05
[3039,] 9.477533e-05 0.0001198337 3.200631e-05
[3040,] 9.510730e-05 0.0001196408 3.220747e-05
[3041,] 9.528813e-05 0.0001196199 3.232207e-05
[3042,] 9.488997e-05 0.0001199764 3.214105e-05
[3043,] 9.489038e-05 0.0001201093 3.192595e-05
[3044,] 9.482137e-05 0.0001182498 3.144341e-05
[3045,] 9.481479e-05 0.0001182243 3.142743e-05
[3046,] 9.488845e-05 0.0001195698 3.203780e-05
[3047,] 9.494059e-05 0.0001198606 3.214119e-05
[3048,] 9.525806e-05 0.0001198458 3.236024e-05
[3049,] 9.475582e-05 0.0001182201 3.138443e-05
[3050,] 1.695733e-04 0.0001203005 6.454780e-05
[3051,] 9.490008e-05 0.0001199604 3.214374e-05
[3052,] 7.427897e-05 0.0001184138 2.494051e-05
[3053,] 9.565917e-05 0.0001196445 3.255984e-05
[3054,] 9.513795e-05 0.0001198727 3.229776e-05
[3055,] 4.225665e-04 0.0001198502 1.424358e-04
[3056,] 1.168854e-04 0.0001202056 4.088897e-05
[3057,] 9.523175e-05 0.0001196441 3.229225e-05
[3058,] 9.550985e-05 0.0001196297 3.246292e-05
[3059,] 9.592323e-05 0.0001197962 3.277449e-05
[3060,] 7.960740e-05 0.0001181873 2.658214e-05
[3061,] 9.469744e-05 0.0001195593 3.190542e-05
[3062,] 1.176613e-04 0.0001202388 4.126003e-05
[3063,] 9.540954e-05 0.0001203811 3.258809e-05
[3064,] 1.635786e-04 0.0001242093 7.050350e-05
[3065,] 9.470974e-05 0.0001198356 3.195850e-05
[3066,] 9.498125e-05 0.0001198524 3.217078e-05
[3067,] 1.638748e-04 0.0001241262 7.050123e-05
[3068,] 7.460560e-05 0.0001184204 2.506413e-05
[3069,] 1.636681e-04 0.0001205040 6.024249e-05
[3070,] 7.395252e-05 0.0001184418 2.484337e-05
[3071,] 1.179600e-04 0.0001202614 4.142157e-05
[3072,] 9.483505e-05 0.0001199176 3.208226e-05
[3073,] 1.587393e-04 0.0001244049 6.837562e-05
[3074,] 7.983711e-05 0.0001182168 2.669208e-05
[3075,] 9.503746e-05 0.0001200038 3.226013e-05
[3076,] 7.476324e-05 0.0001184017 2.510770e-05
[3077,] 1.488301e-04 0.0001239261 6.275241e-05
[3078,] 9.495155e-05 0.0001198348 3.214410e-05
[3079,] 1.612946e-04 0.0001203310 6.125729e-05
[3080,] 1.154574e-04 0.0001198697 3.824646e-05
[3081,] 7.714215e-05 0.0001207727 2.724784e-05
[3082,] 1.137017e-04 0.0001202963 3.768278e-05
[3083,] 9.583004e-05 0.0001206564 3.304216e-05
[3084,] 1.794350e-04 0.0001209487 6.978790e-05
[3085,] 1.647916e-04 0.0001205020 6.067810e-05
[3086,] 1.171332e-04 0.0001203183 4.118663e-05
[3087,] 1.635288e-04 0.0001205285 6.027347e-05
[3088,] 1.074730e-04 0.0001197947 3.870176e-05
[3089,] 1.143518e-04 0.0001203683 4.012565e-05
[3090,] 9.543273e-05 0.0001198653 3.247559e-05
[3091,] 9.502522e-05 0.0001199702 3.223478e-05
[3092,] 9.495897e-05 0.0001200514 3.221058e-05
[3093,] 1.604399e-04 0.0001246861 6.975351e-05
[3094,] 9.521736e-05 0.0001200570 3.240462e-05
[3095,] 9.572311e-05 0.0001197295 3.263118e-05
[3096,] 9.505635e-05 0.0001200148 3.205421e-05
[3097,] 9.526877e-05 0.0001200517 3.244256e-05
[3098,] 7.327037e-05 0.0001184086 2.457092e-05
[3099,] 1.257231e-04 0.0001194031 4.099202e-05
[3100,] 9.515523e-05 0.0001200930 3.236656e-05
[3101,] 9.520422e-05 0.0001200016 3.237141e-05
[3102,] 1.160132e-04 0.0001198919 3.836288e-05
[3103,] 8.602698e-05 0.0001212516 3.147104e-05
[3104,] 1.161449e-04 0.0001198978 3.838586e-05
[3105,] 1.579562e-04 0.0001249784 6.894863e-05
[3106,] 1.539292e-04 0.0001249906 6.685828e-05
[3107,] 9.520604e-05 0.0001195857 3.224670e-05
[3108,] 9.568777e-05 0.0001194655 3.251215e-05
[3109,] 7.872198e-05 0.0001192704 2.576870e-05
[3110,] 1.867359e-04 0.0001197894 6.881501e-05
[3111,] 9.656245e-05 0.0001184939 3.236393e-05
[3112,] 1.090551e-04 0.0001199043 3.791159e-05
[3113,] 1.185870e-04 0.0001228618 4.606126e-05
[3114,] 9.269435e-05 0.0001208945 3.427122e-05
[3115,] 8.109852e-05 0.0001193763 2.633849e-05
[3116,] 9.687545e-05 0.0001197658 3.215646e-05
[3117,] 1.147370e-04 0.0001198904 3.798678e-05
[3118,] 1.313172e-04 0.0001201618 3.988031e-05
[3119,] 9.474476e-05 0.0001194443 3.114897e-05
[3120,] 9.132226e-05 0.0001212246 3.160435e-05
[3121,] 1.491353e-04 0.0001180127 4.939663e-05
[3122,] 1.147761e-04 0.0001198838 3.801420e-05
[3123,] 9.492075e-05 0.0001195411 3.113921e-05
[3124,] 9.470646e-05 0.0001195355 3.115803e-05
[3125,] 9.451006e-05 0.0001197373 3.123138e-05
[3126,] 1.488890e-04 0.0001180290 4.963480e-05
[3127,] 1.241517e-04 0.0001203496 4.429912e-05
[3128,] 9.747931e-05 0.0001196603 3.226109e-05
[3129,] 9.763041e-05 0.0001199377 3.161212e-05
[3130,] 9.702738e-05 0.0001209520 3.119917e-05
[3131,] 1.373335e-04 0.0001198785 4.648911e-05
[3132,] 9.628623e-05 0.0001192392 3.193457e-05
[3133,] 1.659633e-04 0.0001216133 4.624946e-05
[3134,] 1.411566e-04 0.0001192444 4.547416e-05
[3135,] 1.017312e-04 0.0001197828 3.508592e-05
[3136,] 3.749665e-04 0.0001202438 1.075987e-04
[3137,] 8.640687e-05 0.0001179722 2.865681e-05
[3138,] 1.277201e-04 0.0001186358 4.362225e-05
[3139,] 1.164055e-04 0.0001192177 3.842381e-05
[3140,] 9.247229e-05 0.0001213854 2.948440e-05
[3141,] 9.287384e-05 0.0001214870 2.951574e-05
[3142,] 1.157201e-04 0.0001193213 3.809985e-05
[3143,] 1.118182e-04 0.0001193541 3.638246e-05
[3144,] 1.109895e-04 0.0001193504 3.614173e-05
[3145,] 1.181503e-04 0.0001195214 4.039422e-05
[3146,] 1.102624e-04 0.0001193440 3.593848e-05
[3147,] 1.123795e-04 0.0001193318 3.662452e-05
[3148,] 1.132424e-04 0.0001193507 3.682483e-05
[3149,] 1.108152e-04 0.0001193870 3.599201e-05
[3150,] 1.128290e-04 0.0001194479 3.645335e-05
[3151,] 1.119048e-04 0.0001194037 3.627988e-05
[3152,] 1.132336e-04 0.0001193913 3.670748e-05
[3153,] 1.129107e-04 0.0001193733 3.665726e-05
[3154,] 1.123491e-04 0.0001193815 3.646801e-05
[3155,] 1.133732e-04 0.0001191847 3.784570e-05
[3156,] 1.117618e-04 0.0001193764 3.630603e-05
[3157,] 1.128583e-04 0.0001193799 3.662515e-05
[3158,] 1.134116e-04 0.0001193829 3.678343e-05
[3159,] 1.180699e-04 0.0001194483 4.025135e-05
[3160,] 1.130497e-04 0.0001193162 3.720042e-05
[3161,] 1.135329e-04 0.0001193976 3.678064e-05
[3162,] 1.120320e-04 0.0001193533 3.644855e-05
[3163,] 1.126908e-04 0.0001193533 3.664837e-05
[3164,] 1.128526e-04 0.0001193533 3.669764e-05
[3165,] 9.214116e-05 0.0001224051 2.938782e-05
[3166,] 1.113415e-04 0.0001193665 3.620573e-05
[3167,] 1.097044e-04 0.0001193784 3.568173e-05
[3168,] 1.101496e-04 0.0001193784 3.581561e-05
[3169,] 1.101124e-04 0.0001193781 3.581101e-05
[3170,] 1.106074e-04 0.0001193913 3.592127e-05
[3171,] 1.104976e-04 0.0001193700 3.594202e-05
[3172,] 1.105542e-04 0.0001193792 3.593563e-05
[3173,] 1.100400e-04 0.0001193151 3.598525e-05
[3174,] 1.092735e-04 0.0001193771 3.555527e-05
[3175,] 9.166517e-05 0.0001210796 2.943191e-05
[3176,] 1.793175e-04 0.0001196865 5.055359e-05
[3177,] 1.101576e-04 0.0001193653 3.585989e-05
[3178,] 1.111736e-04 0.0001193794 3.612780e-05
[3179,] 1.099695e-04 0.0001193692 3.579471e-05
[3180,] 1.084100e-04 0.0001193766 3.530600e-05
[3181,] 1.087810e-04 0.0001193795 3.541074e-05
[3182,] 9.090427e-05 0.0001213973 2.938807e-05
[3183,] 1.078832e-04 0.0001193568 3.519682e-05
[3184,] 1.078742e-04 0.0001193529 3.520428e-05
[3185,] 1.086011e-04 0.0001193725 3.537358e-05
[3186,] 1.079587e-04 0.0001193766 3.517104e-05
[3187,] 1.078373e-04 0.0001193675 3.515640e-05
[3188,] 1.092917e-04 0.0001193817 3.555897e-05
[3189,] 9.076110e-05 0.0001213097 2.938559e-05
[3190,] 1.083368e-04 0.0001193766 3.528405e-05
[3191,] 1.086416e-04 0.0001193624 3.541305e-05
[3192,] 2.535314e-04 0.0001192520 7.898456e-05
[3193,] 1.111076e-04 0.0001197464 3.696718e-05
[3194,] 1.081614e-04 0.0001193766 3.523153e-05
[3195,] 1.099665e-04 0.0001193817 3.576095e-05
[3196,] 1.085576e-04 0.0001193803 3.534279e-05
[3197,] 1.157781e-04 0.0001198515 3.810182e-05
[3198,] 1.077239e-04 0.0001193239 3.520121e-05
[3199,] 1.078987e-04 0.0001193766 3.515288e-05
[3200,] 1.089787e-04 0.0001193262 3.560490e-05
[3201,] 1.101181e-04 0.0001193427 3.591316e-05
[3202,] 1.124193e-04 0.0001199773 3.739667e-05
[3203,] 1.083635e-04 0.0001193210 3.544465e-05
[3204,] 1.083517e-04 0.0001193684 3.530758e-05
[3205,] 1.086559e-04 0.0001193877 3.535449e-05
[3206,] 1.100624e-04 0.0001193767 3.580139e-05
[3207,] 1.080264e-04 0.0001193627 3.522526e-05
[3208,] 1.086339e-04 0.0001193861 3.535267e-05
[3209,] 1.085030e-04 0.0001193863 3.530911e-05
[3210,] 1.123326e-04 0.0001204442 3.968373e-05
[3211,] 9.058208e-05 0.0001216874 2.937058e-05
[3212,] 1.098901e-04 0.0001195736 3.498816e-05
[3213,] 1.501742e-04 0.0001188911 4.451567e-05
[3214,] 8.974415e-05 0.0001249697 2.956647e-05
[3215,] 1.106331e-04 0.0001195084 3.526300e-05
[3216,] 1.090604e-04 0.0001194625 3.488667e-05
[3217,] 2.673280e-04 0.0001196754 9.200223e-05
[3218,] 1.117322e-04 0.0001194878 3.559014e-05
[3219,] 7.970948e-05 0.0001195625 2.665475e-05
[3220,] 1.175361e-04 0.0001193365 4.119351e-05
[3221,] 1.104125e-04 0.0001195701 3.512498e-05
[3222,] 1.118423e-04 0.0001194748 3.562923e-05
[3223,] 1.720605e-04 0.0001187206 5.079616e-05
[3224,] 1.118833e-04 0.0001194245 3.571035e-05
[3225,] 9.071259e-05 0.0001209387 2.936323e-05
[3226,] 1.118002e-04 0.0001194875 3.560114e-05
[3227,] 2.169650e-04 0.0001190270 7.348086e-05
[3228,] 1.142554e-04 0.0001195193 3.623607e-05
[3229,] 1.056923e-04 0.0001198396 3.518370e-05
[3230,] 1.115465e-04 0.0001194839 3.553610e-05
[3231,] 8.879515e-05 0.0001178876 2.923089e-05
[3232,] 1.110288e-04 0.0001195125 3.536799e-05
[3233,] 1.059448e-04 0.0001198399 3.525591e-05
[3234,] 1.053586e-04 0.0001224864 3.181644e-05
[3235,] 1.738284e-04 0.0001189964 6.309919e-05
[3236,] 9.027552e-05 0.0001216910 2.937573e-05
[3237,] 1.113124e-04 0.0001195009 3.545785e-05
[3238,] 1.111502e-04 0.0001194735 3.544867e-05
[3239,] 1.109064e-04 0.0001194884 3.536413e-05
[3240,] 1.872529e-04 0.0001188010 6.729140e-05
[3241,] 1.118492e-04 0.0001195148 3.558840e-05
[3242,] 1.120693e-04 0.0001195238 3.563331e-05
[3243,] 1.130337e-04 0.0001194972 3.593679e-05
[3244,] 1.107550e-04 0.0001194224 3.540656e-05
[3245,] 1.193104e-04 0.0001196471 4.235828e-05
[3246,] 1.116037e-04 0.0001195276 3.550497e-05
[3247,] 1.161731e-04 0.0001197105 3.818847e-05
[3248,] 8.871617e-05 0.0001180121 2.925094e-05
[3249,] 1.111431e-04 0.0001195106 3.540001e-05
[3250,] 1.112359e-04 0.0001195272 3.540563e-05
[3251,] 9.044753e-05 0.0001217765 2.937384e-05
[3252,] 1.117572e-04 0.0001195234 3.555217e-05
[3253,] 1.115670e-04 0.0001195009 3.552802e-05
[3254,] 9.050917e-05 0.0001214593 2.936954e-05
[3255,] 8.969745e-05 0.0001233661 2.950465e-05
[3256,] 1.163292e-04 0.0001197154 3.822399e-05
[3257,] 1.122813e-04 0.0001195009 3.572447e-05
[3258,] 1.123753e-04 0.0001195234 3.572257e-05
[3259,] 1.119554e-04 0.0001194680 3.567960e-05
[3260,] 1.115187e-04 0.0001195009 3.551465e-05
[3261,] 1.114168e-04 0.0001194833 3.550918e-05
[3262,] 1.121471e-04 0.0001195398 3.563990e-05
[3263,] 8.874599e-05 0.0001182103 2.923441e-05
[3264,] 1.103852e-04 0.0001191474 3.578420e-05
[3265,] 1.274389e-04 0.0001178712 4.269914e-05
[3266,] 1.093651e-04 0.0001192096 3.544659e-05
[3267,] 1.099820e-04 0.0001192712 3.550401e-05
[3268,] 1.084670e-04 0.0001192379 3.512540e-05
[3269,] 1.094391e-04 0.0001192061 3.547555e-05
[3270,] 9.000922e-05 0.0001216185 2.940538e-05
[3271,] 1.095534e-04 0.0001191725 3.558227e-05
[3272,] 1.089296e-04 0.0001191895 3.536108e-05
[3273,] 1.087453e-04 0.0001191999 3.528362e-05
[3274,] 1.082922e-04 0.0001191834 3.518336e-05
[3275,] 1.084148e-04 0.0001191958 3.519453e-05
[3276,] 1.220235e-04 0.0001192230 4.026121e-05
[3277,] 1.154301e-04 0.0001205775 4.112437e-05
[3278,] 1.111156e-04 0.0001219110 3.718981e-05
[3279,] 1.164443e-04 0.0001198352 3.814705e-05
[3280,] 1.073703e-04 0.0001190598 3.520715e-05
[3281,] 2.751201e-04 0.0001176928 8.450073e-05
[3282,] 9.012542e-05 0.0001225808 2.935611e-05
[3283,] 8.037639e-05 0.0001195654 2.689823e-05
[3284,] 1.433392e-04 0.0001189942 4.799095e-05
[3285,] 1.668401e-04 0.0001190710 4.855114e-05
[3286,] 1.171870e-04 0.0001204749 4.196204e-05
[3287,] 2.469815e-04 0.0001198443 8.709717e-05
[3288,] 8.972600e-05 0.0001230309 2.949812e-05
[3289,] 1.201220e-04 0.0001196420 4.151379e-05
[3290,] 1.159214e-04 0.0001196990 3.813588e-05
[3291,] 8.331476e-05 0.0001196914 2.778939e-05
[3292,] 8.344715e-05 0.0001196894 2.783112e-05
[3293,] 1.550489e-04 0.0001184971 5.201989e-05
[3294,] 1.110597e-04 0.0001223467 3.730607e-05
[3295,] 1.933171e-04 0.0001189393 6.844586e-05
[3296,] 1.126499e-04 0.0001199804 3.742371e-05
[3297,] 1.160951e-04 0.0001198353 3.821235e-05
[3298,] 1.160071e-04 0.0001197118 3.814263e-05
[3299,] 1.096575e-04 0.0001197461 3.655161e-05
[3300,] 1.092564e-04 0.0001191157 3.598750e-05
[3301,] 1.182486e-04 0.0001203378 3.846798e-05
[3302,] 1.102365e-04 0.0001191213 3.625924e-05
[3303,] 9.831190e-05 0.0001193400 3.203875e-05
[3304,] 1.204597e-04 0.0001229525 3.727190e-05
[3305,] 8.868171e-05 0.0001181471 2.937193e-05
[3306,] 1.159322e-04 0.0001198177 3.819112e-05
[3307,] 1.080442e-04 0.0001197457 3.600818e-05
[3308,] 9.044044e-05 0.0001214459 3.086946e-05
[3309,] 9.260409e-05 0.0001217778 3.224864e-05
[3310,] 9.007415e-05 0.0001206225 3.042270e-05
[3311,] 8.952963e-05 0.0001181000 2.958366e-05
[3312,] 1.285754e-04 0.0001180855 4.400443e-05
[3313,] 3.229079e-04 0.0001192184 1.057018e-04
[3314,] 1.198212e-04 0.0001198453 3.899323e-05
[3315,] 1.210616e-04 0.0001232964 4.725481e-05
[3316,] 1.275245e-04 0.0001236615 5.072255e-05
[3317,] 1.017908e-04 0.0001219304 3.566293e-05
[3318,] 1.003422e-04 0.0001198625 3.329693e-05
[3319,] 9.366813e-05 0.0001176807 3.068344e-05
[3320,] 1.136078e-04 0.0001208931 3.648094e-05
[3321,] 9.572155e-05 0.0001178560 3.145373e-05
[3322,] 1.141576e-04 0.0001208116 3.664282e-05
[3323,] 9.357858e-05 0.0001181045 3.129871e-05
[3324,] 7.831668e-05 0.0001182287 2.597988e-05
[3325,] 1.093376e-04 0.0001190441 3.604390e-05
[3326,] 1.092343e-04 0.0001190193 3.603878e-05
[3327,] 1.096688e-04 0.0001192294 3.630154e-05
[3328,] 7.976653e-05 0.0001179813 2.647838e-05
[3329,] 1.110812e-04 0.0001198020 3.664215e-05
[3330,] 8.733795e-05 0.0001176875 2.900785e-05
[3331,] 1.112366e-04 0.0001192076 3.697735e-05
[3332,] 7.924127e-05 0.0001186828 2.646312e-05
[3333,] 1.108516e-04 0.0001186656 3.650468e-05
[3334,] 1.110876e-04 0.0001196271 3.592910e-05
[3335,] 1.135512e-04 0.0001204339 4.036228e-05
[3336,] 1.203474e-04 0.0001203885 4.381253e-05
[3337,] 1.161590e-04 0.0001197405 3.906915e-05
[3338,] 1.216105e-04 0.0001189146 4.193967e-05
[3339,] 1.073615e-04 0.0001186834 3.431354e-05
[3340,] 1.136328e-04 0.0001189013 3.866827e-05
[3341,] 1.106265e-04 0.0001191542 3.778802e-05
[3342,] 7.822291e-05 0.0001188179 2.612661e-05
[3343,] 9.360862e-05 0.0001191101 3.152762e-05
[3344,] 8.437255e-05 0.0001182194 2.736901e-05
[3345,] 1.044522e-04 0.0001185919 3.427870e-05
[3346,] 9.345801e-05 0.0001193925 3.164272e-05
[3347,] 7.877873e-05 0.0001186920 2.631719e-05
[3348,] 1.138012e-04 0.0001189516 3.881659e-05
[3349,] 8.968263e-05 0.0001179127 2.893411e-05
[3350,] 1.110893e-04 0.0001188981 3.764475e-05
[3351,] 9.379114e-05 0.0001188352 3.135230e-05
[3352,] 1.120936e-04 0.0001187090 3.738142e-05
[3353,] 1.077840e-04 0.0001199309 3.557981e-05
[3354,] 8.438339e-05 0.0001193601 2.713973e-05
[3355,] 8.473705e-05 0.0001176406 2.785701e-05
[3356,] 8.112179e-05 0.0001242641 2.564474e-05
[3357,] 8.074478e-05 0.0001247983 2.694203e-05
[3358,] 7.814689e-05 0.0001188991 2.561420e-05
[3359,] 1.071853e-04 0.0001185343 3.552685e-05
[3360,] 1.088316e-04 0.0001185432 3.610486e-05
[3361,] 8.094488e-05 0.0001266368 2.760074e-05
[3362,] 8.208477e-05 0.0001197016 2.840701e-05
[3363,] 1.076894e-04 0.0001199935 3.553597e-05
[3364,] 8.462232e-05 0.0001234181 2.951407e-05
[3365,] 7.704536e-05 0.0001194666 2.580042e-05
[3366,] 1.101851e-04 0.0001188445 3.616369e-05
[3367,] 1.063342e-04 0.0001193354 3.513667e-05
[3368,] 1.105093e-04 0.0001216565 3.615033e-05
[3369,] 8.070710e-05 0.0001343549 2.967136e-05
[3370,] 7.965923e-05 0.0001214891 2.735764e-05
[3371,] 1.104384e-04 0.0001190261 3.631862e-05
[3372,] 7.976149e-05 0.0001214781 2.742376e-05
[3373,] 1.131831e-04 0.0001218358 3.863415e-05
[3374,] 1.112502e-04 0.0001190198 3.655048e-05
[3375,] 7.707876e-05 0.0001187798 2.566942e-05
[3376,] 8.091756e-05 0.0001298458 2.928307e-05
[3377,] 7.713820e-05 0.0001188306 2.571807e-05
[3378,] 7.708543e-05 0.0001227944 2.553612e-05
[3379,] 8.040776e-05 0.0001306960 2.879857e-05
[3380,] 1.072980e-04 0.0001193829 3.543022e-05
[3381,] 1.138173e-04 0.0001192120 3.726118e-05
[3382,] 1.109194e-04 0.0001198373 3.682903e-05
[3383,] 7.947502e-05 0.0001195672 2.684746e-05
[3384,] 7.702395e-05 0.0001188582 2.566784e-05
[3385,] 7.685807e-05 0.0001239196 2.576918e-05
[3386,] 7.939827e-05 0.0001196778 2.682322e-05
[3387,] 7.721803e-05 0.0001209826 2.545664e-05
[3388,] 7.921059e-05 0.0001195669 2.666661e-05
[3389,] 7.953290e-05 0.0001194639 2.686973e-05
[3390,] 7.950301e-05 0.0001194129 2.683980e-05
[3391,] 7.699494e-05 0.0001208209 2.544426e-05
[3392,] 1.044567e-04 0.0001212845 3.508885e-05
[3393,] 1.101784e-04 0.0001238180 3.629497e-05
[3394,] 7.888720e-05 0.0001195067 2.643191e-05
[3395,] 8.383927e-05 0.0001178123 2.773691e-05
[3396,] 7.963627e-05 0.0001180624 2.641889e-05
[3397,] 8.491992e-05 0.0001180188 2.809582e-05
[3398,] 1.092277e-04 0.0001241683 3.590813e-05
[3399,] 8.663097e-05 0.0001225767 3.132824e-05
[3400,] 9.276717e-05 0.0001244846 3.514540e-05
[3401,] 7.980863e-05 0.0001185605 2.648465e-05
[3402,] 1.204750e-04 0.0001227608 4.484928e-05
[3403,] 9.791398e-05 0.0001188369 3.307874e-05
```
