## Supplementary material for "Characterization of shared and ancestry-specific signals driving complex traits using multi-ancestry fine-mapping": s1_data.bim

```
10	chr10:62250068:C:A	0	62250068	A	C
10	chr10:62250242:G:A	0	62250242	A	G
10	chr10:62250826:A:T	0	62250826	T	A
10	chr10:62250875:C:T	0	62250875	T	C
10	chr10:62251457:T:G	0	62251457	G	T
10	chr10:62252007:G:T	0	62252007	T	G
10	chr10:62253166:G:A	0	62253166	A	G
10	chr10:62253340:T:C	0	62253340	C	T
10	chr10:62254336:C:T	0	62254336	T	C
10	chr10:62254762:A:T	0	62254762	T	A
10	chr10:62255515:T:A	0	62255515	A	T
10	chr10:62255677:G:C	0	62255677	C	G
10	chr10:62256159:T:C	0	62256159	C	T
10	chr10:62256491:C:T	0	62256491	T	C
10	chr10:62257024:C:T	0	62257024	T	C
10	chr10:62258713:T:C	0	62258713	C	T
10	chr10:62259985:T:C	0	62259985	C	T
10	chr10:62261137:C:T	0	62261137	T	C
10	chr10:62261827:G:C	0	62261827	C	G
10	chr10:62261990:T:A	0	62261990	A	T
10	chr10:62263365:G:A	0	62263365	A	G
10	chr10:62264889:A:G	0	62264889	G	A
10	chr10:62265894:C:A	0	62265894	A	C
10	chr10:62266349:C:T	0	62266349	T	C
10	chr10:62266546:C:CTGGA	0	62266546	CTGGA	C
10	chr10:62266555:G:A	0	62266555	A	G
10	chr10:62268922:G:T	0	62268922	T	G
10	chr10:62270104:G:C	0	62270104	C	G
10	chr10:62270136:T:C	0	62270136	C	T
10	chr10:62271917:G:A	0	62271917	A	G
10	chr10:62272367:C:T	0	62272367	T	C
10	chr10:62273329:CT:C	0	62273329	C	CT
10	chr10:62274050:T:C	0	62274050	C	T
10	chr10:62274083:C:T	0	62274083	T	C
10	chr10:62274260:G:T	0	62274260	T	G
10	chr10:62274442:TG:T	0	62274442	T	TG
10	chr10:62274515:C:T	0	62274515	T	C
10	chr10:62274761:TGAGACA:T	0	62274761	T	TGAGACA
10	chr10:62275371:T:C	0	62275371	C	T
10	chr10:62275623:T:C	0	62275623	C	T
10	chr10:62276194:G:A	0	62276194	A	G
10	chr10:62276841:A:G	0	62276841	G	A
10	chr10:62277804:C:T	0	62277804	T	C
10	chr10:62277963:G:A	0	62277963	A	G
10	chr10:62278172:C:G	0	62278172	G	C
10	chr10:62278554:T:A	0	62278554	A	T
10	chr10:62279142:G:A	0	62279142	A	G
10	chr10:62279408:G:C	0	62279408	C	G
10	chr10:62280870:A:G	0	62280870	G	A
10	chr10:62280943:G:C	0	62280943	C	G
10	chr10:62281004:CTTGTAAATACACCAGTGGACACTCTGTATCTAGCTGCTCTGGTGAGGACGTGGAGAACCTTTATGTCTAGCTCAGGGA:C	0	62281004	C	CTTGTAAATACACCAGTGGACACTCTGTATCTAGCTGCTCTGGTGAGGACGTGGAGAACCTTTATGTCTAGCTCAGGGA
10	chr10:62281494:C:T	0	62281494	T	C
10	chr10:62282058:C:T	0	62282058	T	C
10	chr10:62282678:G:A	0	62282678	A	G
10	chr10:62283739:T:C	0	62283739	C	T
10	chr10:62283964:T:C	0	62283964	C	T
10	chr10:62283976:G:A	0	62283976	A	G
10	chr10:62284156:A:T	0	62284156	T	A
10	chr10:62284216:C:T	0	62284216	T	C
10	chr10:62284689:A:G	0	62284689	G	A
10	chr10:62285164:C:G	0	62285164	G	C
10	chr10:62285240:T:A	0	62285240	A	T
10	chr10:62286214:C:T	0	62286214	T	C
10	chr10:62286595:T:G	0	62286595	G	T
10	chr10:62286646:T:C	0	62286646	C	T
10	chr10:62287171:C:T	0	62287171	T	C
10	chr10:62287604:A:G	0	62287604	G	A
10	chr10:62288210:T:C	0	62288210	C	T
10	chr10:62288564:T:C	0	62288564	C	T
10	chr10:62288568:T:C	0	62288568	C	T
10	chr10:62289200:G:A	0	62289200	A	G
10	chr10:62289983:T:C	0	62289983	C	T
10	chr10:62292188:A:G	0	62292188	G	A
10	chr10:62292854:G:A	0	62292854	A	G
10	chr10:62293130:G:A	0	62293130	A	G
10	chr10:62293635:C:T	0	62293635	T	C
10	chr10:62294231:C:T	0	62294231	T	C
10	chr10:62294895:C:T	0	62294895	T	C
10	chr10:62295848:T:C	0	62295848	C	T
10	chr10:62296190:A:T	0	62296190	T	A
10	chr10:62296309:G:A	0	62296309	A	G
10	chr10:62296347:T:A	0	62296347	A	T
10	chr10:62296382:T:A	0	62296382	A	T
10	chr10:62297443:A:G	0	62297443	G	A
10	chr10:62299298:G:A	0	62299298	A	G
10	chr10:62299502:C:T	0	62299502	T	C
10	chr10:62299677:C:T	0	62299677	T	C
10	chr10:62300104:T:C	0	62300104	C	T
10	chr10:62300447:A:G	0	62300447	G	A
10	chr10:62300481:A:T	0	62300481	T	A
10	chr10:62300509:A:G	0	62300509	G	A
10	chr10:62301700:A:G	0	62301700	G	A
10	chr10:62303586:G:A	0	62303586	A	G
10	chr10:62305365:T:G	0	62305365	G	T
10	chr10:62306382:A:G	0	62306382	G	A
10	chr10:62307749:C:T	0	62307749	T	C
10	chr10:62308584:C:T	0	62308584	T	C
10	chr10:62309276:T:G	0	62309276	G	T
10	chr10:62309981:T:C	0	62309981	C	T
10	chr10:62310220:T:G	0	62310220	G	T
10	chr10:62310460:A:G	0	62310460	G	A
10	chr10:62311000:C:T	0	62311000	T	C
10	chr10:62311320:A:G	0	62311320	G	A
10	chr10:62311375:C:CATT	0	62311375	CATT	C
10	chr10:62311801:A:G	0	62311801	G	A
10	chr10:62311831:G:A	0	62311831	A	G
10	chr10:62311871:C:T	0	62311871	T	C
10	chr10:62313056:G:A	0	62313056	A	G
10	chr10:62313057:T:C	0	62313057	C	T
10	chr10:62313233:A:G	0	62313233	G	A
10	chr10:62313421:C:G	0	62313421	G	C
10	chr10:62313721:T:C	0	62313721	C	T
10	chr10:62314168:G:A	0	62314168	A	G
10	chr10:62314653:C:T	0	62314653	T	C
10	chr10:62314927:A:G	0	62314927	G	A
10	chr10:62314930:C:T	0	62314930	T	C
10	chr10:62315206:C:A	0	62315206	A	C
10	chr10:62315211:A:G	0	62315211	G	A
10	chr10:62315282:T:A	0	62315282	A	T
10	chr10:62315377:T:C	0	62315377	C	T
10	chr10:62316166:A:G	0	62316166	G	A
10	chr10:62317249:G:A	0	62317249	A	G
10	chr10:62317398:G:A	0	62317398	A	G
10	chr10:62319036:G:A	0	62319036	A	G
10	chr10:62319460:A:G	0	62319460	G	A
10	chr10:62323260:A:G	0	62323260	G	A
10	chr10:62325026:T:C	0	62325026	C	T
10	chr10:62325461:G:A	0	62325461	A	G
10	chr10:62325942:A:T	0	62325942	T	A
10	chr10:62326765:G:A	0	62326765	A	G
10	chr10:62328485:C:T	0	62328485	T	C
10	chr10:62328895:C:T	0	62328895	T	C
10	chr10:62329743:ACTTATTTGGGT:A	0	62329743	A	ACTTATTTGGGT
10	chr10:62330583:T:G	0	62330583	G	T
10	chr10:62333096:G:T	0	62333096	T	G
10	chr10:62334298:G:A	0	62334298	A	G
10	chr10:62334407:C:T	0	62334407	T	C
10	chr10:62334463:G:C	0	62334463	C	G
10	chr10:62334543:T:C	0	62334543	C	T
10	chr10:62334974:A:G	0	62334974	G	A
10	chr10:62335223:G:A	0	62335223	A	G
10	chr10:62335748:C:T	0	62335748	T	C
10	chr10:62337328:GT:G	0	62337328	G	GT
10	chr10:62337898:AT:A	0	62337898	A	AT
10	chr10:62338250:A:G	0	62338250	G	A
10	chr10:62338791:C:T	0	62338791	T	C
10	chr10:62339378:C:T	0	62339378	T	C
10	chr10:62339945:A:G	0	62339945	G	A
10	chr10:62340071:C:T	0	62340071	T	C
10	chr10:62341589:G:T	0	62341589	T	G
10	chr10:62341994:G:A	0	62341994	A	G
10	chr10:62342406:A:T	0	62342406	T	A
10	chr10:62342504:C:T	0	62342504	T	C
10	chr10:62344208:C:T	0	62344208	T	C
10	chr10:62344488:T:C	0	62344488	C	T
10	chr10:62345229:T:G	0	62345229	G	T
10	chr10:62345392:A:G	0	62345392	G	A
10	chr10:62345562:G:A	0	62345562	A	G
10	chr10:62345610:C:T	0	62345610	T	C
10	chr10:62346544:T:C	0	62346544	C	T
10	chr10:62348017:AC:A	0	62348017	A	AC
10	chr10:62349287:A:G	0	62349287	G	A
10	chr10:62349292:C:T	0	62349292	T	C
10	chr10:62350278:C:T	0	62350278	T	C
10	chr10:62350363:G:A	0	62350363	A	G
10	chr10:62351375:C:T	0	62351375	T	C
10	chr10:62351383:A:G	0	62351383	G	A
10	chr10:62352145:T:C	0	62352145	C	T
10	chr10:62352931:G:A	0	62352931	A	G
10	chr10:62354631:T:A	0	62354631	A	T
10	chr10:62354700:C:T	0	62354700	T	C
10	chr10:62356180:T:C	0	62356180	C	T
10	chr10:62357248:C:T	0	62357248	T	C
10	chr10:62357781:GA:G	0	62357781	G	GA
10	chr10:62357799:A:G	0	62357799	G	A
10	chr10:62357997:C:T	0	62357997	T	C
10	chr10:62358087:G:A	0	62358087	A	G
10	chr10:62358292:A:T	0	62358292	T	A
10	chr10:62358616:A:G	0	62358616	G	A
10	chr10:62358619:T:C	0	62358619	C	T
10	chr10:62358651:C:T	0	62358651	T	C
10	chr10:62358678:T:C	0	62358678	C	T
10	chr10:62358897:C:G	0	62358897	G	C
10	chr10:62359638:C:T	0	62359638	T	C
10	chr10:62359752:A:G	0	62359752	G	A
10	chr10:62359821:TTAAG:T	0	62359821	T	TTAAG
10	chr10:62360543:C:T	0	62360543	T	C
10	chr10:62361063:G:C	0	62361063	C	G
10	chr10:62363048:A:G	0	62363048	G	A
10	chr10:62363626:C:T	0	62363626	T	C
10	chr10:62363878:C:T	0	62363878	T	C
10	chr10:62363936:A:T	0	62363936	T	A
10	chr10:62364338:C:A	0	62364338	A	C
10	chr10:62365643:G:A	0	62365643	A	G
10	chr10:62365829:G:C	0	62365829	C	G
10	chr10:62365856:A:G	0	62365856	G	A
10	chr10:62365923:C:T	0	62365923	T	C
10	chr10:62366040:C:T	0	62366040	T	C
10	chr10:62367956:C:A	0	62367956	A	C
10	chr10:62368330:C:T	0	62368330	T	C
10	chr10:62368696:C:A	0	62368696	A	C
10	chr10:62369154:T:C	0	62369154	C	T
10	chr10:62369195:C:A	0	62369195	A	C
10	chr10:62369291:A:C	0	62369291	C	A
10	chr10:62369559:C:A	0	62369559	A	C
10	chr10:62369757:T:A	0	62369757	A	T
10	chr10:62371519:G:T	0	62371519	T	G
10	chr10:62371924:C:T	0	62371924	T	C
10	chr10:62372033:G:A	0	62372033	A	G
10	chr10:62372371:G:A	0	62372371	A	G
10	chr10:62372618:C:CCACTG	0	62372618	CCACTG	C
10	chr10:62374576:G:A	0	62374576	A	G
10	chr10:62375270:C:G	0	62375270	G	C
10	chr10:62375635:C:CA	0	62375635	CA	C
10	chr10:62375881:TC:T	0	62375881	T	TC
10	chr10:62376951:CAG:C	0	62376951	C	CAG
10	chr10:62377116:C:T	0	62377116	T	C
10	chr10:62377297:G:C	0	62377297	C	G
10	chr10:62377840:A:G	0	62377840	G	A
10	chr10:62378396:T:C	0	62378396	C	T
10	chr10:62379068:G:A	0	62379068	A	G
10	chr10:62379198:A:G	0	62379198	G	A
10	chr10:62379593:T:C	0	62379593	C	T
10	chr10:62379823:C:T	0	62379823	T	C
10	chr10:62380766:T:C	0	62380766	C	T
10	chr10:62380888:T:C	0	62380888	C	T
10	chr10:62381673:A:G	0	62381673	G	A
10	chr10:62381907:G:A	0	62381907	A	G
10	chr10:62382204:T:G	0	62382204	G	T
10	chr10:62382989:G:A	0	62382989	A	G
10	chr10:62384423:C:G	0	62384423	G	C
10	chr10:62385327:G:A	0	62385327	A	G
10	chr10:62385784:G:A	0	62385784	A	G
10	chr10:62386167:G:T	0	62386167	T	G
10	chr10:62386890:G:A	0	62386890	A	G
10	chr10:62388943:T:C	0	62388943	C	T
10	chr10:62389722:C:A	0	62389722	A	C
10	chr10:62389873:A:G	0	62389873	G	A
10	chr10:62390052:C:G	0	62390052	G	C
10	chr10:62391014:C:T	0	62391014	T	C
10	chr10:62393555:A:G	0	62393555	G	A
10	chr10:62393773:A:C	0	62393773	C	A
10	chr10:62394087:C:T	0	62394087	T	C
10	chr10:62394897:T:A	0	62394897	A	T
10	chr10:62396351:C:T	0	62396351	T	C
10	chr10:62397014:G:A	0	62397014	A	G
10	chr10:62398987:A:G	0	62398987	G	A
10	chr10:62399574:G:T	0	62399574	T	G
10	chr10:62400876:A:G	0	62400876	G	A
10	chr10:62401635:A:C	0	62401635	C	A
10	chr10:62403270:A:T	0	62403270	T	A
10	chr10:62403442:A:G	0	62403442	G	A
10	chr10:62403954:T:C	0	62403954	C	T
10	chr10:62404127:G:GAA	0	62404127	GAA	G
10	chr10:62404264:G:A	0	62404264	A	G
10	chr10:62404642:T:G	0	62404642	G	T
10	chr10:62405584:A:G	0	62405584	G	A
10	chr10:62405771:G:T	0	62405771	T	G
10	chr10:62406448:A:G	0	62406448	G	A
10	chr10:62406746:C:T	0	62406746	T	C
10	chr10:62407612:G:A	0	62407612	A	G
10	chr10:62407939:T:C	0	62407939	C	T
10	chr10:62408862:T:C	0	62408862	C	T
10	chr10:62409731:C:T	0	62409731	T	C
10	chr10:62409973:T:C	0	62409973	C	T
10	chr10:62410159:C:T	0	62410159	T	C
10	chr10:62410182:G:A	0	62410182	A	G
10	chr10:62410474:C:T	0	62410474	T	C
10	chr10:62411428:T:G	0	62411428	G	T
10	chr10:62412185:A:C	0	62412185	C	A
10	chr10:62412237:T:C	0	62412237	C	T
10	chr10:62412263:AC:A	0	62412263	A	AC
10	chr10:62413237:T:G	0	62413237	G	T
10	chr10:62413531:T:A	0	62413531	A	T
10	chr10:62413592:A:G	0	62413592	G	A
10	chr10:62414116:G:T	0	62414116	T	G
10	chr10:62414148:T:C	0	62414148	C	T
10	chr10:62414354:T:C	0	62414354	C	T
10	chr10:62414573:T:C	0	62414573	C	T
10	chr10:62414690:C:T	0	62414690	T	C
10	chr10:62414785:C:A	0	62414785	A	C
10	chr10:62414791:T:C	0	62414791	C	T
10	chr10:62415085:AT:A	0	62415085	A	AT
10	chr10:62415097:A:G	0	62415097	G	A
10	chr10:62415204:C:G	0	62415204	G	C
10	chr10:62415355:G:A	0	62415355	A	G
10	chr10:62415679:G:A	0	62415679	A	G
10	chr10:62415704:G:A	0	62415704	A	G
10	chr10:62416414:G:A	0	62416414	A	G
10	chr10:62416430:T:C	0	62416430	C	T
10	chr10:62417089:A:G	0	62417089	G	A
10	chr10:62417383:C:T	0	62417383	T	C
10	chr10:62417429:G:A	0	62417429	A	G
10	chr10:62418100:T:C	0	62418100	C	T
10	chr10:62418927:T:C	0	62418927	C	T
10	chr10:62419028:AAATT:A	0	62419028	A	AAATT
10	chr10:62419360:C:G	0	62419360	G	C
10	chr10:62419391:G:A	0	62419391	A	G
10	chr10:62419397:T:C	0	62419397	C	T
10	chr10:62419409:G:T	0	62419409	T	G
10	chr10:62419928:T:C	0	62419928	C	T
10	chr10:62420374:A:T	0	62420374	T	A
10	chr10:62420475:G:A	0	62420475	A	G
10	chr10:62420582:T:A	0	62420582	A	T
10	chr10:62421388:A:G	0	62421388	G	A
10	chr10:62421503:C:T	0	62421503	T	C
10	chr10:62421511:T:C	0	62421511	C	T
10	chr10:62421545:G:C	0	62421545	C	G
10	chr10:62421622:G:A	0	62421622	A	G
10	chr10:62421785:G:A	0	62421785	A	G
10	chr10:62421794:T:C	0	62421794	C	T
10	chr10:62421813:G:A	0	62421813	A	G
10	chr10:62421891:T:A	0	62421891	A	T
10	chr10:62422837:G:C	0	62422837	C	G
10	chr10:62423139:CTG:C	0	62423139	C	CTG
10	chr10:62423637:T:C	0	62423637	C	T
10	chr10:62423644:T:C	0	62423644	C	T
10	chr10:62423888:A:T	0	62423888	T	A
10	chr10:62424764:C:A	0	62424764	A	C
10	chr10:62425174:T:A	0	62425174	A	T
10	chr10:62427141:A:G	0	62427141	G	A
10	chr10:62427772:C:T	0	62427772	T	C
10	chr10:62428542:TC:T	0	62428542	T	TC
10	chr10:62428568:A:C	0	62428568	C	A
10	chr10:62428773:C:T	0	62428773	T	C
10	chr10:62431484:TATGCTGTTAATAGTCTA:T	0	62431484	T	TATGCTGTTAATAGTCTA
10	chr10:62431761:A:G	0	62431761	G	A
10	chr10:62432279:G:A	0	62432279	A	G
10	chr10:62432893:G:C	0	62432893	C	G
10	chr10:62434146:G:T	0	62434146	T	G
10	chr10:62434194:G:A	0	62434194	A	G
10	chr10:62435055:G:A	0	62435055	A	G
10	chr10:62435056:A:T	0	62435056	T	A
10	chr10:62435297:C:G	0	62435297	G	C
10	chr10:62436019:A:G	0	62436019	G	A
10	chr10:62436114:G:A	0	62436114	A	G
10	chr10:62436210:C:T	0	62436210	T	C
10	chr10:62436458:T:G	0	62436458	G	T
10	chr10:62438209:G:A	0	62438209	A	G
10	chr10:62439245:G:A	0	62439245	A	G
10	chr10:62440301:T:C	0	62440301	C	T
10	chr10:62440624:G:T	0	62440624	T	G
10	chr10:62440733:C:T	0	62440733	T	C
10	chr10:62442632:T:G	0	62442632	G	T
10	chr10:62442692:G:T	0	62442692	T	G
10	chr10:62443334:A:G	0	62443334	G	A
10	chr10:62444101:C:G	0	62444101	G	C
10	chr10:62445353:T:C	0	62445353	C	T
10	chr10:62445568:T:C	0	62445568	C	T
10	chr10:62448462:C:T	0	62448462	T	C
10	chr10:62448517:G:A	0	62448517	A	G
10	chr10:62451314:A:T	0	62451314	T	A
10	chr10:62451881:T:G	0	62451881	G	T
10	chr10:62452051:C:T	0	62452051	T	C
10	chr10:62453310:G:A	0	62453310	A	G
10	chr10:62453725:T:C	0	62453725	C	T
10	chr10:62454523:A:G	0	62454523	G	A
10	chr10:62458664:G:A	0	62458664	A	G
10	chr10:62460735:A:G	0	62460735	G	A
10	chr10:62461083:G:T	0	62461083	T	G
10	chr10:62461531:G:T	0	62461531	T	G
10	chr10:62461532:A:T	0	62461532	T	A
10	chr10:62462807:C:G	0	62462807	G	C
10	chr10:62462845:A:G	0	62462845	G	A
10	chr10:62463504:G:A	0	62463504	A	G
10	chr10:62463873:T:A	0	62463873	A	T
10	chr10:62463998:G:A	0	62463998	A	G
10	chr10:62464341:A:G	0	62464341	G	A
10	chr10:62465540:C:T	0	62465540	T	C
10	chr10:62465900:G:A	0	62465900	A	G
10	chr10:62466374:C:A	0	62466374	A	C
10	chr10:62466564:G:A	0	62466564	A	G
10	chr10:62467189:A:G	0	62467189	G	A
10	chr10:62468372:T:G	0	62468372	G	T
10	chr10:62469385:A:T	0	62469385	T	A
10	chr10:62470400:C:T	0	62470400	T	C
10	chr10:62470507:A:G	0	62470507	G	A
10	chr10:62471217:C:T	0	62471217	T	C
10	chr10:62471512:T:A	0	62471512	A	T
10	chr10:62472235:T:C	0	62472235	C	T
10	chr10:62472579:G:A	0	62472579	A	G
10	chr10:62473064:C:G	0	62473064	G	C
10	chr10:62473249:G:A	0	62473249	A	G
10	chr10:62474107:C:T	0	62474107	T	C
10	chr10:62474395:T:TTTTTG	0	62474395	TTTTTG	T
10	chr10:62474633:T:C	0	62474633	C	T
10	chr10:62475274:T:C	0	62475274	C	T
10	chr10:62475316:A:G	0	62475316	G	A
10	chr10:62475440:T:A	0	62475440	A	T
10	chr10:62475747:G:A	0	62475747	A	G
10	chr10:62476151:TG:T	0	62476151	T	TG
10	chr10:62477061:C:T	0	62477061	T	C
10	chr10:62478118:T:C	0	62478118	C	T
10	chr10:62478406:T:C	0	62478406	C	T
10	chr10:62479175:T:C	0	62479175	C	T
10	chr10:62479950:A:G	0	62479950	G	A
10	chr10:62484069:G:A	0	62484069	A	G
10	chr10:62485014:T:A	0	62485014	A	T
10	chr10:62485219:A:G	0	62485219	G	A
10	chr10:62485369:T:A	0	62485369	A	T
10	chr10:62486250:T:C	0	62486250	C	T
10	chr10:62486624:C:T	0	62486624	T	C
10	chr10:62486816:A:T	0	62486816	T	A
10	chr10:62487108:AAT:A	0	62487108	A	AAT
10	chr10:62487826:A:G	0	62487826	G	A
10	chr10:62488340:C:T	0	62488340	T	C
10	chr10:62488373:G:A	0	62488373	A	G
10	chr10:62488628:C:T	0	62488628	T	C
10	chr10:62488968:T:G	0	62488968	G	T
10	chr10:62489378:G:T	0	62489378	T	G
10	chr10:62489380:T:C	0	62489380	C	T
10	chr10:62489381:C:T	0	62489381	T	C
10	chr10:62490605:T:C	0	62490605	C	T
10	chr10:62490659:T:C	0	62490659	C	T
10	chr10:62490828:T:C	0	62490828	C	T
10	chr10:62491637:T:C	0	62491637	C	T
10	chr10:62492218:C:T	0	62492218	T	C
10	chr10:62492640:C:T	0	62492640	T	C
10	chr10:62492987:T:C	0	62492987	C	T
10	chr10:62493072:T:C	0	62493072	C	T
10	chr10:62493285:T:C	0	62493285	C	T
10	chr10:62493998:C:T	0	62493998	T	C
10	chr10:62494668:G:A	0	62494668	A	G
10	chr10:62495005:C:G	0	62495005	G	C
10	chr10:62495224:G:A	0	62495224	A	G
10	chr10:62498069:T:C	0	62498069	C	T
10	chr10:62498258:G:A	0	62498258	A	G
10	chr10:62498584:C:T	0	62498584	T	C
10	chr10:62498879:ATT:A	0	62498879	A	ATT
10	chr10:62498925:TGAA:T	0	62498925	T	TGAA
10	chr10:62499563:T:C	0	62499563	C	T
10	chr10:62499703:T:C	0	62499703	C	T
10	chr10:62500651:T:C	0	62500651	C	T
10	chr10:62501088:T:C	0	62501088	C	T
10	chr10:62501439:A:C	0	62501439	C	A
10	chr10:62503334:G:C	0	62503334	C	G
10	chr10:62503563:G:A	0	62503563	A	G
10	chr10:62503643:C:G	0	62503643	G	C
10	chr10:62504247:G:A	0	62504247	A	G
10	chr10:62506753:T:C	0	62506753	C	T
10	chr10:62506989:G:A	0	62506989	A	G
10	chr10:62507173:C:T	0	62507173	T	C
10	chr10:62507984:T:C	0	62507984	C	T
10	chr10:62508586:T:A	0	62508586	A	T
10	chr10:62508900:T:A	0	62508900	A	T
10	chr10:62509005:T:C	0	62509005	C	T
10	chr10:62509013:C:A	0	62509013	A	C
10	chr10:62509451:G:A	0	62509451	A	G
10	chr10:62509628:C:T	0	62509628	T	C
10	chr10:62511012:C:T	0	62511012	T	C
10	chr10:62511639:C:T	0	62511639	T	C
10	chr10:62513264:G:A	0	62513264	A	G
10	chr10:62513267:G:A	0	62513267	A	G
10	chr10:62514120:G:T	0	62514120	T	G
10	chr10:62514183:G:A	0	62514183	A	G
10	chr10:62514418:T:C	0	62514418	C	T
10	chr10:62515323:C:T	0	62515323	T	C
10	chr10:62515502:C:G	0	62515502	G	C
10	chr10:62515909:C:T	0	62515909	T	C
10	chr10:62515953:G:C	0	62515953	C	G
10	chr10:62516166:C:T	0	62516166	T	C
10	chr10:62516841:T:TC	0	62516841	TC	T
10	chr10:62517000:C:T	0	62517000	T	C
10	chr10:62517045:G:T	0	62517045	T	G
10	chr10:62517133:T:A	0	62517133	A	T
10	chr10:62517205:A:C	0	62517205	C	A
10	chr10:62518422:G:A	0	62518422	A	G
10	chr10:62518458:A:G	0	62518458	G	A
10	chr10:62518753:G:T	0	62518753	T	G
10	chr10:62518875:C:T	0	62518875	T	C
10	chr10:62518923:G:A	0	62518923	A	G
10	chr10:62519115:C:T	0	62519115	T	C
10	chr10:62519797:G:A	0	62519797	A	G
10	chr10:62520300:T:C	0	62520300	C	T
10	chr10:62520857:C:T	0	62520857	T	C
10	chr10:62520878:G:A	0	62520878	A	G
10	chr10:62521408:G:A	0	62521408	A	G
10	chr10:62521500:C:T	0	62521500	T	C
10	chr10:62523446:G:A	0	62523446	A	G
10	chr10:62523488:A:G	0	62523488	G	A
10	chr10:62523882:C:T	0	62523882	T	C
10	chr10:62523897:G:A	0	62523897	A	G
10	chr10:62524611:C:T	0	62524611	T	C
10	chr10:62524758:G:A	0	62524758	A	G
10	chr10:62525393:C:T	0	62525393	T	C
10	chr10:62526226:T:G	0	62526226	G	T
10	chr10:62526440:CA:C	0	62526440	C	CA
10	chr10:62526456:A:C	0	62526456	C	A
10	chr10:62527179:T:C	0	62527179	C	T
10	chr10:62527216:G:T	0	62527216	T	G
10	chr10:62527482:T:C	0	62527482	C	T
10	chr10:62527675:T:C	0	62527675	C	T
10	chr10:62528176:G:A	0	62528176	A	G
10	chr10:62528222:T:C	0	62528222	C	T
10	chr10:62528371:G:C	0	62528371	C	G
10	chr10:62528622:G:A	0	62528622	A	G
10	chr10:62528637:A:AG	0	62528637	AG	A
10	chr10:62528833:A:G	0	62528833	G	A
10	chr10:62530454:A:T	0	62530454	T	A
10	chr10:62532516:C:T	0	62532516	T	C
10	chr10:62532585:A:G	0	62532585	G	A
10	chr10:62533077:A:T	0	62533077	T	A
10	chr10:62533359:G:A	0	62533359	A	G
10	chr10:62533812:AAAGG:A	0	62533812	A	AAAGG
10	chr10:62534046:T:C	0	62534046	C	T
10	chr10:62534084:C:T	0	62534084	T	C
10	chr10:62534219:G:A	0	62534219	A	G
10	chr10:62534261:C:T	0	62534261	T	C
10	chr10:62535055:C:T	0	62535055	T	C
10	chr10:62535058:T:C	0	62535058	C	T
10	chr10:62537762:T:A	0	62537762	A	T
10	chr10:62538210:G:C	0	62538210	C	G
10	chr10:62538266:T:G	0	62538266	G	T
10	chr10:62538514:A:G	0	62538514	G	A
10	chr10:62539197:G:A	0	62539197	A	G
10	chr10:62539698:G:C	0	62539698	C	G
10	chr10:62540109:G:A	0	62540109	A	G
10	chr10:62540131:A:G	0	62540131	G	A
10	chr10:62540246:A:T	0	62540246	T	A
10	chr10:62540265:C:A	0	62540265	A	C
10	chr10:62540581:G:T	0	62540581	T	G
10	chr10:62540878:A:T	0	62540878	T	A
10	chr10:62541134:C:T	0	62541134	T	C
10	chr10:62542058:C:T	0	62542058	T	C
10	chr10:62542180:A:G	0	62542180	G	A
10	chr10:62542182:G:T	0	62542182	T	G
10	chr10:62542436:T:G	0	62542436	G	T
10	chr10:62542745:T:A	0	62542745	A	T
10	chr10:62543592:C:T	0	62543592	T	C
10	chr10:62544156:C:A	0	62544156	A	C
10	chr10:62544301:A:C	0	62544301	C	A
10	chr10:62544438:T:C	0	62544438	C	T
10	chr10:62544810:T:G	0	62544810	G	T
10	chr10:62545485:T:C	0	62545485	C	T
10	chr10:62545630:A:G	0	62545630	G	A
10	chr10:62546371:C:A	0	62546371	A	C
10	chr10:62546636:A:T	0	62546636	T	A
10	chr10:62546810:C:T	0	62546810	T	C
10	chr10:62547122:G:A	0	62547122	A	G
10	chr10:62547543:C:T	0	62547543	T	C
10	chr10:62547558:C:T	0	62547558	T	C
10	chr10:62547706:C:T	0	62547706	T	C
10	chr10:62547715:T:C	0	62547715	C	T
10	chr10:62548514:C:A	0	62548514	A	C
10	chr10:62549967:C:G	0	62549967	G	C
10	chr10:62550063:G:A	0	62550063	A	G
10	chr10:62550233:A:G	0	62550233	G	A
10	chr10:62550275:A:G	0	62550275	G	A
10	chr10:62550508:A:G	0	62550508	G	A
10	chr10:62550657:G:T	0	62550657	T	G
10	chr10:62550774:G:A	0	62550774	A	G
10	chr10:62551037:C:T	0	62551037	T	C
10	chr10:62551233:A:G	0	62551233	G	A
10	chr10:62551295:T:C	0	62551295	C	T
10	chr10:62551471:T:C	0	62551471	C	T
10	chr10:62551543:A:G	0	62551543	G	A
10	chr10:62551704:C:T	0	62551704	T	C
10	chr10:62552774:G:A	0	62552774	A	G
10	chr10:62552888:T:C	0	62552888	C	T
10	chr10:62553026:C:T	0	62553026	T	C
10	chr10:62553035:T:C	0	62553035	C	T
10	chr10:62553962:A:C	0	62553962	C	A
10	chr10:62554116:T:G	0	62554116	G	T
10	chr10:62554930:G:A	0	62554930	A	G
10	chr10:62555001:G:A	0	62555001	A	G
10	chr10:62555630:C:T	0	62555630	T	C
10	chr10:62555695:A:G	0	62555695	G	A
10	chr10:62555732:C:T	0	62555732	T	C
10	chr10:62556061:G:A	0	62556061	A	G
10	chr10:62557391:A:T	0	62557391	T	A
10	chr10:62557466:C:T	0	62557466	T	C
10	chr10:62557941:C:T	0	62557941	T	C
10	chr10:62557991:A:G	0	62557991	G	A
10	chr10:62558110:A:G	0	62558110	G	A
10	chr10:62558463:G:C	0	62558463	C	G
10	chr10:62558827:G:A	0	62558827	A	G
10	chr10:62560402:G:A	0	62560402	A	G
10	chr10:62560861:C:T	0	62560861	T	C
10	chr10:62560899:T:C	0	62560899	C	T
10	chr10:62560976:A:G	0	62560976	G	A
10	chr10:62561097:T:A	0	62561097	A	T
10	chr10:62561648:T:C	0	62561648	C	T
10	chr10:62561719:G:T	0	62561719	T	G
10	chr10:62562079:C:T	0	62562079	T	C
10	chr10:62562321:T:G	0	62562321	G	T
10	chr10:62562735:C:T	0	62562735	T	C
10	chr10:62563471:G:A	0	62563471	A	G
10	chr10:62563544:T:C	0	62563544	C	T
10	chr10:62565099:C:G	0	62565099	G	C
10	chr10:62565578:C:T	0	62565578	T	C
10	chr10:62565741:T:C	0	62565741	C	T
10	chr10:62565776:G:C	0	62565776	C	G
10	chr10:62567153:T:C	0	62567153	C	T
10	chr10:62568032:A:G	0	62568032	G	A
10	chr10:62568169:A:G	0	62568169	G	A
10	chr10:62568680:G:C	0	62568680	C	G
10	chr10:62568779:T:A	0	62568779	A	T
10	chr10:62569488:G:A	0	62569488	A	G
10	chr10:62569539:T:C	0	62569539	C	T
10	chr10:62571455:G:A	0	62571455	A	G
10	chr10:62572736:G:A	0	62572736	A	G
10	chr10:62573752:G:A	0	62573752	A	G
10	chr10:62574376:G:A	0	62574376	A	G
10	chr10:62575025:A:C	0	62575025	C	A
10	chr10:62575035:T:C	0	62575035	C	T
10	chr10:62575328:T:C	0	62575328	C	T
10	chr10:62575453:A:T	0	62575453	T	A
10	chr10:62575551:G:A	0	62575551	A	G
10	chr10:62575618:T:C	0	62575618	C	T
10	chr10:62575629:C:T	0	62575629	T	C
10	chr10:62576551:T:C	0	62576551	C	T
10	chr10:62576970:G:A	0	62576970	A	G
10	chr10:62577024:T:A	0	62577024	A	T
10	chr10:62578320:C:T	0	62578320	T	C
10	chr10:62579087:A:C	0	62579087	C	A
10	chr10:62580116:T:C	0	62580116	C	T
10	chr10:62580760:A:G	0	62580760	G	A
10	chr10:62581043:T:C	0	62581043	C	T
10	chr10:62581062:A:G	0	62581062	G	A
10	chr10:62581266:C:T	0	62581266	T	C
10	chr10:62581757:T:A	0	62581757	A	T
10	chr10:62582192:C:T	0	62582192	T	C
10	chr10:62584612:C:A	0	62584612	A	C
10	chr10:62584969:A:G	0	62584969	G	A
10	chr10:62585041:T:C	0	62585041	C	T
10	chr10:62585291:T:G	0	62585291	G	T
10	chr10:62585396:G:A	0	62585396	A	G
10	chr10:62585406:A:G	0	62585406	G	A
10	chr10:62586742:A:G	0	62586742	G	A
10	chr10:62586891:C:T	0	62586891	T	C
10	chr10:62589243:G:A	0	62589243	A	G
10	chr10:62589908:T:C	0	62589908	C	T
10	chr10:62589976:G:A	0	62589976	A	G
10	chr10:62590220:G:A	0	62590220	A	G
10	chr10:62590502:A:G	0	62590502	G	A
10	chr10:62590774:C:T	0	62590774	T	C
10	chr10:62590869:T:A	0	62590869	A	T
10	chr10:62591548:AG:A	0	62591548	A	AG
10	chr10:62591822:C:T	0	62591822	T	C
10	chr10:62593090:C:T	0	62593090	T	C
10	chr10:62593510:A:G	0	62593510	G	A
10	chr10:62593830:T:C	0	62593830	C	T
10	chr10:62594503:C:T	0	62594503	T	C
10	chr10:62594504:G:A	0	62594504	A	G
10	chr10:62594530:A:G	0	62594530	G	A
10	chr10:62594693:G:A	0	62594693	A	G
10	chr10:62594734:A:G	0	62594734	G	A
10	chr10:62595580:C:T	0	62595580	T	C
10	chr10:62596646:C:T	0	62596646	T	C
10	chr10:62597623:G:A	0	62597623	A	G
10	chr10:62598337:A:G	0	62598337	G	A
10	chr10:62598665:T:C	0	62598665	C	T
10	chr10:62598686:A:G	0	62598686	G	A
10	chr10:62598926:C:T	0	62598926	T	C
10	chr10:62600331:A:G	0	62600331	G	A
10	chr10:62601028:T:C	0	62601028	C	T
10	chr10:62601196:C:T	0	62601196	T	C
10	chr10:62601471:T:C	0	62601471	C	T
10	chr10:62601561:ACT:A	0	62601561	A	ACT
10	chr10:62601941:A:G	0	62601941	G	A
10	chr10:62602424:G:C	0	62602424	C	G
10	chr10:62602464:T:C	0	62602464	C	T
10	chr10:62603366:A:C	0	62603366	C	A
10	chr10:62603549:G:A	0	62603549	A	G
10	chr10:62605355:T:C	0	62605355	C	T
10	chr10:62605853:T:G	0	62605853	G	T
10	chr10:62606865:T:A	0	62606865	A	T
10	chr10:62607800:G:T	0	62607800	T	G
10	chr10:62607924:A:T	0	62607924	T	A
10	chr10:62608043:T:C	0	62608043	C	T
10	chr10:62608593:C:T	0	62608593	T	C
10	chr10:62608683:C:G	0	62608683	G	C
10	chr10:62608958:T:C	0	62608958	C	T
10	chr10:62609242:T:C	0	62609242	C	T
10	chr10:62609799:T:C	0	62609799	C	T
10	chr10:62609990:G:A	0	62609990	A	G
10	chr10:62610012:TG:T	0	62610012	T	TG
10	chr10:62610165:T:C	0	62610165	C	T
10	chr10:62610240:C:G	0	62610240	G	C
10	chr10:62611447:T:G	0	62611447	G	T
10	chr10:62612097:T:G	0	62612097	G	T
10	chr10:62612471:A:T	0	62612471	T	A
10	chr10:62613926:T:C	0	62613926	C	T
10	chr10:62614388:G:C	0	62614388	C	G
10	chr10:62614600:G:A	0	62614600	A	G
10	chr10:62614891:C:T	0	62614891	T	C
10	chr10:62615590:G:A	0	62615590	A	G
10	chr10:62615799:G:A	0	62615799	A	G
10	chr10:62616719:G:A	0	62616719	A	G
10	chr10:62616798:T:C	0	62616798	C	T
10	chr10:62617712:A:C	0	62617712	C	A
10	chr10:62617980:A:G	0	62617980	G	A
10	chr10:62618207:C:T	0	62618207	T	C
10	chr10:62618536:A:G	0	62618536	G	A
10	chr10:62619566:C:T	0	62619566	T	C
10	chr10:62620364:G:T	0	62620364	T	G
10	chr10:62620576:T:C	0	62620576	C	T
10	chr10:62621908:A:G	0	62621908	G	A
10	chr10:62622599:A:C	0	62622599	C	A
10	chr10:62622902:G:A	0	62622902	A	G
10	chr10:62624434:C:A	0	62624434	A	C
10	chr10:62624681:G:A	0	62624681	A	G
10	chr10:62625022:G:A	0	62625022	A	G
10	chr10:62625464:G:A	0	62625464	A	G
10	chr10:62627348:C:T	0	62627348	T	C
10	chr10:62628174:T:C	0	62628174	C	T
10	chr10:62628399:G:A	0	62628399	A	G
10	chr10:62628569:T:G	0	62628569	G	T
10	chr10:62628803:C:T	0	62628803	T	C
10	chr10:62628871:G:C	0	62628871	C	G
10	chr10:62629187:C:T	0	62629187	T	C
10	chr10:62629410:G:A	0	62629410	A	G
10	chr10:62629792:T:C	0	62629792	C	T
10	chr10:62631202:C:G	0	62631202	G	C
10	chr10:62631272:G:A	0	62631272	A	G
10	chr10:62631294:G:A	0	62631294	A	G
10	chr10:62632086:C:A	0	62632086	A	C
10	chr10:62632174:A:G	0	62632174	G	A
10	chr10:62633886:T:C	0	62633886	C	T
10	chr10:62635198:A:T	0	62635198	T	A
10	chr10:62635426:T:G	0	62635426	G	T
10	chr10:62636217:C:T	0	62636217	T	C
10	chr10:62636282:C:T	0	62636282	T	C
10	chr10:62637030:A:G	0	62637030	G	A
10	chr10:62637156:C:T	0	62637156	T	C
10	chr10:62637161:G:A	0	62637161	A	G
10	chr10:62637778:T:C	0	62637778	C	T
10	chr10:62637896:G:A	0	62637896	A	G
10	chr10:62638706:C:T	0	62638706	T	C
10	chr10:62639591:G:A	0	62639591	A	G
10	chr10:62639857:G:C	0	62639857	C	G
10	chr10:62639962:A:G	0	62639962	G	A
10	chr10:62640027:G:C	0	62640027	C	G
10	chr10:62641296:A:C	0	62641296	C	A
10	chr10:62641671:C:T	0	62641671	T	C
10	chr10:62641890:T:G	0	62641890	G	T
10	chr10:62642300:C:T	0	62642300	T	C
10	chr10:62642673:G:A	0	62642673	A	G
10	chr10:62642925:A:G	0	62642925	G	A
10	chr10:62644274:T:A	0	62644274	A	T
10	chr10:62644946:T:C	0	62644946	C	T
10	chr10:62645067:A:T	0	62645067	T	A
10	chr10:62645283:CTCTT:C	0	62645283	C	CTCTT
10	chr10:62645886:A:G	0	62645886	G	A
10	chr10:62647042:C:T	0	62647042	T	C
10	chr10:62647217:A:G	0	62647217	G	A
10	chr10:62647696:C:T	0	62647696	T	C
10	chr10:62648085:C:T	0	62648085	T	C
10	chr10:62648448:C:T	0	62648448	T	C
10	chr10:62648607:C:T	0	62648607	T	C
10	chr10:62648926:T:C	0	62648926	C	T
10	chr10:62649027:C:T	0	62649027	T	C
10	chr10:62649219:G:A	0	62649219	A	G
10	chr10:62649357:A:T	0	62649357	T	A
10	chr10:62649938:C:T	0	62649938	T	C
10	chr10:62650312:C:T	0	62650312	T	C
10	chr10:62650820:G:A	0	62650820	A	G
10	chr10:62651023:G:A	0	62651023	A	G
10	chr10:62651528:C:T	0	62651528	T	C
10	chr10:62652362:C:T	0	62652362	T	C
10	chr10:62652858:G:A	0	62652858	A	G
10	chr10:62653692:A:G	0	62653692	G	A
10	chr10:62653708:C:G	0	62653708	G	C
10	chr10:62654300:G:A	0	62654300	A	G
10	chr10:62654404:T:C	0	62654404	C	T
10	chr10:62655271:G:A	0	62655271	A	G
10	chr10:62655424:A:G	0	62655424	G	A
10	chr10:62656530:A:G	0	62656530	G	A
10	chr10:62657529:C:T	0	62657529	T	C
10	chr10:62657612:C:T	0	62657612	T	C
10	chr10:62658329:T:C	0	62658329	C	T
10	chr10:62658424:G:A	0	62658424	A	G
10	chr10:62658896:C:T	0	62658896	T	C
10	chr10:62658979:T:C	0	62658979	C	T
10	chr10:62659186:T:C	0	62659186	C	T
10	chr10:62659342:C:T	0	62659342	T	C
10	chr10:62661840:G:C	0	62661840	C	G
10	chr10:62661966:C:T	0	62661966	T	C
10	chr10:62663237:G:A	0	62663237	A	G
10	chr10:62664524:T:G	0	62664524	G	T
10	chr10:62665102:C:A	0	62665102	A	C
10	chr10:62665366:G:A	0	62665366	A	G
10	chr10:62666296:G:T	0	62666296	T	G
10	chr10:62666483:A:G	0	62666483	G	A
10	chr10:62667198:G:A	0	62667198	A	G
10	chr10:62667889:G:A	0	62667889	A	G
10	chr10:62668015:A:G	0	62668015	G	A
10	chr10:62669376:C:T	0	62669376	T	C
10	chr10:62669442:T:C	0	62669442	C	T
10	chr10:62669547:C:T	0	62669547	T	C
10	chr10:62669835:A:G	0	62669835	G	A
10	chr10:62669954:C:T	0	62669954	T	C
10	chr10:62669991:T:G	0	62669991	G	T
10	chr10:62670542:G:A	0	62670542	A	G
10	chr10:62671446:T:C	0	62671446	C	T
10	chr10:62671774:G:A	0	62671774	A	G
10	chr10:62672700:A:G	0	62672700	G	A
10	chr10:62673182:T:C	0	62673182	C	T
10	chr10:62673187:G:A	0	62673187	A	G
10	chr10:62673543:T:A	0	62673543	A	T
10	chr10:62673695:T:C	0	62673695	C	T
10	chr10:62673698:G:A	0	62673698	A	G
10	chr10:62674522:A:G	0	62674522	G	A
10	chr10:62676244:C:T	0	62676244	T	C
10	chr10:62676480:G:A	0	62676480	A	G
10	chr10:62677228:G:A	0	62677228	A	G
10	chr10:62677294:T:G	0	62677294	G	T
10	chr10:62677972:T:C	0	62677972	C	T
10	chr10:62677988:G:A	0	62677988	A	G
10	chr10:62678511:A:G	0	62678511	G	A
10	chr10:62678726:G:C	0	62678726	C	G
10	chr10:62679011:T:C	0	62679011	C	T
10	chr10:62681181:A:C	0	62681181	C	A
10	chr10:62681444:G:A	0	62681444	A	G
10	chr10:62682042:A:G	0	62682042	G	A
10	chr10:62682789:G:C	0	62682789	C	G
10	chr10:62683359:T:G	0	62683359	G	T
10	chr10:62683379:A:C	0	62683379	C	A
10	chr10:62683428:C:T	0	62683428	T	C
10	chr10:62683640:T:C	0	62683640	C	T
10	chr10:62685031:CT:C	0	62685031	C	CT
10	chr10:62685804:A:G	0	62685804	G	A
10	chr10:62686000:T:C	0	62686000	C	T
10	chr10:62687254:C:T	0	62687254	T	C
10	chr10:62687592:A:C	0	62687592	C	A
10	chr10:62687658:T:A	0	62687658	A	T
10	chr10:62687814:A:C	0	62687814	C	A
10	chr10:62688526:T:A	0	62688526	A	T
10	chr10:62688660:G:A	0	62688660	A	G
10	chr10:62690119:G:T	0	62690119	T	G
10	chr10:62690413:G:A	0	62690413	A	G
10	chr10:62691408:T:C	0	62691408	C	T
10	chr10:62691473:C:T	0	62691473	T	C
10	chr10:62694301:G:A	0	62694301	A	G
10	chr10:62694329:A:G	0	62694329	G	A
10	chr10:62694337:G:A	0	62694337	A	G
10	chr10:62694737:C:T	0	62694737	T	C
10	chr10:62695185:T:C	0	62695185	C	T
10	chr10:62695523:G:A	0	62695523	A	G
10	chr10:62696010:G:A	0	62696010	A	G
10	chr10:62696419:T:C	0	62696419	C	T
10	chr10:62696987:C:T	0	62696987	T	C
10	chr10:62699204:A:C	0	62699204	C	A
10	chr10:62700309:A:G	0	62700309	G	A
10	chr10:62700472:A:G	0	62700472	G	A
10	chr10:62701075:T:C	0	62701075	C	T
10	chr10:62701113:C:T	0	62701113	T	C
10	chr10:62701187:G:A	0	62701187	A	G
10	chr10:62701446:A:G	0	62701446	G	A
10	chr10:62701513:A:G	0	62701513	G	A
10	chr10:62701692:T:C	0	62701692	C	T
10	chr10:62701820:G:A	0	62701820	A	G
10	chr10:62702345:A:G	0	62702345	G	A
10	chr10:62702976:A:ACTG	0	62702976	ACTG	A
10	chr10:62703227:G:A	0	62703227	A	G
10	chr10:62703345:G:A	0	62703345	A	G
10	chr10:62703462:C:T	0	62703462	T	C
10	chr10:62704076:A:T	0	62704076	T	A
10	chr10:62704458:A:G	0	62704458	G	A
10	chr10:62704470:A:G	0	62704470	G	A
10	chr10:62705217:C:T	0	62705217	T	C
10	chr10:62705334:A:G	0	62705334	G	A
10	chr10:62705580:T:C	0	62705580	C	T
10	chr10:62706340:T:A	0	62706340	A	T
10	chr10:62706515:G:A	0	62706515	A	G
10	chr10:62706743:C:G	0	62706743	G	C
10	chr10:62706867:G:A	0	62706867	A	G
10	chr10:62706891:T:C	0	62706891	C	T
10	chr10:62707042:A:G	0	62707042	G	A
10	chr10:62707416:T:C	0	62707416	C	T
10	chr10:62707448:AAAG:A	0	62707448	A	AAAG
10	chr10:62710227:G:A	0	62710227	A	G
10	chr10:62710361:TA:T	0	62710361	T	TA
10	chr10:62710538:T:C	0	62710538	C	T
10	chr10:62710730:C:T	0	62710730	T	C
10	chr10:62711172:G:A	0	62711172	A	G
10	chr10:62711531:G:C	0	62711531	C	G
10	chr10:62711811:A:G	0	62711811	G	A
10	chr10:62713871:G:A	0	62713871	A	G
10	chr10:62714087:A:G	0	62714087	G	A
10	chr10:62714101:C:T	0	62714101	T	C
10	chr10:62714628:G:A	0	62714628	A	G
10	chr10:62714752:C:G	0	62714752	G	C
10	chr10:62715014:A:T	0	62715014	T	A
10	chr10:62715312:T:A	0	62715312	A	T
10	chr10:62715925:C:A	0	62715925	A	C
10	chr10:62716182:C:T	0	62716182	T	C
10	chr10:62716378:A:G	0	62716378	G	A
10	chr10:62716460:A:C	0	62716460	C	A
10	chr10:62716788:C:T	0	62716788	T	C
10	chr10:62718076:G:A	0	62718076	A	G
10	chr10:62718695:C:A	0	62718695	A	C
10	chr10:62719154:G:A	0	62719154	A	G
10	chr10:62720129:C:A	0	62720129	A	C
10	chr10:62720681:C:T	0	62720681	T	C
10	chr10:62721288:C:T	0	62721288	T	C
10	chr10:62721530:A:G	0	62721530	G	A
10	chr10:62721924:A:G	0	62721924	G	A
10	chr10:62723157:C:A	0	62723157	A	C
10	chr10:62723179:A:G	0	62723179	G	A
10	chr10:62724705:G:A	0	62724705	A	G
10	chr10:62724921:G:C	0	62724921	C	G
10	chr10:62724922:A:T	0	62724922	T	A
10	chr10:62726055:C:G	0	62726055	G	C
10	chr10:62726879:T:C	0	62726879	C	T
10	chr10:62727313:T:C	0	62727313	C	T
10	chr10:62728463:G:A	0	62728463	A	G
10	chr10:62728583:AT:A	0	62728583	A	AT
10	chr10:62728618:C:T	0	62728618	T	C
10	chr10:62729024:C:A	0	62729024	A	C
10	chr10:62729225:CT:C	0	62729225	C	CT
10	chr10:62729267:CT:C	0	62729267	C	CT
10	chr10:62730014:T:C	0	62730014	C	T
10	chr10:62731223:A:G	0	62731223	G	A
10	chr10:62731243:T:C	0	62731243	C	T
10	chr10:62731249:G:A	0	62731249	A	G
10	chr10:62731517:A:T	0	62731517	T	A
10	chr10:62731789:G:A	0	62731789	A	G
10	chr10:62733462:A:C	0	62733462	C	A
10	chr10:62733504:GCAGCT:G	0	62733504	G	GCAGCT
10	chr10:62733832:C:T	0	62733832	T	C
10	chr10:62734414:G:T	0	62734414	T	G
10	chr10:62734455:T:A	0	62734455	A	T
10	chr10:62735030:T:G	0	62735030	G	T
10	chr10:62736281:T:TAGG	0	62736281	TAGG	T
10	chr10:62737110:G:A	0	62737110	A	G
10	chr10:62737240:G:A	0	62737240	A	G
10	chr10:62737597:G:A	0	62737597	A	G
10	chr10:62738008:C:T	0	62738008	T	C
10	chr10:62739105:G:A	0	62739105	A	G
10	chr10:62739188:A:AT	0	62739188	AT	A
10	chr10:62739920:A:T	0	62739920	T	A
10	chr10:62740096:G:T	0	62740096	T	G
10	chr10:62740169:C:T	0	62740169	T	C
10	chr10:62740675:G:A	0	62740675	A	G
10	chr10:62742483:G:A	0	62742483	A	G
10	chr10:62742544:G:A	0	62742544	A	G
10	chr10:62743036:T:C	0	62743036	C	T
10	chr10:62743961:T:C	0	62743961	C	T
10	chr10:62744443:C:T	0	62744443	T	C
10	chr10:62744452:T:C	0	62744452	C	T
10	chr10:62745326:C:T	0	62745326	T	C
10	chr10:62745688:C:G	0	62745688	G	C
10	chr10:62746344:A:G	0	62746344	G	A
10	chr10:62746718:A:G	0	62746718	G	A
10	chr10:62747211:C:T	0	62747211	T	C
10	chr10:62748082:AG:A	0	62748082	A	AG
10	chr10:62748144:C:T	0	62748144	T	C
10	chr10:62748250:C:T	0	62748250	T	C
10	chr10:62748298:G:A	0	62748298	A	G
10	chr10:62748340:C:T	0	62748340	T	C
10	chr10:62748478:A:G	0	62748478	G	A
10	chr10:62748658:A:G	0	62748658	G	A
10	chr10:62748715:G:A	0	62748715	A	G
10	chr10:62748961:A:G	0	62748961	G	A
10	chr10:62749997:A:G	0	62749997	G	A
10	chr10:62750208:A:G	0	62750208	G	A
10	chr10:62750627:T:C	0	62750627	C	T
10	chr10:62750736:A:G	0	62750736	G	A
10	chr10:62750924:T:TC	0	62750924	TC	T
10	chr10:62751628:TATATG:T	0	62751628	T	TATATG
10	chr10:62751893:A:T	0	62751893	T	A
10	chr10:62751916:T:C	0	62751916	C	T
10	chr10:62751921:G:A	0	62751921	A	G
10	chr10:62752000:A:G	0	62752000	G	A
10	chr10:62752364:T:C	0	62752364	C	T
10	chr10:62753470:C:T	0	62753470	T	C
10	chr10:62754222:C:A	0	62754222	A	C
10	chr10:62754351:C:T	0	62754351	T	C
10	chr10:62754955:G:A	0	62754955	A	G
10	chr10:62756546:T:C	0	62756546	C	T
10	chr10:62758927:C:A	0	62758927	A	C
10	chr10:62759539:T:C	0	62759539	C	T
10	chr10:62760375:A:G	0	62760375	G	A
10	chr10:62761260:C:T	0	62761260	T	C
10	chr10:62762069:G:A	0	62762069	A	G
10	chr10:62762176:G:A	0	62762176	A	G
10	chr10:62762354:C:G	0	62762354	G	C
10	chr10:62762630:G:A	0	62762630	A	G
10	chr10:62762651:A:G	0	62762651	G	A
10	chr10:62762679:T:C	0	62762679	C	T
10	chr10:62762738:A:G	0	62762738	G	A
10	chr10:62762847:C:T	0	62762847	T	C
10	chr10:62762850:C:T	0	62762850	T	C
10	chr10:62763104:G:A	0	62763104	A	G
10	chr10:62763822:A:T	0	62763822	T	A
10	chr10:62764131:C:CT	0	62764131	CT	C
10	chr10:62764318:A:G	0	62764318	G	A
10	chr10:62764530:G:A	0	62764530	A	G
10	chr10:62765310:G:A	0	62765310	A	G
10	chr10:62765787:T:C	0	62765787	C	T
10	chr10:62770052:G:A	0	62770052	A	G
10	chr10:62771400:G:A	0	62771400	A	G
10	chr10:62772239:AT:A	0	62772239	A	AT
10	chr10:62772433:G:A	0	62772433	A	G
10	chr10:62772832:G:A	0	62772832	A	G
10	chr10:62772835:T:C	0	62772835	C	T
10	chr10:62774144:T:A	0	62774144	A	T
10	chr10:62774394:T:G	0	62774394	G	T
10	chr10:62776539:C:T	0	62776539	T	C
10	chr10:62777700:T:C	0	62777700	C	T
10	chr10:62777968:G:T	0	62777968	T	G
10	chr10:62778356:G:A	0	62778356	A	G
10	chr10:62779259:AG:A	0	62779259	A	AG
10	chr10:62779479:A:G	0	62779479	G	A
10	chr10:62780026:G:A	0	62780026	A	G
10	chr10:62780161:T:C	0	62780161	C	T
10	chr10:62780945:T:C	0	62780945	C	T
10	chr10:62781150:G:A	0	62781150	A	G
10	chr10:62781400:G:A	0	62781400	A	G
10	chr10:62781559:T:C	0	62781559	C	T
10	chr10:62781613:C:T	0	62781613	T	C
10	chr10:62781644:A:G	0	62781644	G	A
10	chr10:62782183:T:C	0	62782183	C	T
10	chr10:62782417:T:C	0	62782417	C	T
10	chr10:62783681:T:C	0	62783681	C	T
10	chr10:62783715:C:T	0	62783715	T	C
10	chr10:62783943:T:C	0	62783943	C	T
10	chr10:62783978:T:C	0	62783978	C	T
10	chr10:62784017:T:A	0	62784017	A	T
10	chr10:62784371:G:C	0	62784371	C	G
10	chr10:62786156:A:G	0	62786156	G	A
10	chr10:62786404:A:G	0	62786404	G	A
10	chr10:62787507:T:C	0	62787507	C	T
10	chr10:62788027:T:C	0	62788027	C	T
10	chr10:62788160:A:G	0	62788160	G	A
10	chr10:62788797:A:C	0	62788797	C	A
10	chr10:62789094:G:A	0	62789094	A	G
10	chr10:62789851:T:C	0	62789851	C	T
10	chr10:62789992:G:A	0	62789992	A	G
10	chr10:62791817:A:T	0	62791817	T	A
10	chr10:62792250:G:A	0	62792250	A	G
10	chr10:62792308:G:C	0	62792308	C	G
10	chr10:62792482:T:C	0	62792482	C	T
10	chr10:62792847:G:A	0	62792847	A	G
10	chr10:62793174:A:G	0	62793174	G	A
10	chr10:62796374:G:A	0	62796374	A	G
10	chr10:62796478:CAG:C	0	62796478	C	CAG
10	chr10:62798980:T:C	0	62798980	C	T
10	chr10:62799267:G:C	0	62799267	C	G
10	chr10:62799881:G:A	0	62799881	A	G
10	chr10:62800710:A:G	0	62800710	G	A
10	chr10:62801118:G:A	0	62801118	A	G
10	chr10:62802109:A:G	0	62802109	G	A
10	chr10:62802764:G:A	0	62802764	A	G
10	chr10:62803171:AC:A	0	62803171	A	AC
10	chr10:62803939:ACT:A	0	62803939	A	ACT
10	chr10:62805132:G:T	0	62805132	T	G
10	chr10:62805174:C:G	0	62805174	G	C
10	chr10:62805251:G:A	0	62805251	A	G
10	chr10:62806498:C:T	0	62806498	T	C
10	chr10:62809948:GT:G	0	62809948	G	GT
10	chr10:62811516:G:A	0	62811516	A	G
10	chr10:62812333:T:C	0	62812333	C	T
10	chr10:62812920:A:T	0	62812920	T	A
10	chr10:62813552:T:G	0	62813552	G	T
10	chr10:62814811:G:A	0	62814811	A	G
10	chr10:62815600:C:G	0	62815600	G	C
10	chr10:62815657:T:C	0	62815657	C	T
10	chr10:62817929:C:T	0	62817929	T	C
10	chr10:62818723:C:T	0	62818723	T	C
10	chr10:62819089:A:T	0	62819089	T	A
10	chr10:62819222:G:T	0	62819222	T	G
10	chr10:62819224:G:A	0	62819224	A	G
10	chr10:62819299:C:T	0	62819299	T	C
10	chr10:62820301:T:C	0	62820301	C	T
10	chr10:62820815:C:T	0	62820815	T	C
10	chr10:62822566:C:T	0	62822566	T	C
10	chr10:62823006:G:A	0	62823006	A	G
10	chr10:62823389:G:T	0	62823389	T	G
10	chr10:62823503:C:T	0	62823503	T	C
10	chr10:62823681:C:T	0	62823681	T	C
10	chr10:62825627:T:G	0	62825627	G	T
10	chr10:62826635:G:A	0	62826635	A	G
10	chr10:62828310:G:C	0	62828310	C	G
10	chr10:62828347:G:A	0	62828347	A	G
10	chr10:62828419:AT:A	0	62828419	A	AT
10	chr10:62828449:C:T	0	62828449	T	C
10	chr10:62828664:G:A	0	62828664	A	G
10	chr10:62828801:G:A	0	62828801	A	G
10	chr10:62828920:T:C	0	62828920	C	T
10	chr10:62830107:C:T	0	62830107	T	C
10	chr10:62830790:GA:G	0	62830790	G	GA
10	chr10:62830803:C:T	0	62830803	T	C
10	chr10:62830899:T:C	0	62830899	C	T
10	chr10:62831797:A:G	0	62831797	G	A
10	chr10:62831880:G:C	0	62831880	C	G
10	chr10:62831984:T:C	0	62831984	C	T
10	chr10:62833045:G:A	0	62833045	A	G
10	chr10:62833357:A:G	0	62833357	G	A
10	chr10:62833394:A:G	0	62833394	G	A
10	chr10:62833983:T:C	0	62833983	C	T
10	chr10:62834404:C:T	0	62834404	T	C
10	chr10:62835683:ATAAAGCACATAAAAACAC:A	0	62835683	A	ATAAAGCACATAAAAACAC
10	chr10:62836635:A:G	0	62836635	G	A
10	chr10:62837429:T:C	0	62837429	C	T
10	chr10:62837681:A:T	0	62837681	T	A
10	chr10:62837761:G:A	0	62837761	A	G
10	chr10:62837961:G:A	0	62837961	A	G
10	chr10:62838233:C:T	0	62838233	T	C
10	chr10:62838358:G:A	0	62838358	A	G
10	chr10:62838861:C:T	0	62838861	T	C
10	chr10:62839228:G:A	0	62839228	A	G
10	chr10:62839340:A:G	0	62839340	G	A
10	chr10:62840079:G:A	0	62840079	A	G
10	chr10:62841675:G:A	0	62841675	A	G
10	chr10:62842577:T:A	0	62842577	A	T
10	chr10:62842848:A:G	0	62842848	G	A
10	chr10:62843007:A:G	0	62843007	G	A
10	chr10:62843519:C:T	0	62843519	T	C
10	chr10:62843559:G:A	0	62843559	A	G
10	chr10:62843574:C:A	0	62843574	A	C
10	chr10:62843899:T:C	0	62843899	C	T
10	chr10:62844788:G:C	0	62844788	C	G
10	chr10:62845239:G:A	0	62845239	A	G
10	chr10:62845524:C:A	0	62845524	A	C
10	chr10:62845621:C:T	0	62845621	T	C
10	chr10:62845638:G:A	0	62845638	A	G
10	chr10:62845974:G:A	0	62845974	A	G
10	chr10:62846227:C:T	0	62846227	T	C
10	chr10:62846264:CA:C	0	62846264	C	CA
10	chr10:62846627:C:T	0	62846627	T	C
10	chr10:62847511:A:G	0	62847511	G	A
10	chr10:62847717:G:A	0	62847717	A	G
10	chr10:62848279:A:G	0	62848279	G	A
10	chr10:62849038:T:G	0	62849038	G	T
10	chr10:62849440:C:T	0	62849440	T	C
10	chr10:62849674:A:G	0	62849674	G	A
10	chr10:62850180:C:T	0	62850180	T	C
10	chr10:62850381:C:A	0	62850381	A	C
10	chr10:62850489:T:C	0	62850489	C	T
10	chr10:62850958:T:C	0	62850958	C	T
10	chr10:62851172:T:G	0	62851172	G	T
10	chr10:62851432:T:C	0	62851432	C	T
10	chr10:62851628:C:T	0	62851628	T	C
10	chr10:62851717:C:T	0	62851717	T	C
10	chr10:62851949:C:T	0	62851949	T	C
10	chr10:62852505:A:G	0	62852505	G	A
10	chr10:62852763:C:T	0	62852763	T	C
10	chr10:62852959:C:CCT	0	62852959	CCT	C
10	chr10:62853948:C:T	0	62853948	T	C
10	chr10:62854095:C:A	0	62854095	A	C
10	chr10:62854149:C:T	0	62854149	T	C
10	chr10:62854308:A:G	0	62854308	G	A
10	chr10:62854429:G:C	0	62854429	C	G
10	chr10:62854579:G:A	0	62854579	A	G
10	chr10:62855716:A:G	0	62855716	G	A
10	chr10:62855866:C:T	0	62855866	T	C
10	chr10:62856010:A:G	0	62856010	G	A
10	chr10:62856825:T:C	0	62856825	C	T
10	chr10:62857180:T:C	0	62857180	C	T
10	chr10:62857905:T:C	0	62857905	C	T
10	chr10:62858034:T:C	0	62858034	C	T
10	chr10:62858052:T:C	0	62858052	C	T
10	chr10:62858718:G:A	0	62858718	A	G
10	chr10:62860282:C:T	0	62860282	T	C
10	chr10:62861116:A:G	0	62861116	G	A
10	chr10:62863436:C:G	0	62863436	G	C
10	chr10:62863621:A:G	0	62863621	G	A
10	chr10:62863689:T:C	0	62863689	C	T
10	chr10:62864199:C:T	0	62864199	T	C
10	chr10:62864705:A:T	0	62864705	T	A
10	chr10:62866159:T:C	0	62866159	C	T
10	chr10:62866266:G:A	0	62866266	A	G
10	chr10:62868995:T:C	0	62868995	C	T
10	chr10:62869563:A:G	0	62869563	G	A
10	chr10:62869567:G:A	0	62869567	A	G
10	chr10:62869665:T:C	0	62869665	C	T
10	chr10:62870778:G:A	0	62870778	A	G
10	chr10:62871359:G:A	0	62871359	A	G
10	chr10:62871986:C:A	0	62871986	A	C
10	chr10:62872327:C:T	0	62872327	T	C
10	chr10:62873973:C:T	0	62873973	T	C
10	chr10:62875448:C:T	0	62875448	T	C
10	chr10:62875505:T:A	0	62875505	A	T
10	chr10:62876066:G:A	0	62876066	A	G
10	chr10:62876319:T:C	0	62876319	C	T
10	chr10:62876378:A:G	0	62876378	G	A
10	chr10:62877146:T:C	0	62877146	C	T
10	chr10:62878148:G:A	0	62878148	A	G
10	chr10:62878289:C:T	0	62878289	T	C
10	chr10:62879578:G:T	0	62879578	T	G
10	chr10:62880139:G:A	0	62880139	A	G
10	chr10:62880702:G:A	0	62880702	A	G
10	chr10:62880703:A:G	0	62880703	G	A
10	chr10:62880834:T:C	0	62880834	C	T
10	chr10:62881506:C:A	0	62881506	A	C
10	chr10:62881725:T:C	0	62881725	C	T
10	chr10:62882032:A:G	0	62882032	G	A
10	chr10:62882439:A:G	0	62882439	G	A
10	chr10:62882453:G:A	0	62882453	A	G
10	chr10:62882595:C:G	0	62882595	G	C
10	chr10:62883199:T:C	0	62883199	C	T
10	chr10:62884407:C:T	0	62884407	T	C
10	chr10:62885084:G:A	0	62885084	A	G
10	chr10:62885204:C:T	0	62885204	T	C
10	chr10:62885333:A:G	0	62885333	G	A
10	chr10:62885749:A:G	0	62885749	G	A
10	chr10:62886461:C:T	0	62886461	T	C
10	chr10:62886462:T:C	0	62886462	C	T
10	chr10:62886466:T:G	0	62886466	G	T
10	chr10:62887024:C:T	0	62887024	T	C
10	chr10:62887108:C:T	0	62887108	T	C
10	chr10:62887369:CAGT:C	0	62887369	C	CAGT
10	chr10:62887530:G:A	0	62887530	A	G
10	chr10:62888895:T:C	0	62888895	C	T
10	chr10:62889487:G:A	0	62889487	A	G
10	chr10:62889932:A:G	0	62889932	G	A
10	chr10:62890038:G:C	0	62890038	C	G
10	chr10:62891756:C:T	0	62891756	T	C
10	chr10:62892317:A:G	0	62892317	G	A
10	chr10:62892486:A:G	0	62892486	G	A
10	chr10:62892846:C:T	0	62892846	T	C
10	chr10:62892925:T:G	0	62892925	G	T
10	chr10:62894282:C:CA	0	62894282	CA	C
10	chr10:62894342:A:G	0	62894342	G	A
10	chr10:62894349:A:G	0	62894349	G	A
10	chr10:62894442:T:C	0	62894442	C	T
10	chr10:62894613:A:G	0	62894613	G	A
10	chr10:62895338:C:T	0	62895338	T	C
10	chr10:62895712:G:A	0	62895712	A	G
10	chr10:62895765:C:A	0	62895765	A	C
10	chr10:62896278:C:T	0	62896278	T	C
10	chr10:62896779:C:T	0	62896779	T	C
10	chr10:62896795:T:C	0	62896795	C	T
10	chr10:62896829:G:A	0	62896829	A	G
10	chr10:62896939:C:A	0	62896939	A	C
10	chr10:62897039:G:A	0	62897039	A	G
10	chr10:62897466:G:A	0	62897466	A	G
10	chr10:62897742:T:C	0	62897742	C	T
10	chr10:62898155:A:G	0	62898155	G	A
10	chr10:62898218:C:T	0	62898218	T	C
10	chr10:62899042:C:T	0	62899042	T	C
10	chr10:62899341:T:C	0	62899341	C	T
10	chr10:62899684:G:T	0	62899684	T	G
10	chr10:62900169:T:A	0	62900169	A	T
10	chr10:62900170:C:T	0	62900170	T	C
10	chr10:62901677:C:T	0	62901677	T	C
10	chr10:62901846:G:A	0	62901846	A	G
10	chr10:62902254:AACTC:A	0	62902254	A	AACTC
10	chr10:62902836:G:A	0	62902836	A	G
10	chr10:62903322:T:G	0	62903322	G	T
10	chr10:62903397:A:G	0	62903397	G	A
10	chr10:62903505:C:T	0	62903505	T	C
10	chr10:62903534:G:A	0	62903534	A	G
10	chr10:62903547:A:T	0	62903547	T	A
10	chr10:62904471:G:A	0	62904471	A	G
10	chr10:62904672:T:C	0	62904672	C	T
10	chr10:62905005:G:T	0	62905005	T	G
10	chr10:62905028:C:T	0	62905028	T	C
10	chr10:62905119:C:T	0	62905119	T	C
10	chr10:62906668:A:G	0	62906668	G	A
10	chr10:62907455:T:A	0	62907455	A	T
10	chr10:62907644:G:T	0	62907644	T	G
10	chr10:62907974:T:A	0	62907974	A	T
10	chr10:62908199:G:A	0	62908199	A	G
10	chr10:62908288:C:T	0	62908288	T	C
10	chr10:62909203:A:G	0	62909203	G	A
10	chr10:62909531:G:A	0	62909531	A	G
10	chr10:62910428:G:C	0	62910428	C	G
10	chr10:62910533:A:G	0	62910533	G	A
10	chr10:62911003:G:A	0	62911003	A	G
10	chr10:62911211:C:CA	0	62911211	CA	C
10	chr10:62911410:T:A	0	62911410	A	T
10	chr10:62911516:G:A	0	62911516	A	G
10	chr10:62912515:C:T	0	62912515	T	C
10	chr10:62913051:T:TC	0	62913051	TC	T
10	chr10:62913076:G:A	0	62913076	A	G
10	chr10:62913645:T:C	0	62913645	C	T
10	chr10:62913721:T:C	0	62913721	C	T
10	chr10:62914070:C:T	0	62914070	T	C
10	chr10:62914708:G:A	0	62914708	A	G
10	chr10:62915331:C:T	0	62915331	T	C
10	chr10:62915362:T:C	0	62915362	C	T
10	chr10:62916500:G:A	0	62916500	A	G
10	chr10:62916616:C:T	0	62916616	T	C
10	chr10:62916880:T:C	0	62916880	C	T
10	chr10:62917547:T:C	0	62917547	C	T
10	chr10:62918156:G:A	0	62918156	A	G
10	chr10:62918440:G:A	0	62918440	A	G
10	chr10:62919526:C:G	0	62919526	G	C
10	chr10:62919745:T:C	0	62919745	C	T
10	chr10:62919827:T:A	0	62919827	A	T
10	chr10:62920194:A:G	0	62920194	G	A
10	chr10:62921571:A:T	0	62921571	T	A
10	chr10:62924353:G:A	0	62924353	A	G
10	chr10:62924655:A:G	0	62924655	G	A
10	chr10:62924695:C:T	0	62924695	T	C
10	chr10:62924901:C:T	0	62924901	T	C
10	chr10:62925071:T:A	0	62925071	A	T
10	chr10:62925261:G:T	0	62925261	T	G
10	chr10:62925539:T:G	0	62925539	G	T
10	chr10:62926586:C:T	0	62926586	T	C
10	chr10:62926803:G:T	0	62926803	T	G
10	chr10:62926982:A:G	0	62926982	G	A
10	chr10:62927326:C:T	0	62927326	T	C
10	chr10:62927519:G:A	0	62927519	A	G
10	chr10:62927963:G:T	0	62927963	T	G
10	chr10:62928205:A:T	0	62928205	T	A
10	chr10:62928785:G:A	0	62928785	A	G
10	chr10:62930119:A:C	0	62930119	C	A
10	chr10:62930567:T:C	0	62930567	C	T
10	chr10:62930992:G:T	0	62930992	T	G
10	chr10:62931625:G:A	0	62931625	A	G
10	chr10:62931781:C:T	0	62931781	T	C
10	chr10:62932305:G:A	0	62932305	A	G
10	chr10:62932593:T:C	0	62932593	C	T
10	chr10:62932663:A:G	0	62932663	G	A
10	chr10:62932832:C:T	0	62932832	T	C
10	chr10:62933359:G:A	0	62933359	A	G
10	chr10:62934072:AT:A	0	62934072	A	AT
10	chr10:62934673:A:C	0	62934673	C	A
10	chr10:62934927:T:C	0	62934927	C	T
10	chr10:62935383:A:G	0	62935383	G	A
10	chr10:62935890:T:C	0	62935890	C	T
10	chr10:62936391:T:C	0	62936391	C	T
10	chr10:62936571:T:C	0	62936571	C	T
10	chr10:62936656:G:A	0	62936656	A	G
10	chr10:62937388:C:T	0	62937388	T	C
10	chr10:62937735:A:G	0	62937735	G	A
10	chr10:62937790:G:A	0	62937790	A	G
10	chr10:62938273:A:G	0	62938273	G	A
10	chr10:62938426:ACTAT:A	0	62938426	A	ACTAT
10	chr10:62938474:TAGG:T	0	62938474	T	TAGG
10	chr10:62938766:T:C	0	62938766	C	T
10	chr10:62939166:A:G	0	62939166	G	A
10	chr10:62939583:T:C	0	62939583	C	T
10	chr10:62940221:C:T	0	62940221	T	C
10	chr10:62940304:A:G	0	62940304	G	A
10	chr10:62942037:C:T	0	62942037	T	C
10	chr10:62942423:A:G	0	62942423	G	A
10	chr10:62943574:G:A	0	62943574	A	G
10	chr10:62943608:C:T	0	62943608	T	C
10	chr10:62943730:G:A	0	62943730	A	G
10	chr10:62943764:C:T	0	62943764	T	C
10	chr10:62943905:C:T	0	62943905	T	C
10	chr10:62944273:C:T	0	62944273	T	C
10	chr10:62944887:C:G	0	62944887	G	C
10	chr10:62944981:G:A	0	62944981	A	G
10	chr10:62945379:C:T	0	62945379	T	C
10	chr10:62945426:T:C	0	62945426	C	T
10	chr10:62945629:T:G	0	62945629	G	T
10	chr10:62945636:T:G	0	62945636	G	T
10	chr10:62945641:TTG:T	0	62945641	T	TTG
10	chr10:62945763:T:C	0	62945763	C	T
10	chr10:62945972:G:T	0	62945972	T	G
10	chr10:62948608:G:A	0	62948608	A	G
10	chr10:62948995:C:T	0	62948995	T	C
10	chr10:62949094:AT:A	0	62949094	A	AT
10	chr10:62949281:T:C	0	62949281	C	T
10	chr10:62949371:C:T	0	62949371	T	C
10	chr10:62949386:T:G	0	62949386	G	T
10	chr10:62949459:G:A	0	62949459	A	G
10	chr10:62949461:G:A	0	62949461	A	G
10	chr10:62949501:T:C	0	62949501	C	T
10	chr10:62950111:C:T	0	62950111	T	C
10	chr10:62950253:T:C	0	62950253	C	T
10	chr10:62950386:C:T	0	62950386	T	C
10	chr10:62950523:C:T	0	62950523	T	C
10	chr10:62950980:T:C	0	62950980	C	T
10	chr10:62951018:C:T	0	62951018	T	C
10	chr10:62951326:G:T	0	62951326	T	G
10	chr10:62952233:G:T	0	62952233	T	G
10	chr10:62953273:T:A	0	62953273	A	T
10	chr10:62953452:C:A	0	62953452	A	C
10	chr10:62953814:G:A	0	62953814	A	G
10	chr10:62953912:G:C	0	62953912	C	G
10	chr10:62954216:G:A	0	62954216	A	G
10	chr10:62954375:A:C	0	62954375	C	A
10	chr10:62954525:A:C	0	62954525	C	A
10	chr10:62957155:G:A	0	62957155	A	G
10	chr10:62957990:G:C	0	62957990	C	G
10	chr10:62959580:C:T	0	62959580	T	C
10	chr10:62959694:T:C	0	62959694	C	T
10	chr10:62960133:G:A	0	62960133	A	G
10	chr10:62960604:C:T	0	62960604	T	C
10	chr10:62960795:G:T	0	62960795	T	G
10	chr10:62961149:A:G	0	62961149	G	A
10	chr10:62961248:C:G	0	62961248	G	C
10	chr10:62961642:G:T	0	62961642	T	G
10	chr10:62961695:A:G	0	62961695	G	A
10	chr10:62961764:A:G	0	62961764	G	A
10	chr10:62962067:A:G	0	62962067	G	A
10	chr10:62962272:T:C	0	62962272	C	T
10	chr10:62962646:T:C	0	62962646	C	T
10	chr10:62962695:T:A	0	62962695	A	T
10	chr10:62963247:A:G	0	62963247	G	A
10	chr10:62964336:T:G	0	62964336	G	T
10	chr10:62965033:A:G	0	62965033	G	A
10	chr10:62965415:C:T	0	62965415	T	C
10	chr10:62965980:G:A	0	62965980	A	G
10	chr10:62966210:G:A	0	62966210	A	G
10	chr10:62966569:C:G	0	62966569	G	C
10	chr10:62966973:G:A	0	62966973	A	G
10	chr10:62967360:A:G	0	62967360	G	A
10	chr10:62967586:T:C	0	62967586	C	T
10	chr10:62968438:T:C	0	62968438	C	T
10	chr10:62968714:T:C	0	62968714	C	T
10	chr10:62968937:A:T	0	62968937	T	A
10	chr10:62969448:T:A	0	62969448	A	T
10	chr10:62969977:C:T	0	62969977	T	C
10	chr10:62970170:A:T	0	62970170	T	A
10	chr10:62970314:G:T	0	62970314	T	G
10	chr10:62970806:T:C	0	62970806	C	T
10	chr10:62970914:C:T	0	62970914	T	C
10	chr10:62970943:T:A	0	62970943	A	T
10	chr10:62971134:C:T	0	62971134	T	C
10	chr10:62971388:C:T	0	62971388	T	C
10	chr10:62972431:C:T	0	62972431	T	C
10	chr10:62972554:T:C	0	62972554	C	T
10	chr10:62972651:G:GA	0	62972651	GA	G
10	chr10:62972752:A:G	0	62972752	G	A
10	chr10:62973005:T:C	0	62973005	C	T
10	chr10:62973268:A:G	0	62973268	G	A
10	chr10:62973782:A:G	0	62973782	G	A
10	chr10:62973884:T:C	0	62973884	C	T
10	chr10:62974238:C:A	0	62974238	A	C
10	chr10:62975554:T:C	0	62975554	C	T
10	chr10:62975717:A:G	0	62975717	G	A
10	chr10:62975980:C:T	0	62975980	T	C
10	chr10:62976904:G:A	0	62976904	A	G
10	chr10:62976939:G:A	0	62976939	A	G
10	chr10:62978002:A:C	0	62978002	C	A
10	chr10:62978029:C:T	0	62978029	T	C
10	chr10:62978278:C:T	0	62978278	T	C
10	chr10:62979548:G:A	0	62979548	A	G
10	chr10:62979908:C:T	0	62979908	T	C
10	chr10:62980388:C:T	0	62980388	T	C
10	chr10:62981142:GA:G	0	62981142	G	GA
10	chr10:62981359:C:T	0	62981359	T	C
10	chr10:62984532:C:T	0	62984532	T	C
10	chr10:62984632:A:C	0	62984632	C	A
10	chr10:62984989:A:C	0	62984989	C	A
10	chr10:62985061:T:G	0	62985061	G	T
10	chr10:62985298:T:A	0	62985298	A	T
10	chr10:62985299:T:A	0	62985299	A	T
10	chr10:62985829:T:C	0	62985829	C	T
10	chr10:62986105:C:T	0	62986105	T	C
10	chr10:62986315:A:G	0	62986315	G	A
10	chr10:62986736:A:C	0	62986736	C	A
10	chr10:62987784:C:T	0	62987784	T	C
10	chr10:62987938:C:G	0	62987938	G	C
10	chr10:62988546:A:G	0	62988546	G	A
10	chr10:62988906:A:G	0	62988906	G	A
10	chr10:62989476:G:A	0	62989476	A	G
10	chr10:62990285:C:A	0	62990285	A	C
10	chr10:62990651:T:A	0	62990651	A	T
10	chr10:62991027:G:A	0	62991027	A	G
10	chr10:62991202:G:A	0	62991202	A	G
10	chr10:62991221:G:A	0	62991221	A	G
10	chr10:62991281:A:T	0	62991281	T	A
10	chr10:62992092:T:C	0	62992092	C	T
10	chr10:62992798:G:A	0	62992798	A	G
10	chr10:62994385:T:G	0	62994385	G	T
10	chr10:62994646:C:T	0	62994646	T	C
10	chr10:62995021:A:T	0	62995021	T	A
10	chr10:62995191:T:C	0	62995191	C	T
10	chr10:62995788:G:A	0	62995788	A	G
10	chr10:62996383:G:A	0	62996383	A	G
10	chr10:62997112:A:C	0	62997112	C	A
10	chr10:62997582:T:C	0	62997582	C	T
10	chr10:62998737:T:C	0	62998737	C	T
10	chr10:62999650:G:A	0	62999650	A	G
10	chr10:63000876:CT:C	0	63000876	C	CT
10	chr10:63001331:A:C	0	63001331	C	A
10	chr10:63001483:T:A	0	63001483	A	T
10	chr10:63001627:C:T	0	63001627	T	C
10	chr10:63002205:T:G	0	63002205	G	T
10	chr10:63002609:A:G	0	63002609	G	A
10	chr10:63003365:C:T	0	63003365	T	C
10	chr10:63003419:A:C	0	63003419	C	A
10	chr10:63003507:C:T	0	63003507	T	C
10	chr10:63003694:T:C	0	63003694	C	T
10	chr10:63004133:G:A	0	63004133	A	G
10	chr10:63004752:C:T	0	63004752	T	C
10	chr10:63004932:C:T	0	63004932	T	C
10	chr10:63005361:CTA:C	0	63005361	C	CTA
10	chr10:63005820:C:T	0	63005820	T	C
10	chr10:63005894:C:T	0	63005894	T	C
10	chr10:63005944:A:T	0	63005944	T	A
10	chr10:63006131:A:G	0	63006131	G	A
10	chr10:63006277:T:C	0	63006277	C	T
10	chr10:63006976:C:T	0	63006976	T	C
10	chr10:63008379:T:TA	0	63008379	TA	T
10	chr10:63008661:A:G	0	63008661	G	A
10	chr10:63009001:G:A	0	63009001	A	G
10	chr10:63009868:G:A	0	63009868	A	G
10	chr10:63010087:G:A	0	63010087	A	G
10	chr10:63010488:A:G	0	63010488	G	A
10	chr10:63010839:G:A	0	63010839	A	G
10	chr10:63013636:G:A	0	63013636	A	G
10	chr10:63013786:T:A	0	63013786	A	T
10	chr10:63013808:T:C	0	63013808	C	T
10	chr10:63013815:G:A	0	63013815	A	G
10	chr10:63015213:A:T	0	63015213	T	A
10	chr10:63015954:G:A	0	63015954	A	G
10	chr10:63015998:C:T	0	63015998	T	C
10	chr10:63016007:G:A	0	63016007	A	G
10	chr10:63016134:C:G	0	63016134	G	C
10	chr10:63016347:G:A	0	63016347	A	G
10	chr10:63016690:G:A	0	63016690	A	G
10	chr10:63016956:A:T	0	63016956	T	A
10	chr10:63017403:TAGC:T	0	63017403	T	TAGC
10	chr10:63017507:A:G	0	63017507	G	A
10	chr10:63017601:T:G	0	63017601	G	T
10	chr10:63018002:T:C	0	63018002	C	T
10	chr10:63019212:C:A	0	63019212	A	C
10	chr10:63019886:C:T	0	63019886	T	C
10	chr10:63020023:G:A	0	63020023	A	G
10	chr10:63021218:C:A	0	63021218	A	C
10	chr10:63021466:G:A	0	63021466	A	G
10	chr10:63022821:ACTG:A	0	63022821	A	ACTG
10	chr10:63023496:G:A	0	63023496	A	G
10	chr10:63023927:C:T	0	63023927	T	C
10	chr10:63024717:C:T	0	63024717	T	C
10	chr10:63025353:G:A	0	63025353	A	G
10	chr10:63025744:G:A	0	63025744	A	G
10	chr10:63026294:T:C	0	63026294	C	T
10	chr10:63026411:A:G	0	63026411	G	A
10	chr10:63027534:T:C	0	63027534	C	T
10	chr10:63029098:C:G	0	63029098	G	C
10	chr10:63029274:T:C	0	63029274	C	T
10	chr10:63029647:C:T	0	63029647	T	C
10	chr10:63031283:C:T	0	63031283	T	C
10	chr10:63034173:A:G	0	63034173	G	A
10	chr10:63035980:G:A	0	63035980	A	G
10	chr10:63036202:G:A	0	63036202	A	G
10	chr10:63036623:A:G	0	63036623	G	A
10	chr10:63036712:T:A	0	63036712	A	T
10	chr10:63036872:C:T	0	63036872	T	C
10	chr10:63037381:A:G	0	63037381	G	A
10	chr10:63037785:T:C	0	63037785	C	T
10	chr10:63038539:G:A	0	63038539	A	G
10	chr10:63039018:A:G	0	63039018	G	A
10	chr10:63039694:G:A	0	63039694	A	G
10	chr10:63040703:A:G	0	63040703	G	A
10	chr10:63040841:C:A	0	63040841	A	C
10	chr10:63040885:A:G	0	63040885	G	A
10	chr10:63041665:T:C	0	63041665	C	T
10	chr10:63041928:A:G	0	63041928	G	A
10	chr10:63042211:G:A	0	63042211	A	G
10	chr10:63042367:A:G	0	63042367	G	A
10	chr10:63042441:A:C	0	63042441	C	A
10	chr10:63042969:C:T	0	63042969	T	C
10	chr10:63042982:A:G	0	63042982	G	A
10	chr10:63043019:G:A	0	63043019	A	G
10	chr10:63043113:G:A	0	63043113	A	G
10	chr10:63043158:C:T	0	63043158	T	C
10	chr10:63043174:A:G	0	63043174	G	A
10	chr10:63043192:A:C	0	63043192	C	A
10	chr10:63043819:A:G	0	63043819	G	A
10	chr10:63044266:A:G	0	63044266	G	A
10	chr10:63044377:C:T	0	63044377	T	C
10	chr10:63044417:T:C	0	63044417	C	T
10	chr10:63044428:A:G	0	63044428	G	A
10	chr10:63044541:C:T	0	63044541	T	C
10	chr10:63044839:G:T	0	63044839	T	G
10	chr10:63045389:T:A	0	63045389	A	T
10	chr10:63046503:A:G	0	63046503	G	A
10	chr10:63046660:C:G	0	63046660	G	C
10	chr10:63046769:C:T	0	63046769	T	C
10	chr10:63046881:C:T	0	63046881	T	C
10	chr10:63047569:T:C	0	63047569	C	T
10	chr10:63048096:C:T	0	63048096	T	C
10	chr10:63048233:T:C	0	63048233	C	T
10	chr10:63048384:G:A	0	63048384	A	G
10	chr10:63048462:G:A	0	63048462	A	G
10	chr10:63048701:T:C	0	63048701	C	T
10	chr10:63048765:G:A	0	63048765	A	G
10	chr10:63048850:G:A	0	63048850	A	G
10	chr10:63049117:A:G	0	63049117	G	A
10	chr10:63049632:A:G	0	63049632	G	A
10	chr10:63049910:C:G	0	63049910	G	C
10	chr10:63049946:T:C	0	63049946	C	T
10	chr10:63050252:C:T	0	63050252	T	C
10	chr10:63050464:A:G	0	63050464	G	A
10	chr10:63051295:T:TG	0	63051295	TG	T
10	chr10:63052371:C:A	0	63052371	A	C
10	chr10:63052572:G:A	0	63052572	A	G
10	chr10:63054290:T:G	0	63054290	G	T
10	chr10:63057643:C:G	0	63057643	G	C
10	chr10:63057695:A:G	0	63057695	G	A
10	chr10:63057928:T:G	0	63057928	G	T
10	chr10:63058044:G:A	0	63058044	A	G
10	chr10:63058284:G:A	0	63058284	A	G
10	chr10:63058604:A:G	0	63058604	G	A
10	chr10:63058984:T:C	0	63058984	C	T
10	chr10:63059111:A:G	0	63059111	G	A
10	chr10:63061614:C:T	0	63061614	T	C
10	chr10:63062163:G:A	0	63062163	A	G
10	chr10:63062697:G:GT	0	63062697	GT	G
10	chr10:63063068:G:A	0	63063068	A	G
10	chr10:63063452:G:A	0	63063452	A	G
10	chr10:63064035:T:A	0	63064035	A	T
10	chr10:63067903:G:A	0	63067903	A	G
10	chr10:63068455:C:A	0	63068455	A	C
10	chr10:63068681:T:C	0	63068681	C	T
10	chr10:63068814:C:T	0	63068814	T	C
10	chr10:63069065:G:A	0	63069065	A	G
10	chr10:63069114:G:A	0	63069114	A	G
10	chr10:63069554:T:C	0	63069554	C	T
10	chr10:63069621:T:A	0	63069621	A	T
10	chr10:63070070:T:C	0	63070070	C	T
10	chr10:63070702:G:C	0	63070702	C	G
10	chr10:63070830:G:A	0	63070830	A	G
10	chr10:63071098:A:G	0	63071098	G	A
10	chr10:63071689:A:C	0	63071689	C	A
10	chr10:63071788:G:A	0	63071788	A	G
10	chr10:63072419:G:A	0	63072419	A	G
10	chr10:63072760:A:C	0	63072760	C	A
10	chr10:63073239:A:G	0	63073239	G	A
10	chr10:63073303:T:C	0	63073303	C	T
10	chr10:63073349:C:A	0	63073349	A	C
10	chr10:63073699:T:C	0	63073699	C	T
10	chr10:63074413:G:A	0	63074413	A	G
10	chr10:63074754:T:C	0	63074754	C	T
10	chr10:63075026:C:G	0	63075026	G	C
10	chr10:63075196:G:A	0	63075196	A	G
10	chr10:63075288:T:G	0	63075288	G	T
10	chr10:63075290:G:A	0	63075290	A	G
10	chr10:63075370:C:T	0	63075370	T	C
10	chr10:63075442:A:G	0	63075442	G	A
10	chr10:63075733:G:A	0	63075733	A	G
10	chr10:63075858:AG:A	0	63075858	A	AG
10	chr10:63075964:T:C	0	63075964	C	T
10	chr10:63076104:C:T	0	63076104	T	C
10	chr10:63076537:T:C	0	63076537	C	T
10	chr10:63076685:A:T	0	63076685	T	A
10	chr10:63076712:A:G	0	63076712	G	A
10	chr10:63076918:G:A	0	63076918	A	G
10	chr10:63077160:G:A	0	63077160	A	G
10	chr10:63077226:G:C	0	63077226	C	G
10	chr10:63077534:T:C	0	63077534	C	T
10	chr10:63077596:A:C	0	63077596	C	A
10	chr10:63078534:C:G	0	63078534	G	C
10	chr10:63078889:G:T	0	63078889	T	G
10	chr10:63079305:G:A	0	63079305	A	G
10	chr10:63079682:T:C	0	63079682	C	T
10	chr10:63079887:A:C	0	63079887	C	A
10	chr10:63080060:T:C	0	63080060	C	T
10	chr10:63080296:G:A	0	63080296	A	G
10	chr10:63080468:G:T	0	63080468	T	G
10	chr10:63080725:G:C	0	63080725	C	G
10	chr10:63080905:G:A	0	63080905	A	G
10	chr10:63081900:T:C	0	63081900	C	T
10	chr10:63082366:A:T	0	63082366	T	A
10	chr10:63083078:G:A	0	63083078	A	G
10	chr10:63083437:TA:T	0	63083437	T	TA
10	chr10:63083855:A:C	0	63083855	C	A
10	chr10:63084426:C:T	0	63084426	T	C
10	chr10:63085128:A:G	0	63085128	G	A
10	chr10:63086572:T:C	0	63086572	C	T
10	chr10:63087298:A:C	0	63087298	C	A
10	chr10:63087529:G:A	0	63087529	A	G
10	chr10:63087554:ACGTAGACCTTGCCTCCACCCCAGTTACCCTGCCTTGGGT:A	0	63087554	A	ACGTAGACCTTGCCTCCACCCCAGTTACCCTGCCTTGGGT
10	chr10:63087615:A:G	0	63087615	G	A
10	chr10:63087988:C:T	0	63087988	T	C
10	chr10:63088399:T:C	0	63088399	C	T
10	chr10:63089103:G:A	0	63089103	A	G
10	chr10:63089425:AG:A	0	63089425	A	AG
10	chr10:63089516:CAA:C	0	63089516	C	CAA
10	chr10:63089655:G:A	0	63089655	A	G
10	chr10:63089722:C:T	0	63089722	T	C
10	chr10:63091534:C:T	0	63091534	T	C
10	chr10:63094343:G:A	0	63094343	A	G
10	chr10:63095852:C:T	0	63095852	T	C
10	chr10:63096895:C:T	0	63096895	T	C
10	chr10:63098456:G:A	0	63098456	A	G
10	chr10:63098865:C:G	0	63098865	G	C
10	chr10:63100224:C:T	0	63100224	T	C
10	chr10:63100369:G:A	0	63100369	A	G
10	chr10:63100918:G:A	0	63100918	A	G
10	chr10:63101590:T:C	0	63101590	C	T
10	chr10:63102098:C:T	0	63102098	T	C
10	chr10:63102110:G:T	0	63102110	T	G
10	chr10:63102554:T:G	0	63102554	G	T
10	chr10:63102621:C:A	0	63102621	A	C
10	chr10:63102693:C:A	0	63102693	A	C
10	chr10:63102888:G:C	0	63102888	C	G
10	chr10:63103202:G:A	0	63103202	A	G
10	chr10:63103801:A:T	0	63103801	T	A
10	chr10:63104847:C:T	0	63104847	T	C
10	chr10:63104860:C:T	0	63104860	T	C
10	chr10:63105051:C:T	0	63105051	T	C
10	chr10:63106112:G:A	0	63106112	A	G
10	chr10:63106318:G:A	0	63106318	A	G
10	chr10:63107152:G:A	0	63107152	A	G
10	chr10:63107352:A:G	0	63107352	G	A
10	chr10:63108280:G:A	0	63108280	A	G
10	chr10:63108495:T:C	0	63108495	C	T
10	chr10:63108524:T:A	0	63108524	A	T
10	chr10:63108595:C:T	0	63108595	T	C
10	chr10:63109479:G:T	0	63109479	T	G
10	chr10:63109910:C:T	0	63109910	T	C
10	chr10:63109970:A:G	0	63109970	G	A
10	chr10:63110132:A:G	0	63110132	G	A
10	chr10:63110182:A:G	0	63110182	G	A
10	chr10:63110213:T:C	0	63110213	C	T
10	chr10:63110578:A:C	0	63110578	C	A
10	chr10:63110590:G:C	0	63110590	C	G
10	chr10:63110944:G:A	0	63110944	A	G
10	chr10:63112647:T:G	0	63112647	G	T
10	chr10:63112651:C:T	0	63112651	T	C
10	chr10:63113892:T:C	0	63113892	C	T
10	chr10:63114817:C:T	0	63114817	T	C
10	chr10:63114994:A:T	0	63114994	T	A
10	chr10:63115551:A:G	0	63115551	G	A
10	chr10:63115786:A:G	0	63115786	G	A
10	chr10:63115985:T:C	0	63115985	C	T
10	chr10:63116794:G:A	0	63116794	A	G
10	chr10:63116965:A:G	0	63116965	G	A
10	chr10:63117160:A:AC	0	63117160	AC	A
10	chr10:63117432:C:G	0	63117432	G	C
10	chr10:63118178:T:C	0	63118178	C	T
10	chr10:63118538:G:A	0	63118538	A	G
10	chr10:63118657:A:G	0	63118657	G	A
10	chr10:63118671:A:T	0	63118671	T	A
10	chr10:63118802:T:C	0	63118802	C	T
10	chr10:63119761:G:A	0	63119761	A	G
10	chr10:63121622:T:C	0	63121622	C	T
10	chr10:63122540:C:G	0	63122540	G	C
10	chr10:63124977:C:T	0	63124977	T	C
10	chr10:63126343:A:G	0	63126343	G	A
10	chr10:63128096:C:T	0	63128096	T	C
10	chr10:63128294:C:T	0	63128294	T	C
10	chr10:63128733:C:T	0	63128733	T	C
10	chr10:63128862:G:A	0	63128862	A	G
10	chr10:63128985:C:A	0	63128985	A	C
10	chr10:63132292:G:T	0	63132292	T	G
10	chr10:63133673:T:C	0	63133673	C	T
10	chr10:63134287:T:G	0	63134287	G	T
10	chr10:63135250:A:G	0	63135250	G	A
10	chr10:63136717:T:A	0	63136717	A	T
10	chr10:63137150:C:G	0	63137150	G	C
10	chr10:63137673:T:C	0	63137673	C	T
10	chr10:63140133:C:G	0	63140133	G	C
10	chr10:63143183:G:A	0	63143183	A	G
10	chr10:63144054:A:G	0	63144054	G	A
10	chr10:63144311:A:G	0	63144311	G	A
10	chr10:63144843:T:C	0	63144843	C	T
10	chr10:63145458:C:T	0	63145458	T	C
10	chr10:63145564:T:A	0	63145564	A	T
10	chr10:63147591:C:T	0	63147591	T	C
10	chr10:63147821:TGCTGTAGG:T	0	63147821	T	TGCTGTAGG
10	chr10:63148929:C:T	0	63148929	T	C
10	chr10:63154707:A:G	0	63154707	G	A
10	chr10:63156709:T:G	0	63156709	G	T
10	chr10:63156891:C:A	0	63156891	A	C
10	chr10:63158014:T:A	0	63158014	A	T
10	chr10:63158105:T:C	0	63158105	C	T
10	chr10:63158919:T:C	0	63158919	C	T
10	chr10:63159562:G:A	0	63159562	A	G
10	chr10:63159751:T:C	0	63159751	C	T
10	chr10:63160828:G:A	0	63160828	A	G
10	chr10:63163593:C:T	0	63163593	T	C
10	chr10:63164457:T:C	0	63164457	C	T
10	chr10:63164858:C:T	0	63164858	T	C
10	chr10:63165897:G:A	0	63165897	A	G
10	chr10:63166466:T:C	0	63166466	C	T
10	chr10:63166722:C:T	0	63166722	T	C
10	chr10:63166776:C:A	0	63166776	A	C
10	chr10:63172547:C:G	0	63172547	G	C
10	chr10:63173017:G:C	0	63173017	C	G
10	chr10:63173019:C:G	0	63173019	G	C
10	chr10:63174571:T:C	0	63174571	C	T
10	chr10:63176601:G:A	0	63176601	A	G
10	chr10:63177554:G:A	0	63177554	A	G
10	chr10:63180529:A:G	0	63180529	G	A
10	chr10:63180930:G:A	0	63180930	A	G
10	chr10:63182225:G:A	0	63182225	A	G
10	chr10:63182351:T:C	0	63182351	C	T
10	chr10:63182880:AGATG:A	0	63182880	A	AGATG
10	chr10:63183050:A:G	0	63183050	G	A
10	chr10:63184557:TA:AA	0	63184557	AA	TA
10	chr10:63185604:G:A	0	63185604	A	G
10	chr10:63187234:C:T	0	63187234	T	C
10	chr10:63188924:T:C	0	63188924	C	T
10	chr10:63191821:C:A	0	63191821	A	C
10	chr10:63192577:C:A	0	63192577	A	C
10	chr10:63194199:C:G	0	63194199	G	C
10	chr10:63195287:C:G	0	63195287	G	C
10	chr10:63196847:A:T	0	63196847	T	A
10	chr10:63196855:G:A	0	63196855	A	G
10	chr10:63200957:C:T	0	63200957	T	C
10	chr10:63201508:T:C	0	63201508	C	T
10	chr10:63201652:G:A	0	63201652	A	G
10	chr10:63201899:C:T	0	63201899	T	C
10	chr10:63203689:T:C	0	63203689	C	T
10	chr10:63204388:C:T	0	63204388	T	C
10	chr10:63210688:G:A	0	63210688	A	G
10	chr10:63214396:T:C	0	63214396	C	T
10	chr10:63216037:A:G	0	63216037	G	A
10	chr10:63216409:G:A	0	63216409	A	G
10	chr10:63216433:G:A	0	63216433	A	G
10	chr10:63216537:C:T	0	63216537	T	C
10	chr10:63216726:AAAAC:A	0	63216726	A	AAAAC
10	chr10:63219487:A:G	0	63219487	G	A
10	chr10:63222412:G:T	0	63222412	T	G
10	chr10:63223116:G:A	0	63223116	A	G
10	chr10:63224787:G:C	0	63224787	C	G
10	chr10:63226344:T:G	0	63226344	G	T
10	chr10:63226869:C:T	0	63226869	T	C
10	chr10:63227256:T:A	0	63227256	A	T
10	chr10:63227652:G:A	0	63227652	A	G
10	chr10:63228863:T:C	0	63228863	C	T
10	chr10:63229813:C:T	0	63229813	T	C
10	chr10:63232368:A:T	0	63232368	T	A
10	chr10:63232413:T:C	0	63232413	C	T
10	chr10:63233341:T:C	0	63233341	C	T
10	chr10:63234224:A:C	0	63234224	C	A
10	chr10:63234330:C:G	0	63234330	G	C
10	chr10:63239211:A:G	0	63239211	G	A
10	chr10:63239252:A:G	0	63239252	G	A
10	chr10:63239730:C:T	0	63239730	T	C
10	chr10:63240346:A:T	0	63240346	T	A
10	chr10:63240733:T:C	0	63240733	C	T
10	chr10:63241673:A:C	0	63241673	C	A
10	chr10:63243657:A:AT	0	63243657	AT	A
10	chr10:63245639:C:T	0	63245639	T	C
10	chr10:63249372:T:C	0	63249372	C	T
10	chr10:63250866:A:G	0	63250866	G	A
10	chr10:63250912:T:C	0	63250912	C	T
10	chr10:63251472:A:G	0	63251472	G	A
10	chr10:63252088:C:T	0	63252088	T	C
10	chr10:63252990:C:T	0	63252990	T	C
10	chr10:63253156:G:A	0	63253156	A	G
10	chr10:63253184:A:C	0	63253184	C	A
10	chr10:63254175:A:G	0	63254175	G	A
10	chr10:63254345:C:T	0	63254345	T	C
10	chr10:63254915:G:A	0	63254915	A	G
10	chr10:63255428:G:A	0	63255428	A	G
10	chr10:63256414:T:G	0	63256414	G	T
10	chr10:63256961:G:A	0	63256961	A	G
10	chr10:63257293:C:T	0	63257293	T	C
10	chr10:63257482:T:C	0	63257482	C	T
10	chr10:63257736:G:A	0	63257736	A	G
10	chr10:63257930:G:GA	0	63257930	GA	G
10	chr10:63258493:C:T	0	63258493	T	C
10	chr10:63261130:A:G	0	63261130	G	A
10	chr10:63267383:G:T	0	63267383	T	G
10	chr10:63267848:A:G	0	63267848	G	A
10	chr10:63267850:A:T	0	63267850	T	A
10	chr10:63268497:C:T	0	63268497	T	C
10	chr10:63272051:A:T	0	63272051	T	A
10	chr10:63273348:T:C	0	63273348	C	T
10	chr10:63274057:G:T	0	63274057	T	G
10	chr10:63274880:T:C	0	63274880	C	T
10	chr10:63275024:T:C	0	63275024	C	T
10	chr10:63275724:A:G	0	63275724	G	A
10	chr10:63278064:T:TA	0	63278064	TA	T
10	chr10:63278270:G:C	0	63278270	C	G
10	chr10:63278657:T:C	0	63278657	C	T
10	chr10:63280379:C:A	0	63280379	A	C
10	chr10:63281085:G:A	0	63281085	A	G
10	chr10:63281359:CCATGTCGGCCAGA:C	0	63281359	C	CCATGTCGGCCAGA
10	chr10:63281632:G:T	0	63281632	T	G
10	chr10:63283461:A:G	0	63283461	G	A
10	chr10:63284035:T:C	0	63284035	C	T
10	chr10:63284158:A:G	0	63284158	G	A
10	chr10:63284562:T:A	0	63284562	A	T
10	chr10:63285221:T:G	0	63285221	G	T
10	chr10:63285501:C:T	0	63285501	T	C
10	chr10:63285938:T:A	0	63285938	A	T
10	chr10:63286034:GA:G	0	63286034	G	GA
10	chr10:63286908:T:A	0	63286908	A	T
10	chr10:63287266:C:T	0	63287266	T	C
10	chr10:63287635:A:G	0	63287635	G	A
10	chr10:63288009:A:T	0	63288009	T	A
10	chr10:63288546:C:A	0	63288546	A	C
10	chr10:63290340:G:A	0	63290340	A	G
10	chr10:63290343:A:T	0	63290343	T	A
10	chr10:63290899:A:G	0	63290899	G	A
10	chr10:63291134:C:G	0	63291134	G	C
10	chr10:63292445:T:C	0	63292445	C	T
10	chr10:63292472:A:G	0	63292472	G	A
10	chr10:63292554:C:T	0	63292554	T	C
10	chr10:63292782:C:T	0	63292782	T	C
10	chr10:63293890:A:T	0	63293890	T	A
10	chr10:63294405:C:T	0	63294405	T	C
10	chr10:63294576:A:G	0	63294576	G	A
10	chr10:63295773:T:C	0	63295773	C	T
10	chr10:63296860:T:C	0	63296860	C	T
10	chr10:63297053:C:A	0	63297053	A	C
10	chr10:63299284:C:T	0	63299284	T	C
10	chr10:63300086:AC:A	0	63300086	A	AC
10	chr10:63300396:AT:A	0	63300396	A	AT
10	chr10:63300754:C:T	0	63300754	T	C
10	chr10:63302297:G:A	0	63302297	A	G
10	chr10:63303503:G:A	0	63303503	A	G
10	chr10:63304076:ACTTTGCC:A	0	63304076	A	ACTTTGCC
10	chr10:63304084:T:A	0	63304084	A	T
10	chr10:63306019:G:A	0	63306019	A	G
10	chr10:63306059:T:C	0	63306059	C	T
10	chr10:63306235:G:A	0	63306235	A	G
10	chr10:63306426:G:T	0	63306426	T	G
10	chr10:63306505:G:A	0	63306505	A	G
10	chr10:63306749:C:T	0	63306749	T	C
10	chr10:63307243:T:C	0	63307243	C	T
10	chr10:63309854:T:C	0	63309854	C	T
10	chr10:63310403:C:T	0	63310403	T	C
10	chr10:63311455:C:A	0	63311455	A	C
10	chr10:63313841:A:G	0	63313841	G	A
10	chr10:63314211:T:C	0	63314211	C	T
10	chr10:63314583:A:C	0	63314583	C	A
10	chr10:63314727:C:A	0	63314727	A	C
10	chr10:63318695:T:C	0	63318695	C	T
10	chr10:63319017:C:T	0	63319017	T	C
10	chr10:63319601:T:C	0	63319601	C	T
10	chr10:63322315:G:A	0	63322315	A	G
10	chr10:63322516:T:C	0	63322516	C	T
10	chr10:63322659:A:G	0	63322659	G	A
10	chr10:63323201:T:C	0	63323201	C	T
10	chr10:63323439:GA:G	0	63323439	G	GA
10	chr10:63325288:A:G	0	63325288	G	A
10	chr10:63326513:C:T	0	63326513	T	C
10	chr10:63327708:C:G	0	63327708	G	C
10	chr10:63327882:C:G	0	63327882	G	C
10	chr10:63329679:A:G	0	63329679	G	A
10	chr10:63329720:A:G	0	63329720	G	A
10	chr10:63332645:G:A	0	63332645	A	G
10	chr10:63333302:T:C	0	63333302	C	T
10	chr10:63333331:G:A	0	63333331	A	G
10	chr10:63333375:C:T	0	63333375	T	C
10	chr10:63333713:T:C	0	63333713	C	T
10	chr10:63334357:A:C	0	63334357	C	A
10	chr10:63334706:A:G	0	63334706	G	A
10	chr10:63335232:T:C	0	63335232	C	T
10	chr10:63336258:C:T	0	63336258	T	C
10	chr10:63336490:C:T	0	63336490	T	C
10	chr10:63336674:A:G	0	63336674	G	A
10	chr10:63338517:G:A	0	63338517	A	G
10	chr10:63339961:G:A	0	63339961	A	G
10	chr10:63341266:C:G	0	63341266	G	C
10	chr10:63341311:G:C	0	63341311	C	G
10	chr10:63341447:G:C	0	63341447	C	G
10	chr10:63342040:G:A	0	63342040	A	G
10	chr10:63345134:A:G	0	63345134	G	A
10	chr10:63349781:C:A	0	63349781	A	C
10	chr10:63350160:C:T	0	63350160	T	C
10	chr10:63350216:T:G	0	63350216	G	T
10	chr10:63350280:T:C	0	63350280	C	T
10	chr10:63352454:A:G	0	63352454	G	A
10	chr10:63352792:T:C	0	63352792	C	T
10	chr10:63353774:G:A	0	63353774	A	G
10	chr10:63354049:C:T	0	63354049	T	C
10	chr10:63355340:T:C	0	63355340	C	T
10	chr10:63355771:T:G	0	63355771	G	T
10	chr10:63356028:T:A	0	63356028	A	T
10	chr10:63357004:C:CA	0	63357004	CA	C
10	chr10:63357283:A:G	0	63357283	G	A
10	chr10:63358085:A:T	0	63358085	T	A
10	chr10:63360098:C:T	0	63360098	T	C
10	chr10:63360127:T:C	0	63360127	C	T
10	chr10:63360205:G:A	0	63360205	A	G
10	chr10:63360946:G:A	0	63360946	A	G
10	chr10:63361202:C:T	0	63361202	T	C
10	chr10:63361805:C:A	0	63361805	A	C
10	chr10:63363027:A:C	0	63363027	C	A
10	chr10:63364035:T:TA	0	63364035	TA	T
10	chr10:63364320:A:G	0	63364320	G	A
10	chr10:63365477:T:G	0	63365477	G	T
10	chr10:63366056:T:C	0	63366056	C	T
10	chr10:63366308:G:A	0	63366308	A	G
10	chr10:63367072:T:C	0	63367072	C	T
10	chr10:63367446:A:G	0	63367446	G	A
10	chr10:63368517:T:A	0	63368517	A	T
10	chr10:63368859:G:A	0	63368859	A	G
10	chr10:63370157:T:C	0	63370157	C	T
10	chr10:63371522:T:A	0	63371522	A	T
10	chr10:63374062:A:G	0	63374062	G	A
10	chr10:63374522:T:G	0	63374522	G	T
10	chr10:63374588:A:T	0	63374588	T	A
10	chr10:63374908:A:AG	0	63374908	AG	A
10	chr10:63375018:G:A	0	63375018	A	G
10	chr10:63375054:T:G	0	63375054	G	T
10	chr10:63375377:T:C	0	63375377	C	T
10	chr10:63376868:C:T	0	63376868	T	C
10	chr10:63377978:T:C	0	63377978	C	T
10	chr10:63378813:A:G	0	63378813	G	A
10	chr10:63378839:T:C	0	63378839	C	T
10	chr10:63379829:T:C	0	63379829	C	T
10	chr10:63380680:A:C	0	63380680	C	A
10	chr10:63381999:G:A	0	63381999	A	G
10	chr10:63382755:T:C	0	63382755	C	T
10	chr10:63383798:T:C	0	63383798	C	T
10	chr10:63386349:C:G	0	63386349	G	C
10	chr10:63387199:T:C	0	63387199	C	T
10	chr10:63391622:T:C	0	63391622	C	T
10	chr10:63392643:G:A	0	63392643	A	G
10	chr10:63394203:AG:A	0	63394203	A	AG
10	chr10:63395125:A:G	0	63395125	G	A
10	chr10:63395451:C:A	0	63395451	A	C
10	chr10:63395974:G:A	0	63395974	A	G
10	chr10:63396097:A:G	0	63396097	G	A
10	chr10:63397052:ACT:A	0	63397052	A	ACT
10	chr10:63397205:G:T	0	63397205	T	G
10	chr10:63397694:AG:A	0	63397694	A	AG
10	chr10:63397948:A:C	0	63397948	C	A
10	chr10:63398991:C:T	0	63398991	T	C
10	chr10:63399012:AAAG:A	0	63399012	A	AAAG
10	chr10:63399820:T:C	0	63399820	C	T
10	chr10:63400561:T:C	0	63400561	C	T
10	chr10:63401098:A:G	0	63401098	G	A
10	chr10:63401790:T:G	0	63401790	G	T
10	chr10:63402026:C:T	0	63402026	T	C
10	chr10:63402240:T:A	0	63402240	A	T
10	chr10:63403785:A:G	0	63403785	G	A
10	chr10:63404755:A:G	0	63404755	G	A
10	chr10:63405424:G:A	0	63405424	A	G
10	chr10:63406002:T:C	0	63406002	C	T
10	chr10:63406910:T:C	0	63406910	C	T
10	chr10:63411395:G:T	0	63411395	T	G
10	chr10:63412158:G:T	0	63412158	T	G
10	chr10:63412212:G:A	0	63412212	A	G
10	chr10:63412987:A:T	0	63412987	T	A
10	chr10:63413039:AAAC:A	0	63413039	A	AAAC
10	chr10:63413613:G:A	0	63413613	A	G
10	chr10:63414645:T:C	0	63414645	C	T
10	chr10:63418006:G:A	0	63418006	A	G
10	chr10:63419392:A:C	0	63419392	C	A
10	chr10:63419654:G:A	0	63419654	A	G
10	chr10:63420851:ACAACAAAGTACAAAACAAACAAAAT:A	0	63420851	A	ACAACAAAGTACAAAACAAACAAAAT
10	chr10:63421016:C:A	0	63421016	A	C
10	chr10:63421125:G:A	0	63421125	A	G
10	chr10:63422496:T:G	0	63422496	G	T
10	chr10:63422595:T:A	0	63422595	A	T
10	chr10:63424957:T:C	0	63424957	C	T
10	chr10:63425460:C:CAT	0	63425460	CAT	C
10	chr10:63426034:C:T	0	63426034	T	C
10	chr10:63426264:T:C	0	63426264	C	T
10	chr10:63426475:A:G	0	63426475	G	A
10	chr10:63426705:A:G	0	63426705	G	A
10	chr10:63427170:A:AT	0	63427170	AT	A
10	chr10:63428309:G:A	0	63428309	A	G
10	chr10:63428530:T:C	0	63428530	C	T
10	chr10:63428558:T:C	0	63428558	C	T
10	chr10:63428643:C:T	0	63428643	T	C
10	chr10:63429143:C:G	0	63429143	G	C
10	chr10:63429213:A:G	0	63429213	G	A
10	chr10:63429366:T:C	0	63429366	C	T
10	chr10:63430567:G:A	0	63430567	A	G
10	chr10:63431885:G:T	0	63431885	T	G
10	chr10:63432528:G:A	0	63432528	A	G
10	chr10:63432657:C:A	0	63432657	A	C
10	chr10:63432671:T:C	0	63432671	C	T
10	chr10:63432779:A:C	0	63432779	C	A
10	chr10:63433181:T:C	0	63433181	C	T
10	chr10:63433582:TTTTC:T	0	63433582	T	TTTTC
10	chr10:63434369:C:A	0	63434369	A	C
10	chr10:63434731:A:C	0	63434731	C	A
10	chr10:63435900:A:G	0	63435900	G	A
10	chr10:63437549:A:C	0	63437549	C	A
10	chr10:63440815:C:T	0	63440815	T	C
10	chr10:63440830:T:G	0	63440830	G	T
10	chr10:63441316:G:A	0	63441316	A	G
10	chr10:63442166:T:C	0	63442166	C	T
10	chr10:63444048:A:G	0	63444048	G	A
10	chr10:63446168:G:A	0	63446168	A	G
10	chr10:63447258:C:T	0	63447258	T	C
10	chr10:63448154:T:A	0	63448154	A	T
10	chr10:63448561:T:C	0	63448561	C	T
10	chr10:63449471:T:C	0	63449471	C	T
10	chr10:63449849:T:C	0	63449849	C	T
10	chr10:63450534:G:C	0	63450534	C	G
10	chr10:63450792:T:C	0	63450792	C	T
10	chr10:63451175:A:G	0	63451175	G	A
10	chr10:63451821:C:T	0	63451821	T	C
10	chr10:63452020:C:T	0	63452020	T	C
10	chr10:63452480:C:T	0	63452480	T	C
10	chr10:63452927:C:T	0	63452927	T	C
10	chr10:63453817:C:T	0	63453817	T	C
10	chr10:63454056:T:C	0	63454056	C	T
10	chr10:63454438:T:G	0	63454438	G	T
10	chr10:63454811:A:G	0	63454811	G	A
10	chr10:63454940:A:G	0	63454940	G	A
10	chr10:63454989:C:T	0	63454989	T	C
10	chr10:63455478:T:C	0	63455478	C	T
10	chr10:63458084:A:G	0	63458084	G	A
10	chr10:63458633:A:C	0	63458633	C	A
10	chr10:63459037:G:A	0	63459037	A	G
10	chr10:63459834:T:C	0	63459834	C	T
10	chr10:63460170:C:G	0	63460170	G	C
10	chr10:63464750:C:G	0	63464750	G	C
10	chr10:63465690:C:T	0	63465690	T	C
10	chr10:63466171:A:G	0	63466171	G	A
10	chr10:63467379:A:G	0	63467379	G	A
10	chr10:63472779:A:G	0	63472779	G	A
10	chr10:63473575:G:T	0	63473575	T	G
10	chr10:63474182:T:C	0	63474182	C	T
10	chr10:63474579:T:C	0	63474579	C	T
10	chr10:63474752:A:G	0	63474752	G	A
10	chr10:63476069:G:T	0	63476069	T	G
10	chr10:63476228:C:T	0	63476228	T	C
10	chr10:63479017:A:T	0	63479017	T	A
10	chr10:63479417:T:A	0	63479417	A	T
10	chr10:63479787:T:C	0	63479787	C	T
10	chr10:63479968:T:C	0	63479968	C	T
10	chr10:63481981:A:G	0	63481981	G	A
10	chr10:63482050:C:A	0	63482050	A	C
10	chr10:63483842:A:T	0	63483842	T	A
10	chr10:63486687:T:G	0	63486687	G	T
10	chr10:63487593:A:G	0	63487593	G	A
10	chr10:63487707:G:A	0	63487707	A	G
10	chr10:63487849:A:C	0	63487849	C	A
10	chr10:63488747:A:G	0	63488747	G	A
10	chr10:63488812:T:C	0	63488812	C	T
10	chr10:63490323:C:A	0	63490323	A	C
10	chr10:63490613:A:G	0	63490613	G	A
10	chr10:63491048:G:A	0	63491048	A	G
10	chr10:63491217:C:T	0	63491217	T	C
10	chr10:63493468:G:C	0	63493468	C	G
10	chr10:63493679:G:C	0	63493679	C	G
10	chr10:63493940:C:T	0	63493940	T	C
10	chr10:63494130:G:A	0	63494130	A	G
10	chr10:63494750:C:T	0	63494750	T	C
10	chr10:63494987:C:T	0	63494987	T	C
10	chr10:63495690:G:A	0	63495690	A	G
10	chr10:63497633:T:C	0	63497633	C	T
10	chr10:63500401:C:T	0	63500401	T	C
10	chr10:63501416:CT:C	0	63501416	C	CT
10	chr10:63501594:A:G	0	63501594	G	A
10	chr10:63501605:A:G	0	63501605	G	A
10	chr10:63502816:A:G	0	63502816	G	A
10	chr10:63502925:A:G	0	63502925	G	A
10	chr10:63503108:A:G	0	63503108	G	A
10	chr10:63504366:T:C	0	63504366	C	T
10	chr10:63504506:C:T	0	63504506	T	C
10	chr10:63504540:C:A	0	63504540	A	C
10	chr10:63505348:A:T	0	63505348	T	A
10	chr10:63505924:G:A	0	63505924	A	G
10	chr10:63505945:CA:C	0	63505945	C	CA
10	chr10:63506095:C:T	0	63506095	T	C
10	chr10:63508819:G:C	0	63508819	C	G
10	chr10:63510488:C:T	0	63510488	T	C
10	chr10:63512705:G:A	0	63512705	A	G
10	chr10:63513578:A:G	0	63513578	G	A
10	chr10:63513635:G:A	0	63513635	A	G
10	chr10:63514022:A:G	0	63514022	G	A
10	chr10:63514500:C:G	0	63514500	G	C
10	chr10:63514919:T:C	0	63514919	C	T
10	chr10:63515079:G:A	0	63515079	A	G
10	chr10:63515167:A:G	0	63515167	G	A
10	chr10:63516750:T:G	0	63516750	G	T
10	chr10:63517266:G:A	0	63517266	A	G
10	chr10:63517676:C:T	0	63517676	T	C
10	chr10:63518521:A:G	0	63518521	G	A
10	chr10:63519004:G:T	0	63519004	T	G
10	chr10:63519028:A:C	0	63519028	C	A
10	chr10:63519138:T:C	0	63519138	C	T
10	chr10:63520148:C:G	0	63520148	G	C
10	chr10:63520404:T:C	0	63520404	C	T
10	chr10:63521058:G:A	0	63521058	A	G
10	chr10:63521234:C:A	0	63521234	A	C
10	chr10:63523996:A:C	0	63523996	C	A
10	chr10:63524272:C:T	0	63524272	T	C
10	chr10:63524843:T:C	0	63524843	C	T
10	chr10:63526907:T:C	0	63526907	C	T
10	chr10:63527789:C:T	0	63527789	T	C
10	chr10:63529420:A:G	0	63529420	G	A
10	chr10:63529854:A:G	0	63529854	G	A
10	chr10:63530178:A:AC	0	63530178	AC	A
10	chr10:63530494:AT:A	0	63530494	A	AT
10	chr10:63532176:T:A	0	63532176	A	T
10	chr10:63532283:C:G	0	63532283	G	C
10	chr10:63533910:G:A	0	63533910	A	G
10	chr10:63533959:C:T	0	63533959	T	C
10	chr10:63534100:T:C	0	63534100	C	T
10	chr10:63534164:T:G	0	63534164	G	T
10	chr10:63534517:T:C	0	63534517	C	T
10	chr10:63535350:A:G	0	63535350	G	A
10	chr10:63536125:A:G	0	63536125	G	A
10	chr10:63537609:T:G	0	63537609	G	T
10	chr10:63539990:C:T	0	63539990	T	C
10	chr10:63540814:G:A	0	63540814	A	G
10	chr10:63541045:T:A	0	63541045	A	T
10	chr10:63541537:A:G	0	63541537	G	A
10	chr10:63541565:A:G	0	63541565	G	A
10	chr10:63541965:T:C	0	63541965	C	T
10	chr10:63542699:A:G	0	63542699	G	A
10	chr10:63542939:C:T	0	63542939	T	C
10	chr10:63543327:G:A	0	63543327	A	G
10	chr10:63545055:C:G	0	63545055	G	C
10	chr10:63545365:T:G	0	63545365	G	T
10	chr10:63545437:C:T	0	63545437	T	C
10	chr10:63545521:C:T	0	63545521	T	C
10	chr10:63547893:A:G	0	63547893	G	A
10	chr10:63548990:A:T	0	63548990	T	A
10	chr10:63549397:A:G	0	63549397	G	A
10	chr10:63550017:G:T	0	63550017	T	G
10	chr10:63550107:G:A	0	63550107	A	G
10	chr10:63550345:G:A	0	63550345	A	G
10	chr10:63550394:C:A	0	63550394	A	C
10	chr10:63554059:A:G	0	63554059	G	A
10	chr10:63554514:C:G	0	63554514	G	C
10	chr10:63555211:A:G	0	63555211	G	A
10	chr10:63555471:A:G	0	63555471	G	A
10	chr10:63555637:G:C	0	63555637	C	G
10	chr10:63555673:T:C	0	63555673	C	T
10	chr10:63556019:C:A	0	63556019	A	C
10	chr10:63556040:G:T	0	63556040	T	G
10	chr10:63557296:A:T	0	63557296	T	A
10	chr10:63559006:G:T	0	63559006	T	G
10	chr10:63559561:G:A	0	63559561	A	G
10	chr10:63559918:T:C	0	63559918	C	T
10	chr10:63560246:A:T	0	63560246	T	A
10	chr10:63560319:T:C	0	63560319	C	T
10	chr10:63560690:C:A	0	63560690	A	C
10	chr10:63560970:G:A	0	63560970	A	G
10	chr10:63561291:C:A	0	63561291	A	C
10	chr10:63561387:C:A	0	63561387	A	C
10	chr10:63561487:A:T	0	63561487	T	A
10	chr10:63561704:C:T	0	63561704	T	C
10	chr10:63563505:G:A	0	63563505	A	G
10	chr10:63564747:G:T	0	63564747	T	G
10	chr10:63565718:G:A	0	63565718	A	G
10	chr10:63567180:C:G	0	63567180	G	C
10	chr10:63567231:AATT:A	0	63567231	A	AATT
10	chr10:63567324:C:T	0	63567324	T	C
10	chr10:63568112:CTAAT:C	0	63568112	C	CTAAT
10	chr10:63568686:G:A	0	63568686	A	G
10	chr10:63568758:C:T	0	63568758	T	C
10	chr10:63568779:C:G	0	63568779	G	C
10	chr10:63568980:T:A	0	63568980	A	T
10	chr10:63569582:C:T	0	63569582	T	C
10	chr10:63569758:A:G	0	63569758	G	A
10	chr10:63570435:T:A	0	63570435	A	T
10	chr10:63570448:T:C	0	63570448	C	T
10	chr10:63570645:A:G	0	63570645	G	A
10	chr10:63571751:G:C	0	63571751	C	G
10	chr10:63572099:A:G	0	63572099	G	A
10	chr10:63575555:T:C	0	63575555	C	T
10	chr10:63576425:A:G	0	63576425	G	A
10	chr10:63576447:T:C	0	63576447	C	T
10	chr10:63576613:G:A	0	63576613	A	G
10	chr10:63577381:T:C	0	63577381	C	T
10	chr10:63578544:A:G	0	63578544	G	A
10	chr10:63580123:G:A	0	63580123	A	G
10	chr10:63580627:A:G	0	63580627	G	A
10	chr10:63581137:G:A	0	63581137	A	G
10	chr10:63583371:T:C	0	63583371	C	T
10	chr10:63584889:T:C	0	63584889	C	T
10	chr10:63586091:A:G	0	63586091	G	A
10	chr10:63586748:T:C	0	63586748	C	T
10	chr10:63586749:C:G	0	63586749	G	C
10	chr10:63587129:C:T	0	63587129	T	C
10	chr10:63587345:G:A	0	63587345	A	G
10	chr10:63588973:A:G	0	63588973	G	A
10	chr10:63589312:AC:A	0	63589312	A	AC
10	chr10:63590037:C:T	0	63590037	T	C
10	chr10:63590623:A:G	0	63590623	G	A
10	chr10:63591002:A:G	0	63591002	G	A
10	chr10:63591774:A:T	0	63591774	T	A
10	chr10:63591821:G:A	0	63591821	A	G
10	chr10:63593555:C:G	0	63593555	G	C
10	chr10:63593995:A:T	0	63593995	T	A
10	chr10:63594320:A:G	0	63594320	G	A
10	chr10:63596349:C:T	0	63596349	T	C
10	chr10:63596549:A:G	0	63596549	G	A
10	chr10:63597038:G:A	0	63597038	A	G
10	chr10:63597129:G:A	0	63597129	A	G
10	chr10:63597678:G:A	0	63597678	A	G
10	chr10:63597781:C:T	0	63597781	T	C
10	chr10:63598703:G:A	0	63598703	A	G
10	chr10:63599941:C:T	0	63599941	T	C
10	chr10:63600224:A:G	0	63600224	G	A
10	chr10:63600329:C:T	0	63600329	T	C
10	chr10:63600984:C:T	0	63600984	T	C
10	chr10:63601603:G:A	0	63601603	A	G
10	chr10:63603406:C:T	0	63603406	T	C
10	chr10:63604487:A:G	0	63604487	G	A
10	chr10:63604779:T:G	0	63604779	G	T
10	chr10:63605012:C:T	0	63605012	T	C
10	chr10:63605625:C:T	0	63605625	T	C
10	chr10:63606219:T:TAAG	0	63606219	TAAG	T
10	chr10:63607136:T:A	0	63607136	A	T
10	chr10:63607245:G:T	0	63607245	T	G
10	chr10:63608901:A:G	0	63608901	G	A
10	chr10:63609321:G:T	0	63609321	T	G
10	chr10:63611829:C:G	0	63611829	G	C
10	chr10:63613158:T:C	0	63613158	C	T
10	chr10:63614317:A:G	0	63614317	G	A
10	chr10:63614349:C:T	0	63614349	T	C
10	chr10:63615521:A:G	0	63615521	G	A
10	chr10:63616101:G:T	0	63616101	T	G
10	chr10:63616102:C:T	0	63616102	T	C
10	chr10:63616635:G:A	0	63616635	A	G
10	chr10:63616713:G:A	0	63616713	A	G
10	chr10:63618935:C:T	0	63618935	T	C
10	chr10:63619286:G:A	0	63619286	A	G
10	chr10:63619544:G:A	0	63619544	A	G
10	chr10:63620213:G:A	0	63620213	A	G
10	chr10:63620991:T:G	0	63620991	G	T
10	chr10:63621980:A:G	0	63621980	G	A
10	chr10:63622568:C:T	0	63622568	T	C
10	chr10:63623072:T:C	0	63623072	C	T
10	chr10:63623773:G:A	0	63623773	A	G
10	chr10:63624475:AT:A	0	63624475	A	AT
10	chr10:63624684:T:C	0	63624684	C	T
10	chr10:63624727:A:G	0	63624727	G	A
10	chr10:63624783:A:G	0	63624783	G	A
10	chr10:63624807:A:G	0	63624807	G	A
10	chr10:63626516:A:T	0	63626516	T	A
10	chr10:63627394:A:G	0	63627394	G	A
10	chr10:63629449:G:C	0	63629449	C	G
10	chr10:63630123:T:G	0	63630123	G	T
10	chr10:63630874:T:C	0	63630874	C	T
10	chr10:63632046:A:G	0	63632046	G	A
10	chr10:63632093:C:T	0	63632093	T	C
10	chr10:63632270:A:G	0	63632270	G	A
10	chr10:63632296:T:C	0	63632296	C	T
10	chr10:63632500:C:T	0	63632500	T	C
10	chr10:63632720:A:G	0	63632720	G	A
10	chr10:63633853:A:G	0	63633853	G	A
10	chr10:63634690:G:A	0	63634690	A	G
10	chr10:63634693:A:G	0	63634693	G	A
10	chr10:63635317:G:GTC	0	63635317	GTC	G
10	chr10:63635373:A:C	0	63635373	C	A
10	chr10:63636244:G:A	0	63636244	A	G
10	chr10:63636266:G:A	0	63636266	A	G
10	chr10:63636289:C:T	0	63636289	T	C
10	chr10:63636804:T:C	0	63636804	C	T
10	chr10:63637123:T:A	0	63637123	A	T
10	chr10:63637918:A:G	0	63637918	G	A
10	chr10:63638560:A:C	0	63638560	C	A
10	chr10:63638706:A:G	0	63638706	G	A
10	chr10:63639087:GA:G	0	63639087	G	GA
10	chr10:63639618:T:A	0	63639618	A	T
10	chr10:63640091:T:C	0	63640091	C	T
10	chr10:63642261:T:C	0	63642261	C	T
10	chr10:63642826:A:G	0	63642826	G	A
10	chr10:63643614:G:C	0	63643614	C	G
10	chr10:63643639:C:A	0	63643639	A	C
10	chr10:63645361:C:T	0	63645361	T	C
10	chr10:63646401:A:C	0	63646401	C	A
10	chr10:63646841:A:T	0	63646841	T	A
10	chr10:63647856:T:C	0	63647856	C	T
10	chr10:63648325:G:A	0	63648325	A	G
10	chr10:63648343:T:C	0	63648343	C	T
10	chr10:63648407:C:T	0	63648407	T	C
10	chr10:63649216:T:C	0	63649216	C	T
10	chr10:63649422:A:G	0	63649422	G	A
10	chr10:63649445:G:A	0	63649445	A	G
10	chr10:63649563:T:C	0	63649563	C	T
10	chr10:63650225:A:G	0	63650225	G	A
10	chr10:63650593:G:C	0	63650593	C	G
10	chr10:63650645:T:G	0	63650645	G	T
10	chr10:63650679:T:C	0	63650679	C	T
10	chr10:63651311:T:G	0	63651311	G	T
10	chr10:63651611:C:T	0	63651611	T	C
10	chr10:63651633:C:G	0	63651633	G	C
10	chr10:63651677:G:T	0	63651677	T	G
10	chr10:63653080:T:C	0	63653080	C	T
10	chr10:63653147:T:G	0	63653147	G	T
10	chr10:63653289:A:G	0	63653289	G	A
10	chr10:63654330:C:T	0	63654330	T	C
10	chr10:63654530:A:G	0	63654530	G	A
10	chr10:63654910:C:T	0	63654910	T	C
10	chr10:63656172:A:G	0	63656172	G	A
10	chr10:63657195:A:G	0	63657195	G	A
10	chr10:63657311:C:T	0	63657311	T	C
10	chr10:63657480:T:A	0	63657480	A	T
10	chr10:63657760:T:C	0	63657760	C	T
10	chr10:63658557:C:T	0	63658557	T	C
10	chr10:63658606:G:T	0	63658606	T	G
10	chr10:63658983:C:T	0	63658983	T	C
10	chr10:63659614:A:G	0	63659614	G	A
10	chr10:63660192:T:C	0	63660192	C	T
10	chr10:63660392:G:A	0	63660392	A	G
10	chr10:63660885:T:C	0	63660885	C	T
10	chr10:63661780:T:C	0	63661780	C	T
10	chr10:63661944:G:A	0	63661944	A	G
10	chr10:63662084:A:G	0	63662084	G	A
10	chr10:63662738:C:A	0	63662738	A	C
10	chr10:63662864:T:C	0	63662864	C	T
10	chr10:63663380:T:TACTC	0	63663380	TACTC	T
10	chr10:63663493:A:G	0	63663493	G	A
10	chr10:63664045:C:T	0	63664045	T	C
10	chr10:63664899:A:G	0	63664899	G	A
10	chr10:63664998:G:A	0	63664998	A	G
10	chr10:63664999:G:A	0	63664999	A	G
10	chr10:63666417:G:A	0	63666417	A	G
10	chr10:63668543:T:G	0	63668543	G	T
10	chr10:63668645:T:C	0	63668645	C	T
10	chr10:63668769:C:G	0	63668769	G	C
10	chr10:63669705:T:C	0	63669705	C	T
10	chr10:63669967:C:A	0	63669967	A	C
10	chr10:63671056:C:T	0	63671056	T	C
10	chr10:63671542:A:C	0	63671542	C	A
10	chr10:63672006:A:C	0	63672006	C	A
10	chr10:63672083:A:G	0	63672083	G	A
10	chr10:63672394:G:A	0	63672394	A	G
10	chr10:63672559:T:C	0	63672559	C	T
10	chr10:63672628:C:T	0	63672628	T	C
10	chr10:63672984:C:T	0	63672984	T	C
10	chr10:63673322:A:G	0	63673322	G	A
10	chr10:63673436:C:T	0	63673436	T	C
10	chr10:63673521:T:C	0	63673521	C	T
10	chr10:63673700:C:T	0	63673700	T	C
10	chr10:63674293:T:C	0	63674293	C	T
10	chr10:63674844:T:G	0	63674844	G	T
10	chr10:63675001:G:A	0	63675001	A	G
10	chr10:63677008:A:G	0	63677008	G	A
10	chr10:63677303:G:A	0	63677303	A	G
10	chr10:63678237:C:T	0	63678237	T	C
10	chr10:63678259:T:C	0	63678259	C	T
10	chr10:63678399:A:T	0	63678399	T	A
10	chr10:63678482:A:G	0	63678482	G	A
10	chr10:63679057:C:A	0	63679057	A	C
10	chr10:63679137:T:C	0	63679137	C	T
10	chr10:63679188:G:A	0	63679188	A	G
10	chr10:63679194:A:G	0	63679194	G	A
10	chr10:63679243:G:A	0	63679243	A	G
10	chr10:63679383:A:G	0	63679383	G	A
10	chr10:63680334:G:T	0	63680334	T	G
10	chr10:63680544:C:T	0	63680544	T	C
10	chr10:63680706:G:T	0	63680706	T	G
10	chr10:63680871:C:A	0	63680871	A	C
10	chr10:63681310:A:G	0	63681310	G	A
10	chr10:63682593:C:T	0	63682593	T	C
10	chr10:63683574:G:T	0	63683574	T	G
10	chr10:63683907:G:A	0	63683907	A	G
10	chr10:63683994:A:G	0	63683994	G	A
10	chr10:63684652:TAAAG:T	0	63684652	T	TAAAG
10	chr10:63685219:TCTC:T	0	63685219	T	TCTC
10	chr10:63685390:A:G	0	63685390	G	A
10	chr10:63685736:G:A	0	63685736	A	G
10	chr10:63686161:A:G	0	63686161	G	A
10	chr10:63686742:C:T	0	63686742	T	C
10	chr10:63687538:C:T	0	63687538	T	C
10	chr10:63687760:G:A	0	63687760	A	G
10	chr10:63688015:A:G	0	63688015	G	A
10	chr10:63688230:C:A	0	63688230	A	C
10	chr10:63688420:G:A	0	63688420	A	G
10	chr10:63688453:G:A	0	63688453	A	G
10	chr10:63690250:T:G	0	63690250	G	T
10	chr10:63691157:A:T	0	63691157	T	A
10	chr10:63691314:A:G	0	63691314	G	A
10	chr10:63691365:C:T	0	63691365	T	C
10	chr10:63692786:A:G	0	63692786	G	A
10	chr10:63693505:A:G	0	63693505	G	A
10	chr10:63693694:A:C	0	63693694	C	A
10	chr10:63693839:C:A	0	63693839	A	C
10	chr10:63693887:A:G	0	63693887	G	A
10	chr10:63695177:G:A	0	63695177	A	G
10	chr10:63695552:A:G	0	63695552	G	A
10	chr10:63696779:C:T	0	63696779	T	C
10	chr10:63697683:C:T	0	63697683	T	C
10	chr10:63697909:C:T	0	63697909	T	C
10	chr10:63698488:T:C	0	63698488	C	T
10	chr10:63699621:A:C	0	63699621	C	A
10	chr10:63699991:C:A	0	63699991	A	C
10	chr10:63701246:T:C	0	63701246	C	T
10	chr10:63701685:G:GT	0	63701685	GT	G
10	chr10:63701880:T:C	0	63701880	C	T
10	chr10:63702033:G:A	0	63702033	A	G
10	chr10:63704266:C:G	0	63704266	G	C
10	chr10:63704608:T:C	0	63704608	C	T
10	chr10:63705848:A:C	0	63705848	C	A
10	chr10:63706863:A:G	0	63706863	G	A
10	chr10:63707322:A:G	0	63707322	G	A
10	chr10:63707818:G:T	0	63707818	T	G
10	chr10:63708343:G:A	0	63708343	A	G
10	chr10:63709339:G:T	0	63709339	T	G
10	chr10:63709982:A:G	0	63709982	G	A
10	chr10:63710013:A:C	0	63710013	C	A
10	chr10:63711152:T:C	0	63711152	C	T
10	chr10:63711243:G:C	0	63711243	C	G
10	chr10:63712202:G:A	0	63712202	A	G
10	chr10:63712711:A:C	0	63712711	C	A
10	chr10:63715152:A:G	0	63715152	G	A
10	chr10:63718132:C:T	0	63718132	T	C
10	chr10:63718834:G:A	0	63718834	A	G
10	chr10:63718880:C:T	0	63718880	T	C
10	chr10:63719013:G:A	0	63719013	A	G
10	chr10:63719655:A:C	0	63719655	C	A
10	chr10:63719968:CCT:C	0	63719968	C	CCT
10	chr10:63720130:G:A	0	63720130	A	G
10	chr10:63720507:G:A	0	63720507	A	G
10	chr10:63720718:G:T	0	63720718	T	G
10	chr10:63722001:A:G	0	63722001	G	A
10	chr10:63723422:G:T	0	63723422	T	G
10	chr10:63723502:G:A	0	63723502	A	G
10	chr10:63723637:A:G	0	63723637	G	A
10	chr10:63724723:A:C	0	63724723	C	A
10	chr10:63725112:C:T	0	63725112	T	C
10	chr10:63725189:T:A	0	63725189	A	T
10	chr10:63725817:A:T	0	63725817	T	A
10	chr10:63727593:G:A	0	63727593	A	G
10	chr10:63728050:T:C	0	63728050	C	T
10	chr10:63728104:G:A	0	63728104	A	G
10	chr10:63729101:T:C	0	63729101	C	T
10	chr10:63729131:T:G	0	63729131	G	T
10	chr10:63729577:G:T	0	63729577	T	G
10	chr10:63729629:G:A	0	63729629	A	G
10	chr10:63730440:C:A	0	63730440	A	C
10	chr10:63730639:T:C	0	63730639	C	T
10	chr10:63731431:C:T	0	63731431	T	C
10	chr10:63731973:A:G	0	63731973	G	A
10	chr10:63732245:A:T	0	63732245	T	A
10	chr10:63732713:T:C	0	63732713	C	T
10	chr10:63733079:C:T	0	63733079	T	C
10	chr10:63733760:TAGATCTATATCTAC:T	0	63733760	T	TAGATCTATATCTAC
10	chr10:63733997:G:A	0	63733997	A	G
10	chr10:63734121:GA:G	0	63734121	G	GA
10	chr10:63734126:CAAAT:C	0	63734126	C	CAAAT
10	chr10:63734442:A:G	0	63734442	G	A
10	chr10:63734592:G:A	0	63734592	A	G
10	chr10:63735886:C:T	0	63735886	T	C
10	chr10:63736589:C:G	0	63736589	G	C
10	chr10:63736784:T:C	0	63736784	C	T
10	chr10:63737506:C:T	0	63737506	T	C
10	chr10:63738019:A:G	0	63738019	G	A
10	chr10:63738077:T:C	0	63738077	C	T
10	chr10:63738656:GC:G	0	63738656	G	GC
10	chr10:63738923:A:G	0	63738923	G	A
10	chr10:63739862:A:G	0	63739862	G	A
10	chr10:63740099:T:C	0	63740099	C	T
10	chr10:63740199:G:A	0	63740199	A	G
10	chr10:63741210:C:G	0	63741210	G	C
10	chr10:63741939:G:A	0	63741939	A	G
10	chr10:63742261:C:G	0	63742261	G	C
10	chr10:63742404:T:A	0	63742404	A	T
10	chr10:63742622:G:C	0	63742622	C	G
10	chr10:63742670:T:A	0	63742670	A	T
10	chr10:63743139:G:A	0	63743139	A	G
10	chr10:63743669:G:A	0	63743669	A	G
10	chr10:63743768:T:C	0	63743768	C	T
10	chr10:63744065:A:C	0	63744065	C	A
10	chr10:63744224:A:T	0	63744224	T	A
10	chr10:63745087:A:G	0	63745087	G	A
10	chr10:63745852:G:A	0	63745852	A	G
10	chr10:63745855:A:G	0	63745855	G	A
10	chr10:63745973:C:A	0	63745973	A	C
10	chr10:63746076:G:A	0	63746076	A	G
10	chr10:63746124:G:A	0	63746124	A	G
10	chr10:63746269:C:T	0	63746269	T	C
10	chr10:63746473:G:A	0	63746473	A	G
10	chr10:63746836:G:A	0	63746836	A	G
10	chr10:63747078:T:C	0	63747078	C	T
10	chr10:63747251:T:C	0	63747251	C	T
10	chr10:63747270:G:A	0	63747270	A	G
10	chr10:63747513:C:A	0	63747513	A	C
10	chr10:63747664:A:G	0	63747664	G	A
10	chr10:63747812:T:C	0	63747812	C	T
10	chr10:63747921:A:G	0	63747921	G	A
10	chr10:63748666:C:T	0	63748666	T	C
10	chr10:63748737:G:A	0	63748737	A	G
10	chr10:63748865:T:A	0	63748865	A	T
10	chr10:63749008:T:G	0	63749008	G	T
10	chr10:63749293:T:G	0	63749293	G	T
10	chr10:63752579:C:G	0	63752579	G	C
10	chr10:63752795:G:A	0	63752795	A	G
10	chr10:63753685:G:C	0	63753685	C	G
10	chr10:63754644:C:T	0	63754644	T	C
10	chr10:63755892:A:G	0	63755892	G	A
10	chr10:63756389:A:G	0	63756389	G	A
10	chr10:63756416:T:C	0	63756416	C	T
10	chr10:63757128:G:A	0	63757128	A	G
10	chr10:63757249:G:A	0	63757249	A	G
10	chr10:63757444:A:C	0	63757444	C	A
10	chr10:63757601:CCTTA:C	0	63757601	C	CCTTA
10	chr10:63757931:A:G	0	63757931	G	A
10	chr10:63757995:G:T	0	63757995	T	G
10	chr10:63758030:T:C	0	63758030	C	T
10	chr10:63758731:G:A	0	63758731	A	G
10	chr10:63758762:G:A	0	63758762	A	G
10	chr10:63759030:T:C	0	63759030	C	T
10	chr10:63759796:T:G	0	63759796	G	T
10	chr10:63759906:A:G	0	63759906	G	A
10	chr10:63759994:A:G	0	63759994	G	A
10	chr10:63760651:C:T	0	63760651	T	C
10	chr10:63763152:C:T	0	63763152	T	C
10	chr10:63763347:C:T	0	63763347	T	C
10	chr10:63763606:G:T	0	63763606	T	G
10	chr10:63764363:G:C	0	63764363	C	G
10	chr10:63764597:C:T	0	63764597	T	C
10	chr10:63764825:A:T	0	63764825	T	A
10	chr10:63765477:G:T	0	63765477	T	G
10	chr10:63765528:T:C	0	63765528	C	T
10	chr10:63766114:T:C	0	63766114	C	T
10	chr10:63766434:A:G	0	63766434	G	A
10	chr10:63766690:A:G	0	63766690	G	A
10	chr10:63767135:G:A	0	63767135	A	G
10	chr10:63768149:T:C	0	63768149	C	T
10	chr10:63768447:G:A	0	63768447	A	G
10	chr10:63770393:T:C	0	63770393	C	T
10	chr10:63771418:T:C	0	63771418	C	T
10	chr10:63771993:C:A	0	63771993	A	C
10	chr10:63773513:C:T	0	63773513	T	C
10	chr10:63773826:C:G	0	63773826	G	C
10	chr10:63774335:G:C	0	63774335	C	G
10	chr10:63777341:T:G	0	63777341	G	T
10	chr10:63777728:G:T	0	63777728	T	G
10	chr10:63778133:CA:C	0	63778133	C	CA
10	chr10:63778228:G:A	0	63778228	A	G
10	chr10:63778366:T:C	0	63778366	C	T
10	chr10:63779251:T:C	0	63779251	C	T
10	chr10:63779306:C:CAT	0	63779306	CAT	C
10	chr10:63780768:A:G	0	63780768	G	A
10	chr10:63785107:G:A	0	63785107	A	G
10	chr10:63785613:G:A	0	63785613	A	G
10	chr10:63786099:TG:T	0	63786099	T	TG
10	chr10:63786147:T:G	0	63786147	G	T
10	chr10:63786504:A:G	0	63786504	G	A
10	chr10:63786670:A:T	0	63786670	T	A
10	chr10:63787198:G:A	0	63787198	A	G
10	chr10:63787671:C:T	0	63787671	T	C
10	chr10:63789497:C:T	0	63789497	T	C
10	chr10:63790079:G:A	0	63790079	A	G
10	chr10:63790926:A:G	0	63790926	G	A
10	chr10:63791245:C:A	0	63791245	A	C
10	chr10:63791361:T:C	0	63791361	C	T
10	chr10:63793310:G:A	0	63793310	A	G
10	chr10:63793877:C:G	0	63793877	G	C
10	chr10:63796413:T:G	0	63796413	G	T
10	chr10:63797144:G:A	0	63797144	A	G
10	chr10:63797207:C:T	0	63797207	T	C
10	chr10:63797344:C:T	0	63797344	T	C
10	chr10:63798388:A:G	0	63798388	G	A
10	chr10:63798491:C:A	0	63798491	A	C
10	chr10:63798687:AC:A	0	63798687	A	AC
10	chr10:63799136:C:T	0	63799136	T	C
10	chr10:63799226:A:G	0	63799226	G	A
10	chr10:63799574:TA:T	0	63799574	T	TA
10	chr10:63799743:T:C	0	63799743	C	T
10	chr10:63799993:A:G	0	63799993	G	A
10	chr10:63800472:A:G	0	63800472	G	A
10	chr10:63801844:C:T	0	63801844	T	C
10	chr10:63802715:G:A	0	63802715	A	G
10	chr10:63802776:T:G	0	63802776	G	T
10	chr10:63802845:A:T	0	63802845	T	A
10	chr10:63803446:A:G	0	63803446	G	A
10	chr10:63803819:A:G	0	63803819	G	A
10	chr10:63804270:GACAA:G	0	63804270	G	GACAA
10	chr10:63804762:C:A	0	63804762	A	C
10	chr10:63804783:A:T	0	63804783	T	A
10	chr10:63805010:T:C	0	63805010	C	T
10	chr10:63805075:T:C	0	63805075	C	T
10	chr10:63805165:A:G	0	63805165	G	A
10	chr10:63805266:CTT:C	0	63805266	C	CTT
10	chr10:63805688:T:G	0	63805688	G	T
10	chr10:63805713:C:T	0	63805713	T	C
10	chr10:63805823:C:T	0	63805823	T	C
10	chr10:63806278:C:T	0	63806278	T	C
10	chr10:63806437:G:A	0	63806437	A	G
10	chr10:63807301:G:A	0	63807301	A	G
10	chr10:63807748:C:A	0	63807748	A	C
10	chr10:63808201:T:C	0	63808201	C	T
10	chr10:63808494:G:T	0	63808494	T	G
10	chr10:63808571:C:T	0	63808571	T	C
10	chr10:63809515:C:T	0	63809515	T	C
10	chr10:63810188:A:G	0	63810188	G	A
10	chr10:63810214:G:T	0	63810214	T	G
10	chr10:63810400:T:A	0	63810400	A	T
10	chr10:63810533:T:C	0	63810533	C	T
10	chr10:63810587:T:C	0	63810587	C	T
10	chr10:63810630:T:C	0	63810630	C	T
10	chr10:63810780:T:A	0	63810780	A	T
10	chr10:63810819:C:T	0	63810819	T	C
10	chr10:63812197:TCC:T	0	63812197	T	TCC
10	chr10:63812606:CTGT:C	0	63812606	C	CTGT
10	chr10:63812679:A:G	0	63812679	G	A
10	chr10:63812741:T:C	0	63812741	C	T
10	chr10:63813383:C:T	0	63813383	T	C
10	chr10:63814105:T:C	0	63814105	C	T
10	chr10:63814584:T:A	0	63814584	A	T
10	chr10:63815116:T:C	0	63815116	C	T
10	chr10:63815240:T:C	0	63815240	C	T
10	chr10:63815867:G:A	0	63815867	A	G
10	chr10:63815883:C:T	0	63815883	T	C
10	chr10:63815922:T:C	0	63815922	C	T
10	chr10:63816052:A:G	0	63816052	G	A
10	chr10:63816562:A:C	0	63816562	C	A
10	chr10:63816889:T:C	0	63816889	C	T
10	chr10:63816916:T:C	0	63816916	C	T
10	chr10:63817203:G:A	0	63817203	A	G
10	chr10:63817255:A:T	0	63817255	T	A
10	chr10:63817709:C:T	0	63817709	T	C
10	chr10:63817808:G:A	0	63817808	A	G
10	chr10:63817976:A:G	0	63817976	G	A
10	chr10:63818174:A:AT	0	63818174	AT	A
10	chr10:63818554:T:C	0	63818554	C	T
10	chr10:63818618:T:TC	0	63818618	TC	T
10	chr10:63819504:C:T	0	63819504	T	C
10	chr10:63819767:C:T	0	63819767	T	C
10	chr10:63820021:G:T	0	63820021	T	G
10	chr10:63820398:C:T	0	63820398	T	C
10	chr10:63820835:T:C	0	63820835	C	T
10	chr10:63820837:A:T	0	63820837	T	A
10	chr10:63821313:A:T	0	63821313	T	A
10	chr10:63821392:C:T	0	63821392	T	C
10	chr10:63821634:T:G	0	63821634	G	T
10	chr10:63821692:C:T	0	63821692	T	C
10	chr10:63822040:G:T	0	63822040	T	G
10	chr10:63822256:A:G	0	63822256	G	A
10	chr10:63822939:A:T	0	63822939	T	A
10	chr10:63823182:A:G	0	63823182	G	A
10	chr10:63823470:A:G	0	63823470	G	A
10	chr10:63823471:T:C	0	63823471	C	T
10	chr10:63823818:A:G	0	63823818	G	A
10	chr10:63823890:A:G	0	63823890	G	A
10	chr10:63824064:G:A	0	63824064	A	G
10	chr10:63824119:A:G	0	63824119	G	A
10	chr10:63824125:G:A	0	63824125	A	G
10	chr10:63824715:C:T	0	63824715	T	C
10	chr10:63824960:CCTTT:C	0	63824960	C	CCTTT
10	chr10:63825170:T:C	0	63825170	C	T
10	chr10:63826009:A:AT	0	63826009	AT	A
10	chr10:63826401:C:G	0	63826401	G	C
10	chr10:63826592:AC:A	0	63826592	A	AC
10	chr10:63827119:C:A	0	63827119	A	C
10	chr10:63827211:T:A	0	63827211	A	T
10	chr10:63827569:T:A	0	63827569	A	T
10	chr10:63827827:C:T	0	63827827	T	C
10	chr10:63828021:G:T	0	63828021	T	G
10	chr10:63828081:C:A	0	63828081	A	C
10	chr10:63828177:T:G	0	63828177	G	T
10	chr10:63829164:C:T	0	63829164	T	C
10	chr10:63829648:C:T	0	63829648	T	C
10	chr10:63829716:CT:C	0	63829716	C	CT
10	chr10:63831176:C:A	0	63831176	A	C
10	chr10:63831562:A:C	0	63831562	C	A
10	chr10:63832622:A:G	0	63832622	G	A
10	chr10:63832893:T:C	0	63832893	C	T
10	chr10:63833762:T:C	0	63833762	C	T
10	chr10:63833770:C:T	0	63833770	T	C
10	chr10:63833790:G:C	0	63833790	C	G
10	chr10:63833801:G:T	0	63833801	T	G
10	chr10:63833863:G:A	0	63833863	A	G
10	chr10:63833906:C:T	0	63833906	T	C
10	chr10:63834021:A:G	0	63834021	G	A
10	chr10:63836125:A:G	0	63836125	G	A
10	chr10:63837942:A:G	0	63837942	G	A
10	chr10:63838645:C:T	0	63838645	T	C
10	chr10:63838742:C:T	0	63838742	T	C
10	chr10:63838776:G:A	0	63838776	A	G
10	chr10:63839877:A:G	0	63839877	G	A
10	chr10:63841261:G:A	0	63841261	A	G
10	chr10:63841301:A:G	0	63841301	G	A
10	chr10:63841408:A:T	0	63841408	T	A
10	chr10:63841837:C:G	0	63841837	G	C
10	chr10:63842349:T:G	0	63842349	G	T
10	chr10:63843049:G:A	0	63843049	A	G
10	chr10:63844083:C:T	0	63844083	T	C
10	chr10:63844725:C:T	0	63844725	T	C
10	chr10:63845462:GC:G	0	63845462	G	GC
10	chr10:63845793:T:C	0	63845793	C	T
10	chr10:63846469:G:A	0	63846469	A	G
10	chr10:63847086:G:T	0	63847086	T	G
10	chr10:63847464:A:C	0	63847464	C	A
10	chr10:63847920:C:A	0	63847920	A	C
10	chr10:63847922:G:A	0	63847922	A	G
10	chr10:63848611:T:C	0	63848611	C	T
10	chr10:63848708:C:T	0	63848708	T	C
10	chr10:63849010:C:T	0	63849010	T	C
10	chr10:63849026:G:A	0	63849026	A	G
10	chr10:63849205:G:A	0	63849205	A	G
10	chr10:63849488:T:C	0	63849488	C	T
10	chr10:63849670:A:G	0	63849670	G	A
10	chr10:63849716:A:G	0	63849716	G	A
10	chr10:63850277:G:A	0	63850277	A	G
10	chr10:63851061:G:A	0	63851061	A	G
10	chr10:63851193:A:T	0	63851193	T	A
10	chr10:63852149:T:TAC	0	63852149	TAC	T
10	chr10:63852324:A:G	0	63852324	G	A
10	chr10:63852585:T:G	0	63852585	G	T
10	chr10:63852831:T:G	0	63852831	G	T
10	chr10:63852956:C:T	0	63852956	T	C
10	chr10:63853334:C:T	0	63853334	T	C
10	chr10:63853468:A:G	0	63853468	G	A
10	chr10:63853764:G:T	0	63853764	T	G
10	chr10:63853832:A:T	0	63853832	T	A
10	chr10:63854196:C:T	0	63854196	T	C
10	chr10:63854273:C:T	0	63854273	T	C
10	chr10:63854612:T:C	0	63854612	C	T
10	chr10:63854762:C:G	0	63854762	G	C
10	chr10:63854763:T:C	0	63854763	C	T
10	chr10:63854943:G:A	0	63854943	A	G
10	chr10:63855165:T:G	0	63855165	G	T
10	chr10:63855614:T:C	0	63855614	C	T
10	chr10:63855736:A:G	0	63855736	G	A
10	chr10:63855752:A:G	0	63855752	G	A
10	chr10:63855884:C:T	0	63855884	T	C
10	chr10:63856255:G:A	0	63856255	A	G
10	chr10:63856337:T:C	0	63856337	C	T
10	chr10:63856958:C:T	0	63856958	T	C
10	chr10:63857202:A:G	0	63857202	G	A
10	chr10:63857639:C:T	0	63857639	T	C
10	chr10:63857788:C:T	0	63857788	T	C
10	chr10:63858044:C:T	0	63858044	T	C
10	chr10:63858571:C:G	0	63858571	G	C
10	chr10:63859113:T:C	0	63859113	C	T
10	chr10:63859576:C:A	0	63859576	A	C
10	chr10:63859811:T:C	0	63859811	C	T
10	chr10:63859825:A:G	0	63859825	G	A
10	chr10:63859978:C:T	0	63859978	T	C
10	chr10:63860894:A:G	0	63860894	G	A
10	chr10:63861374:G:A	0	63861374	A	G
10	chr10:63861994:G:T	0	63861994	T	G
10	chr10:63862227:G:T	0	63862227	T	G
10	chr10:63862332:G:C	0	63862332	C	G
10	chr10:63862450:T:C	0	63862450	C	T
10	chr10:63862517:C:T	0	63862517	T	C
10	chr10:63862535:A:G	0	63862535	G	A
10	chr10:63862734:C:T	0	63862734	T	C
10	chr10:63863169:T:A	0	63863169	A	T
10	chr10:63863274:T:TAC	0	63863274	TAC	T
10	chr10:63863400:C:G	0	63863400	G	C
10	chr10:63863518:G:A	0	63863518	A	G
10	chr10:63863547:T:C	0	63863547	C	T
10	chr10:63863714:T:A	0	63863714	A	T
10	chr10:63864324:A:T	0	63864324	T	A
10	chr10:63864381:T:C	0	63864381	C	T
10	chr10:63864629:G:A	0	63864629	A	G
10	chr10:63866069:G:GA	0	63866069	GA	G
10	chr10:63866499:C:T	0	63866499	T	C
10	chr10:63866801:T:C	0	63866801	C	T
10	chr10:63867166:A:G	0	63867166	G	A
10	chr10:63867816:C:G	0	63867816	G	C
10	chr10:63868887:G:A	0	63868887	A	G
10	chr10:63869189:G:A	0	63869189	A	G
10	chr10:63869393:C:G	0	63869393	G	C
10	chr10:63869406:A:G	0	63869406	G	A
10	chr10:63869447:C:T	0	63869447	T	C
10	chr10:63869730:T:C	0	63869730	C	T
10	chr10:63869733:T:C	0	63869733	C	T
10	chr10:63869952:T:C	0	63869952	C	T
10	chr10:63871686:A:G	0	63871686	G	A
10	chr10:63871873:G:A	0	63871873	A	G
10	chr10:63872408:T:A	0	63872408	A	T
10	chr10:63872514:G:A	0	63872514	A	G
10	chr10:63872617:A:T	0	63872617	T	A
10	chr10:63873006:T:C	0	63873006	C	T
10	chr10:63873052:A:G	0	63873052	G	A
10	chr10:63873157:G:C	0	63873157	C	G
10	chr10:63873277:T:G	0	63873277	G	T
10	chr10:63874083:G:T	0	63874083	T	G
10	chr10:63874140:A:C	0	63874140	C	A
10	chr10:63874271:T:C	0	63874271	C	T
10	chr10:63874352:A:G	0	63874352	G	A
10	chr10:63876922:T:TA	0	63876922	TA	T
10	chr10:63877627:A:C	0	63877627	C	A
10	chr10:63877920:C:T	0	63877920	T	C
10	chr10:63878814:T:G	0	63878814	G	T
10	chr10:63879334:C:T	0	63879334	T	C
10	chr10:63880008:G:C	0	63880008	C	G
10	chr10:63880737:C:T	0	63880737	T	C
10	chr10:63881190:G:A	0	63881190	A	G
10	chr10:63881880:C:A	0	63881880	A	C
10	chr10:63882877:G:C	0	63882877	C	G
10	chr10:63882971:C:T	0	63882971	T	C
10	chr10:63883825:A:G	0	63883825	G	A
10	chr10:63884327:T:C	0	63884327	C	T
10	chr10:63884827:G:A	0	63884827	A	G
10	chr10:63884911:G:A	0	63884911	A	G
10	chr10:63885309:G:T	0	63885309	T	G
10	chr10:63885851:T:A	0	63885851	A	T
10	chr10:63886152:C:T	0	63886152	T	C
10	chr10:63886971:C:T	0	63886971	T	C
10	chr10:63887020:C:A	0	63887020	A	C
10	chr10:63887063:A:G	0	63887063	G	A
10	chr10:63887392:C:G	0	63887392	G	C
10	chr10:63887459:T:C	0	63887459	C	T
10	chr10:63887612:A:G	0	63887612	G	A
10	chr10:63888154:A:G	0	63888154	G	A
10	chr10:63889242:C:T	0	63889242	T	C
10	chr10:63890396:G:T	0	63890396	T	G
10	chr10:63891019:C:T	0	63891019	T	C
10	chr10:63891179:T:G	0	63891179	G	T
10	chr10:63891550:C:A	0	63891550	A	C
10	chr10:63891619:C:T	0	63891619	T	C
10	chr10:63892883:A:G	0	63892883	G	A
10	chr10:63893302:T:C	0	63893302	C	T
10	chr10:63893315:T:G	0	63893315	G	T
10	chr10:63893767:G:A	0	63893767	A	G
10	chr10:63894450:G:A	0	63894450	A	G
10	chr10:63894794:A:G	0	63894794	G	A
10	chr10:63895011:T:G	0	63895011	G	T
10	chr10:63895336:A:G	0	63895336	G	A
10	chr10:63897216:C:T	0	63897216	T	C
10	chr10:63897677:G:A	0	63897677	A	G
10	chr10:63898179:T:A	0	63898179	A	T
10	chr10:63898515:T:C	0	63898515	C	T
10	chr10:63898721:C:A	0	63898721	A	C
10	chr10:63898984:T:C	0	63898984	C	T
10	chr10:63899782:T:A	0	63899782	A	T
10	chr10:63899897:A:G	0	63899897	G	A
10	chr10:63900023:T:C	0	63900023	C	T
10	chr10:63900199:G:T	0	63900199	T	G
10	chr10:63900216:A:G	0	63900216	G	A
10	chr10:63900233:T:C	0	63900233	C	T
10	chr10:63900638:G:A	0	63900638	A	G
10	chr10:63900869:T:C	0	63900869	C	T
10	chr10:63901166:C:T	0	63901166	T	C
10	chr10:63901222:A:G	0	63901222	G	A
10	chr10:63901400:T:C	0	63901400	C	T
10	chr10:63902391:A:G	0	63902391	G	A
10	chr10:63902544:C:T	0	63902544	T	C
10	chr10:63902821:C:T	0	63902821	T	C
10	chr10:63903029:C:A	0	63903029	A	C
10	chr10:63903120:T:C	0	63903120	C	T
10	chr10:63903417:A:T	0	63903417	T	A
10	chr10:63903788:A:G	0	63903788	G	A
10	chr10:63904055:G:T	0	63904055	T	G
10	chr10:63904143:C:T	0	63904143	T	C
10	chr10:63904287:A:G	0	63904287	G	A
10	chr10:63904762:G:A	0	63904762	A	G
10	chr10:63905409:C:T	0	63905409	T	C
10	chr10:63905790:C:T	0	63905790	T	C
10	chr10:63906213:G:A	0	63906213	A	G
10	chr10:63906425:C:T	0	63906425	T	C
10	chr10:63906962:C:T	0	63906962	T	C
10	chr10:63907024:G:A	0	63907024	A	G
10	chr10:63907181:C:T	0	63907181	T	C
10	chr10:63907480:G:C	0	63907480	C	G
10	chr10:63907493:A:G	0	63907493	G	A
10	chr10:63908028:C:G	0	63908028	G	C
10	chr10:63908105:C:G	0	63908105	G	C
10	chr10:63908404:G:A	0	63908404	A	G
10	chr10:63908641:A:G	0	63908641	G	A
10	chr10:63908864:G:C	0	63908864	C	G
10	chr10:63908937:T:C	0	63908937	C	T
10	chr10:63908994:C:T	0	63908994	T	C
10	chr10:63909147:G:A	0	63909147	A	G
10	chr10:63909183:G:A	0	63909183	A	G
10	chr10:63909309:A:G	0	63909309	G	A
10	chr10:63909453:C:G	0	63909453	G	C
10	chr10:63909655:A:G	0	63909655	G	A
10	chr10:63909723:GTTATT:G	0	63909723	G	GTTATT
10	chr10:63910426:G:C	0	63910426	C	G
10	chr10:63910617:G:T	0	63910617	T	G
10	chr10:63910633:A:G	0	63910633	G	A
10	chr10:63910775:G:A	0	63910775	A	G
10	chr10:63911035:A:G	0	63911035	G	A
10	chr10:63911073:G:C	0	63911073	C	G
10	chr10:63911128:G:A	0	63911128	A	G
10	chr10:63911349:T:A	0	63911349	A	T
10	chr10:63911540:A:T	0	63911540	T	A
10	chr10:63912155:G:T	0	63912155	T	G
10	chr10:63912206:TG:T	0	63912206	T	TG
10	chr10:63912482:C:T	0	63912482	T	C
10	chr10:63912546:G:A	0	63912546	A	G
10	chr10:63912712:G:A	0	63912712	A	G
10	chr10:63912773:C:T	0	63912773	T	C
10	chr10:63913031:T:C	0	63913031	C	T
10	chr10:63913076:T:C	0	63913076	C	T
10	chr10:63913410:C:T	0	63913410	T	C
10	chr10:63913661:G:A	0	63913661	A	G
10	chr10:63913785:G:A	0	63913785	A	G
10	chr10:63914063:T:A	0	63914063	A	T
10	chr10:63914472:T:C	0	63914472	C	T
10	chr10:63914480:G:A	0	63914480	A	G
10	chr10:63914649:A:AT	0	63914649	AT	A
10	chr10:63914691:A:G	0	63914691	G	A
10	chr10:63914715:A:G	0	63914715	G	A
10	chr10:63915007:G:A	0	63915007	A	G
10	chr10:63915195:A:G	0	63915195	G	A
10	chr10:63915659:A:G	0	63915659	G	A
10	chr10:63915835:A:T	0	63915835	T	A
10	chr10:63917035:T:C	0	63917035	C	T
10	chr10:63917416:G:A	0	63917416	A	G
10	chr10:63917722:G:A	0	63917722	A	G
10	chr10:63917746:C:T	0	63917746	T	C
10	chr10:63917874:C:T	0	63917874	T	C
10	chr10:63917915:GA:G	0	63917915	G	GA
10	chr10:63918120:C:T	0	63918120	T	C
10	chr10:63918167:G:A	0	63918167	A	G
10	chr10:63919091:G:T	0	63919091	T	G
10	chr10:63919922:T:A	0	63919922	A	T
10	chr10:63920191:A:AG	0	63920191	AG	A
10	chr10:63920227:G:A	0	63920227	A	G
10	chr10:63920724:A:G	0	63920724	G	A
10	chr10:63920883:T:TA	0	63920883	TA	T
10	chr10:63921198:G:A	0	63921198	A	G
10	chr10:63921220:C:T	0	63921220	T	C
10	chr10:63921382:A:G	0	63921382	G	A
10	chr10:63922884:G:A	0	63922884	A	G
10	chr10:63922929:C:T	0	63922929	T	C
10	chr10:63924712:C:T	0	63924712	T	C
10	chr10:63924935:GA:G	0	63924935	G	GA
10	chr10:63925923:G:A	0	63925923	A	G
10	chr10:63926583:G:A	0	63926583	A	G
10	chr10:63926597:G:A	0	63926597	A	G
10	chr10:63926938:C:T	0	63926938	T	C
10	chr10:63927175:A:T	0	63927175	T	A
10	chr10:63927608:C:T	0	63927608	T	C
10	chr10:63927609:G:A	0	63927609	A	G
10	chr10:63927894:T:A	0	63927894	A	T
10	chr10:63928693:T:C	0	63928693	C	T
10	chr10:63928816:A:G	0	63928816	G	A
10	chr10:63929155:T:G	0	63929155	G	T
10	chr10:63929965:C:T	0	63929965	T	C
10	chr10:63931088:G:A	0	63931088	A	G
10	chr10:63931225:C:G	0	63931225	G	C
10	chr10:63931268:C:A	0	63931268	A	C
10	chr10:63932168:G:A	0	63932168	A	G
10	chr10:63933919:T:A	0	63933919	A	T
10	chr10:63934447:A:G	0	63934447	G	A
10	chr10:63934843:G:GTT	0	63934843	GTT	G
10	chr10:63935683:C:T	0	63935683	T	C
10	chr10:63936323:G:A	0	63936323	A	G
10	chr10:63936862:A:G	0	63936862	G	A
10	chr10:63938847:CT:C	0	63938847	C	CT
10	chr10:63938979:C:CA	0	63938979	CA	C
10	chr10:63939416:G:A	0	63939416	A	G
10	chr10:63939510:A:G	0	63939510	G	A
10	chr10:63940407:A:T	0	63940407	T	A
10	chr10:63940795:T:G	0	63940795	G	T
10	chr10:63941062:A:G	0	63941062	G	A
10	chr10:63941118:A:G	0	63941118	G	A
10	chr10:63942200:A:G	0	63942200	G	A
10	chr10:63942240:T:C	0	63942240	C	T
10	chr10:63942545:C:T	0	63942545	T	C
10	chr10:63942873:A:G	0	63942873	G	A
10	chr10:63942999:T:C	0	63942999	C	T
10	chr10:63943075:A:G	0	63943075	G	A
10	chr10:63943531:C:G	0	63943531	G	C
10	chr10:63943704:G:T	0	63943704	T	G
10	chr10:63943868:C:A	0	63943868	A	C
10	chr10:63943974:C:T	0	63943974	T	C
10	chr10:63944250:G:T	0	63944250	T	G
10	chr10:63944357:A:G	0	63944357	G	A
10	chr10:63944421:G:T	0	63944421	T	G
10	chr10:63944495:A:C	0	63944495	C	A
10	chr10:63944883:C:T	0	63944883	T	C
10	chr10:63944922:A:G	0	63944922	G	A
10	chr10:63945188:G:A	0	63945188	A	G
10	chr10:63945226:T:C	0	63945226	C	T
10	chr10:63945463:C:T	0	63945463	T	C
10	chr10:63945590:C:T	0	63945590	T	C
10	chr10:63945606:C:T	0	63945606	T	C
10	chr10:63946051:G:A	0	63946051	A	G
10	chr10:63946052:T:G	0	63946052	G	T
10	chr10:63946333:C:G	0	63946333	G	C
10	chr10:63946585:A:C	0	63946585	C	A
10	chr10:63947149:T:C	0	63947149	C	T
10	chr10:63947182:C:T	0	63947182	T	C
10	chr10:63947200:G:A	0	63947200	A	G
10	chr10:63947257:A:G	0	63947257	G	A
10	chr10:63947411:C:T	0	63947411	T	C
10	chr10:63947460:C:G	0	63947460	G	C
10	chr10:63947942:A:G	0	63947942	G	A
10	chr10:63948013:CAGTT:C	0	63948013	C	CAGTT
10	chr10:63948240:G:T	0	63948240	T	G
10	chr10:63948241:G:T	0	63948241	T	G
10	chr10:63948438:A:T	0	63948438	T	A
10	chr10:63948604:C:A	0	63948604	A	C
10	chr10:63948840:G:A	0	63948840	A	G
10	chr10:63949475:T:A	0	63949475	A	T
10	chr10:63949638:C:G	0	63949638	G	C
10	chr10:63950154:C:T	0	63950154	T	C
10	chr10:63950184:A:T	0	63950184	T	A
10	chr10:63950587:G:A	0	63950587	A	G
10	chr10:63950611:G:A	0	63950611	A	G
10	chr10:63950730:C:T	0	63950730	T	C
10	chr10:63951191:T:G	0	63951191	G	T
10	chr10:63951464:G:A	0	63951464	A	G
10	chr10:63951571:A:T	0	63951571	T	A
10	chr10:63951773:G:A	0	63951773	A	G
10	chr10:63952285:T:G	0	63952285	G	T
10	chr10:63952371:G:A	0	63952371	A	G
10	chr10:63952635:G:T	0	63952635	T	G
10	chr10:63952697:G:A	0	63952697	A	G
10	chr10:63952853:A:G	0	63952853	G	A
10	chr10:63952941:G:A	0	63952941	A	G
10	chr10:63953055:G:A	0	63953055	A	G
10	chr10:63953431:G:A	0	63953431	A	G
10	chr10:63953574:G:A	0	63953574	A	G
10	chr10:63953685:G:T	0	63953685	T	G
10	chr10:63953902:C:G	0	63953902	G	C
10	chr10:63954082:A:G	0	63954082	G	A
10	chr10:63954308:A:T	0	63954308	T	A
10	chr10:63954450:A:G	0	63954450	G	A
10	chr10:63955190:A:G	0	63955190	G	A
10	chr10:63957674:C:T	0	63957674	T	C
10	chr10:63958603:T:A	0	63958603	A	T
10	chr10:63958919:A:G	0	63958919	G	A
10	chr10:63959052:C:T	0	63959052	T	C
10	chr10:63959208:G:A	0	63959208	A	G
10	chr10:63959240:G:C	0	63959240	C	G
10	chr10:63959620:C:T	0	63959620	T	C
10	chr10:63959646:A:G	0	63959646	G	A
10	chr10:63959838:T:C	0	63959838	C	T
10	chr10:63959866:T:C	0	63959866	C	T
10	chr10:63959885:G:T	0	63959885	T	G
10	chr10:63960148:A:G	0	63960148	G	A
10	chr10:63960215:A:T	0	63960215	T	A
10	chr10:63960922:T:C	0	63960922	C	T
10	chr10:63961086:C:T	0	63961086	T	C
10	chr10:63962338:G:A	0	63962338	A	G
10	chr10:63963070:A:G	0	63963070	G	A
10	chr10:63963080:G:T	0	63963080	T	G
10	chr10:63963385:T:A	0	63963385	A	T
10	chr10:63963706:G:A	0	63963706	A	G
10	chr10:63964052:C:CTCTT	0	63964052	CTCTT	C
10	chr10:63964295:G:T	0	63964295	T	G
10	chr10:63964353:T:C	0	63964353	C	T
10	chr10:63964515:A:G	0	63964515	G	A
10	chr10:63964997:TTATC:T	0	63964997	T	TTATC
10	chr10:63965354:G:A	0	63965354	A	G
10	chr10:63965574:C:T	0	63965574	T	C
10	chr10:63966697:T:C	0	63966697	C	T
10	chr10:63966775:A:G	0	63966775	G	A
10	chr10:63967160:A:G	0	63967160	G	A
10	chr10:63967269:G:T	0	63967269	T	G
10	chr10:63967350:A:G	0	63967350	G	A
10	chr10:63968320:A:G	0	63968320	G	A
10	chr10:63968593:T:C	0	63968593	C	T
10	chr10:63968760:G:A	0	63968760	A	G
10	chr10:63969575:G:A	0	63969575	A	G
10	chr10:63970187:C:T	0	63970187	T	C
10	chr10:63970313:A:G	0	63970313	G	A
10	chr10:63970397:A:G	0	63970397	G	A
10	chr10:63970458:G:T	0	63970458	T	G
10	chr10:63970516:G:A	0	63970516	A	G
10	chr10:63970894:A:G	0	63970894	G	A
10	chr10:63971287:G:A	0	63971287	A	G
10	chr10:63971464:C:A	0	63971464	A	C
10	chr10:63972631:A:G	0	63972631	G	A
10	chr10:63972695:T:C	0	63972695	C	T
10	chr10:63972738:T:G	0	63972738	G	T
10	chr10:63973100:T:G	0	63973100	G	T
10	chr10:63973282:G:A	0	63973282	A	G
10	chr10:63973658:T:C	0	63973658	C	T
10	chr10:63973795:G:C	0	63973795	C	G
10	chr10:63974160:C:T	0	63974160	T	C
10	chr10:63974485:A:G	0	63974485	G	A
10	chr10:63975268:T:A	0	63975268	A	T
10	chr10:63976137:C:T	0	63976137	T	C
10	chr10:63976293:G:T	0	63976293	T	G
10	chr10:63976336:G:A	0	63976336	A	G
10	chr10:63976704:C:T	0	63976704	T	C
10	chr10:63976814:C:G	0	63976814	G	C
10	chr10:63976980:C:T	0	63976980	T	C
10	chr10:63977097:A:G	0	63977097	G	A
10	chr10:63977132:C:T	0	63977132	T	C
10	chr10:63977268:C:T	0	63977268	T	C
10	chr10:63977330:T:C	0	63977330	C	T
10	chr10:63977772:C:T	0	63977772	T	C
10	chr10:63978319:T:C	0	63978319	C	T
10	chr10:63978423:T:C	0	63978423	C	T
10	chr10:63978527:G:A	0	63978527	A	G
10	chr10:63978722:C:A	0	63978722	A	C
10	chr10:63978823:C:T	0	63978823	T	C
10	chr10:63978995:T:C	0	63978995	C	T
10	chr10:63979049:G:A	0	63979049	A	G
10	chr10:63979132:T:G	0	63979132	G	T
10	chr10:63979264:C:G	0	63979264	G	C
10	chr10:63979395:C:G	0	63979395	G	C
10	chr10:63979691:G:T	0	63979691	T	G
10	chr10:63979819:G:A	0	63979819	A	G
10	chr10:63980527:G:A	0	63980527	A	G
10	chr10:63980531:ACT:A	0	63980531	A	ACT
10	chr10:63980538:G:A	0	63980538	A	G
10	chr10:63980633:T:C	0	63980633	C	T
10	chr10:63980655:G:A	0	63980655	A	G
10	chr10:63980665:C:G	0	63980665	G	C
10	chr10:63980690:G:A	0	63980690	A	G
10	chr10:63980815:T:TA	0	63980815	TA	T
10	chr10:63981047:G:A	0	63981047	A	G
10	chr10:63981279:C:G	0	63981279	G	C
10	chr10:63981490:T:C	0	63981490	C	T
10	chr10:63982092:C:T	0	63982092	T	C
10	chr10:63982139:C:T	0	63982139	T	C
10	chr10:63982961:A:T	0	63982961	T	A
10	chr10:63982974:A:G	0	63982974	G	A
10	chr10:63983571:AG:A	0	63983571	A	AG
10	chr10:63983598:A:C	0	63983598	C	A
10	chr10:63983788:C:T	0	63983788	T	C
10	chr10:63983855:T:A	0	63983855	A	T
10	chr10:63983934:A:G	0	63983934	G	A
10	chr10:63983954:T:G	0	63983954	G	T
10	chr10:63984208:G:A	0	63984208	A	G
10	chr10:63984749:T:C	0	63984749	C	T
10	chr10:63984800:A:G	0	63984800	G	A
10	chr10:63985784:T:C	0	63985784	C	T
10	chr10:63985886:C:T	0	63985886	T	C
10	chr10:63986241:G:A	0	63986241	A	G
10	chr10:63986889:C:T	0	63986889	T	C
10	chr10:63987432:A:G	0	63987432	G	A
10	chr10:63987671:A:G	0	63987671	G	A
10	chr10:63987790:G:A	0	63987790	A	G
10	chr10:63987802:G:T	0	63987802	T	G
10	chr10:63987803:C:T	0	63987803	T	C
10	chr10:63988055:A:G	0	63988055	G	A
10	chr10:63988068:T:C	0	63988068	C	T
10	chr10:63988091:C:T	0	63988091	T	C
10	chr10:63988655:C:T	0	63988655	T	C
10	chr10:63988762:A:G	0	63988762	G	A
10	chr10:63988782:T:C	0	63988782	C	T
10	chr10:63988916:G:T	0	63988916	T	G
10	chr10:63988944:C:T	0	63988944	T	C
10	chr10:63989158:C:G	0	63989158	G	C
10	chr10:63989500:T:C	0	63989500	C	T
10	chr10:63989782:C:T	0	63989782	T	C
10	chr10:63990483:A:C	0	63990483	C	A
10	chr10:63990539:C:T	0	63990539	T	C
10	chr10:63990818:T:C	0	63990818	C	T
10	chr10:63991495:C:T	0	63991495	T	C
10	chr10:63991836:A:G	0	63991836	G	A
10	chr10:63992104:G:C	0	63992104	C	G
10	chr10:63993136:C:G	0	63993136	G	C
10	chr10:63993174:C:T	0	63993174	T	C
10	chr10:63993361:TTAGCACA:T	0	63993361	T	TTAGCACA
10	chr10:63993650:C:G	0	63993650	G	C
10	chr10:63993823:C:T	0	63993823	T	C
10	chr10:63994034:A:G	0	63994034	G	A
10	chr10:63994437:A:G	0	63994437	G	A
10	chr10:63994590:C:T	0	63994590	T	C
10	chr10:63994886:G:A	0	63994886	A	G
10	chr10:63995020:G:A	0	63995020	A	G
10	chr10:63995540:A:G	0	63995540	G	A
10	chr10:63995621:G:A	0	63995621	A	G
10	chr10:63996011:C:T	0	63996011	T	C
10	chr10:63996217:G:A	0	63996217	A	G
10	chr10:63996652:G:A	0	63996652	A	G
10	chr10:63997053:C:T	0	63997053	T	C
10	chr10:63997089:A:G	0	63997089	G	A
10	chr10:63998215:G:A	0	63998215	A	G
10	chr10:63998249:C:T	0	63998249	T	C
10	chr10:63998614:T:C	0	63998614	C	T
10	chr10:63999478:C:T	0	63999478	T	C
10	chr10:64000074:A:G	0	64000074	G	A
10	chr10:64000663:T:G	0	64000663	G	T
10	chr10:64000951:C:T	0	64000951	T	C
10	chr10:64001067:T:C	0	64001067	C	T
10	chr10:64001074:A:G	0	64001074	G	A
10	chr10:64001442:C:T	0	64001442	T	C
10	chr10:64001691:A:G	0	64001691	G	A
10	chr10:64001877:A:C	0	64001877	C	A
10	chr10:64002199:G:A	0	64002199	A	G
10	chr10:64002458:A:T	0	64002458	T	A
10	chr10:64002555:C:T	0	64002555	T	C
10	chr10:64002580:G:A	0	64002580	A	G
10	chr10:64002745:A:G	0	64002745	G	A
10	chr10:64003231:T:C	0	64003231	C	T
10	chr10:64003631:A:G	0	64003631	G	A
10	chr10:64003929:A:G	0	64003929	G	A
10	chr10:64004320:TA:T	0	64004320	T	TA
10	chr10:64004435:T:C	0	64004435	C	T
10	chr10:64004650:C:T	0	64004650	T	C
10	chr10:64005065:T:C	0	64005065	C	T
10	chr10:64005588:A:G	0	64005588	G	A
10	chr10:64005624:T:C	0	64005624	C	T
10	chr10:64005767:C:T	0	64005767	T	C
10	chr10:64006114:C:T	0	64006114	T	C
10	chr10:64006308:G:A	0	64006308	A	G
10	chr10:64006878:G:A	0	64006878	A	G
10	chr10:64006983:G:A	0	64006983	A	G
10	chr10:64007056:G:A	0	64007056	A	G
10	chr10:64007145:A:C	0	64007145	C	A
10	chr10:64007774:C:T	0	64007774	T	C
10	chr10:64007775:A:T	0	64007775	T	A
10	chr10:64007806:T:C	0	64007806	C	T
10	chr10:64008098:C:T	0	64008098	T	C
10	chr10:64008251:A:T	0	64008251	T	A
10	chr10:64008915:A:G	0	64008915	G	A
10	chr10:64008950:G:A	0	64008950	A	G
10	chr10:64009473:T:G	0	64009473	G	T
10	chr10:64009530:G:A	0	64009530	A	G
10	chr10:64009803:T:C	0	64009803	C	T
10	chr10:64010106:T:C	0	64010106	C	T
10	chr10:64010629:G:A	0	64010629	A	G
10	chr10:64011133:G:A	0	64011133	A	G
10	chr10:64011242:G:A	0	64011242	A	G
10	chr10:64011562:A:G	0	64011562	G	A
10	chr10:64011692:T:G	0	64011692	G	T
10	chr10:64011835:CA:C	0	64011835	C	CA
10	chr10:64012261:A:T	0	64012261	T	A
10	chr10:64012388:A:G	0	64012388	G	A
10	chr10:64012693:G:A	0	64012693	A	G
10	chr10:64012835:T:C	0	64012835	C	T
10	chr10:64012852:G:T	0	64012852	T	G
10	chr10:64012914:G:A	0	64012914	A	G
10	chr10:64013158:G:A	0	64013158	A	G
10	chr10:64013452:G:A	0	64013452	A	G
10	chr10:64014254:A:G	0	64014254	G	A
10	chr10:64016058:T:C	0	64016058	C	T
10	chr10:64016168:C:A	0	64016168	A	C
10	chr10:64016303:G:A	0	64016303	A	G
10	chr10:64016619:A:G	0	64016619	G	A
10	chr10:64016699:G:A	0	64016699	A	G
10	chr10:64016974:G:A	0	64016974	A	G
10	chr10:64017547:C:T	0	64017547	T	C
10	chr10:64017689:T:G	0	64017689	G	T
10	chr10:64017861:A:G	0	64017861	G	A
10	chr10:64018006:C:T	0	64018006	T	C
10	chr10:64019321:C:T	0	64019321	T	C
10	chr10:64019815:C:T	0	64019815	T	C
10	chr10:64020976:T:G	0	64020976	G	T
10	chr10:64021400:C:A	0	64021400	A	C
10	chr10:64021421:G:A	0	64021421	A	G
10	chr10:64021515:C:G	0	64021515	G	C
10	chr10:64022126:C:T	0	64022126	T	C
10	chr10:64022931:A:G	0	64022931	G	A
10	chr10:64023396:G:A	0	64023396	A	G
10	chr10:64023464:A:G	0	64023464	G	A
10	chr10:64023676:GCAGT:G	0	64023676	G	GCAGT
10	chr10:64023950:G:A	0	64023950	A	G
10	chr10:64024037:G:A	0	64024037	A	G
10	chr10:64024092:C:T	0	64024092	T	C
10	chr10:64024412:A:G	0	64024412	G	A
10	chr10:64025185:T:C	0	64025185	C	T
10	chr10:64025403:A:G	0	64025403	G	A
10	chr10:64025720:C:T	0	64025720	T	C
10	chr10:64025779:T:TA	0	64025779	TA	T
10	chr10:64027047:C:T	0	64027047	T	C
10	chr10:64027604:A:G	0	64027604	G	A
10	chr10:64029293:A:G	0	64029293	G	A
10	chr10:64029718:A:G	0	64029718	G	A
10	chr10:64031582:C:T	0	64031582	T	C
10	chr10:64032030:AG:A	0	64032030	A	AG
10	chr10:64032183:G:A	0	64032183	A	G
10	chr10:64033316:A:G	0	64033316	G	A
10	chr10:64033768:G:A	0	64033768	A	G
10	chr10:64034110:G:T	0	64034110	T	G
10	chr10:64034234:C:T	0	64034234	T	C
10	chr10:64034354:G:C	0	64034354	C	G
10	chr10:64035566:A:G	0	64035566	G	A
10	chr10:64036249:C:T	0	64036249	T	C
10	chr10:64036271:G:A	0	64036271	A	G
10	chr10:64036433:C:T	0	64036433	T	C
10	chr10:64036864:C:G	0	64036864	G	C
10	chr10:64037047:G:A	0	64037047	A	G
10	chr10:64037796:T:C	0	64037796	C	T
10	chr10:64037989:A:G	0	64037989	G	A
10	chr10:64038318:C:T	0	64038318	T	C
10	chr10:64038572:A:G	0	64038572	G	A
10	chr10:64039231:C:T	0	64039231	T	C
10	chr10:64039457:G:A	0	64039457	A	G
10	chr10:64039993:A:G	0	64039993	G	A
10	chr10:64040422:A:G	0	64040422	G	A
10	chr10:64042259:G:A	0	64042259	A	G
10	chr10:64043445:C:T	0	64043445	T	C
10	chr10:64047649:G:A	0	64047649	A	G
10	chr10:64049688:G:A	0	64049688	A	G
10	chr10:64050901:G:A	0	64050901	A	G
10	chr10:64051077:G:T	0	64051077	T	G
10	chr10:64051246:A:G	0	64051246	G	A
10	chr10:64051532:C:T	0	64051532	T	C
10	chr10:64054872:T:C	0	64054872	C	T
10	chr10:64055817:A:G	0	64055817	G	A
10	chr10:64056165:A:G	0	64056165	G	A
10	chr10:64057595:A:G	0	64057595	G	A
10	chr10:64057715:A:G	0	64057715	G	A
10	chr10:64058032:C:T	0	64058032	T	C
10	chr10:64058085:C:T	0	64058085	T	C
10	chr10:64058097:C:T	0	64058097	T	C
10	chr10:64058699:A:G	0	64058699	G	A
10	chr10:64058802:A:G	0	64058802	G	A
10	chr10:64059276:A:G	0	64059276	G	A
10	chr10:64060424:C:T	0	64060424	T	C
10	chr10:64060516:G:A	0	64060516	A	G
10	chr10:64060817:T:C	0	64060817	C	T
10	chr10:64061038:A:G	0	64061038	G	A
10	chr10:64061530:C:T	0	64061530	T	C
10	chr10:64061636:A:G	0	64061636	G	A
10	chr10:64062273:G:A	0	64062273	A	G
10	chr10:64062811:G:A	0	64062811	A	G
10	chr10:64063294:T:C	0	64063294	C	T
10	chr10:64063686:C:T	0	64063686	T	C
10	chr10:64064029:G:A	0	64064029	A	G
10	chr10:64064147:A:AGAATT	0	64064147	AGAATT	A
10	chr10:64064319:T:C	0	64064319	C	T
10	chr10:64064427:T:C	0	64064427	C	T
10	chr10:64065555:A:G	0	64065555	G	A
10	chr10:64066106:A:G	0	64066106	G	A
10	chr10:64066114:C:T	0	64066114	T	C
10	chr10:64066939:C:T	0	64066939	T	C
10	chr10:64067546:C:T	0	64067546	T	C
10	chr10:64067959:T:G	0	64067959	G	T
10	chr10:64068101:A:C	0	64068101	C	A
10	chr10:64068984:A:G	0	64068984	G	A
10	chr10:64069428:A:C	0	64069428	C	A
10	chr10:64070557:C:T	0	64070557	T	C
10	chr10:64070947:G:C	0	64070947	C	G
10	chr10:64071742:G:A	0	64071742	A	G
10	chr10:64072271:T:C	0	64072271	C	T
10	chr10:64072356:T:C	0	64072356	C	T
10	chr10:64072700:A:G	0	64072700	G	A
10	chr10:64072776:G:T	0	64072776	T	G
10	chr10:64073260:A:G	0	64073260	G	A
10	chr10:64073983:A:G	0	64073983	G	A
10	chr10:64074021:G:T	0	64074021	T	G
10	chr10:64074225:G:A	0	64074225	A	G
10	chr10:64074405:G:A	0	64074405	A	G
10	chr10:64074896:G:C	0	64074896	C	G
10	chr10:64075489:A:G	0	64075489	G	A
10	chr10:64075623:G:A	0	64075623	A	G
10	chr10:64075688:A:T	0	64075688	T	A
10	chr10:64076079:C:T	0	64076079	T	C
10	chr10:64076257:A:G	0	64076257	G	A
10	chr10:64076260:G:A	0	64076260	A	G
10	chr10:64076393:C:T	0	64076393	T	C
10	chr10:64077208:G:A	0	64077208	A	G
10	chr10:64077250:A:G	0	64077250	G	A
10	chr10:64077989:A:G	0	64077989	G	A
10	chr10:64078214:G:A	0	64078214	A	G
10	chr10:64079200:C:T	0	64079200	T	C
10	chr10:64080826:ACTT:A	0	64080826	A	ACTT
10	chr10:64080926:A:G	0	64080926	G	A
10	chr10:64081003:A:G	0	64081003	G	A
10	chr10:64081386:G:A	0	64081386	A	G
```
