## Supplementary material for "Characterization of shared and ancestry-specific signals driving complex traits using multi-ancestry fine-mapping": mesusieoutput

```
                 eur          afr      eur_afr
   [1,] 0.0001812766 0.0001697793 5.530382e-05
   [2,] 0.0001767612 0.0001740548 5.596531e-05
   [3,] 0.0002122311 0.0001729831 7.070246e-05
   [4,] 0.0001408862 0.0001712611 4.602720e-05
   [5,] 0.0001417387 0.0001712415 4.610340e-05
   [6,] 0.0001605429 0.0001495389 5.524355e-05
   [7,] 0.0001487049 0.0001536520 4.574081e-05
   [8,] 0.0001488370 0.0001563847 5.356256e-05
   [9,] 0.0001334422 0.0001903247 3.746605e-05
  [10,] 0.0001830771 0.0001691163 5.678651e-05
  [11,] 0.0001407893 0.0001713738 4.608927e-05
  [12,] 0.0001509508 0.0001571027 4.416930e-05
  [13,] 0.0001559598 0.0001595427 6.041447e-05
  [14,] 0.0001559160 0.0001363243 4.153457e-05
  [15,] 0.0001721290 0.0001831970 5.134932e-05
  [16,] 0.0001189285 0.0001646804 3.795034e-05
  [17,] 0.0001640876 0.0001733470 5.210611e-05
  [18,] 0.0001495817 0.0001472874 4.295436e-05
  [19,] 0.0001756609 0.0001497288 5.786754e-05
  [20,] 0.0001251591 0.0001367384 3.553991e-05
  [21,] 0.0001577672 0.0001542823 3.640970e-05
  [22,] 0.0001553725 0.0001834044 3.509596e-05
  [23,] 0.0001720930 0.0001723578 5.707944e-05
  [24,] 0.0001567008 0.0001678311 5.056607e-05
  [25,] 0.0001794851 0.0001425089 4.762478e-05
  [26,] 0.0001627134 0.0001783464 6.665078e-05
  [27,] 0.0001698407 0.0001746110 6.086016e-05
  [28,] 0.0001713570 0.0001814637 5.835354e-05
  [29,] 0.0001713641 0.0001417424 4.616327e-05
  [30,] 0.0001935588 0.0001729960 6.545738e-05
  [31,] 0.0005934193 0.0001741290 2.083607e-04
  [32,] 0.0001505497 0.0001708268 4.906034e-05
  [33,] 0.0001540624 0.0001687263 4.628646e-05
  [34,] 0.0001526992 0.0001717604 5.017527e-05
  [35,] 0.0005599049 0.0001735768 1.708635e-04
  [36,] 0.0001536393 0.0001682183 4.624043e-05
  [37,] 0.0004186136 0.0001698118 1.036270e-04
  [38,] 0.0001636592 0.0001486715 5.252005e-05
  [39,] 0.0001512044 0.0001398224 4.251560e-05
  [40,] 0.0002250908 0.0001585281 8.351842e-05
  [41,] 0.0001822662 0.0001728826 6.112875e-05
  [42,] 0.0001485160 0.0002383605 3.536935e-05
  [43,] 0.0001682209 0.0002781606 3.511341e-05
  [44,] 0.0004135862 0.0001785012 2.477917e-04
  [45,] 0.0005834877 0.0001745060 2.237206e-04
  [46,] 0.0004624227 0.0002763773 4.095949e-05
  [47,] 0.0004505266 0.0001480227 6.411633e-05
  [48,] 0.0001503236 0.0001704704 4.897260e-05
  [49,] 0.0003198179 0.0001503718 5.066161e-05
  [50,] 0.0003545264 0.0001530853 1.317045e-04
  [51,] 0.0004288669 0.0001584674 1.737996e-04
  [52,] 0.0004561298 0.0001589970 5.746658e-05
  [53,] 0.0003662099 0.0001549395 1.372648e-04
  [54,] 0.0006199106 0.0001745927 2.422474e-04
  [55,] 0.0004092761 0.0001520490 1.457385e-04
  [56,] 0.0004366933 0.0001531629 5.910510e-05
  [57,] 0.0003390551 0.0001793972 2.129663e-04
  [58,] 0.0001449615 0.0001555781 3.836538e-05
  [59,] 0.0005631369 0.0001744986 2.156070e-04
  [60,] 0.0001617910 0.0009566105 9.916271e-05
  [61,] 0.0001545410 0.0001711915 5.171408e-05
  [62,] 0.0004162172 0.0001471110 6.229157e-05
  [63,] 0.0005846568 0.0001745453 2.262786e-04
  [64,] 0.0001713719 0.0002124919 7.013391e-05
  [65,] 0.0001418235 0.0001699041 4.215569e-05
  [66,] 0.0004519900 0.0001580379 5.777499e-05
  [67,] 0.0005446930 0.0001742498 1.960915e-04
  [68,] 0.0001874594 0.0001524650 4.907546e-05
  [69,] 0.0001821097 0.0001518730 4.874640e-05
  [70,] 0.0005616282 0.0002091081 4.907758e-05
  [71,] 0.0004257707 0.0001784029 4.937841e-05
  [72,] 0.0004440990 0.0001792489 5.005137e-05
  [73,] 0.0001708173 0.0015136387 2.359773e-04
  [74,] 0.0005305627 0.0001742166 1.901704e-04
  [75,] 0.0004407235 0.0001828792 4.904246e-05
  [76,] 0.0001791549 0.0001726765 6.161186e-05
  [77,] 0.0001898168 0.0001524509 4.953523e-05
  [78,] 0.0001550741 0.0001707760 5.133955e-05
  [79,] 0.0001708230 0.0018645899 2.828699e-04
  [80,] 0.0001605268 0.0002400330 6.466088e-05
  [81,] 0.0001781746 0.0001728930 6.167633e-05
  [82,] 0.0001456054 0.0001741646 4.626888e-05
  [83,] 0.0004716290 0.0001920081 4.884301e-05
  [84,] 0.0005570603 0.0002691287 4.318749e-05
  [85,] 0.0001804233 0.0001630610 5.375670e-05
  [86,] 0.0005515801 0.0006358103 3.587339e-05
  [87,] 0.0005159703 0.0001744912 1.967485e-04
  [88,] 0.0001510598 0.0001729450 4.991917e-05
  [89,] 0.0005318646 0.0006593369 3.570150e-05
  [90,] 0.0004989715 0.0006017124 3.574486e-05
  [91,] 0.0005725456 0.0006490028 3.597202e-05
  [92,] 0.0006237603 0.0004057517 3.897480e-05
  [93,] 0.0001499583 0.0001705450 4.879676e-05
  [94,] 0.0005452695 0.0005303023 3.636839e-05
  [95,] 0.0006549906 0.0001693902 2.395856e-04
  [96,] 0.0001612228 0.0002016887 5.559319e-05
  [97,] 0.0004563339 0.0002942157 3.988265e-05
  [98,] 0.0005211110 0.0004926478 3.646190e-05
  [99,] 0.0001609133 0.0002121625 5.793745e-05
 [100,] 0.0001495535 0.0001829734 5.066251e-05
 [101,] 0.0002101531 0.0002620793 3.523863e-05
 [102,] 0.0001542643 0.0001749630 5.172161e-05
 [103,] 0.0001391390 0.0001707337 4.566201e-05
 [104,] 0.0001772976 0.0001885585 3.556187e-05
 [105,] 0.0001643706 0.0001454132 4.975353e-05
 [106,] 0.0001895708 0.0001901039 3.594331e-05
 [107,] 0.0001938216 0.0001919626 3.617672e-05
 [108,] 0.0003166235 0.0001857787 2.517670e-04
 [109,] 0.0001428742 0.0001712065 4.684455e-05
 [110,] 0.0001686766 0.0001530777 5.684413e-05
 [111,] 0.0001524592 0.0001626846 5.695444e-05
 [112,] 0.0001645617 0.0001517097 5.377244e-05
 [113,] 0.0002044996 0.0001765675 6.056355e-05
 [114,] 0.0001403267 0.0001708800 4.624449e-05
 [115,] 0.0001435863 0.0001707438 4.676955e-05
 [116,] 0.0001539032 0.0001735698 4.969347e-05
 [117,] 0.0001433295 0.0001707446 4.676622e-05
 [118,] 0.0001505039 0.0001706358 4.889816e-05
 [119,] 0.0001731575 0.0001356820 4.501975e-05
 [120,] 0.0001570832 0.0001742420 5.000642e-05
 [121,] 0.0002012383 0.0002253218 3.548830e-05
 [122,] 0.0001445787 0.0001712022 4.742387e-05
 [123,] 0.0001505215 0.0001706519 4.915538e-05
 [124,] 0.0001405066 0.0001518749 4.515334e-05
 [125,] 0.0001390733 0.0004302455 1.048483e-04
 [126,] 0.0001831944 0.0001734504 5.966708e-05
 [127,] 0.0001680666 0.0002138371 3.506994e-05
 [128,] 0.0001598711 0.0001913711 6.349780e-05
 [129,] 0.0003003126 0.0001745758 1.083519e-04
 [130,] 0.0001595257 0.0001775743 5.810551e-05
 [131,] 0.0001594868 0.0001778896 5.817288e-05
 [132,] 0.0003037919 0.0001871250 2.298113e-04
 [133,] 0.0002975958 0.0001891334 2.299507e-04
 [134,] 0.0002316063 0.0002292451 1.640838e-04
 [135,] 0.0003020952 0.0002140429 4.894227e-04
 [136,] 0.0001587265 0.0001838964 5.929180e-05
 [137,] 0.0002975893 0.0001880721 2.222457e-04
 [138,] 0.0001429110 0.0001937783 5.696047e-05
 [139,] 0.0001397339 0.0001938709 5.179619e-05
 [140,] 0.0001451801 0.0002485033 3.646999e-05
 [141,] 0.0001429495 0.0001712542 4.739551e-05
 [142,] 0.0001400290 0.0001727462 4.691911e-05
 [143,] 0.0001801057 0.0001373590 4.379602e-05
 [144,] 0.0002993508 0.0001873522 2.197454e-04
 [145,] 0.0001263648 0.0001728626 3.905703e-05
 [146,] 0.0002972826 0.0002109777 4.279536e-04
 [147,] 0.0001596252 0.0002085432 6.899823e-05
 [148,] 0.0001506343 0.0001727621 4.948737e-05
 [149,] 0.0001434293 0.0001723347 4.781505e-05
 [150,] 0.0001581436 0.0001961186 6.251106e-05
 [151,] 0.0001558187 0.0001738241 4.994706e-05
 [152,] 0.0001605161 0.0002008695 3.518748e-05
 [153,] 0.0001590962 0.0002095802 6.837162e-05
 [154,] 0.0001595293 0.0001745445 5.670151e-05
 [155,] 0.0001508187 0.0001728271 4.949007e-05
 [156,] 0.0001513978 0.0001706375 4.915312e-05
 [157,] 0.0001433028 0.0001712442 4.752958e-05
 [158,] 0.0001510072 0.0001706756 4.902853e-05
 [159,] 0.0001587673 0.0001772061 5.677890e-05
 [160,] 0.0001529501 0.0001706407 4.971081e-05
 [161,] 0.0001593928 0.0002027310 6.661077e-05
 [162,] 0.0001633318 0.0001943155 3.520429e-05
 [163,] 0.0002997664 0.0002108001 4.414492e-04
 [164,] 0.0001509539 0.0001707676 4.899261e-05
 [165,] 0.0001446168 0.0001710640 4.784387e-05
 [166,] 0.0002951138 0.0001859411 1.971634e-04
 [167,] 0.0001565324 0.0001606952 4.793647e-05
 [168,] 0.0001594371 0.0001710787 5.531314e-05
 [169,] 0.0001397535 0.0001730413 4.629072e-05
 [170,] 0.0001421111 0.0001712401 4.704150e-05
 [171,] 0.0003039702 0.0001742255 1.069990e-04
 [172,] 0.0002908316 0.0001876273 2.017946e-04
 [173,] 0.0003001356 0.0001882476 2.308083e-04
 [174,] 0.0001620408 0.0001607901 5.645154e-05
 [175,] 0.0001730673 0.0001941523 3.530346e-05
 [176,] 0.0001399443 0.0001725371 4.678467e-05
 [177,] 0.0001589182 0.0001730773 5.550979e-05
 [178,] 0.0001508266 0.0001706351 4.901828e-05
 [179,] 0.0001625532 0.0001531182 5.319450e-05
 [180,] 0.0001583561 0.0002084208 6.635653e-05
 [181,] 0.0001618980 0.0001606634 5.629349e-05
 [182,] 0.0001983337 0.0001745468 6.097970e-05
 [183,] 0.0001513195 0.0001707695 4.905339e-05
 [184,] 0.0001585753 0.0001651946 5.212387e-05
 [185,] 0.0001429411 0.0001711063 4.726519e-05
 [186,] 0.0001668376 0.0001362463 4.362621e-05
 [187,] 0.0001685566 0.0001737110 5.370248e-05
 [188,] 0.0001742791 0.0001600157 3.699246e-05
 [189,] 0.0001738082 0.0001918751 3.536387e-05
 [190,] 0.0001608422 0.0001735181 5.367179e-05
 [191,] 0.0001610392 0.0002000838 7.192748e-05
 [192,] 0.0001577414 0.0001855822 5.809739e-05
 [193,] 0.0002907290 0.0001748611 1.063204e-04
 [194,] 0.0001514805 0.0001706673 4.913276e-05
 [195,] 0.0001508691 0.0001706693 4.901326e-05
 [196,] 0.0001581247 0.0001849296 5.869978e-05
 [197,] 0.0001406983 0.0001725208 4.722071e-05
 [198,] 0.0002224889 0.0001627096 7.166336e-05
 [199,] 0.0001384253 0.0001735181 4.609730e-05
 [200,] 0.0001671364 0.0001361418 4.421178e-05
 [201,] 0.0001577760 0.0001618846 5.042559e-05
 [202,] 0.0001509045 0.0001707695 4.899030e-05
 [203,] 0.0001410573 0.0001725001 4.739694e-05
 [204,] 0.0001580851 0.0001626400 5.099197e-05
 [205,] 0.0001716723 0.0001934161 3.533883e-05
 [206,] 0.0001437924 0.0001713520 4.783006e-05
 [207,] 0.0001555793 0.0001657081 4.964585e-05
 [208,] 0.0001586990 0.0001626452 5.152615e-05
 [209,] 0.0001593059 0.0001735003 5.608961e-05
 [210,] 0.0001403550 0.0001725290 4.701570e-05
 [211,] 0.0001507133 0.0001728288 4.946923e-05
 [212,] 0.0001605309 0.0001896703 3.520532e-05
 [213,] 0.0001579455 0.0001627790 5.090500e-05
 [214,] 0.0001580156 0.0001628619 5.099979e-05
 [215,] 0.0001424624 0.0001712463 4.719002e-05
 [216,] 0.0001681846 0.0001894687 3.528012e-05
 [217,] 0.0001579860 0.0001629320 5.100548e-05
 [218,] 0.0001397939 0.0001725528 4.669633e-05
 [219,] 0.0002973263 0.0001887370 2.280349e-04
 [220,] 0.0001399558 0.0001725582 4.679669e-05
 [221,] 0.0001582177 0.0001616002 5.072368e-05
 [222,] 0.0001584283 0.0001606942 5.054088e-05
 [223,] 0.0001412693 0.0001712151 4.666392e-05
 [224,] 0.0001630980 0.0001647397 5.890082e-05
 [225,] 0.0001582322 0.0001617561 5.078941e-05
 [226,] 0.0001447177 0.0001723610 4.844654e-05
 [227,] 0.0001627177 0.0001633489 5.549347e-05
 [228,] 0.0003004249 0.0002104910 4.431554e-04
 [229,] 0.0001513873 0.0001706431 4.913682e-05
 [230,] 0.0002863955 0.0001744880 1.023385e-04
 [231,] 0.0001710684 0.0001363171 4.435507e-05
 [232,] 0.0001998843 0.0001747810 6.110976e-05
 [233,] 0.0001392860 0.0001552629 4.303386e-05
 [234,] 0.0001557948 0.0001570848 4.872192e-05
 [235,] 0.0002820504 0.0001843603 1.561706e-04
 [236,] 0.0001505763 0.0001728240 4.945137e-05
 [237,] 0.0001501802 0.0001641085 4.748022e-05
 [238,] 0.0001509754 0.0001640539 4.788207e-05
 [239,] 0.0002920848 0.0002036095 3.219229e-04
 [240,] 0.0001602304 0.0001589750 5.104459e-05
 [241,] 0.0001630273 0.0001374780 4.098706e-05
 [242,] 0.0001614477 0.0001654362 5.472064e-05
 [243,] 0.0001442915 0.0001728857 4.917409e-05
 [244,] 0.0001600466 0.0001610253 5.198075e-05
 [245,] 0.0001754955 0.0001680936 3.645556e-05
 [246,] 0.0001753761 0.0001716655 3.618629e-05
 [247,] 0.0002853414 0.0001837660 1.581693e-04
 [248,] 0.0001997720 0.0001663997 6.533473e-05
 [249,] 0.0001602284 0.0001625733 5.278819e-05
 [250,] 0.0001440878 0.0001702994 4.553770e-05
 [251,] 0.0001429246 0.0001719858 4.803982e-05
 [252,] 0.0001605705 0.0001593616 5.190526e-05
 [253,] 0.0001380072 0.0001552842 4.240294e-05
 [254,] 0.0001439263 0.0001737082 4.946170e-05
 [255,] 0.0001395720 0.0001805984 3.649997e-05
 [256,] 0.0001505758 0.0001639235 4.751447e-05
 [257,] 0.0001749755 0.0001506618 5.750957e-05
 [258,] 0.0001434242 0.0001728311 4.875657e-05
 [259,] 0.0001610742 0.0001702189 5.658368e-05
 [260,] 0.0001420144 0.0001727872 4.802453e-05
 [261,] 0.0002906815 0.0001883938 1.979458e-04
 [262,] 0.0001419338 0.0001727916 4.798256e-05
 [263,] 0.0002938376 0.0002035312 3.278969e-04
 [264,] 0.0002804916 0.0002036095 2.767374e-04
 [265,] 0.0001420443 0.0001726304 4.798490e-05
 [266,] 0.0001692766 0.0001910564 3.528793e-05
 [267,] 0.0001669642 0.0001377215 4.139689e-05
 [268,] 0.0001653233 0.0001373608 4.145078e-05
 [269,] 0.0001592608 0.0001535596 4.847874e-05
 [270,] 0.0001678411 0.0001977009 3.584320e-05
 [271,] 0.0002863101 0.0001837881 1.601150e-04
 [272,] 0.0001707384 0.0001820963 3.553188e-05
 [273,] 0.0001594565 0.0001541987 4.891218e-05
 [274,] 0.0001442644 0.0001730108 4.924501e-05
 [275,] 0.0001596858 0.0001539463 4.888843e-05
 [276,] 0.0001503600 0.0001645047 4.780286e-05
 [277,] 0.0001329164 0.0001787642 3.627874e-05
 [278,] 0.0002627545 0.0001934065 1.562443e-04
 [279,] 0.0001380300 0.0001691906 5.035272e-05
 [280,] 0.0001617970 0.0001743111 5.093113e-05
 [281,] 0.0001759302 0.0001547981 5.570859e-05
 [282,] 0.0001262084 0.0001522435 3.501173e-05
 [283,] 0.0001777199 0.0001550829 5.541895e-05
 [284,] 0.0001744014 0.0001544459 5.483217e-05
 [285,] 0.0001756111 0.0001551920 5.602729e-05
 [286,] 0.0001497361 0.0001727932 4.920872e-05
 [287,] 0.0002723425 0.0001796848 1.220971e-04
 [288,] 0.0001747200 0.0001543837 5.487460e-05
 [289,] 0.0001752369 0.0001540624 5.470735e-05
 [290,] 0.0001768885 0.0001541965 5.540806e-05
 [291,] 0.0001234813 0.0001487542 3.498954e-05
 [292,] 0.0001368435 0.0001581993 4.382591e-05
 [293,] 0.0001742566 0.0001543067 5.465444e-05
 [294,] 0.0001390970 0.0001737219 4.617492e-05
 [295,] 0.0001253923 0.0001734082 3.648425e-05
 [296,] 0.0001580884 0.0001394194 3.899300e-05
 [297,] 0.0001391561 0.0001748835 4.648078e-05
 [298,] 0.0001390821 0.0001738000 4.615245e-05
 [299,] 0.0001390313 0.0001737422 4.589515e-05
 [300,] 0.0001250717 0.0001783963 3.669676e-05
 [301,] 0.0002713502 0.0001796848 1.215562e-04
 [302,] 0.0002744695 0.0001794126 1.226020e-04
 [303,] 0.0001257131 0.0001770552 3.658057e-05
 [304,] 0.0001766931 0.0001588504 5.940898e-05
 [305,] 0.0001295705 0.0001441353 3.930836e-05
 [306,] 0.0001751434 0.0001549425 5.558872e-05
 [307,] 0.0001480364 0.0001415672 3.691063e-05
 [308,] 0.0001749735 0.0001544504 5.503197e-05
 [309,] 0.0001739778 0.0001695985 5.089399e-05
 [310,] 0.0001755791 0.0001547710 5.557226e-05
 [311,] 0.0002683840 0.0001794343 1.193630e-04
 [312,] 0.0001293722 0.0001433719 3.870693e-05
 [313,] 0.0001729902 0.0001542266 5.409493e-05
 [314,] 0.0002608414 0.0001890218 1.363834e-04
 [315,] 0.0001730864 0.0001545797 5.451494e-05
 [316,] 0.0001734736 0.0001545469 5.462339e-05
 [317,] 0.0001472299 0.0001850966 4.474892e-05
 [318,] 0.0001256107 0.0001781019 3.661619e-05
 [319,] 0.0001495276 0.0001727821 4.914363e-05
 [320,] 0.0002659317 0.0001794820 1.181455e-04
 [321,] 0.0001263071 0.0001565177 3.512368e-05
 [322,] 0.0001755234 0.0001539510 5.468580e-05
 [323,] 0.0001272338 0.0001531179 3.509215e-05
 [324,] 0.0001392253 0.0001732198 4.622819e-05
 [325,] 0.0002658815 0.0001898414 1.454441e-04
 [326,] 0.0001224423 0.0001722607 3.928302e-05
 [327,] 0.0001716148 0.0001543933 5.381688e-05
 [328,] 0.0001245689 0.0001501802 3.499051e-05
 [329,] 0.0001582086 0.0001746293 4.987633e-05
 [330,] 0.0001291766 0.0001428138 3.853377e-05
 [331,] 0.0001420559 0.0001728008 4.692764e-05
 [332,] 0.0001495281 0.0001727835 4.913193e-05
 [333,] 0.0001294459 0.0001503373 4.090903e-05
 [334,] 0.0002711637 0.0001914393 1.639561e-04
 [335,] 0.0001429876 0.0001503790 5.025034e-05
 [336,] 0.0002815475 0.0001689288 1.057957e-04
 [337,] 0.0001294898 0.0001386110 3.868590e-05
 [338,] 0.0002373228 0.0001746670 9.657498e-05
 [339,] 0.0001557916 0.0001529268 4.267743e-05
 [340,] 0.0001348812 0.0001921449 4.454919e-05
 [341,] 0.0001429703 0.0001858033 4.366005e-05
 [342,] 0.0001552734 0.0001801398 5.010834e-05
 [343,] 0.0002857268 0.0001812948 1.436636e-04
 [344,] 0.0001220934 0.0001418365 3.756383e-05
 [345,] 0.0002841373 0.0001822803 1.478256e-04
 [346,] 0.0001603500 0.0001759993 5.016823e-05
 [347,] 0.0002842132 0.0001818329 1.449629e-04
 [348,] 0.0002718857 0.0001835886 1.349605e-04
 [349,] 0.0002803257 0.0001818935 1.388616e-04
 [350,] 0.0001773773 0.0001707365 5.605209e-05
 [351,] 0.0002729636 0.0001821293 1.283740e-04
 [352,] 0.0002613965 0.0001829300 1.229510e-04
 [353,] 0.0002740115 0.0001831279 1.359362e-04
 [354,] 0.0001263619 0.0001498745 3.649276e-05
 [355,] 0.0001382056 0.0001644654 4.121810e-05
 [356,] 0.0001385102 0.0001918693 4.431976e-05
 [357,] 0.0002889101 0.0001507079 5.849332e-05
 [358,] 0.0001463841 0.0001816833 4.479137e-05
 [359,] 0.0002821076 0.0001465370 6.704079e-05
 [360,] 0.0001216159 0.0001447770 3.814319e-05
 [361,] 0.0002991297 0.0001496324 6.282130e-05
 [362,] 0.0002660428 0.0001497979 5.655516e-05
 [363,] 0.0001374960 0.0001516038 4.159781e-05
 [364,] 0.0002658587 0.0001510490 5.550059e-05
 [365,] 0.0002748066 0.0001545724 5.392797e-05
 [366,] 0.0002814143 0.0001515212 5.670197e-05
 [367,] 0.0002707609 0.0001493144 5.780019e-05
 [368,] 0.0002802265 0.0001497471 5.837547e-05
 [369,] 0.0002782603 0.0001503869 5.741659e-05
 [370,] 0.0001377639 0.0001598095 4.302823e-05
 [371,] 0.0003169643 0.0001516671 5.556557e-05
 [372,] 0.0001194884 0.0001475579 3.685675e-05
 [373,] 0.0002736375 0.0001497053 5.763044e-05
 [374,] 0.0002830252 0.0001497840 5.868766e-05
 [375,] 0.0003172740 0.0001506109 5.625577e-05
 [376,] 0.0001370467 0.0001607949 4.312304e-05
 [377,] 0.0001646659 0.0001804945 3.536587e-05
 [378,] 0.0002967153 0.0001481643 6.298894e-05
 [379,] 0.0002870987 0.0001477976 6.240465e-05
 [380,] 0.0001924582 0.0001684952 6.076976e-05
 [381,] 0.0001207105 0.0001491796 3.867795e-05
 [382,] 0.0001377034 0.0001552025 4.243451e-05
 [383,] 0.0001425762 0.0001911583 4.382986e-05
 [384,] 0.0001923562 0.0001662367 5.856061e-05
 [385,] 0.0001460708 0.0001911029 4.379865e-05
 [386,] 0.0002667995 0.0001740995 1.093894e-04
 [387,] 0.0001512178 0.0001942274 4.393443e-05
 [388,] 0.0002639260 0.0001470272 6.139971e-05
 [389,] 0.0001194501 0.0001453198 3.646407e-05
 [390,] 0.0001554535 0.0001459451 3.768097e-05
 [391,] 0.0001563476 0.0001459951 3.777650e-05
 [392,] 0.0001192340 0.0001443796 3.644995e-05
 [393,] 0.0002626120 0.0001468298 6.181519e-05
 [394,] 0.0002598899 0.0001467999 6.147579e-05
 [395,] 0.0001467394 0.0001651461 4.672985e-05
 [396,] 0.0002895335 0.0001740417 1.199850e-04
 [397,] 0.0001199456 0.0001486071 3.807553e-05
 [398,] 0.0001569761 0.0001734336 5.155234e-05
 [399,] 0.0001661841 0.0001743955 5.629523e-05
 [400,] 0.0002968888 0.0001645056 1.057321e-04
 [401,] 0.0001393503 0.0001635305 4.292726e-05
 [402,] 0.0001402758 0.0001496131 4.141097e-05
 [403,] 0.0001222164 0.0001442465 3.830640e-05
 [404,] 0.0001492010 0.0001925421 4.389476e-05
 [405,] 0.0001692530 0.0001837681 5.032000e-05
 [406,] 0.0001651100 0.0001701775 5.691639e-05
 [407,] 0.0001327661 0.0001815525 5.567261e-05
 [408,] 0.0001567982 0.0001861072 5.097186e-05
 [409,] 0.0001283621 0.0001747843 5.033172e-05
 [410,] 0.0001721432 0.0002007596 7.321108e-05
 [411,] 0.0001764871 0.0001975353 9.657054e-05
 [412,] 0.0001615877 0.0001758862 6.042986e-05
 [413,] 0.0001634687 0.0001857178 4.502306e-05
 [414,] 0.0001416371 0.0001550678 4.182446e-05
 [415,] 0.0001411242 0.0001539952 4.188591e-05
 [416,] 0.0001560701 0.0001791381 5.028078e-05
 [417,] 0.0001218054 0.0001561180 3.856998e-05
 [418,] 0.0001239568 0.0001429837 3.677617e-05
 [419,] 0.0001409337 0.0001569917 4.118081e-05
 [420,] 0.0001693034 0.0001736534 5.574070e-05
 [421,] 0.0001337292 0.0001924659 4.689703e-05
 [422,] 0.0001747118 0.0001897560 5.616131e-05
 [423,] 0.0001400350 0.0001574046 4.135512e-05
 [424,] 0.0001356762 0.0001558048 4.156721e-05
 [425,] 0.0001620375 0.0001802697 4.945343e-05
 [426,] 0.0001522176 0.0001748911 4.942122e-05
 [427,] 0.0002296382 0.0001582813 5.664144e-05
 [428,] 0.0001361873 0.0001729363 4.540711e-05
 [429,] 0.0001543435 0.0001771773 5.173738e-05
 [430,] 0.0001964590 0.0001696561 6.749509e-05
 [431,] 0.0001610605 0.0001802721 4.948959e-05
 [432,] 0.0001312240 0.0001600242 4.102159e-05
 [433,] 0.0001714217 0.0001642839 4.779077e-05
 [434,] 0.0001649343 0.0001582590 4.565596e-05
 [435,] 0.0001804724 0.0001928829 7.814729e-05
 [436,] 0.0001404939 0.0001600440 4.358970e-05
 [437,] 0.0001844921 0.0001869808 7.886430e-05
 [438,] 0.0001599710 0.0001567186 3.701973e-05
 [439,] 0.0001883443 0.0001806829 3.712401e-05
 [440,] 0.0001553248 0.0001674930 5.126451e-05
 [441,] 0.0001703534 0.0001575096 4.988585e-05
 [442,] 0.0001516719 0.0001705220 4.863485e-05
 [443,] 0.0001242542 0.0001473456 3.771740e-05
 [444,] 0.0001278819 0.0001524322 3.922904e-05
 [445,] 0.0001630869 0.0001499048 3.994822e-05
 [446,] 0.0001757167 0.0001478895 4.663526e-05
 [447,] 0.0001523552 0.0001417279 4.526159e-05
 [448,] 0.0001449164 0.0001464849 4.052504e-05
 [449,] 0.0001253000 0.0001522042 3.847102e-05
 [450,] 0.0001283285 0.0001559552 4.010721e-05
 [451,] 0.0001292490 0.0001547338 4.009524e-05
 [452,] 0.0001563362 0.0001705512 5.024173e-05
 [453,] 0.0001266990 0.0001599556 3.979681e-05
 [454,] 0.0001633509 0.0001551408 4.829005e-05
 [455,] 0.0001321798 0.0001737249 4.410751e-05
 [456,] 0.0001517314 0.0001375390 3.964419e-05
 [457,] 0.0001844260 0.0001717250 5.996432e-05
 [458,] 0.0001310645 0.0001517573 4.002521e-05
 [459,] 0.0002225485 0.0001797381 5.161545e-05
 [460,] 0.0001302270 0.0001512587 3.970833e-05
 [461,] 0.0001292731 0.0001536035 3.957782e-05
 [462,] 0.0002682762 0.0001475291 5.696579e-05
 [463,] 0.0001347460 0.0001936222 3.709183e-05
 [464,] 0.0002705550 0.0001683643 9.029873e-05
 [465,] 0.0001238338 0.0001692081 4.391978e-05
 [466,] 0.0001316319 0.0001664323 4.193768e-05
 [467,] 0.0001314357 0.0001664423 4.193725e-05
 [468,] 0.0001315303 0.0001680258 4.198018e-05
 [469,] 0.0001665827 0.0002528430 3.520401e-05
 [470,] 0.0001528981 0.0001739784 4.924269e-05
 [471,] 0.0002754891 0.0001474220 5.833853e-05
 [472,] 0.0001307941 0.0001697460 4.292697e-05
 [473,] 0.0001460471 0.0002103973 3.634647e-05
 [474,] 0.0001464833 0.0002136712 3.637603e-05
 [475,] 0.0001340961 0.0002041459 3.737575e-05
 [476,] 0.0001558336 0.0001963552 3.495040e-05
 [477,] 0.0001499884 0.0002140290 3.628497e-05
 [478,] 0.0001481452 0.0002079476 3.632411e-05
 [479,] 0.0001248362 0.0001644137 4.396845e-05
 [480,] 0.0001480860 0.0002122762 3.631110e-05
 [481,] 0.0001411461 0.0001565893 3.691661e-05
 [482,] 0.0001728029 0.0001480000 4.893386e-05
 [483,] 0.0001740374 0.0001633442 3.772762e-05
 [484,] 0.0001696863 0.0001568833 3.814992e-05
 [485,] 0.0001623918 0.0001505726 4.029572e-05
 [486,] 0.0001468530 0.0001912666 3.719987e-05
 [487,] 0.0001628978 0.0001491283 4.085436e-05
 [488,] 0.0001606358 0.0001492187 4.050689e-05
 [489,] 0.0001317019 0.0001681955 4.316301e-05
 [490,] 0.0001528945 0.0001828551 3.758293e-05
 [491,] 0.0001559225 0.0001487888 3.998696e-05
 [492,] 0.0001567050 0.0001472439 4.071149e-05
 [493,] 0.0001447437 0.0001487772 3.841109e-05
 [494,] 0.0001592425 0.0001519720 3.793731e-05
 [495,] 0.0001481440 0.0001465503 3.975981e-05
 [496,] 0.0001556516 0.0001372346 4.520680e-05
 [497,] 0.0001453465 0.0001472065 3.904576e-05
 [498,] 0.0001786219 0.0001375897 4.828767e-05
 [499,] 0.0001336251 0.0001451250 3.779191e-05
 [500,] 0.0001403027 0.0001679265 4.611858e-05
 [501,] 0.0001519355 0.0001432899 3.929836e-05
 [502,] 0.0001287333 0.0001730102 3.721883e-05
 [503,] 0.0001414731 0.0001592628 3.643800e-05
 [504,] 0.0001361159 0.0001839324 3.624391e-05
 [505,] 0.0001542538 0.0001475353 3.806846e-05
 [506,] 0.0001556041 0.0001399136 4.105250e-05
 [507,] 0.0001371205 0.0001420339 3.792687e-05
 [508,] 0.0001354066 0.0001426548 3.737830e-05
 [509,] 0.0001520142 0.0001384038 4.334277e-05
 [510,] 0.0001304031 0.0001563006 3.643706e-05
 [511,] 0.0001580248 0.0001454809 4.660748e-05
 [512,] 0.0001423280 0.0001754536 5.500615e-05
 [513,] 0.0001211880 0.0001540229 3.666154e-05
 [514,] 0.0001387184 0.0001676602 4.531888e-05
 [515,] 0.0001377240 0.0001676602 4.498001e-05
 [516,] 0.0001207531 0.0001571771 3.716685e-05
 [517,] 0.0001392265 0.0001385124 4.023353e-05
 [518,] 0.0001499264 0.0001659625 5.263792e-05
 [519,] 0.0001446254 0.0001651699 4.972333e-05
 [520,] 0.0001389305 0.0001644764 4.681581e-05
 [521,] 0.0001401408 0.0001918460 5.710482e-05
 [522,] 0.0001254501 0.0001436957 3.814570e-05
 [523,] 0.0001397879 0.0001644850 4.721133e-05
 [524,] 0.0001396110 0.0001674018 4.522482e-05
 [525,] 0.0001237193 0.0001762400 4.606758e-05
 [526,] 0.0001419186 0.0001646616 4.825852e-05
 [527,] 0.0001403107 0.0001644722 4.743819e-05
 [528,] 0.0001406014 0.0001645082 4.758803e-05
 [529,] 0.0001739502 0.0001813198 6.690690e-05
 [530,] 0.0001754564 0.0001843624 7.490937e-05
 [531,] 0.0001421809 0.0001875669 5.780892e-05
 [532,] 0.0001395404 0.0001675374 4.538232e-05
 [533,] 0.0001280176 0.0001805647 4.332801e-05
 [534,] 0.0001237880 0.0002809777 6.571255e-05
 [535,] 0.0001210938 0.0001682028 4.169117e-05
 [536,] 0.0001447062 0.0001525401 4.549992e-05
 [537,] 0.0001503958 0.0001375701 4.144099e-05
 [538,] 0.0001552376 0.0001401949 4.653330e-05
 [539,] 0.0001573774 0.0001388656 4.610732e-05
 [540,] 0.0001552834 0.0001449283 4.969299e-05
 [541,] 0.0001496632 0.0001470597 4.836581e-05
 [542,] 0.0001474496 0.0001659106 5.164047e-05
 [543,] 0.0001192604 0.0001790365 3.956720e-05
 [544,] 0.0001471892 0.0001601649 5.042932e-05
 [545,] 0.0001192303 0.0001756116 4.034017e-05
 [546,] 0.0001367740 0.0001676815 4.427342e-05
 [547,] 0.0001191299 0.0001745809 4.033809e-05
 [548,] 0.0001545283 0.0002332769 6.715059e-05
 [549,] 0.0001914842 0.0002703291 1.574341e-04
 [550,] 0.0001563942 0.0001907091 5.966441e-05
 [551,] 0.0001557356 0.0001931271 5.944984e-05
 [552,] 0.0001497532 0.0001939228 6.527266e-05
 [553,] 0.0001556107 0.0001925436 5.907961e-05
 [554,] 0.0001886733 0.0002099252 1.107052e-04
 [555,] 0.0001212257 0.0001753915 3.770283e-05
 [556,] 0.0001467110 0.0001986605 6.469042e-05
 [557,] 0.0001561377 0.0001925833 5.983016e-05
 [558,] 0.0001737921 0.0001966412 7.209603e-05
 [559,] 0.0001727508 0.0001452529 4.811691e-05
 [560,] 0.0001405959 0.0001756365 5.045599e-05
 [561,] 0.0001221936 0.0001698553 3.688494e-05
 [562,] 0.0001554887 0.0001970278 6.012522e-05
 [563,] 0.0001893683 0.0003071443 1.799161e-04
 [564,] 0.0001558369 0.0001427580 4.775269e-05
 [565,] 0.0001438612 0.0001666586 5.098584e-05
 [566,] 0.0001556403 0.0001930457 5.384618e-05
 [567,] 0.0001410781 0.0001425271 4.179183e-05
 [568,] 0.0001193332 0.0003820361 6.285789e-05
 [569,] 0.0001406680 0.0001459562 4.356835e-05
 [570,] 0.0001676726 0.0001455805 4.778698e-05
 [571,] 0.0001718873 0.0001779925 5.867140e-05
 [572,] 0.0001413333 0.0001678437 5.015669e-05
 [573,] 0.0001454474 0.0001694068 5.307120e-05
 [574,] 0.0001260880 0.0001754989 4.753872e-05
 [575,] 0.0001420728 0.0001705617 4.887463e-05
 [576,] 0.0001556641 0.0001886076 5.304037e-05
 [577,] 0.0001556759 0.0001872034 5.275638e-05
 [578,] 0.0001429448 0.0001704419 4.920450e-05
 [579,] 0.0001558326 0.0001735266 5.098634e-05
 [580,] 0.0001558379 0.0001876620 5.258118e-05
 [581,] 0.0001561883 0.0001879836 5.226412e-05
 [582,] 0.0001558875 0.0001735266 5.098430e-05
 [583,] 0.0001389986 0.0001434147 3.996894e-05
 [584,] 0.0001841010 0.0001757780 7.215896e-05
 [585,] 0.0001916543 0.0001728023 7.915264e-05
 [586,] 0.0001909817 0.0001724319 7.844557e-05
 [587,] 0.0001385529 0.0001484944 4.171108e-05
 [588,] 0.0001484154 0.0002845192 1.035798e-04
 [589,] 0.0001873773 0.0001704654 7.470260e-05
 [590,] 0.0001609482 0.0001441056 4.778942e-05
 [591,] 0.0001564441 0.0001887191 5.216661e-05
 [592,] 0.0001401210 0.0001776900 4.768753e-05
 [593,] 0.0001736675 0.0001532073 6.100659e-05
 [594,] 0.0001938443 0.0001751558 8.252365e-05
 [595,] 0.0002067854 0.0001976453 1.073972e-04
 [596,] 0.0001391379 0.0001416937 3.955106e-05
 [597,] 0.0001555166 0.0001871604 5.299158e-05
 [598,] 0.0001944262 0.0001728168 7.339981e-05
 [599,] 0.0001390144 0.0001419291 3.967686e-05
 [600,] 0.0001393428 0.0001414053 3.939360e-05
 [601,] 0.0001384638 0.0001506570 4.186232e-05
 [602,] 0.0001651256 0.0001432507 4.504287e-05
 [603,] 0.0001774788 0.0001520192 6.159182e-05
 [604,] 0.0001552978 0.0001847259 5.311251e-05
 [605,] 0.0001315410 0.0001688362 4.330341e-05
 [606,] 0.0001553299 0.0001878922 5.363018e-05
 [607,] 0.0001990159 0.0001729121 7.553339e-05
 [608,] 0.0001389560 0.0001432093 3.999606e-05
 [609,] 0.0001971464 0.0001711459 7.180360e-05
 [610,] 0.0001847231 0.0001763264 7.304299e-05
 [611,] 0.0001476177 0.0002626616 9.502599e-05
 [612,] 0.0001844101 0.0001649951 6.778783e-05
 [613,] 0.0001829985 0.0001638777 6.596381e-05
 [614,] 0.0001724582 0.0001442677 5.100546e-05
 [615,] 0.0001823781 0.0001636843 6.549186e-05
 [616,] 0.0001987475 0.0001723526 8.230119e-05
 [617,] 0.0002031802 0.0001742331 6.395891e-05
 [618,] 0.0001842773 0.0001700147 7.271790e-05
 [619,] 0.0001938424 0.0001705540 7.798792e-05
 [620,] 0.0001400400 0.0001419032 3.966078e-05
 [621,] 0.0002022687 0.0001731544 7.730951e-05
 [622,] 0.0001780238 0.0001749896 6.831572e-05
 [623,] 0.0001399124 0.0001423977 3.981470e-05
 [624,] 0.0001392086 0.0001509975 4.210567e-05
 [625,] 0.0001939116 0.0001712018 7.868378e-05
 [626,] 0.0001965076 0.0001726999 8.152429e-05
 [627,] 0.0001820032 0.0001732619 4.742739e-05
 [628,] 0.0001400426 0.0001419780 3.967611e-05
 [629,] 0.0001668265 0.0001434843 4.487750e-05
 [630,] 0.0001320836 0.0001853853 4.667478e-05
 [631,] 0.0001996523 0.0001653665 7.475103e-05
 [632,] 0.0001410365 0.0002690781 8.845015e-05
 [633,] 0.0001392258 0.0001560593 4.317010e-05
 [634,] 0.0001573011 0.0002793930 1.139613e-04
 [635,] 0.0001392426 0.0001522419 4.202037e-05
 [636,] 0.0001489834 0.0002745920 1.009373e-04
 [637,] 0.0001720025 0.0001769148 5.824188e-05
 [638,] 0.0001748459 0.0001683613 6.669368e-05
 [639,] 0.0001397711 0.0001439986 4.122462e-05
 [640,] 0.0001587195 0.0002635042 1.125447e-04
 [641,] 0.0001840208 0.0001680529 7.070712e-05
 [642,] 0.0001398900 0.0001392606 3.934309e-05
 [643,] 0.0001927308 0.0001651655 7.158424e-05
 [644,] 0.0002103586 0.0001645970 7.777654e-05
 [645,] 0.0001817996 0.0001690636 7.063606e-05
 [646,] 0.0001792134 0.0001717464 7.172599e-05
 [647,] 0.0001553381 0.0001915816 5.435516e-05
 [648,] 0.0001816387 0.0001700691 7.148206e-05
 [649,] 0.0001399471 0.0001417941 3.966807e-05
 [650,] 0.0001912149 0.0001714655 7.761729e-05
 [651,] 0.0001546343 0.0002859636 1.128681e-04
 [652,] 0.0001471383 0.0002810848 1.005465e-04
 [653,] 0.0001794838 0.0001686587 5.965672e-05
 [654,] 0.0001889649 0.0001657844 7.069601e-05
 [655,] 0.0001552169 0.0001933000 5.538564e-05
 [656,] 0.0001552038 0.0001899507 5.465434e-05
 [657,] 0.0001398130 0.0001438503 4.124960e-05
 [658,] 0.0001596623 0.0001737749 5.301124e-05
 [659,] 0.0001831708 0.0001403579 4.624723e-05
 [660,] 0.0001694024 0.0001465915 5.325431e-05
 [661,] 0.0001861457 0.0001714735 6.787109e-05
 [662,] 0.0001381647 0.0001666133 4.581034e-05
 [663,] 0.0001836599 0.0001690054 7.146527e-05
 [664,] 0.0001452049 0.0002735128 9.548758e-05
 [665,] 0.0001529583 0.0002860791 1.105401e-04
 [666,] 0.0001769165 0.0001450200 5.358878e-05
 [667,] 0.0001769036 0.0001449436 5.346481e-05
 [668,] 0.0001587292 0.0001763937 6.938959e-05
 [669,] 0.0001404269 0.0001427133 3.961118e-05
 [670,] 0.0001942065 0.0001747599 7.587756e-05
 [671,] 0.0001898711 0.0001705068 7.595595e-05
 [672,] 0.0001951167 0.0001728467 7.374287e-05
 [673,] 0.0001898796 0.0001708311 7.632238e-05
 [674,] 0.0001526476 0.0001547573 4.838135e-05
 [675,] 0.0001844808 0.0001410352 4.594570e-05
 [676,] 0.0001877705 0.0001704349 7.489928e-05
 [677,] 0.0001804653 0.0001487311 5.919391e-05
 [678,] 0.0001837789 0.0001404031 4.627228e-05
 [679,] 0.0001621052 0.0001812405 7.415678e-05
 [680,] 0.0001770219 0.0001492564 5.853050e-05
 [681,] 0.0001752931 0.0001526328 6.128613e-05
 [682,] 0.0001739778 0.0001609656 4.983776e-05
 [683,] 0.0001508255 0.0002903333 1.090179e-04
 [684,] 0.0001890317 0.0001757201 7.445667e-05
 [685,] 0.0001555538 0.0001912559 5.373157e-05
 [686,] 0.0001952961 0.0001698890 7.798005e-05
 [687,] 0.0001919608 0.0001700188 7.651933e-05
 [688,] 0.0001516284 0.0002862679 1.087156e-04
 [689,] 0.0001857772 0.0001757114 7.288081e-05
 [690,] 0.0001529545 0.0001544619 4.830733e-05
 [691,] 0.0001795019 0.0001481736 5.825098e-05
 [692,] 0.0001553244 0.0001913368 5.439663e-05
 [693,] 0.0001553129 0.0001916735 5.451816e-05
 [694,] 0.0002183567 0.0005262074 5.010062e-04
 [695,] 0.0001524247 0.0002937093 1.125569e-04
 [696,] 0.0001874910 0.0001756645 7.365154e-05
 [697,] 0.0001562477 0.0001873947 7.351577e-05
 [698,] 0.0001396294 0.0001400093 3.979483e-05
 [699,] 0.0001794531 0.0001705859 6.279131e-05
 [700,] 0.0001543195 0.0002930299 1.150728e-04
 [701,] 0.0001523699 0.0002910758 1.115174e-04
 [702,] 0.0001961913 0.0001714625 8.000305e-05
 [703,] 0.0001554719 0.0001915346 5.393069e-05
 [704,] 0.0001545693 0.0002773168 1.094252e-04
 [705,] 0.0001553416 0.0001901142 5.409266e-05
 [706,] 0.0001520361 0.0001542962 4.783360e-05
 [707,] 0.0001919331 0.0001700591 7.654625e-05
 [708,] 0.0001711241 0.0001559142 4.794181e-05
 [709,] 0.0001920707 0.0001728103 7.932342e-05
 [710,] 0.0001964792 0.0001716339 8.032570e-05
 [711,] 0.0001811434 0.0001491000 5.965768e-05
 [712,] 0.0001885736 0.0001591935 6.522868e-05
 [713,] 0.0001553664 0.0001917205 5.426636e-05
 [714,] 0.0001404689 0.0001408393 3.958802e-05
 [715,] 0.0001519195 0.0001620395 4.300130e-05
 [716,] 0.0001419567 0.0001457217 4.251648e-05
 [717,] 0.0001401127 0.0001411405 3.949801e-05
 [718,] 0.0001868733 0.0001760545 8.590364e-05
 [719,] 0.0001496186 0.0001540179 4.673147e-05
 [720,] 0.0001579060 0.0003073555 1.259903e-04
 [721,] 0.0001977041 0.0001688757 7.790952e-05
 [722,] 0.0001401090 0.0001445409 4.046063e-05
 [723,] 0.0001530896 0.0001522496 4.392840e-05
 [724,] 0.0002015071 0.0001720717 7.530681e-05
 [725,] 0.0001404086 0.0001664891 4.646752e-05
 [726,] 0.0001735270 0.0001657634 4.891915e-05
 [727,] 0.0001814355 0.0001592147 6.928012e-05
 [728,] 0.0001369766 0.0001664287 4.515878e-05
 [729,] 0.0001546810 0.0002984948 1.176765e-04
 [730,] 0.0001324210 0.0001681285 4.419428e-05
 [731,] 0.0001575288 0.0003022622 1.234168e-04
 [732,] 0.0001553083 0.0001888909 5.467721e-05
 [733,] 0.0001553750 0.0001895678 5.414326e-05
 [734,] 0.0001553653 0.0001895678 5.418724e-05
 [735,] 0.0001506015 0.0001632591 5.185099e-05
 [736,] 0.0001759376 0.0001885316 8.180487e-05
 [737,] 0.0001756940 0.0001876123 8.105637e-05
 [738,] 0.0001908819 0.0001398492 4.711356e-05
 [739,] 0.0001662125 0.0002995772 1.351749e-04
 [740,] 0.0001295438 0.0002477099 7.021669e-05
 [741,] 0.0001725370 0.0001989029 6.774004e-05
 [742,] 0.0001803765 0.0001697115 6.307151e-05
 [743,] 0.0001226172 0.0001565573 3.888014e-05
 [744,] 0.0002645016 0.0001466001 4.773411e-05
 [745,] 0.0002092241 0.0002582981 4.681019e-05
 [746,] 0.0001449486 0.0001889285 6.612643e-05
 [747,] 0.0001587736 0.0001623154 4.823277e-05
 [748,] 0.0001730901 0.0001702667 6.104995e-05
 [749,] 0.0001537752 0.0002013118 8.049803e-05
 [750,] 0.0001596605 0.0001631360 4.786658e-05
 [751,] 0.0001517664 0.0002150528 8.464638e-05
 [752,] 0.0001509153 0.0002080913 8.091933e-05
 [753,] 0.0002824600 0.0001420434 8.449415e-05
 [754,] 0.0001513460 0.0001502201 4.213589e-05
 [755,] 0.0001590571 0.0001672499 4.697130e-05
 [756,] 0.0001757631 0.0001708953 6.296749e-05
 [757,] 0.0001659691 0.0001730297 6.096638e-05
 [758,] 0.0001295296 0.0001633507 4.018563e-05
 [759,] 0.0001596242 0.0001660321 4.703658e-05
 [760,] 0.0001666979 0.0001626513 5.033074e-05
 [761,] 0.0001225799 0.0001769461 4.119968e-05
 [762,] 0.0001937957 0.0001738547 6.381733e-05
 [763,] 0.0001854843 0.0001650939 5.114148e-05
 [764,] 0.0001837762 0.0001652987 5.074663e-05
 [765,] 0.0001313787 0.0002193523 6.344350e-05
 [766,] 0.0001291711 0.0001690175 4.001270e-05
 [767,] 0.0002103569 0.0001419858 6.469704e-05
 [768,] 0.0001378762 0.0002205275 7.251942e-05
 [769,] 0.0001247626 0.0001827220 4.579429e-05
 [770,] 0.0001828579 0.0001675653 4.969308e-05
 [771,] 0.0001279859 0.0002127917 5.797408e-05
 [772,] 0.0001231516 0.0001795235 4.309394e-05
 [773,] 0.0002005966 0.0001711603 7.346519e-05
 [774,] 0.0001867685 0.0001663809 5.071512e-05
 [775,] 0.0002042778 0.0001598948 8.437710e-05
 [776,] 0.0001855444 0.0001659449 5.073172e-05
 [777,] 0.0001819342 0.0001464347 4.820569e-05
 [778,] 0.0001850656 0.0002015197 1.011972e-04
 [779,] 0.0001251229 0.0001599802 3.514860e-05
 [780,] 0.0001882678 0.0001931639 9.768618e-05
 [781,] 0.0001933761 0.0001665306 5.168637e-05
 [782,] 0.0002983740 0.0001617960 8.077360e-05
 [783,] 0.0001260969 0.0001628973 4.176598e-05
 [784,] 0.0001263720 0.0001617129 4.164393e-05
 [785,] 0.0001682096 0.0001574911 4.157343e-05
 [786,] 0.0001849093 0.0002207838 1.079439e-04
 [787,] 0.0001602398 0.0001497811 4.103082e-05
 [788,] 0.0004343922 0.0001648600 9.449216e-05
 [789,] 0.0001246716 0.0001523550 4.163336e-05
 [790,] 0.0001676534 0.0001802293 6.799105e-05
 [791,] 0.0001717563 0.0001527273 5.048966e-05
 [792,] 0.0001313092 0.0001428022 3.515015e-05
 [793,] 0.0001355288 0.0001454823 3.529424e-05
 [794,] 0.0001362397 0.0001457531 3.532475e-05
 [795,] 0.0001596859 0.0001817916 5.877175e-05
 [796,] 0.0001494819 0.0001993931 6.462283e-05
 [797,] 0.0001494593 0.0002423393 8.005161e-05
 [798,] 0.0001629987 0.0001712269 5.637342e-05
 [799,] 0.0001536609 0.0001489808 3.943875e-05
 [800,] 0.0001357082 0.0002125151 3.594976e-05
 [801,] 0.0001763547 0.0001440580 5.605373e-05
 [802,] 0.0001369152 0.0002248207 3.625098e-05
 [803,] 0.0001367013 0.0002178345 3.602612e-05
 [804,] 0.0001359061 0.0001505906 3.520497e-05
 [805,] 0.0001359839 0.0002161369 3.605099e-05
 [806,] 0.0001360045 0.0002165004 3.606453e-05
 [807,] 0.0001355303 0.0002120299 3.595769e-05
 [808,] 0.0001362912 0.0002167861 3.603702e-05
 [809,] 0.0001364266 0.0002132375 3.589459e-05
 [810,] 0.0001361532 0.0002118869 3.587900e-05
 [811,] 0.0001242873 0.0001795872 3.967076e-05
 [812,] 0.0001351878 0.0001569704 4.742543e-05
 [813,] 0.0001475415 0.0002351167 7.502843e-05
 [814,] 0.0001302711 0.0002236817 3.741459e-05
 [815,] 0.0001356877 0.0002075589 3.627246e-05
 [816,] 0.0001474178 0.0002484958 7.873698e-05
 [817,] 0.0001641634 0.0003175087 7.936823e-05
 [818,] 0.0001712768 0.0001484100 5.578028e-05
 [819,] 0.0001655957 0.0001624221 6.689694e-05
 [820,] 0.0001659152 0.0001955565 5.879579e-05
 [821,] 0.0001491463 0.0001574976 5.216670e-05
 [822,] 0.0001520275 0.0001396839 4.228505e-05
 [823,] 0.0001617531 0.0002339805 4.468259e-05
 [824,] 0.0001784204 0.0001950214 8.474260e-05
 [825,] 0.0001817398 0.0001944494 8.669326e-05
 [826,] 0.0001568632 0.0001523372 4.757570e-05
 [827,] 0.0001554321 0.0001584497 4.781700e-05
 [828,] 0.0001554231 0.0001584497 4.781372e-05
 [829,] 0.0003343339 0.0001457178 1.087503e-04
 [830,] 0.0001931848 0.0001709444 7.007981e-05
 [831,] 0.0001679146 0.0001611581 4.750693e-05
 [832,] 0.0002438562 0.0001691599 8.579650e-05
 [833,] 0.0002391262 0.0001695570 8.535932e-05
 [834,] 0.0002464117 0.0001690383 8.627122e-05
 [835,] 0.0001694537 0.0001832311 6.987760e-05
 [836,] 0.0001746691 0.0001620072 4.655462e-05
 [837,] 0.0001645148 0.0001732539 5.977230e-05
 [838,] 0.0001887350 0.0001557484 6.450833e-05
 [839,] 0.0001435258 0.0001738036 4.257096e-05
 [840,] 0.0002217179 0.0001451403 6.573103e-05
 [841,] 0.0001603165 0.0001748377 5.519137e-05
 [842,] 0.0002705213 0.0001932468 1.627396e-04
 [843,] 0.0001663814 0.0001689843 5.753097e-05
 [844,] 0.0001665097 0.0001842575 4.842468e-05
 [845,] 0.0002274771 0.0002058951 1.389588e-04
 [846,] 0.0001575512 0.0001455410 4.306536e-05
 [847,] 0.0001307091 0.0001670769 4.323994e-05
 [848,] 0.0001619306 0.0001739169 5.277599e-05
 [849,] 0.0001304722 0.0001669839 4.308454e-05
 [850,] 0.0002027175 0.0001930793 9.967299e-05
 [851,] 0.0001855319 0.0001572639 7.358595e-05
 [852,] 0.0001584358 0.0001739451 5.223533e-05
 [853,] 0.0002797847 0.0003001400 3.144847e-04
 [854,] 0.0001831787 0.0002009329 9.209778e-05
 [855,] 0.0001761738 0.0002332008 1.155446e-04
 [856,] 0.0001563345 0.0001711920 6.530888e-05
 [857,] 0.0001636256 0.0001721023 5.443150e-05
 [858,] 0.0001468373 0.0001717738 4.784481e-05
 [859,] 0.0001992845 0.0001397496 5.773712e-05
 [860,] 0.0001624490 0.0001794742 5.696456e-05
 [861,] 0.0001817091 0.0001416570 5.738305e-05
 [862,] 0.0001628378 0.0001723284 5.512048e-05
 [863,] 0.0001624690 0.0001791031 5.689518e-05
 [864,] 0.0001748072 0.0001572396 6.903714e-05
 [865,] 0.0001622443 0.0001794742 5.646648e-05
 [866,] 0.0002243883 0.0002178001 1.494995e-04
 [867,] 0.0001623086 0.0001812225 5.717821e-05
 [868,] 0.0001623273 0.0001802971 5.692337e-05
 [869,] 0.0001818510 0.0001769501 6.664492e-05
 [870,] 0.0001626840 0.0001794256 5.742079e-05
 [871,] 0.0001623597 0.0001693464 5.339475e-05
 [872,] 0.0001620932 0.0001803997 5.626491e-05
 [873,] 0.0001429988 0.0001616456 4.454082e-05
 [874,] 0.0001622352 0.0001803260 5.669548e-05
 [875,] 0.0001576948 0.0001655467 5.219006e-05
 [876,] 0.0001530538 0.0002208403 8.808891e-05
 [877,] 0.0001688584 0.0001790617 5.472229e-05
 [878,] 0.0001245346 0.0002252391 5.820730e-05
 [879,] 0.0001335784 0.0002571503 7.495488e-05
 [880,] 0.0003123185 0.0001371124 6.507705e-05
 [881,] 0.0001620146 0.0001744352 5.363216e-05
 [882,] 0.0004257266 0.0002137107 3.244877e-04
 [883,] 0.0003036863 0.0003304578 4.040585e-04
 [884,] 0.0001620943 0.0001788869 5.431318e-05
 [885,] 0.0001857331 0.0001652150 5.761902e-05
 [886,] 0.0002656934 0.0001378130 7.061816e-05
 [887,] 0.0002576129 0.0001380446 6.964833e-05
 [888,] 0.0002090933 0.0002033364 1.143133e-04
 [889,] 0.0001755572 0.0001773426 5.649556e-05
 [890,] 0.0002761950 0.0001398458 7.926547e-05
 [891,] 0.0001619966 0.0001714916 5.260934e-05
 [892,] 0.0002686234 0.0001436697 5.253460e-05
 [893,] 0.0001417723 0.0001554824 4.927179e-05
 [894,] 0.0002163865 0.0001999575 1.163583e-04
 [895,] 0.0001637371 0.0001387501 4.474003e-05
 [896,] 0.0001343762 0.0002056817 6.537502e-05
 [897,] 0.0001624244 0.0001722578 5.470535e-05
 [898,] 0.0001374319 0.0001475141 4.482368e-05
 [899,] 0.0001615670 0.0001475397 4.732314e-05
 [900,] 0.0003500529 0.0001737993 1.651313e-04
 [901,] 0.0001301177 0.0001902619 5.557006e-05
 [902,] 0.0001611371 0.0001548653 4.882701e-05
 [903,] 0.0001612185 0.0001555519 4.917878e-05
 [904,] 0.0001271842 0.0001501791 4.264253e-05
 [905,] 0.0001356315 0.0001510850 4.693369e-05
 [906,] 0.0001609808 0.0001514636 4.702094e-05
 [907,] 0.0001607942 0.0001539861 4.770524e-05
 [908,] 0.0001611114 0.0001524375 4.799681e-05
 [909,] 0.0002163476 0.0002023891 1.190272e-04
 [910,] 0.0001612467 0.0001529361 4.837150e-05
 [911,] 0.0001406123 0.0001565219 5.182211e-05
 [912,] 0.0001411790 0.0001552094 5.149716e-05
 [913,] 0.0001612939 0.0001532148 4.852826e-05
 [914,] 0.0001612594 0.0001502944 4.747123e-05
 [915,] 0.0001700285 0.0001766734 5.488230e-05
 [916,] 0.0001465620 0.0001544869 4.999372e-05
 [917,] 0.0001749222 0.0001653469 5.449745e-05
 [918,] 0.0001443354 0.0001710986 6.005671e-05
 [919,] 0.0003898443 0.0001712711 1.875324e-04
 [920,] 0.0001611124 0.0001644553 4.934099e-05
 [921,] 0.0001629158 0.0001740528 5.588826e-05
 [922,] 0.0001630440 0.0001740899 5.606337e-05
 [923,] 0.0001614465 0.0001563947 4.984670e-05
 [924,] 0.0001430847 0.0001645702 5.743484e-05
 [925,] 0.0001579213 0.0001498355 5.008283e-05
 [926,] 0.0001664274 0.0001781084 6.562922e-05
 [927,] 0.0001389305 0.0001693636 4.652214e-05
 [928,] 0.0001603664 0.0001875553 3.644932e-05
 [929,] 0.0001372824 0.0001425244 3.707335e-05
 [930,] 0.0002527027 0.0001722810 8.906666e-05
 [931,] 0.0001861346 0.0001435947 6.040422e-05
 [932,] 0.0001546159 0.0001728423 5.438709e-05
 [933,] 0.0001525724 0.0001677194 4.885848e-05
 [934,] 0.0002062268 0.0001613369 6.233472e-05
 [935,] 0.0001418867 0.0001839789 5.621492e-05
 [936,] 0.0001440363 0.0001882491 6.042787e-05
 [937,] 0.0001756121 0.0001513194 4.755712e-05
 [938,] 0.0001300931 0.0001483429 3.922179e-05
 [939,] 0.0001653011 0.0001598203 4.980137e-05
 [940,] 0.0001696580 0.0001599148 5.071243e-05
 [941,] 0.0001792694 0.0001513571 5.540692e-05
 [942,] 0.0001730596 0.0001483753 5.034671e-05
 [943,] 0.0002244799 0.0001383069 5.109248e-05
 [944,] 0.0001756113 0.0001689985 5.648961e-05
 [945,] 0.0001533865 0.0001894065 5.295984e-05
 [946,] 0.0001494469 0.0001516028 4.447142e-05
 [947,] 0.0001528335 0.0001611257 4.737825e-05
 [948,] 0.0001494530 0.0001516938 4.448535e-05
 [949,] 0.0001493150 0.0001510362 4.442718e-05
 [950,] 0.0001704213 0.0001698379 5.551334e-05
 [951,] 0.0002001572 0.0001775715 7.521021e-05
 [952,] 0.0001494431 0.0001516536 4.448771e-05
 [953,] 0.0001534305 0.0001938782 5.410196e-05
 [954,] 0.0001501195 0.0001519588 4.494206e-05
 [955,] 0.0001494876 0.0001518679 4.455437e-05
 [956,] 0.0001494147 0.0001515256 4.448234e-05
 [957,] 0.0001688367 0.0001742898 5.695117e-05
 [958,] 0.0002110022 0.0001406258 5.986000e-05
 [959,] 0.0001568956 0.0001419766 4.556639e-05
 [960,] 0.0001494143 0.0001516811 4.448788e-05
 [961,] 0.0001907170 0.0001610910 5.681620e-05
 [962,] 0.0002037486 0.0001725679 7.393852e-05
 [963,] 0.0001431247 0.0001723929 4.634031e-05
 [964,] 0.0001544364 0.0001983395 6.371108e-05
 [965,] 0.0001489880 0.0001481618 4.337494e-05
 [966,] 0.0001489436 0.0001492927 4.368302e-05
 [967,] 0.0001477294 0.0001522838 4.434756e-05
 [968,] 0.0001682360 0.0001909121 3.985104e-05
 [969,] 0.0001925165 0.0001708843 3.826524e-05
 [970,] 0.0001750922 0.0001631729 5.659097e-05
 [971,] 0.0001778980 0.0001638857 5.790610e-05
 [972,] 0.0001847960 0.0001732210 6.649737e-05
 [973,] 0.0001851201 0.0001739795 6.730847e-05
 [974,] 0.0001749629 0.0001464802 5.082382e-05
 [975,] 0.0001749104 0.0001462538 5.062191e-05
 [976,] 0.0001868565 0.0001741920 6.844078e-05
 [977,] 0.0001878813 0.0001772070 7.167723e-05
 [978,] 0.0001646732 0.0001758846 5.382282e-05
 [979,] 0.0001793910 0.0001561632 5.498062e-05
 [980,] 0.0001823590 0.0001580982 5.789299e-05
 [981,] 0.0001459749 0.0001628179 4.888094e-05
 [982,] 0.0001869048 0.0001388396 5.493091e-05
 [983,] 0.0001511380 0.0001556574 4.442384e-05
 [984,] 0.0001528061 0.0001582366 4.703763e-05
 [985,] 0.0001761750 0.0001485524 5.139692e-05
 [986,] 0.0001766595 0.0001583609 4.687775e-05
 [987,] 0.0001526738 0.0001738658 4.749343e-05
 [988,] 0.0001861561 0.0001766982 6.699140e-05
 [989,] 0.0001940406 0.0001477425 5.922066e-05
 [990,] 0.0001844146 0.0001741390 5.922799e-05
 [991,] 0.0002402941 0.0001396845 5.170147e-05
 [992,] 0.0001863025 0.0001697458 6.183760e-05
 [993,] 0.0001532229 0.0001695756 4.941913e-05
 [994,] 0.0001803117 0.0001687099 6.383215e-05
 [995,] 0.0002497819 0.0001376006 5.777051e-05
 [996,] 0.0002252309 0.0001374139 5.657300e-05
 [997,] 0.0001359217 0.0001648221 4.627306e-05
 [998,] 0.0001367736 0.0001669341 4.796859e-05
 [999,] 0.0001862222 0.0001504067 5.210473e-05
[1000,] 0.0001854714 0.0001675706 6.582723e-05
[1001,] 0.0001813704 0.0001777142 7.023554e-05
[1002,] 0.0001818210 0.0001760802 6.944431e-05
[1003,] 0.0002108844 0.0001444113 6.261323e-05
[1004,] 0.0001854444 0.0001424758 5.672161e-05
[1005,] 0.0003086240 0.0001387297 8.421355e-05
[1006,] 0.0001820125 0.0001612578 5.090275e-05
[1007,] 0.0001709927 0.0001613106 5.342842e-05
[1008,] 0.0001689988 0.0001456848 4.433387e-05
[1009,] 0.0001779663 0.0001904864 4.940664e-05
[1010,] 0.0001772667 0.0001638442 5.700325e-05
[1011,] 0.0001760594 0.0001644587 5.321352e-05
[1012,] 0.0001814691 0.0001634742 5.817118e-05
[1013,] 0.0001747081 0.0001498337 4.393473e-05
[1014,] 0.0001870209 0.0001622803 6.365299e-05
[1015,] 0.0001861743 0.0001569757 5.739745e-05
[1016,] 0.0001795131 0.0001643646 5.726032e-05
[1017,] 0.0001599536 0.0001471843 5.057370e-05
[1018,] 0.0001738466 0.0001588133 4.815724e-05
[1019,] 0.0001652582 0.0001380349 4.746683e-05
[1020,] 0.0001389320 0.0001449426 4.039002e-05
[1021,] 0.0001569382 0.0001554997 4.782915e-05
[1022,] 0.0001996250 0.0001743576 8.729175e-05
[1023,] 0.0001406953 0.0001566776 4.595566e-05
[1024,] 0.0001859471 0.0001729478 5.879888e-05
[1025,] 0.0001541673 0.0001391954 4.602911e-05
[1026,] 0.0001464899 0.0001595741 4.813280e-05
[1027,] 0.0001878142 0.0001640862 5.261301e-05
[1028,] 0.0001722236 0.0001578715 4.822931e-05
[1029,] 0.0001256983 0.0001510999 4.055408e-05
[1030,] 0.0001199650 0.0001490363 3.676613e-05
[1031,] 0.0001191877 0.0001405525 3.567623e-05
[1032,] 0.0001514021 0.0001775657 4.917784e-05
[1033,] 0.0001593342 0.0001682857 4.823576e-05
[1034,] 0.0001520596 0.0001480539 5.219610e-05
[1035,] 0.0001802076 0.0001743149 5.488812e-05
[1036,] 0.0001525203 0.0001659911 5.042558e-05
[1037,] 0.0002018799 0.0001967925 1.092975e-04
[1038,] 0.0001198768 0.0001416808 3.635968e-05
[1039,] 0.0001199004 0.0001374144 3.507357e-05
[1040,] 0.0001536668 0.0001573078 4.627978e-05
[1041,] 0.0002142713 0.0001801071 1.021518e-04
[1042,] 0.0001215192 0.0001421286 3.722964e-05
[1043,] 0.0001577501 0.0001549764 4.611487e-05
[1044,] 0.0001689138 0.0001778246 6.452087e-05
[1045,] 0.0001531336 0.0001744105 5.138298e-05
[1046,] 0.0001510882 0.0001621569 4.560208e-05
[1047,] 0.0001577314 0.0001580548 4.645932e-05
[1048,] 0.0001959063 0.0001648197 5.308551e-05
[1049,] 0.0001543096 0.0001717138 4.855525e-05
[1050,] 0.0001944505 0.0001650361 7.563198e-05
[1051,] 0.0001910892 0.0001629070 5.484990e-05
[1052,] 0.0001912488 0.0001636327 5.438681e-05
[1053,] 0.0001935250 0.0001675582 5.345488e-05
[1054,] 0.0001905914 0.0001634783 5.442023e-05
[1055,] 0.0001885789 0.0001681065 5.281953e-05
[1056,] 0.0001848356 0.0001669056 5.355037e-05
[1057,] 0.0001864803 0.0001664094 5.395118e-05
[1058,] 0.0001852721 0.0001667013 5.368359e-05
[1059,] 0.0001398747 0.0001576168 4.443340e-05
[1060,] 0.0001854731 0.0001664786 5.377539e-05
[1061,] 0.0002102541 0.0001957818 1.157452e-04
[1062,] 0.0001849239 0.0001714976 5.292326e-05
[1063,] 0.0001476204 0.0001930519 4.560304e-05
[1064,] 0.0001525357 0.0001829585 4.400515e-05
[1065,] 0.0002767289 0.0001538763 9.860919e-05
[1066,] 0.0001614846 0.0001746648 5.539948e-05
[1067,] 0.0001731793 0.0001670043 6.557628e-05
[1068,] 0.0001922125 0.0001858960 4.955871e-05
[1069,] 0.0001378463 0.0002288435 6.557362e-05
[1070,] 0.0001816397 0.0001617945 6.649088e-05
[1071,] 0.0001845060 0.0001714964 5.289466e-05
[1072,] 0.0001374776 0.0002307728 6.532295e-05
[1073,] 0.0001822572 0.0001620166 6.695994e-05
[1074,] 0.0001307405 0.0001505128 3.527988e-05
[1075,] 0.0001528009 0.0001742979 5.115899e-05
[1076,] 0.0001919843 0.0001855766 4.955659e-05
[1077,] 0.0001658219 0.0001760439 6.078689e-05
[1078,] 0.0001903265 0.0001743994 4.982953e-05
[1079,] 0.0001498749 0.0001795238 4.397373e-05
[1080,] 0.0001484764 0.0001828785 4.460999e-05
[1081,] 0.0001489960 0.0001767850 4.399760e-05
[1082,] 0.0001447007 0.0001800774 4.629653e-05
[1083,] 0.0001464277 0.0001810485 4.500205e-05
[1084,] 0.0001486955 0.0001832722 4.446108e-05
[1085,] 0.0001477270 0.0001880612 4.518547e-05
[1086,] 0.0001480476 0.0001834308 4.463751e-05
[1087,] 0.0001855658 0.0001705174 5.313116e-05
[1088,] 0.0001476899 0.0001860710 4.499390e-05
[1089,] 0.0001856868 0.0001705551 5.313202e-05
[1090,] 0.0001756231 0.0001530568 5.782366e-05
[1091,] 0.0001480200 0.0001860710 4.489391e-05
[1092,] 0.0001739527 0.0001556220 5.888441e-05
[1093,] 0.0001476619 0.0001866141 4.506027e-05
[1094,] 0.0001532704 0.0001742956 5.139673e-05
[1095,] 0.0001481664 0.0001869620 4.493670e-05
[1096,] 0.0001482878 0.0001888539 4.507903e-05
[1097,] 0.0001470065 0.0001875761 4.539282e-05
[1098,] 0.0001517934 0.0001749254 4.298904e-05
[1099,] 0.0001353245 0.0002028575 5.539509e-05
[1100,] 0.0001726233 0.0001820061 3.748528e-05
[1101,] 0.0001833841 0.0001541761 6.130702e-05
[1102,] 0.0001260551 0.0001529039 3.516716e-05
[1103,] 0.0001344227 0.0001678298 3.933738e-05
[1104,] 0.0001877650 0.0001731206 5.299954e-05
[1105,] 0.0001295838 0.0001764117 3.561295e-05
[1106,] 0.0001352708 0.0001664115 3.948682e-05
[1107,] 0.0001567362 0.0001443005 3.920392e-05
[1108,] 0.0001250299 0.0001508574 3.536188e-05
[1109,] 0.0001573339 0.0001521826 4.623067e-05
[1110,] 0.0001552027 0.0001494769 5.085442e-05
[1111,] 0.0001611304 0.0001410811 4.961412e-05
[1112,] 0.0001890354 0.0001731769 5.028535e-05
[1113,] 0.0001935123 0.0001805355 4.975042e-05
[1114,] 0.0001573502 0.0001647475 4.506234e-05
[1115,] 0.0001615607 0.0001738617 5.420808e-05
[1116,] 0.0001875216 0.0001727794 5.315808e-05
[1117,] 0.0001571845 0.0001523494 4.618088e-05
[1118,] 0.0001285984 0.0001632758 3.539149e-05
[1119,] 0.0001570568 0.0001531080 4.615162e-05
[1120,] 0.0001256307 0.0001664188 3.579941e-05
[1121,] 0.0001538627 0.0001747030 5.195205e-05
[1122,] 0.0001682880 0.0002112859 3.540922e-05
[1123,] 0.0001903476 0.0001617329 7.093897e-05
[1124,] 0.0001892927 0.0001610806 6.989923e-05
[1125,] 0.0001278254 0.0001642074 3.928683e-05
[1126,] 0.0001330308 0.0001678860 3.526674e-05
[1127,] 0.0001955051 0.0001760288 5.052877e-05
[1128,] 0.0001572656 0.0001642301 4.508228e-05
[1129,] 0.0001627714 0.0001645253 4.592668e-05
[1130,] 0.0001629833 0.0001719709 5.689636e-05
[1131,] 0.0001592991 0.0001532657 3.759831e-05
[1132,] 0.0001978388 0.0001816373 5.020991e-05
[1133,] 0.0001597025 0.0001629110 3.628953e-05
[1134,] 0.0001991113 0.0001799733 5.040224e-05
[1135,] 0.0001638179 0.0001694536 4.458752e-05
[1136,] 0.0001852320 0.0001377839 4.921791e-05
[1137,] 0.0001866079 0.0001618548 5.435789e-05
[1138,] 0.0001589436 0.0001596874 4.634242e-05
[1139,] 0.0001538801 0.0001675639 6.019050e-05
[1140,] 0.0002099732 0.0001720107 5.381671e-05
[1141,] 0.0001697915 0.0001422482 5.247233e-05
[1142,] 0.0001864233 0.0001489439 5.303982e-05
[1143,] 0.0001355057 0.0001622539 4.294709e-05
[1144,] 0.0001717977 0.0001707448 5.857454e-05
[1145,] 0.0001960079 0.0001704747 7.077192e-05
[1146,] 0.0001205700 0.0001599267 3.800615e-05
[1147,] 0.0003516918 0.0001371034 8.359877e-05
[1148,] 0.0003701430 0.0001380691 7.323734e-05
[1149,] 0.0001629428 0.0001439047 4.080039e-05
[1150,] 0.0002286890 0.0001721340 8.364628e-05
[1151,] 0.0001798768 0.0001519695 5.770005e-05
[1152,] 0.0003149087 0.0001647420 1.242189e-04
[1153,] 0.0001724308 0.0001771385 6.288874e-05
[1154,] 0.0001625553 0.0001559824 4.815545e-05
[1155,] 0.0006266272 0.0001602483 1.056810e-04
[1156,] 0.0001697917 0.0001794887 6.117643e-05
[1157,] 0.0002821081 0.0001472068 7.584105e-05
[1158,] 0.0001535494 0.0001572084 4.382957e-05
[1159,] 0.0024794671 0.0001971177 1.339698e-03
[1160,] 0.0001540004 0.0001527704 5.003795e-05
[1161,] 0.0002250688 0.0001673649 1.029900e-04
[1162,] 0.0001522715 0.0001507486 4.735022e-05
[1163,] 0.0001536517 0.0001516079 4.884701e-05
[1164,] 0.0002266626 0.0001854964 1.230942e-04
[1165,] 0.0002265620 0.0001659456 1.021714e-04
[1166,] 0.0001627825 0.0001542343 5.249730e-05
[1167,] 0.0001475707 0.0002339904 7.551545e-05
[1168,] 0.0003432953 0.0001368153 7.217195e-05
[1169,] 0.0002447183 0.0001397799 5.111143e-05
[1170,] 0.0001734456 0.0001658878 5.768678e-05
[1171,] 0.0001459743 0.0001714946 4.739546e-05
[1172,] 0.0001514972 0.0001462489 4.002294e-05
[1173,] 0.0013738144 0.0001565673 3.867452e-04
[1174,] 0.0008482695 0.0001748570 4.703816e-04
[1175,] 0.0033729242 0.0001399345 2.839663e-04
[1176,] 0.0005027102 0.0001738340 2.650046e-04
[1177,] 0.0001735327 0.0002033981 7.250403e-05
[1178,] 0.0009454740 0.0001655514 3.895710e-04
[1179,] 0.0010353008 0.0001489003 1.611849e-04
[1180,] 0.0008761234 0.0001688539 1.059833e-04
[1181,] 0.0001723011 0.0004809730 1.683641e-04
[1182,] 0.0001679425 0.0001650018 5.395836e-05
[1183,] 0.0009252699 0.0001731534 4.752637e-04
[1184,] 0.0001406264 0.0002103742 5.205947e-05
[1185,] 0.0001326901 0.0001666278 4.210721e-05
[1186,] 0.0012947088 0.0001894461 1.157860e-03
[1187,] 0.0001247635 0.0001556392 3.774848e-05
[1188,] 0.0001414429 0.0001702381 4.638947e-05
[1189,] 0.0001249425 0.0001528668 4.145123e-05
[1190,] 0.0001317055 0.0001543462 4.624612e-05
[1191,] 0.0005964599 0.0001825840 3.834459e-04
[1192,] 0.0001405258 0.0001764544 3.623235e-05
[1193,] 0.0001319343 0.0001553704 4.673079e-05
[1194,] 0.0001418082 0.0001805857 3.627092e-05
[1195,] 0.0006221502 0.0001798394 3.776498e-04
[1196,] 0.0002129943 0.0001695682 7.201973e-05
[1197,] 0.0006055731 0.0001906457 4.515427e-04
[1198,] 0.0001459543 0.0001765573 3.629799e-05
[1199,] 0.0001377798 0.0001377841 4.126810e-05
[1200,] 0.0002883516 0.0001701794 1.014954e-04
[1201,] 0.0001299994 0.0001438971 4.169493e-05
[1202,] 0.0001293591 0.0001420218 4.068671e-05
[1203,] 0.0002033886 0.0001745426 6.153652e-05
[1204,] 0.0001486114 0.0001689043 4.046902e-05
[1205,] 0.0001357110 0.0001731219 4.555212e-05
[1206,] 0.0001747007 0.0002297217 6.634039e-05
[1207,] 0.0002154489 0.0001690121 6.987511e-05
[1208,] 0.0002127759 0.0001685663 7.035446e-05
[1209,] 0.0002029245 0.0001689310 6.604276e-05
[1210,] 0.0001464249 0.0001908138 3.685122e-05
[1211,] 0.0001750552 0.0002751237 7.467189e-05
[1212,] 0.0001767869 0.0003166923 8.160764e-05
[1213,] 0.0005511699 0.0001482729 1.440095e-04
[1214,] 0.0005178425 0.0001627875 2.328654e-04
[1215,] 0.0005208467 0.0001470029 1.289931e-04
[1216,] 0.0004649228 0.0001632907 2.141208e-04
[1217,] 0.0004463761 0.0001659553 2.218534e-04
[1218,] 0.0004889642 0.0001418768 9.079277e-05
[1219,] 0.0004081038 0.0001430829 4.886603e-05
[1220,] 0.0013913115 0.0001593990 5.057250e-04
[1221,] 0.0010836750 0.0001660467 5.187011e-04
[1222,] 0.0008878278 0.0001651268 1.699571e-04
[1223,] 0.0001752441 0.0002661028 7.189825e-05
[1224,] 0.0013758289 0.0001632093 5.898528e-04
[1225,] 0.0001723240 0.0001726519 5.771222e-05
[1226,] 0.0014984519 0.0001712149 7.763088e-04
[1227,] 0.0001535173 0.0001391712 4.488552e-05
[1228,] 0.0001310779 0.0001677622 4.544686e-05
[1229,] 0.0001484609 0.0001677482 5.889012e-05
[1230,] 0.0002016887 0.0001518192 4.467751e-05
[1231,] 0.0031368691 0.0001686256 3.156929e-04
[1232,] 0.0001273139 0.0003519357 6.284702e-05
[1233,] 0.0001473901 0.0001521151 4.419677e-05
[1234,] 0.0001542611 0.0001370435 4.244542e-05
[1235,] 0.0001400879 0.0001773344 5.199190e-05
[1236,] 0.0007412773 0.0001458181 2.314124e-04
[1237,] 0.0001473829 0.0001677257 4.816138e-05
[1238,] 0.0007754228 0.0001438144 1.879209e-04
[1239,] 0.0006940338 0.0001433408 1.881856e-04
[1240,] 0.0008418909 0.0001465646 1.513153e-04
[1241,] 0.0007674967 0.0001424872 1.937341e-04
[1242,] 0.0008521640 0.0001468223 1.637119e-04
[1243,] 0.0002643655 0.0001675500 8.800889e-05
[1244,] 0.0008262187 0.0001506778 2.412879e-04
[1245,] 0.0011036011 0.0001451497 3.142380e-04
[1246,] 0.0011997407 0.0001533459 2.405611e-04
[1247,] 0.0008790387 0.0001473203 2.774860e-04
[1248,] 0.0009913121 0.0002307101 2.391835e-03
[1249,] 0.0001755008 0.0001636410 4.638577e-05
[1250,] 0.0011236871 0.0001532000 4.953242e-04
[1251,] 0.0001407700 0.0001775613 5.002971e-05
[1252,] 0.0002698704 0.0001674671 8.841090e-05
[1253,] 0.0012843390 0.0001609832 8.390900e-04
[1254,] 0.0012616555 0.0002218945 2.886760e-03
[1255,] 0.0002073533 0.0001712720 5.809113e-05
[1256,] 0.0021833755 0.0001568510 1.205994e-03
[1257,] 0.0002029545 0.0001616112 6.105709e-05
[1258,] 0.0001670333 0.0001706537 5.256261e-05
[1259,] 0.0013710912 0.0002722609 6.197337e-03
[1260,] 0.0012615390 0.0001533941 6.302563e-04
[1261,] 0.0012332290 0.0001558193 6.989300e-04
[1262,] 0.0021285013 0.0005364432 2.050433e-02
[1263,] 0.0001395892 0.0001765135 4.891008e-05
[1264,] 0.0020835391 0.0002831207 1.016023e-02
[1265,] 0.0033982750 0.0004971239 3.164627e-02
[1266,] 0.0002078397 0.0001570734 5.747377e-05
[1267,] 0.0039117186 0.0005497903 4.087736e-02
[1268,] 0.0003035822 0.0001692530 1.261272e-04
[1269,] 0.0002093461 0.0001576238 5.682608e-05
[1270,] 0.0018954463 0.0002923735 9.486329e-03
[1271,] 0.0018613647 0.0001607513 1.192480e-03
[1272,] 0.0001380602 0.0001701017 4.593187e-05
[1273,] 0.0002033296 0.0001606531 6.314738e-05
[1274,] 0.0029824558 0.0006610975 3.650364e-02
[1275,] 0.0002300599 0.0001553345 6.235857e-05
[1276,] 0.0001861177 0.0001494721 5.179581e-05
[1277,] 0.0021843060 0.0003243904 1.231073e-02
[1278,] 0.0003320128 0.0005089754 2.199696e-03
[1279,] 0.0003422189 0.0004652217 2.115308e-03
[1280,] 0.0002013924 0.0001617233 5.966119e-05
[1281,] 0.0002013831 0.0001617233 5.965893e-05
[1282,] 0.0002013924 0.0001617233 5.966119e-05
[1283,] 0.0002014016 0.0001617233 5.966344e-05
[1284,] 0.0004114502 0.0001751361 6.806163e-05
[1285,] 0.0001830591 0.0001694428 4.477257e-05
[1286,] 0.0003666088 0.0002513933 1.211960e-03
[1287,] 0.0001819279 0.0001691337 4.537457e-05
[1288,] 0.0003114969 0.0001683029 1.166567e-04
[1289,] 0.0003433401 0.0004968519 2.248445e-03
[1290,] 0.0001758309 0.0001678136 5.510511e-05
[1291,] 0.0003374641 0.0005618240 2.440133e-03
[1292,] 0.0004141407 0.0001755598 6.654010e-05
[1293,] 0.0006351722 0.0001644043 4.435095e-04
[1294,] 0.0001384331 0.0001692097 4.570517e-05
[1295,] 0.0003163404 0.0005503187 2.195605e-03
[1296,] 0.0003842105 0.0001601414 8.443291e-05
[1297,] 0.0003201711 0.0005580099 2.254131e-03
[1298,] 0.0001441066 0.0001795220 4.750136e-05
[1299,] 0.0003202190 0.0005729353 2.305095e-03
[1300,] 0.0001271723 0.0007210640 5.714917e-05
[1301,] 0.0004775535 0.0004810831 3.255618e-03
[1302,] 0.0003951186 0.0001600500 8.374955e-05
[1303,] 0.0004234566 0.0006303446 3.516098e-03
[1304,] 0.0004157286 0.0005182120 2.913058e-03
[1305,] 0.0001253638 0.0008064822 7.612851e-05
[1306,] 0.0003736308 0.0005923999 2.865715e-03
[1307,] 0.0001237627 0.0001678499 4.503498e-05
[1308,] 0.0001263634 0.0008002645 6.663730e-05
[1309,] 0.0001435504 0.0001792407 4.790250e-05
[1310,] 0.0004110180 0.0001768309 6.426104e-05
[1311,] 0.0001436014 0.0001791954 4.781851e-05
[1312,] 0.0001252626 0.0009485935 8.347367e-05
[1313,] 0.0021964257 0.0001571520 1.215190e-03
[1314,] 0.0001251155 0.0007902395 7.862174e-05
[1315,] 0.0004165893 0.0005841970 3.234704e-03
[1316,] 0.0003711403 0.0001599869 7.847507e-05
[1317,] 0.0001377740 0.0001776381 4.797648e-05
[1318,] 0.0004659262 0.0002304534 1.235279e-03
[1319,] 0.0001256750 0.0007133264 6.795791e-05
[1320,] 0.0004242914 0.0005613530 3.196314e-03
[1321,] 0.0005557238 0.0020067928 1.486884e-02
[1322,] 0.0005230568 0.0003682652 2.957823e-03
[1323,] 0.0003764787 0.0001598775 6.739755e-05
[1324,] 0.0005339969 0.0003247282 2.685188e-03
[1325,] 0.0004381154 0.0001771744 6.493053e-05
[1326,] 0.0001437201 0.0003406020 8.375596e-05
[1327,] 0.0004138796 0.0001860554 5.631388e-05
[1328,] 0.0068470317 0.0001510180 1.941952e-03
[1329,] 0.0001487043 0.0001524300 4.464630e-05
[1330,] 0.0025171273 0.0001655779 1.407924e-03
[1331,] 0.0001554062 0.0001762953 5.569371e-05
[1332,] 0.0001618419 0.0002145661 1.313271e-04
[1333,] 0.0001707623 0.0002162984 1.858422e-04
[1334,] 0.0050202429 0.0001902967 5.684311e-03
[1335,] 0.0004865420 0.0001584850 6.207491e-05
[1336,] 0.0020262516 0.0001946269 2.662494e-03
[1337,] 0.0001637246 0.0002231710 1.613081e-04
[1338,] 0.0001616688 0.0002243520 1.515252e-04
[1339,] 0.0001616583 0.0002224302 1.471168e-04
[1340,] 0.0001612842 0.0002250934 1.507882e-04
[1341,] 0.0001495714 0.0001786955 5.295125e-05
[1342,] 0.0025059996 0.0001760387 1.981913e-03
[1343,] 0.0001618149 0.0002228648 1.488416e-04
[1344,] 0.0001516336 0.0001702274 5.120266e-05
[1345,] 0.0001549012 0.0001702087 5.261266e-05
[1346,] 0.0001558217 0.0001702087 5.300409e-05
[1347,] 0.0001554226 0.0001702087 5.283511e-05
[1348,] 0.0001531908 0.0001729142 5.377670e-05
[1349,] 0.0001293349 0.0001625188 4.632094e-05
[1350,] 0.0001729114 0.0001869833 8.801460e-05
[1351,] 0.0001347347 0.0001539435 3.898127e-05
[1352,] 0.0021313299 0.0001456125 5.022915e-04
[1353,] 0.0020315172 0.0001460835 4.979435e-04
[1354,] 0.0028755234 0.0001415518 4.339378e-04
[1355,] 0.0022452980 0.0001459232 5.354823e-04
[1356,] 0.0021296252 0.0001460116 5.156774e-04
[1357,] 0.0021065990 0.0001455013 4.941992e-04
[1358,] 0.0024932744 0.0001455712 5.705661e-04
[1359,] 0.0025964232 0.0001422910 2.567812e-04
[1360,] 0.0030494199 0.0001435673 5.022093e-04
[1361,] 0.0001730881 0.0001635349 5.858179e-05
[1362,] 0.0025358330 0.0001503011 7.597103e-04
[1363,] 0.0001614439 0.0001719640 5.688199e-05
[1364,] 0.0021199255 0.0001457794 5.063836e-04
[1365,] 0.0024178365 0.0001460019 5.728200e-04
[1366,] 0.0023199816 0.0001456151 5.396238e-04
[1367,] 0.0001673958 0.0001704091 5.774451e-05
[1368,] 0.0024137384 0.0001461092 5.754643e-04
[1369,] 0.0023849360 0.0001467953 5.919780e-04
[1370,] 0.0024353586 0.0001502126 7.306119e-04
[1371,] 0.0023845879 0.0001478212 6.319471e-04
[1372,] 0.0021732675 0.0001455277 5.082067e-04
[1373,] 0.0020196951 0.0001457191 4.846254e-04
[1374,] 0.0021640771 0.0001456151 5.094751e-04
[1375,] 0.0001642472 0.0001725778 5.870921e-05
[1376,] 0.0001732623 0.0001668870 5.678777e-05
[1377,] 0.0022314720 0.0001454638 5.171658e-04
[1378,] 0.0020202407 0.0001455094 4.777787e-04
[1379,] 0.0020036058 0.0001453390 4.675775e-04
[1380,] 0.0022362289 0.0001453459 5.139961e-04
[1381,] 0.0021145959 0.0001738451 1.837293e-03
[1382,] 0.0022255108 0.0001453879 5.135949e-04
[1383,] 0.0027032547 0.0001498896 7.841951e-04
[1384,] 0.0022758411 0.0001452343 5.176487e-04
[1385,] 0.0001692460 0.0001723417 6.058061e-05
[1386,] 0.0001674970 0.0001723182 5.982223e-05
[1387,] 0.0021891640 0.0001452343 5.013574e-04
[1388,] 0.0020525671 0.0001449014 4.644673e-04
[1389,] 0.0038476882 0.0001675639 9.538198e-04
[1390,] 0.0020825353 0.0001447299 4.641894e-04
[1391,] 0.0020485053 0.0001449674 4.658555e-04
[1392,] 0.0023627117 0.0001421906 2.446335e-04
[1393,] 0.0022007774 0.0001492401 6.377888e-04
[1394,] 0.0039531523 0.0001675852 9.991699e-04
[1395,] 0.0020851767 0.0001463333 5.204339e-04
[1396,] 0.0021061750 0.0001451431 4.824851e-04
[1397,] 0.0020601678 0.0001452183 4.763050e-04
[1398,] 0.0001721149 0.0001627971 5.758325e-05
[1399,] 0.0020359345 0.0001448654 4.599479e-04
[1400,] 0.0022340503 0.0001496210 6.588866e-04
[1401,] 0.0001656039 0.0001723285 5.904154e-05
[1402,] 0.0012581314 0.0001633996 7.751839e-04
[1403,] 0.0021033414 0.0001453726 4.896275e-04
[1404,] 0.0023509132 0.0001421627 2.484645e-04
[1405,] 0.0019858294 0.0001439981 4.215612e-04
[1406,] 0.0020191162 0.0001456665 4.827515e-04
[1407,] 0.0022243481 0.0001422911 2.272930e-04
[1408,] 0.0023540176 0.0001422699 2.382815e-04
[1409,] 0.0040926803 0.0001675652 9.849744e-04
[1410,] 0.0001357507 0.0001487038 4.403588e-05
[1411,] 0.0030403756 0.0001421375 2.973550e-04
[1412,] 0.0040134773 0.0001675809 9.508712e-04
[1413,] 0.0001651004 0.0001703723 5.687560e-05
[1414,] 0.0001715727 0.0001632304 5.760989e-05
[1415,] 0.0023961606 0.0001786663 2.277995e-03
[1416,] 0.0026739802 0.0001504057 9.622969e-04
[1417,] 0.0023670512 0.0001478532 7.760356e-04
[1418,] 0.0001849700 0.0001525897 5.318165e-05
[1419,] 0.0001808166 0.0001624200 6.114516e-05
[1420,] 0.0001733066 0.0001697153 5.686687e-05
[1421,] 0.0001810816 0.0001618361 6.071849e-05
[1422,] 0.0040833961 0.0001678563 8.278439e-04
[1423,] 0.0037524476 0.0001678563 7.645793e-04
[1424,] 0.0013411004 0.0001482106 4.867287e-04
[1425,] 0.0001589946 0.0001660584 4.614737e-05
[1426,] 0.0030707473 0.0001812119 2.969204e-03
[1427,] 0.0016907256 0.0001422605 1.851021e-04
[1428,] 0.0008420722 0.0001420157 1.084002e-04
[1429,] 0.0001734294 0.0001738273 5.618857e-05
[1430,] 0.0016024249 0.0001422345 1.792297e-04
[1431,] 0.0026286438 0.0002698482 1.081308e-02
[1432,] 0.0001696652 0.0001911090 6.003191e-05
[1433,] 0.0001541671 0.0001635194 4.528135e-05
[1434,] 0.0009506607 0.0001753181 8.904777e-04
[1435,] 0.0010503398 0.0001745646 9.600522e-04
[1436,] 0.0001899140 0.0001628729 6.635333e-05
[1437,] 0.0009572202 0.0001788489 9.707212e-04
[1438,] 0.0001704208 0.0001619877 5.511813e-05
[1439,] 0.0025742085 0.0001660392 4.843765e-04
[1440,] 0.0001597412 0.0001545126 4.820266e-05
[1441,] 0.0001521865 0.0001726151 4.851017e-05
[1442,] 0.0001424781 0.0001479461 4.066228e-05
[1443,] 0.0009611976 0.0001807057 1.015768e-03
[1444,] 0.0001755987 0.0001705864 6.118950e-05
[1445,] 0.0001386694 0.0001563179 5.819791e-05
[1446,] 0.0001851908 0.0001599534 6.424111e-05
[1447,] 0.0040857060 0.0001680503 7.834634e-04
[1448,] 0.0013769716 0.0001493090 9.624072e-05
[1449,] 0.0001757336 0.0001706048 6.127036e-05
[1450,] 0.0010866116 0.0001594429 6.686702e-04
[1451,] 0.0001762754 0.0001706908 6.160855e-05
[1452,] 0.0009919060 0.0001678610 7.837199e-04
[1453,] 0.0001622939 0.0001632401 4.286669e-05
[1454,] 0.0001889528 0.0001781530 8.434332e-05
[1455,] 0.0003254215 0.0001681318 6.421437e-05
[1456,] 0.0311846203 0.0002495759 6.843249e-02
[1457,] 0.0001538845 0.0001549069 4.946056e-05
[1458,] 0.0001579673 0.0001696647 5.839110e-05
[1459,] 0.0001936435 0.0001817386 1.025709e-04
[1460,] 0.0001882209 0.0001662674 5.981610e-05
[1461,] 0.0001542159 0.0001695676 5.612696e-05
[1462,] 0.0001566322 0.0001962973 6.926410e-05
[1463,] 0.0001532066 0.0001733047 5.016953e-05
[1464,] 0.0001531877 0.0001730508 5.030678e-05
[1465,] 0.0001537147 0.0001622766 5.212297e-05
[1466,] 0.0001531845 0.0001726478 5.012002e-05
[1467,] 0.0001545827 0.0001623209 5.256779e-05
[1468,] 0.0001551477 0.0001622766 5.281427e-05
[1469,] 0.0001334385 0.0001490575 4.566291e-05
[1470,] 0.0002300364 0.0002658742 3.945911e-05
[1471,] 0.0001213815 0.0001590841 4.046574e-05
[1472,] 0.0001581627 0.0002004617 7.082037e-05
[1473,] 0.0001539206 0.0002429866 6.526802e-05
[1474,] 0.0001513296 0.0001780464 4.861320e-05
[1475,] 0.0002341934 0.0002562915 3.943255e-05
[1476,] 0.0001549824 0.0001745416 5.198216e-05
[1477,] 0.0001210757 0.0001596446 4.014944e-05
[1478,] 0.0001211282 0.0001600038 4.029287e-05
[1479,] 0.0001549255 0.0001615906 5.230231e-05
[1480,] 0.0002355380 0.0002656273 3.942933e-05
[1481,] 0.0001212567 0.0001600683 4.049309e-05
[1482,] 0.0001991254 0.0001591230 3.980074e-05
[1483,] 0.0001227232 0.0001600362 4.210322e-05
[1484,] 0.0001315860 0.0002193715 6.625673e-05
[1485,] 0.0001457002 0.0001871265 6.725881e-05
[1486,] 0.0001604903 0.0002027304 7.399589e-05
[1487,] 0.0001689241 0.0001779169 4.915872e-05
[1488,] 0.0001706832 0.0001779169 4.906344e-05
[1489,] 0.0001695036 0.0001781514 4.913084e-05
[1490,] 0.0001213751 0.0001717672 4.277378e-05
[1491,] 0.0001251243 0.0002020159 4.565023e-05
[1492,] 0.0001546064 0.0001741080 5.105681e-05
[1493,] 0.0001318100 0.0002180300 6.614148e-05
[1494,] 0.0001544990 0.0003061655 6.867940e-05
[1495,] 0.0001207210 0.0001672707 4.081781e-05
[1496,] 0.0001358511 0.0001945918 6.331717e-05
[1497,] 0.0002247290 0.0001895120 3.959678e-05
[1498,] 0.0007480493 0.0001683124 1.826022e-04
[1499,] 0.0001315891 0.0002317417 6.895306e-05
[1500,] 0.0001743440 0.0001731247 5.717910e-05
[1501,] 0.0001300372 0.0002184181 6.368931e-05
[1502,] 0.0001620262 0.0001611394 5.063323e-05
[1503,] 0.0001917709 0.0001731029 6.628372e-05
[1504,] 0.0001285685 0.0002346574 6.543465e-05
[1505,] 0.0001273260 0.0002345401 6.378130e-05
[1506,] 0.0001674897 0.0001731698 5.491845e-05
[1507,] 0.0001588532 0.0001610579 4.901111e-05
[1508,] 0.0003261844 0.0001730184 6.220266e-05
[1509,] 0.0001555917 0.0001743907 5.160794e-05
[1510,] 0.0003905959 0.0005120318 4.007355e-05
[1511,] 0.0002012185 0.0001720738 6.711513e-05
[1512,] 0.0001672165 0.0001717387 5.291539e-05
[1513,] 0.0001609013 0.0001546830 4.898404e-05
[1514,] 0.0003624253 0.0001760140 5.934250e-05
[1515,] 0.0002000398 0.0001701283 5.326824e-05
[1516,] 0.0001711824 0.0001714429 5.498461e-05
[1517,] 0.0001232788 0.0001891939 4.932735e-05
[1518,] 0.0001235042 0.0001886007 4.944449e-05
[1519,] 0.0001518468 0.0001611210 4.739319e-05
[1520,] 0.0001777108 0.0002282197 3.580041e-05
[1521,] 0.0001240703 0.0002040937 5.342667e-05
[1522,] 0.0001494920 0.0002175835 7.665929e-05
[1523,] 0.0003342145 0.0001730230 6.261045e-05
[1524,] 0.0001939311 0.0001645198 5.999892e-05
[1525,] 0.0004306908 0.0001698582 1.216641e-04
[1526,] 0.0001539336 0.0001610845 4.799972e-05
[1527,] 0.0005203974 0.0001698578 1.449308e-04
[1528,] 0.0005092094 0.0001698518 1.380052e-04
[1529,] 0.0003118662 0.0001579850 4.749467e-05
[1530,] 0.0005411370 0.0001698539 1.456505e-04
[1531,] 0.0001388770 0.0001554278 4.097432e-05
[1532,] 0.0001506856 0.0001736790 5.125408e-05
[1533,] 0.0001378821 0.0001588051 4.075251e-05
[1534,] 0.0004611612 0.0001698578 1.294553e-04
[1535,] 0.0001523699 0.0001610829 4.754468e-05
[1536,] 0.0001412130 0.0001549579 4.145699e-05
[1537,] 0.0004572010 0.0001698594 1.290954e-04
[1538,] 0.0004050398 0.0001465253 6.200432e-05
[1539,] 0.0001439435 0.0001624104 4.582453e-05
[1540,] 0.0001391358 0.0001582263 4.092945e-05
[1541,] 0.0001393075 0.0001580051 4.097974e-05
[1542,] 0.0001520808 0.0001611104 4.722974e-05
[1543,] 0.0003681780 0.0001447858 6.036936e-05
[1544,] 0.0001385500 0.0001555727 4.057816e-05
[1545,] 0.0003545323 0.0001479159 5.667803e-05
[1546,] 0.0001384546 0.0001555231 4.057379e-05
[1547,] 0.0001587247 0.0001752106 5.080888e-05
[1548,] 0.0002442636 0.0001490293 8.403297e-05
[1549,] 0.0001363576 0.0001550793 4.039601e-05
[1550,] 0.0001363903 0.0001550793 4.039924e-05
[1551,] 0.0001525680 0.0001611423 4.734647e-05
[1552,] 0.0001358324 0.0001558802 4.026635e-05
[1553,] 0.0001370933 0.0001585923 4.068489e-05
[1554,] 0.0006509143 0.0001698085 1.561613e-04
[1555,] 0.0001349651 0.0001568834 4.022234e-05
[1556,] 0.0001907921 0.0001453500 6.493834e-05
[1557,] 0.0001282789 0.0001521023 3.946847e-05
[1558,] 0.0001553314 0.0002057633 4.576267e-05
[1559,] 0.0002700102 0.0001480237 4.836493e-05
[1560,] 0.0005640282 0.0001674563 1.835664e-04
[1561,] 0.0001287986 0.0001588307 4.081851e-05
[1562,] 0.0001259019 0.0002961751 6.428508e-05
[1563,] 0.0002121968 0.0002143956 1.328302e-04
[1564,] 0.0001275734 0.0001684626 4.125533e-05
[1565,] 0.0001393907 0.0001504972 4.710483e-05
[1566,] 0.0001278306 0.0001670181 4.143623e-05
[1567,] 0.0001408957 0.0002347783 6.992024e-05
[1568,] 0.0001332698 0.0001692180 4.488584e-05
[1569,] 0.0002331660 0.0001593675 7.454255e-05
[1570,] 0.0002277928 0.0001581110 6.908835e-05
[1571,] 0.0001372646 0.0001681666 4.597997e-05
[1572,] 0.0002431597 0.0001587945 7.557381e-05
[1573,] 0.0002367618 0.0001591834 7.491060e-05
[1574,] 0.0002345373 0.0001591834 7.424048e-05
[1575,] 0.0002353306 0.0001591834 7.447966e-05
[1576,] 0.0001450777 0.0001684250 4.919726e-05
[1577,] 0.0002345743 0.0001608323 7.854200e-05
[1578,] 0.0001439661 0.0001684250 4.876743e-05
[1579,] 0.0002354608 0.0001591834 7.451875e-05
[1580,] 0.0002353748 0.0001591448 7.435018e-05
[1581,] 0.0002324670 0.0001601341 7.621790e-05
[1582,] 0.0002351698 0.0001590293 7.389004e-05
[1583,] 0.0002372817 0.0001591834 7.506566e-05
[1584,] 0.0002332449 0.0001591626 7.375617e-05
[1585,] 0.0002348812 0.0001594822 7.527771e-05
[1586,] 0.0002363798 0.0001591402 7.463430e-05
[1587,] 0.0002353880 0.0001590300 7.394105e-05
[1588,] 0.0002344380 0.0001594373 7.519193e-05
[1589,] 0.0002337113 0.0001587836 7.294773e-05
[1590,] 0.0002338082 0.0001504376 7.817669e-05
[1591,] 0.0002347846 0.0001598852 7.651957e-05
[1592,] 0.0002365375 0.0001600759 7.773774e-05
[1593,] 0.0001371024 0.0001676372 4.545943e-05
[1594,] 0.0002718815 0.0001592055 8.476080e-05
[1595,] 0.0001460684 0.0001699135 4.733536e-05
[1596,] 0.0002838313 0.0001597306 9.158008e-05
[1597,] 0.0001414494 0.0001679350 4.738399e-05
[1598,] 0.0002250117 0.0001769326 9.716525e-05
[1599,] 0.0002795353 0.0001724749 1.108647e-04
[1600,] 0.0001718994 0.0002290184 1.114193e-04
[1601,] 0.0001734317 0.0001404984 4.645143e-05
[1602,] 0.0001734108 0.0001501207 4.731873e-05
[1603,] 0.0001659918 0.0001741135 5.434170e-05
[1604,] 0.0002367861 0.0001675780 6.507949e-05
[1605,] 0.0002079499 0.0002957978 2.019307e-04
[1606,] 0.0001250786 0.0001714478 4.080262e-05
[1607,] 0.0001856365 0.0002551769 1.422107e-04
[1608,] 0.0002343009 0.0001667639 6.701414e-05
[1609,] 0.0001525865 0.0001949619 6.950874e-05
[1610,] 0.0001592091 0.0001724021 5.239765e-05
[1611,] 0.0002577530 0.0001428962 8.277970e-05
[1612,] 0.0001277872 0.0001661374 4.147978e-05
[1613,] 0.0001601842 0.0001807888 5.924063e-05
[1614,] 0.0001604115 0.0001794379 5.880095e-05
[1615,] 0.0003223446 0.0001447362 9.959741e-05
[1616,] 0.0001296003 0.0001661132 4.202947e-05
[1617,] 0.0001611206 0.0001797084 5.908694e-05
[1618,] 0.0001300293 0.0001661598 4.229086e-05
[1619,] 0.0001652841 0.0001700751 5.275588e-05
[1620,] 0.0001664117 0.0001782726 6.153626e-05
[1621,] 0.0001274278 0.0001670451 4.102228e-05
[1622,] 0.0005014519 0.0001731382 2.456511e-04
[1623,] 0.0001329969 0.0001741788 4.487471e-05
[1624,] 0.0001729266 0.0001461766 4.912360e-05
[1625,] 0.0001728443 0.0001449815 4.854576e-05
[1626,] 0.0001466807 0.0001673888 5.237562e-05
[1627,] 0.0001360112 0.0001696559 4.814806e-05
[1628,] 0.0001286214 0.0001652269 3.482070e-05
[1629,] 0.0001346091 0.0001580300 3.867124e-05
[1630,] 0.0001474502 0.0001375580 4.241413e-05
[1631,] 0.0001264761 0.0001631273 4.383551e-05
[1632,] 0.0001826719 0.0001752135 6.587258e-05
[1633,] 0.0001895674 0.0001778794 9.120289e-05
[1634,] 0.0002137839 0.0001477063 7.293448e-05
[1635,] 0.0002161296 0.0001594232 8.567322e-05
[1636,] 0.0002189672 0.0001613671 8.921709e-05
[1637,] 0.0002169819 0.0001428723 6.611791e-05
[1638,] 0.0001771108 0.0001551556 6.716488e-05
[1639,] 0.0001599280 0.0001877927 6.325369e-05
[1640,] 0.0001759519 0.0001547841 6.642351e-05
[1641,] 0.0001703041 0.0001592160 6.722343e-05
[1642,] 0.0001347069 0.0001565887 4.522215e-05
[1643,] 0.0001554657 0.0001627498 5.349235e-05
[1644,] 0.0001547927 0.0002199107 7.231967e-05
[1645,] 0.0001718372 0.0001637716 7.129524e-05
[1646,] 0.0001534382 0.0002200830 7.054058e-05
[1647,] 0.0001630118 0.0001467725 4.021382e-05
[1648,] 0.0001528550 0.0002321428 7.294742e-05
[1649,] 0.0001496100 0.0001953474 5.770000e-05
[1650,] 0.0001534501 0.0001667817 5.337082e-05
[1651,] 0.0001746820 0.0001717613 4.999381e-05
[1652,] 0.0006109643 0.0002192999 5.593231e-04
[1653,] 0.0001395167 0.0001527746 4.234474e-05
[1654,] 0.0001624320 0.0001471007 4.018785e-05
[1655,] 0.0001395353 0.0001503530 4.178702e-05
[1656,] 0.0001703153 0.0001636863 7.047225e-05
[1657,] 0.0001726773 0.0001796949 8.182121e-05
[1658,] 0.0001986621 0.0002112065 1.226075e-04
[1659,] 0.0001853495 0.0002194026 1.165025e-04
[1660,] 0.0002060930 0.0001387937 5.479973e-05
[1661,] 0.0001630204 0.0001715481 4.925157e-05
[1662,] 0.0001793700 0.0001698710 6.163259e-05
[1663,] 0.0001361199 0.0001619692 4.409147e-05
[1664,] 0.0001957551 0.0001543622 4.214065e-05
[1665,] 0.0001860353 0.0001680735 5.963095e-05
[1666,] 0.0001638373 0.0001813304 5.604772e-05
[1667,] 0.0001635511 0.0002327033 6.212482e-05
[1668,] 0.0001598213 0.0001742342 5.271637e-05
[1669,] 0.0001637448 0.0002349193 6.223825e-05
[1670,] 0.0001371546 0.0001511384 4.131694e-05
[1671,] 0.0001208857 0.0001425491 3.549798e-05
[1672,] 0.0001630205 0.0002347995 6.346775e-05
[1673,] 0.0001207449 0.0001423774 3.549636e-05
[1674,] 0.0001746706 0.0002008800 5.815941e-05
[1675,] 0.0001215655 0.0001442466 3.659490e-05
[1676,] 0.0001635350 0.0002324862 6.210905e-05
[1677,] 0.0001871834 0.0001506252 6.258444e-05
[1678,] 0.0001716028 0.0001698746 5.629015e-05
[1679,] 0.0001838719 0.0001662564 5.970142e-05
[1680,] 0.0001204498 0.0001441783 3.616594e-05
[1681,] 0.0001199060 0.0001441825 3.601156e-05
[1682,] 0.0001666845 0.0001789932 6.305802e-05
[1683,] 0.0002037955 0.0001505551 4.437830e-05
[1684,] 0.0001870187 0.0001574218 4.092219e-05
[1685,] 0.0001833342 0.0001841070 8.273747e-05
[1686,] 0.0001356627 0.0001514380 4.121555e-05
[1687,] 0.0001956977 0.0001686010 5.771341e-05
[1688,] 0.0002891136 0.0001485189 5.010126e-05
[1689,] 0.0001741573 0.0001911446 5.645736e-05
[1690,] 0.0001678740 0.0001795900 5.548911e-05
[1691,] 0.0001662027 0.0003258067 6.882433e-05
[1692,] 0.0001894300 0.0002146181 3.561928e-05
[1693,] 0.0001740614 0.0001991553 5.833574e-05
[1694,] 0.0001678329 0.0001700797 5.353485e-05
[1695,] 0.0001405360 0.0001518411 4.262356e-05
[1696,] 0.0001391701 0.0001589494 4.394213e-05
[1697,] 0.0001399884 0.0001653618 4.706605e-05
[1698,] 0.0001777307 0.0001455083 6.071352e-05
[1699,] 0.0002259774 0.0001691728 8.648608e-05
[1700,] 0.0001397304 0.0001644959 4.649437e-05
[1701,] 0.0001902954 0.0001682409 6.262721e-05
[1702,] 0.0001905793 0.0001614110 6.658621e-05
[1703,] 0.0001872581 0.0001445304 4.095090e-05
[1704,] 0.0001704655 0.0001366128 4.459237e-05
[1705,] 0.0002028051 0.0001693013 3.779801e-05
[1706,] 0.0001193226 0.0001375774 3.478813e-05
[1707,] 0.0001205671 0.0001368991 3.493404e-05
[1708,] 0.0001221711 0.0001370871 3.566966e-05
[1709,] 0.0001782593 0.0001728626 5.664367e-05
[1710,] 0.0004887197 0.0002388374 7.308081e-04
[1711,] 0.0001799101 0.0002186062 5.418646e-05
[1712,] 0.0001338187 0.0001925065 5.811028e-05
[1713,] 0.0001935826 0.0001591380 4.630137e-05
[1714,] 0.0001201267 0.0001426426 3.583510e-05
[1715,] 0.0001202712 0.0001426453 3.587426e-05
[1716,] 0.0001216965 0.0001591720 3.789644e-05
[1717,] 0.0002176333 0.0001683479 5.385515e-05
[1718,] 0.0001253740 0.0001603342 4.295768e-05
[1719,] 0.0001203478 0.0001425979 3.594681e-05
[1720,] 0.0001303044 0.0001662954 4.289767e-05
[1721,] 0.0001620088 0.0001697770 5.461306e-05
[1722,] 0.0001986829 0.0001437847 6.433752e-05
[1723,] 0.0001646828 0.0001880209 6.367691e-05
[1724,] 0.0001839482 0.0001626641 6.193808e-05
[1725,] 0.0001642345 0.0001864431 6.247745e-05
[1726,] 0.0002249870 0.0001529459 8.593259e-05
[1727,] 0.0001659442 0.0001872012 6.472392e-05
[1728,] 0.0001929077 0.0001399612 5.403580e-05
[1729,] 0.0001599497 0.0001829374 5.657637e-05
[1730,] 0.0001511005 0.0001471285 4.418312e-05
[1731,] 0.0001560173 0.0001516539 4.312963e-05
[1732,] 0.0002922774 0.0001908417 5.395467e-05
[1733,] 0.0003450862 0.0001820360 6.237433e-05
[1734,] 0.0001397892 0.0002036985 4.899066e-05
[1735,] 0.0002325691 0.0001385979 5.320836e-05
[1736,] 0.0004175458 0.0002203224 4.395924e-05
[1737,] 0.0001619046 0.0001723968 4.271271e-05
[1738,] 0.0004444994 0.0001398270 7.727062e-05
[1739,] 0.0001338424 0.0001762310 5.392491e-05
[1740,] 0.0001666063 0.0001557874 5.120798e-05
[1741,] 0.0001719538 0.0001713992 5.759016e-05
[1742,] 0.0001719645 0.0001759891 6.059047e-05
[1743,] 0.0001231573 0.0001577327 4.244407e-05
[1744,] 0.0001223303 0.0001557377 4.135667e-05
[1745,] 0.0001581839 0.0001733737 5.669095e-05
[1746,] 0.0001784125 0.0001724880 5.100011e-05
[1747,] 0.0001579857 0.0001734765 5.667410e-05
[1748,] 0.0002602059 0.0001596050 7.272584e-05
[1749,] 0.0001202724 0.0001541103 3.934378e-05
[1750,] 0.0001528044 0.0001471737 3.801638e-05
[1751,] 0.0001197451 0.0001541222 3.881613e-05
[1752,] 0.0001790781 0.0001560028 5.074885e-05
[1753,] 0.0001199676 0.0001544908 3.912203e-05
[1754,] 0.0001421545 0.0001618246 4.446487e-05
[1755,] 0.0001205345 0.0001585075 4.049544e-05
[1756,] 0.0001792332 0.0001727239 5.103712e-05
[1757,] 0.0001918251 0.0001752274 7.882730e-05
[1758,] 0.0001206828 0.0001598356 4.091192e-05
[1759,] 0.0001205107 0.0001600014 4.077026e-05
[1760,] 0.0001208853 0.0001590905 4.094946e-05
[1761,] 0.0001210137 0.0001596905 4.119175e-05
[1762,] 0.0001205921 0.0001624383 4.133328e-05
[1763,] 0.0001206885 0.0001604715 4.104943e-05
[1764,] 0.0001210797 0.0001666033 4.265763e-05
[1765,] 0.0001218481 0.0001607627 4.216127e-05
[1766,] 0.0001194047 0.0001500085 3.758882e-05
[1767,] 0.0001192970 0.0001645568 3.972850e-05
[1768,] 0.0001819952 0.0001852110 8.254517e-05
[1769,] 0.0001556645 0.0001932989 3.589619e-05
[1770,] 0.0001763857 0.0001755551 5.075095e-05
[1771,] 0.0001788451 0.0001824024 5.070221e-05
[1772,] 0.0001518263 0.0001755645 3.586493e-05
[1773,] 0.0001379970 0.0001629247 4.357010e-05
[1774,] 0.0001725906 0.0001416144 4.760575e-05
[1775,] 0.0001512005 0.0001728817 5.004160e-05
[1776,] 0.0001579329 0.0001732823 3.593880e-05
[1777,] 0.0001588242 0.0001723793 3.598846e-05
[1778,] 0.0001758007 0.0001808281 7.535886e-05
[1779,] 0.0001636975 0.0001687025 3.631660e-05
[1780,] 0.0001610119 0.0001698282 3.615002e-05
[1781,] 0.0001621570 0.0001722598 3.609633e-05
[1782,] 0.0001403738 0.0001575891 4.516384e-05
[1783,] 0.0001563040 0.0001810791 3.576771e-05
[1784,] 0.0001498195 0.0001932120 3.595052e-05
[1785,] 0.0001439194 0.0001850511 5.810672e-05
[1786,] 0.0001492835 0.0001932502 3.595687e-05
[1787,] 0.0001990349 0.0001604084 6.736440e-05
[1788,] 0.0002428609 0.0001428800 7.039410e-05
[1789,] 0.0001472509 0.0001977369 6.486270e-05
[1790,] 0.0001413430 0.0001636171 3.576217e-05
[1791,] 0.0001465240 0.0001934414 3.598592e-05
[1792,] 0.0001456689 0.0001847866 3.586804e-05
[1793,] 0.0001544549 0.0001783393 5.804281e-05
[1794,] 0.0001526777 0.0001833168 5.961198e-05
[1795,] 0.0001266976 0.0001431869 3.474601e-05
[1796,] 0.0001413284 0.0001417882 3.638500e-05
[1797,] 0.0001429726 0.0001750289 4.067446e-05
[1798,] 0.0001253959 0.0001718572 4.179059e-05
[1799,] 0.0001651876 0.0001783891 5.289914e-05
[1800,] 0.0001541507 0.0001469330 4.380389e-05
[1801,] 0.0001539011 0.0001517605 4.021486e-05
[1802,] 0.0001552160 0.0001523752 4.020845e-05
[1803,] 0.0002030626 0.0001688502 6.471105e-05
[1804,] 0.0001609720 0.0001524444 4.103847e-05
[1805,] 0.0001992287 0.0001762343 7.593174e-05
[1806,] 0.0001780826 0.0001734630 6.022449e-05
[1807,] 0.0002051356 0.0001688299 6.595946e-05
[1808,] 0.0001581042 0.0001492864 4.238586e-05
[1809,] 0.0001281206 0.0001600284 4.187188e-05
[1810,] 0.0002035452 0.0001764882 7.831985e-05
[1811,] 0.0001369372 0.0001642843 4.136903e-05
[1812,] 0.0001686236 0.0001747154 5.643535e-05
[1813,] 0.0001360779 0.0001420901 4.030348e-05
[1814,] 0.0001683140 0.0001804540 5.762719e-05
[1815,] 0.0001690351 0.0001602866 5.084724e-05
[1816,] 0.0002388906 0.0001524053 7.111396e-05
[1817,] 0.0001396675 0.0001633934 4.194230e-05
[1818,] 0.0001358022 0.0001727161 4.400083e-05
[1819,] 0.0001368697 0.0001625808 4.239299e-05
[1820,] 0.0001281032 0.0001638179 4.266166e-05
[1821,] 0.0001700642 0.0001585267 4.899199e-05
[1822,] 0.0001751971 0.0001529253 5.568977e-05
[1823,] 0.0001538217 0.0001582607 3.595740e-05
[1824,] 0.0001610491 0.0001431306 4.716370e-05
[1825,] 0.0001661413 0.0001738990 5.354197e-05
[1826,] 0.0001655896 0.0001723693 5.355950e-05
[1827,] 0.0001664714 0.0001722530 5.329039e-05
[1828,] 0.0001664568 0.0001722758 5.331378e-05
[1829,] 0.0002282977 0.0001428905 5.149371e-05
[1830,] 0.0001655680 0.0001694194 5.180349e-05
[1831,] 0.0004231017 0.0001754526 1.789950e-04
[1832,] 0.0001409540 0.0001649597 4.923720e-05
[1833,] 0.0001390506 0.0001693387 4.521103e-05
[1834,] 0.0001185739 0.0001417229 3.531521e-05
[1835,] 0.0001185876 0.0001418623 3.522867e-05
[1836,] 0.0001302612 0.0001403879 3.833730e-05
[1837,] 0.0001378112 0.0001545147 5.044121e-05
[1838,] 0.0001636904 0.0001749899 5.820105e-05
[1839,] 0.0001316854 0.0001369338 3.920752e-05
[1840,] 0.0001302492 0.0001367870 3.867343e-05
[1841,] 0.0001670948 0.0001652140 5.167895e-05
[1842,] 0.0001325486 0.0001370540 3.923762e-05
[1843,] 0.0001660255 0.0001746945 5.383991e-05
[1844,] 0.0001274863 0.0001366461 3.776889e-05
[1845,] 0.0001885171 0.0001735907 6.693831e-05
[1846,] 0.0001656458 0.0001642262 5.167774e-05
[1847,] 0.0001656477 0.0001644134 5.164060e-05
[1848,] 0.0001263991 0.0001403284 3.934125e-05
[1849,] 0.0001871360 0.0001448004 4.138012e-05
[1850,] 0.0001835895 0.0001644832 3.714654e-05
[1851,] 0.0001908902 0.0001417863 4.222145e-05
[1852,] 0.0001346377 0.0001574924 5.001479e-05
[1853,] 0.0001339622 0.0001568526 4.940422e-05
[1854,] 0.0001296176 0.0001801822 5.396395e-05
[1855,] 0.0001279657 0.0001427101 3.651020e-05
[1856,] 0.0004257359 0.0001744789 1.748377e-04
[1857,] 0.0001414009 0.0002032889 6.083376e-05
[1858,] 0.0001617727 0.0001598848 3.605398e-05
[1859,] 0.0001571569 0.0001844812 3.512676e-05
[1860,] 0.0001623994 0.0001716499 5.131361e-05
[1861,] 0.0001607382 0.0001717877 5.140351e-05
[1862,] 0.0001600996 0.0001566868 3.615881e-05
[1863,] 0.0001550326 0.0001374567 4.004815e-05
[1864,] 0.0001531676 0.0001372215 3.996846e-05
[1865,] 0.0001650752 0.0001696532 6.390398e-05
[1866,] 0.0001602005 0.0001687032 5.118642e-05
[1867,] 0.0002733792 0.0001741133 1.062951e-04
[1868,] 0.0002153704 0.0001583338 4.270768e-05
[1869,] 0.0001740457 0.0001554680 5.013219e-05
[1870,] 0.0001610862 0.0001678903 5.075869e-05
[1871,] 0.0001675531 0.0001653963 6.236432e-05
[1872,] 0.0002712803 0.0001725188 1.002977e-04
[1873,] 0.0002678952 0.0001739212 1.034003e-04
[1874,] 0.0001700749 0.0001697638 5.642917e-05
[1875,] 0.0002520308 0.0001600259 4.287153e-05
[1876,] 0.0001229583 0.0002178833 3.930694e-05
[1877,] 0.0002546063 0.0001584615 4.339427e-05
[1878,] 0.0002677872 0.0001738865 1.032497e-04
[1879,] 0.0001431667 0.0002038531 3.555609e-05
[1880,] 0.0001600753 0.0001687269 5.118212e-05
[1881,] 0.0002512559 0.0001566442 4.360027e-05
[1882,] 0.0001444052 0.0002635098 3.728744e-05
[1883,] 0.0002577045 0.0001570351 4.398156e-05
[1884,] 0.0001664129 0.0001674974 6.312921e-05
[1885,] 0.0002535956 0.0001423647 5.516250e-05
[1886,] 0.0002567416 0.0001572016 4.386447e-05
[1887,] 0.0001601153 0.0001686233 5.116159e-05
[1888,] 0.0001542761 0.0001492482 4.524512e-05
[1889,] 0.0001542247 0.0001494256 4.533037e-05
[1890,] 0.0001549265 0.0001495497 4.565935e-05
[1891,] 0.0002577770 0.0001423132 6.998022e-05
[1892,] 0.0001668444 0.0001652243 6.189528e-05
[1893,] 0.0001665363 0.0001671105 6.308116e-05
[1894,] 0.0001729421 0.0001687612 4.211790e-05
[1895,] 0.0002687158 0.0001431381 5.155712e-05
[1896,] 0.0001468677 0.0001669417 3.585592e-05
[1897,] 0.0001509058 0.0001968853 3.523896e-05
[1898,] 0.0001511851 0.0001951235 3.522089e-05
[1899,] 0.0001492065 0.0002115279 3.536255e-05
[1900,] 0.0002287703 0.0001476480 5.681447e-05
[1901,] 0.0001338110 0.0001468135 3.710384e-05
[1902,] 0.0001322760 0.0001507550 3.737632e-05
[1903,] 0.0001699220 0.0001595509 4.900926e-05
[1904,] 0.0001410561 0.0001772482 3.522597e-05
[1905,] 0.0002787374 0.0001728409 1.045086e-04
[1906,] 0.0001699895 0.0001522355 5.656822e-05
[1907,] 0.0001274203 0.0001462401 3.701358e-05
[1908,] 0.0002716011 0.0001731421 1.026460e-04
[1909,] 0.0002643468 0.0001731081 9.957888e-05
[1910,] 0.0001713235 0.0001668670 5.122552e-05
[1911,] 0.0002669716 0.0001722555 9.765924e-05
[1912,] 0.0002745509 0.0001728274 1.027802e-04
[1913,] 0.0001295873 0.0001454561 3.680934e-05
[1914,] 0.0002694151 0.0001732348 1.020173e-04
[1915,] 0.0001357074 0.0001692168 3.513929e-05
[1916,] 0.0002807657 0.0001728009 1.051750e-04
[1917,] 0.0001301513 0.0001468943 3.665842e-05
[1918,] 0.0001625092 0.0001688189 5.120856e-05
[1919,] 0.0001408212 0.0001622870 3.864086e-05
[1920,] 0.0001809492 0.0001776581 7.801267e-05
[1921,] 0.0001771331 0.0001677680 4.697607e-05
[1922,] 0.0001634504 0.0001801059 5.940714e-05
[1923,] 0.0001422447 0.0001607334 3.884958e-05
[1924,] 0.0001740629 0.0001735961 5.759470e-05
[1925,] 0.0001419320 0.0001608021 3.881813e-05
[1926,] 0.0001412838 0.0001614429 3.871577e-05
[1927,] 0.0001408523 0.0001621858 3.863416e-05
[1928,] 0.0001411353 0.0001614179 3.870756e-05
[1929,] 0.0001414841 0.0001610123 3.876489e-05
[1930,] 0.0001334707 0.0001582145 3.911954e-05
[1931,] 0.0001384227 0.0001624734 3.849356e-05
[1932,] 0.0001792631 0.0001826625 8.052321e-05
[1933,] 0.0001417431 0.0001615205 3.875274e-05
[1934,] 0.0001412199 0.0001575277 3.915994e-05
[1935,] 0.0001402123 0.0001573787 3.907446e-05
[1936,] 0.0001778458 0.0001696226 7.006126e-05
[1937,] 0.0001788641 0.0001696437 7.062857e-05
[1938,] 0.0001795271 0.0001713458 7.229861e-05
[1939,] 0.0002787666 0.0001733608 1.066104e-04
[1940,] 0.0001706134 0.0001531674 5.417738e-05
[1941,] 0.0001792727 0.0001511477 5.402024e-05
[1942,] 0.0001785999 0.0001516856 5.486171e-05
[1943,] 0.0001772494 0.0001517083 5.450401e-05
[1944,] 0.0002657044 0.0001733971 1.013358e-04
[1945,] 0.0001667851 0.0001498440 6.001175e-05
[1946,] 0.0001728428 0.0001639844 5.867890e-05
[1947,] 0.0002819162 0.0001690172 7.701195e-05
[1948,] 0.0001395676 0.0001853124 3.920313e-05
[1949,] 0.0001349064 0.0003215832 4.670530e-05
[1950,] 0.0001395171 0.0001759901 4.658430e-05
[1951,] 0.0001401687 0.0002051726 3.954424e-05
[1952,] 0.0001415431 0.0001861432 3.920414e-05
[1953,] 0.0002378636 0.0001689297 6.666336e-05
[1954,] 0.0001388276 0.0001445354 4.247578e-05
[1955,] 0.0001704827 0.0001533027 5.490757e-05
[1956,] 0.0001273987 0.0001463879 3.982073e-05
[1957,] 0.0001470463 0.0001728349 4.833368e-05
[1958,] 0.0002450052 0.0001653055 7.274162e-05
[1959,] 0.0001352511 0.0002244571 4.214101e-05
[1960,] 0.0001269610 0.0001502791 3.576818e-05
[1961,] 0.0002440790 0.0001711142 6.311520e-05
[1962,] 0.0001490013 0.0001610522 4.709014e-05
[1963,] 0.0002429473 0.0001702344 6.322861e-05
[1964,] 0.0001634075 0.0001709901 4.162217e-05
[1965,] 0.0001617897 0.0001682735 4.193520e-05
[1966,] 0.0001649795 0.0001692607 4.204799e-05
[1967,] 0.0001448875 0.0001633908 4.595451e-05
[1968,] 0.0001358494 0.0001557682 4.435697e-05
[1969,] 0.0001680259 0.0001640928 5.267159e-05
[1970,] 0.0003701443 0.0001755372 1.767762e-04
[1971,] 0.0001392503 0.0001641557 4.399225e-05
[1972,] 0.0002698192 0.0001692547 1.084998e-04
[1973,] 0.0001709478 0.0001737155 6.052582e-05
[1974,] 0.0001688224 0.0001737142 5.962574e-05
[1975,] 0.0001830212 0.0001728535 6.388943e-05
[1976,] 0.0001883156 0.0001720913 6.530011e-05
[1977,] 0.0002388884 0.0001754960 5.956857e-05
[1978,] 0.0001595867 0.0002016935 3.643135e-05
[1979,] 0.0001805721 0.0001964942 4.431254e-05
[1980,] 0.0001323520 0.0001636163 4.362583e-05
[1981,] 0.0001201371 0.0001634354 3.781112e-05
[1982,] 0.0001381270 0.0001604737 4.198929e-05
[1983,] 0.0001436447 0.0001725784 5.188075e-05
[1984,] 0.0001323953 0.0001578788 4.658556e-05
[1985,] 0.0001673221 0.0001494897 4.654349e-05
[1986,] 0.0001360036 0.0002116433 6.838829e-05
[1987,] 0.0001353069 0.0001945466 5.489332e-05
[1988,] 0.0001314394 0.0002023554 5.464747e-05
[1989,] 0.0001342270 0.0001693161 5.113034e-05
[1990,] 0.0001259682 0.0001639734 4.187356e-05
[1991,] 0.0001512716 0.0001459925 4.548116e-05
[1992,] 0.0001193234 0.0001861927 4.487398e-05
[1993,] 0.0001285291 0.0001398826 3.911015e-05
[1994,] 0.0001294384 0.0001421236 4.038925e-05
[1995,] 0.0001191216 0.0001629040 3.777269e-05
[1996,] 0.0001196740 0.0001408463 3.477758e-05
[1997,] 0.0001305262 0.0001358258 3.750526e-05
[1998,] 0.0001187922 0.0001623626 3.768964e-05
[1999,] 0.0001306208 0.0001360606 3.781571e-05
[2000,] 0.0001502780 0.0001647386 5.146989e-05
[2001,] 0.0001287671 0.0001453194 4.118874e-05
[2002,] 0.0001284156 0.0001785844 4.466697e-05
[2003,] 0.0001320324 0.0001792816 4.312661e-05
[2004,] 0.0001281497 0.0001773238 4.374281e-05
[2005,] 0.0001206115 0.0001404538 3.496254e-05
[2006,] 0.0001593444 0.0001777228 6.701132e-05
[2007,] 0.0001195099 0.0001408183 3.487924e-05
[2008,] 0.0001330409 0.0002036910 4.498173e-05
[2009,] 0.0001202644 0.0001589457 3.951908e-05
[2010,] 0.0001691951 0.0001774719 5.760617e-05
[2011,] 0.0001308315 0.0001552400 4.202535e-05
[2012,] 0.0001220803 0.0001587067 3.965427e-05
[2013,] 0.0001200711 0.0001663842 3.769216e-05
[2014,] 0.0001581894 0.0001768394 6.290585e-05
[2015,] 0.0001223369 0.0001445938 3.596651e-05
[2016,] 0.0001223038 0.0001595919 3.767532e-05
[2017,] 0.0001226274 0.0001562544 3.703446e-05
[2018,] 0.0001332640 0.0001600723 4.396403e-05
[2019,] 0.0001347512 0.0001600484 4.696492e-05
[2020,] 0.0001306677 0.0001574170 4.395609e-05
[2021,] 0.0001998294 0.0001682222 5.504912e-05
[2022,] 0.0001404291 0.0001692602 5.388475e-05
[2023,] 0.0001865425 0.0001932685 9.162220e-05
[2024,] 0.0001479057 0.0001557985 4.975253e-05
[2025,] 0.0001660630 0.0001549953 4.935440e-05
[2026,] 0.0001205920 0.0001888644 4.064748e-05
[2027,] 0.0001245988 0.0001383319 3.548109e-05
[2028,] 0.0001699176 0.0002139468 7.183520e-05
[2029,] 0.0001734166 0.0001645519 6.622843e-05
[2030,] 0.0001292581 0.0001687976 4.222395e-05
[2031,] 0.0001265320 0.0001366803 3.627194e-05
[2032,] 0.0001294896 0.0001656102 4.170347e-05
[2033,] 0.0001605926 0.0001724009 6.466762e-05
[2034,] 0.0001699360 0.0002119408 7.119244e-05
[2035,] 0.0001226965 0.0001480919 3.577996e-05
[2036,] 0.0001738896 0.0001550103 6.069643e-05
[2037,] 0.0001690401 0.0002049509 6.725595e-05
[2038,] 0.0001342719 0.0001448952 4.330050e-05
[2039,] 0.0001318698 0.0001655536 4.177316e-05
[2040,] 0.0001464046 0.0001853750 4.097148e-05
[2041,] 0.0001297941 0.0001579060 3.557059e-05
[2042,] 0.0001311734 0.0001649015 4.219043e-05
[2043,] 0.0001695310 0.0001474399 5.388564e-05
[2044,] 0.0001539759 0.0001731918 4.151895e-05
[2045,] 0.0001278227 0.0001899040 3.641200e-05
[2046,] 0.0001689036 0.0001506767 5.617043e-05
[2047,] 0.0001464063 0.0001498939 4.029085e-05
[2048,] 0.0001332227 0.0001753356 3.668315e-05
[2049,] 0.0001339304 0.0001773732 3.669338e-05
[2050,] 0.0001703516 0.0001882721 4.203349e-05
[2051,] 0.0001724948 0.0001881620 4.215662e-05
[2052,] 0.0001721134 0.0002680681 4.038776e-05
[2053,] 0.0001673030 0.0001523838 5.613402e-05
[2054,] 0.0001282302 0.0001664925 4.103533e-05
[2055,] 0.0001299410 0.0001685516 4.226370e-05
[2056,] 0.0001663863 0.0001538942 5.692341e-05
[2057,] 0.0001768035 0.0001842077 4.242204e-05
[2058,] 0.0001354994 0.0002298189 3.740326e-05
[2059,] 0.0002042158 0.0001693970 5.919224e-05
[2060,] 0.0001349408 0.0002301235 3.748425e-05
[2061,] 0.0001758820 0.0001925098 4.214067e-05
[2062,] 0.0001741704 0.0001838267 4.225493e-05
[2063,] 0.0001695599 0.0001555569 5.909556e-05
[2064,] 0.0002931317 0.0001586503 5.094823e-05
[2065,] 0.0001356695 0.0001465181 4.016639e-05
[2066,] 0.0001312192 0.0001622173 4.167112e-05
[2067,] 0.0001445829 0.0001479570 4.755114e-05
[2068,] 0.0002260704 0.0001427681 5.738925e-05
[2069,] 0.0001431582 0.0001530533 4.416516e-05
[2070,] 0.0001371046 0.0001429363 4.174283e-05
[2071,] 0.0001519987 0.0002875671 1.137101e-04
[2072,] 0.0001548782 0.0001516473 5.028481e-05
[2073,] 0.0001498311 0.0008057201 2.345589e-04
[2074,] 0.0001459825 0.0001376209 4.040492e-05
[2075,] 0.0001245481 0.0001379004 3.658768e-05
[2076,] 0.0001320995 0.0001563184 3.983131e-05
[2077,] 0.0001613946 0.0001532653 3.665679e-05
[2078,] 0.0001330574 0.0001689640 4.459774e-05
[2079,] 0.0001769603 0.0001370185 4.819737e-05
[2080,] 0.0001563501 0.0001423210 3.949740e-05
[2081,] 0.0001875501 0.0001435822 4.135882e-05
[2082,] 0.0001623478 0.0002012236 6.830665e-05
[2083,] 0.0001619609 0.0002013483 6.781679e-05
[2084,] 0.0001532243 0.0001578663 5.154676e-05
[2085,] 0.0001626595 0.0002012236 6.873102e-05
[2086,] 0.0001627580 0.0002012065 6.886380e-05
[2087,] 0.0001648711 0.0001586661 4.108416e-05
[2088,] 0.0002009336 0.0001725075 7.135003e-05
[2089,] 0.0001680170 0.0001702389 4.002692e-05
[2090,] 0.0001195098 0.0001666261 4.100175e-05
[2091,] 0.0001609824 0.0002001039 6.603601e-05
[2092,] 0.0001676103 0.0001395152 4.344662e-05
[2093,] 0.0001607900 0.0002000279 6.570905e-05
[2094,] 0.0001594921 0.0001466566 3.852755e-05
[2095,] 0.0001665421 0.0001499047 3.839234e-05
[2096,] 0.0001660899 0.0001486437 3.860863e-05
[2097,] 0.0001651807 0.0001390573 4.402759e-05
[2098,] 0.0001745252 0.0001389576 4.604612e-05
[2099,] 0.0001519561 0.0001593750 5.246276e-05
[2100,] 0.0001682778 0.0001394359 4.371606e-05
[2101,] 0.0002122714 0.0001742509 7.273556e-05
[2102,] 0.0001396187 0.0001703056 4.844601e-05
[2103,] 0.0001498237 0.0001554183 4.834428e-05
[2104,] 0.0001858037 0.0001387203 5.477618e-05
[2105,] 0.0001392413 0.0001404271 4.352719e-05
[2106,] 0.0001757784 0.0001430988 4.058316e-05
[2107,] 0.0001834860 0.0001619731 3.848870e-05
[2108,] 0.0001578601 0.0001981958 4.149072e-05
[2109,] 0.0002140189 0.0001398944 6.427187e-05
[2110,] 0.0001325537 0.0001846440 4.119062e-05
[2111,] 0.0001592888 0.0001679359 5.142615e-05
[2112,] 0.0002336082 0.0002954552 3.014235e-04
[2113,] 0.0002178721 0.0002185118 1.421141e-04
[2114,] 0.0001923858 0.0001551205 6.110297e-05
[2115,] 0.0002240817 0.0002990019 3.280645e-04
[2116,] 0.0002099178 0.0001910040 1.054263e-04
[2117,] 0.0002276407 0.0001702854 7.587395e-05
[2118,] 0.0001573875 0.0002043254 4.097513e-05
[2119,] 0.0001667434 0.0003596604 1.656196e-04
[2120,] 0.0001588854 0.0001705198 5.736713e-05
[2121,] 0.0001609845 0.0003658116 1.550031e-04
[2122,] 0.0001611197 0.0003615193 1.534896e-04
[2123,] 0.0001562689 0.0003617735 1.420803e-04
[2124,] 0.0001620804 0.0004296285 1.851583e-04
[2125,] 0.0001593263 0.0002267073 9.212398e-05
[2126,] 0.0001545681 0.0004610198 1.738952e-04
[2127,] 0.0001456582 0.0001769334 4.794005e-05
[2128,] 0.0001686786 0.0002211387 4.065913e-05
[2129,] 0.0001312731 0.0002829942 6.932332e-05
[2130,] 0.0001304320 0.0002761559 6.355110e-05
[2131,] 0.0001525716 0.0002532689 9.433822e-05
[2132,] 0.0001983083 0.0001772287 9.042420e-05
[2133,] 0.0002734866 0.0001582454 8.653742e-05
[2134,] 0.0001573278 0.0001688001 5.745726e-05
[2135,] 0.0001553626 0.0001723754 5.719621e-05
[2136,] 0.0001529399 0.0001647937 5.192987e-05
[2137,] 0.0001679298 0.0001699432 6.358510e-05
[2138,] 0.0001228436 0.0001464466 3.691229e-05
[2139,] 0.0001615097 0.0002067760 4.211203e-05
[2140,] 0.0001524661 0.0001633542 5.035008e-05
[2141,] 0.0001511954 0.0001638864 4.477845e-05
[2142,] 0.0001476111 0.0001752085 4.960483e-05
[2143,] 0.0001660468 0.0001704883 6.362849e-05
[2144,] 0.0002107454 0.0001771321 8.492764e-05
[2145,] 0.0001618657 0.0001787600 5.940942e-05
[2146,] 0.0001340608 0.0001494144 4.036448e-05
[2147,] 0.0001586889 0.0001663690 5.059287e-05
[2148,] 0.0001394175 0.0002546006 5.437515e-05
[2149,] 0.0001723191 0.0001572391 6.211711e-05
[2150,] 0.0001603097 0.0001678722 5.003504e-05
[2151,] 0.0001521738 0.0001721864 5.674495e-05
[2152,] 0.0001490156 0.0001592122 4.707954e-05
[2153,] 0.0001709026 0.0001722193 5.477020e-05
[2154,] 0.0001569584 0.0001783241 5.175069e-05
[2155,] 0.0001483388 0.0001612275 4.828972e-05
[2156,] 0.0001558874 0.0001739203 5.146344e-05
[2157,] 0.0001575561 0.0001473926 4.265108e-05
[2158,] 0.0001846130 0.0001630407 5.596740e-05
[2159,] 0.0001572291 0.0001460139 4.417237e-05
[2160,] 0.0001608213 0.0001462616 4.464955e-05
[2161,] 0.0001369327 0.0001676850 4.221683e-05
[2162,] 0.0001365679 0.0001675346 4.230774e-05
[2163,] 0.0001693278 0.0001474179 4.812826e-05
[2164,] 0.0001591350 0.0002177862 9.154275e-05
[2165,] 0.0001706686 0.0001673724 5.359220e-05
[2166,] 0.0002630808 0.0001848981 1.435809e-04
[2167,] 0.0001567720 0.0001691281 5.077242e-05
[2168,] 0.0001568035 0.0001730936 5.155977e-05
[2169,] 0.0002884060 0.0003091139 3.433838e-04
[2170,] 0.0003356238 0.0002042718 2.311292e-04
[2171,] 0.0003421179 0.0001829494 1.946229e-04
[2172,] 0.0003487240 0.0002055951 2.444486e-04
[2173,] 0.0004886427 0.0002031398 3.526314e-04
[2174,] 0.0003212578 0.0002907966 3.663360e-04
[2175,] 0.0001800582 0.0001538334 4.938912e-05
[2176,] 0.0002864690 0.0002570088 2.654185e-04
[2177,] 0.0004489447 0.0001732586 2.342324e-04
[2178,] 0.0001488649 0.0002162297 6.396976e-05
[2179,] 0.0002518887 0.0002702333 2.375763e-04
[2180,] 0.0001280032 0.0002583087 4.466464e-05
[2181,] 0.0002192533 0.0001759293 1.053152e-04
[2182,] 0.0001529132 0.0001543467 4.483965e-05
[2183,] 0.0001649463 0.0001629737 4.728213e-05
[2184,] 0.0001718325 0.0001785514 5.394744e-05
[2185,] 0.0001753997 0.0001581276 4.887095e-05
[2186,] 0.0001322768 0.0001541218 4.139201e-05
[2187,] 0.0001347699 0.0001570709 4.233413e-05
[2188,] 0.0001750321 0.0001583897 4.885675e-05
[2189,] 0.0001719383 0.0001633911 4.722425e-05
[2190,] 0.0001352591 0.0001569292 4.254309e-05
[2191,] 0.0001721554 0.0001633911 4.718367e-05
[2192,] 0.0001321671 0.0001391645 3.805816e-05
[2193,] 0.0002772643 0.0001691566 1.201477e-04
[2194,] 0.0001360658 0.0001468652 3.606202e-05
[2195,] 0.0001547382 0.0001740187 5.051016e-05
[2196,] 0.0001359745 0.0001482962 3.587798e-05
[2197,] 0.0001547972 0.0001739769 5.052196e-05
[2198,] 0.0001304909 0.0001467500 3.814693e-05
[2199,] 0.0001302803 0.0001388250 3.732641e-05
[2200,] 0.0001542595 0.0001739799 5.047813e-05
[2201,] 0.0001300137 0.0001388826 3.740915e-05
[2202,] 0.0003243213 0.0001709385 1.246644e-04
[2203,] 0.0001299686 0.0001403507 3.766787e-05
[2204,] 0.0001300215 0.0001399559 3.754847e-05
[2205,] 0.0001300499 0.0001400563 3.752853e-05
[2206,] 0.0001363367 0.0001580229 4.294719e-05
[2207,] 0.0001395426 0.0001628277 4.367233e-05
[2208,] 0.0001608657 0.0001675922 3.808662e-05
[2209,] 0.0001301073 0.0001398976 3.747769e-05
[2210,] 0.0001744941 0.0001586987 4.912337e-05
[2211,] 0.0001399371 0.0001478920 3.633517e-05
[2212,] 0.0001405451 0.0001480947 3.636948e-05
[2213,] 0.0003334458 0.0001706090 1.267099e-04
[2214,] 0.0001862534 0.0001527386 4.502089e-05
[2215,] 0.0001339265 0.0001583076 4.190396e-05
[2216,] 0.0003106771 0.0001945002 1.869111e-04
[2217,] 0.0002312672 0.0001447386 6.306713e-05
[2218,] 0.0001339276 0.0001573628 4.165723e-05
[2219,] 0.0001342841 0.0001711041 4.410568e-05
[2220,] 0.0001340104 0.0001574723 4.165768e-05
[2221,] 0.0001339324 0.0001574799 4.166185e-05
[2222,] 0.0001833633 0.0001434030 4.810761e-05
[2223,] 0.0001584300 0.0001663932 4.472542e-05
[2224,] 0.0002105662 0.0001650781 8.817412e-05
[2225,] 0.0002064636 0.0001650781 8.620521e-05
[2226,] 0.0001339950 0.0001646815 4.294724e-05
[2227,] 0.0001341310 0.0001576170 4.165892e-05
[2228,] 0.0001533775 0.0001746491 5.081468e-05
[2229,] 0.0001794735 0.0001842852 7.816757e-05
[2230,] 0.0002104950 0.0001643373 8.731855e-05
[2231,] 0.0001341399 0.0001576767 4.167084e-05
[2232,] 0.0002327223 0.0001805505 1.134695e-04
[2233,] 0.0001741596 0.0001977838 5.765432e-05
[2234,] 0.0001741065 0.0001978068 5.769584e-05
[2235,] 0.0001909477 0.0001435838 4.913660e-05
[2236,] 0.0001438506 0.0001763221 4.926164e-05
[2237,] 0.0002129088 0.0001488251 7.390303e-05
[2238,] 0.0002127072 0.0001822688 1.047250e-04
[2239,] 0.0001742301 0.0002035667 5.880059e-05
[2240,] 0.0001600837 0.0001632878 4.429070e-05
[2241,] 0.0001535179 0.0001743547 5.071848e-05
[2242,] 0.0001341572 0.0001620388 4.270952e-05
[2243,] 0.0001629065 0.0001380767 4.563604e-05
[2244,] 0.0001909807 0.0002414447 1.307588e-04
[2245,] 0.0001343347 0.0001593186 4.176257e-05
[2246,] 0.0001526180 0.0002031793 6.620800e-05
[2247,] 0.0001589786 0.0001920587 4.724401e-05
[2248,] 0.0001739653 0.0001892608 5.569269e-05
[2249,] 0.0001802500 0.0001410429 4.833716e-05
[2250,] 0.0001766261 0.0001593715 5.940168e-05
[2251,] 0.0001911191 0.0001407698 5.751002e-05
[2252,] 0.0001529986 0.0001687522 5.394861e-05
[2253,] 0.0001581333 0.0001735063 5.080632e-05
[2254,] 0.0001535912 0.0001732739 4.987202e-05
[2255,] 0.0001618365 0.0001422467 4.418100e-05
[2256,] 0.0001201337 0.0001681632 3.726387e-05
[2257,] 0.0001523312 0.0001731771 4.964933e-05
[2258,] 0.0001635158 0.0001430164 4.496459e-05
[2259,] 0.0001652415 0.0001675012 4.227339e-05
[2260,] 0.0001273739 0.0001882518 5.101567e-05
[2261,] 0.0001350483 0.0001948265 5.733229e-05
[2262,] 0.0001278392 0.0001932639 5.262823e-05
[2263,] 0.0001590407 0.0001432596 4.426960e-05
[2264,] 0.0001691324 0.0001747537 5.747543e-05
[2265,] 0.0001784426 0.0001737750 4.272430e-05
[2266,] 0.0001629774 0.0001434106 4.460781e-05
[2267,] 0.0001448057 0.0001414117 4.045471e-05
[2268,] 0.0001743533 0.0001916294 4.345984e-05
[2269,] 0.0001521285 0.0001731431 4.965741e-05
[2270,] 0.0001267477 0.0001875691 4.550602e-05
[2271,] 0.0001278406 0.0002226566 5.316136e-05
[2272,] 0.0001305016 0.0002190656 5.717964e-05
[2273,] 0.0001463435 0.0001438306 4.406523e-05
[2274,] 0.0001477308 0.0001731371 4.887257e-05
[2275,] 0.0001457542 0.0001493648 4.236748e-05
[2276,] 0.0001716000 0.0001802734 4.234805e-05
[2277,] 0.0001445691 0.0001503248 4.299173e-05
[2278,] 0.0001509720 0.0001729926 4.980666e-05
[2279,] 0.0001272602 0.0003098395 6.777392e-05
[2280,] 0.0001562458 0.0001484617 5.410678e-05
[2281,] 0.0001671932 0.0001589454 4.865294e-05
[2282,] 0.0001688600 0.0001847312 6.206017e-05
[2283,] 0.0001691945 0.0001847628 6.254316e-05
[2284,] 0.0001258059 0.0001455580 3.524241e-05
[2285,] 0.0001694567 0.0001745692 5.768678e-05
[2286,] 0.0001693093 0.0001927441 6.587878e-05
[2287,] 0.0001727627 0.0001728789 5.084714e-05
[2288,] 0.0002031091 0.0001751182 7.526801e-05
[2289,] 0.0001410120 0.0001483852 4.286470e-05
[2290,] 0.0001531413 0.0001553742 4.652315e-05
[2291,] 0.0002325667 0.0001765453 8.889788e-05
[2292,] 0.0001919504 0.0002590599 1.523396e-04
[2293,] 0.0001214634 0.0001418729 3.515340e-05
[2294,] 0.0001425909 0.0001552332 4.394395e-05
[2295,] 0.0001734835 0.0001682983 5.316619e-05
[2296,] 0.0001666473 0.0001746322 5.285275e-05
[2297,] 0.0002317099 0.0001568953 6.113259e-05
[2298,] 0.0001515555 0.0001769580 5.479597e-05
[2299,] 0.0001490001 0.0001726527 4.920082e-05
[2300,] 0.0001732928 0.0001744226 5.450573e-05
[2301,] 0.0001430380 0.0001715745 4.622320e-05
[2302,] 0.0001406041 0.0001498808 3.531559e-05
[2303,] 0.0001673275 0.0001709297 5.408656e-05
[2304,] 0.0001457278 0.0001578189 4.904524e-05
[2305,] 0.0001863687 0.0001605065 4.949212e-05
[2306,] 0.0001460690 0.0001740779 4.573680e-05
[2307,] 0.0001313884 0.0001459293 3.871173e-05
[2308,] 0.0001778122 0.0001592109 4.844089e-05
[2309,] 0.0001193906 0.0001365013 3.481724e-05
[2310,] 0.0002451073 0.0001458974 5.078490e-05
[2311,] 0.0001949521 0.0001769701 7.285423e-05
[2312,] 0.0002676466 0.0001445263 5.492622e-05
[2313,] 0.0002627161 0.0001450313 5.380538e-05
[2314,] 0.0002635001 0.0001439652 5.504179e-05
[2315,] 0.0002767692 0.0001440190 5.675998e-05
[2316,] 0.0001588417 0.0001796245 5.787133e-05
[2317,] 0.0001887591 0.0001613241 5.140028e-05
[2318,] 0.0002610663 0.0001439922 5.467726e-05
[2319,] 0.0001664576 0.0001466494 4.668171e-05
[2320,] 0.0001645138 0.0001466399 4.632618e-05
[2321,] 0.0001675530 0.0001613931 5.217235e-05
[2322,] 0.0001778113 0.0001685890 3.646691e-05
[2323,] 0.0001434553 0.0001404404 4.149375e-05
[2324,] 0.0001444458 0.0001403593 4.151875e-05
[2325,] 0.0001436963 0.0001404570 4.158622e-05
[2326,] 0.0001874732 0.0001569967 5.606913e-05
[2327,] 0.0001489599 0.0001398346 4.233566e-05
[2328,] 0.0001786813 0.0001576159 5.107688e-05
[2329,] 0.0001892382 0.0001574965 5.371605e-05
[2330,] 0.0001883818 0.0001574965 5.352164e-05
[2331,] 0.0001670171 0.0001642471 5.243401e-05
[2332,] 0.0001672377 0.0001667657 5.289890e-05
[2333,] 0.0001403254 0.0001469410 3.784420e-05
[2334,] 0.0001482247 0.0001616383 4.657191e-05
[2335,] 0.0002151876 0.0001606099 3.974967e-05
[2336,] 0.0001352631 0.0001554903 4.202016e-05
[2337,] 0.0001845862 0.0002081490 3.599019e-05
[2338,] 0.0001532030 0.0001564745 4.652000e-05
[2339,] 0.0001715479 0.0001512073 5.272742e-05
[2340,] 0.0001625915 0.0001695830 5.727353e-05
[2341,] 0.0001604226 0.0001673462 5.478817e-05
[2342,] 0.0001662962 0.0001628245 5.123253e-05
[2343,] 0.0002002894 0.0001795131 9.890723e-05
[2344,] 0.0001543872 0.0001736136 5.049271e-05
[2345,] 0.0001422165 0.0001581321 4.620433e-05
[2346,] 0.0001544176 0.0001744155 5.078419e-05
[2347,] 0.0002081820 0.0001479535 7.306570e-05
[2348,] 0.0001538909 0.0001734352 5.059548e-05
[2349,] 0.0001499904 0.0001536285 4.455550e-05
[2350,] 0.0001615694 0.0001750867 6.677829e-05
[2351,] 0.0001841169 0.0001776474 6.915191e-05
[2352,] 0.0001866697 0.0001776548 7.039656e-05
[2353,] 0.0002093255 0.0001457873 7.112896e-05
[2354,] 0.0002210323 0.0001464424 7.594433e-05
[2355,] 0.0001674028 0.0001734772 5.478875e-05
[2356,] 0.0001682954 0.0001410229 4.764665e-05
[2357,] 0.0001534033 0.0001611350 4.734190e-05
[2358,] 0.0001909127 0.0001650782 8.282240e-05
[2359,] 0.0001245946 0.0001496283 3.526655e-05
[2360,] 0.0001495824 0.0001452871 4.600932e-05
[2361,] 0.0001479561 0.0001449912 4.524873e-05
[2362,] 0.0001625292 0.0001582460 5.053182e-05
[2363,] 0.0002160066 0.0001419068 4.548882e-05
[2364,] 0.0001568520 0.0001389761 4.045880e-05
[2365,] 0.0001615030 0.0001538851 5.286416e-05
[2366,] 0.0001662575 0.0001382782 4.346318e-05
[2367,] 0.0001472132 0.0001462515 4.573885e-05
[2368,] 0.0003105884 0.0001819223 7.161433e-05
[2369,] 0.0001595633 0.0001383579 4.661419e-05
[2370,] 0.0001678533 0.0001729477 5.397224e-05
[2371,] 0.0001468330 0.0001483636 4.637671e-05
[2372,] 0.0002491115 0.0001764906 9.766961e-05
[2373,] 0.0001491143 0.0001842048 5.502171e-05
[2374,] 0.0001410885 0.0001408337 3.808987e-05
[2375,] 0.0001458690 0.0001858759 4.374158e-05
[2376,] 0.0001894111 0.0001723402 6.268982e-05
[2377,] 0.0002486406 0.0001492714 4.976110e-05
```
