## Supplementary material for "Characterization of shared and ancestry-specific signals driving complex traits using multi-ancestry fine-mapping": s1_data.bim

```
10	chr10:68835532:C:A	0	68835532	A	C
10	chr10:68836449:T:G	0	68836449	G	T
10	chr10:68838015:T:C	0	68838015	C	T
10	chr10:68839370:G:A	0	68839370	A	G
10	chr10:68839465:C:T	0	68839465	T	C
10	chr10:68839497:G:GA	0	68839497	GA	G
10	chr10:68841801:T:C	0	68841801	C	T
10	chr10:68842745:C:T	0	68842745	T	C
10	chr10:68843100:G:A	0	68843100	A	G
10	chr10:68843590:G:C	0	68843590	C	G
10	chr10:68843604:G:A	0	68843604	A	G
10	chr10:68844037:A:G	0	68844037	G	A
10	chr10:68844048:T:C	0	68844048	C	T
10	chr10:68844898:G:A	0	68844898	A	G
10	chr10:68845746:C:T	0	68845746	T	C
10	chr10:68846401:C:T	0	68846401	T	C
10	chr10:68846848:G:C	0	68846848	C	G
10	chr10:68847802:A:G	0	68847802	G	A
10	chr10:68847810:A:C	0	68847810	C	A
10	chr10:68847824:T:C	0	68847824	C	T
10	chr10:68848105:T:C	0	68848105	C	T
10	chr10:68848172:AG:A	0	68848172	A	AG
10	chr10:68848593:G:T	0	68848593	T	G
10	chr10:68848795:G:A	0	68848795	A	G
10	chr10:68848838:A:T	0	68848838	T	A
10	chr10:68848839:A:T	0	68848839	T	A
10	chr10:68848856:G:A	0	68848856	A	G
10	chr10:68849155:A:T	0	68849155	T	A
10	chr10:68849311:A:G	0	68849311	G	A
10	chr10:68850958:C:T	0	68850958	T	C
10	chr10:68851141:C:T	0	68851141	T	C
10	chr10:68851254:C:G	0	68851254	G	C
10	chr10:68851280:G:A	0	68851280	A	G
10	chr10:68851648:C:T	0	68851648	T	C
10	chr10:68851869:C:T	0	68851869	T	C
10	chr10:68853026:G:A	0	68853026	A	G
10	chr10:68855008:C:T	0	68855008	T	C
10	chr10:68855630:T:C	0	68855630	C	T
10	chr10:68856165:C:T	0	68856165	T	C
10	chr10:68856172:C:T	0	68856172	T	C
10	chr10:68856443:G:A	0	68856443	A	G
10	chr10:68856761:G:T	0	68856761	T	G
10	chr10:68857217:T:G	0	68857217	G	T
10	chr10:68857661:C:G	0	68857661	G	C
10	chr10:68857856:G:A	0	68857856	A	G
10	chr10:68858314:A:G	0	68858314	G	A
10	chr10:68858624:C:G	0	68858624	G	C
10	chr10:68858755:C:T	0	68858755	T	C
10	chr10:68859520:G:A	0	68859520	A	G
10	chr10:68860176:A:G	0	68860176	G	A
10	chr10:68860299:T:C	0	68860299	C	T
10	chr10:68860610:T:C	0	68860610	C	T
10	chr10:68860673:T:C	0	68860673	C	T
10	chr10:68860931:G:A	0	68860931	A	G
10	chr10:68860935:G:A	0	68860935	A	G
10	chr10:68861162:G:A	0	68861162	A	G
10	chr10:68861406:T:C	0	68861406	C	T
10	chr10:68861415:A:G	0	68861415	G	A
10	chr10:68861566:G:C	0	68861566	C	G
10	chr10:68862787:A:G	0	68862787	G	A
10	chr10:68862970:A:T	0	68862970	T	A
10	chr10:68863148:G:A	0	68863148	A	G
10	chr10:68863349:C:T	0	68863349	T	C
10	chr10:68863913:TCTG:T	0	68863913	T	TCTG
10	chr10:68863928:T:G	0	68863928	G	T
10	chr10:68864070:A:G	0	68864070	G	A
10	chr10:68864453:C:G	0	68864453	G	C
10	chr10:68865804:G:A	0	68865804	A	G
10	chr10:68865890:G:C	0	68865890	C	G
10	chr10:68866528:T:C	0	68866528	C	T
10	chr10:68866537:C:G	0	68866537	G	C
10	chr10:68866574:A:G	0	68866574	G	A
10	chr10:68866673:A:G	0	68866673	G	A
10	chr10:68866695:C:T	0	68866695	T	C
10	chr10:68866840:T:C	0	68866840	C	T
10	chr10:68867361:C:T	0	68867361	T	C
10	chr10:68867495:T:C	0	68867495	C	T
10	chr10:68867520:T:C	0	68867520	C	T
10	chr10:68867972:TA:T	0	68867972	T	TA
10	chr10:68868061:G:A	0	68868061	A	G
10	chr10:68868075:G:A	0	68868075	A	G
10	chr10:68868085:C:T	0	68868085	T	C
10	chr10:68868826:C:T	0	68868826	T	C
10	chr10:68869949:G:A	0	68869949	A	G
10	chr10:68870443:A:G	0	68870443	G	A
10	chr10:68871873:T:G	0	68871873	G	T
10	chr10:68872415:G:A	0	68872415	A	G
10	chr10:68872460:T:C	0	68872460	C	T
10	chr10:68873091:C:G	0	68873091	G	C
10	chr10:68873353:C:T	0	68873353	T	C
10	chr10:68873446:A:G	0	68873446	G	A
10	chr10:68874568:TAAAAACCCTTGCTTCCCGGGAGGCGGAGCTTGCAGTGAGTCGAGATCCCGCCACTGCACTCCAGCCTGGGCGACAGAGCGAGACTCCGTCTCAAAAAAAAAAAAAAAAAAAA:T	0	68874568	T	TAAAAACCCTTGCTTCCCGGGAGGCGGAGCTTGCAGTGAGTCGAGATCCCGCCACTGCACTCCAGCCTGGGCGACAGAGCGAGACTCCGTCTCAAAAAAAAAAAAAAAAAAAA
10	chr10:68874854:C:T	0	68874854	T	C
10	chr10:68874878:G:A	0	68874878	A	G
10	chr10:68875768:A:C	0	68875768	C	A
10	chr10:68876107:G:T	0	68876107	T	G
10	chr10:68876448:A:G	0	68876448	G	A
10	chr10:68876511:TA:T	0	68876511	T	TA
10	chr10:68876857:A:G	0	68876857	G	A
10	chr10:68877080:A:G	0	68877080	G	A
10	chr10:68877689:A:G	0	68877689	G	A
10	chr10:68879165:A:G	0	68879165	G	A
10	chr10:68880754:G:A	0	68880754	A	G
10	chr10:68880985:C:T	0	68880985	T	C
10	chr10:68881744:AC:A	0	68881744	A	AC
10	chr10:68882104:T:C	0	68882104	C	T
10	chr10:68882958:C:T	0	68882958	T	C
10	chr10:68884080:A:G	0	68884080	G	A
10	chr10:68885941:C:T	0	68885941	T	C
10	chr10:68886915:C:T	0	68886915	T	C
10	chr10:68886960:A:T	0	68886960	T	A
10	chr10:68889218:C:T	0	68889218	T	C
10	chr10:68889292:T:C	0	68889292	C	T
10	chr10:68889488:A:G	0	68889488	G	A
10	chr10:68891597:T:C	0	68891597	C	T
10	chr10:68891727:G:A	0	68891727	A	G
10	chr10:68891733:C:T	0	68891733	T	C
10	chr10:68892441:C:T	0	68892441	T	C
10	chr10:68892516:G:A	0	68892516	A	G
10	chr10:68893066:T:C	0	68893066	C	T
10	chr10:68894963:A:G	0	68894963	G	A
10	chr10:68894998:A:G	0	68894998	G	A
10	chr10:68895601:G:A	0	68895601	A	G
10	chr10:68895946:C:A	0	68895946	A	C
10	chr10:68896331:C:T	0	68896331	T	C
10	chr10:68896581:G:C	0	68896581	C	G
10	chr10:68897322:G:A	0	68897322	A	G
10	chr10:68900186:G:A	0	68900186	A	G
10	chr10:68900281:C:T	0	68900281	T	C
10	chr10:68901776:C:T	0	68901776	T	C
10	chr10:68901815:C:T	0	68901815	T	C
10	chr10:68902663:TC:T	0	68902663	T	TC
10	chr10:68903104:A:G	0	68903104	G	A
10	chr10:68903280:C:T	0	68903280	T	C
10	chr10:68904255:G:C	0	68904255	C	G
10	chr10:68904444:C:T	0	68904444	T	C
10	chr10:68905740:C:T	0	68905740	T	C
10	chr10:68907705:G:A	0	68907705	A	G
10	chr10:68908122:G:A	0	68908122	A	G
10	chr10:68910940:A:G	0	68910940	G	A
10	chr10:68911020:C:T	0	68911020	T	C
10	chr10:68911488:C:T	0	68911488	T	C
10	chr10:68913674:G:A	0	68913674	A	G
10	chr10:68914422:A:G	0	68914422	G	A
10	chr10:68914743:T:G	0	68914743	G	T
10	chr10:68914759:C:T	0	68914759	T	C
10	chr10:68914895:C:T	0	68914895	T	C
10	chr10:68915149:T:C	0	68915149	C	T
10	chr10:68915337:C:T	0	68915337	T	C
10	chr10:68915446:G:A	0	68915446	A	G
10	chr10:68915673:G:A	0	68915673	A	G
10	chr10:68915687:G:A	0	68915687	A	G
10	chr10:68915878:G:A	0	68915878	A	G
10	chr10:68916127:G:A	0	68916127	A	G
10	chr10:68916137:C:T	0	68916137	T	C
10	chr10:68916302:T:C	0	68916302	C	T
10	chr10:68917141:T:C	0	68917141	C	T
10	chr10:68917438:A:G	0	68917438	G	A
10	chr10:68917751:C:T	0	68917751	T	C
10	chr10:68918520:T:C	0	68918520	C	T
10	chr10:68920466:T:G	0	68920466	G	T
10	chr10:68921011:A:G	0	68921011	G	A
10	chr10:68921357:A:T	0	68921357	T	A
10	chr10:68921377:C:T	0	68921377	T	C
10	chr10:68923145:G:A	0	68923145	A	G
10	chr10:68924605:C:T	0	68924605	T	C
10	chr10:68924871:A:G	0	68924871	G	A
10	chr10:68925003:T:G	0	68925003	G	T
10	chr10:68925196:C:T	0	68925196	T	C
10	chr10:68925485:T:G	0	68925485	G	T
10	chr10:68926363:G:A	0	68926363	A	G
10	chr10:68926671:G:A	0	68926671	A	G
10	chr10:68926860:T:TA	0	68926860	TA	T
10	chr10:68927383:T:C	0	68927383	C	T
10	chr10:68927761:G:A	0	68927761	A	G
10	chr10:68928030:A:C	0	68928030	C	A
10	chr10:68928781:C:T	0	68928781	T	C
10	chr10:68928813:C:A	0	68928813	A	C
10	chr10:68928935:C:T	0	68928935	T	C
10	chr10:68929715:C:T	0	68929715	T	C
10	chr10:68930329:T:G	0	68930329	G	T
10	chr10:68930410:G:T	0	68930410	T	G
10	chr10:68930562:GTAGCCTC:G	0	68930562	G	GTAGCCTC
10	chr10:68931183:G:T	0	68931183	T	G
10	chr10:68931586:G:A	0	68931586	A	G
10	chr10:68931952:T:C	0	68931952	C	T
10	chr10:68933068:TTTG:T	0	68933068	T	TTTG
10	chr10:68933889:C:T	0	68933889	T	C
10	chr10:68935940:A:T	0	68935940	T	A
10	chr10:68936253:T:C	0	68936253	C	T
10	chr10:68936283:T:C	0	68936283	C	T
10	chr10:68936391:G:A	0	68936391	A	G
10	chr10:68936806:G:A	0	68936806	A	G
10	chr10:68936957:C:T	0	68936957	T	C
10	chr10:68937152:G:T	0	68937152	T	G
10	chr10:68937355:T:C	0	68937355	C	T
10	chr10:68938770:T:C	0	68938770	C	T
10	chr10:68939964:A:G	0	68939964	G	A
10	chr10:68940400:A:G	0	68940400	G	A
10	chr10:68941188:A:G	0	68941188	G	A
10	chr10:68941678:C:T	0	68941678	T	C
10	chr10:68941938:T:C	0	68941938	C	T
10	chr10:68942256:CTG:C	0	68942256	C	CTG
10	chr10:68943647:G:A	0	68943647	A	G
10	chr10:68943872:C:T	0	68943872	T	C
10	chr10:68944140:C:T	0	68944140	T	C
10	chr10:68944787:C:T	0	68944787	T	C
10	chr10:68945509:G:A	0	68945509	A	G
10	chr10:68945751:T:G	0	68945751	G	T
10	chr10:68945955:TATTTA:T	0	68945955	T	TATTTA
10	chr10:68946118:G:T	0	68946118	T	G
10	chr10:68949798:A:G	0	68949798	G	A
10	chr10:68949881:A:C	0	68949881	C	A
10	chr10:68949911:C:A	0	68949911	A	C
10	chr10:68950602:G:T	0	68950602	T	G
10	chr10:68951331:T:C	0	68951331	C	T
10	chr10:68951337:T:C	0	68951337	C	T
10	chr10:68952294:T:C	0	68952294	C	T
10	chr10:68952306:A:G	0	68952306	G	A
10	chr10:68952413:A:G	0	68952413	G	A
10	chr10:68952553:C:T	0	68952553	T	C
10	chr10:68952575:C:T	0	68952575	T	C
10	chr10:68952614:A:G	0	68952614	G	A
10	chr10:68953071:G:A	0	68953071	A	G
10	chr10:68953457:C:G	0	68953457	G	C
10	chr10:68953866:C:T	0	68953866	T	C
10	chr10:68954197:G:A	0	68954197	A	G
10	chr10:68955601:C:A	0	68955601	A	C
10	chr10:68956350:A:G	0	68956350	G	A
10	chr10:68957338:TA:T	0	68957338	T	TA
10	chr10:68957777:C:CT	0	68957777	CT	C
10	chr10:68958555:G:A	0	68958555	A	G
10	chr10:68959445:A:G	0	68959445	G	A
10	chr10:68959493:A:G	0	68959493	G	A
10	chr10:68960464:ATTTTTTTATT:A	0	68960464	A	ATTTTTTTATT
10	chr10:68960593:G:C	0	68960593	C	G
10	chr10:68962356:C:T	0	68962356	T	C
10	chr10:68962359:T:C	0	68962359	C	T
10	chr10:68962366:C:T	0	68962366	T	C
10	chr10:68962607:C:T	0	68962607	T	C
10	chr10:68963183:T:C	0	68963183	C	T
10	chr10:68963233:A:C	0	68963233	C	A
10	chr10:68964777:C:A	0	68964777	A	C
10	chr10:68965798:TC:T	0	68965798	T	TC
10	chr10:68966068:G:A	0	68966068	A	G
10	chr10:68966221:G:A	0	68966221	A	G
10	chr10:68966733:G:A	0	68966733	A	G
10	chr10:68967909:T:A	0	68967909	A	T
10	chr10:68967966:C:T	0	68967966	T	C
10	chr10:68968542:A:G	0	68968542	G	A
10	chr10:68970441:C:G	0	68970441	G	C
10	chr10:68972789:C:T	0	68972789	T	C
10	chr10:68973510:T:G	0	68973510	G	T
10	chr10:68974179:C:T	0	68974179	T	C
10	chr10:68974833:T:A	0	68974833	A	T
10	chr10:68974843:A:T	0	68974843	T	A
10	chr10:68975379:C:T	0	68975379	T	C
10	chr10:68975703:T:C	0	68975703	C	T
10	chr10:68976235:AAG:A	0	68976235	A	AAG
10	chr10:68977123:A:C	0	68977123	C	A
10	chr10:68977960:A:T	0	68977960	T	A
10	chr10:68978216:T:C	0	68978216	C	T
10	chr10:68979479:A:G	0	68979479	G	A
10	chr10:68979874:C:T	0	68979874	T	C
10	chr10:68980335:G:A	0	68980335	A	G
10	chr10:68981794:T:C	0	68981794	C	T
10	chr10:68982436:T:G	0	68982436	G	T
10	chr10:68983007:ACTT:A	0	68983007	A	ACTT
10	chr10:68983175:A:G	0	68983175	G	A
10	chr10:68983666:G:A	0	68983666	A	G
10	chr10:68984923:A:G	0	68984923	G	A
10	chr10:68985287:C:T	0	68985287	T	C
10	chr10:68985605:T:C	0	68985605	C	T
10	chr10:68986068:C:T	0	68986068	T	C
10	chr10:68986157:T:C	0	68986157	C	T
10	chr10:68986498:T:C	0	68986498	C	T
10	chr10:68986511:G:A	0	68986511	A	G
10	chr10:68987296:T:G	0	68987296	G	T
10	chr10:68988264:A:C	0	68988264	C	A
10	chr10:68988416:C:T	0	68988416	T	C
10	chr10:68989888:G:A	0	68989888	A	G
10	chr10:68990113:A:G	0	68990113	G	A
10	chr10:68990209:T:G	0	68990209	G	T
10	chr10:68990459:T:C	0	68990459	C	T
10	chr10:68990868:G:A	0	68990868	A	G
10	chr10:68991237:A:G	0	68991237	G	A
10	chr10:68991268:G:A	0	68991268	A	G
10	chr10:68991371:G:A	0	68991371	A	G
10	chr10:68991731:T:C	0	68991731	C	T
10	chr10:68991825:A:T	0	68991825	T	A
10	chr10:68991917:T:C	0	68991917	C	T
10	chr10:68992036:C:A	0	68992036	A	C
10	chr10:68993819:G:C	0	68993819	C	G
10	chr10:68993945:A:C	0	68993945	C	A
10	chr10:68994315:G:A	0	68994315	A	G
10	chr10:68994404:A:C	0	68994404	C	A
10	chr10:68995087:C:T	0	68995087	T	C
10	chr10:68995175:C:T	0	68995175	T	C
10	chr10:68995491:ACTC:A	0	68995491	A	ACTC
10	chr10:68996121:G:A	0	68996121	A	G
10	chr10:68996324:G:A	0	68996324	A	G
10	chr10:68996736:C:A	0	68996736	A	C
10	chr10:68996868:AT:A	0	68996868	A	AT
10	chr10:68997427:T:C	0	68997427	C	T
10	chr10:68998191:C:T	0	68998191	T	C
10	chr10:68999001:G:A	0	68999001	A	G
10	chr10:68999424:T:G	0	68999424	G	T
10	chr10:68999533:C:A	0	68999533	A	C
10	chr10:69000156:C:T	0	69000156	T	C
10	chr10:69000610:G:A	0	69000610	A	G
10	chr10:69002575:A:G	0	69002575	G	A
10	chr10:69002597:G:A	0	69002597	A	G
10	chr10:69002673:T:C	0	69002673	C	T
10	chr10:69002757:G:A	0	69002757	A	G
10	chr10:69003156:G:A	0	69003156	A	G
10	chr10:69003173:G:A	0	69003173	A	G
10	chr10:69003662:A:G	0	69003662	G	A
10	chr10:69003954:C:T	0	69003954	T	C
10	chr10:69004129:T:A	0	69004129	A	T
10	chr10:69004362:C:T	0	69004362	T	C
10	chr10:69004688:A:G	0	69004688	G	A
10	chr10:69004782:T:C	0	69004782	C	T
10	chr10:69005336:G:T	0	69005336	T	G
10	chr10:69005494:G:A	0	69005494	A	G
10	chr10:69005600:C:T	0	69005600	T	C
10	chr10:69007057:C:T	0	69007057	T	C
10	chr10:69007399:T:A	0	69007399	A	T
10	chr10:69007646:A:G	0	69007646	G	A
10	chr10:69009048:T:G	0	69009048	G	T
10	chr10:69009827:G:A	0	69009827	A	G
10	chr10:69009858:C:T	0	69009858	T	C
10	chr10:69011455:G:A	0	69011455	A	G
10	chr10:69012139:T:C	0	69012139	C	T
10	chr10:69012412:T:A	0	69012412	A	T
10	chr10:69012455:A:C	0	69012455	C	A
10	chr10:69013797:T:C	0	69013797	C	T
10	chr10:69014283:A:T	0	69014283	T	A
10	chr10:69014391:A:G	0	69014391	G	A
10	chr10:69015166:T:C	0	69015166	C	T
10	chr10:69015245:T:C	0	69015245	C	T
10	chr10:69015325:T:C	0	69015325	C	T
10	chr10:69016203:C:T	0	69016203	T	C
10	chr10:69016831:C:T	0	69016831	T	C
10	chr10:69016838:A:C	0	69016838	C	A
10	chr10:69016994:T:TC	0	69016994	TC	T
10	chr10:69017389:G:A	0	69017389	A	G
10	chr10:69017793:C:T	0	69017793	T	C
10	chr10:69018115:A:G	0	69018115	G	A
10	chr10:69018135:A:G	0	69018135	G	A
10	chr10:69018315:T:C	0	69018315	C	T
10	chr10:69018465:GC:G	0	69018465	G	GC
10	chr10:69018731:C:T	0	69018731	T	C
10	chr10:69018742:T:C	0	69018742	C	T
10	chr10:69018810:A:G	0	69018810	G	A
10	chr10:69019208:C:T	0	69019208	T	C
10	chr10:69019507:T:A	0	69019507	A	T
10	chr10:69019680:C:T	0	69019680	T	C
10	chr10:69019930:A:G	0	69019930	G	A
10	chr10:69020048:G:A	0	69020048	A	G
10	chr10:69020063:G:A	0	69020063	A	G
10	chr10:69020296:AAC:A	0	69020296	A	AAC
10	chr10:69020741:G:C	0	69020741	C	G
10	chr10:69020953:C:T	0	69020953	T	C
10	chr10:69021048:A:G	0	69021048	G	A
10	chr10:69021147:G:A	0	69021147	A	G
10	chr10:69021172:G:A	0	69021172	A	G
10	chr10:69021277:G:A	0	69021277	A	G
10	chr10:69021384:G:A	0	69021384	A	G
10	chr10:69021510:G:A	0	69021510	A	G
10	chr10:69021592:G:A	0	69021592	A	G
10	chr10:69022370:C:A	0	69022370	A	C
10	chr10:69022398:C:T	0	69022398	T	C
10	chr10:69022567:A:G	0	69022567	G	A
10	chr10:69022800:A:T	0	69022800	T	A
10	chr10:69022836:A:G	0	69022836	G	A
10	chr10:69023319:T:C	0	69023319	C	T
10	chr10:69023372:C:A	0	69023372	A	C
10	chr10:69023766:T:C	0	69023766	C	T
10	chr10:69023824:A:G	0	69023824	G	A
10	chr10:69023892:C:T	0	69023892	T	C
10	chr10:69024042:C:T	0	69024042	T	C
10	chr10:69024342:C:T	0	69024342	T	C
10	chr10:69025367:C:A	0	69025367	A	C
10	chr10:69025734:T:G	0	69025734	G	T
10	chr10:69025959:G:A	0	69025959	A	G
10	chr10:69026177:C:T	0	69026177	T	C
10	chr10:69028061:A:G	0	69028061	G	A
10	chr10:69028796:A:G	0	69028796	G	A
10	chr10:69029035:G:A	0	69029035	A	G
10	chr10:69029632:A:G	0	69029632	G	A
10	chr10:69029852:G:C	0	69029852	C	G
10	chr10:69030891:C:G	0	69030891	G	C
10	chr10:69031007:G:C	0	69031007	C	G
10	chr10:69031479:A:G	0	69031479	G	A
10	chr10:69031656:G:A	0	69031656	A	G
10	chr10:69031716:C:G	0	69031716	G	C
10	chr10:69034231:C:T	0	69034231	T	C
10	chr10:69034995:C:T	0	69034995	T	C
10	chr10:69035207:T:A	0	69035207	A	T
10	chr10:69036295:G:T	0	69036295	T	G
10	chr10:69037102:A:G	0	69037102	G	A
10	chr10:69037249:T:C	0	69037249	C	T
10	chr10:69037329:G:A	0	69037329	A	G
10	chr10:69037403:C:T	0	69037403	T	C
10	chr10:69038240:G:A	0	69038240	A	G
10	chr10:69038869:C:T	0	69038869	T	C
10	chr10:69038963:C:T	0	69038963	T	C
10	chr10:69039182:G:A	0	69039182	A	G
10	chr10:69039345:T:C	0	69039345	C	T
10	chr10:69039540:ACT:A	0	69039540	A	ACT
10	chr10:69039665:G:A	0	69039665	A	G
10	chr10:69039730:G:A	0	69039730	A	G
10	chr10:69040669:G:A	0	69040669	A	G
10	chr10:69040767:G:T	0	69040767	T	G
10	chr10:69040867:A:G	0	69040867	G	A
10	chr10:69040887:G:A	0	69040887	A	G
10	chr10:69041843:G:T	0	69041843	T	G
10	chr10:69042032:A:G	0	69042032	G	A
10	chr10:69042553:A:G	0	69042553	G	A
10	chr10:69042731:T:A	0	69042731	A	T
10	chr10:69042762:G:A	0	69042762	A	G
10	chr10:69042942:A:T	0	69042942	T	A
10	chr10:69043276:G:A	0	69043276	A	G
10	chr10:69043685:T:C	0	69043685	C	T
10	chr10:69043769:G:A	0	69043769	A	G
10	chr10:69043915:A:G	0	69043915	G	A
10	chr10:69044029:T:C	0	69044029	C	T
10	chr10:69044063:C:G	0	69044063	G	C
10	chr10:69044079:A:G	0	69044079	G	A
10	chr10:69044517:C:T	0	69044517	T	C
10	chr10:69044582:T:G	0	69044582	G	T
10	chr10:69045617:C:T	0	69045617	T	C
10	chr10:69045625:G:A	0	69045625	A	G
10	chr10:69048728:A:G	0	69048728	G	A
10	chr10:69048763:C:T	0	69048763	T	C
10	chr10:69048935:C:G	0	69048935	G	C
10	chr10:69049484:C:T	0	69049484	T	C
10	chr10:69050315:G:A	0	69050315	A	G
10	chr10:69050593:G:A	0	69050593	A	G
10	chr10:69051479:A:G	0	69051479	G	A
10	chr10:69051798:T:C	0	69051798	C	T
10	chr10:69052023:C:T	0	69052023	T	C
10	chr10:69052096:G:A	0	69052096	A	G
10	chr10:69052212:G:A	0	69052212	A	G
10	chr10:69052283:T:C	0	69052283	C	T
10	chr10:69052372:T:G	0	69052372	G	T
10	chr10:69052652:C:T	0	69052652	T	C
10	chr10:69053482:C:T	0	69053482	T	C
10	chr10:69054046:G:A	0	69054046	A	G
10	chr10:69055667:T:C	0	69055667	C	T
10	chr10:69056054:G:A	0	69056054	A	G
10	chr10:69057635:G:C	0	69057635	C	G
10	chr10:69059010:A:G	0	69059010	G	A
10	chr10:69060232:G:A	0	69060232	A	G
10	chr10:69061919:C:T	0	69061919	T	C
10	chr10:69061981:G:A	0	69061981	A	G
10	chr10:69062556:G:A	0	69062556	A	G
10	chr10:69064197:A:G	0	69064197	G	A
10	chr10:69065025:G:A	0	69065025	A	G
10	chr10:69065102:T:C	0	69065102	C	T
10	chr10:69065733:G:A	0	69065733	A	G
10	chr10:69066199:T:TC	0	69066199	TC	T
10	chr10:69066423:C:A	0	69066423	A	C
10	chr10:69066518:G:T	0	69066518	T	G
10	chr10:69067525:T:C	0	69067525	C	T
10	chr10:69067676:C:G	0	69067676	G	C
10	chr10:69067710:A:G	0	69067710	G	A
10	chr10:69067793:C:T	0	69067793	T	C
10	chr10:69067826:C:T	0	69067826	T	C
10	chr10:69068026:G:A	0	69068026	A	G
10	chr10:69069097:C:T	0	69069097	T	C
10	chr10:69069520:G:A	0	69069520	A	G
10	chr10:69069797:C:T	0	69069797	T	C
10	chr10:69069957:G:A	0	69069957	A	G
10	chr10:69069969:C:T	0	69069969	T	C
10	chr10:69070674:G:A	0	69070674	A	G
10	chr10:69072289:C:T	0	69072289	T	C
10	chr10:69072470:G:A	0	69072470	A	G
10	chr10:69072713:A:G	0	69072713	G	A
10	chr10:69072990:G:A	0	69072990	A	G
10	chr10:69074461:G:A	0	69074461	A	G
10	chr10:69074913:TTAA:T	0	69074913	T	TTAA
10	chr10:69075048:T:C	0	69075048	C	T
10	chr10:69075470:A:G	0	69075470	G	A
10	chr10:69075518:A:G	0	69075518	G	A
10	chr10:69075590:G:A	0	69075590	A	G
10	chr10:69075856:C:A	0	69075856	A	C
10	chr10:69076025:G:A	0	69076025	A	G
10	chr10:69076102:G:C	0	69076102	C	G
10	chr10:69076155:C:T	0	69076155	T	C
10	chr10:69076245:C:T	0	69076245	T	C
10	chr10:69076669:C:T	0	69076669	T	C
10	chr10:69077831:A:C	0	69077831	C	A
10	chr10:69078141:T:C	0	69078141	C	T
10	chr10:69078142:G:A	0	69078142	A	G
10	chr10:69078224:T:C	0	69078224	C	T
10	chr10:69078713:T:A	0	69078713	A	T
10	chr10:69079717:C:T	0	69079717	T	C
10	chr10:69079917:C:T	0	69079917	T	C
10	chr10:69080956:C:T	0	69080956	T	C
10	chr10:69081011:T:C	0	69081011	C	T
10	chr10:69081577:G:A	0	69081577	A	G
10	chr10:69082930:A:G	0	69082930	G	A
10	chr10:69083266:C:T	0	69083266	T	C
10	chr10:69083302:G:A	0	69083302	A	G
10	chr10:69083673:A:G	0	69083673	G	A
10	chr10:69083933:C:T	0	69083933	T	C
10	chr10:69084135:G:A	0	69084135	A	G
10	chr10:69084718:G:C	0	69084718	C	G
10	chr10:69084726:T:G	0	69084726	G	T
10	chr10:69085425:A:G	0	69085425	G	A
10	chr10:69085885:A:G	0	69085885	G	A
10	chr10:69086060:A:G	0	69086060	G	A
10	chr10:69086502:A:G	0	69086502	G	A
10	chr10:69086622:C:T	0	69086622	T	C
10	chr10:69086685:G:A	0	69086685	A	G
10	chr10:69087328:T:C	0	69087328	C	T
10	chr10:69089015:C:T	0	69089015	T	C
10	chr10:69089146:G:A	0	69089146	A	G
10	chr10:69090136:G:A	0	69090136	A	G
10	chr10:69090177:G:A	0	69090177	A	G
10	chr10:69090203:G:A	0	69090203	A	G
10	chr10:69090292:T:C	0	69090292	C	T
10	chr10:69090382:G:A	0	69090382	A	G
10	chr10:69090439:C:G	0	69090439	G	C
10	chr10:69090524:C:T	0	69090524	T	C
10	chr10:69090920:A:G	0	69090920	G	A
10	chr10:69091035:C:T	0	69091035	T	C
10	chr10:69091332:C:T	0	69091332	T	C
10	chr10:69091350:G:A	0	69091350	A	G
10	chr10:69092117:T:C	0	69092117	C	T
10	chr10:69092661:G:A	0	69092661	A	G
10	chr10:69095025:C:T	0	69095025	T	C
10	chr10:69096216:A:T	0	69096216	T	A
10	chr10:69096699:G:A	0	69096699	A	G
10	chr10:69096754:C:T	0	69096754	T	C
10	chr10:69097096:G:A	0	69097096	A	G
10	chr10:69097459:G:C	0	69097459	C	G
10	chr10:69097465:C:T	0	69097465	T	C
10	chr10:69097522:G:A	0	69097522	A	G
10	chr10:69098306:T:C	0	69098306	C	T
10	chr10:69099535:A:G	0	69099535	G	A
10	chr10:69100302:G:A	0	69100302	A	G
10	chr10:69100843:A:G	0	69100843	G	A
10	chr10:69100989:T:C	0	69100989	C	T
10	chr10:69101092:C:T	0	69101092	T	C
10	chr10:69102220:A:G	0	69102220	G	A
10	chr10:69103428:A:G	0	69103428	G	A
10	chr10:69104309:T:C	0	69104309	C	T
10	chr10:69104641:G:T	0	69104641	T	G
10	chr10:69106012:A:C	0	69106012	C	A
10	chr10:69106422:C:T	0	69106422	T	C
10	chr10:69107323:G:A	0	69107323	A	G
10	chr10:69107327:T:C	0	69107327	C	T
10	chr10:69107417:G:A	0	69107417	A	G
10	chr10:69108042:A:G	0	69108042	G	A
10	chr10:69109791:C:T	0	69109791	T	C
10	chr10:69110086:G:A	0	69110086	A	G
10	chr10:69110525:G:T	0	69110525	T	G
10	chr10:69110607:T:C	0	69110607	C	T
10	chr10:69110624:C:T	0	69110624	T	C
10	chr10:69111326:A:G	0	69111326	G	A
10	chr10:69111842:C:T	0	69111842	T	C
10	chr10:69112425:G:A	0	69112425	A	G
10	chr10:69114985:A:C	0	69114985	C	A
10	chr10:69115173:G:A	0	69115173	A	G
10	chr10:69115392:A:G	0	69115392	G	A
10	chr10:69116006:C:A	0	69116006	A	C
10	chr10:69116781:G:A	0	69116781	A	G
10	chr10:69118248:C:T	0	69118248	T	C
10	chr10:69118496:A:G	0	69118496	G	A
10	chr10:69118591:G:A	0	69118591	A	G
10	chr10:69118990:C:T	0	69118990	T	C
10	chr10:69119671:G:A	0	69119671	A	G
10	chr10:69119675:G:A	0	69119675	A	G
10	chr10:69119860:C:T	0	69119860	T	C
10	chr10:69120660:G:A	0	69120660	A	G
10	chr10:69122496:C:G	0	69122496	G	C
10	chr10:69122957:C:T	0	69122957	T	C
10	chr10:69123459:G:C	0	69123459	C	G
10	chr10:69124819:G:A	0	69124819	A	G
10	chr10:69124842:G:C	0	69124842	C	G
10	chr10:69124931:G:T	0	69124931	T	G
10	chr10:69125564:AAACTT:A	0	69125564	A	AAACTT
10	chr10:69125797:C:G	0	69125797	G	C
10	chr10:69125800:A:G	0	69125800	G	A
10	chr10:69126119:G:A	0	69126119	A	G
10	chr10:69126579:A:G	0	69126579	G	A
10	chr10:69126843:C:T	0	69126843	T	C
10	chr10:69126869:CAGTT:C	0	69126869	C	CAGTT
10	chr10:69126970:A:T	0	69126970	T	A
10	chr10:69127199:T:G	0	69127199	G	T
10	chr10:69127869:T:A	0	69127869	A	T
10	chr10:69129080:G:A	0	69129080	A	G
10	chr10:69129297:A:G	0	69129297	G	A
10	chr10:69130726:C:T	0	69130726	T	C
10	chr10:69130747:T:G	0	69130747	G	T
10	chr10:69130785:T:C	0	69130785	C	T
10	chr10:69131001:C:T	0	69131001	T	C
10	chr10:69131173:C:T	0	69131173	T	C
10	chr10:69131945:TC:T	0	69131945	T	TC
10	chr10:69132504:G:A	0	69132504	A	G
10	chr10:69133035:C:T	0	69133035	T	C
10	chr10:69133858:T:A	0	69133858	A	T
10	chr10:69134223:C:T	0	69134223	T	C
10	chr10:69135387:G:T	0	69135387	T	G
10	chr10:69135529:G:T	0	69135529	T	G
10	chr10:69135662:G:T	0	69135662	T	G
10	chr10:69136351:G:A	0	69136351	A	G
10	chr10:69136413:C:T	0	69136413	T	C
10	chr10:69136657:C:T	0	69136657	T	C
10	chr10:69136759:T:C	0	69136759	C	T
10	chr10:69137077:A:G	0	69137077	G	A
10	chr10:69137168:T:A	0	69137168	A	T
10	chr10:69137172:A:G	0	69137172	G	A
10	chr10:69138770:C:G	0	69138770	G	C
10	chr10:69139001:G:A	0	69139001	A	G
10	chr10:69139359:G:A	0	69139359	A	G
10	chr10:69139953:A:G	0	69139953	G	A
10	chr10:69140674:T:C	0	69140674	C	T
10	chr10:69142019:G:A	0	69142019	A	G
10	chr10:69142960:G:A	0	69142960	A	G
10	chr10:69144076:T:C	0	69144076	C	T
10	chr10:69144307:C:T	0	69144307	T	C
10	chr10:69144642:A:G	0	69144642	G	A
10	chr10:69144790:T:A	0	69144790	A	T
10	chr10:69145042:A:T	0	69145042	T	A
10	chr10:69145168:T:TG	0	69145168	TG	T
10	chr10:69145193:CCTGA:C	0	69145193	C	CCTGA
10	chr10:69147160:G:A	0	69147160	A	G
10	chr10:69147927:T:C	0	69147927	C	T
10	chr10:69148882:A:G	0	69148882	G	A
10	chr10:69150275:C:T	0	69150275	T	C
10	chr10:69150547:G:A	0	69150547	A	G
10	chr10:69151133:C:T	0	69151133	T	C
10	chr10:69152340:A:G	0	69152340	G	A
10	chr10:69152751:C:T	0	69152751	T	C
10	chr10:69152843:G:A	0	69152843	A	G
10	chr10:69153360:C:T	0	69153360	T	C
10	chr10:69153594:C:G	0	69153594	G	C
10	chr10:69153773:C:T	0	69153773	T	C
10	chr10:69158920:C:T	0	69158920	T	C
10	chr10:69159209:C:T	0	69159209	T	C
10	chr10:69160171:T:G	0	69160171	G	T
10	chr10:69162403:T:C	0	69162403	C	T
10	chr10:69162986:AAGC:A	0	69162986	A	AAGC
10	chr10:69163029:G:A	0	69163029	A	G
10	chr10:69163035:G:A	0	69163035	A	G
10	chr10:69163591:G:T	0	69163591	T	G
10	chr10:69163851:C:T	0	69163851	T	C
10	chr10:69164701:T:C	0	69164701	C	T
10	chr10:69164947:G:C	0	69164947	C	G
10	chr10:69167007:A:G	0	69167007	G	A
10	chr10:69167160:T:C	0	69167160	C	T
10	chr10:69167643:T:G	0	69167643	G	T
10	chr10:69168218:T:C	0	69168218	C	T
10	chr10:69168288:A:G	0	69168288	G	A
10	chr10:69170030:G:A	0	69170030	A	G
10	chr10:69170432:A:G	0	69170432	G	A
10	chr10:69170604:A:G	0	69170604	G	A
10	chr10:69171443:G:A	0	69171443	A	G
10	chr10:69171718:C:T	0	69171718	T	C
10	chr10:69171884:G:T	0	69171884	T	G
10	chr10:69172085:A:G	0	69172085	G	A
10	chr10:69173222:C:T	0	69173222	T	C
10	chr10:69173845:G:A	0	69173845	A	G
10	chr10:69173949:A:G	0	69173949	G	A
10	chr10:69175623:A:C	0	69175623	C	A
10	chr10:69175904:G:A	0	69175904	A	G
10	chr10:69176449:CAAAAAACA:C	0	69176449	C	CAAAAAACA
10	chr10:69176542:T:A	0	69176542	A	T
10	chr10:69177133:T:G	0	69177133	G	T
10	chr10:69177501:T:C	0	69177501	C	T
10	chr10:69177810:G:A	0	69177810	A	G
10	chr10:69177928:C:T	0	69177928	T	C
10	chr10:69178265:G:A	0	69178265	A	G
10	chr10:69179786:T:C	0	69179786	C	T
10	chr10:69180435:C:T	0	69180435	T	C
10	chr10:69181357:G:A	0	69181357	A	G
10	chr10:69181944:A:G	0	69181944	G	A
10	chr10:69181973:G:A	0	69181973	A	G
10	chr10:69182062:A:G	0	69182062	G	A
10	chr10:69184501:C:T	0	69184501	T	C
10	chr10:69185042:T:C	0	69185042	C	T
10	chr10:69185340:G:A	0	69185340	A	G
10	chr10:69185467:AAC:A	0	69185467	A	AAC
10	chr10:69186084:C:T	0	69186084	T	C
10	chr10:69188002:T:C	0	69188002	C	T
10	chr10:69188224:C:T	0	69188224	T	C
10	chr10:69188721:G:A	0	69188721	A	G
10	chr10:69188926:T:C	0	69188926	C	T
10	chr10:69189795:C:T	0	69189795	T	C
10	chr10:69189796:A:G	0	69189796	G	A
10	chr10:69189836:C:T	0	69189836	T	C
10	chr10:69191000:CA:C	0	69191000	C	CA
10	chr10:69191590:T:C	0	69191590	C	T
10	chr10:69192275:A:G	0	69192275	G	A
10	chr10:69192359:G:A	0	69192359	A	G
10	chr10:69193002:C:T	0	69193002	T	C
10	chr10:69193258:TAGGA:T	0	69193258	T	TAGGA
10	chr10:69193424:T:C	0	69193424	C	T
10	chr10:69193663:G:A	0	69193663	A	G
10	chr10:69194478:A:C	0	69194478	C	A
10	chr10:69194562:G:A	0	69194562	A	G
10	chr10:69194619:T:G	0	69194619	G	T
10	chr10:69194905:T:C	0	69194905	C	T
10	chr10:69195300:A:G	0	69195300	G	A
10	chr10:69195804:G:A	0	69195804	A	G
10	chr10:69196352:C:T	0	69196352	T	C
10	chr10:69197728:C:G	0	69197728	G	C
10	chr10:69197769:G:A	0	69197769	A	G
10	chr10:69198571:C:T	0	69198571	T	C
10	chr10:69199271:A:C	0	69199271	C	A
10	chr10:69199526:T:C	0	69199526	C	T
10	chr10:69199861:C:T	0	69199861	T	C
10	chr10:69199954:T:C	0	69199954	C	T
10	chr10:69201157:C:T	0	69201157	T	C
10	chr10:69201349:G:C	0	69201349	C	G
10	chr10:69202129:A:G	0	69202129	G	A
10	chr10:69202625:C:G	0	69202625	G	C
10	chr10:69204156:A:G	0	69204156	G	A
10	chr10:69204601:G:A	0	69204601	A	G
10	chr10:69205241:G:A	0	69205241	A	G
10	chr10:69205641:C:T	0	69205641	T	C
10	chr10:69207325:T:C	0	69207325	C	T
10	chr10:69207375:C:T	0	69207375	T	C
10	chr10:69207476:A:G	0	69207476	G	A
10	chr10:69208443:G:T	0	69208443	T	G
10	chr10:69209402:A:G	0	69209402	G	A
10	chr10:69209846:A:G	0	69209846	G	A
10	chr10:69209851:A:G	0	69209851	G	A
10	chr10:69209987:C:T	0	69209987	T	C
10	chr10:69210339:A:C	0	69210339	C	A
10	chr10:69210340:A:T	0	69210340	T	A
10	chr10:69211569:C:T	0	69211569	T	C
10	chr10:69211584:G:A	0	69211584	A	G
10	chr10:69211859:C:T	0	69211859	T	C
10	chr10:69212614:C:T	0	69212614	T	C
10	chr10:69213141:C:T	0	69213141	T	C
10	chr10:69214169:T:C	0	69214169	C	T
10	chr10:69214939:T:C	0	69214939	C	T
10	chr10:69214994:C:G	0	69214994	G	C
10	chr10:69215178:T:C	0	69215178	C	T
10	chr10:69215483:T:C	0	69215483	C	T
10	chr10:69215886:A:G	0	69215886	G	A
10	chr10:69216160:C:T	0	69216160	T	C
10	chr10:69216583:T:G	0	69216583	G	T
10	chr10:69216821:C:T	0	69216821	T	C
10	chr10:69217077:G:A	0	69217077	A	G
10	chr10:69217117:A:T	0	69217117	T	A
10	chr10:69217552:T:G	0	69217552	G	T
10	chr10:69217639:A:C	0	69217639	C	A
10	chr10:69217803:C:T	0	69217803	T	C
10	chr10:69217811:A:G	0	69217811	G	A
10	chr10:69217817:C:G	0	69217817	G	C
10	chr10:69218274:A:G	0	69218274	G	A
10	chr10:69218783:C:T	0	69218783	T	C
10	chr10:69219020:AC:A	0	69219020	A	AC
10	chr10:69219248:T:C	0	69219248	C	T
10	chr10:69220978:C:T	0	69220978	T	C
10	chr10:69221106:C:T	0	69221106	T	C
10	chr10:69221797:G:T	0	69221797	T	G
10	chr10:69221876:A:G	0	69221876	G	A
10	chr10:69222043:G:A	0	69222043	A	G
10	chr10:69222380:T:TCA	0	69222380	TCA	T
10	chr10:69222776:G:A	0	69222776	A	G
10	chr10:69222974:C:T	0	69222974	T	C
10	chr10:69223185:C:T	0	69223185	T	C
10	chr10:69223403:A:G	0	69223403	G	A
10	chr10:69224069:A:G	0	69224069	G	A
10	chr10:69224180:G:C	0	69224180	C	G
10	chr10:69224264:G:T	0	69224264	T	G
10	chr10:69224407:C:T	0	69224407	T	C
10	chr10:69224562:C:T	0	69224562	T	C
10	chr10:69225894:G:A	0	69225894	A	G
10	chr10:69225907:G:A	0	69225907	A	G
10	chr10:69226158:G:A	0	69226158	A	G
10	chr10:69226429:T:C	0	69226429	C	T
10	chr10:69226854:G:A	0	69226854	A	G
10	chr10:69227010:G:A	0	69227010	A	G
10	chr10:69228182:C:T	0	69228182	T	C
10	chr10:69228758:C:T	0	69228758	T	C
10	chr10:69228781:A:G	0	69228781	G	A
10	chr10:69228879:A:G	0	69228879	G	A
10	chr10:69229392:T:C	0	69229392	C	T
10	chr10:69229454:C:T	0	69229454	T	C
10	chr10:69229514:G:A	0	69229514	A	G
10	chr10:69229993:G:A	0	69229993	A	G
10	chr10:69230145:G:T	0	69230145	T	G
10	chr10:69230162:C:T	0	69230162	T	C
10	chr10:69230771:G:A	0	69230771	A	G
10	chr10:69231068:C:T	0	69231068	T	C
10	chr10:69231437:T:C	0	69231437	C	T
10	chr10:69231440:G:T	0	69231440	T	G
10	chr10:69231453:C:T	0	69231453	T	C
10	chr10:69231742:A:C	0	69231742	C	A
10	chr10:69231778:T:A	0	69231778	A	T
10	chr10:69232032:G:A	0	69232032	A	G
10	chr10:69232091:T:C	0	69232091	C	T
10	chr10:69232095:G:A	0	69232095	A	G
10	chr10:69232290:G:A	0	69232290	A	G
10	chr10:69232385:C:T	0	69232385	T	C
10	chr10:69232402:C:A	0	69232402	A	C
10	chr10:69232494:C:T	0	69232494	T	C
10	chr10:69232657:G:A	0	69232657	A	G
10	chr10:69232908:C:T	0	69232908	T	C
10	chr10:69233156:A:T	0	69233156	T	A
10	chr10:69233193:T:A	0	69233193	A	T
10	chr10:69233214:G:A	0	69233214	A	G
10	chr10:69233429:A:G	0	69233429	G	A
10	chr10:69233935:G:C	0	69233935	C	G
10	chr10:69234544:T:C	0	69234544	C	T
10	chr10:69235378:C:T	0	69235378	T	C
10	chr10:69235532:T:C	0	69235532	C	T
10	chr10:69236436:T:C	0	69236436	C	T
10	chr10:69236673:G:A	0	69236673	A	G
10	chr10:69237609:G:A	0	69237609	A	G
10	chr10:69237750:G:A	0	69237750	A	G
10	chr10:69237823:CT:C	0	69237823	C	CT
10	chr10:69237840:A:G	0	69237840	G	A
10	chr10:69238132:C:T	0	69238132	T	C
10	chr10:69238245:G:A	0	69238245	A	G
10	chr10:69238982:G:A	0	69238982	A	G
10	chr10:69239671:G:A	0	69239671	A	G
10	chr10:69239673:C:A	0	69239673	A	C
10	chr10:69239736:C:T	0	69239736	T	C
10	chr10:69240784:G:A	0	69240784	A	G
10	chr10:69240785:G:T	0	69240785	T	G
10	chr10:69241354:C:G	0	69241354	G	C
10	chr10:69241554:G:A	0	69241554	A	G
10	chr10:69242881:T:C	0	69242881	C	T
10	chr10:69243856:A:G	0	69243856	G	A
10	chr10:69245824:A:G	0	69245824	G	A
10	chr10:69246375:G:T	0	69246375	T	G
10	chr10:69247095:C:T	0	69247095	T	C
10	chr10:69247921:C:T	0	69247921	T	C
10	chr10:69248170:A:G	0	69248170	G	A
10	chr10:69248349:T:C	0	69248349	C	T
10	chr10:69248900:A:G	0	69248900	G	A
10	chr10:69248949:G:A	0	69248949	A	G
10	chr10:69249478:G:T	0	69249478	T	G
10	chr10:69249525:T:C	0	69249525	C	T
10	chr10:69250619:C:T	0	69250619	T	C
10	chr10:69250979:A:T	0	69250979	T	A
10	chr10:69251391:C:T	0	69251391	T	C
10	chr10:69251821:G:A	0	69251821	A	G
10	chr10:69253460:G:A	0	69253460	A	G
10	chr10:69254275:A:C	0	69254275	C	A
10	chr10:69254657:T:A	0	69254657	A	T
10	chr10:69255068:C:T	0	69255068	T	C
10	chr10:69255633:C:T	0	69255633	T	C
10	chr10:69256853:C:T	0	69256853	T	C
10	chr10:69257191:C:G	0	69257191	G	C
10	chr10:69259114:C:G	0	69259114	G	C
10	chr10:69259118:T:G	0	69259118	G	T
10	chr10:69259780:A:G	0	69259780	G	A
10	chr10:69262987:T:C	0	69262987	C	T
10	chr10:69263160:G:A	0	69263160	A	G
10	chr10:69263451:A:G	0	69263451	G	A
10	chr10:69265969:A:G	0	69265969	G	A
10	chr10:69266096:A:G	0	69266096	G	A
10	chr10:69266223:G:C	0	69266223	C	G
10	chr10:69266832:C:G	0	69266832	G	C
10	chr10:69267475:G:C	0	69267475	C	G
10	chr10:69267633:G:A	0	69267633	A	G
10	chr10:69267789:T:C	0	69267789	C	T
10	chr10:69267835:C:T	0	69267835	T	C
10	chr10:69267892:A:T	0	69267892	T	A
10	chr10:69267974:C:T	0	69267974	T	C
10	chr10:69268294:A:T	0	69268294	T	A
10	chr10:69269035:C:T	0	69269035	T	C
10	chr10:69269139:C:T	0	69269139	T	C
10	chr10:69269546:T:G	0	69269546	G	T
10	chr10:69269650:G:A	0	69269650	A	G
10	chr10:69270415:T:A	0	69270415	A	T
10	chr10:69271361:A:G	0	69271361	G	A
10	chr10:69271686:C:G	0	69271686	G	C
10	chr10:69272348:C:T	0	69272348	T	C
10	chr10:69272639:A:G	0	69272639	G	A
10	chr10:69273484:A:G	0	69273484	G	A
10	chr10:69273916:A:G	0	69273916	G	A
10	chr10:69273941:T:C	0	69273941	C	T
10	chr10:69275968:C:T	0	69275968	T	C
10	chr10:69276516:G:A	0	69276516	A	G
10	chr10:69276588:G:A	0	69276588	A	G
10	chr10:69276990:C:T	0	69276990	T	C
10	chr10:69277295:A:C	0	69277295	C	A
10	chr10:69277377:G:A	0	69277377	A	G
10	chr10:69277771:G:A	0	69277771	A	G
10	chr10:69277861:T:C	0	69277861	C	T
10	chr10:69279750:A:G	0	69279750	G	A
10	chr10:69280350:T:C	0	69280350	C	T
10	chr10:69280863:G:A	0	69280863	A	G
10	chr10:69281510:C:A	0	69281510	A	C
10	chr10:69282004:C:G	0	69282004	G	C
10	chr10:69283005:A:G	0	69283005	G	A
10	chr10:69283024:G:T	0	69283024	T	G
10	chr10:69283157:T:G	0	69283157	G	T
10	chr10:69283480:A:T	0	69283480	T	A
10	chr10:69283506:C:T	0	69283506	T	C
10	chr10:69284025:T:C	0	69284025	C	T
10	chr10:69284507:A:C	0	69284507	C	A
10	chr10:69284528:CT:C	0	69284528	C	CT
10	chr10:69285205:T:C	0	69285205	C	T
10	chr10:69285250:T:C	0	69285250	C	T
10	chr10:69285261:G:A	0	69285261	A	G
10	chr10:69285296:C:T	0	69285296	T	C
10	chr10:69285344:C:A	0	69285344	A	C
10	chr10:69285689:C:T	0	69285689	T	C
10	chr10:69285794:A:G	0	69285794	G	A
10	chr10:69285943:A:C	0	69285943	C	A
10	chr10:69285957:A:G	0	69285957	G	A
10	chr10:69286324:C:T	0	69286324	T	C
10	chr10:69286940:T:C	0	69286940	C	T
10	chr10:69288074:A:G	0	69288074	G	A
10	chr10:69288136:G:A	0	69288136	A	G
10	chr10:69288485:T:G	0	69288485	G	T
10	chr10:69289342:T:C	0	69289342	C	T
10	chr10:69289620:C:T	0	69289620	T	C
10	chr10:69289805:G:C	0	69289805	C	G
10	chr10:69290251:T:C	0	69290251	C	T
10	chr10:69290263:CCCT:C	0	69290263	C	CCCT
10	chr10:69291887:A:C	0	69291887	C	A
10	chr10:69292752:G:A	0	69292752	A	G
10	chr10:69294027:G:A	0	69294027	A	G
10	chr10:69294112:C:T	0	69294112	T	C
10	chr10:69294150:C:T	0	69294150	T	C
10	chr10:69294324:C:T	0	69294324	T	C
10	chr10:69294557:A:G	0	69294557	G	A
10	chr10:69294953:C:T	0	69294953	T	C
10	chr10:69295476:T:C	0	69295476	C	T
10	chr10:69295487:G:A	0	69295487	A	G
10	chr10:69296033:C:T	0	69296033	T	C
10	chr10:69296174:T:C	0	69296174	C	T
10	chr10:69296394:G:A	0	69296394	A	G
10	chr10:69296442:T:A	0	69296442	A	T
10	chr10:69296572:G:A	0	69296572	A	G
10	chr10:69296958:G:A	0	69296958	A	G
10	chr10:69297176:A:T	0	69297176	T	A
10	chr10:69297254:G:A	0	69297254	A	G
10	chr10:69297533:T:C	0	69297533	C	T
10	chr10:69298258:C:T	0	69298258	T	C
10	chr10:69298259:G:A	0	69298259	A	G
10	chr10:69299253:GC:G	0	69299253	G	GC
10	chr10:69300036:G:A	0	69300036	A	G
10	chr10:69300854:A:G	0	69300854	G	A
10	chr10:69300865:C:T	0	69300865	T	C
10	chr10:69300878:G:A	0	69300878	A	G
10	chr10:69300951:T:A	0	69300951	A	T
10	chr10:69301024:C:T	0	69301024	T	C
10	chr10:69301081:A:G	0	69301081	G	A
10	chr10:69301953:T:C	0	69301953	C	T
10	chr10:69302188:G:A	0	69302188	A	G
10	chr10:69302235:A:G	0	69302235	G	A
10	chr10:69302740:T:A	0	69302740	A	T
10	chr10:69303006:G:A	0	69303006	A	G
10	chr10:69303141:AC:A	0	69303141	A	AC
10	chr10:69304160:T:C	0	69304160	C	T
10	chr10:69304563:C:T	0	69304563	T	C
10	chr10:69304756:T:G	0	69304756	G	T
10	chr10:69304928:G:T	0	69304928	T	G
10	chr10:69305059:A:G	0	69305059	G	A
10	chr10:69305267:T:C	0	69305267	C	T
10	chr10:69305527:AAAG:A	0	69305527	A	AAAG
10	chr10:69305582:T:C	0	69305582	C	T
10	chr10:69305932:C:T	0	69305932	T	C
10	chr10:69306082:C:T	0	69306082	T	C
10	chr10:69306122:C:A	0	69306122	A	C
10	chr10:69306221:T:G	0	69306221	G	T
10	chr10:69306443:A:G	0	69306443	G	A
10	chr10:69306927:T:C	0	69306927	C	T
10	chr10:69307430:C:T	0	69307430	T	C
10	chr10:69307531:G:A	0	69307531	A	G
10	chr10:69308168:T:C	0	69308168	C	T
10	chr10:69308582:A:C	0	69308582	C	A
10	chr10:69308650:T:C	0	69308650	C	T
10	chr10:69309423:C:T	0	69309423	T	C
10	chr10:69311008:G:A	0	69311008	A	G
10	chr10:69311020:G:A	0	69311020	A	G
10	chr10:69311683:C:A	0	69311683	A	C
10	chr10:69311793:C:T	0	69311793	T	C
10	chr10:69312276:G:A	0	69312276	A	G
10	chr10:69313501:G:T	0	69313501	T	G
10	chr10:69313959:A:C	0	69313959	C	A
10	chr10:69314050:G:A	0	69314050	A	G
10	chr10:69316145:A:G	0	69316145	G	A
10	chr10:69316579:G:A	0	69316579	A	G
10	chr10:69316616:C:T	0	69316616	T	C
10	chr10:69317501:A:G	0	69317501	G	A
10	chr10:69317844:C:T	0	69317844	T	C
10	chr10:69318260:T:C	0	69318260	C	T
10	chr10:69319530:G:A	0	69319530	A	G
10	chr10:69319645:C:T	0	69319645	T	C
10	chr10:69319917:A:C	0	69319917	C	A
10	chr10:69320109:T:C	0	69320109	C	T
10	chr10:69321643:C:T	0	69321643	T	C
10	chr10:69322236:C:T	0	69322236	T	C
10	chr10:69322458:C:T	0	69322458	T	C
10	chr10:69322963:T:C	0	69322963	C	T
10	chr10:69323425:C:G	0	69323425	G	C
10	chr10:69323627:A:G	0	69323627	G	A
10	chr10:69323645:T:C	0	69323645	C	T
10	chr10:69324130:C:A	0	69324130	A	C
10	chr10:69324435:A:T	0	69324435	T	A
10	chr10:69324605:G:A	0	69324605	A	G
10	chr10:69325343:A:G	0	69325343	G	A
10	chr10:69325858:A:G	0	69325858	G	A
10	chr10:69327066:A:G	0	69327066	G	A
10	chr10:69327557:C:T	0	69327557	T	C
10	chr10:69327993:C:G	0	69327993	G	C
10	chr10:69328517:C:T	0	69328517	T	C
10	chr10:69328857:T:A	0	69328857	A	T
10	chr10:69328914:T:C	0	69328914	C	T
10	chr10:69328936:T:C	0	69328936	C	T
10	chr10:69329044:T:G	0	69329044	G	T
10	chr10:69329247:C:T	0	69329247	T	C
10	chr10:69329923:A:G	0	69329923	G	A
10	chr10:69330684:A:C	0	69330684	C	A
10	chr10:69331257:A:G	0	69331257	G	A
10	chr10:69331872:T:C	0	69331872	C	T
10	chr10:69333047:G:T	0	69333047	T	G
10	chr10:69333636:C:T	0	69333636	T	C
10	chr10:69333763:C:G	0	69333763	G	C
10	chr10:69334748:T:C	0	69334748	C	T
10	chr10:69335622:A:C	0	69335622	C	A
10	chr10:69336248:A:G	0	69336248	G	A
10	chr10:69337835:C:G	0	69337835	G	C
10	chr10:69337913:G:A	0	69337913	A	G
10	chr10:69338210:G:A	0	69338210	A	G
10	chr10:69338439:G:T	0	69338439	T	G
10	chr10:69338539:T:A	0	69338539	A	T
10	chr10:69338620:T:G	0	69338620	G	T
10	chr10:69339147:G:GTC	0	69339147	GTC	G
10	chr10:69339263:A:G	0	69339263	G	A
10	chr10:69339353:A:G	0	69339353	G	A
10	chr10:69339439:G:A	0	69339439	A	G
10	chr10:69340132:G:A	0	69340132	A	G
10	chr10:69340157:T:C	0	69340157	C	T
10	chr10:69340230:A:G	0	69340230	G	A
10	chr10:69340615:A:G	0	69340615	G	A
10	chr10:69340970:A:G	0	69340970	G	A
10	chr10:69341026:T:C	0	69341026	C	T
10	chr10:69341380:C:T	0	69341380	T	C
10	chr10:69342893:A:T	0	69342893	T	A
10	chr10:69342977:G:A	0	69342977	A	G
10	chr10:69342986:A:G	0	69342986	G	A
10	chr10:69343219:A:G	0	69343219	G	A
10	chr10:69344167:C:T	0	69344167	T	C
10	chr10:69344409:G:A	0	69344409	A	G
10	chr10:69344832:CCT:C	0	69344832	C	CCT
10	chr10:69345202:C:T	0	69345202	T	C
10	chr10:69345495:T:A	0	69345495	A	T
10	chr10:69345496:A:G	0	69345496	G	A
10	chr10:69346125:C:T	0	69346125	T	C
10	chr10:69346348:G:A	0	69346348	A	G
10	chr10:69346548:A:G	0	69346548	G	A
10	chr10:69346633:T:A	0	69346633	A	T
10	chr10:69346698:A:G	0	69346698	G	A
10	chr10:69347125:T:C	0	69347125	C	T
10	chr10:69347198:A:G	0	69347198	G	A
10	chr10:69347208:G:A	0	69347208	A	G
10	chr10:69347233:A:T	0	69347233	T	A
10	chr10:69347263:G:A	0	69347263	A	G
10	chr10:69347466:C:T	0	69347466	T	C
10	chr10:69347576:C:T	0	69347576	T	C
10	chr10:69347582:C:T	0	69347582	T	C
10	chr10:69347867:C:T	0	69347867	T	C
10	chr10:69348134:C:T	0	69348134	T	C
10	chr10:69348217:T:G	0	69348217	G	T
10	chr10:69348393:G:A	0	69348393	A	G
10	chr10:69348586:G:A	0	69348586	A	G
10	chr10:69349076:G:A	0	69349076	A	G
10	chr10:69349561:G:A	0	69349561	A	G
10	chr10:69349650:T:C	0	69349650	C	T
10	chr10:69349942:C:A	0	69349942	A	C
10	chr10:69350181:C:G	0	69350181	G	C
10	chr10:69350592:T:G	0	69350592	G	T
10	chr10:69350892:C:T	0	69350892	T	C
10	chr10:69350936:C:T	0	69350936	T	C
10	chr10:69350937:A:G	0	69350937	G	A
10	chr10:69350985:A:G	0	69350985	G	A
10	chr10:69351185:A:AAATG	0	69351185	AAATG	A
10	chr10:69351250:A:G	0	69351250	G	A
10	chr10:69351313:A:G	0	69351313	G	A
10	chr10:69351336:C:T	0	69351336	T	C
10	chr10:69351381:T:C	0	69351381	C	T
10	chr10:69351596:G:A	0	69351596	A	G
10	chr10:69351638:A:G	0	69351638	G	A
10	chr10:69351689:T:G	0	69351689	G	T
10	chr10:69351705:C:T	0	69351705	T	C
10	chr10:69351720:C:T	0	69351720	T	C
10	chr10:69351746:G:A	0	69351746	A	G
10	chr10:69351806:C:A	0	69351806	A	C
10	chr10:69351910:T:C	0	69351910	C	T
10	chr10:69351951:C:T	0	69351951	T	C
10	chr10:69351959:T:C	0	69351959	C	T
10	chr10:69352138:A:G	0	69352138	G	A
10	chr10:69352355:G:T	0	69352355	T	G
10	chr10:69352638:A:G	0	69352638	G	A
10	chr10:69353760:C:T	0	69353760	T	C
10	chr10:69354232:C:T	0	69354232	T	C
10	chr10:69354940:A:G	0	69354940	G	A
10	chr10:69355732:C:T	0	69355732	T	C
10	chr10:69355740:C:T	0	69355740	T	C
10	chr10:69355891:C:T	0	69355891	T	C
10	chr10:69357706:G:T	0	69357706	T	G
10	chr10:69357753:A:G	0	69357753	G	A
10	chr10:69358829:T:C	0	69358829	C	T
10	chr10:69359132:A:G	0	69359132	G	A
10	chr10:69359452:T:C	0	69359452	C	T
10	chr10:69360412:T:C	0	69360412	C	T
10	chr10:69360446:G:T	0	69360446	T	G
10	chr10:69360475:G:A	0	69360475	A	G
10	chr10:69360566:G:T	0	69360566	T	G
10	chr10:69360724:T:C	0	69360724	C	T
10	chr10:69361089:A:G	0	69361089	G	A
10	chr10:69361482:C:T	0	69361482	T	C
10	chr10:69361980:A:G	0	69361980	G	A
10	chr10:69362581:C:T	0	69362581	T	C
10	chr10:69362957:A:T	0	69362957	T	A
10	chr10:69363371:A:G	0	69363371	G	A
10	chr10:69363882:G:A	0	69363882	A	G
10	chr10:69364390:C:T	0	69364390	T	C
10	chr10:69364405:G:T	0	69364405	T	G
10	chr10:69364472:A:G	0	69364472	G	A
10	chr10:69366126:T:C	0	69366126	C	T
10	chr10:69367262:A:G	0	69367262	G	A
10	chr10:69368094:A:G	0	69368094	G	A
10	chr10:69368789:A:G	0	69368789	G	A
10	chr10:69368821:T:C	0	69368821	C	T
10	chr10:69369119:T:C	0	69369119	C	T
10	chr10:69370691:G:A	0	69370691	A	G
10	chr10:69371035:G:GAA	0	69371035	GAA	G
10	chr10:69371796:G:A	0	69371796	A	G
10	chr10:69371882:A:G	0	69371882	G	A
10	chr10:69372493:C:T	0	69372493	T	C
10	chr10:69373325:T:C	0	69373325	C	T
10	chr10:69373479:C:T	0	69373479	T	C
10	chr10:69374563:A:G	0	69374563	G	A
10	chr10:69376087:C:A	0	69376087	A	C
10	chr10:69376294:G:A	0	69376294	A	G
10	chr10:69376635:A:G	0	69376635	G	A
10	chr10:69376655:C:T	0	69376655	T	C
10	chr10:69378244:T:C	0	69378244	C	T
10	chr10:69378377:C:T	0	69378377	T	C
10	chr10:69378378:G:A	0	69378378	A	G
10	chr10:69378660:C:T	0	69378660	T	C
10	chr10:69379465:C:G	0	69379465	G	C
10	chr10:69381388:A:T	0	69381388	T	A
10	chr10:69381658:A:G	0	69381658	G	A
10	chr10:69381997:G:A	0	69381997	A	G
10	chr10:69382664:G:A	0	69382664	A	G
10	chr10:69383276:C:T	0	69383276	T	C
10	chr10:69383865:T:C	0	69383865	C	T
10	chr10:69384195:T:C	0	69384195	C	T
10	chr10:69384507:G:A	0	69384507	A	G
10	chr10:69384946:G:A	0	69384946	A	G
10	chr10:69385021:T:G	0	69385021	G	T
10	chr10:69385057:A:G	0	69385057	G	A
10	chr10:69385291:C:T	0	69385291	T	C
10	chr10:69385479:A:G	0	69385479	G	A
10	chr10:69385528:G:A	0	69385528	A	G
10	chr10:69385730:A:G	0	69385730	G	A
10	chr10:69386108:A:ATT	0	69386108	ATT	A
10	chr10:69386138:A:G	0	69386138	G	A
10	chr10:69386589:C:T	0	69386589	T	C
10	chr10:69386779:T:A	0	69386779	A	T
10	chr10:69387118:C:T	0	69387118	T	C
10	chr10:69387543:T:TC	0	69387543	TC	T
10	chr10:69388256:G:A	0	69388256	A	G
10	chr10:69388416:C:T	0	69388416	T	C
10	chr10:69388437:ACT:A	0	69388437	A	ACT
10	chr10:69388534:G:A	0	69388534	A	G
10	chr10:69389563:A:C	0	69389563	C	A
10	chr10:69389789:C:T	0	69389789	T	C
10	chr10:69389855:T:G	0	69389855	G	T
10	chr10:69389954:C:T	0	69389954	T	C
10	chr10:69390376:TTTCATAGCTAC:T	0	69390376	T	TTTCATAGCTAC
10	chr10:69390729:T:C	0	69390729	C	T
10	chr10:69390879:T:C	0	69390879	C	T
10	chr10:69391190:C:T	0	69391190	T	C
10	chr10:69391852:A:G	0	69391852	G	A
10	chr10:69392335:T:C	0	69392335	C	T
10	chr10:69392716:C:T	0	69392716	T	C
10	chr10:69393130:C:T	0	69393130	T	C
10	chr10:69393211:C:T	0	69393211	T	C
10	chr10:69393365:C:T	0	69393365	T	C
10	chr10:69393727:G:A	0	69393727	A	G
10	chr10:69394126:C:T	0	69394126	T	C
10	chr10:69395848:T:A	0	69395848	A	T
10	chr10:69395877:T:C	0	69395877	C	T
10	chr10:69395902:A:G	0	69395902	G	A
10	chr10:69395908:G:T	0	69395908	T	G
10	chr10:69396079:C:T	0	69396079	T	C
10	chr10:69396083:T:G	0	69396083	G	T
10	chr10:69396250:G:A	0	69396250	A	G
10	chr10:69396348:C:T	0	69396348	T	C
10	chr10:69396661:T:C	0	69396661	C	T
10	chr10:69396977:G:A	0	69396977	A	G
10	chr10:69397277:TG:T	0	69397277	T	TG
10	chr10:69399294:C:G	0	69399294	G	C
10	chr10:69399384:T:C	0	69399384	C	T
10	chr10:69399630:G:A	0	69399630	A	G
10	chr10:69400455:T:TG	0	69400455	TG	T
10	chr10:69402930:C:T	0	69402930	T	C
10	chr10:69403470:T:TCA	0	69403470	TCA	T
10	chr10:69404190:A:G	0	69404190	G	A
10	chr10:69404899:C:T	0	69404899	T	C
10	chr10:69406968:A:G	0	69406968	G	A
10	chr10:69407363:G:A	0	69407363	A	G
10	chr10:69407389:A:T	0	69407389	T	A
10	chr10:69408232:T:A	0	69408232	A	T
10	chr10:69408695:C:A	0	69408695	A	C
10	chr10:69409318:A:G	0	69409318	G	A
10	chr10:69409401:G:A	0	69409401	A	G
10	chr10:69409546:A:T	0	69409546	T	A
10	chr10:69409771:G:A	0	69409771	A	G
10	chr10:69410070:T:C	0	69410070	C	T
10	chr10:69411010:G:C	0	69411010	C	G
10	chr10:69411927:A:G	0	69411927	G	A
10	chr10:69412212:A:C	0	69412212	C	A
10	chr10:69412426:G:A	0	69412426	A	G
10	chr10:69413404:A:G	0	69413404	G	A
10	chr10:69413925:G:A	0	69413925	A	G
10	chr10:69414918:C:T	0	69414918	T	C
10	chr10:69415233:T:C	0	69415233	C	T
10	chr10:69415376:C:A	0	69415376	A	C
10	chr10:69415853:T:C	0	69415853	C	T
10	chr10:69416256:A:G	0	69416256	G	A
10	chr10:69416579:G:A	0	69416579	A	G
10	chr10:69416873:G:A	0	69416873	A	G
10	chr10:69416881:A:G	0	69416881	G	A
10	chr10:69416927:G:A	0	69416927	A	G
10	chr10:69416962:A:G	0	69416962	G	A
10	chr10:69417499:C:T	0	69417499	T	C
10	chr10:69418459:T:C	0	69418459	C	T
10	chr10:69418719:C:T	0	69418719	T	C
10	chr10:69418894:G:A	0	69418894	A	G
10	chr10:69419088:A:G	0	69419088	G	A
10	chr10:69419093:C:G	0	69419093	G	C
10	chr10:69419157:A:G	0	69419157	G	A
10	chr10:69419354:A:G	0	69419354	G	A
10	chr10:69419746:G:A	0	69419746	A	G
10	chr10:69419790:A:G	0	69419790	G	A
10	chr10:69419858:T:C	0	69419858	C	T
10	chr10:69419930:C:T	0	69419930	T	C
10	chr10:69420114:G:A	0	69420114	A	G
10	chr10:69420577:C:T	0	69420577	T	C
10	chr10:69420776:T:C	0	69420776	C	T
10	chr10:69421226:A:G	0	69421226	G	A
10	chr10:69422014:C:T	0	69422014	T	C
10	chr10:69422409:A:G	0	69422409	G	A
10	chr10:69422662:A:G	0	69422662	G	A
10	chr10:69422752:C:T	0	69422752	T	C
10	chr10:69424458:A:AC	0	69424458	AC	A
10	chr10:69425214:TTGATGA:T	0	69425214	T	TTGATGA
10	chr10:69425318:C:T	0	69425318	T	C
10	chr10:69426591:G:A	0	69426591	A	G
10	chr10:69426986:C:T	0	69426986	T	C
10	chr10:69427252:T:C	0	69427252	C	T
10	chr10:69428083:A:G	0	69428083	G	A
10	chr10:69428126:T:C	0	69428126	C	T
10	chr10:69428303:A:G	0	69428303	G	A
10	chr10:69429203:G:A	0	69429203	A	G
10	chr10:69429357:G:A	0	69429357	A	G
10	chr10:69429365:C:T	0	69429365	T	C
10	chr10:69429461:T:C	0	69429461	C	T
10	chr10:69429727:T:A	0	69429727	A	T
10	chr10:69430430:A:T	0	69430430	T	A
10	chr10:69430469:A:C	0	69430469	C	A
10	chr10:69430743:T:C	0	69430743	C	T
10	chr10:69431550:C:T	0	69431550	T	C
10	chr10:69431732:C:T	0	69431732	T	C
10	chr10:69432144:A:G	0	69432144	G	A
10	chr10:69432191:A:G	0	69432191	G	A
10	chr10:69432717:G:T	0	69432717	T	G
10	chr10:69432978:G:A	0	69432978	A	G
10	chr10:69434250:G:A	0	69434250	A	G
10	chr10:69436097:A:G	0	69436097	G	A
10	chr10:69436811:G:GT	0	69436811	GT	G
10	chr10:69436813:A:T	0	69436813	T	A
10	chr10:69436814:G:A	0	69436814	A	G
10	chr10:69436816:T:A	0	69436816	A	T
10	chr10:69436942:C:T	0	69436942	T	C
10	chr10:69437219:G:A	0	69437219	A	G
10	chr10:69437555:T:C	0	69437555	C	T
10	chr10:69437966:A:C	0	69437966	C	A
10	chr10:69437968:TTTGA:T	0	69437968	T	TTTGA
10	chr10:69438007:G:A	0	69438007	A	G
10	chr10:69438211:G:T	0	69438211	T	G
10	chr10:69438728:G:A	0	69438728	A	G
10	chr10:69439539:G:C	0	69439539	C	G
10	chr10:69440016:T:C	0	69440016	C	T
10	chr10:69441090:A:G	0	69441090	G	A
10	chr10:69441589:A:C	0	69441589	C	A
10	chr10:69441748:C:T	0	69441748	T	C
10	chr10:69441848:A:G	0	69441848	G	A
10	chr10:69441959:C:T	0	69441959	T	C
10	chr10:69441960:A:G	0	69441960	G	A
10	chr10:69442139:A:T	0	69442139	T	A
10	chr10:69442226:A:G	0	69442226	G	A
10	chr10:69443173:A:T	0	69443173	T	A
10	chr10:69443885:A:G	0	69443885	G	A
10	chr10:69444004:T:C	0	69444004	C	T
10	chr10:69444093:C:T	0	69444093	T	C
10	chr10:69444277:A:T	0	69444277	T	A
10	chr10:69444429:A:G	0	69444429	G	A
10	chr10:69444854:A:AC	0	69444854	AC	A
10	chr10:69444879:G:T	0	69444879	T	G
10	chr10:69445717:T:C	0	69445717	C	T
10	chr10:69445748:G:A	0	69445748	A	G
10	chr10:69446264:T:C	0	69446264	C	T
10	chr10:69448328:G:A	0	69448328	A	G
10	chr10:69448771:T:TGGA	0	69448771	TGGA	T
10	chr10:69448813:A:G	0	69448813	G	A
10	chr10:69448869:C:T	0	69448869	T	C
10	chr10:69449093:G:A	0	69449093	A	G
10	chr10:69449214:A:G	0	69449214	G	A
10	chr10:69449610:C:T	0	69449610	T	C
10	chr10:69450012:T:C	0	69450012	C	T
10	chr10:69451390:A:G	0	69451390	G	A
10	chr10:69451888:G:T	0	69451888	T	G
10	chr10:69451951:T:C	0	69451951	C	T
10	chr10:69451965:C:A	0	69451965	A	C
10	chr10:69451978:G:A	0	69451978	A	G
10	chr10:69452335:G:C	0	69452335	C	G
10	chr10:69452577:C:G	0	69452577	G	C
10	chr10:69453571:G:A	0	69453571	A	G
10	chr10:69453894:C:A	0	69453894	A	C
10	chr10:69454345:T:C	0	69454345	C	T
10	chr10:69454913:C:T	0	69454913	T	C
10	chr10:69454973:G:A	0	69454973	A	G
10	chr10:69455469:T:G	0	69455469	G	T
10	chr10:69455727:T:C	0	69455727	C	T
10	chr10:69455822:A:T	0	69455822	T	A
10	chr10:69456043:C:T	0	69456043	T	C
10	chr10:69456378:T:C	0	69456378	C	T
10	chr10:69456512:A:G	0	69456512	G	A
10	chr10:69456554:G:A	0	69456554	A	G
10	chr10:69456589:G:A	0	69456589	A	G
10	chr10:69456813:G:A	0	69456813	A	G
10	chr10:69456922:T:G	0	69456922	G	T
10	chr10:69457004:G:A	0	69457004	A	G
10	chr10:69457124:A:G	0	69457124	G	A
10	chr10:69457309:G:T	0	69457309	T	G
10	chr10:69457334:C:T	0	69457334	T	C
10	chr10:69457375:G:A	0	69457375	A	G
10	chr10:69458028:C:T	0	69458028	T	C
10	chr10:69458303:C:A	0	69458303	A	C
10	chr10:69458338:T:C	0	69458338	C	T
10	chr10:69458934:C:T	0	69458934	T	C
10	chr10:69458963:G:A	0	69458963	A	G
10	chr10:69459133:A:G	0	69459133	G	A
10	chr10:69459170:T:C	0	69459170	C	T
10	chr10:69459548:CAGAG:C	0	69459548	C	CAGAG
10	chr10:69459629:G:A	0	69459629	A	G
10	chr10:69459661:T:C	0	69459661	C	T
10	chr10:69459729:A:G	0	69459729	G	A
10	chr10:69459805:GCCT:G	0	69459805	G	GCCT
10	chr10:69460012:T:C	0	69460012	C	T
10	chr10:69460293:G:A	0	69460293	A	G
10	chr10:69460676:T:C	0	69460676	C	T
10	chr10:69460781:G:A	0	69460781	A	G
10	chr10:69461291:A:C	0	69461291	C	A
10	chr10:69461372:A:C	0	69461372	C	A
10	chr10:69461761:GT:G	0	69461761	G	GT
10	chr10:69461955:G:A	0	69461955	A	G
10	chr10:69462039:G:A	0	69462039	A	G
10	chr10:69462212:C:G	0	69462212	G	C
10	chr10:69462397:T:C	0	69462397	C	T
10	chr10:69462537:A:G	0	69462537	G	A
10	chr10:69462643:G:A	0	69462643	A	G
10	chr10:69462672:C:T	0	69462672	T	C
10	chr10:69462753:G:T	0	69462753	T	G
10	chr10:69462850:T:C	0	69462850	C	T
10	chr10:69463931:C:T	0	69463931	T	C
10	chr10:69463952:A:G	0	69463952	G	A
10	chr10:69464317:CAGGG:C	0	69464317	C	CAGGG
10	chr10:69464386:G:A	0	69464386	A	G
10	chr10:69464399:T:C	0	69464399	C	T
10	chr10:69464469:T:A	0	69464469	A	T
10	chr10:69464488:C:T	0	69464488	T	C
10	chr10:69464565:T:C	0	69464565	C	T
10	chr10:69465141:G:A	0	69465141	A	G
10	chr10:69465217:TCCCCTGGGG:T	0	69465217	T	TCCCCTGGGG
10	chr10:69465228:TGG:T	0	69465228	T	TGG
10	chr10:69465271:C:T	0	69465271	T	C
10	chr10:69465778:T:C	0	69465778	C	T
10	chr10:69465828:C:A	0	69465828	A	C
10	chr10:69465859:TC:T	0	69465859	T	TC
10	chr10:69466209:T:C	0	69466209	C	T
10	chr10:69466267:G:A	0	69466267	A	G
10	chr10:69466271:C:T	0	69466271	T	C
10	chr10:69466347:G:A	0	69466347	A	G
10	chr10:69466688:C:T	0	69466688	T	C
10	chr10:69467152:T:C	0	69467152	C	T
10	chr10:69467283:A:G	0	69467283	G	A
10	chr10:69467356:G:A	0	69467356	A	G
10	chr10:69467370:G:T	0	69467370	T	G
10	chr10:69467397:G:A	0	69467397	A	G
10	chr10:69467454:A:C	0	69467454	C	A
10	chr10:69467885:C:G	0	69467885	G	C
10	chr10:69467887:TA:T	0	69467887	T	TA
10	chr10:69468364:A:G	0	69468364	G	A
10	chr10:69468366:T:C	0	69468366	C	T
10	chr10:69468424:T:C	0	69468424	C	T
10	chr10:69468684:G:A	0	69468684	A	G
10	chr10:69469330:C:A	0	69469330	A	C
10	chr10:69469783:A:G	0	69469783	G	A
10	chr10:69469973:A:G	0	69469973	G	A
10	chr10:69470356:A:G	0	69470356	G	A
10	chr10:69470578:C:G	0	69470578	G	C
10	chr10:69470965:C:T	0	69470965	T	C
10	chr10:69471196:G:A	0	69471196	A	G
10	chr10:69471312:C:T	0	69471312	T	C
10	chr10:69472196:C:T	0	69472196	T	C
10	chr10:69472197:A:G	0	69472197	G	A
10	chr10:69472419:A:G	0	69472419	G	A
10	chr10:69473501:CAG:C	0	69473501	C	CAG
10	chr10:69475020:C:T	0	69475020	T	C
10	chr10:69476389:G:A	0	69476389	A	G
10	chr10:69477780:C:A	0	69477780	A	C
10	chr10:69478862:G:A	0	69478862	A	G
10	chr10:69480818:T:C	0	69480818	C	T
10	chr10:69482262:C:A	0	69482262	A	C
10	chr10:69482673:A:T	0	69482673	T	A
10	chr10:69482692:AAC:A	0	69482692	A	AAC
10	chr10:69482705:A:G	0	69482705	G	A
10	chr10:69482978:G:T	0	69482978	T	G
10	chr10:69483276:C:T	0	69483276	T	C
10	chr10:69483278:G:A	0	69483278	A	G
10	chr10:69483351:TCA:T	0	69483351	T	TCA
10	chr10:69484595:G:A	0	69484595	A	G
10	chr10:69485076:C:A	0	69485076	A	C
10	chr10:69485542:A:G	0	69485542	G	A
10	chr10:69485861:A:G	0	69485861	G	A
10	chr10:69486146:C:T	0	69486146	T	C
10	chr10:69486162:T:C	0	69486162	C	T
10	chr10:69487958:C:T	0	69487958	T	C
10	chr10:69488292:G:A	0	69488292	A	G
10	chr10:69489068:A:G	0	69489068	G	A
10	chr10:69489569:G:C	0	69489569	C	G
10	chr10:69490523:A:C	0	69490523	C	A
10	chr10:69490563:A:G	0	69490563	G	A
10	chr10:69490587:A:G	0	69490587	G	A
10	chr10:69490942:T:C	0	69490942	C	T
10	chr10:69491628:A:G	0	69491628	G	A
10	chr10:69492287:C:T	0	69492287	T	C
10	chr10:69492450:C:A	0	69492450	A	C
10	chr10:69492998:G:A	0	69492998	A	G
10	chr10:69493189:C:T	0	69493189	T	C
10	chr10:69493521:A:G	0	69493521	G	A
10	chr10:69494765:C:T	0	69494765	T	C
10	chr10:69495009:G:A	0	69495009	A	G
10	chr10:69495077:A:G	0	69495077	G	A
10	chr10:69495334:C:T	0	69495334	T	C
10	chr10:69495991:T:C	0	69495991	C	T
10	chr10:69496155:T:G	0	69496155	G	T
10	chr10:69496247:T:A	0	69496247	A	T
10	chr10:69496452:T:C	0	69496452	C	T
10	chr10:69496927:A:G	0	69496927	G	A
10	chr10:69497575:A:G	0	69497575	G	A
10	chr10:69498930:G:T	0	69498930	T	G
10	chr10:69499302:C:T	0	69499302	T	C
10	chr10:69499639:A:T	0	69499639	T	A
10	chr10:69500536:T:C	0	69500536	C	T
10	chr10:69501202:G:A	0	69501202	A	G
10	chr10:69501902:A:G	0	69501902	G	A
10	chr10:69502292:G:T	0	69502292	T	G
10	chr10:69503068:G:A	0	69503068	A	G
10	chr10:69503508:C:T	0	69503508	T	C
10	chr10:69503645:G:A	0	69503645	A	G
10	chr10:69503668:G:A	0	69503668	A	G
10	chr10:69503699:G:T	0	69503699	T	G
10	chr10:69503849:C:T	0	69503849	T	C
10	chr10:69503850:G:A	0	69503850	A	G
10	chr10:69504189:AG:A	0	69504189	A	AG
10	chr10:69504235:G:GT	0	69504235	GT	G
10	chr10:69505524:ACTTCTGGAAAATT:A	0	69505524	A	ACTTCTGGAAAATT
10	chr10:69505769:T:C	0	69505769	C	T
10	chr10:69507254:G:A	0	69507254	A	G
10	chr10:69507663:T:G	0	69507663	G	T
10	chr10:69507944:G:A	0	69507944	A	G
10	chr10:69508078:T:C	0	69508078	C	T
10	chr10:69508533:C:T	0	69508533	T	C
10	chr10:69509082:GGA:G	0	69509082	G	GGA
10	chr10:69509238:C:T	0	69509238	T	C
10	chr10:69509247:C:T	0	69509247	T	C
10	chr10:69509254:GGCCAGC:G	0	69509254	G	GGCCAGC
10	chr10:69509741:A:C	0	69509741	C	A
10	chr10:69509751:A:C	0	69509751	C	A
10	chr10:69510503:C:T	0	69510503	T	C
10	chr10:69510542:G:C	0	69510542	C	G
10	chr10:69510961:G:A	0	69510961	A	G
10	chr10:69511631:T:C	0	69511631	C	T
10	chr10:69512262:C:T	0	69512262	T	C
10	chr10:69512378:A:G	0	69512378	G	A
10	chr10:69512472:G:A	0	69512472	A	G
10	chr10:69513236:G:A	0	69513236	A	G
10	chr10:69513497:G:A	0	69513497	A	G
10	chr10:69513500:C:T	0	69513500	T	C
10	chr10:69513601:G:A	0	69513601	A	G
10	chr10:69513606:G:GCTT	0	69513606	GCTT	G
10	chr10:69513940:T:C	0	69513940	C	T
10	chr10:69514807:T:G	0	69514807	G	T
10	chr10:69515439:C:T	0	69515439	T	C
10	chr10:69515607:C:T	0	69515607	T	C
10	chr10:69515948:A:G	0	69515948	G	A
10	chr10:69516424:T:C	0	69516424	C	T
10	chr10:69516803:G:C	0	69516803	C	G
10	chr10:69517636:G:A	0	69517636	A	G
10	chr10:69517826:A:G	0	69517826	G	A
10	chr10:69518387:C:CAG	0	69518387	CAG	C
10	chr10:69518711:C:T	0	69518711	T	C
10	chr10:69518769:T:G	0	69518769	G	T
10	chr10:69518926:G:A	0	69518926	A	G
10	chr10:69519048:T:A	0	69519048	A	T
10	chr10:69519186:A:G	0	69519186	G	A
10	chr10:69519828:G:A	0	69519828	A	G
10	chr10:69520025:C:G	0	69520025	G	C
10	chr10:69520351:T:C	0	69520351	C	T
10	chr10:69520614:T:C	0	69520614	C	T
10	chr10:69520913:G:A	0	69520913	A	G
10	chr10:69521275:T:C	0	69521275	C	T
10	chr10:69532447:C:T	0	69532447	T	C
10	chr10:69532469:C:A	0	69532469	A	C
10	chr10:69532682:G:A	0	69532682	A	G
10	chr10:69532974:C:T	0	69532974	T	C
10	chr10:69533099:G:A	0	69533099	A	G
10	chr10:69533322:G:A	0	69533322	A	G
10	chr10:69533471:C:A	0	69533471	A	C
10	chr10:69533475:A:C	0	69533475	C	A
10	chr10:69533492:C:A	0	69533492	A	C
10	chr10:69533948:C:T	0	69533948	T	C
10	chr10:69534069:A:G	0	69534069	G	A
10	chr10:69534445:T:C	0	69534445	C	T
10	chr10:69535209:T:C	0	69535209	C	T
10	chr10:69535361:G:A	0	69535361	A	G
10	chr10:69535497:G:A	0	69535497	A	G
10	chr10:69536544:C:T	0	69536544	T	C
10	chr10:69536598:G:C	0	69536598	C	G
10	chr10:69537205:C:T	0	69537205	T	C
10	chr10:69537212:C:T	0	69537212	T	C
10	chr10:69538197:A:C	0	69538197	C	A
10	chr10:69538699:G:A	0	69538699	A	G
10	chr10:69538973:A:AG	0	69538973	AG	A
10	chr10:69539932:T:C	0	69539932	C	T
10	chr10:69540578:A:C	0	69540578	C	A
10	chr10:69541379:A:AAC	0	69541379	AAC	A
10	chr10:69541382:CATTT:C	0	69541382	C	CATTT
10	chr10:69541623:C:T	0	69541623	T	C
10	chr10:69541817:G:C	0	69541817	C	G
10	chr10:69541844:G:A	0	69541844	A	G
10	chr10:69541871:A:G	0	69541871	G	A
10	chr10:69542131:C:A	0	69542131	A	C
10	chr10:69542994:T:G	0	69542994	G	T
10	chr10:69543284:T:C	0	69543284	C	T
10	chr10:69543377:C:T	0	69543377	T	C
10	chr10:69543381:A:C	0	69543381	C	A
10	chr10:69543461:G:C	0	69543461	C	G
10	chr10:69543565:T:G	0	69543565	G	T
10	chr10:69545400:C:G	0	69545400	G	C
10	chr10:69546277:T:C	0	69546277	C	T
10	chr10:69546583:T:C	0	69546583	C	T
10	chr10:69546668:A:G	0	69546668	G	A
10	chr10:69547059:G:A	0	69547059	A	G
10	chr10:69550201:A:G	0	69550201	G	A
10	chr10:69550375:T:C	0	69550375	C	T
10	chr10:69550920:T:G	0	69550920	G	T
10	chr10:69550976:C:T	0	69550976	T	C
10	chr10:69552267:G:A	0	69552267	A	G
10	chr10:69552934:G:A	0	69552934	A	G
10	chr10:69553153:A:G	0	69553153	G	A
10	chr10:69553193:A:T	0	69553193	T	A
10	chr10:69553246:C:T	0	69553246	T	C
10	chr10:69553427:T:C	0	69553427	C	T
10	chr10:69553469:T:C	0	69553469	C	T
10	chr10:69553470:G:A	0	69553470	A	G
10	chr10:69553867:A:G	0	69553867	G	A
10	chr10:69554195:C:T	0	69554195	T	C
10	chr10:69554667:C:T	0	69554667	T	C
10	chr10:69554879:A:G	0	69554879	G	A
10	chr10:69554926:C:G	0	69554926	G	C
10	chr10:69555003:G:C	0	69555003	C	G
10	chr10:69555050:A:T	0	69555050	T	A
10	chr10:69555133:T:G	0	69555133	G	T
10	chr10:69555137:C:T	0	69555137	T	C
10	chr10:69555622:T:C	0	69555622	C	T
10	chr10:69555631:C:G	0	69555631	G	C
10	chr10:69555692:G:A	0	69555692	A	G
10	chr10:69555720:A:G	0	69555720	G	A
10	chr10:69555872:C:T	0	69555872	T	C
10	chr10:69557246:G:A	0	69557246	A	G
10	chr10:69557726:T:A	0	69557726	A	T
10	chr10:69558048:A:G	0	69558048	G	A
10	chr10:69558079:G:A	0	69558079	A	G
10	chr10:69558319:G:A	0	69558319	A	G
10	chr10:69558595:G:A	0	69558595	A	G
10	chr10:69558893:C:T	0	69558893	T	C
10	chr10:69559315:G:A	0	69559315	A	G
10	chr10:69559447:T:C	0	69559447	C	T
10	chr10:69559983:A:G	0	69559983	G	A
10	chr10:69560562:C:T	0	69560562	T	C
10	chr10:69560633:C:T	0	69560633	T	C
10	chr10:69560898:C:CT	0	69560898	CT	C
10	chr10:69561418:G:A	0	69561418	A	G
10	chr10:69561523:A:G	0	69561523	G	A
10	chr10:69561659:G:A	0	69561659	A	G
10	chr10:69562756:C:T	0	69562756	T	C
10	chr10:69563715:T:A	0	69563715	A	T
10	chr10:69565175:C:T	0	69565175	T	C
10	chr10:69567296:A:G	0	69567296	G	A
10	chr10:69571813:C:T	0	69571813	T	C
10	chr10:69571852:C:CA	0	69571852	CA	C
10	chr10:69572448:A:G	0	69572448	G	A
10	chr10:69573086:CTG:C	0	69573086	C	CTG
10	chr10:69573350:G:C	0	69573350	C	G
10	chr10:69574027:G:A	0	69574027	A	G
10	chr10:69574141:C:T	0	69574141	T	C
10	chr10:69574866:C:T	0	69574866	T	C
10	chr10:69576046:G:A	0	69576046	A	G
10	chr10:69578491:A:G	0	69578491	G	A
10	chr10:69578714:G:A	0	69578714	A	G
10	chr10:69579029:T:C	0	69579029	C	T
10	chr10:69579192:G:A	0	69579192	A	G
10	chr10:69579528:C:A	0	69579528	A	C
10	chr10:69579777:C:T	0	69579777	T	C
10	chr10:69579981:G:A	0	69579981	A	G
10	chr10:69580733:C:T	0	69580733	T	C
10	chr10:69580891:C:T	0	69580891	T	C
10	chr10:69581444:C:T	0	69581444	T	C
10	chr10:69581826:C:T	0	69581826	T	C
10	chr10:69582950:G:C	0	69582950	C	G
10	chr10:69583644:C:T	0	69583644	T	C
10	chr10:69583974:A:G	0	69583974	G	A
10	chr10:69584270:CA:C	0	69584270	C	CA
10	chr10:69584831:G:A	0	69584831	A	G
10	chr10:69585613:G:T	0	69585613	T	G
10	chr10:69585683:T:G	0	69585683	G	T
10	chr10:69586452:G:T	0	69586452	T	G
10	chr10:69586980:C:T	0	69586980	T	C
10	chr10:69587520:G:T	0	69587520	T	G
10	chr10:69588679:A:G	0	69588679	G	A
10	chr10:69588867:A:T	0	69588867	T	A
10	chr10:69589840:T:C	0	69589840	C	T
10	chr10:69590094:A:C	0	69590094	C	A
10	chr10:69590375:T:C	0	69590375	C	T
10	chr10:69590713:A:T	0	69590713	T	A
10	chr10:69590890:A:G	0	69590890	G	A
10	chr10:69591183:G:C	0	69591183	C	G
10	chr10:69591255:T:C	0	69591255	C	T
10	chr10:69591994:G:A	0	69591994	A	G
10	chr10:69592234:C:T	0	69592234	T	C
10	chr10:69592270:C:T	0	69592270	T	C
10	chr10:69592300:G:A	0	69592300	A	G
10	chr10:69592745:A:G	0	69592745	G	A
10	chr10:69594002:G:A	0	69594002	A	G
10	chr10:69594404:T:G	0	69594404	G	T
10	chr10:69594414:G:A	0	69594414	A	G
10	chr10:69594547:A:G	0	69594547	G	A
10	chr10:69594993:G:A	0	69594993	A	G
10	chr10:69595599:CTG:C	0	69595599	C	CTG
10	chr10:69595766:A:G	0	69595766	G	A
10	chr10:69596259:T:G	0	69596259	G	T
10	chr10:69597036:T:A	0	69597036	A	T
10	chr10:69597554:A:G	0	69597554	G	A
10	chr10:69597707:C:T	0	69597707	T	C
10	chr10:69597823:T:C	0	69597823	C	T
10	chr10:69597973:T:C	0	69597973	C	T
10	chr10:69598198:T:C	0	69598198	C	T
10	chr10:69598559:G:A	0	69598559	A	G
10	chr10:69598618:C:T	0	69598618	T	C
10	chr10:69598776:C:T	0	69598776	T	C
10	chr10:69599717:G:A	0	69599717	A	G
10	chr10:69600494:C:T	0	69600494	T	C
10	chr10:69600665:A:G	0	69600665	G	A
10	chr10:69601128:T:C	0	69601128	C	T
10	chr10:69601618:A:C	0	69601618	C	A
10	chr10:69601805:T:A	0	69601805	A	T
10	chr10:69602894:C:T	0	69602894	T	C
10	chr10:69603635:C:T	0	69603635	T	C
10	chr10:69603866:C:T	0	69603866	T	C
10	chr10:69604103:C:A	0	69604103	A	C
10	chr10:69604574:G:T	0	69604574	T	G
10	chr10:69604612:A:G	0	69604612	G	A
10	chr10:69604889:T:G	0	69604889	G	T
10	chr10:69605145:G:A	0	69605145	A	G
10	chr10:69605407:G:C	0	69605407	C	G
10	chr10:69605563:A:G	0	69605563	G	A
10	chr10:69605905:G:C	0	69605905	C	G
10	chr10:69606915:A:G	0	69606915	G	A
10	chr10:69608034:T:C	0	69608034	C	T
10	chr10:69608484:C:T	0	69608484	T	C
10	chr10:69608674:T:A	0	69608674	A	T
10	chr10:69608942:A:C	0	69608942	C	A
10	chr10:69609139:C:A	0	69609139	A	C
10	chr10:69609262:C:T	0	69609262	T	C
10	chr10:69609909:C:T	0	69609909	T	C
10	chr10:69610059:C:T	0	69610059	T	C
10	chr10:69610728:CA:C	0	69610728	C	CA
10	chr10:69610782:A:G	0	69610782	G	A
10	chr10:69611373:A:G	0	69611373	G	A
10	chr10:69611861:C:T	0	69611861	T	C
10	chr10:69611879:T:C	0	69611879	C	T
10	chr10:69612000:T:A	0	69612000	A	T
10	chr10:69612834:G:A	0	69612834	A	G
10	chr10:69613665:C:T	0	69613665	T	C
10	chr10:69614011:G:A	0	69614011	A	G
10	chr10:69614110:T:A	0	69614110	A	T
10	chr10:69614330:C:T	0	69614330	T	C
10	chr10:69614432:A:G	0	69614432	G	A
10	chr10:69614621:C:T	0	69614621	T	C
10	chr10:69614710:T:C	0	69614710	C	T
10	chr10:69615823:G:A	0	69615823	A	G
10	chr10:69615826:T:A	0	69615826	A	T
10	chr10:69616149:G:A	0	69616149	A	G
10	chr10:69616320:C:T	0	69616320	T	C
10	chr10:69616340:C:T	0	69616340	T	C
10	chr10:69616472:A:C	0	69616472	C	A
10	chr10:69616518:G:A	0	69616518	A	G
10	chr10:69616758:A:G	0	69616758	G	A
10	chr10:69616779:C:A	0	69616779	A	C
10	chr10:69616873:A:T	0	69616873	T	A
10	chr10:69618303:C:A	0	69618303	A	C
10	chr10:69618516:C:T	0	69618516	T	C
10	chr10:69618835:A:G	0	69618835	G	A
10	chr10:69619012:T:C	0	69619012	C	T
10	chr10:69619050:T:A	0	69619050	A	T
10	chr10:69619403:C:T	0	69619403	T	C
10	chr10:69619740:T:C	0	69619740	C	T
10	chr10:69619884:C:T	0	69619884	T	C
10	chr10:69620337:A:G	0	69620337	G	A
10	chr10:69620410:C:A	0	69620410	A	C
10	chr10:69620433:G:C	0	69620433	C	G
10	chr10:69620465:C:T	0	69620465	T	C
10	chr10:69620564:A:G	0	69620564	G	A
10	chr10:69620909:C:T	0	69620909	T	C
10	chr10:69620977:A:C	0	69620977	C	A
10	chr10:69621822:AT:A	0	69621822	A	AT
10	chr10:69622134:G:A	0	69622134	A	G
10	chr10:69622367:C:T	0	69622367	T	C
10	chr10:69622458:C:T	0	69622458	T	C
10	chr10:69622463:G:A	0	69622463	A	G
10	chr10:69623153:G:A	0	69623153	A	G
10	chr10:69623271:A:T	0	69623271	T	A
10	chr10:69623658:T:C	0	69623658	C	T
10	chr10:69624055:A:T	0	69624055	T	A
10	chr10:69624263:A:G	0	69624263	G	A
10	chr10:69625128:C:T	0	69625128	T	C
10	chr10:69625832:A:G	0	69625832	G	A
10	chr10:69626077:G:A	0	69626077	A	G
10	chr10:69626268:A:C	0	69626268	C	A
10	chr10:69626339:G:A	0	69626339	A	G
10	chr10:69626715:G:A	0	69626715	A	G
10	chr10:69626913:C:T	0	69626913	T	C
10	chr10:69627388:GT:G	0	69627388	G	GT
10	chr10:69627546:G:T	0	69627546	T	G
10	chr10:69627677:C:A	0	69627677	A	C
10	chr10:69627912:G:A	0	69627912	A	G
10	chr10:69628003:A:G	0	69628003	G	A
10	chr10:69628529:C:T	0	69628529	T	C
10	chr10:69628755:C:T	0	69628755	T	C
10	chr10:69628828:A:G	0	69628828	G	A
10	chr10:69628899:G:A	0	69628899	A	G
10	chr10:69629059:T:C	0	69629059	C	T
10	chr10:69630110:C:T	0	69630110	T	C
10	chr10:69630354:A:C	0	69630354	C	A
10	chr10:69630637:A:G	0	69630637	G	A
10	chr10:69630926:A:G	0	69630926	G	A
10	chr10:69630992:TC:T	0	69630992	T	TC
10	chr10:69631595:A:G	0	69631595	G	A
10	chr10:69631951:C:T	0	69631951	T	C
10	chr10:69632018:G:A	0	69632018	A	G
10	chr10:69632579:G:A	0	69632579	A	G
10	chr10:69632727:T:C	0	69632727	C	T
10	chr10:69632739:T:A	0	69632739	A	T
10	chr10:69632801:C:T	0	69632801	T	C
10	chr10:69633224:C:T	0	69633224	T	C
10	chr10:69633269:A:G	0	69633269	G	A
10	chr10:69633740:A:T	0	69633740	T	A
10	chr10:69634583:G:A	0	69634583	A	G
10	chr10:69634585:G:A	0	69634585	A	G
10	chr10:69635535:G:A	0	69635535	A	G
10	chr10:69635879:T:C	0	69635879	C	T
10	chr10:69636257:G:A	0	69636257	A	G
10	chr10:69636513:C:A	0	69636513	A	C
10	chr10:69636939:T:A	0	69636939	A	T
10	chr10:69637939:G:A	0	69637939	A	G
10	chr10:69638818:C:T	0	69638818	T	C
10	chr10:69639188:A:G	0	69639188	G	A
10	chr10:69639376:T:C	0	69639376	C	T
10	chr10:69640032:A:G	0	69640032	G	A
10	chr10:69640618:C:T	0	69640618	T	C
10	chr10:69641048:C:T	0	69641048	T	C
10	chr10:69641105:T:C	0	69641105	C	T
10	chr10:69641261:C:A	0	69641261	A	C
10	chr10:69641341:T:C	0	69641341	C	T
10	chr10:69641364:G:A	0	69641364	A	G
10	chr10:69641510:G:T	0	69641510	T	G
10	chr10:69642128:G:A	0	69642128	A	G
10	chr10:69642505:T:C	0	69642505	C	T
10	chr10:69642617:TC:T	0	69642617	T	TC
10	chr10:69642853:G:A	0	69642853	A	G
10	chr10:69643057:T:C	0	69643057	C	T
10	chr10:69643146:G:A	0	69643146	A	G
10	chr10:69643358:G:A	0	69643358	A	G
10	chr10:69643513:G:A	0	69643513	A	G
10	chr10:69643886:C:G	0	69643886	G	C
10	chr10:69644081:C:T	0	69644081	T	C
10	chr10:69645441:T:G	0	69645441	G	T
10	chr10:69646723:T:C	0	69646723	C	T
10	chr10:69647430:G:A	0	69647430	A	G
10	chr10:69648323:T:C	0	69648323	C	T
10	chr10:69649863:C:T	0	69649863	T	C
10	chr10:69649996:C:T	0	69649996	T	C
10	chr10:69650087:A:G	0	69650087	G	A
10	chr10:69650558:A:G	0	69650558	G	A
10	chr10:69650850:G:A	0	69650850	A	G
10	chr10:69651814:C:T	0	69651814	T	C
10	chr10:69652145:G:A	0	69652145	A	G
10	chr10:69652329:G:C	0	69652329	C	G
10	chr10:69652400:G:A	0	69652400	A	G
10	chr10:69652583:A:G	0	69652583	G	A
10	chr10:69652990:G:T	0	69652990	T	G
10	chr10:69653059:G:A	0	69653059	A	G
10	chr10:69653602:T:A	0	69653602	A	T
10	chr10:69654819:T:C	0	69654819	C	T
10	chr10:69654918:C:T	0	69654918	T	C
10	chr10:69655297:G:A	0	69655297	A	G
10	chr10:69655482:G:A	0	69655482	A	G
10	chr10:69655485:A:C	0	69655485	C	A
10	chr10:69655577:G:A	0	69655577	A	G
10	chr10:69656240:G:A	0	69656240	A	G
10	chr10:69656681:T:A	0	69656681	A	T
10	chr10:69656731:A:G	0	69656731	G	A
10	chr10:69656769:A:G	0	69656769	G	A
10	chr10:69656973:G:A	0	69656973	A	G
10	chr10:69657404:G:C	0	69657404	C	G
10	chr10:69657649:G:A	0	69657649	A	G
10	chr10:69657743:T:C	0	69657743	C	T
10	chr10:69657773:C:T	0	69657773	T	C
10	chr10:69657874:G:A	0	69657874	A	G
10	chr10:69657879:T:C	0	69657879	C	T
10	chr10:69658216:C:T	0	69658216	T	C
10	chr10:69659064:G:A	0	69659064	A	G
10	chr10:69659864:G:A	0	69659864	A	G
10	chr10:69659920:T:G	0	69659920	G	T
10	chr10:69659946:A:G	0	69659946	G	A
10	chr10:69660103:A:G	0	69660103	G	A
10	chr10:69660416:A:C	0	69660416	C	A
10	chr10:69660554:A:G	0	69660554	G	A
10	chr10:69660628:C:T	0	69660628	T	C
10	chr10:69660632:G:A	0	69660632	A	G
10	chr10:69660729:C:T	0	69660729	T	C
10	chr10:69660734:G:T	0	69660734	T	G
10	chr10:69660849:A:G	0	69660849	G	A
10	chr10:69661460:A:G	0	69661460	G	A
10	chr10:69662116:A:G	0	69662116	G	A
10	chr10:69662294:C:T	0	69662294	T	C
10	chr10:69662352:C:T	0	69662352	T	C
10	chr10:69662687:T:C	0	69662687	C	T
10	chr10:69663045:A:T	0	69663045	T	A
10	chr10:69664212:G:C	0	69664212	C	G
10	chr10:69664220:T:C	0	69664220	C	T
10	chr10:69666224:C:T	0	69666224	T	C
10	chr10:69666645:G:T	0	69666645	T	G
10	chr10:69666807:G:T	0	69666807	T	G
10	chr10:69666939:C:G	0	69666939	G	C
10	chr10:69667028:C:A	0	69667028	A	C
10	chr10:69667566:A:G	0	69667566	G	A
10	chr10:69668118:G:A	0	69668118	A	G
10	chr10:69669066:G:A	0	69669066	A	G
10	chr10:69669240:G:C	0	69669240	C	G
10	chr10:69669590:C:T	0	69669590	T	C
10	chr10:69669747:G:A	0	69669747	A	G
10	chr10:69669983:G:A	0	69669983	A	G
10	chr10:69670498:T:A	0	69670498	A	T
10	chr10:69670522:A:G	0	69670522	G	A
10	chr10:69671183:C:A	0	69671183	A	C
10	chr10:69671776:T:C	0	69671776	C	T
10	chr10:69671799:C:T	0	69671799	T	C
10	chr10:69671896:A:C	0	69671896	C	A
10	chr10:69672321:G:A	0	69672321	A	G
10	chr10:69672390:A:C	0	69672390	C	A
10	chr10:69672523:T:C	0	69672523	C	T
10	chr10:69672577:C:T	0	69672577	T	C
10	chr10:69672792:A:G	0	69672792	G	A
10	chr10:69672795:T:C	0	69672795	C	T
10	chr10:69672841:C:G	0	69672841	G	C
10	chr10:69674301:C:T	0	69674301	T	C
10	chr10:69674416:G:C	0	69674416	C	G
10	chr10:69674481:C:T	0	69674481	T	C
10	chr10:69674499:G:A	0	69674499	A	G
10	chr10:69674511:C:T	0	69674511	T	C
10	chr10:69674907:G:A	0	69674907	A	G
10	chr10:69675607:A:G	0	69675607	G	A
10	chr10:69675689:A:T	0	69675689	T	A
10	chr10:69675853:A:G	0	69675853	G	A
10	chr10:69675876:C:T	0	69675876	T	C
10	chr10:69676156:T:C	0	69676156	C	T
10	chr10:69676406:T:C	0	69676406	C	T
10	chr10:69676458:C:T	0	69676458	T	C
10	chr10:69676901:G:A	0	69676901	A	G
10	chr10:69677078:C:G	0	69677078	G	C
10	chr10:69677130:A:T	0	69677130	T	A
10	chr10:69677276:C:T	0	69677276	T	C
10	chr10:69677481:T:C	0	69677481	C	T
10	chr10:69677517:A:C	0	69677517	C	A
10	chr10:69677535:G:A	0	69677535	A	G
10	chr10:69677811:T:C	0	69677811	C	T
10	chr10:69678126:C:T	0	69678126	T	C
10	chr10:69678223:C:T	0	69678223	T	C
10	chr10:69678702:G:A	0	69678702	A	G
10	chr10:69678849:C:T	0	69678849	T	C
10	chr10:69678879:C:G	0	69678879	G	C
10	chr10:69679033:C:T	0	69679033	T	C
10	chr10:69679038:G:A	0	69679038	A	G
10	chr10:69679339:G:C	0	69679339	C	G
10	chr10:69679915:A:AT	0	69679915	AT	A
10	chr10:69680052:ACCATTG:A	0	69680052	A	ACCATTG
10	chr10:69680206:T:C	0	69680206	C	T
10	chr10:69680289:A:G	0	69680289	G	A
10	chr10:69680454:G:A	0	69680454	A	G
10	chr10:69680691:C:T	0	69680691	T	C
10	chr10:69680745:G:C	0	69680745	C	G
10	chr10:69681117:G:A	0	69681117	A	G
10	chr10:69681151:C:T	0	69681151	T	C
10	chr10:69681226:T:A	0	69681226	A	T
10	chr10:69681238:C:T	0	69681238	T	C
10	chr10:69681422:T:C	0	69681422	C	T
10	chr10:69681889:A:T	0	69681889	T	A
10	chr10:69682108:T:C	0	69682108	C	T
10	chr10:69682604:T:C	0	69682604	C	T
10	chr10:69682904:T:C	0	69682904	C	T
10	chr10:69683131:G:A	0	69683131	A	G
10	chr10:69683319:C:T	0	69683319	T	C
10	chr10:69683394:G:C	0	69683394	C	G
10	chr10:69683428:G:A	0	69683428	A	G
10	chr10:69683582:C:T	0	69683582	T	C
10	chr10:69684036:C:T	0	69684036	T	C
10	chr10:69684227:G:A	0	69684227	A	G
10	chr10:69684320:C:T	0	69684320	T	C
10	chr10:69684349:T:TAA	0	69684349	TAA	T
10	chr10:69684556:C:T	0	69684556	T	C
10	chr10:69685393:A:T	0	69685393	T	A
10	chr10:69685401:T:C	0	69685401	C	T
10	chr10:69685562:A:C	0	69685562	C	A
10	chr10:69685599:C:T	0	69685599	T	C
10	chr10:69685600:G:A	0	69685600	A	G
10	chr10:69685665:A:T	0	69685665	T	A
10	chr10:69685705:A:G	0	69685705	G	A
10	chr10:69686089:A:T	0	69686089	T	A
10	chr10:69686475:T:A	0	69686475	A	T
10	chr10:69686791:T:C	0	69686791	C	T
10	chr10:69687190:G:T	0	69687190	T	G
10	chr10:69687650:T:C	0	69687650	C	T
10	chr10:69687746:G:A	0	69687746	A	G
10	chr10:69688035:A:G	0	69688035	G	A
10	chr10:69688070:G:A	0	69688070	A	G
10	chr10:69688644:G:A	0	69688644	A	G
10	chr10:69689144:A:G	0	69689144	G	A
10	chr10:69689390:T:C	0	69689390	C	T
10	chr10:69690631:A:G	0	69690631	G	A
10	chr10:69691403:A:G	0	69691403	G	A
10	chr10:69691418:G:A	0	69691418	A	G
10	chr10:69691427:C:T	0	69691427	T	C
10	chr10:69691620:C:T	0	69691620	T	C
10	chr10:69692116:C:T	0	69692116	T	C
10	chr10:69692135:G:A	0	69692135	A	G
10	chr10:69692529:T:C	0	69692529	C	T
10	chr10:69693012:A:T	0	69693012	T	A
10	chr10:69693392:A:C	0	69693392	C	A
10	chr10:69694156:T:A	0	69694156	A	T
10	chr10:69694179:C:T	0	69694179	T	C
10	chr10:69695129:C:T	0	69695129	T	C
10	chr10:69696079:T:C	0	69696079	C	T
10	chr10:69696117:T:C	0	69696117	C	T
10	chr10:69696555:T:C	0	69696555	C	T
10	chr10:69696801:T:C	0	69696801	C	T
10	chr10:69696940:AAAT:A	0	69696940	A	AAAT
10	chr10:69697810:C:G	0	69697810	G	C
10	chr10:69698277:A:T	0	69698277	T	A
10	chr10:69698386:G:A	0	69698386	A	G
10	chr10:69698981:A:G	0	69698981	G	A
10	chr10:69699002:A:G	0	69699002	G	A
10	chr10:69699038:C:A	0	69699038	A	C
10	chr10:69700085:A:T	0	69700085	T	A
10	chr10:69700905:C:T	0	69700905	T	C
10	chr10:69701546:G:A	0	69701546	A	G
10	chr10:69703012:C:T	0	69703012	T	C
10	chr10:69703231:A:G	0	69703231	G	A
10	chr10:69703426:C:T	0	69703426	T	C
10	chr10:69704422:C:T	0	69704422	T	C
10	chr10:69704602:CT:C	0	69704602	C	CT
10	chr10:69705078:C:A	0	69705078	A	C
10	chr10:69705080:C:T	0	69705080	T	C
10	chr10:69705603:G:T	0	69705603	T	G
10	chr10:69705890:G:A	0	69705890	A	G
10	chr10:69706822:T:G	0	69706822	G	T
10	chr10:69708469:C:T	0	69708469	T	C
10	chr10:69709200:CAGA:C	0	69709200	C	CAGA
10	chr10:69709381:T:C	0	69709381	C	T
10	chr10:69709641:T:C	0	69709641	C	T
10	chr10:69709751:C:T	0	69709751	T	C
10	chr10:69709758:G:A	0	69709758	A	G
10	chr10:69709922:G:C	0	69709922	C	G
10	chr10:69710213:G:T	0	69710213	T	G
10	chr10:69710634:T:C	0	69710634	C	T
10	chr10:69710773:C:A	0	69710773	A	C
10	chr10:69710898:G:A	0	69710898	A	G
10	chr10:69710918:A:G	0	69710918	G	A
10	chr10:69710969:C:T	0	69710969	T	C
10	chr10:69711069:C:T	0	69711069	T	C
10	chr10:69711302:C:G	0	69711302	G	C
10	chr10:69711341:T:C	0	69711341	C	T
10	chr10:69711389:A:G	0	69711389	G	A
10	chr10:69711419:T:C	0	69711419	C	T
10	chr10:69712055:T:A	0	69712055	A	T
10	chr10:69712421:G:A	0	69712421	A	G
10	chr10:69712524:A:G	0	69712524	G	A
10	chr10:69712626:G:A	0	69712626	A	G
10	chr10:69712784:TGGACCCTGCCA:T	0	69712784	T	TGGACCCTGCCA
10	chr10:69712945:G:A	0	69712945	A	G
10	chr10:69713194:A:G	0	69713194	G	A
10	chr10:69713835:G:A	0	69713835	A	G
10	chr10:69713972:C:T	0	69713972	T	C
10	chr10:69714112:G:A	0	69714112	A	G
10	chr10:69714133:C:A	0	69714133	A	C
10	chr10:69714511:C:T	0	69714511	T	C
10	chr10:69714737:G:A	0	69714737	A	G
10	chr10:69715003:C:A	0	69715003	A	C
10	chr10:69715107:C:T	0	69715107	T	C
10	chr10:69715958:T:G	0	69715958	G	T
10	chr10:69716293:G:T	0	69716293	T	G
10	chr10:69716669:A:G	0	69716669	G	A
10	chr10:69717388:A:G	0	69717388	G	A
10	chr10:69718241:C:T	0	69718241	T	C
10	chr10:69719584:A:G	0	69719584	G	A
10	chr10:69719678:A:G	0	69719678	G	A
10	chr10:69720374:A:T	0	69720374	T	A
10	chr10:69721645:A:G	0	69721645	G	A
10	chr10:69722543:A:G	0	69722543	G	A
10	chr10:69723585:G:A	0	69723585	A	G
10	chr10:69723751:T:C	0	69723751	C	T
10	chr10:69723760:G:A	0	69723760	A	G
10	chr10:69724732:T:C	0	69724732	C	T
10	chr10:69725098:G:A	0	69725098	A	G
10	chr10:69725702:G:A	0	69725702	A	G
10	chr10:69725872:C:T	0	69725872	T	C
10	chr10:69726428:T:C	0	69726428	C	T
10	chr10:69726660:C:T	0	69726660	T	C
10	chr10:69726951:T:C	0	69726951	C	T
10	chr10:69727049:T:C	0	69727049	C	T
10	chr10:69727288:G:A	0	69727288	A	G
10	chr10:69727542:C:T	0	69727542	T	C
10	chr10:69727903:A:G	0	69727903	G	A
10	chr10:69728467:T:C	0	69728467	C	T
10	chr10:69729001:G:T	0	69729001	T	G
10	chr10:69729069:G:A	0	69729069	A	G
10	chr10:69729093:A:G	0	69729093	G	A
10	chr10:69730303:C:T	0	69730303	T	C
10	chr10:69731104:C:T	0	69731104	T	C
10	chr10:69731463:G:A	0	69731463	A	G
10	chr10:69732787:A:G	0	69732787	G	A
10	chr10:69732879:C:G	0	69732879	G	C
10	chr10:69732939:C:G	0	69732939	G	C
10	chr10:69733220:G:T	0	69733220	T	G
10	chr10:69734425:G:A	0	69734425	A	G
10	chr10:69734520:ACACT:A	0	69734520	A	ACACT
10	chr10:69735680:G:A	0	69735680	A	G
10	chr10:69735889:C:T	0	69735889	T	C
10	chr10:69735970:T:G	0	69735970	G	T
10	chr10:69736587:G:C	0	69736587	C	G
10	chr10:69737538:C:T	0	69737538	T	C
10	chr10:69737648:C:T	0	69737648	T	C
10	chr10:69738181:G:T	0	69738181	T	G
10	chr10:69739479:C:T	0	69739479	T	C
10	chr10:69739688:TG:T	0	69739688	T	TG
10	chr10:69740750:GTTGGTGA:G	0	69740750	G	GTTGGTGA
10	chr10:69741385:C:T	0	69741385	T	C
10	chr10:69741565:G:T	0	69741565	T	G
10	chr10:69741775:C:T	0	69741775	T	C
10	chr10:69742218:C:T	0	69742218	T	C
10	chr10:69742436:T:C	0	69742436	C	T
10	chr10:69742448:T:C	0	69742448	C	T
10	chr10:69743013:T:C	0	69743013	C	T
10	chr10:69743042:G:T	0	69743042	T	G
10	chr10:69743430:C:T	0	69743430	T	C
10	chr10:69743519:G:A	0	69743519	A	G
10	chr10:69744176:G:C	0	69744176	C	G
10	chr10:69745124:A:G	0	69745124	G	A
10	chr10:69745695:T:C	0	69745695	C	T
10	chr10:69745822:C:T	0	69745822	T	C
10	chr10:69745969:G:A	0	69745969	A	G
10	chr10:69746067:A:G	0	69746067	G	A
10	chr10:69746207:G:A	0	69746207	A	G
10	chr10:69746564:A:G	0	69746564	G	A
10	chr10:69746569:C:T	0	69746569	T	C
10	chr10:69746916:T:C	0	69746916	C	T
10	chr10:69747030:T:C	0	69747030	C	T
10	chr10:69747287:A:G	0	69747287	G	A
10	chr10:69747317:A:G	0	69747317	G	A
10	chr10:69747869:A:C	0	69747869	C	A
10	chr10:69748156:A:T	0	69748156	T	A
10	chr10:69748207:T:C	0	69748207	C	T
10	chr10:69748384:A:C	0	69748384	C	A
10	chr10:69748668:C:A	0	69748668	A	C
10	chr10:69749134:G:A	0	69749134	A	G
10	chr10:69749203:A:G	0	69749203	G	A
10	chr10:69749377:C:T	0	69749377	T	C
10	chr10:69749416:C:T	0	69749416	T	C
10	chr10:69749677:T:C	0	69749677	C	T
10	chr10:69749922:T:C	0	69749922	C	T
10	chr10:69750002:G:A	0	69750002	A	G
10	chr10:69750102:T:C	0	69750102	C	T
10	chr10:69750283:A:G	0	69750283	G	A
10	chr10:69750361:T:A	0	69750361	A	T
10	chr10:69750446:G:A	0	69750446	A	G
10	chr10:69750698:C:A	0	69750698	A	C
10	chr10:69751217:AGGTGATAAT:A	0	69751217	A	AGGTGATAAT
10	chr10:69751325:G:A	0	69751325	A	G
10	chr10:69751377:C:T	0	69751377	T	C
10	chr10:69751383:G:A	0	69751383	A	G
10	chr10:69751508:C:T	0	69751508	T	C
10	chr10:69751580:C:G	0	69751580	G	C
10	chr10:69751817:C:T	0	69751817	T	C
10	chr10:69752039:ACGGGGTGTATC:A	0	69752039	A	ACGGGGTGTATC
10	chr10:69753532:T:C	0	69753532	C	T
10	chr10:69753801:G:C	0	69753801	C	G
10	chr10:69753891:A:G	0	69753891	G	A
10	chr10:69754183:T:C	0	69754183	C	T
10	chr10:69754190:T:C	0	69754190	C	T
10	chr10:69754365:C:A	0	69754365	A	C
10	chr10:69754403:G:A	0	69754403	A	G
10	chr10:69754872:A:G	0	69754872	G	A
10	chr10:69755387:T:C	0	69755387	C	T
10	chr10:69755536:C:T	0	69755536	T	C
10	chr10:69755699:A:G	0	69755699	G	A
10	chr10:69755974:C:T	0	69755974	T	C
10	chr10:69757288:C:T	0	69757288	T	C
10	chr10:69757424:T:G	0	69757424	G	T
10	chr10:69758170:G:A	0	69758170	A	G
10	chr10:69758437:T:C	0	69758437	C	T
10	chr10:69758887:T:C	0	69758887	C	T
10	chr10:69759355:G:A	0	69759355	A	G
10	chr10:69760021:C:T	0	69760021	T	C
10	chr10:69760906:C:T	0	69760906	T	C
10	chr10:69761306:T:A	0	69761306	A	T
10	chr10:69761605:G:T	0	69761605	T	G
10	chr10:69761657:G:A	0	69761657	A	G
10	chr10:69762541:C:T	0	69762541	T	C
10	chr10:69762633:A:C	0	69762633	C	A
10	chr10:69762672:T:C	0	69762672	C	T
10	chr10:69762703:G:T	0	69762703	T	G
10	chr10:69762933:A:G	0	69762933	G	A
10	chr10:69763734:C:A	0	69763734	A	C
10	chr10:69763980:G:A	0	69763980	A	G
10	chr10:69764255:C:T	0	69764255	T	C
10	chr10:69764685:T:A	0	69764685	A	T
10	chr10:69764729:T:C	0	69764729	C	T
10	chr10:69764874:C:T	0	69764874	T	C
10	chr10:69764878:C:A	0	69764878	A	C
10	chr10:69765055:C:A	0	69765055	A	C
10	chr10:69765328:A:T	0	69765328	T	A
10	chr10:69766299:T:C	0	69766299	C	T
10	chr10:69766338:T:C	0	69766338	C	T
10	chr10:69766807:G:A	0	69766807	A	G
10	chr10:69767563:A:T	0	69767563	T	A
10	chr10:69767713:A:G	0	69767713	G	A
10	chr10:69767853:A:T	0	69767853	T	A
10	chr10:69768093:G:A	0	69768093	A	G
10	chr10:69768274:A:G	0	69768274	G	A
10	chr10:69768637:T:C	0	69768637	C	T
10	chr10:69768968:A:G	0	69768968	G	A
10	chr10:69769090:T:C	0	69769090	C	T
10	chr10:69769328:T:C	0	69769328	C	T
10	chr10:69769435:G:A	0	69769435	A	G
10	chr10:69769485:A:C	0	69769485	C	A
10	chr10:69770189:G:A	0	69770189	A	G
10	chr10:69770924:G:A	0	69770924	A	G
10	chr10:69771017:C:T	0	69771017	T	C
10	chr10:69771154:C:T	0	69771154	T	C
10	chr10:69771223:A:T	0	69771223	T	A
10	chr10:69771401:T:A	0	69771401	A	T
10	chr10:69771684:G:C	0	69771684	C	G
10	chr10:69771998:G:A	0	69771998	A	G
10	chr10:69772377:C:A	0	69772377	A	C
10	chr10:69772925:G:T	0	69772925	T	G
10	chr10:69773099:T:C	0	69773099	C	T
10	chr10:69773328:A:C	0	69773328	C	A
10	chr10:69773575:T:G	0	69773575	G	T
10	chr10:69773895:G:A	0	69773895	A	G
10	chr10:69774058:A:T	0	69774058	T	A
10	chr10:69774427:G:A	0	69774427	A	G
10	chr10:69775173:A:T	0	69775173	T	A
10	chr10:69775325:T:C	0	69775325	C	T
10	chr10:69775350:C:G	0	69775350	G	C
10	chr10:69775536:G:A	0	69775536	A	G
10	chr10:69776061:T:A	0	69776061	A	T
10	chr10:69776331:A:G	0	69776331	G	A
10	chr10:69776405:G:A	0	69776405	A	G
10	chr10:69776691:G:A	0	69776691	A	G
10	chr10:69776743:G:T	0	69776743	T	G
10	chr10:69776975:G:A	0	69776975	A	G
10	chr10:69777229:C:A	0	69777229	A	C
10	chr10:69777921:A:C	0	69777921	C	A
10	chr10:69778444:AG:A	0	69778444	A	AG
10	chr10:69778536:C:T	0	69778536	T	C
10	chr10:69778594:G:A	0	69778594	A	G
10	chr10:69779104:G:A	0	69779104	A	G
10	chr10:69779465:T:C	0	69779465	C	T
10	chr10:69779825:G:A	0	69779825	A	G
10	chr10:69780268:G:A	0	69780268	A	G
10	chr10:69780279:T:C	0	69780279	C	T
10	chr10:69780615:C:T	0	69780615	T	C
10	chr10:69780906:T:C	0	69780906	C	T
10	chr10:69781677:A:G	0	69781677	G	A
10	chr10:69781749:G:A	0	69781749	A	G
10	chr10:69782689:A:G	0	69782689	G	A
10	chr10:69782749:T:C	0	69782749	C	T
10	chr10:69783382:G:A	0	69783382	A	G
10	chr10:69783412:C:T	0	69783412	T	C
10	chr10:69783727:A:G	0	69783727	G	A
10	chr10:69783842:T:G	0	69783842	G	T
10	chr10:69783845:G:A	0	69783845	A	G
10	chr10:69783859:G:A	0	69783859	A	G
10	chr10:69783922:G:A	0	69783922	A	G
10	chr10:69783977:G:C	0	69783977	C	G
10	chr10:69784166:T:C	0	69784166	C	T
10	chr10:69784371:T:C	0	69784371	C	T
10	chr10:69784425:C:T	0	69784425	T	C
10	chr10:69784565:C:T	0	69784565	T	C
10	chr10:69784974:C:T	0	69784974	T	C
10	chr10:69785078:G:T	0	69785078	T	G
10	chr10:69785106:C:A	0	69785106	A	C
10	chr10:69785315:C:T	0	69785315	T	C
10	chr10:69785476:T:G	0	69785476	G	T
10	chr10:69785485:TA:T	0	69785485	T	TA
10	chr10:69786313:A:G	0	69786313	G	A
10	chr10:69786817:A:G	0	69786817	G	A
10	chr10:69786962:T:A	0	69786962	A	T
10	chr10:69787403:T:C	0	69787403	C	T
10	chr10:69787434:T:C	0	69787434	C	T
10	chr10:69788429:G:A	0	69788429	A	G
10	chr10:69788832:C:T	0	69788832	T	C
10	chr10:69789412:G:A	0	69789412	A	G
10	chr10:69789858:G:A	0	69789858	A	G
10	chr10:69790045:T:C	0	69790045	C	T
10	chr10:69790273:T:C	0	69790273	C	T
10	chr10:69790657:G:A	0	69790657	A	G
10	chr10:69791371:A:G	0	69791371	G	A
10	chr10:69791976:ACCACCACCGTCACCACCATCT:A	0	69791976	A	ACCACCACCGTCACCACCATCT
10	chr10:69792372:C:T	0	69792372	T	C
10	chr10:69792660:T:C	0	69792660	C	T
10	chr10:69793106:A:G	0	69793106	G	A
10	chr10:69793120:A:C	0	69793120	C	A
10	chr10:69793163:C:T	0	69793163	T	C
10	chr10:69793220:T:C	0	69793220	C	T
10	chr10:69794040:T:C	0	69794040	C	T
10	chr10:69794718:C:T	0	69794718	T	C
10	chr10:69794929:C:A	0	69794929	A	C
10	chr10:69796554:C:T	0	69796554	T	C
10	chr10:69796615:C:T	0	69796615	T	C
10	chr10:69796843:C:T	0	69796843	T	C
10	chr10:69797338:A:G	0	69797338	G	A
10	chr10:69797578:A:G	0	69797578	G	A
10	chr10:69798188:G:A	0	69798188	A	G
10	chr10:69798474:A:G	0	69798474	G	A
10	chr10:69798552:A:C	0	69798552	C	A
10	chr10:69798760:G:A	0	69798760	A	G
10	chr10:69798941:C:A	0	69798941	A	C
10	chr10:69799967:C:T	0	69799967	T	C
10	chr10:69799992:C:A	0	69799992	A	C
10	chr10:69800385:C:G	0	69800385	G	C
10	chr10:69800550:C:A	0	69800550	A	C
10	chr10:69800561:A:G	0	69800561	G	A
10	chr10:69800611:T:C	0	69800611	C	T
10	chr10:69800640:C:A	0	69800640	A	C
10	chr10:69801200:C:A	0	69801200	A	C
10	chr10:69801243:G:A	0	69801243	A	G
10	chr10:69802014:G:A	0	69802014	A	G
10	chr10:69802180:C:A	0	69802180	A	C
10	chr10:69802204:C:T	0	69802204	T	C
10	chr10:69802681:G:A	0	69802681	A	G
10	chr10:69803397:C:T	0	69803397	T	C
10	chr10:69803518:TTGA:T	0	69803518	T	TTGA
10	chr10:69805087:C:T	0	69805087	T	C
10	chr10:69805465:A:G	0	69805465	G	A
10	chr10:69805663:A:G	0	69805663	G	A
10	chr10:69805700:G:C	0	69805700	C	G
10	chr10:69805988:G:A	0	69805988	A	G
10	chr10:69806159:C:T	0	69806159	T	C
10	chr10:69806304:G:A	0	69806304	A	G
10	chr10:69806733:G:A	0	69806733	A	G
10	chr10:69806948:A:G	0	69806948	G	A
10	chr10:69807210:C:T	0	69807210	T	C
10	chr10:69807332:A:T	0	69807332	T	A
10	chr10:69808209:C:T	0	69808209	T	C
10	chr10:69808579:G:A	0	69808579	A	G
10	chr10:69809064:C:G	0	69809064	G	C
10	chr10:69809944:T:C	0	69809944	C	T
10	chr10:69810086:G:C	0	69810086	C	G
10	chr10:69810514:C:G	0	69810514	G	C
10	chr10:69810607:G:A	0	69810607	A	G
10	chr10:69811134:C:T	0	69811134	T	C
10	chr10:69811242:A:C	0	69811242	C	A
10	chr10:69811425:G:A	0	69811425	A	G
10	chr10:69811453:A:C	0	69811453	C	A
10	chr10:69811839:G:A	0	69811839	A	G
10	chr10:69811996:C:T	0	69811996	T	C
10	chr10:69812013:T:C	0	69812013	C	T
10	chr10:69812036:C:T	0	69812036	T	C
10	chr10:69812058:T:C	0	69812058	C	T
10	chr10:69812106:T:C	0	69812106	C	T
10	chr10:69812107:G:A	0	69812107	A	G
10	chr10:69812270:T:C	0	69812270	C	T
10	chr10:69812304:TCAAGA:T	0	69812304	T	TCAAGA
10	chr10:69812329:C:G	0	69812329	G	C
10	chr10:69812681:C:T	0	69812681	T	C
10	chr10:69812734:G:A	0	69812734	A	G
10	chr10:69812974:T:G	0	69812974	G	T
10	chr10:69813326:T:C	0	69813326	C	T
10	chr10:69813328:C:T	0	69813328	T	C
10	chr10:69813393:A:T	0	69813393	T	A
10	chr10:69813398:G:A	0	69813398	A	G
10	chr10:69813460:G:C	0	69813460	C	G
10	chr10:69813629:G:A	0	69813629	A	G
10	chr10:69814067:G:A	0	69814067	A	G
10	chr10:69814178:G:T	0	69814178	T	G
10	chr10:69814189:C:T	0	69814189	T	C
10	chr10:69814291:C:T	0	69814291	T	C
10	chr10:69814558:C:T	0	69814558	T	C
10	chr10:69815210:T:C	0	69815210	C	T
10	chr10:69815555:G:T	0	69815555	T	G
10	chr10:69815795:G:A	0	69815795	A	G
10	chr10:69816056:A:G	0	69816056	G	A
10	chr10:69816148:G:A	0	69816148	A	G
10	chr10:69817052:A:G	0	69817052	G	A
10	chr10:69817340:C:T	0	69817340	T	C
10	chr10:69817431:A:G	0	69817431	G	A
10	chr10:69817666:C:T	0	69817666	T	C
10	chr10:69817785:G:A	0	69817785	A	G
10	chr10:69818146:C:T	0	69818146	T	C
10	chr10:69818523:A:C	0	69818523	C	A
10	chr10:69818544:T:C	0	69818544	C	T
10	chr10:69818827:G:A	0	69818827	A	G
10	chr10:69819591:C:A	0	69819591	A	C
10	chr10:69819759:G:A	0	69819759	A	G
10	chr10:69819925:G:A	0	69819925	A	G
10	chr10:69820221:A:G	0	69820221	G	A
10	chr10:69820364:T:C	0	69820364	C	T
10	chr10:69820812:A:C	0	69820812	C	A
10	chr10:69821106:C:G	0	69821106	G	C
10	chr10:69821375:C:T	0	69821375	T	C
10	chr10:69821575:T:C	0	69821575	C	T
10	chr10:69822027:A:G	0	69822027	G	A
10	chr10:69823240:C:T	0	69823240	T	C
10	chr10:69823442:C:T	0	69823442	T	C
10	chr10:69823635:A:G	0	69823635	G	A
10	chr10:69824706:G:T	0	69824706	T	G
10	chr10:69824730:G:A	0	69824730	A	G
10	chr10:69824739:C:T	0	69824739	T	C
10	chr10:69826540:C:T	0	69826540	T	C
10	chr10:69828131:A:G	0	69828131	G	A
10	chr10:69828593:C:T	0	69828593	T	C
10	chr10:69828748:G:A	0	69828748	A	G
10	chr10:69828976:G:A	0	69828976	A	G
10	chr10:69829621:C:T	0	69829621	T	C
10	chr10:69829690:C:A	0	69829690	A	C
10	chr10:69830285:C:T	0	69830285	T	C
10	chr10:69830598:AAATG:A	0	69830598	A	AAATG
10	chr10:69830967:A:G	0	69830967	G	A
10	chr10:69831131:A:G	0	69831131	G	A
10	chr10:69831353:C:T	0	69831353	T	C
10	chr10:69832418:G:C	0	69832418	C	G
10	chr10:69832672:T:C	0	69832672	C	T
10	chr10:69833384:C:T	0	69833384	T	C
```
