## Supplementary material for "Characterization of shared and ancestry-specific signals driving complex traits using multi-ancestry fine-mapping": mesusieoutput

```
                 eur          afr      eur_afr
   [1,] 0.0001972875 0.0005660052 1.614578e-04
   [2,] 0.0001972875 0.0005360107 1.539206e-04
   [3,] 0.0001798125 0.0005415053 1.374240e-04
   [4,] 0.0005935384 0.0004917648 9.347531e-04
   [5,] 0.0001826533 0.0005240257 1.369009e-04
   [6,] 0.0001774360 0.0002814891 1.127174e-04
   [7,] 0.0001809068 0.0005538293 1.417132e-04
   [8,] 0.0001811230 0.0005448680 1.399827e-04
   [9,] 0.0001777414 0.0003107454 1.242886e-04
  [10,] 0.0001814647 0.0005523230 1.420032e-04
  [11,] 0.0002512430 0.0002175633 7.842910e-05
  [12,] 0.0001814647 0.0005767571 1.473881e-04
  [13,] 0.0001814647 0.0005952573 1.514731e-04
  [14,] 0.0001814647 0.0005980762 1.520937e-04
  [15,] 0.0001820298 0.0006063805 1.546616e-04
  [16,] 0.0006041135 0.0004940852 9.576150e-04
  [17,] 0.0001475384 0.0003152807 9.126129e-05
  [18,] 0.0006041135 0.0004940852 9.576150e-04
  [19,] 0.0006087208 0.0004883808 9.535150e-04
  [20,] 0.0001809068 0.0005977879 1.511094e-04
  [21,] 0.0001820298 0.0005924995 1.513952e-04
  [22,] 0.0001495191 0.0005200985 1.025610e-04
  [23,] 0.0002124212 0.0001951488 8.781761e-05
  [24,] 0.0002056526 0.0002138252 6.596310e-05
  [25,] 0.0004637791 0.0002384166 1.792481e-04
  [26,] 0.0001726658 0.0002293562 6.753048e-05
  [27,] 0.0001424833 0.0001496832 3.724170e-05
  [28,] 0.0004270372 0.0002371197 1.633698e-04
  [29,] 0.0002061204 0.0002845123 9.192667e-05
  [30,] 0.0003302403 0.0002306386 1.205643e-04
  [31,] 0.0001606972 0.0003303492 1.107185e-04
  [32,] 0.0001421187 0.0001491177 3.679266e-05
  [33,] 0.0001737461 0.0002287972 6.800249e-05
  [34,] 0.0003257677 0.0002336400 1.208812e-04
  [35,] 0.0001458138 0.0003678018 6.725068e-05
  [36,] 0.0002127828 0.0003527468 1.828084e-04
  [37,] 0.0001429159 0.0001505796 3.732474e-05
  [38,] 0.0002868817 0.0002707348 1.257799e-04
  [39,] 0.0002868817 0.0002739044 1.271754e-04
  [40,] 0.0002016611 0.0002821881 8.554093e-05
  [41,] 0.0002930016 0.0002727026 1.296514e-04
  [42,] 0.0001455515 0.0004179803 7.317849e-05
  [43,] 0.0002962030 0.0002739044 1.317663e-04
  [44,] 0.0003573305 0.0002425769 1.397936e-04
  [45,] 0.0001678853 0.0002347117 6.700921e-05
  [46,] 0.0001656046 0.0002353135 6.565342e-05
  [47,] 0.0001435567 0.0001544840 3.874362e-05
  [48,] 0.0002050377 0.0003291009 1.052367e-04
  [49,] 0.0002767584 0.0002804228 1.249005e-04
  [50,] 0.0002809988 0.0002807057 1.271614e-04
  [51,] 0.0001651703 0.0002335050 6.474355e-05
  [52,] 0.0001660736 0.0002271297 6.287772e-05
  [53,] 0.0002930016 0.0003218682 1.519987e-04
  [54,] 0.0001543017 0.0015441122 2.798744e-04
  [55,] 0.0001657555 0.0002280519 6.301323e-05
  [56,] 0.0003134789 0.0002439379 1.226883e-04
  [57,] 0.0001455292 0.0005044290 8.343183e-05
  [58,] 0.0001673459 0.0002319075 6.563386e-05
  [59,] 0.0002053695 0.0003287744 1.021137e-04
  [60,] 0.0001697911 0.0002275651 6.531831e-05
  [61,] 0.0003283034 0.0001827687 9.384914e-05
  [62,] 0.0002059863 0.0002640807 8.117211e-05
  [63,] 0.0001477347 0.0004357044 7.655641e-05
  [64,] 0.0005763671 0.0003430074 6.086844e-04
  [65,] 0.0002640679 0.0001882757 1.116073e-04
  [66,] 0.0001365712 0.0002076969 4.147563e-05
  [67,] 0.0002694416 0.0001931813 1.196273e-04
  [68,] 0.0002647512 0.0001910052 1.151196e-04
  [69,] 0.0001414099 0.0002083505 4.341103e-05
  [70,] 0.0001373512 0.0002068464 4.162983e-05
  [71,] 0.0002681246 0.0001931813 1.190224e-04
  [72,] 0.0002015945 0.0002802195 1.076579e-04
  [73,] 0.0006273752 0.0003586191 7.087604e-04
  [74,] 0.0001341116 0.0004385922 7.908383e-05
  [75,] 0.0006398174 0.0003692696 7.520408e-04
  [76,] 0.0006398174 0.0003827378 7.865634e-04
  [77,] 0.0001477762 0.0005168872 8.888176e-05
  [78,] 0.0001479505 0.0005168872 8.951245e-05
  [79,] 0.0001337955 0.0005114988 8.516187e-05
  [80,] 0.0001346023 0.0005577136 9.375049e-05
  [81,] 0.0001347986 0.0005616776 9.503100e-05
  [82,] 0.0001347986 0.0005653141 9.542308e-05
  [83,] 0.0001340514 0.0005577136 9.118256e-05
  [84,] 0.0002048581 0.0002811628 8.616843e-05
  [85,] 0.0002075584 0.0001855371 5.690788e-05
  [86,] 0.0002047228 0.0001858130 5.593107e-05
  [87,] 0.0001342831 0.0005687596 9.344629e-05
  [88,] 0.0007019446 0.0004708854 1.128285e-03
  [89,] 0.0006889145 0.0004708854 1.103837e-03
  [90,] 0.0001338921 0.0005847423 9.308067e-05
  [91,] 0.0006879013 0.0004700055 1.099055e-03
  [92,] 0.0001340664 0.0005931014 9.483880e-05
  [93,] 0.0001339053 0.0005931014 9.397826e-05
  [94,] 0.0002046742 0.0003194560 9.419573e-05
  [95,] 0.0006879013 0.0005390453 1.292443e-03
  [96,] 0.0006755778 0.0005390453 1.264711e-03
  [97,] 0.0002062480 0.0001872541 5.699960e-05
  [98,] 0.0002046811 0.0002882024 8.606689e-05
  [99,] 0.0001364329 0.0006095661 1.069933e-04
 [100,] 0.0002037219 0.0001881925 5.631817e-05
 [101,] 0.0001344818 0.0006259835 1.002718e-04
 [102,] 0.0007147312 0.0005045733 1.251414e-03
 [103,] 0.0001339614 0.0006224203 9.692655e-05
 [104,] 0.0001489638 0.0005947492 1.136728e-04
 [105,] 0.0007280490 0.0005006648 1.267139e-03
 [106,] 0.0001619756 0.0003749828 7.759362e-05
 [107,] 0.0001505121 0.0005718284 1.145108e-04
 [108,] 0.0001505121 0.0005653517 1.136714e-04
 [109,] 0.0001486824 0.0005519041 1.076705e-04
 [110,] 0.0002072353 0.0001947881 5.992111e-05
 [111,] 0.0001474113 0.0005544018 1.050834e-04
 [112,] 0.0002095549 0.0001934300 6.045125e-05
 [113,] 0.0001470065 0.0005528872 1.039403e-04
 [114,] 0.0001470065 0.0005497099 1.035676e-04
 [115,] 0.0001474113 0.0005482143 1.043473e-04
 [116,] 0.0002117414 0.0001945094 6.169715e-05
 [117,] 0.0006752253 0.0005385917 1.262683e-03
 [118,] 0.0006447815 0.0005348548 1.184870e-03
 [119,] 0.0002117414 0.0001952217 6.195103e-05
 [120,] 0.0007001394 0.0005348548 1.308031e-03
 [121,] 0.0002115232 0.0001931489 6.114172e-05
 [122,] 0.0002121734 0.0001938470 6.163060e-05
 [123,] 0.0001452260 0.0005474934 8.828232e-05
 [124,] 0.0007691892 0.0005349662 1.463024e-03
 [125,] 0.0004655556 0.0001790069 1.583629e-04
 [126,] 0.0002128008 0.0001928291 6.150933e-05
 [127,] 0.0001453977 0.0005557477 8.902346e-05
 [128,] 0.0001478255 0.0005659972 1.073667e-04
 [129,] 0.0004643577 0.0001795600 1.594869e-04
 [130,] 0.0002113354 0.0001948473 6.165639e-05
 [131,] 0.0001451501 0.0005666239 9.066848e-05
 [132,] 0.0001450809 0.0005650755 9.059615e-05
 [133,] 0.0001414657 0.0007254149 1.187380e-04
 [134,] 0.0001416892 0.0007199576 1.184142e-04
 [135,] 0.0001458476 0.0005682550 1.027635e-04
 [136,] 0.0002923162 0.0001543551 8.175288e-05
 [137,] 0.0006955954 0.0005803214 1.427343e-03
 [138,] 0.0001447926 0.0005686978 9.189732e-05
 [139,] 0.0001447926 0.0005735818 9.250183e-05
 [140,] 0.0006434493 0.0005439711 1.205149e-03
 [141,] 0.0006321427 0.0005401824 1.170116e-03
 [142,] 0.0002078463 0.0001990457 6.171978e-05
 [143,] 0.0001325003 0.0007252743 1.020741e-04
 [144,] 0.0006812183 0.0003602621 7.807579e-04
 [145,] 0.0002059820 0.0001977926 6.047641e-05
 [146,] 0.0001447926 0.0005725917 9.234586e-05
 [147,] 0.0001325003 0.0007147966 1.008726e-04
 [148,] 0.0001447627 0.0005661994 9.234238e-05
 [149,] 0.0005159740 0.0005238637 8.811701e-04
 [150,] 0.0001521589 0.0005635597 1.042621e-04
 [151,] 0.0001611276 0.0006855033 1.416565e-04
 [152,] 0.0004992221 0.0005206260 8.399379e-04
 [153,] 0.0005075054 0.0005163056 8.493969e-04
 [154,] 0.0005075054 0.0005163056 8.493969e-04
 [155,] 0.0005075054 0.0005206260 8.573122e-04
 [156,] 0.0002036835 0.0001933082 5.807556e-05
 [157,] 0.0002035389 0.0001931555 5.795617e-05
 [158,] 0.0002937318 0.0004937627 3.970055e-04
 [159,] 0.0004995713 0.0004847244 7.761658e-04
 [160,] 0.0001336664 0.0006387638 9.836555e-05
 [161,] 0.0002035389 0.0001921668 5.763222e-05
 [162,] 0.0005078609 0.0004786239 7.807519e-04
 [163,] 0.0002033954 0.0001921668 5.757342e-05
 [164,] 0.0005078609 0.0004754569 7.748972e-04
 [165,] 0.0002007723 0.0001461970 4.411938e-05
 [166,] 0.0005347567 0.0004695214 8.133614e-04
 [167,] 0.0004995713 0.0004695214 7.487100e-04
 [168,] 0.0005078609 0.0004636911 7.531138e-04
 [169,] 0.0002013491 0.0001911997 5.641422e-05
 [170,] 0.0005078609 0.0004606641 7.475012e-04
 [171,] 0.0005078609 0.0004576654 7.419377e-04
 [172,] 0.0005170060 0.0004330017 7.111194e-04
 [173,] 0.0005078609 0.0004549905 7.369721e-04
 [174,] 0.0001624862 0.0006341207 1.341687e-04
 [175,] 0.0005078609 0.0004576654 7.419377e-04
 [176,] 0.0005078609 0.0004520448 7.315005e-04
 [177,] 0.0005078609 0.0004494170 7.266168e-04
 [178,] 0.0001831445 0.0002301215 6.001028e-05
 [179,] 0.0002009802 0.0001899739 5.587003e-05
 [180,] 0.0005078609 0.0004382819 7.058922e-04
 [181,] 0.0005163357 0.0004582602 7.581109e-04
 [182,] 0.0005078609 0.0004353973 7.005156e-04
 [183,] 0.0005078609 0.0004382819 7.058922e-04
 [184,] 0.0005624266 0.0004004831 7.161094e-04
 [185,] 0.0001618009 0.0005842743 1.243011e-04
 [186,] 0.0002045356 0.0002483270 7.357586e-05
 [187,] 0.0003602632 0.0004076977 4.258647e-04
 [188,] 0.0003490980 0.0004051882 4.065262e-04
 [189,] 0.0003490980 0.0004051882 4.065262e-04
 [190,] 0.0003490980 0.0004027017 4.038289e-04
 [191,] 0.0003490980 0.0004151069 4.172566e-04
 [192,] 0.0003490980 0.0004151069 4.172566e-04
 [193,] 0.0003490980 0.0004125296 4.144728e-04
 [194,] 0.0001541927 0.0004553821 8.807832e-05
 [195,] 0.0005163370 0.0001626871 1.509008e-04
 [196,] 0.0001343105 0.0005218860 8.427156e-05
 [197,] 0.0003490980 0.0004004831 4.014200e-04
 [198,] 0.0003490980 0.0004004831 4.014200e-04
 [199,] 0.0003490980 0.0004027017 4.038289e-04
 [200,] 0.0002025344 0.0001833936 5.432752e-05
 [201,] 0.0003490980 0.0004004831 4.014200e-04
 [202,] 0.0003490980 0.0004004831 4.014200e-04
 [203,] 0.0003490980 0.0004004831 4.014200e-04
 [204,] 0.0003542070 0.0004004831 4.088469e-04
 [205,] 0.0004994903 0.0001542479 1.270364e-04
 [206,] 0.0001700829 0.0004567152 1.071533e-04
 [207,] 0.0003542070 0.0003980394 4.061317e-04
 [208,] 0.0003542070 0.0003706178 3.754607e-04
 [209,] 0.0001557634 0.0002413333 5.900188e-05
 [210,] 0.0003542070 0.0003980394 4.061317e-04
 [211,] 0.0001347115 0.0004368369 7.159043e-05
 [212,] 0.0003542070 0.0003980394 4.061317e-04
 [213,] 0.0002164649 0.0002510049 8.466264e-05
 [214,] 0.0001546428 0.0004242483 8.381098e-05
 [215,] 0.0003594251 0.0003737254 3.858849e-04
 [216,] 0.0002016136 0.0001831501 5.391935e-05
 [217,] 0.0005077671 0.0001524052 1.230855e-04
 [218,] 0.0003594251 0.0003737254 3.858849e-04
 [219,] 0.0001594692 0.0004193375 9.057885e-05
 [220,] 0.0003594251 0.0003717430 3.836067e-04
 [221,] 0.0003647549 0.0003717430 3.906377e-04
 [222,] 0.0001554438 0.0004204274 8.405365e-05
 [223,] 0.0003627282 0.0003673950 3.828912e-04
 [224,] 0.0003374079 0.0003632219 3.456738e-04
 [225,] 0.0003374079 0.0003632219 3.456738e-04
 [226,] 0.0003436011 0.0003633362 3.537002e-04
 [227,] 0.0003436011 0.0003589802 3.489936e-04
 [228,] 0.0003387130 0.0003612277 3.452312e-04
 [229,] 0.0001573714 0.0004092017 8.417213e-05
 [230,] 0.0003335793 0.0003510976 3.282350e-04
 [231,] 0.0003335793 0.0003510976 3.282350e-04
 [232,] 0.0003383591 0.0003473139 3.300396e-04
 [233,] 0.0002018745 0.0001802158 5.302562e-05
 [234,] 0.0002020015 0.0001804516 5.314969e-05
 [235,] 0.0001406803 0.0003902880 6.559698e-05
 [236,] 0.0003432401 0.0003326185 3.198709e-04
 [237,] 0.0003432401 0.0003326185 3.198709e-04
 [238,] 0.0003482248 0.0003273388 3.195971e-04
 [239,] 0.0001561879 0.0003959515 8.086800e-05
 [240,] 0.0001568680 0.0004603306 9.380515e-05
 [241,] 0.0003482248 0.0003510836 3.460728e-04
 [242,] 0.0003482248 0.0003510836 3.460728e-04
 [243,] 0.0001568680 0.0004592196 9.362252e-05
 [244,] 0.0003482248 0.0003490843 3.438565e-04
 [245,] 0.0003590413 0.0003292109 3.345347e-04
 [246,] 0.0003538307 0.0003510836 3.529110e-04
 [247,] 0.0003538307 0.0003490843 3.506416e-04
 [248,] 0.0003538307 0.0003327507 3.327881e-04
 [249,] 0.0003538307 0.0003122178 3.090616e-04
 [250,] 0.0003538307 0.0003361388 3.358900e-04
 [251,] 0.0003538307 0.0003223097 3.207571e-04
 [252,] 0.0003590413 0.0003346381 3.409082e-04
 [253,] 0.0003538307 0.0003327507 3.327881e-04
 [254,] 0.0003482248 0.0003346381 3.285526e-04
 [255,] 0.0003482248 0.0003327507 3.264351e-04
 [256,] 0.0003482248 0.0003327507 3.264351e-04
 [257,] 0.0003482248 0.0003346381 3.285526e-04
 [258,] 0.0003590413 0.0003346381 3.409082e-04
 [259,] 0.0003697995 0.0003382713 3.576443e-04
 [260,] 0.0003643633 0.0003365426 3.492695e-04
 [261,] 0.0002020015 0.0001802140 5.307137e-05
 [262,] 0.0003590413 0.0003258488 3.309541e-04
 [263,] 0.0001638703 0.0004089930 9.351359e-05
 [264,] 0.0001486550 0.0004369656 8.106079e-05
 [265,] 0.0001627198 0.0002928211 6.553345e-05
 [266,] 0.0002853159 0.0001432834 5.841071e-05
 [267,] 0.0001626260 0.0002901323 6.555254e-05
 [268,] 0.0001919201 0.0002857305 1.008881e-04
 [269,] 0.0002710983 0.0001436689 5.394254e-05
 [270,] 0.0002162520 0.0002463469 8.284231e-05
 [271,] 0.0002780548 0.0001442371 5.713319e-05
 [272,] 0.0001475735 0.0004066089 7.575442e-05
 [273,] 0.0003852025 0.0003833742 2.404731e-04
 [274,] 0.0001475735 0.0003644200 6.961668e-05
 [275,] 0.0001428441 0.0003251651 6.168237e-05
 [276,] 0.0002083987 0.0001496345 5.581744e-05
 [277,] 0.0005393349 0.0001937886 1.683076e-04
 [278,] 0.0001504657 0.0003194684 6.751586e-05
 [279,] 0.0003129686 0.0001868177 1.005677e-04
 [280,] 0.0001677328 0.0001505747 3.955359e-05
 [281,] 0.0003778283 0.0001726897 9.946042e-05
 [282,] 0.0011013239 0.0001607769 2.405320e-04
 [283,] 0.0011013239 0.0001602842 2.398997e-04
 [284,] 0.0011005346 0.0001480873 2.205326e-04
 [285,] 0.0010569842 0.0001482678 2.118008e-04
 [286,] 0.0001736300 0.0001508430 3.963068e-05
 [287,] 0.0001718425 0.0001506316 3.985176e-05
 [288,] 0.0123520993 0.0001578309 2.599992e-03
 [289,] 0.0001673292 0.0002978771 7.352619e-05
 [290,] 0.0001676987 0.0002964189 7.380222e-05
 [291,] 0.0011539206 0.0002266137 6.714331e-04
 [292,] 0.0001902551 0.0003374662 9.565897e-05
 [293,] 0.0001923006 0.0003432160 9.827616e-05
 [294,] 0.0130905831 0.0001587666 2.765523e-03
 [295,] 0.0011943133 0.0002391307 4.555293e-04
 [296,] 0.0009938550 0.0002363139 3.708242e-04
 [297,] 0.0002552876 0.0002331538 8.965755e-05
 [298,] 0.0003562268 0.0002028275 1.729027e-04
 [299,] 0.0006470502 0.0001692441 1.690317e-04
 [300,] 0.0077826907 0.0001789524 2.302614e-03
 [301,] 0.0075594106 0.0001772158 2.205789e-03
 [302,] 0.0002480426 0.0003551931 1.410615e-04
 [303,] 0.0002578773 0.0001719449 6.887945e-05
 [304,] 0.0064683819 0.0001715669 1.797712e-03
 [305,] 0.0002106411 0.0002582470 8.722884e-05
 [306,] 0.0003223049 0.0001604024 7.886642e-05
 [307,] 0.0004174239 0.0001644928 1.060725e-04
 [308,] 0.0001945100 0.0001673305 4.890269e-05
 [309,] 0.0002681723 0.0002754685 1.223764e-04
 [310,] 0.0004666715 0.0001636385 1.179236e-04
 [311,] 0.0001939257 0.0001673305 4.872497e-05
 [312,] 0.0004599196 0.0001636385 1.161963e-04
 [313,] 0.0001951011 0.0001673305 4.908239e-05
 [314,] 0.0004735611 0.0001636385 1.196861e-04
 [315,] 0.0004666715 0.0001636385 1.179236e-04
 [316,] 0.0003661617 0.0001604024 8.974059e-05
 [317,] 0.0004474590 0.0001641574 1.136062e-04
 [318,] 0.0001980973 0.0001689042 5.054144e-05
 [319,] 0.0001208298 0.0001726598 3.324775e-05
 [320,] 0.0002847777 0.0003047696 1.462157e-04
 [321,] 0.0002133482 0.0001747321 5.361814e-05
 [322,] 0.0002915946 0.0003116003 1.538443e-04
 [323,] 0.0002748696 0.0003128401 1.447666e-04
 [324,] 0.0002740756 0.0001734403 6.732239e-05
 [325,] 0.0001999505 0.0001717369 5.212946e-05
 [326,] 0.0002019319 0.0001724440 5.300586e-05
 [327,] 0.0002732465 0.0001731575 6.670566e-05
 [328,] 0.0001208298 0.0001712859 3.312281e-05
 [329,] 0.0001214202 0.0001723854 3.305488e-05
 [330,] 0.0001208298 0.0001720151 3.317132e-05
 [331,] 0.0001433621 0.0001708117 3.838597e-05
 [332,] 0.0004612515 0.0001737898 1.263730e-04
 [333,] 0.0002039449 0.0001776378 5.551494e-05
 [334,] 0.0002796591 0.0003744464 1.756699e-04
 [335,] 0.0002039449 0.0001776378 5.551494e-05
 [336,] 0.0002019319 0.0001823299 5.650275e-05
 [337,] 0.0002270883 0.0001899044 7.567639e-05
 [338,] 0.0003624967 0.0004330208 2.710247e-04
 [339,] 0.0003662650 0.0004330208 2.741432e-04
 [340,] 0.0001200952 0.0002052010 4.163115e-05
 [341,] 0.0002187175 0.0001564508 5.127842e-05
 [342,] 0.0002070596 0.0001591002 4.950419e-05
 [343,] 0.0002317439 0.0002064244 9.056164e-05
 [344,] 0.0002807464 0.0001723331 6.762265e-05
 [345,] 0.0001490853 0.0002684490 6.122740e-05
 [346,] 0.0001490853 0.0002684490 6.122740e-05
 [347,] 0.0008248014 0.0002670992 3.871861e-04
 [348,] 0.0008248014 0.0002670992 3.871861e-04
 [349,] 0.0008248014 0.0002670992 3.871861e-04
 [350,] 0.0008665400 0.0002645687 4.031617e-04
 [351,] 0.0008248014 0.0002670992 3.871861e-04
 [352,] 0.0002873420 0.0004228799 2.033883e-04
 [353,] 0.0007996848 0.0002657618 3.727094e-04
 [354,] 0.0007996848 0.0002657618 3.727094e-04
 [355,] 0.0001213480 0.0001709884 3.294459e-05
 [356,] 0.0007996848 0.0002645687 3.707691e-04
 [357,] 0.0002784742 0.0001733394 6.825825e-05
 [358,] 0.0002014691 0.0003398210 9.691004e-05
 [359,] 0.0008127805 0.0002645687 3.771085e-04
 [360,] 0.0002771677 0.0001730540 6.760810e-05
 [361,] 0.0002283952 0.0001867234 7.372875e-05
 [362,] 0.0008127805 0.0002619527 3.727792e-04
 [363,] 0.0002847777 0.0004302607 2.048100e-04
 [364,] 0.0002810801 0.0001730540 6.819540e-05
 [365,] 0.0001463075 0.0002583784 5.747656e-05
 [366,] 0.0001481393 0.0002596611 5.868665e-05
 [367,] 0.0001481393 0.0002583784 5.838669e-05
 [368,] 0.0001490853 0.0002583784 5.885594e-05
 [369,] 0.0002147245 0.0001853054 6.828448e-05
 [370,] 0.0001482231 0.0002537992 5.734061e-05
 [371,] 0.0002764404 0.0001766819 7.293037e-05
 [372,] 0.0002669714 0.0001762571 7.036315e-05
 [373,] 0.0008295816 0.0002422182 3.474589e-04
 [374,] 0.0008161382 0.0002400101 3.379471e-04
 [375,] 0.0002015798 0.0003105624 9.001379e-05
 [376,] 0.0008029714 0.0002404506 3.330050e-04
 [377,] 0.0008029714 0.0002393576 3.312228e-04
 [378,] 0.0008433079 0.0002395880 3.489084e-04
 [379,] 0.0008433079 0.0002402436 3.500358e-04
 [380,] 0.0008295816 0.0002402436 3.441231e-04
 [381,] 0.0001232271 0.0001620283 3.221546e-05
 [382,] 0.0008166414 0.0002320070 3.248735e-04
 [383,] 0.0001232271 0.0001620283 3.221546e-05
 [384,] 0.0003027958 0.0003518377 1.807487e-04
 [385,] 0.0002128535 0.0001731161 5.289434e-05
 [386,] 0.0002142864 0.0001801039 6.414166e-05
 [387,] 0.0001233136 0.0003255756 5.455096e-05
 [388,] 0.0001243274 0.0001619634 3.215315e-05
 [389,] 0.0003017906 0.0001714049 7.220089e-05
 [390,] 0.0002126769 0.0001729610 5.273952e-05
 [391,] 0.0002861944 0.0003058524 1.477243e-04
 [392,] 0.0001233084 0.0003271674 5.493641e-05
 [393,] 0.0001617213 0.0002242193 5.603513e-05
 [394,] 0.0002021333 0.0002898098 8.427046e-05
 [395,] 0.0003073832 0.0003134056 1.641460e-04
 [396,] 0.0003055220 0.0001735888 7.481394e-05
 [397,] 0.0003067440 0.0001734917 7.485396e-05
 [398,] 0.0002021333 0.0002521266 7.329800e-05
 [399,] 0.0002126721 0.0001759569 5.363416e-05
 [400,] 0.0002982598 0.0001744418 7.506097e-05
 [401,] 0.0003031049 0.0001746984 7.634670e-05
 [402,] 0.0002982598 0.0001744418 7.506097e-05
 [403,] 0.0002982598 0.0001744418 7.506097e-05
 [404,] 0.0002982598 0.0001744418 7.506097e-05
 [405,] 0.0003356104 0.0001745693 8.170626e-05
 [406,] 0.0001946199 0.0001709898 5.016703e-05
 [407,] 0.0002021333 0.0002413173 7.014495e-05
 [408,] 0.0002969846 0.0001749615 7.568408e-05
 [409,] 0.0002958342 0.0001749615 7.547573e-05
 [410,] 0.0012354165 0.0002056005 4.300174e-04
 [411,] 0.0002025007 0.0002401861 7.026832e-05
 [412,] 0.0002147806 0.0001747403 5.970688e-05
 [413,] 0.0002994281 0.0001752175 7.653980e-05
 [414,] 0.0003067440 0.0001752175 7.786373e-05
 [415,] 0.0002912055 0.0001756340 7.566995e-05
 [416,] 0.0001259600 0.0001598403 3.208639e-05
 [417,] 0.0002979297 0.0003109675 1.572341e-04
 [418,] 0.0003004295 0.0003119219 1.592171e-04
 [419,] 0.0003004295 0.0003131360 1.599039e-04
 [420,] 0.0001288840 0.0001670847 4.213986e-05
 [421,] 0.0002888882 0.0001748919 7.404926e-05
 [422,] 0.0002113281 0.0001743610 5.822382e-05
 [423,] 0.0003107479 0.0003182736 1.689189e-04
 [424,] 0.0003121037 0.0003181997 1.696849e-04
 [425,] 0.0001282001 0.0001811436 4.528121e-05
 [426,] 0.0001554371 0.0001500729 3.866322e-05
 [427,] 0.0002671593 0.0002316660 9.992034e-05
 [428,] 0.0001258634 0.0001551384 3.222339e-05
 [429,] 0.0001258634 0.0001563870 3.218227e-05
 [430,] 0.0002958342 0.0001813657 8.443366e-05
 [431,] 0.0001556991 0.0001492644 3.810062e-05
 [432,] 0.0003043092 0.0002845665 1.458194e-04
 [433,] 0.0001568109 0.0001493284 3.835426e-05
 [434,] 0.0002099948 0.0001795075 6.256937e-05
 [435,] 0.0002873818 0.0002359685 1.103889e-04
 [436,] 0.0001239109 0.0001549674 3.216291e-05
 [437,] 0.0002100931 0.0001803922 6.358085e-05
 [438,] 0.0002681288 0.0002649819 1.172052e-04
 [439,] 0.0001581818 0.0001505946 3.928187e-05
 [440,] 0.0002824215 0.0002716861 1.276055e-04
 [441,] 0.0001559702 0.0001500174 3.850685e-05
 [442,] 0.0001243093 0.0001560360 3.215362e-05
 [443,] 0.0002873818 0.0002125962 9.770268e-05
 [444,] 0.0002993176 0.0002623951 1.307189e-04
 [445,] 0.0001243093 0.0001553128 3.216584e-05
 [446,] 0.0002101640 0.0001834175 6.541254e-05
 [447,] 0.0002903692 0.0001966647 1.007510e-04
 [448,] 0.0002846708 0.0002116970 9.624015e-05
 [449,] 0.0002059650 0.0002185662 6.507206e-05
 [450,] 0.0001546912 0.0001508479 3.876102e-05
 [451,] 0.0003017965 0.0002605771 1.308592e-04
 [452,] 0.0001225256 0.0001824069 3.332980e-05
 [453,] 0.0003323099 0.0002822519 1.572013e-04
 [454,] 0.0002245893 0.0001843604 7.078375e-05
 [455,] 0.0002723348 0.0001818333 6.973479e-05
 [456,] 0.0002124765 0.0001840607 6.659847e-05
 [457,] 0.0001243093 0.0001800173 3.281287e-05
 [458,] 0.0001247020 0.0001770993 3.259456e-05
 [459,] 0.0001251081 0.0001752305 3.244548e-05
 [460,] 0.0003043092 0.0002527134 1.275134e-04
 [461,] 0.0001251840 0.0001794787 3.264629e-05
 [462,] 0.0002834932 0.0002119810 9.594999e-05
 [463,] 0.0002886459 0.0002089900 9.613429e-05
 [464,] 0.0002914205 0.0002094149 9.734627e-05
 [465,] 0.0003179380 0.0002594513 1.377627e-04
 [466,] 0.0002903692 0.0001815822 7.433704e-05
 [467,] 0.0003096977 0.0002568613 1.323875e-04
 [468,] 0.0002127668 0.0001817218 5.540907e-05
 [469,] 0.0002815470 0.0002094149 9.387333e-05
 [470,] 0.0001248393 0.0001819531 3.285059e-05
 [471,] 0.0002881987 0.0001816740 7.377800e-05
 [472,] 0.0001542731 0.0001609992 3.801212e-05
 [473,] 0.0002660806 0.0001824226 6.946801e-05
 [474,] 0.0002706013 0.0002094149 9.002491e-05
 [475,] 0.0001258178 0.0001830178 3.292360e-05
 [476,] 0.0002706013 0.0002098427 9.024479e-05
 [477,] 0.0002126853 0.0001816779 5.536251e-05
 [478,] 0.0002789262 0.0002098427 9.317967e-05
 [479,] 0.0001532041 0.0001615977 3.816512e-05
 [480,] 0.0002542063 0.0002056638 8.246591e-05
 [481,] 0.0002796239 0.0001820629 7.174232e-05
 [482,] 0.0001533095 0.0001618024 3.837605e-05
 [483,] 0.0002683929 0.0002105224 8.978973e-05
 [484,] 0.0001245712 0.0001851029 3.306775e-05
 [485,] 0.0002405713 0.0001996418 7.506003e-05
 [486,] 0.0001220301 0.0001866928 3.376570e-05
 [487,] 0.0001373197 0.0002085487 4.113842e-05
 [488,] 0.0003291159 0.0002550327 1.400490e-04
 [489,] 0.0003090654 0.0002601387 1.338406e-04
 [490,] 0.0002831870 0.0002266365 1.036884e-04
 [491,] 0.0002792794 0.0002690903 1.246564e-04
 [492,] 0.0002234225 0.0001925680 7.765966e-05
 [493,] 0.0002279873 0.0001922231 7.811775e-05
 [494,] 0.0002725168 0.0001834353 7.124506e-05
 [495,] 0.0002760725 0.0002280394 1.016436e-04
 [496,] 0.0002048216 0.0002248730 6.570379e-05
 [497,] 0.0002197117 0.0001825133 6.217175e-05
 [498,] 0.0002638263 0.0001834303 7.572752e-05
 [499,] 0.0002324194 0.0001950569 8.201210e-05
 [500,] 0.0006589033 0.0002803259 3.252721e-04
 [501,] 0.0002790517 0.0003490198 1.638018e-04
 [502,] 0.0002251722 0.0001816537 6.344163e-05
 [503,] 0.0002233229 0.0001812720 6.274042e-05
 [504,] 0.0002613204 0.0001833887 7.495817e-05
 [505,] 0.0003450014 0.0003102067 1.837942e-04
 [506,] 0.0002495291 0.0001816215 7.061607e-05
 [507,] 0.0001231807 0.0002156104 3.779794e-05
 [508,] 0.0002359260 0.0001823680 6.695219e-05
 [509,] 0.0002379784 0.0001811079 6.700954e-05
 [510,] 0.0002401501 0.0001976531 8.697032e-05
 [511,] 0.0002046944 0.0002382126 7.006738e-05
 [512,] 0.0001653182 0.0001786014 4.361378e-05
 [513,] 0.0003381574 0.0003137936 1.821568e-04
 [514,] 0.0003196867 0.0003477551 1.897213e-04
 [515,] 0.0002452636 0.0001823409 6.973987e-05
 [516,] 0.0001443904 0.0001515250 3.206817e-05
 [517,] 0.0002572768 0.0001823409 7.330710e-05
 [518,] 0.0002742991 0.0001850459 7.975467e-05
 [519,] 0.0002619464 0.0001818968 7.447605e-05
 [520,] 0.0002887855 0.0001818968 8.241938e-05
 [521,] 0.0002797893 0.0001841125 8.092606e-05
 [522,] 0.0002572768 0.0001818968 7.309427e-05
 [523,] 0.0002548768 0.0001818968 7.238410e-05
 [524,] 0.0002742991 0.0001835901 7.900539e-05
 [525,] 0.0002830040 0.0001818968 8.070802e-05
 [526,] 0.0002858708 0.0001823409 8.179728e-05
 [527,] 0.0002152480 0.0001835171 5.675081e-05
 [528,] 0.0001557880 0.0001502750 3.438896e-05
 [529,] 0.0002713035 0.0001818968 7.724747e-05
 [530,] 0.0002858708 0.0001827891 8.204003e-05
 [531,] 0.0002571455 0.0001827891 7.348346e-05
 [532,] 0.0002816561 0.0001829466 8.086800e-05
 [533,] 0.0002788581 0.0001824969 7.979688e-05
 [534,] 0.0002519801 0.0001827891 7.194425e-05
 [535,] 0.0002770215 0.0001855190 8.082514e-05
 [536,] 0.0002858708 0.0001827891 8.204003e-05
 [537,] 0.0002858708 0.0001827891 8.204003e-05
 [538,] 0.0002874415 0.0001832415 8.275918e-05
 [539,] 0.0002910328 0.0001859964 8.534633e-05
 [540,] 0.0002836029 0.0001827891 8.136428e-05
 [541,] 0.0002770215 0.0001855190 8.082514e-05
 [542,] 0.0002763319 0.0001832415 7.943672e-05
 [543,] 0.0002782973 0.0001810209 7.885718e-05
 [544,] 0.0003156264 0.0003403148 1.832327e-04
 [545,] 0.0002463184 0.0001958433 8.772398e-05
 [546,] 0.0002742991 0.0001864781 8.049026e-05
 [547,] 0.0002830040 0.0001823409 8.094592e-05
 [548,] 0.0002801843 0.0001827891 8.034573e-05
 [549,] 0.0001504335 0.0001561216 3.455069e-05
 [550,] 0.0002542920 0.0001827891 7.263315e-05
 [551,] 0.0002542920 0.0001827891 7.263315e-05
 [552,] 0.0002687187 0.0001801014 7.557437e-05
 [553,] 0.0002612111 0.0001836980 7.513779e-05
 [554,] 0.0002858708 0.0001836980 8.253172e-05
 [555,] 0.0002858708 0.0001836980 8.253172e-05
 [556,] 0.0002471237 0.0001971776 8.929795e-05
 [557,] 0.0002797893 0.0001864781 8.217021e-05
 [558,] 0.0002687187 0.0001841125 7.759856e-05
 [559,] 0.0002954967 0.0001794219 8.285327e-05
 [560,] 0.0002661755 0.0001841125 7.683329e-05
 [561,] 0.0002801843 0.0001850459 8.153710e-05
 [562,] 0.0003274037 0.0003403148 1.907852e-04
 [563,] 0.0002858708 0.0001850459 8.325951e-05
 [564,] 0.0002051579 0.0002452515 7.226559e-05
 [565,] 0.0002497052 0.0001850459 7.230789e-05
 [566,] 0.0002770215 0.0001878999 8.206053e-05
 [567,] 0.0002830040 0.0001855190 8.264328e-05
 [568,] 0.0002858708 0.0001855190 8.351461e-05
 [569,] 0.0002316678 0.0001844989 6.661323e-05
 [570,] 0.0003214297 0.0003403148 1.869529e-04
 [571,] 0.0002377156 0.0001844989 6.843818e-05
 [572,] 0.0002159854 0.0001837555 5.697870e-05
 [573,] 0.0002059634 0.0002458768 7.309390e-05
 [574,] 0.0002830040 0.0001855190 8.264328e-05
 [575,] 0.0003214297 0.0003403148 1.869529e-04
 [576,] 0.0002801843 0.0001859964 8.203764e-05
 [577,] 0.0002830040 0.0001859964 8.289754e-05
 [578,] 0.0005638760 0.0001441980 1.197480e-04
 [579,] 0.0003699575 0.0001846859 1.193402e-04
 [580,] 0.0005557707 0.0001441287 1.179164e-04
 [581,] 0.0001206193 0.0001973177 3.601735e-05
 [582,] 0.0002505225 0.0001859964 7.299482e-05
 [583,] 0.0002109524 0.0001918918 6.287377e-05
 [584,] 0.0001198777 0.0002006484 3.711594e-05
 [585,] 0.0002600104 0.0002009541 9.745762e-05
 [586,] 0.0001210297 0.0002058910 4.182850e-05
 [587,] 0.0002090599 0.0001918918 6.225134e-05
 [588,] 0.0006191520 0.0001432908 1.293537e-04
 [589,] 0.0002119828 0.0001925003 6.345105e-05
 [590,] 0.0003261336 0.0002021621 1.327414e-04
 [591,] 0.0003309700 0.0002059798 1.396028e-04
 [592,] 0.0002661091 0.0002010324 9.976208e-05
 [593,] 0.0003054174 0.0003044138 1.576351e-04
 [594,] 0.0003439447 0.0002978097 1.753731e-04
 [595,] 0.0001966744 0.0001912561 5.640424e-05
 [596,] 0.0002119828 0.0001925003 6.345105e-05
 [597,] 0.0003288683 0.0002021621 1.337920e-04
 [598,] 0.0001186133 0.0002045748 3.769488e-05
 [599,] 0.0006186222 0.0001436604 1.301594e-04
 [600,] 0.0005985064 0.0001435818 1.257928e-04
 [601,] 0.0002624713 0.0002019421 9.911012e-05
 [602,] 0.0003261336 0.0002029277 1.338088e-04
 [603,] 0.0003309700 0.0002059798 1.396028e-04
 [604,] 0.0006084550 0.0001436604 1.280388e-04
 [605,] 0.0001186967 0.0002038675 3.745004e-05
 [606,] 0.0003309700 0.0002055944 1.390611e-04
 [607,] 0.0003371663 0.0002059899 1.421367e-04
 [608,] 0.0006225807 0.0001435774 1.307960e-04
 [609,] 0.0001184817 0.0002024711 3.783275e-05
 [610,] 0.0001199922 0.0001973177 3.663665e-05
 [611,] 0.0003255677 0.0003237750 1.805861e-04
 [612,] 0.0006186222 0.0001435064 1.298075e-04
 [613,] 0.0002055196 0.0001914347 6.083699e-05
 [614,] 0.0002055196 0.0001914347 6.083699e-05
 [615,] 0.0006444742 0.0001430647 1.339824e-04
 [616,] 0.0002864107 0.0001874055 8.469646e-05
 [617,] 0.0006290134 0.0001432988 1.314518e-04
 [618,] 0.0003368345 0.0002071904 1.437005e-04
 [619,] 0.0001199922 0.0001963847 3.653626e-05
 [620,] 0.0006318146 0.0001430150 1.312270e-04
 [621,] 0.0009427828 0.0001429675 1.946648e-04
 [622,] 0.0002232745 0.0001830591 5.844644e-05
 [623,] 0.0002055196 0.0001914347 6.083699e-05
 [624,] 0.0002564013 0.0002016937 9.693685e-05
 [625,] 0.0002063890 0.0001919651 6.133839e-05
 [626,] 0.0002095027 0.0001925003 6.264502e-05
 [627,] 0.0003232751 0.0002893027 1.584232e-04
 [628,] 0.0002081590 0.0001946327 6.294487e-05
 [629,] 0.0003334523 0.0001864281 9.767487e-05
 [630,] 0.0006290134 0.0001433686 1.316302e-04
 [631,] 0.0006225983 0.0001434340 1.304613e-04
 [632,] 0.0003139543 0.0002840587 1.503932e-04
 [633,] 0.0003279482 0.0002203941 1.579300e-04
 [634,] 0.0003139543 0.0002840587 1.503932e-04
 [635,] 0.0002503822 0.0002131982 1.045892e-04
 [636,] 0.0006207860 0.0001430150 1.289622e-04
 [637,] 0.0002055196 0.0002020216 6.461990e-05
 [638,] 0.0002055196 0.0002014043 6.439999e-05
 [639,] 0.0006084550 0.0001432988 1.271980e-04
 [640,] 0.0002055196 0.0002014043 6.439999e-05
 [641,] 0.0002055196 0.0002089291 6.707648e-05
 [642,] 0.0002046606 0.0002014043 6.407219e-05
 [643,] 0.0001450799 0.0002286523 5.176624e-05
 [644,] 0.0002551727 0.0002153928 1.086628e-04
 [645,] 0.0002197602 0.0002051237 7.090765e-05
 [646,] 0.0002512191 0.0002140973 1.057196e-04
 [647,] 0.0003220351 0.0002233744 1.589138e-04
 [648,] 0.0002052412 0.0002716960 8.136285e-05
 [649,] 0.0002188551 0.0002032721 6.986135e-05
 [650,] 0.0002314586 0.0002064275 7.556658e-05
 [651,] 0.0003165747 0.0002243571 1.574175e-04
 [652,] 0.0002128566 0.0001462850 4.646115e-05
 [653,] 0.0001531371 0.0002007808 5.687112e-05
 [654,] 0.0001934552 0.0002021042 6.007308e-05
 [655,] 0.0003337881 0.0002269360 1.694911e-04
 [656,] 0.0001196160 0.0002009026 3.757021e-05
 [657,] 0.0003318257 0.0002269360 1.685903e-04
 [658,] 0.0002729915 0.0002151166 1.158780e-04
 [659,] 0.0002051264 0.0002467875 7.219451e-05
 [660,] 0.0002576427 0.0002154112 1.094790e-04
 [661,] 0.0001603528 0.0002030782 6.165957e-05
 [662,] 0.0002198206 0.0001461444 4.783343e-05
 [663,] 0.0002198206 0.0001461444 4.783343e-05
 [664,] 0.0002221755 0.0001462832 4.841658e-05
 [665,] 0.0003428010 0.0002280130 1.756966e-04
 [666,] 0.0002051054 0.0002080383 6.665365e-05
 [667,] 0.0003492415 0.0002285305 1.798145e-04
 [668,] 0.0003399632 0.0002285305 1.749414e-04
 [669,] 0.0002221755 0.0001458765 4.821242e-05
 [670,] 0.0001920360 0.0002055256 6.062004e-05
 [671,] 0.0001991412 0.0002018286 6.077135e-05
 [672,] 0.0001660433 0.0002049868 6.563474e-05
 [673,] 0.0002221755 0.0001465010 4.843731e-05
 [674,] 0.0002066647 0.0002756343 8.310728e-05
 [675,] 0.0002089703 0.0001949512 6.257895e-05
 [676,] 0.0001210809 0.0001982740 3.686956e-05
 [677,] 0.0003700317 0.0002345944 2.002780e-04
 [678,] 0.0001927412 0.0002067395 6.129222e-05
 [679,] 0.0001570972 0.0002071426 6.131478e-05
 [680,] 0.0001223568 0.0001917394 3.530434e-05
 [681,] 0.0002059605 0.0001466428 4.495629e-05
 [682,] 0.0001617289 0.0002043747 6.301939e-05
 [683,] 0.0003128104 0.0002340415 1.673008e-04
 [684,] 0.0002391773 0.0002205088 1.048530e-04
 [685,] 0.0001603601 0.0002043747 6.223300e-05
 [686,] 0.0001932541 0.0002110112 6.285012e-05
 [687,] 0.0002391773 0.0002182073 1.029534e-04
 [688,] 0.0001946742 0.0002116855 6.365204e-05
 [689,] 0.0002485392 0.0002054280 9.617986e-05
 [690,] 0.0001547391 0.0002053685 5.918318e-05
 [691,] 0.0002468173 0.0002156820 1.043556e-04
 [692,] 0.0001946742 0.0002131251 6.412504e-05
 [693,] 0.0001946742 0.0002110112 6.343043e-05
 [694,] 0.0002237997 0.0001855110 5.928722e-05
 [695,] 0.0001961296 0.0002130548 6.470361e-05
 [696,] 0.0001539713 0.0002048380 5.822240e-05
 [697,] 0.0001529310 0.0002044642 5.744808e-05
 [698,] 0.0009662677 0.0001571009 2.327657e-04
 [699,] 0.0001476022 0.0002186383 5.697037e-05
 [700,] 0.0002001089 0.0001481639 4.418542e-05
 [701,] 0.0002952061 0.0002290591 1.512100e-04
 [702,] 0.0001529310 0.0002044642 5.744808e-05
 [703,] 0.0002226830 0.0001860059 5.976427e-05
 [704,] 0.0002001089 0.0001482924 4.423913e-05
 [705,] 0.0002001089 0.0001484748 4.431495e-05
 [706,] 0.0002001089 0.0001482924 4.423913e-05
 [707,] 0.0002927665 0.0002275448 1.480546e-04
 [708,] 0.0002001089 0.0001496993 4.481392e-05
 [709,] 0.0002001089 0.0001482924 4.423913e-05
 [710,] 0.0002927665 0.0002289216 1.496724e-04
 [711,] 0.0001986274 0.0001484815 4.392719e-05
 [712,] 0.0001235868 0.0001881910 3.450859e-05
 [713,] 0.0001241647 0.0001899148 3.444273e-05
 [714,] 0.0001567899 0.0002028402 5.917192e-05
 [715,] 0.0001949287 0.0001505066 4.381202e-05
 [716,] 0.0001944561 0.0002225546 6.708590e-05
 [717,] 0.0002065475 0.0002738531 8.190292e-05
 [718,] 0.0002061283 0.0002795102 8.441705e-05
 [719,] 0.0002001089 0.0001505312 4.509500e-05
 [720,] 0.0002001089 0.0001492963 4.453569e-05
 [721,] 0.0002833111 0.0002241368 1.386344e-04
 [722,] 0.0001901864 0.0001492332 4.211297e-05
 [723,] 0.0001513609 0.0002046548 5.602572e-05
 [724,] 0.0001527718 0.0002046548 5.693143e-05
 [725,] 0.0002818697 0.0002261593 1.401729e-04
 [726,] 0.0001518214 0.0002039463 5.610128e-05
 [727,] 0.0001917166 0.0002210980 6.540226e-05
 [728,] 0.0001518214 0.0002028658 5.576030e-05
 [729,] 0.0001273076 0.0001885634 3.420155e-05
 [730,] 0.0001285015 0.0001889757 3.469388e-05
 [731,] 0.0001522917 0.0001945119 5.314210e-05
 [732,] 0.0001522917 0.0001942343 5.304777e-05
 [733,] 0.0001905504 0.0001982847 5.751517e-05
 [734,] 0.0002315359 0.0001923571 7.760104e-05
 [735,] 0.0012174611 0.0002369230 5.036111e-04
 [736,] 0.0001277321 0.0001718166 3.355212e-05
 [737,] 0.0003117396 0.0003174885 1.648928e-04
 [738,] 0.0001941708 0.0002346278 7.960029e-05
 [739,] 0.0001264056 0.0002453859 4.389574e-05
 [740,] 0.0001326710 0.0002437639 4.662061e-05
 [741,] 0.0001666900 0.0002595829 6.019902e-05
 [742,] 0.0002122135 0.0002306900 7.143843e-05
 [743,] 0.0001700804 0.0002494445 5.993911e-05
 [744,] 0.0002130084 0.0002342169 7.327991e-05
 [745,] 0.0001863697 0.0001552907 4.216089e-05
 [746,] 0.0002841038 0.0001751495 6.964128e-05
 [747,] 0.0002879221 0.0002554739 1.416278e-04
 [748,] 0.0003297992 0.0002587354 1.733596e-04
 [749,] 0.0001413818 0.0001915620 4.386437e-05
 [750,] 0.0001575951 0.0002946545 6.576450e-05
 [751,] 0.0001233283 0.0001899945 3.760118e-05
 [752,] 0.0002204212 0.0002365614 8.087415e-05
 [753,] 0.0001724480 0.0002680758 6.835619e-05
 [754,] 0.0001558495 0.0002813417 6.579906e-05
 [755,] 0.0001515681 0.0002334648 5.223711e-05
 [756,] 0.0001697364 0.0002946946 7.574757e-05
 [757,] 0.0001512348 0.0002284082 5.049693e-05
 [758,] 0.0001750751 0.0002754420 7.145096e-05
 [759,] 0.0001456619 0.0002267644 4.801311e-05
 [760,] 0.0001518792 0.0001963648 4.370973e-05
 [761,] 0.0001221499 0.0001833482 3.737375e-05
 [762,] 0.0001510859 0.0002292045 4.947050e-05
 [763,] 0.0001524904 0.0001979283 4.715585e-05
 [764,] 0.0001585272 0.0002072050 4.877006e-05
 [765,] 0.0001585272 0.0002103098 4.956142e-05
 [766,] 0.0001610324 0.0002101022 5.045552e-05
 [767,] 0.0001552396 0.0002365499 5.886984e-05
 [768,] 0.0001558808 0.0002390681 6.131348e-05
 [769,] 0.0001581782 0.0002336690 5.283362e-05
 [770,] 0.0004343313 0.0002486398 4.292378e-04
 [771,] 0.0001589092 0.0002329921 5.297953e-05
 [772,] 0.0001585575 0.0002335050 5.296043e-05
 [773,] 0.0001367319 0.0001995051 3.989943e-05
 [774,] 0.0001890786 0.0001792705 4.920525e-05
 [775,] 0.0001271365 0.0001636375 3.625626e-05
 [776,] 0.0001221242 0.0002089422 3.588777e-05
 [777,] 0.0002131718 0.0003730361 1.053598e-04
 [778,] 0.0001215340 0.0002089422 3.612358e-05
 [779,] 0.0001213166 0.0002089422 3.622348e-05
 [780,] 0.0001213166 0.0002232240 3.782537e-05
 [781,] 0.0001314826 0.0002075614 3.888849e-05
 [782,] 0.0001267181 0.0001681964 3.710303e-05
 [783,] 0.0001226050 0.0002173898 3.726118e-05
 [784,] 0.0001223870 0.0002171633 3.712585e-05
 [785,] 0.0001262521 0.0001650827 3.653131e-05
 [786,] 0.0001262521 0.0001662422 3.679035e-05
 [787,] 0.0002073607 0.0001788068 5.404257e-05
 [788,] 0.0001262261 0.0001653178 3.628445e-05
 [789,] 0.0001321270 0.0001996766 3.757795e-05
 [790,] 0.0001216629 0.0002185411 3.716911e-05
 [791,] 0.0001218978 0.0002190503 3.736137e-05
 [792,] 0.0001206461 0.0002211718 3.744609e-05
 [793,] 0.0001726527 0.0002329478 6.741591e-05
 [794,] 0.0001364515 0.0001704407 4.240550e-05
 [795,] 0.0001221444 0.0002210263 3.781112e-05
 [796,] 0.0002006474 0.0001669480 4.803262e-05
 [797,] 0.0001215381 0.0002204990 3.744342e-05
 [798,] 0.0001205540 0.0002237679 3.770457e-05
 [799,] 0.0001215381 0.0002210263 3.753232e-05
 [800,] 0.0001262521 0.0001646303 3.652014e-05
 [801,] 0.0001216677 0.0002301660 3.913136e-05
 [802,] 0.0001465642 0.0002352944 5.549934e-05
 [803,] 0.0001437222 0.0002062460 4.886028e-05
 [804,] 0.0001216020 0.0002301660 3.910839e-05
 [805,] 0.0001213214 0.0002301660 3.896372e-05
 [806,] 0.0001213214 0.0002295813 3.886575e-05
 [807,] 0.0001266944 0.0001679508 3.748234e-05
 [808,] 0.0001220066 0.0002199229 3.755945e-05
 [809,] 0.0001269328 0.0001647343 3.689222e-05
 [810,] 0.0001269328 0.0001648995 3.693045e-05
 [811,] 0.0001217665 0.0002098574 3.606185e-05
 [812,] 0.0001269328 0.0001672734 3.746036e-05
 [813,] 0.0001220066 0.0002199229 3.755945e-05
 [814,] 0.0001269328 0.0001650839 3.697286e-05
 [815,] 0.0001220066 0.0002199229 3.755945e-05
 [816,] 0.0001220066 0.0002199229 3.755945e-05
 [817,] 0.0001736768 0.0002288859 7.876413e-05
 [818,] 0.0001220066 0.0002204990 3.765742e-05
 [819,] 0.0001336682 0.0001751270 4.309791e-05
 [820,] 0.0001220066 0.0002210263 3.774707e-05
 [821,] 0.0001220066 0.0002204990 3.765742e-05
 [822,] 0.0001220066 0.0002210263 3.774707e-05
 [823,] 0.0001222843 0.0002199229 3.768334e-05
 [824,] 0.0001224387 0.0002210263 3.794728e-05
 [825,] 0.0001764223 0.0002278391 8.832345e-05
 [826,] 0.0001336682 0.0001743534 4.286516e-05
 [827,] 0.0001743803 0.0002281871 8.044376e-05
 [828,] 0.0001750293 0.0002280127 8.278181e-05
 [829,] 0.0001220066 0.0002210263 3.774707e-05
 [830,] 0.0001220893 0.0002210263 3.778646e-05
 [831,] 0.0001723858 0.0001669472 4.390573e-05
 [832,] 0.0001225493 0.0002220908 3.817214e-05
 [833,] 0.0001222843 0.0002215569 3.796250e-05
 [834,] 0.0001222843 0.0002215569 3.796250e-05
 [835,] 0.0001222843 0.0002215569 3.796250e-05
 [836,] 0.0001786244 0.0002257961 9.348199e-05
 [837,] 0.0001225493 0.0002220908 3.817214e-05
 [838,] 0.0001231153 0.0002178110 3.767963e-05
 [839,] 0.0001231153 0.0002178110 3.767963e-05
 [840,] 0.0001234163 0.0002178110 3.780670e-05
 [841,] 0.0001231153 0.0002178110 3.767963e-05
 [842,] 0.0001231153 0.0002178110 3.767963e-05
 [843,] 0.0001234163 0.0002178110 3.780670e-05
 [844,] 0.0001231153 0.0002178110 3.767963e-05
 [845,] 0.0001237616 0.0002178110 3.795114e-05
 [846,] 0.0001231153 0.0002178110 3.767963e-05
 [847,] 0.0001231153 0.0002178110 3.767963e-05
 [848,] 0.0001216138 0.0001776993 3.574205e-05
 [849,] 0.0001231153 0.0002178110 3.767963e-05
 [850,] 0.0001228263 0.0002199229 3.792087e-05
 [851,] 0.0001231153 0.0002183722 3.777691e-05
 [852,] 0.0001234163 0.0002178110 3.780670e-05
 [853,] 0.0001231153 0.0002183722 3.777691e-05
 [854,] 0.0001231153 0.0002183722 3.777691e-05
 [855,] 0.0001269328 0.0001706612 3.820441e-05
 [856,] 0.0001234511 0.0002163004 3.755857e-05
 [857,] 0.0001234511 0.0002163004 3.755857e-05
 [858,] 0.0001264676 0.0001706612 3.793553e-05
 [859,] 0.0001217665 0.0002204990 3.754848e-05
 [860,] 0.0001231153 0.0002183722 3.777691e-05
 [861,] 0.0001271827 0.0001709021 3.839292e-05
 [862,] 0.0001231153 0.0002178110 3.767963e-05
 [863,] 0.0001852988 0.0002200765 1.111768e-04
 [864,] 0.0001231153 0.0002183722 3.777691e-05
 [865,] 0.0001231153 0.0002183722 3.777691e-05
 [866,] 0.0001231153 0.0002183722 3.777691e-05
 [867,] 0.0001269328 0.0001718908 3.845237e-05
 [868,] 0.0001269328 0.0001716399 3.840208e-05
 [869,] 0.0001271827 0.0001713914 3.849374e-05
 [870,] 0.0001861981 0.0002195915 1.136288e-04
 [871,] 0.0001231153 0.0002187189 3.784005e-05
 [872,] 0.0001231153 0.0002181491 3.774130e-05
 [873,] 0.0001231153 0.0002187189 3.784005e-05
 [874,] 0.0001269328 0.0001724004 3.855400e-05
 [875,] 0.0001231153 0.0002192404 3.793043e-05
 [876,] 0.0001269328 0.0001721444 3.850301e-05
 [877,] 0.0001231153 0.0002181491 3.774130e-05
 [878,] 0.0001271827 0.0001726590 3.875199e-05
 [879,] 0.0001269328 0.0001727813 3.863263e-05
 [880,] 0.0001231153 0.0002181491 3.774130e-05
 [881,] 0.0001235113 0.0002181491 3.790751e-05
 [882,] 0.0001228263 0.0002181491 3.761790e-05
 [883,] 0.0001228263 0.0002181491 3.761790e-05
 [884,] 0.0001225493 0.0002208785 3.796706e-05
 [885,] 0.0001274176 0.0001737464 3.910870e-05
 [886,] 0.0001228263 0.0002192404 3.780615e-05
 [887,] 0.0001228263 0.0002197653 3.789667e-05
 [888,] 0.0049085277 0.0002185986 3.219986e-03
 [889,] 0.0001228263 0.0002183722 3.765339e-05
 [890,] 0.0001274176 0.0001724004 3.883317e-05
 [891,] 0.0001231153 0.0002188858 3.786592e-05
 [892,] 0.0001225493 0.0002188858 3.762206e-05
 [893,] 0.0001225493 0.0002179845 3.746729e-05
 [894,] 0.0046709068 0.0002184168 3.047128e-03
 [895,] 0.0001279736 0.0001729202 3.924950e-05
 [896,] 0.0001222843 0.0002195831 3.762526e-05
 [897,] 0.0001211163 0.0002220908 3.751106e-05
 [898,] 0.0001224745 0.0002199229 3.776578e-05
 [899,] 0.0001276897 0.0001737464 3.926516e-05
 [900,] 0.0001276897 0.0001737464 3.926516e-05
 [901,] 0.0047350070 0.0002182362 3.072581e-03
 [902,] 0.0001222843 0.0002199229 3.768334e-05
 [903,] 0.0001279736 0.0001729202 3.924950e-05
 [904,] 0.0001279736 0.0001729202 3.924950e-05
 [905,] 0.0001222843 0.0002199229 3.768334e-05
 [906,] 0.0001279736 0.0001699945 3.861634e-05
 [907,] 0.0001222843 0.0002204990 3.778179e-05
 [908,] 0.0001222843 0.0002204990 3.778179e-05
 [909,] 0.0001209041 0.0002226821 3.750565e-05
 [910,] 0.0001222843 0.0002199229 3.768334e-05
 [911,] 0.0001222843 0.0002199229 3.768334e-05
 [912,] 0.0004655163 0.0002224243 3.310073e-04
 [913,] 0.0001276897 0.0001704648 3.857429e-05
 [914,] 0.0004457780 0.0002209661 3.059582e-04
 [915,] 0.0001209041 0.0002215569 3.731831e-05
 [916,] 0.0004734089 0.0002197139 3.140643e-04
 [917,] 0.0001274176 0.0001702284 3.838090e-05
 [918,] 0.0001207233 0.0002215569 3.741419e-05
 [919,] 0.0001208387 0.0002140758 3.681803e-05
 [920,] 0.0001295375 0.0001719357 3.983043e-05
 [921,] 0.0001276897 0.0001702284 3.852311e-05
 [922,] 0.0001266944 0.0001702501 3.799146e-05
 [923,] 0.0001795696 0.0002186728 8.229071e-05
 [924,] 0.0044171169 0.0002202574 3.107562e-03
 [925,] 0.0001289413 0.0001716740 3.949016e-05
 [926,] 0.0002131705 0.0003086524 8.992820e-05
 [927,] 0.0001258314 0.0001709996 3.760838e-05
 [928,] 0.0001301811 0.0002337572 4.360926e-05
 [929,] 0.0001249654 0.0001689232 3.661394e-05
 [930,] 0.0001248476 0.0001690177 3.652878e-05
 [931,] 0.0001251536 0.0001719566 3.775851e-05
 [932,] 0.0001830910 0.0002170134 9.807278e-05
 [933,] 0.0001269145 0.0002358880 4.265005e-05
 [934,] 0.0001249549 0.0001716508 3.759675e-05
 [935,] 0.0001242900 0.0001680797 3.650459e-05
 [936,] 0.0001240160 0.0001680797 3.629653e-05
 [937,] 0.0001240160 0.0001682986 3.633236e-05
 [938,] 0.0001283054 0.0002279463 4.178721e-05
 [939,] 0.0001225384 0.0001704651 3.591478e-05
 [940,] 0.0001830910 0.0002147830 9.618412e-05
 [941,] 0.0001504460 0.0002021232 4.413128e-05
 [942,] 0.0001437575 0.0001978255 4.107016e-05
 [943,] 0.0001737402 0.0001886873 4.663444e-05
 [944,] 0.0001247679 0.0001655685 3.632675e-05
 [945,] 0.0001316880 0.0001815506 3.692579e-05
 [946,] 0.0001283054 0.0002215869 4.059553e-05
 [947,] 0.0002060932 0.0002383353 7.186548e-05
 [948,] 0.0001473735 0.0002027625 4.325453e-05
 [949,] 0.0001224259 0.0001703202 3.570241e-05
 [950,] 0.0001818888 0.0002142361 9.200342e-05
 [951,] 0.0001248134 0.0001678638 3.681718e-05
 [952,] 0.0001403567 0.0001984706 4.009711e-05
 [953,] 0.0001835592 0.0002144433 9.971488e-05
 [954,] 0.0001248134 0.0001673474 3.671991e-05
 [955,] 0.0001286503 0.0001758138 4.029968e-05
 [956,] 0.0001961370 0.0002149858 1.171898e-04
 [957,] 0.0001271481 0.0002902291 5.276717e-05
 [958,] 0.0001269849 0.0001860642 4.268578e-05
 [959,] 0.0001484132 0.0001537535 3.742424e-05
 [960,] 0.0001719559 0.0002149576 6.541046e-05
 [961,] 0.0001840901 0.0002133911 1.039562e-04
 [962,] 0.0001233165 0.0001667388 3.507083e-05
 [963,] 0.0001726704 0.0002142134 6.558562e-05
 [964,] 0.0001733300 0.0002131064 6.507374e-05
 [965,] 0.0002120880 0.0002140788 1.226398e-04
 [966,] 0.0001774748 0.0002153875 8.340947e-05
 [967,] 0.0002892796 0.0002142782 1.681233e-04
 [968,] 0.0002864259 0.0002239573 2.195491e-04
 [969,] 0.0002747971 0.0002220138 2.015875e-04
 [970,] 0.0002860584 0.0002238424 2.187173e-04
 [971,] 0.0002198161 0.0002225570 1.627063e-04
 [972,] 0.0002100892 0.0002225570 1.553691e-04
 [973,] 0.0002860584 0.0002223318 2.115253e-04
 [974,] 0.0002629462 0.0002214940 1.904542e-04
 [975,] 0.0001891540 0.0002237278 1.430309e-04
 [976,] 0.0002990082 0.0002211937 2.155463e-04
 [977,] 0.0002990082 0.0002209920 2.145242e-04
 [978,] 0.0002446083 0.0002106239 1.227659e-04
 [979,] 0.0001581651 0.0002041911 4.815270e-05
 [980,] 0.0001772853 0.0001813389 4.585417e-05
 [981,] 0.0001462572 0.0001771808 4.130282e-05
 [982,] 0.0001595740 0.0001545494 4.066297e-05
 [983,] 0.0001610247 0.0001546391 3.953345e-05
 [984,] 0.0001706550 0.0001707946 4.295830e-05
 [985,] 0.0001831544 0.0002199671 1.117032e-04
 [986,] 0.0001246933 0.0001622562 3.466852e-05
 [987,] 0.0001253615 0.0001701941 3.803889e-05
 [988,] 0.0002121896 0.0002527282 7.802852e-05
 [989,] 0.0005265203 0.0002273697 4.594782e-04
 [990,] 0.0005088844 0.0002273697 4.438095e-04
 [991,] 0.0001638759 0.0002608239 6.195700e-05
 [992,] 0.0002086640 0.0001657730 5.007922e-05
 [993,] 0.0002046482 0.0002899000 1.111006e-04
 [994,] 0.0002185244 0.0002589502 9.192814e-05
 [995,] 0.0002120389 0.0001997131 6.139646e-05
 [996,] 0.0001343014 0.0002283491 4.432155e-05
 [997,] 0.0001380376 0.0002250334 4.515586e-05
 [998,] 0.0001749487 0.0001633963 4.235048e-05
 [999,] 0.0001335333 0.0002258174 4.351371e-05
[1000,] 0.0001265261 0.0001638086 3.458070e-05
[1001,] 0.0001798398 0.0001630794 4.356758e-05
[1002,] 0.0001482863 0.0003468319 7.125096e-05
[1003,] 0.0002052824 0.0002597754 1.052687e-04
[1004,] 0.0002000817 0.0001633519 4.713934e-05
[1005,] 0.0001961346 0.0001634458 4.632223e-05
[1006,] 0.0001980889 0.0001633979 4.672628e-05
[1007,] 0.0001761993 0.0002476349 6.424402e-05
[1008,] 0.0001941679 0.0001781692 4.989466e-05
[1009,] 0.0002104890 0.0002625714 1.117417e-04
[1010,] 0.0001326597 0.0001627957 3.601840e-05
[1011,] 0.0002094893 0.0002856706 1.217542e-04
[1012,] 0.0002132240 0.0002769941 1.210765e-04
[1013,] 0.0001330660 0.0001637856 3.606757e-05
[1014,] 0.0001214588 0.0001784613 3.600842e-05
[1015,] 0.0001214371 0.0001790219 3.621795e-05
[1016,] 0.0001290926 0.0001811493 4.093226e-05
[1017,] 0.0001724673 0.0002382006 6.429220e-05
[1018,] 0.0001594066 0.0002276082 1.596305e-04
[1019,] 0.0001830965 0.0002169420 5.764281e-05
[1020,] 0.0002522966 0.0002401515 3.330132e-04
[1021,] 0.0001756647 0.0002125435 5.894796e-05
[1022,] 0.0001642837 0.0002178212 5.157775e-05
[1023,] 0.0001642228 0.0002199214 5.218667e-05
[1024,] 0.0001747981 0.0002101318 5.714095e-05
[1025,] 0.0002046052 0.0002074046 6.318489e-05
[1026,] 0.0680914495 0.0002432377 1.026102e-01
[1027,] 0.0001733671 0.0002052121 6.094417e-05
[1028,] 0.4025908554 0.0002182184 3.762091e-01
[1029,] 0.0001984759 0.0002273306 7.247898e-05
[1030,] 0.0001475950 0.0002787976 7.791306e-05
[1031,] 0.0001939546 0.0002009517 7.527679e-05
[1032,] 0.0001462617 0.0002408437 4.944726e-05
[1033,] 0.0001392528 0.0001543150 3.416573e-05
[1034,] 0.0001407014 0.0001570636 3.389939e-05
[1035,] 0.0001535205 0.0001575345 3.648363e-05
[1036,] 0.0001999566 0.0002259470 6.503110e-05
[1037,] 0.0002162721 0.0001964223 7.034684e-05
[1038,] 0.0001820437 0.0002389872 6.570602e-05
[1039,] 0.0002128054 0.0001573362 5.045560e-05
[1040,] 0.0002202373 0.0001949285 6.904507e-05
[1041,] 0.0001840672 0.0002271949 6.192141e-05
[1042,] 0.0001540916 0.0002321886 6.268734e-05
[1043,] 0.0006103400 0.0002008230 2.304131e-04
[1044,] 0.0004721039 0.0001683020 1.410170e-04
[1045,] 0.0004281779 0.0001735321 1.407273e-04
[1046,] 0.0004564665 0.0001679242 1.364726e-04
[1047,] 0.0004564665 0.0001690310 1.387642e-04
[1048,] 0.0001740389 0.0002233588 5.807545e-05
[1049,] 0.0001748040 0.0002233588 5.838505e-05
[1050,] 0.0001824330 0.0002653632 1.107732e-04
[1051,] 0.0001795669 0.0002623318 1.070105e-04
[1052,] 0.0004422187 0.0001683860 1.343825e-04
[1053,] 0.0001861394 0.0002180196 6.132213e-05
[1054,] 0.0001795669 0.0002601520 1.060009e-04
[1055,] 0.0005249177 0.0001722277 1.639763e-04
[1056,] 0.0001842054 0.0002180196 6.056676e-05
[1057,] 0.0001823283 0.0002173412 5.963281e-05
[1058,] 0.0004981391 0.0001699230 1.522924e-04
[1059,] 0.0004981391 0.0001692926 1.512886e-04
[1060,] 0.0002305630 0.0002193586 1.155215e-04
[1061,] 0.0004890822 0.0001689219 1.482637e-04
[1062,] 0.0002075226 0.0002121549 6.749325e-05
[1063,] 0.0002062060 0.0002124676 6.711351e-05
[1064,] 0.0004981391 0.0001689219 1.504633e-04
[1065,] 0.0002218716 0.0002384229 1.236636e-04
[1066,] 0.0001772536 0.0002125747 5.627368e-05
[1067,] 0.0001485970 0.0002062282 4.466145e-05
[1068,] 0.0001773573 0.0002116777 5.602587e-05
[1069,] 0.0001891159 0.0002140558 6.130710e-05
[1070,] 0.0001799976 0.0002107034 5.673652e-05
[1071,] 0.0001821319 0.0002104193 5.745604e-05
[1072,] 0.0001852454 0.0002126837 5.942120e-05
[1073,] 0.0001871027 0.0002123350 5.999856e-05
[1074,] 0.0001860198 0.0002146881 6.034175e-05
[1075,] 0.0001860198 0.0002130025 5.980421e-05
[1076,] 0.0001872864 0.0002091694 5.899858e-05
[1077,] 0.0001849520 0.0002136775 5.963577e-05
[1078,] 0.0001901421 0.0002140017 6.171440e-05
[1079,] 0.0001799083 0.0002081188 5.592939e-05
[1080,] 0.0001555673 0.0002066731 4.737207e-05
[1081,] 0.0002004381 0.0002133212 6.539292e-05
[1082,] 0.0004690963 0.0001677003 1.412008e-04
[1083,] 0.0001928782 0.0002325565 1.013717e-04
[1084,] 0.0001928782 0.0002347585 1.025471e-04
[1085,] 0.0001965185 0.0002368899 1.061651e-04
[1086,] 0.0004810386 0.0001618022 1.311323e-04
[1087,] 0.0001892489 0.0001990784 5.881993e-05
[1088,] 0.0002035056 0.0002412321 1.133112e-04
[1089,] 0.0001906064 0.0002034239 5.826705e-05
[1090,] 0.0004981391 0.0001706003 1.546310e-04
[1091,] 0.0001982185 0.0002380274 1.079546e-04
[1092,] 0.0001631148 0.0001679157 4.278155e-05
[1093,] 0.0006805166 0.0001947866 1.876754e-04
[1094,] 0.0001587023 0.0002069621 4.855693e-05
[1095,] 0.0001875142 0.0002060774 5.804600e-05
[1096,] 0.0005063525 0.0001797033 1.760620e-04
[1097,] 0.0001591941 0.0002080096 4.901623e-05
[1098,] 0.0002145759 0.0002407785 1.217942e-04
[1099,] 0.0002155323 0.0002090586 7.538252e-05
[1100,] 0.0027792584 0.0001957554 7.338863e-04
[1101,] 0.0006480816 0.0001683967 1.841143e-04
[1102,] 0.0002497487 0.0002285666 1.341176e-04
[1103,] 0.0001798078 0.0002113404 5.688180e-05
[1104,] 0.0001722957 0.0002104544 5.379481e-05
[1105,] 0.0002168216 0.0001670237 6.042202e-05
[1106,] 0.0001513405 0.0002134766 4.741162e-05
[1107,] 0.0001738805 0.0002126523 5.503553e-05
[1108,] 0.0001756186 0.0002140836 5.613377e-05
[1109,] 0.0001731944 0.0002267088 5.863554e-05
[1110,] 0.0002235964 0.0002383910 8.377361e-05
[1111,] 0.0001924431 0.0002282617 6.382019e-05
[1112,] 0.0001966311 0.0002033846 8.383301e-05
[1113,] 0.0001781691 0.0002164971 5.783262e-05
[1114,] 0.0001948672 0.0002043683 8.356055e-05
[1115,] 0.0001931357 0.0002048766 8.299209e-05
[1116,] 0.0002339766 0.0002078390 1.038922e-04
[1117,] 0.0001966311 0.0002061393 8.561518e-05
[1118,] 0.0004435062 0.0001498766 9.370901e-05
[1119,] 0.0002260097 0.0002195746 1.055506e-04
[1120,] 0.0003992490 0.0001495592 8.456334e-05
[1121,] 0.0001708586 0.0002161162 5.489353e-05
[1122,] 0.0002476938 0.0001918765 9.636953e-05
[1123,] 0.0001606139 0.0002379376 5.524366e-05
[1124,] 0.0004500309 0.0001484712 9.548874e-05
[1125,] 0.0002763040 0.0001978969 1.090845e-04
[1126,] 0.0002389010 0.0001876579 9.072903e-05
[1127,] 0.0003195452 0.0001812218 1.096282e-04
[1128,] 0.0001590903 0.0002285222 5.223328e-05
[1129,] 0.0002366391 0.0001865829 8.868303e-05
[1130,] 0.0001737953 0.0002039766 6.740310e-05
[1131,] 0.0003517320 0.0001487694 7.629832e-05
[1132,] 0.0001653301 0.0002358513 5.710612e-05
[1133,] 0.0004170200 0.0001496604 9.143997e-05
[1134,] 0.0002606747 0.0001835101 9.423020e-05
[1135,] 0.0004243124 0.0001495583 9.332662e-05
[1136,] 0.0001853453 0.0001976178 5.471157e-05
[1137,] 0.0001715366 0.0002317249 5.883462e-05
[1138,] 0.0001715366 0.0002317249 5.883462e-05
[1139,] 0.0001860956 0.0001970651 5.480654e-05
[1140,] 0.0020895107 0.0001980996 6.971921e-04
[1141,] 0.0002147030 0.0001999462 7.050816e-05
[1142,] 0.0001737994 0.0002251983 5.810859e-05
[1143,] 0.0002316051 0.0001841276 8.444147e-05
[1144,] 0.0001853453 0.0001999310 5.541070e-05
[1145,] 0.0002159733 0.0002053176 7.422221e-05
[1146,] 0.0001846465 0.0001906745 5.232354e-05
[1147,] 0.0001719014 0.0002520981 6.460685e-05
[1148,] 0.0002292740 0.0001783112 7.787409e-05
[1149,] 0.0001820115 0.0001867756 5.030975e-05
[1150,] 0.0015783953 0.0002061004 5.507739e-04
[1151,] 0.0016724782 0.0002068262 5.869168e-04
[1152,] 0.0002351255 0.0001774622 7.870642e-05
[1153,] 0.0001826444 0.0001877074 5.077198e-05
[1154,] 0.0001719014 0.0002497693 6.398011e-05
[1155,] 0.0018169041 0.0002091159 6.471684e-04
[1156,] 0.0002351255 0.0001764972 7.772053e-05
[1157,] 0.0001855589 0.0001865126 5.132901e-05
[1158,] 0.0001723876 0.0002476032 6.363720e-05
[1159,] 0.0001723876 0.0002476032 6.363720e-05
[1160,] 0.0001788877 0.0001885200 4.979103e-05
[1161,] 0.0002080541 0.0001789917 7.123137e-05
[1162,] 0.0001710372 0.0002340280 5.930753e-05
[1163,] 0.0001796180 0.0001951166 5.194674e-05
[1164,] 0.0018169041 0.0002145936 6.683284e-04
[1165,] 0.0017026217 0.0002145936 6.253490e-04
[1166,] 0.0001803587 0.0001817548 4.826642e-05
[1167,] 0.0001983697 0.0002332290 6.703256e-05
[1168,] 0.0002830250 0.0001781848 9.261321e-05
[1169,] 0.0001908148 0.0001963075 5.616422e-05
[1170,] 0.0015172659 0.0002088735 5.376019e-04
[1171,] 0.0001792177 0.0002276704 6.067376e-05
[1172,] 0.0001745360 0.0001970484 5.064880e-05
[1173,] 0.0008949166 0.0002345719 3.618598e-04
[1174,] 0.0001689600 0.0002973385 7.371646e-05
[1175,] 0.0001751082 0.0002683582 7.079745e-05
[1176,] 0.0001798440 0.0001829821 6.310660e-05
[1177,] 0.0001823124 0.0001901135 6.752867e-05
[1178,] 0.0001721492 0.0002508949 6.450256e-05
[1179,] 0.0001953475 0.0004481458 1.417927e-04
[1180,] 0.0001840331 0.0002030128 7.466349e-05
[1181,] 0.0001687712 0.0002597533 6.510703e-05
[1182,] 0.0001952903 0.0004683501 1.501564e-04
[1183,] 0.0001745875 0.0001962817 6.667598e-05
[1184,] 0.0001682218 0.0002496899 6.218623e-05
[1185,] 0.0001519774 0.0001826713 4.300533e-05
[1186,] 0.0001694850 0.0002382961 5.981478e-05
[1187,] 0.0001773606 0.0002359890 6.231524e-05
[1188,] 0.0001770537 0.0002341684 6.166891e-05
[1189,] 0.0001773606 0.0002320767 6.121491e-05
[1190,] 0.0001934873 0.0004940119 1.433249e-04
[1191,] 0.0001935465 0.0005001910 1.436441e-04
[1192,] 0.0001748198 0.0002415897 6.265099e-05
[1193,] 0.0001752151 0.0002337960 6.066986e-05
[1194,] 0.0002209382 0.0002146947 7.135482e-05
[1195,] 0.0001728885 0.0002647024 6.789761e-05
[1196,] 0.0001640765 0.0002702388 6.385267e-05
[1197,] 0.0001657046 0.0002581445 6.195651e-05
[1198,] 0.0001650076 0.0002641395 6.299407e-05
[1199,] 0.0001853669 0.0001692227 4.613983e-05
[1200,] 0.0001641534 0.0002681776 6.329592e-05
[1201,] 0.0002150611 0.0002394618 7.597566e-05
[1202,] 0.0002812121 0.0002492044 1.138041e-04
[1203,] 0.0003043010 0.0005306319 2.679118e-04
[1204,] 0.0002851123 0.0004822039 2.274856e-04
[1205,] 0.0002014956 0.0001949078 5.756143e-05
[1206,] 0.0002212679 0.0002344358 7.707083e-05
[1207,] 0.0002159213 0.0002191035 7.536757e-05
[1208,] 0.0002940164 0.0001763152 7.531501e-05
[1209,] 0.0004356904 0.0001754492 1.125271e-04
[1210,] 0.0002101231 0.0002060741 6.442265e-05
[1211,] 0.0003146970 0.0005262143 2.602936e-04
[1212,] 0.0002989179 0.0005722705 2.649107e-04
[1213,] 0.0003080644 0.0005291435 2.550882e-04
[1214,] 0.0002796749 0.0005781991 2.473324e-04
[1215,] 0.0003043798 0.0006305475 2.939671e-04
[1216,] 0.0003009330 0.0007608578 3.436882e-04
[1217,] 0.0002189825 0.0003773379 1.292761e-04
[1218,] 0.0001974387 0.0003931506 1.191876e-04
[1219,] 0.0002308900 0.0005691289 1.928817e-04
[1220,] 0.0002107372 0.0001848291 5.649054e-05
[1221,] 0.0002645707 0.0006355712 2.496029e-04
[1222,] 0.0002677750 0.0006259701 2.498933e-04
[1223,] 0.0002105241 0.0001850140 5.647167e-05
[1224,] 0.0002213512 0.0002297120 7.333650e-05
[1225,] 0.0002677750 0.0006474187 2.574569e-04
[1226,] 0.0002642676 0.0006377547 2.499342e-04
[1227,] 0.0001689130 0.0006852123 1.552945e-04
[1228,] 0.0001991565 0.0001845166 5.266695e-05
[1229,] 0.0001984104 0.0001841747 5.234122e-05
[1230,] 0.0001609863 0.0007095487 1.505961e-04
[1231,] 0.0001322285 0.0004245896 7.760413e-05
[1232,] 0.0001625312 0.0007408397 1.584971e-04
[1233,] 0.0001638381 0.0007448636 1.608692e-04
[1234,] 0.0001913545 0.0008133845 2.115533e-04
[1235,] 0.0001970067 0.0001844278 5.198886e-05
[1236,] 0.0001870951 0.0007985421 2.025306e-04
[1237,] 0.0002492246 0.0002210525 7.919202e-05
[1238,] 0.0001870951 0.0008158983 2.063639e-04
[1239,] 0.0001888366 0.0008247585 2.107029e-04
[1240,] 0.0001888366 0.0008294489 2.117476e-04
[1241,] 0.0002004381 0.0008341736 2.287742e-04
[1242,] 0.0001888366 0.0008384988 2.137608e-04
[1243,] 0.0001906122 0.0008878511 2.272826e-04
[1244,] 0.0001888366 0.0008878511 2.246772e-04
[1245,] 0.0001470141 0.0004829976 1.002506e-04
[1246,] 0.0001497805 0.0004886974 1.036317e-04
[1247,] 0.0001965601 0.0009163626 2.428290e-04
[1248,] 0.0002010665 0.0009218052 2.509021e-04
[1249,] 0.0001965601 0.0009142391 2.420960e-04
[1250,] 0.0001946690 0.0008888322 2.334289e-04
[1251,] 0.0002004381 0.0008493948 2.334807e-04
[1252,] 0.0001984739 0.0008289891 2.257629e-04
[1253,] 0.0002024406 0.0008302889 2.316487e-04
[1254,] 0.0002004381 0.0008399945 2.312122e-04
[1255,] 0.0001963567 0.0008211583 2.210485e-04
[1256,] 0.0001820155 0.0008543724 2.087441e-04
[1257,] 0.0001516441 0.0005138481 1.101877e-04
[1258,] 0.0001926208 0.0007986813 2.107376e-04
[1259,] 0.0001926208 0.0007945296 2.097776e-04
[1260,] 0.0001926208 0.0007899948 2.087282e-04
[1261,] 0.0001926208 0.0007769914 2.057142e-04
[1262,] 0.0001908063 0.0007854934 2.052982e-04
[1263,] 0.0001779919 0.0008444541 2.010205e-04
[1264,] 0.0001842670 0.0008153198 2.033495e-04
[1265,] 0.0001842670 0.0008430942 2.093797e-04
[1266,] 0.0001996619 0.0001869722 5.350043e-05
[1267,] 0.0001810693 0.0008188265 1.995367e-04
[1268,] 0.0001585803 0.0004609500 1.054758e-04
[1269,] 0.0001821168 0.0008176115 2.006356e-04
[1270,] 0.0003103713 0.0001805917 8.047701e-05
[1271,] 0.0001766915 0.0003069043 8.297322e-05
[1272,] 0.0001609407 0.0002474946 5.931395e-05
[1273,] 0.0001967162 0.0001801976 6.302739e-05
[1274,] 0.0003489558 0.0003005000 2.651182e-04
[1275,] 0.0002306081 0.0002231366 8.546643e-05
[1276,] 0.0006260177 0.0002287527 2.035855e-04
[1277,] 0.0003291727 0.0002256753 1.143656e-04
[1278,] 0.0002059361 0.0002799004 8.797553e-05
[1279,] 0.0002077095 0.0001828279 5.620826e-05
[1280,] 0.0004671694 0.0002776475 3.313400e-04
[1281,] 0.0002159458 0.0004227257 1.439251e-04
[1282,] 0.0004741135 0.0002755368 3.325847e-04
[1283,] 0.0005590931 0.0002718976 3.902560e-04
[1284,] 0.0005083236 0.0002803088 3.706128e-04
[1285,] 0.0001828343 0.0001850180 5.155467e-05
[1286,] 0.0002263873 0.0003101641 1.078763e-04
[1287,] 0.0004868664 0.0002742878 3.392599e-04
[1288,] 0.0001995764 0.0001941094 5.575891e-05
[1289,] 0.0004971485 0.0001876342 1.433871e-04
[1290,] 0.0001242305 0.0001643725 3.686057e-05
[1291,] 0.0005016730 0.0002719145 3.453791e-04
[1292,] 0.0005016730 0.0002723326 3.463264e-04
[1293,] 0.0002494540 0.0001852140 6.629855e-05
[1294,] 0.0002542968 0.0001849769 6.762533e-05
[1295,] 0.0004635423 0.0001881094 1.339839e-04
[1296,] 0.0002393048 0.0001850440 6.322119e-05
[1297,] 0.0002410182 0.0001851906 6.355357e-05
[1298,] 0.0002375333 0.0001849086 6.254490e-05
[1299,] 0.0002240909 0.0002972605 1.025564e-04
[1300,] 0.0002074133 0.0002161778 7.085506e-05
[1301,] 0.0001824755 0.0002221563 5.769573e-05
[1302,] 0.0001973569 0.0002048627 5.767361e-05
[1303,] 0.0001973569 0.0002067029 5.819084e-05
[1304,] 0.0022677783 0.0002396281 1.161127e-03
[1305,] 0.0002391277 0.0002278112 9.102502e-05
[1306,] 0.0020241699 0.0002546050 1.214919e-03
[1307,] 0.0003824126 0.0001826606 1.040048e-04
[1308,] 0.0001974223 0.0002078000 5.858589e-05
[1309,] 0.0003790860 0.0001805440 1.005000e-04
[1310,] 0.0001735890 0.0003182948 8.133836e-05
[1311,] 0.0001446487 0.0001659601 4.726602e-05
[1312,] 0.0001206293 0.0001902568 3.643484e-05
[1313,] 0.0001592073 0.0003139216 1.009403e-04
[1314,] 0.0001608056 0.0001731058 5.583787e-05
[1315,] 0.0001475180 0.0001522274 4.247882e-05
[1316,] 0.0001475180 0.0001520006 4.236449e-05
[1317,] 0.0003182262 0.0002954636 2.280650e-04
[1318,] 0.0001472067 0.0001504890 4.177651e-05
[1319,] 0.0001462859 0.0001487575 4.059975e-05
[1320,] 0.0002044284 0.0002878522 9.243017e-05
[1321,] 0.0002063995 0.0001484791 5.355522e-05
[1322,] 0.0001698960 0.0001562151 5.050769e-05
[1323,] 0.0001445027 0.0001477607 3.978451e-05
[1324,] 0.0001205575 0.0001761623 3.544205e-05
[1325,] 0.0001204970 0.0001818394 3.588178e-05
[1326,] 0.0001204100 0.0001808853 3.589413e-05
[1327,] 0.0001975238 0.0001803270 5.096748e-05
[1328,] 0.0001472067 0.0001483990 4.061139e-05
[1329,] 0.0003218715 0.0002956446 2.314063e-04
[1330,] 0.0003218715 0.0002959890 2.318030e-04
[1331,] 0.0001427953 0.0001477326 3.916707e-05
[1332,] 0.0001972207 0.0001798062 5.062849e-05
[1333,] 0.0001454874 0.0001469868 3.819045e-05
[1334,] 0.0001440464 0.0001480591 3.955882e-05
[1335,] 0.0001448866 0.0001471156 3.919445e-05
[1336,] 0.0001448866 0.0001474158 3.937803e-05
[1337,] 0.0001975881 0.0001808033 5.114163e-05
[1338,] 0.0001972600 0.0001803953 5.082417e-05
[1339,] 0.0001296925 0.0001542698 3.757714e-05
[1340,] 0.0003339570 0.0002889013 2.343130e-04
[1341,] 0.0003359768 0.0002866383 2.333313e-04
[1342,] 0.0001764496 0.0002396323 6.350468e-05
[1343,] 0.0003562082 0.0002559332 1.502840e-04
[1344,] 0.0001757401 0.0002762969 7.348960e-05
[1345,] 0.0001757401 0.0002762969 7.348960e-05
[1346,] 0.0001757401 0.0002762969 7.348960e-05
[1347,] 0.0001757401 0.0002762969 7.348960e-05
[1348,] 0.0001780560 0.0002748892 7.429900e-05
[1349,] 0.0001780560 0.0002762969 7.469674e-05
[1350,] 0.0001741937 0.0002777177 7.303614e-05
[1351,] 0.0001772367 0.0002748892 7.384502e-05
[1352,] 0.0001772367 0.0002734944 7.345371e-05
[1353,] 0.0001670921 0.0002661659 6.640450e-05
[1354,] 0.0003444714 0.0002794566 2.314165e-04
[1355,] 0.0001797139 0.0002593457 7.070708e-05
[1356,] 0.0003444714 0.0002778796 2.293508e-04
[1357,] 0.0002166377 0.0002355439 7.427170e-05
[1358,] 0.0001773263 0.0002535955 6.793692e-05
[1359,] 0.0001291610 0.0005931446 9.801465e-05
[1360,] 0.0001734508 0.0002619693 6.839105e-05
[1361,] 0.0003470930 0.0002360108 1.326730e-04
[1362,] 0.0001797139 0.0002568777 7.000037e-05
[1363,] 0.0001797139 0.0002556476 6.964809e-05
[1364,] 0.0003601209 0.0002863819 2.542568e-04
[1365,] 0.0001797139 0.0002556476 6.964809e-05
[1366,] 0.0001805618 0.0002570032 7.044444e-05
[1367,] 0.0001719830 0.0002605094 6.727660e-05
[1368,] 0.0001712663 0.0002605094 6.692621e-05
[1369,] 0.0003470930 0.0002331326 1.308141e-04
[1370,] 0.0001525968 0.0003906189 8.490453e-05
[1371,] 0.0001719830 0.0002629417 6.793138e-05
[1372,] 0.0001790061 0.0002544287 6.892421e-05
[1373,] 0.0003401668 0.0002972483 2.507254e-04
[1374,] 0.0003358629 0.0002889495 2.362438e-04
[1375,] 0.0002144469 0.0001693351 5.191597e-05
[1376,] 0.0001802996 0.0001983763 6.439540e-05
[1377,] 0.0001823864 0.0001696789 4.547436e-05
[1378,] 0.0002181321 0.0001798592 5.836668e-05
[1379,] 0.0002201549 0.0001771620 5.788078e-05
[1380,] 0.0002430747 0.0002224042 1.053082e-04
[1381,] 0.0002156164 0.0001716208 5.443069e-05
[1382,] 0.0003578034 0.0002748341 2.348304e-04
[1383,] 0.0003784730 0.0002703107 2.444342e-04
[1384,] 0.0003024142 0.0002873767 2.051207e-04
[1385,] 0.0001474217 0.0002434354 5.143048e-05
[1386,] 0.0002983152 0.0002880322 2.022157e-04
[1387,] 0.0002364935 0.0001660836 5.766840e-05
[1388,] 0.0001326409 0.0001896995 4.125220e-05
[1389,] 0.0002926230 0.0002846834 1.940225e-04
[1390,] 0.0002872818 0.0002868527 1.911981e-04
[1391,] 0.0003702822 0.0002689333 2.360437e-04
[1392,] 0.0002908672 0.0002888203 1.963283e-04
[1393,] 0.0002412290 0.0001639053 5.780577e-05
[1394,] 0.0002364935 0.0001653779 5.732988e-05
[1395,] 0.0001716036 0.0001873622 4.729816e-05
[1396,] 0.0002121143 0.0001886592 6.076887e-05
[1397,] 0.0001666326 0.0001950281 4.768765e-05
[1398,] 0.0001771936 0.0001836204 4.797377e-05
[1399,] 0.0002058479 0.0002277448 6.695464e-05
[1400,] 0.0002098977 0.0001854943 6.156799e-05
[1401,] 0.0001789940 0.0002433710 6.499326e-05
[1402,] 0.0001789940 0.0002445701 6.535708e-05
[1403,] 0.0001796215 0.0002561609 6.809406e-05
[1404,] 0.0001789940 0.0002478697 6.624253e-05
[1405,] 0.0001985052 0.0002032516 5.916001e-05
[1406,] 0.0001531274 0.0002502289 5.599108e-05
[1407,] 0.0002017085 0.0001776131 5.409875e-05
[1408,] 0.0001497842 0.0002339103 5.140519e-05
[1409,] 0.0002024902 0.0001701018 5.202270e-05
[1410,] 0.0001758630 0.0002225227 5.737279e-05
[1411,] 0.0001975401 0.0001820836 5.590123e-05
[1412,] 0.0004250274 0.0002100075 1.386030e-04
[1413,] 0.0001825318 0.0002558473 6.900978e-05
[1414,] 0.0002051453 0.0002329445 7.208889e-05
[1415,] 0.0001379581 0.0002261225 5.071197e-05
[1416,] 0.0003515069 0.0002121702 1.193401e-04
[1417,] 0.0001936158 0.0001749986 5.058783e-05
[1418,] 0.0004649154 0.0002550989 1.962806e-04
[1419,] 0.0003905447 0.0001973811 1.137541e-04
[1420,] 0.0001585517 0.0002183500 5.113601e-05
[1421,] 0.0005433877 0.0002274273 2.009071e-04
[1422,] 0.0001746784 0.0002115631 5.371195e-05
[1423,] 0.0001969340 0.0001781831 5.418775e-05
[1424,] 0.0001912881 0.0002674062 7.598514e-05
[1425,] 0.0002086372 0.0002348412 7.420419e-05
[1426,] 0.0001760254 0.0002162613 5.560990e-05
[1427,] 0.0004876287 0.0002520906 2.040413e-04
[1428,] 0.0001340780 0.0002172962 4.100562e-05
[1429,] 0.0001267711 0.0002626716 4.699947e-05
[1430,] 0.0001931986 0.0002015665 5.846306e-05
[1431,] 0.0002358281 0.0001722596 5.841161e-05
[1432,] 0.0002383136 0.0002922502 1.437518e-04
[1433,] 0.0001966723 0.0003271354 1.005023e-04
[1434,] 0.0002547476 0.0002196736 8.525032e-05
[1435,] 0.0001918270 0.0002278533 7.441402e-05
[1436,] 0.0002001263 0.0003123807 9.769719e-05
[1437,] 0.0001402865 0.0002923928 5.991989e-05
[1438,] 0.0001395379 0.0002939875 5.985551e-05
[1439,] 0.0001402865 0.0002956585 6.060102e-05
[1440,] 0.0002473268 0.0002104756 7.809155e-05
[1441,] 0.0001375073 0.0002504997 4.994061e-05
[1442,] 0.0002398934 0.0002087881 7.476876e-05
[1443,] 0.0001356881 0.0003230734 6.395499e-05
[1444,] 0.0001344582 0.0001807857 4.106545e-05
[1445,] 0.0001432527 0.0001990562 4.865655e-05
[1446,] 0.0002085773 0.0003612840 1.569879e-04
[1447,] 0.0001496006 0.0002028607 5.266868e-05
[1448,] 0.0002473792 0.0001934671 6.922095e-05
[1449,] 0.0001424224 0.0001924201 3.919385e-05
[1450,] 0.0001288182 0.0001720377 3.589721e-05
[1451,] 0.0001975204 0.0002012421 5.740087e-05
[1452,] 0.0002500449 0.0001939344 7.030642e-05
[1453,] 0.0002090540 0.0003390771 1.485365e-04
[1454,] 0.0001918724 0.0001860813 5.506198e-05
[1455,] 0.0002000040 0.0001858863 5.561350e-05
[1456,] 0.0002271509 0.0001921302 6.270910e-05
[1457,] 0.0002572733 0.0001935108 7.213095e-05
[1458,] 0.0002544744 0.0001936307 7.138526e-05
[1459,] 0.0002527607 0.0001935108 7.077856e-05
[1460,] 0.0001704165 0.0002136660 6.524198e-05
[1461,] 0.0002490310 0.0001937934 6.982596e-05
[1462,] 0.0002490310 0.0001937934 6.982596e-05
[1463,] 0.0002490310 0.0001938569 6.986714e-05
[1464,] 0.0002544744 0.0001935108 7.130476e-05
[1465,] 0.0002213152 0.0001931502 6.127835e-05
[1466,] 0.0001463358 0.0001940614 4.640639e-05
[1467,] 0.0002071932 0.0001942562 5.773559e-05
[1468,] 0.0001435555 0.0001825032 3.738933e-05
[1469,] 0.0001480487 0.0001948182 4.748781e-05
[1470,] 0.0001417690 0.0001830061 3.700279e-05
[1471,] 0.0001443687 0.0001876731 3.883300e-05
[1472,] 0.0001470817 0.0001945993 4.665032e-05
[1473,] 0.0001494554 0.0001947758 4.756189e-05
[1474,] 0.0001415283 0.0001950197 4.490928e-05
[1475,] 0.0001308348 0.0001851739 4.335774e-05
[1476,] 0.0002503699 0.0005095265 3.088653e-04
[1477,] 0.0003009903 0.0002204793 1.176700e-04
[1478,] 0.0002487246 0.0002305337 8.343483e-05
[1479,] 0.0002443156 0.0002304530 1.016981e-04
[1480,] 0.0002255264 0.0002602288 9.295354e-05
[1481,] 0.0002085515 0.0001977097 5.995146e-05
[1482,] 0.0001893058 0.0001960950 5.306604e-05
[1483,] 0.0002129224 0.0001944507 6.000772e-05
[1484,] 0.0002072679 0.0001980657 5.966251e-05
[1485,] 0.0003453377 0.0002099105 1.126430e-04
[1486,] 0.0002032643 0.0001961799 5.762604e-05
[1487,] 0.0002034478 0.0001974113 5.817830e-05
[1488,] 0.0002063716 0.0001965248 5.889831e-05
[1489,] 0.0002102494 0.0001967661 6.035436e-05
[1490,] 0.0003775695 0.0002081181 1.225584e-04
[1491,] 0.0002095469 0.0001951618 5.942992e-05
[1492,] 0.0002079416 0.0001954264 5.904892e-05
[1493,] 0.0002069204 0.0001953123 5.865360e-05
[1494,] 0.0002066636 0.0001953691 5.859317e-05
[1495,] 0.0002051901 0.0001953123 5.807214e-05
[1496,] 0.0002044916 0.0001953691 5.786193e-05
[1497,] 0.0003647199 0.0002072215 1.173405e-04
[1498,] 0.0002061562 0.0001950988 5.832875e-05
[1499,] 0.0002059306 0.0001949323 5.817763e-05
[1500,] 0.0003385707 0.0002091694 1.099507e-04
[1501,] 0.0002047066 0.0001949977 5.782442e-05
[1502,] 0.0002786484 0.0002170357 8.606287e-05
[1503,] 0.0002024570 0.0001961158 5.750972e-05
[1504,] 0.0002024514 0.0001943411 5.680815e-05
[1505,] 0.0002037551 0.0001943384 5.723364e-05
[1506,] 0.0003425165 0.0002074428 1.101729e-04
[1507,] 0.0002035244 0.0001945016 5.722898e-05
[1508,] 0.0002028964 0.0001946098 5.704708e-05
[1509,] 0.0002018199 0.0001945568 5.666374e-05
[1510,] 0.0002043442 0.0001961817 5.821154e-05
[1511,] 0.0002800986 0.0002097070 9.045309e-05
[1512,] 0.0001984723 0.0001967824 5.645533e-05
[1513,] 0.0002019163 0.0002293145 6.605593e-05
[1514,] 0.0001996436 0.0001976519 5.718056e-05
[1515,] 0.0001992130 0.0001980277 5.718234e-05
[1516,] 0.0001987906 0.0001981161 5.706340e-05
[1517,] 0.0001368514 0.0002497021 5.972862e-05
[1518,] 0.0001992130 0.0001986507 5.741013e-05
[1519,] 0.0002862070 0.0002083545 9.175077e-05
[1520,] 0.0001992130 0.0001980277 5.718234e-05
[1521,] 0.0001994273 0.0001980277 5.725892e-05
[1522,] 0.0002846091 0.0002115856 9.323995e-05
[1523,] 0.0001992130 0.0001981161 5.721478e-05
[1524,] 0.0001992130 0.0001981161 5.721478e-05
[1525,] 0.0002894676 0.0002110035 9.459168e-05
[1526,] 0.0001992130 0.0001982050 5.724741e-05
[1527,] 0.0001992130 0.0001981700 5.724950e-05
[1528,] 0.0001977052 0.0001980794 5.667215e-05
[1529,] 0.0002206066 0.0002305982 7.352239e-05
[1530,] 0.0001992130 0.0001974730 5.699331e-05
[1531,] 0.0001990937 0.0001969545 5.675741e-05
[1532,] 0.0001994273 0.0001975589 5.710122e-05
[1533,] 0.0001996436 0.0001979896 5.733749e-05
[1534,] 0.0001996436 0.0001980794 5.737062e-05
[1535,] 0.0001996436 0.0001971511 5.702587e-05
[1536,] 0.0002906729 0.0002101292 9.448411e-05
[1537,] 0.0001996436 0.0001979004 5.730457e-05
[1538,] 0.0001996436 0.0001978119 5.727184e-05
[1539,] 0.0001994273 0.0001978119 5.719471e-05
[1540,] 0.0001994273 0.0001977240 5.716229e-05
[1541,] 0.0001998619 0.0001977240 5.731700e-05
[1542,] 0.0001994273 0.0001976368 5.713006e-05
[1543,] 0.0001994273 0.0001976368 5.713006e-05
[1544,] 0.0002828869 0.0002098761 9.153213e-05
[1545,] 0.0001992130 0.0001975589 5.702506e-05
[1546,] 0.0001992130 0.0001973878 5.696176e-05
[1547,] 0.0002473292 0.0001844365 6.822481e-05
[1548,] 0.0001986031 0.0001974730 5.677649e-05
[1549,] 0.0002419577 0.0002088282 7.683477e-05
[1550,] 0.0001992130 0.0001975589 5.702506e-05
[1551,] 0.0001987906 0.0001975589 5.687473e-05
[1552,] 0.0002415520 0.0002089702 7.676235e-05
[1553,] 0.0002829118 0.0002098950 9.152730e-05
[1554,] 0.0001996436 0.0001985295 5.753580e-05
[1555,] 0.0001992130 0.0001978119 5.711825e-05
[1556,] 0.0002508322 0.0001839886 6.914871e-05
[1557,] 0.0001990008 0.0001979896 5.710747e-05
[1558,] 0.0001990008 0.0001981700 5.717327e-05
[1559,] 0.0002818899 0.0002107293 9.168973e-05
[1560,] 0.0001990008 0.0001984363 5.727010e-05
[1561,] 0.0002852272 0.0002112825 9.327321e-05
[1562,] 0.0001975889 0.0001972550 5.633290e-05
[1563,] 0.0002419577 0.0002099550 7.738677e-05
[1564,] 0.0002798726 0.0002104304 9.082355e-05
[1565,] 0.0002815137 0.0002110035 9.178606e-05
[1566,] 0.0002862859 0.0002107092 9.328563e-05
[1567,] 0.0001984913 0.0001983438 5.706582e-05
[1568,] 0.0002403881 0.0002095309 7.662607e-05
[1569,] 0.0001984913 0.0001976368 5.680882e-05
[1570,] 0.0002850378 0.0002099380 9.220796e-05
[1571,] 0.0002804969 0.0002105632 9.115641e-05
[1572,] 0.0001982814 0.0001982520 5.695704e-05
[1573,] 0.0001982814 0.0001982520 5.695704e-05
[1574,] 0.0002159783 0.0001990747 6.345260e-05
[1575,] 0.0001986821 0.0001982520 5.710119e-05
[1576,] 0.0002568864 0.0002096936 8.247489e-05
[1577,] 0.0001965014 0.0001983438 5.634579e-05
[1578,] 0.0001986821 0.0001982520 5.710119e-05
[1579,] 0.0001999779 0.0001983438 5.760860e-05
[1580,] 0.0001993125 0.0001982520 5.733608e-05
[1581,] 0.0001948677 0.0001983438 5.575571e-05
[1582,] 0.0001997540 0.0001983438 5.752829e-05
[1583,] 0.0002205765 0.0002006071 6.575497e-05
[1584,] 0.0001472293 0.0001710272 4.005459e-05
[1585,] 0.0002896649 0.0002024081 8.940807e-05
[1586,] 0.0002032834 0.0001982520 5.875294e-05
[1587,] 0.0001993125 0.0001980794 5.727272e-05
[1588,] 0.0001990949 0.0001980794 5.719477e-05
[1589,] 0.0002844890 0.0002115655 9.304593e-05
[1590,] 0.0002072348 0.0001982947 6.014022e-05
[1591,] 0.0003237336 0.0002117090 1.070164e-04
[1592,] 0.0001984753 0.0001982520 5.703508e-05
[1593,] 0.0002676732 0.0002126052 8.773708e-05
[1594,] 0.0002937277 0.0002115876 9.637291e-05
[1595,] 0.0001947731 0.0001979896 5.559917e-05
[1596,] 0.0001961107 0.0001984363 5.624315e-05
[1597,] 0.0002500030 0.0002097085 8.005097e-05
[1598,] 0.0003047878 0.0002104860 9.942735e-05
[1599,] 0.0001949464 0.0001960903 5.500068e-05
[1600,] 0.0001943659 0.0001978942 5.539979e-05
[1601,] 0.0002794527 0.0002088652 8.971895e-05
[1602,] 0.0002829118 0.0002069583 8.959514e-05
[1603,] 0.0001946535 0.0001974437 5.535566e-05
[1604,] 0.0001789481 0.0003837274 1.224928e-04
[1605,] 0.0002513506 0.0002086447 7.994426e-05
[1606,] 0.0002982031 0.0002087055 9.565297e-05
[1607,] 0.0002124005 0.0001860624 5.892975e-05
[1608,] 0.0003095004 0.0002101890 1.009728e-04
[1609,] 0.0002113763 0.0001832224 5.717149e-05
[1610,] 0.0002102475 0.0001847419 5.669387e-05
[1611,] 0.0002127842 0.0001810724 5.694260e-05
[1612,] 0.0002125872 0.0001804079 5.654828e-05
[1613,] 0.0002125906 0.0001813056 5.685710e-05
[1614,] 0.0001904048 0.0001954091 5.447552e-05
[1615,] 0.0001907616 0.0001911748 5.337094e-05
[1616,] 0.0001979023 0.0001977499 5.658413e-05
[1617,] 0.0002749861 0.0002101036 8.872428e-05
```
