## Supplementary material for "Characterization of shared and ancestry-specific signals driving complex traits using multi-ancestry fine-mapping": s2_remaining_snps.pvar

```
##FILTER=<ID=PASS,Description="All filters passed">
##reference=ftp://ftp.1000genomes.ebi.ac.uk//vol1/ftp/technical/reference/phase2_reference_assembly_sequence/hs37d5.fa.gz
##contig=<ID=10,assembly=b37,length=135534747>
##ALT=<ID=CNV,Description="Copy Number Polymorphism">
##ALT=<ID=DEL,Description="Deletion">
##ALT=<ID=DUP,Description="Duplication">
##ALT=<ID=INS:ME:ALU,Description="Insertion of ALU element">
##ALT=<ID=INS:ME:LINE1,Description="Insertion of LINE1 element">
##ALT=<ID=INS:ME:SVA,Description="Insertion of SVA element">
##ALT=<ID=INS:MT,Description="Nuclear Mitochondrial Insertion">
##ALT=<ID=INV,Description="Inversion">
##ALT=<ID=CN0,Description="Copy number allele: 0 copies">
##ALT=<ID=CN1,Description="Copy number allele: 1 copy">
##ALT=<ID=CN2,Description="Copy number allele: 2 copies">
##ALT=<ID=CN3,Description="Copy number allele: 3 copies">
##ALT=<ID=CN4,Description="Copy number allele: 4 copies">
##ALT=<ID=CN5,Description="Copy number allele: 5 copies">
##ALT=<ID=CN6,Description="Copy number allele: 6 copies">
##ALT=<ID=CN7,Description="Copy number allele: 7 copies">
##ALT=<ID=CN8,Description="Copy number allele: 8 copies">
##ALT=<ID=CN9,Description="Copy number allele: 9 copies">
##ALT=<ID=CN10,Description="Copy number allele: 10 copies">
##ALT=<ID=CN11,Description="Copy number allele: 11 copies">
##ALT=<ID=CN12,Description="Copy number allele: 12 copies">
##ALT=<ID=CN13,Description="Copy number allele: 13 copies">
##ALT=<ID=CN14,Description="Copy number allele: 14 copies">
##ALT=<ID=CN15,Description="Copy number allele: 15 copies">
##ALT=<ID=CN16,Description="Copy number allele: 16 copies">
##ALT=<ID=CN17,Description="Copy number allele: 17 copies">
##ALT=<ID=CN18,Description="Copy number allele: 18 copies">
##ALT=<ID=CN19,Description="Copy number allele: 19 copies">
##ALT=<ID=CN20,Description="Copy number allele: 20 copies">
##ALT=<ID=CN21,Description="Copy number allele: 21 copies">
##ALT=<ID=CN22,Description="Copy number allele: 22 copies">
##ALT=<ID=CN23,Description="Copy number allele: 23 copies">
##ALT=<ID=CN24,Description="Copy number allele: 24 copies">
##ALT=<ID=CN25,Description="Copy number allele: 25 copies">
##ALT=<ID=CN26,Description="Copy number allele: 26 copies">
##ALT=<ID=CN27,Description="Copy number allele: 27 copies">
##ALT=<ID=CN28,Description="Copy number allele: 28 copies">
##ALT=<ID=CN29,Description="Copy number allele: 29 copies">
##ALT=<ID=CN30,Description="Copy number allele: 30 copies">
##ALT=<ID=CN31,Description="Copy number allele: 31 copies">
##ALT=<ID=CN32,Description="Copy number allele: 32 copies">
##ALT=<ID=CN33,Description="Copy number allele: 33 copies">
##ALT=<ID=CN34,Description="Copy number allele: 34 copies">
##ALT=<ID=CN35,Description="Copy number allele: 35 copies">
##ALT=<ID=CN36,Description="Copy number allele: 36 copies">
##ALT=<ID=CN37,Description="Copy number allele: 37 copies">
##ALT=<ID=CN38,Description="Copy number allele: 38 copies">
##ALT=<ID=CN39,Description="Copy number allele: 39 copies">
##ALT=<ID=CN40,Description="Copy number allele: 40 copies">
##ALT=<ID=CN41,Description="Copy number allele: 41 copies">
##ALT=<ID=CN42,Description="Copy number allele: 42 copies">
##ALT=<ID=CN43,Description="Copy number allele: 43 copies">
##ALT=<ID=CN44,Description="Copy number allele: 44 copies">
##ALT=<ID=CN45,Description="Copy number allele: 45 copies">
##ALT=<ID=CN46,Description="Copy number allele: 46 copies">
##ALT=<ID=CN47,Description="Copy number allele: 47 copies">
##ALT=<ID=CN48,Description="Copy number allele: 48 copies">
##ALT=<ID=CN49,Description="Copy number allele: 49 copies">
##ALT=<ID=CN50,Description="Copy number allele: 50 copies">
##ALT=<ID=CN51,Description="Copy number allele: 51 copies">
##ALT=<ID=CN52,Description="Copy number allele: 52 copies">
##ALT=<ID=CN53,Description="Copy number allele: 53 copies">
##ALT=<ID=CN54,Description="Copy number allele: 54 copies">
##ALT=<ID=CN55,Description="Copy number allele: 55 copies">
##ALT=<ID=CN56,Description="Copy number allele: 56 copies">
##ALT=<ID=CN57,Description="Copy number allele: 57 copies">
##ALT=<ID=CN58,Description="Copy number allele: 58 copies">
##ALT=<ID=CN59,Description="Copy number allele: 59 copies">
##ALT=<ID=CN60,Description="Copy number allele: 60 copies">
##ALT=<ID=CN61,Description="Copy number allele: 61 copies">
##ALT=<ID=CN62,Description="Copy number allele: 62 copies">
##ALT=<ID=CN63,Description="Copy number allele: 63 copies">
##ALT=<ID=CN64,Description="Copy number allele: 64 copies">
##ALT=<ID=CN65,Description="Copy number allele: 65 copies">
##ALT=<ID=CN66,Description="Copy number allele: 66 copies">
##ALT=<ID=CN67,Description="Copy number allele: 67 copies">
##ALT=<ID=CN68,Description="Copy number allele: 68 copies">
##ALT=<ID=CN69,Description="Copy number allele: 69 copies">
##ALT=<ID=CN70,Description="Copy number allele: 70 copies">
##ALT=<ID=CN71,Description="Copy number allele: 71 copies">
##ALT=<ID=CN72,Description="Copy number allele: 72 copies">
##ALT=<ID=CN73,Description="Copy number allele: 73 copies">
##ALT=<ID=CN74,Description="Copy number allele: 74 copies">
##ALT=<ID=CN75,Description="Copy number allele: 75 copies">
##ALT=<ID=CN76,Description="Copy number allele: 76 copies">
##ALT=<ID=CN77,Description="Copy number allele: 77 copies">
##ALT=<ID=CN78,Description="Copy number allele: 78 copies">
##ALT=<ID=CN79,Description="Copy number allele: 79 copies">
##ALT=<ID=CN80,Description="Copy number allele: 80 copies">
##ALT=<ID=CN81,Description="Copy number allele: 81 copies">
##ALT=<ID=CN82,Description="Copy number allele: 82 copies">
##ALT=<ID=CN83,Description="Copy number allele: 83 copies">
##ALT=<ID=CN84,Description="Copy number allele: 84 copies">
##ALT=<ID=CN85,Description="Copy number allele: 85 copies">
##ALT=<ID=CN86,Description="Copy number allele: 86 copies">
##ALT=<ID=CN87,Description="Copy number allele: 87 copies">
##ALT=<ID=CN88,Description="Copy number allele: 88 copies">
##ALT=<ID=CN89,Description="Copy number allele: 89 copies">
##ALT=<ID=CN90,Description="Copy number allele: 90 copies">
##ALT=<ID=CN91,Description="Copy number allele: 91 copies">
##ALT=<ID=CN92,Description="Copy number allele: 92 copies">
##ALT=<ID=CN93,Description="Copy number allele: 93 copies">
##ALT=<ID=CN94,Description="Copy number allele: 94 copies">
##ALT=<ID=CN95,Description="Copy number allele: 95 copies">
##ALT=<ID=CN96,Description="Copy number allele: 96 copies">
##ALT=<ID=CN97,Description="Copy number allele: 97 copies">
##ALT=<ID=CN98,Description="Copy number allele: 98 copies">
##ALT=<ID=CN99,Description="Copy number allele: 99 copies">
##ALT=<ID=CN100,Description="Copy number allele: 100 copies">
##ALT=<ID=CN101,Description="Copy number allele: 101 copies">
##ALT=<ID=CN102,Description="Copy number allele: 102 copies">
##ALT=<ID=CN103,Description="Copy number allele: 103 copies">
##ALT=<ID=CN104,Description="Copy number allele: 104 copies">
##ALT=<ID=CN105,Description="Copy number allele: 105 copies">
##ALT=<ID=CN106,Description="Copy number allele: 106 copies">
##ALT=<ID=CN107,Description="Copy number allele: 107 copies">
##ALT=<ID=CN108,Description="Copy number allele: 108 copies">
##ALT=<ID=CN109,Description="Copy number allele: 109 copies">
##ALT=<ID=CN110,Description="Copy number allele: 110 copies">
##ALT=<ID=CN111,Description="Copy number allele: 111 copies">
##ALT=<ID=CN112,Description="Copy number allele: 112 copies">
##ALT=<ID=CN113,Description="Copy number allele: 113 copies">
##ALT=<ID=CN114,Description="Copy number allele: 114 copies">
##ALT=<ID=CN115,Description="Copy number allele: 115 copies">
##ALT=<ID=CN116,Description="Copy number allele: 116 copies">
##ALT=<ID=CN117,Description="Copy number allele: 117 copies">
##ALT=<ID=CN118,Description="Copy number allele: 118 copies">
##ALT=<ID=CN119,Description="Copy number allele: 119 copies">
##ALT=<ID=CN120,Description="Copy number allele: 120 copies">
##ALT=<ID=CN121,Description="Copy number allele: 121 copies">
##ALT=<ID=CN122,Description="Copy number allele: 122 copies">
##ALT=<ID=CN123,Description="Copy number allele: 123 copies">
##ALT=<ID=CN124,Description="Copy number allele: 124 copies">
##INFO=<ID=CIEND,Number=2,Type=Integer,Description="Confidence interval around END for imprecise variants">
##INFO=<ID=CIPOS,Number=2,Type=Integer,Description="Confidence interval around POS for imprecise variants">
##INFO=<ID=CS,Number=1,Type=String,Description="Source call set.">
##INFO=<ID=END,Number=1,Type=Integer,Description="End coordinate of this variant">
##INFO=<ID=IMPRECISE,Number=0,Type=Flag,Description="Imprecise structural variation">
##INFO=<ID=MC,Number=.,Type=String,Description="Merged calls.">
##INFO=<ID=MEINFO,Number=4,Type=String,Description="Mobile element info of the form NAME,START,END<POLARITY; If there is only 5' OR 3' support for this call, will be NULL NULL for START and END">
##INFO=<ID=MEND,Number=1,Type=Integer,Description="Mitochondrial end coordinate of inserted sequence">
##INFO=<ID=MLEN,Number=1,Type=Integer,Description="Estimated length of mitochondrial insert">
##INFO=<ID=MSTART,Number=1,Type=Integer,Description="Mitochondrial start coordinate of inserted sequence">
##INFO=<ID=SVLEN,Number=.,Type=Integer,Description="SV length. It is only calculated for structural variation MEIs. For other types of SVs; one may calculate the SV length by INFO:END-START+1, or by finding the difference between lengthes of REF and ALT alleles">
##INFO=<ID=SVTYPE,Number=1,Type=String,Description="Type of structural variant">
##INFO=<ID=TSD,Number=1,Type=String,Description="Precise Target Site Duplication for bases, if unknown, value will be NULL">
##INFO=<ID=AC,Number=A,Type=Integer,Description="Total number of alternate alleles in called genotypes">
##INFO=<ID=AF,Number=A,Type=Float,Description="Estimated allele frequency in the range (0,1)">
##INFO=<ID=NS,Number=1,Type=Integer,Description="Number of samples with data">
##INFO=<ID=AN,Number=1,Type=Integer,Description="Total number of alleles in called genotypes">
##INFO=<ID=EAS_AF,Number=A,Type=Float,Description="Allele frequency in the EAS populations calculated from AC and AN, in the range (0,1)">
##INFO=<ID=EUR_AF,Number=A,Type=Float,Description="Allele frequency in the EUR populations calculated from AC and AN, in the range (0,1)">
##INFO=<ID=AFR_AF,Number=A,Type=Float,Description="Allele frequency in the AFR populations calculated from AC and AN, in the range (0,1)">
##INFO=<ID=AMR_AF,Number=A,Type=Float,Description="Allele frequency in the AMR populations calculated from AC and AN, in the range (0,1)">
##INFO=<ID=SAS_AF,Number=A,Type=Float,Description="Allele frequency in the SAS populations calculated from AC and AN, in the range (0,1)">
##INFO=<ID=DP,Number=1,Type=Integer,Description="Total read depth; only low coverage data were counted towards the DP, exome data were not used">
##INFO=<ID=AA,Number=1,Type=String,Description="Ancestral Allele. Format: AA|REF|ALT|IndelType. AA: Ancestral allele, REF:Reference Allele, ALT:Alternate Allele, IndelType:Type of Indel (REF, ALT and IndelType are only defined for indels)">
##INFO=<ID=VT,Number=.,Type=String,Description="indicates what type of variant the line represents">
##INFO=<ID=EX_TARGET,Number=0,Type=Flag,Description="indicates whether a variant is within the exon pull down target boundaries">
##INFO=<ID=MULTI_ALLELIC,Number=0,Type=Flag,Description="indicates whether a site is multi-allelic">
#CHROM	POS	ID	REF	ALT	QUAL	FILTER	INFO
10	92289652	rs1274382	G	T	100	PASS	AC=426;AF=0.0850639;AN=5008;NS=2504;DP=16394;EAS_AF=0.1667;AMR_AF=0.062;AFR_AF=0.0151;EUR_AF=0.1223;SAS_AF=0.0736;AA=G|||;VT=SNP
10	92289999	rs1274383	C	T	100	PASS	AC=427;AF=0.0852636;AN=5008;NS=2504;DP=16796;EAS_AF=0.1667;AMR_AF=0.062;AFR_AF=0.0159;EUR_AF=0.1223;SAS_AF=0.0736;AA=-|||;VT=SNP
10	92290956	rs1274384	G	C	100	PASS	AC=423;AF=0.0844649;AN=5008;NS=2504;DP=16821;EAS_AF=0.1677;AMR_AF=0.062;AFR_AF=0.0151;EUR_AF=0.1223;SAS_AF=0.0695;AA=G|||;VT=SNP
10	92291050	rs2252733	G	C	100	PASS	AC=1546;AF=0.308706;AN=5008;NS=2504;DP=14713;EAS_AF=0.1716;AMR_AF=0.4035;AFR_AF=0.264;EUR_AF=0.4672;SAS_AF=0.2802;AA=C|||;VT=SNP
10	92292430	rs1274385	A	G	100	PASS	AC=499;AF=0.0996406;AN=5008;NS=2504;DP=18749;EAS_AF=0.1647;AMR_AF=0.0648;AFR_AF=0.0734;EUR_AF=0.1223;SAS_AF=0.0695;AA=a|||;VT=SNP
10	92292960	rs1274386	A	C	100	PASS	AC=2569;AF=0.512979;AN=5008;NS=2504;DP=18599;EAS_AF=0.4058;AMR_AF=0.6801;AFR_AF=0.3926;EUR_AF=0.7425;SAS_AF=0.4315;AA=C|||;VT=SNP
10	92293757	rs1274387	C	A	100	PASS	AC=492;AF=0.0982428;AN=5008;NS=2504;DP=21267;EAS_AF=0.1587;AMR_AF=0.0648;AFR_AF=0.0726;EUR_AF=0.1223;SAS_AF=0.0695;AA=C|||;VT=SNP
10	92294953	rs11186214	C	G	100	PASS	AC=495;AF=0.0988419;AN=5008;NS=2504;DP=16917;EAS_AF=0.1597;AMR_AF=0.0663;AFR_AF=0.0734;EUR_AF=0.1223;SAS_AF=0.0695;AA=G|||;VT=SNP
10	92295608	rs10881802	C	T	100	PASS	AC=2566;AF=0.51238;AN=5008;NS=2504;DP=19193;EAS_AF=0.4048;AMR_AF=0.6758;AFR_AF=0.3941;EUR_AF=0.7416;SAS_AF=0.4315;AA=T|||;VT=SNP
10	92295630	rs11186215	T	C	100	PASS	AC=419;AF=0.0836661;AN=5008;NS=2504;DP=19873;EAS_AF=0.1597;AMR_AF=0.0634;AFR_AF=0.0151;EUR_AF=0.1223;SAS_AF=0.0726;AA=T|||;VT=SNP
10	92295828	rs61858541	G	A	100	PASS	AC=113;AF=0.0225639;AN=5008;NS=2504;DP=18346;EAS_AF=0.0149;AMR_AF=0.0331;AFR_AF=0.0053;EUR_AF=0.0557;SAS_AF=0.0123;AA=G|||;VT=SNP
10	92296245	rs61858542	C	T	100	PASS	AC=418;AF=0.0834665;AN=5008;NS=2504;DP=13590;EAS_AF=0.1587;AMR_AF=0.0634;AFR_AF=0.0151;EUR_AF=0.1223;SAS_AF=0.0726;AA=C|||;VT=SNP
10	92296274	rs61858543	G	A	100	PASS	AC=416;AF=0.0830671;AN=5008;NS=2504;DP=13557;EAS_AF=0.1587;AMR_AF=0.0634;AFR_AF=0.0151;EUR_AF=0.1223;SAS_AF=0.0706;AA=G|||;VT=SNP
10	92296663	rs61858544	G	A	100	PASS	AC=415;AF=0.0828674;AN=5008;NS=2504;DP=16302;EAS_AF=0.1587;AMR_AF=0.0634;AFR_AF=0.0151;EUR_AF=0.1223;SAS_AF=0.0695;AA=G|||;VT=SNP
10	92297210	rs17521851	T	C	100	PASS	AC=418;AF=0.0834665;AN=5008;NS=2504;DP=20353;EAS_AF=0.1587;AMR_AF=0.0634;AFR_AF=0.0151;EUR_AF=0.1223;SAS_AF=0.0726;AA=T|||;VT=SNP
10	92299184	rs10458740	C	T	100	PASS	AC=1545;AF=0.308506;AN=5008;NS=2504;DP=19244;EAS_AF=0.1627;AMR_AF=0.402;AFR_AF=0.2708;EUR_AF=0.4652;SAS_AF=0.2822;AA=T|||;VT=SNP
10	92299559	rs10458742	C	G	100	PASS	AC=2581;AF=0.515375;AN=5008;NS=2504;DP=14995;EAS_AF=0.4048;AMR_AF=0.6513;AFR_AF=0.4554;EUR_AF=0.6968;SAS_AF=0.4274;AA=G|||;VT=SNP
10	92299989	rs1892533	G	A	100	PASS	AC=1542;AF=0.307907;AN=5008;NS=2504;DP=17361;EAS_AF=0.1627;AMR_AF=0.402;AFR_AF=0.27;EUR_AF=0.4652;SAS_AF=0.2802;AA=A|||;VT=SNP
10	92301114	rs17443452	T	C	100	PASS	AC=1575;AF=0.314497;AN=5008;NS=2504;DP=19079;EAS_AF=0.1627;AMR_AF=0.4063;AFR_AF=0.2882;EUR_AF=0.4692;SAS_AF=0.2822;AA=C|||;VT=SNP
10	92301161	rs61859283	T	C	100	PASS	AC=418;AF=0.0834665;AN=5008;NS=2504;DP=18944;EAS_AF=0.1587;AMR_AF=0.0634;AFR_AF=0.0151;EUR_AF=0.1223;SAS_AF=0.0726;AA=T|||;VT=SNP
10	92301707	rs11816911	G	A	100	PASS	AC=494;AF=0.0986422;AN=5008;NS=2504;DP=19756;EAS_AF=0.1587;AMR_AF=0.0663;AFR_AF=0.0734;EUR_AF=0.1223;SAS_AF=0.0695;AA=G|||;VT=SNP
10	92302869	rs17443486	A	G	100	PASS	AC=553;AF=0.110423;AN=5008;NS=2504;DP=18201;EAS_AF=0.1597;AMR_AF=0.1037;AFR_AF=0.0189;EUR_AF=0.2087;SAS_AF=0.0869;AA=A|||;VT=SNP
10	92303053	rs56166844	T	A	100	PASS	AC=3767;AF=0.752196;AN=5008;NS=2504;DP=18455;EAS_AF=0.6052;AMR_AF=0.8213;AFR_AF=0.829;EUR_AF=0.7992;SAS_AF=0.7025;AA=A|||;VT=SNP
10	92303944	rs17097104	G	T	100	PASS	AC=1000;AF=0.199681;AN=5008;NS=2504;DP=19583;EAS_AF=0.1855;AMR_AF=0.1196;AFR_AF=0.3442;EUR_AF=0.0268;SAS_AF=0.2536;AA=G|||;VT=SNP
10	92304257	rs9651427	T	C	100	PASS	AC=1381;AF=0.275759;AN=5008;NS=2504;DP=18219;EAS_AF=0.0466;AMR_AF=0.3948;AFR_AF=0.2882;EUR_AF=0.4523;SAS_AF=0.229;AA=T|||;VT=SNP
10	92304405	rs59076468	G	A	100	PASS	AC=334;AF=0.0666933;AN=5008;NS=2504;DP=18282;EAS_AF=0.0437;AMR_AF=0.0764;AFR_AF=0.0499;EUR_AF=0.1412;SAS_AF=0.0297;AA=G|||;VT=SNP
10	92304619	rs1938478	A	G	100	PASS	AC=3883;AF=0.775359;AN=5008;NS=2504;DP=21212;EAS_AF=0.5456;AMR_AF=0.8228;AFR_AF=0.944;EUR_AF=0.8002;SAS_AF=0.7249;AA=G|||;VT=SNP
10	92304910	rs7094359	A	C	100	PASS	AC=1352;AF=0.269968;AN=5008;NS=2504;DP=18751;EAS_AF=0.0466;AMR_AF=0.3934;AFR_AF=0.2678;EUR_AF=0.4513;SAS_AF=0.229;AA=C|||;VT=SNP
10	92305025	rs17097139	A	G	100	PASS	AC=1022;AF=0.204073;AN=5008;NS=2504;DP=19630;EAS_AF=0.1984;AMR_AF=0.1196;AFR_AF=0.3495;EUR_AF=0.0288;SAS_AF=0.2536;AA=A|||;VT=SNP
10	92305111	rs1938477	A	G	100	PASS	AC=1130;AF=0.225639;AN=5008;NS=2504;DP=18566;EAS_AF=0.0456;AMR_AF=0.3818;AFR_AF=0.1218;EUR_AF=0.4493;SAS_AF=0.2106;AA=G|||;VT=SNP
10	92305529	rs1938476	C	A	100	PASS	AC=2470;AF=0.493211;AN=5008;NS=2504;DP=16287;EAS_AF=0.3442;AMR_AF=0.6398;AFR_AF=0.4213;EUR_AF=0.6918;SAS_AF=0.4356;AA=A|||;VT=SNP
10	92305916	rs4933189	T	C	100	PASS	AC=3951;AF=0.788938;AN=5008;NS=2504;DP=16176;EAS_AF=0.5466;AMR_AF=0.8285;AFR_AF=0.9894;EUR_AF=0.8002;SAS_AF=0.728;AA=C|||;VT=SNP
10	92306393	rs61859287	T	C	100	PASS	AC=336;AF=0.0670927;AN=5008;NS=2504;DP=21630;EAS_AF=0.0446;AMR_AF=0.0764;AFR_AF=0.0499;EUR_AF=0.1412;SAS_AF=0.0307;AA=T|||;VT=SNP
10	92307124	rs10466134	C	G	100	PASS	AC=1238;AF=0.247204;AN=5008;NS=2504;DP=19183;EAS_AF=0.0456;AMR_AF=0.3862;AFR_AF=0.202;EUR_AF=0.4493;SAS_AF=0.2096;AA=G|||;VT=SNP
10	92308100	rs11528038	G	A	100	PASS	AC=382;AF=0.076278;AN=5008;NS=2504;DP=22361;EAS_AF=0.0536;AMR_AF=0.0778;AFR_AF=0.0204;EUR_AF=0.1521;SAS_AF=0.0961;AA=G|||;VT=SNP
10	92309827	rs4933591	C	T	100	PASS	AC=2685;AF=0.536142;AN=5008;NS=2504;DP=20614;EAS_AF=0.3442;AMR_AF=0.6844;AFR_AF=0.5151;EUR_AF=0.7416;SAS_AF=0.4458;AA=T|||;VT=SNP
10	92310237	rs2154379	T	C	100	PASS	AC=3890;AF=0.776757;AN=5008;NS=2504;DP=22936;EAS_AF=0.5456;AMR_AF=0.8228;AFR_AF=0.944;EUR_AF=0.8052;SAS_AF=0.727;AA=C|||;VT=SNP
10	92313287	rs17097279	T	C	100	PASS	AC=584;AF=0.116613;AN=5008;NS=2504;DP=19567;EAS_AF=0.245;AMR_AF=0.1643;AFR_AF=0.0136;EUR_AF=0.0934;SAS_AF=0.1135;AA=T|||;VT=SNP
10	92317152	rs1954654	T	C	100	PASS	AC=567;AF=0.113219;AN=5008;NS=2504;DP=18470;EAS_AF=0.244;AMR_AF=0.1556;AFR_AF=0.0061;EUR_AF=0.0934;SAS_AF=0.1135;AA=T|||;VT=SNP
10	92319245	rs73324008	A	G	100	PASS	AC=813;AF=0.16234;AN=5008;NS=2504;DP=14784;EAS_AF=0.244;AMR_AF=0.2075;AFR_AF=0.1256;EUR_AF=0.1402;SAS_AF=0.1186;AA=A|||;VT=SNP
10	92322951	rs1938460	G	A	100	PASS	AC=581;AF=0.116014;AN=5008;NS=2504;DP=21302;EAS_AF=0.245;AMR_AF=0.1643;AFR_AF=0.0136;EUR_AF=0.0924;SAS_AF=0.1115;AA=G|||;VT=SNP
10	92323363	rs11186231	C	A	100	PASS	AC=378;AF=0.0754792;AN=5008;NS=2504;DP=18799;EAS_AF=0.0536;AMR_AF=0.0764;AFR_AF=0.0182;EUR_AF=0.1521;SAS_AF=0.0961;AA=C|||;VT=SNP
10	92324952	rs77727898	C	T	100	PASS	AC=582;AF=0.116214;AN=5008;NS=2504;DP=18240;EAS_AF=0.244;AMR_AF=0.1643;AFR_AF=0.0136;EUR_AF=0.0924;SAS_AF=0.1135;AA=C|||;VT=SNP
10	92333073	rs12268984	T	C	100	PASS	AC=1407;AF=0.28095;AN=5008;NS=2504;DP=19418;EAS_AF=0.0466;AMR_AF=0.3963;AFR_AF=0.3056;EUR_AF=0.4543;SAS_AF=0.229;AA=C|||;VT=SNP
10	92333917	rs61859288	T	C	100	PASS	AC=345;AF=0.0688898;AN=5008;NS=2504;DP=18013;EAS_AF=0.0437;AMR_AF=0.0764;AFR_AF=0.0552;EUR_AF=0.1441;SAS_AF=0.0307;AA=T|||;VT=SNP
10	92334131	rs56057746	A	G	100	PASS	AC=328;AF=0.0654952;AN=5008;NS=2504;DP=16659;EAS_AF=0.0437;AMR_AF=0.0778;AFR_AF=0.0416;EUR_AF=0.1441;SAS_AF=0.0307;AA=A|||;VT=SNP
10	92336760	rs1938461	T	C	100	PASS	AC=3899;AF=0.778554;AN=5008;NS=2504;DP=13617;EAS_AF=0.5486;AMR_AF=0.8228;AFR_AF=0.944;EUR_AF=0.8091;SAS_AF=0.729;AA=C|||;VT=SNP
10	92337529	rs11186232	G	A	100	PASS	AC=1094;AF=0.21845;AN=5008;NS=2504;DP=15609;EAS_AF=0.2024;AMR_AF=0.1239;AFR_AF=0.3971;EUR_AF=0.0308;SAS_AF=0.2536;AA=G|||;VT=SNP
10	92338105	rs79570939	A	G	100	PASS	AC=570;AF=0.113818;AN=5008;NS=2504;DP=17075;EAS_AF=0.244;AMR_AF=0.1628;AFR_AF=0.0061;EUR_AF=0.0924;SAS_AF=0.1125;AA=A|||;VT=SNP
10	92338912	rs74643776	T	C	100	PASS	AC=573;AF=0.114417;AN=5008;NS=2504;DP=14750;EAS_AF=0.245;AMR_AF=0.1643;AFR_AF=0.0061;EUR_AF=0.0934;SAS_AF=0.1125;AA=T|||;VT=SNP
10	92340279	rs61859291	A	T	100	PASS	AC=282;AF=0.0563099;AN=5008;NS=2504;DP=11388;EAS_AF=0.0437;AMR_AF=0.0735;AFR_AF=0.0091;EUR_AF=0.1441;SAS_AF=0.0307;AA=A|||;VT=SNP
10	92343214	rs61859292	C	T	100	PASS	AC=321;AF=0.0640974;AN=5008;NS=2504;DP=18399;EAS_AF=0.0437;AMR_AF=0.0735;AFR_AF=0.0416;EUR_AF=0.1402;SAS_AF=0.0307;AA=A|||;VT=SNP
10	92343624	rs79109609	T	G	100	PASS	AC=605;AF=0.120807;AN=5008;NS=2504;DP=16229;EAS_AF=0.2669;AMR_AF=0.1657;AFR_AF=0.0136;EUR_AF=0.0924;SAS_AF=0.1125;AA=T|||;VT=SNP
10	92345067	rs1274412	A	C	100	PASS	AC=1228;AF=0.245208;AN=5008;NS=2504;DP=15995;EAS_AF=0.3204;AMR_AF=0.2911;AFR_AF=0.1452;EUR_AF=0.2972;SAS_AF=0.2168;AA=A|||;VT=SNP
10	92345527	rs61859293	T	C	100	PASS	AC=324;AF=0.0646965;AN=5008;NS=2504;DP=18842;EAS_AF=0.0437;AMR_AF=0.0749;AFR_AF=0.0416;EUR_AF=0.1421;SAS_AF=0.0307;AA=T|||;VT=SNP
10	92346053	rs1113910	C	G	100	PASS	AC=1402;AF=0.279952;AN=5008;NS=2504;DP=20755;EAS_AF=0.0466;AMR_AF=0.3919;AFR_AF=0.3041;EUR_AF=0.4543;SAS_AF=0.229;AA=G|||;VT=SNP
10	92346977	rs1274411	T	C	100	PASS	AC=387;AF=0.0772764;AN=5008;NS=2504;DP=21495;EAS_AF=0.0536;AMR_AF=0.0793;AFR_AF=0.0212;EUR_AF=0.1521;SAS_AF=0.0992;AA=T|||;VT=SNP
10	92347112	rs61859294	A	G	100	PASS	AC=325;AF=0.0648962;AN=5008;NS=2504;DP=20849;EAS_AF=0.0437;AMR_AF=0.0749;AFR_AF=0.0416;EUR_AF=0.1431;SAS_AF=0.0307;AA=A|||;VT=SNP
10	92348307	rs7098151	G	A	100	PASS	AC=1016;AF=0.202875;AN=5008;NS=2504;DP=20345;EAS_AF=0.2004;AMR_AF=0.1182;AFR_AF=0.3442;EUR_AF=0.0288;SAS_AF=0.2536;AA=G|||;VT=SNP
10	92348919	rs55661486	C	T	100	PASS	AC=320;AF=0.0638978;AN=5008;NS=2504;DP=21951;EAS_AF=0.0437;AMR_AF=0.0735;AFR_AF=0.0416;EUR_AF=0.1402;SAS_AF=0.0297;AA=C|||;VT=SNP
10	92351135	rs117263639	T	C	100	PASS	AC=596;AF=0.11901;AN=5008;NS=2504;DP=19521;EAS_AF=0.2431;AMR_AF=0.17;AFR_AF=0.0136;EUR_AF=0.1004;SAS_AF=0.1166;AA=T|||;VT=SNP
10	92352339	rs78659821	A	C	100	PASS	AC=574;AF=0.114617;AN=5008;NS=2504;DP=20851;EAS_AF=0.2083;AMR_AF=0.0994;AFR_AF=0.0023;EUR_AF=0.0278;SAS_AF=0.2699;AA=A|||;VT=SNP
10	92352699	rs1274393	G	A	100	PASS	AC=396;AF=0.0790735;AN=5008;NS=2504;DP=20787;EAS_AF=0.0675;AMR_AF=0.0764;AFR_AF=0.0189;EUR_AF=0.1511;SAS_AF=0.1002;AA=G|||;VT=SNP
10	92353890	rs1274394	T	C	100	PASS	AC=2045;AF=0.408347;AN=5008;NS=2504;DP=19307;EAS_AF=0.2768;AMR_AF=0.4928;AFR_AF=0.3676;EUR_AF=0.5696;SAS_AF=0.3732;AA=T|||;VT=SNP
10	92354035	rs1274395	A	G	100	PASS	AC=2400;AF=0.479233;AN=5008;NS=2504;DP=18600;EAS_AF=0.3056;AMR_AF=0.5836;AFR_AF=0.4281;EUR_AF=0.7227;SAS_AF=0.4029;AA=G|||;VT=SNP
10	92354314	rs1290000	C	T	100	PASS	AC=1579;AF=0.315296;AN=5008;NS=2504;DP=21646;EAS_AF=0.3006;AMR_AF=0.281;AFR_AF=0.3548;EUR_AF=0.4135;SAS_AF=0.2004;AA=C|||;VT=SNP
10	92354474	rs1274396	T	G	100	PASS	AC=2388;AF=0.476837;AN=5008;NS=2504;DP=18835;EAS_AF=0.3036;AMR_AF=0.585;AFR_AF=0.4206;EUR_AF=0.7227;SAS_AF=0.4018;AA=G|||;VT=SNP
10	92355164	rs1274397	A	G	100	PASS	AC=2400;AF=0.479233;AN=5008;NS=2504;DP=20224;EAS_AF=0.3036;AMR_AF=0.585;AFR_AF=0.4281;EUR_AF=0.7247;SAS_AF=0.4018;AA=G|||;VT=SNP
10	92355354	rs1274398	C	A	100	PASS	AC=1398;AF=0.279153;AN=5008;NS=2504;DP=20445;EAS_AF=0.3006;AMR_AF=0.2723;AFR_AF=0.2209;EUR_AF=0.4165;SAS_AF=0.1994;AA=C|||;VT=SNP
10	92355756	rs2490322	C	T	100	PASS	AC=1579;AF=0.315296;AN=5008;NS=2504;DP=19060;EAS_AF=0.3006;AMR_AF=0.281;AFR_AF=0.3548;EUR_AF=0.4145;SAS_AF=0.1994;AA=C|||;VT=SNP
10	92355876	rs2490321	T	C	100	PASS	AC=2395;AF=0.478235;AN=5008;NS=2504;DP=18455;EAS_AF=0.3036;AMR_AF=0.5836;AFR_AF=0.4281;EUR_AF=0.7207;SAS_AF=0.4018;AA=C|||;VT=SNP
10	92356143	rs61859296	T	C	100	PASS	AC=354;AF=0.0706869;AN=5008;NS=2504;DP=18400;EAS_AF=0.0268;AMR_AF=0.0922;AFR_AF=0.0643;EUR_AF=0.1491;SAS_AF=0.0286;AA=T|||;VT=SNP
10	92356740	rs1343651	T	C	100	PASS	AC=2117;AF=0.422724;AN=5008;NS=2504;DP=19230;EAS_AF=0.2768;AMR_AF=0.4986;AFR_AF=0.4183;EUR_AF=0.5706;SAS_AF=0.3732;AA=C|||;VT=SNP
10	92357530	rs1274399	C	T	100	PASS	AC=1129;AF=0.225439;AN=5008;NS=2504;DP=18782;EAS_AF=0.2738;AMR_AF=0.1816;AFR_AF=0.2231;EUR_AF=0.2634;SAS_AF=0.1708;AA=C|||;VT=SNP
10	92357671	rs1274400	A	C	100	PASS	AC=2118;AF=0.422923;AN=5008;NS=2504;DP=16089;EAS_AF=0.2768;AMR_AF=0.4986;AFR_AF=0.4183;EUR_AF=0.5716;SAS_AF=0.3732;AA=C|||;VT=SNP
10	92358016	rs1274401	C	A	100	PASS	AC=2118;AF=0.422923;AN=5008;NS=2504;DP=14646;EAS_AF=0.2768;AMR_AF=0.4986;AFR_AF=0.4183;EUR_AF=0.5716;SAS_AF=0.3732;AA=A|||;VT=SNP
10	92358526	rs1274402	C	T	100	PASS	AC=408;AF=0.0814696;AN=5008;NS=2504;DP=18162;EAS_AF=0.0675;AMR_AF=0.0749;AFR_AF=0.0174;EUR_AF=0.165;SAS_AF=0.1012;AA=C|||;VT=SNP
10	92358532	rs1274403	T	C	100	PASS	AC=408;AF=0.0814696;AN=5008;NS=2504;DP=18373;EAS_AF=0.0675;AMR_AF=0.0749;AFR_AF=0.0174;EUR_AF=0.165;SAS_AF=0.1012;AA=T|||;VT=SNP
10	92359480	rs1274404	C	T	100	PASS	AC=1003;AF=0.20028;AN=5008;NS=2504;DP=20038;EAS_AF=0.2589;AMR_AF=0.1744;AFR_AF=0.1437;EUR_AF=0.2634;SAS_AF=0.1697;AA=C|||;VT=SNP
10	92361864	rs1274405	G	T	100	PASS	AC=1144;AF=0.228435;AN=5008;NS=2504;DP=20115;EAS_AF=0.2599;AMR_AF=0.1816;AFR_AF=0.2413;EUR_AF=0.2644;SAS_AF=0.1748;AA=G|||;VT=SNP
10	92361899	rs1274406	G	A	100	PASS	AC=1144;AF=0.228435;AN=5008;NS=2504;DP=19826;EAS_AF=0.2599;AMR_AF=0.1816;AFR_AF=0.2413;EUR_AF=0.2644;SAS_AF=0.1748;AA=G|||;VT=SNP
10	92361911	rs1274407	G	A	100	PASS	AC=1144;AF=0.228435;AN=5008;NS=2504;DP=19593;EAS_AF=0.2599;AMR_AF=0.1816;AFR_AF=0.2413;EUR_AF=0.2644;SAS_AF=0.1748;AA=G|||;VT=SNP
10	92362083	rs1274408	T	G	100	PASS	AC=1146;AF=0.228834;AN=5008;NS=2504;DP=17481;EAS_AF=0.2599;AMR_AF=0.1844;AFR_AF=0.2413;EUR_AF=0.2644;SAS_AF=0.1748;AA=G|||;VT=SNP
10	92362377	rs7899789	T	A	100	PASS	AC=1058;AF=0.211262;AN=5008;NS=2504;DP=17463;EAS_AF=0.2083;AMR_AF=0.1167;AFR_AF=0.3548;EUR_AF=0.0288;SAS_AF=0.2751;AA=T|||;VT=SNP
10	92362464	rs17097771	C	A	100	PASS	AC=345;AF=0.0688898;AN=5008;NS=2504;DP=19374;EAS_AF=0.1915;AMR_AF=0.0504;AFR_AF=0.0113;EUR_AF=0.0408;SAS_AF=0.0624;AA=C|||;VT=SNP
10	92362543	rs77338924	C	A	100	PASS	AC=330;AF=0.0658946;AN=5008;NS=2504;DP=19264;EAS_AF=0.1915;AMR_AF=0.0432;AFR_AF=0.0038;EUR_AF=0.0408;SAS_AF=0.0624;AA=C|||;VT=SNP
10	92362797	rs1274409	C	T	100	PASS	AC=1112;AF=0.222045;AN=5008;NS=2504;DP=21679;EAS_AF=0.2589;AMR_AF=0.1816;AFR_AF=0.2231;EUR_AF=0.2634;SAS_AF=0.1687;AA=C|||;VT=SNP
10	92363094	rs1299939	C	T	100	PASS	AC=2099;AF=0.419129;AN=5008;NS=2504;DP=21138;EAS_AF=0.2619;AMR_AF=0.4957;AFR_AF=0.4183;EUR_AF=0.5716;SAS_AF=0.3712;AA=T|||;VT=SNP
10	92363203	rs1779941	C	T	100	PASS	AC=2099;AF=0.419129;AN=5008;NS=2504;DP=19402;EAS_AF=0.2619;AMR_AF=0.4957;AFR_AF=0.4183;EUR_AF=0.5716;SAS_AF=0.3712;AA=T|||;VT=SNP
10	92364962	rs1274410	C	T	100	PASS	AC=1143;AF=0.228235;AN=5008;NS=2504;DP=19111;EAS_AF=0.2599;AMR_AF=0.1816;AFR_AF=0.2413;EUR_AF=0.2644;SAS_AF=0.1738;AA=C|||;VT=SNP
10	92365241	rs2710717	C	T	100	PASS	AC=2909;AF=0.580871;AN=5008;NS=2504;DP=21431;EAS_AF=0.7381;AMR_AF=0.5043;AFR_AF=0.5817;EUR_AF=0.4284;SAS_AF=0.6288;AA=C|||;VT=SNP
10	92366171	rs2800131	A	C	100	PASS	AC=3865;AF=0.771765;AN=5008;NS=2504;DP=22297;EAS_AF=0.7401;AMR_AF=0.8184;AFR_AF=0.7587;EUR_AF=0.7356;SAS_AF=0.8262;AA=C|||;VT=SNP
10	92366663	rs2710724	G	T	100	PASS	AC=3866;AF=0.771965;AN=5008;NS=2504;DP=20252;EAS_AF=0.7401;AMR_AF=0.8184;AFR_AF=0.7595;EUR_AF=0.7356;SAS_AF=0.8262;AA=T|||;VT=SNP
10	92366665	rs11816872	C	A	100	PASS	AC=1064;AF=0.21246;AN=5008;NS=2504;DP=20439;EAS_AF=0.2083;AMR_AF=0.1167;AFR_AF=0.3593;EUR_AF=0.0278;SAS_AF=0.2761;AA=C|||;VT=SNP
10	92366690	rs2710725	G	A	100	PASS	AC=2910;AF=0.58107;AN=5008;NS=2504;DP=21150;EAS_AF=0.7381;AMR_AF=0.5043;AFR_AF=0.5825;EUR_AF=0.4284;SAS_AF=0.6288;AA=G|||;VT=SNP
10	92366700	rs2710726	T	C	100	PASS	AC=2910;AF=0.58107;AN=5008;NS=2504;DP=21466;EAS_AF=0.7381;AMR_AF=0.5043;AFR_AF=0.5825;EUR_AF=0.4284;SAS_AF=0.6288;AA=T|||;VT=SNP
10	92366930	rs145646688	G	A	100	PASS	AC=345;AF=0.0688898;AN=5008;NS=2504;DP=21902;EAS_AF=0.1915;AMR_AF=0.0504;AFR_AF=0.0113;EUR_AF=0.0408;SAS_AF=0.0624;AA=G|||;VT=SNP
10	92367217	rs2105410	G	A	100	PASS	AC=1058;AF=0.211262;AN=5008;NS=2504;DP=21167;EAS_AF=0.2083;AMR_AF=0.1167;AFR_AF=0.3548;EUR_AF=0.0278;SAS_AF=0.2761;AA=G|||;VT=SNP
10	92368486	rs7898246	T	C	100	PASS	AC=3863;AF=0.771366;AN=5008;NS=2504;DP=24163;EAS_AF=0.7401;AMR_AF=0.8184;AFR_AF=0.7587;EUR_AF=0.7336;SAS_AF=0.8262;AA=C|||;VT=SNP
10	92368524	rs117713962	A	G	100	PASS	AC=336;AF=0.0670927;AN=5008;NS=2504;DP=23351;EAS_AF=0.1915;AMR_AF=0.0519;AFR_AF=0.0038;EUR_AF=0.0408;SAS_AF=0.0624;AA=A|||;VT=SNP
10	92371548	rs1573251	A	G	100	PASS	AC=3872;AF=0.773163;AN=5008;NS=2504;DP=18722;EAS_AF=0.7411;AMR_AF=0.8184;AFR_AF=0.7587;EUR_AF=0.7366;SAS_AF=0.8313;AA=G|||;VT=SNP
10	92371952	rs2710728	A	G	100	PASS	AC=2909;AF=0.580871;AN=5008;NS=2504;DP=20701;EAS_AF=0.7381;AMR_AF=0.5043;AFR_AF=0.5817;EUR_AF=0.4284;SAS_AF=0.6288;AA=A|||;VT=SNP
10	92372842	rs1419343	T	C	100	PASS	AC=3873;AF=0.773363;AN=5008;NS=2504;DP=17366;EAS_AF=0.7421;AMR_AF=0.8184;AFR_AF=0.7587;EUR_AF=0.7366;SAS_AF=0.8313;AA=C|||;VT=SNP
10	92373927	rs2800119	T	C	100	PASS	AC=4203;AF=0.839257;AN=5008;NS=2504;DP=20549;EAS_AF=0.9315;AMR_AF=0.8703;AFR_AF=0.761;EUR_AF=0.7763;SAS_AF=0.8926;AA=C|||;VT=SNP
10	92374435	rs2255628	C	T	100	PASS	AC=2912;AF=0.58147;AN=5008;NS=2504;DP=16445;EAS_AF=0.7391;AMR_AF=0.5043;AFR_AF=0.5817;EUR_AF=0.4264;SAS_AF=0.6329;AA=C|||;VT=SNP
10	92374615	rs1573252	G	A	100	PASS	AC=4781;AF=0.954673;AN=5008;NS=2504;DP=18434;EAS_AF=0.9544;AMR_AF=0.9524;AFR_AF=0.9924;EUR_AF=0.8907;SAS_AF=0.9714;AA=A|||;VT=SNP
10	92375046	rs1547852	G	A	100	PASS	AC=4228;AF=0.844249;AN=5008;NS=2504;DP=19478;EAS_AF=0.9325;AMR_AF=0.8703;AFR_AF=0.7799;EUR_AF=0.7753;SAS_AF=0.8926;AA=A|||;VT=SNP
10	92376143	rs1936588	G	A	100	PASS	AC=4205;AF=0.839657;AN=5008;NS=2504;DP=16147;EAS_AF=0.9325;AMR_AF=0.8703;AFR_AF=0.7625;EUR_AF=0.7753;SAS_AF=0.8926;AA=A|||;VT=SNP
10	92376278	rs1936589	T	C	100	PASS	AC=4340;AF=0.866613;AN=5008;NS=2504;DP=15411;EAS_AF=0.9325;AMR_AF=0.8775;AFR_AF=0.8608;EUR_AF=0.7753;SAS_AF=0.8926;AA=C|||;VT=SNP
10	92376693	rs77653704	A	G	100	PASS	AC=345;AF=0.0688898;AN=5008;NS=2504;DP=17280;EAS_AF=0.1905;AMR_AF=0.0533;AFR_AF=0.0113;EUR_AF=0.0398;SAS_AF=0.0624;AA=A|||;VT=SNP
10	92378044	rs1936591	T	C	100	PASS	AC=4233;AF=0.845248;AN=5008;NS=2504;DP=20657;EAS_AF=0.9325;AMR_AF=0.8718;AFR_AF=0.7829;EUR_AF=0.7753;SAS_AF=0.8926;AA=C|||;VT=SNP
10	92378087	rs2032047	A	T	100	PASS	AC=372;AF=0.0742812;AN=5008;NS=2504;DP=21587;EAS_AF=0.1895;AMR_AF=0.0533;AFR_AF=0.0325;EUR_AF=0.0398;SAS_AF=0.0624;AA=A|||;VT=SNP
10	92378290	rs1936592	T	C	100	PASS	AC=4233;AF=0.845248;AN=5008;NS=2504;DP=21120;EAS_AF=0.9325;AMR_AF=0.8718;AFR_AF=0.7829;EUR_AF=0.7753;SAS_AF=0.8926;AA=C|||;VT=SNP
10	92379266	rs1857590	G	A	100	PASS	AC=4233;AF=0.845248;AN=5008;NS=2504;DP=16223;EAS_AF=0.9325;AMR_AF=0.8718;AFR_AF=0.7829;EUR_AF=0.7753;SAS_AF=0.8926;AA=A|||;VT=SNP
10	92379924	rs1419345	A	G	100	PASS	AC=4234;AF=0.845447;AN=5008;NS=2504;DP=16270;EAS_AF=0.9325;AMR_AF=0.8732;AFR_AF=0.7829;EUR_AF=0.7753;SAS_AF=0.8926;AA=G|||;VT=SNP
10	92382189	rs79769940	G	T	100	PASS	AC=348;AF=0.0694888;AN=5008;NS=2504;DP=13627;EAS_AF=0.1905;AMR_AF=0.0548;AFR_AF=0.0129;EUR_AF=0.0398;SAS_AF=0.0624;AA=G|||;VT=SNP
10	92382786	rs2710729	A	G	100	PASS	AC=2929;AF=0.584864;AN=5008;NS=2504;DP=18578;EAS_AF=0.7391;AMR_AF=0.5043;AFR_AF=0.5983;EUR_AF=0.4264;SAS_AF=0.6278;AA=A|||;VT=SNP
10	92383748	rs2251651	C	G	100	PASS	AC=2931;AF=0.585264;AN=5008;NS=2504;DP=19420;EAS_AF=0.7391;AMR_AF=0.5043;AFR_AF=0.5998;EUR_AF=0.4274;SAS_AF=0.6268;AA=C|||;VT=SNP
10	92383946	rs78610477	T	C	100	PASS	AC=345;AF=0.0688898;AN=5008;NS=2504;DP=21196;EAS_AF=0.1905;AMR_AF=0.0533;AFR_AF=0.0113;EUR_AF=0.0398;SAS_AF=0.0624;AA=T|||;VT=SNP
10	92384408	rs2710730	T	C	100	PASS	AC=2930;AF=0.585064;AN=5008;NS=2504;DP=18255;EAS_AF=0.7391;AMR_AF=0.5043;AFR_AF=0.5991;EUR_AF=0.4264;SAS_AF=0.6278;AA=T|||;VT=SNP
10	92384744	rs11813374	G	A	100	PASS	AC=375;AF=0.0748802;AN=5008;NS=2504;DP=15541;EAS_AF=0.1905;AMR_AF=0.0533;AFR_AF=0.0333;EUR_AF=0.0398;SAS_AF=0.0634;AA=G|||;VT=SNP
10	92385525	rs77947068	C	T	100	PASS	AC=337;AF=0.0672923;AN=5008;NS=2504;DP=18722;EAS_AF=0.1915;AMR_AF=0.0533;AFR_AF=0.0045;EUR_AF=0.0398;SAS_AF=0.0624;AA=C|||;VT=SNP
10	92385828	rs2710731	G	C	100	PASS	AC=4597;AF=0.917931;AN=5008;NS=2504;DP=15365;EAS_AF=0.9335;AMR_AF=0.9265;AFR_AF=0.9803;EUR_AF=0.833;SAS_AF=0.8988;AA=C|||;VT=SNP
10	92386759	rs1936593	C	A	100	PASS	AC=2944;AF=0.587859;AN=5008;NS=2504;DP=14657;EAS_AF=0.7391;AMR_AF=0.5072;AFR_AF=0.6082;EUR_AF=0.4264;SAS_AF=0.6278;AA=C|||;VT=SNP
10	92386864	rs4933596	T	C	100	PASS	AC=1325;AF=0.264577;AN=5008;NS=2504;DP=16209;EAS_AF=0.1935;AMR_AF=0.3689;AFR_AF=0.1989;EUR_AF=0.3489;SAS_AF=0.2658;AA=T|||;VT=SNP
10	92387783	rs80166359	A	T	100	PASS	AC=346;AF=0.0690895;AN=5008;NS=2504;DP=19171;EAS_AF=0.1915;AMR_AF=0.0533;AFR_AF=0.0113;EUR_AF=0.0398;SAS_AF=0.0624;AA=A|||;VT=SNP
10	92388848	rs1936594	A	G	100	PASS	AC=4600;AF=0.91853;AN=5008;NS=2504;DP=17056;EAS_AF=0.9325;AMR_AF=0.9265;AFR_AF=0.9834;EUR_AF=0.833;SAS_AF=0.8988;AA=G|||;VT=SNP
10	92388886	rs1936595	G	A	100	PASS	AC=4255;AF=0.849641;AN=5008;NS=2504;DP=17277;EAS_AF=0.9325;AMR_AF=0.8746;AFR_AF=0.798;EUR_AF=0.7753;SAS_AF=0.8926;AA=A|||;VT=SNP
10	92389042	rs4587649	A	C	100	PASS	AC=1330;AF=0.265575;AN=5008;NS=2504;DP=14629;EAS_AF=0.1944;AMR_AF=0.3689;AFR_AF=0.2027;EUR_AF=0.3489;SAS_AF=0.2648;AA=A|||;VT=SNP
10	92389959	rs79596084	C	G	100	PASS	AC=345;AF=0.0688898;AN=5008;NS=2504;DP=15635;EAS_AF=0.1905;AMR_AF=0.0533;AFR_AF=0.0113;EUR_AF=0.0398;SAS_AF=0.0624;AA=C|||;VT=SNP
10	92390728	rs2800123	G	T	100	PASS	AC=4493;AF=0.897165;AN=5008;NS=2504;DP=16970;EAS_AF=0.9325;AMR_AF=0.9222;AFR_AF=0.9047;EUR_AF=0.833;SAS_AF=0.8988;AA=T|||;VT=SNP
10	92390995	rs10748552	G	A	100	PASS	AC=4493;AF=0.897165;AN=5008;NS=2504;DP=17965;EAS_AF=0.9325;AMR_AF=0.9222;AFR_AF=0.9047;EUR_AF=0.833;SAS_AF=0.8988;AA=G|||;VT=SNP
10	92391154	rs1936596	A	C	100	PASS	AC=4228;AF=0.844249;AN=5008;NS=2504;DP=16954;EAS_AF=0.745;AMR_AF=0.8804;AFR_AF=0.944;EUR_AF=0.7952;SAS_AF=0.8364;AA=A|||;VT=SNP
10	92391165	rs2800125	G	A	100	PASS	AC=4228;AF=0.844249;AN=5008;NS=2504;DP=16142;EAS_AF=0.745;AMR_AF=0.8804;AFR_AF=0.944;EUR_AF=0.7952;SAS_AF=0.8364;AA=A|||;VT=SNP
10	92392234	rs2800126	A	G	100	PASS	AC=4323;AF=0.863219;AN=5008;NS=2504;DP=17863;EAS_AF=0.9335;AMR_AF=0.879;AFR_AF=0.8464;EUR_AF=0.7753;SAS_AF=0.8926;AA=N|||;VT=SNP
10	92392372	rs2800127	A	G	100	PASS	AC=1575;AF=0.314497;AN=5008;NS=2504;DP=19946;EAS_AF=0.5308;AMR_AF=0.3602;AFR_AF=0.062;EUR_AF=0.3748;SAS_AF=0.3384;AA=A|||;VT=SNP
10	92392915	rs2800128	A	G	100	PASS	AC=2931;AF=0.585264;AN=5008;NS=2504;DP=19455;EAS_AF=0.7401;AMR_AF=0.5058;AFR_AF=0.5983;EUR_AF=0.4284;SAS_AF=0.6258;AA=A|||;VT=SNP
10	92393961	rs1419353	C	T	100	PASS	AC=4580;AF=0.914537;AN=5008;NS=2504;DP=16327;EAS_AF=0.9335;AMR_AF=0.9265;AFR_AF=0.9682;EUR_AF=0.832;SAS_AF=0.8988;AA=T|||;VT=SNP
10	92394059	rs1419354	A	T	100	PASS	AC=4524;AF=0.903355;AN=5008;NS=2504;DP=17993;EAS_AF=0.9335;AMR_AF=0.9265;AFR_AF=0.9259;EUR_AF=0.832;SAS_AF=0.8988;AA=T|||;VT=SNP
10	92394260	rs2051154	G	A	100	PASS	AC=2930;AF=0.585064;AN=5008;NS=2504;DP=15469;EAS_AF=0.7401;AMR_AF=0.5058;AFR_AF=0.5983;EUR_AF=0.4274;SAS_AF=0.6258;AA=G|||;VT=SNP
10	92394559	rs2051155	T	G	100	PASS	AC=2930;AF=0.585064;AN=5008;NS=2504;DP=15171;EAS_AF=0.7401;AMR_AF=0.5058;AFR_AF=0.5983;EUR_AF=0.4274;SAS_AF=0.6258;AA=T|||;VT=SNP
10	92395015	rs76960465	T	C	100	PASS	AC=351;AF=0.0700879;AN=5008;NS=2504;DP=18500;EAS_AF=0.1905;AMR_AF=0.0533;AFR_AF=0.0136;EUR_AF=0.0398;SAS_AF=0.0654;AA=T|||;VT=SNP
10	92398458	rs2710733	T	C	100	PASS	AC=3731;AF=0.745008;AN=5008;NS=2504;DP=17726;EAS_AF=0.7421;AMR_AF=0.8098;AFR_AF=0.6672;EUR_AF=0.7326;SAS_AF=0.82;AA=T|||;VT=SNP
10	92399221	rs1954506	G	A	100	PASS	AC=2922;AF=0.583466;AN=5008;NS=2504;DP=16916;EAS_AF=0.7401;AMR_AF=0.5029;AFR_AF=0.5976;EUR_AF=0.4225;SAS_AF=0.6258;AA=G|||;VT=SNP
10	92399374	rs74415628	T	C	100	PASS	AC=331;AF=0.0660942;AN=5008;NS=2504;DP=15354;EAS_AF=0.1905;AMR_AF=0.0461;AFR_AF=0.003;EUR_AF=0.0388;SAS_AF=0.0654;AA=T|||;VT=SNP
10	92399570	rs1936598	C	T	100	PASS	AC=4580;AF=0.914537;AN=5008;NS=2504;DP=15417;EAS_AF=0.9335;AMR_AF=0.9265;AFR_AF=0.9682;EUR_AF=0.832;SAS_AF=0.8988;AA=T|||;VT=SNP
10	92399733	rs1936599	C	T	100	PASS	AC=3809;AF=0.760583;AN=5008;NS=2504;DP=16507;EAS_AF=0.7421;AMR_AF=0.8156;AFR_AF=0.7231;EUR_AF=0.7326;SAS_AF=0.82;AA=T|||;VT=SNP
10	92402018	rs2465116	G	T	100	PASS	AC=4592;AF=0.916933;AN=5008;NS=2504;DP=18605;EAS_AF=0.9335;AMR_AF=0.9265;AFR_AF=0.9773;EUR_AF=0.832;SAS_AF=0.8988;AA=T|||;VT=SNP
10	92402582	rs2710734	A	G	100	PASS	AC=2927;AF=0.584465;AN=5008;NS=2504;DP=17813;EAS_AF=0.7381;AMR_AF=0.5058;AFR_AF=0.5953;EUR_AF=0.4304;SAS_AF=0.6258;AA=A|||;VT=SNP
10	92402765	rs1936582	G	C	100	PASS	AC=4603;AF=0.919129;AN=5008;NS=2504;DP=18135;EAS_AF=0.9335;AMR_AF=0.928;AFR_AF=0.9818;EUR_AF=0.835;SAS_AF=0.8998;AA=C|||;VT=SNP
10	92402839	rs1936583	A	G	100	PASS	AC=4144;AF=0.827476;AN=5008;NS=2504;DP=18620;EAS_AF=0.7421;AMR_AF=0.8689;AFR_AF=0.8911;EUR_AF=0.7942;SAS_AF=0.8344;AA=G|||;VT=SNP
10	92403302	rs1936584	G	T	100	PASS	AC=2913;AF=0.581669;AN=5008;NS=2504;DP=19722;EAS_AF=0.7381;AMR_AF=0.5086;AFR_AF=0.5832;EUR_AF=0.4304;SAS_AF=0.6258;AA=G|||;VT=SNP
10	92403441	rs1936585	A	C	100	PASS	AC=2929;AF=0.584864;AN=5008;NS=2504;DP=18270;EAS_AF=0.7391;AMR_AF=0.5086;AFR_AF=0.5946;EUR_AF=0.4304;SAS_AF=0.6258;AA=C|||;VT=SNP
10	92403456	rs1936586	C	T	100	PASS	AC=2928;AF=0.584665;AN=5008;NS=2504;DP=18153;EAS_AF=0.7391;AMR_AF=0.5086;AFR_AF=0.5946;EUR_AF=0.4304;SAS_AF=0.6247;AA=C|||;VT=SNP
10	92403866	rs1936587	T	A	100	PASS	AC=2912;AF=0.58147;AN=5008;NS=2504;DP=16226;EAS_AF=0.7381;AMR_AF=0.5072;AFR_AF=0.584;EUR_AF=0.4304;SAS_AF=0.6247;AA=T|||;VT=SNP
10	92404243	rs79561226	G	A	100	PASS	AC=355;AF=0.0708866;AN=5008;NS=2504;DP=22241;EAS_AF=0.1915;AMR_AF=0.0533;AFR_AF=0.0144;EUR_AF=0.0408;SAS_AF=0.0665;AA=G|||;VT=SNP
10	92404594	rs4933601	G	A	100	PASS	AC=350;AF=0.0698882;AN=5008;NS=2504;DP=20616;EAS_AF=0.1865;AMR_AF=0.0533;AFR_AF=0.0144;EUR_AF=0.0408;SAS_AF=0.0665;AA=G|||;VT=SNP
10	92404776	rs2710735	C	A	100	PASS	AC=3282;AF=0.655351;AN=5008;NS=2504;DP=19017;EAS_AF=0.744;AMR_AF=0.5548;AFR_AF=0.7829;EUR_AF=0.4851;SAS_AF=0.638;AA=A|||;VT=SNP
10	92404931	rs2489293	T	A	100	PASS	AC=2926;AF=0.584265;AN=5008;NS=2504;DP=19647;EAS_AF=0.7431;AMR_AF=0.5058;AFR_AF=0.5946;EUR_AF=0.4264;SAS_AF=0.6247;AA=A|||;VT=SNP
10	92405114	rs2465117	G	A	100	PASS	AC=3743;AF=0.747404;AN=5008;NS=2504;DP=17447;EAS_AF=0.747;AMR_AF=0.8156;AFR_AF=0.6619;EUR_AF=0.7366;SAS_AF=0.8262;AA=A|||;VT=SNP
10	92405711	rs150197775	C	G	100	PASS	AC=345;AF=0.0688898;AN=5008;NS=2504;DP=21708;EAS_AF=0.1865;AMR_AF=0.0533;AFR_AF=0.0106;EUR_AF=0.0408;SAS_AF=0.0665;AA=C|||;VT=SNP
10	92405938	rs7478197	C	T	100	PASS	AC=2926;AF=0.584265;AN=5008;NS=2504;DP=22318;EAS_AF=0.7431;AMR_AF=0.5058;AFR_AF=0.5946;EUR_AF=0.4264;SAS_AF=0.6247;AA=C|||;VT=SNP
10	92406145	rs146404630	T	C	100	PASS	AC=353;AF=0.0704872;AN=5008;NS=2504;DP=18779;EAS_AF=0.1865;AMR_AF=0.0533;AFR_AF=0.0166;EUR_AF=0.0408;SAS_AF=0.0665;AA=T|||;VT=SNP
10	92406302	rs9731151	T	C	100	PASS	AC=2926;AF=0.584265;AN=5008;NS=2504;DP=19734;EAS_AF=0.7431;AMR_AF=0.5058;AFR_AF=0.5946;EUR_AF=0.4264;SAS_AF=0.6247;AA=T|||;VT=SNP
10	92407153	rs143641999	C	A	100	PASS	AC=1201;AF=0.239816;AN=5008;NS=2504;DP=20855;EAS_AF=0.4821;AMR_AF=0.268;AFR_AF=0.0121;EUR_AF=0.2237;SAS_AF=0.2945;AA=C|||;VT=SNP
10	92407665	rs7475208	A	G	100	PASS	AC=2925;AF=0.584065;AN=5008;NS=2504;DP=20872;EAS_AF=0.7431;AMR_AF=0.5043;AFR_AF=0.5946;EUR_AF=0.4264;SAS_AF=0.6247;AA=A|||;VT=SNP
10	92408361	rs2800196	T	A	100	PASS	AC=2910;AF=0.58107;AN=5008;NS=2504;DP=20024;EAS_AF=0.7431;AMR_AF=0.5043;AFR_AF=0.5832;EUR_AF=0.4264;SAS_AF=0.6247;AA=T|||;VT=SNP
10	92408542	rs2710736	G	T	100	PASS	AC=2926;AF=0.584265;AN=5008;NS=2504;DP=21675;EAS_AF=0.7431;AMR_AF=0.5058;AFR_AF=0.5946;EUR_AF=0.4264;SAS_AF=0.6247;AA=G|||;VT=SNP
10	92408615	rs149725732	G	A	100	PASS	AC=345;AF=0.0688898;AN=5008;NS=2504;DP=20063;EAS_AF=0.1865;AMR_AF=0.0533;AFR_AF=0.0106;EUR_AF=0.0408;SAS_AF=0.0665;AA=G|||;VT=SNP
10	92408730	rs2952846	C	T	100	PASS	AC=2926;AF=0.584265;AN=5008;NS=2504;DP=15923;EAS_AF=0.7431;AMR_AF=0.5058;AFR_AF=0.5946;EUR_AF=0.4264;SAS_AF=0.6247;AA=C|||;VT=SNP
10	92408934	rs7903113	G	A	100	PASS	AC=2927;AF=0.584465;AN=5008;NS=2504;DP=14997;EAS_AF=0.7431;AMR_AF=0.5058;AFR_AF=0.5953;EUR_AF=0.4264;SAS_AF=0.6247;AA=G|||;VT=SNP
10	92409888	rs2710737	A	G	100	PASS	AC=2916;AF=0.582268;AN=5008;NS=2504;DP=20216;EAS_AF=0.7431;AMR_AF=0.5043;AFR_AF=0.5938;EUR_AF=0.4215;SAS_AF=0.6217;AA=a|||;VT=SNP
10	92409951	rs2800195	A	C	100	PASS	AC=2926;AF=0.584265;AN=5008;NS=2504;DP=20066;EAS_AF=0.7431;AMR_AF=0.5058;AFR_AF=0.5946;EUR_AF=0.4264;SAS_AF=0.6247;AA=A|||;VT=SNP
10	92410120	rs2800194	T	C	100	PASS	AC=4147;AF=0.828075;AN=5008;NS=2504;DP=18039;EAS_AF=0.747;AMR_AF=0.8689;AFR_AF=0.8911;EUR_AF=0.7942;SAS_AF=0.8323;AA=C|||;VT=SNP
10	92410163	rs2710738	G	A	100	PASS	AC=2910;AF=0.58107;AN=5008;NS=2504;DP=17691;EAS_AF=0.7431;AMR_AF=0.5043;AFR_AF=0.5832;EUR_AF=0.4264;SAS_AF=0.6247;AA=G|||;VT=SNP
10	92410296	rs2800193	C	T	100	PASS	AC=2926;AF=0.584265;AN=5008;NS=2504;DP=15126;EAS_AF=0.7431;AMR_AF=0.5058;AFR_AF=0.5946;EUR_AF=0.4264;SAS_AF=0.6247;AA=C|||;VT=SNP
10	92410661	rs2710739	G	A	100	PASS	AC=2910;AF=0.58107;AN=5008;NS=2504;DP=14615;EAS_AF=0.7431;AMR_AF=0.5043;AFR_AF=0.5832;EUR_AF=0.4264;SAS_AF=0.6247;AA=G|||;VT=SNP
10	92410936	rs72807184	G	A	100	PASS	AC=120;AF=0.0239617;AN=5008;NS=2504;DP=17146;EAS_AF=0.002;AMR_AF=0.0317;AFR_AF=0.0061;EUR_AF=0.0716;SAS_AF=0.0164;AA=G|||;VT=SNP
10	92410999	rs77559573	G	A	100	PASS	AC=352;AF=0.0702875;AN=5008;NS=2504;DP=16496;EAS_AF=0.1855;AMR_AF=0.0533;AFR_AF=0.0166;EUR_AF=0.0408;SAS_AF=0.0665;AA=G|||;VT=SNP
10	92411758	rs2800192	G	A	100	PASS	AC=2926;AF=0.584265;AN=5008;NS=2504;DP=20305;EAS_AF=0.7431;AMR_AF=0.5058;AFR_AF=0.5946;EUR_AF=0.4264;SAS_AF=0.6247;AA=G|||;VT=SNP
10	92412295	rs2800191	A	G	100	PASS	AC=2923;AF=0.583666;AN=5008;NS=2504;DP=21105;EAS_AF=0.7421;AMR_AF=0.5058;AFR_AF=0.593;EUR_AF=0.4264;SAS_AF=0.6247;AA=C|||;VT=SNP
10	92412484	rs2800190	T	C	100	PASS	AC=2925;AF=0.584065;AN=5008;NS=2504;DP=20380;EAS_AF=0.744;AMR_AF=0.5058;AFR_AF=0.593;EUR_AF=0.4264;SAS_AF=0.6247;AA=T|||;VT=SNP
10	92412820	rs2800189	T	A	100	PASS	AC=2924;AF=0.583866;AN=5008;NS=2504;DP=19422;EAS_AF=0.7431;AMR_AF=0.5058;AFR_AF=0.593;EUR_AF=0.4264;SAS_AF=0.6247;AA=A|||;VT=SNP
10	92413655	rs2465118	G	A	100	PASS	AC=2939;AF=0.586861;AN=5008;NS=2504;DP=17890;EAS_AF=0.7431;AMR_AF=0.5058;AFR_AF=0.5946;EUR_AF=0.4284;SAS_AF=0.636;AA=A|||;VT=SNP
10	92414225	rs2800188	G	A	100	PASS	AC=4148;AF=0.828275;AN=5008;NS=2504;DP=18586;EAS_AF=0.747;AMR_AF=0.8689;AFR_AF=0.8911;EUR_AF=0.7942;SAS_AF=0.8333;AA=A|||;VT=SNP
10	92414536	rs6583720	G	A	100	PASS	AC=1040;AF=0.207668;AN=5008;NS=2504;DP=17202;EAS_AF=0.2143;AMR_AF=0.1182;AFR_AF=0.3449;EUR_AF=0.0268;SAS_AF=0.2648;AA=G|||;VT=SNP
10	92414920	rs2420189	A	G	100	PASS	AC=2965;AF=0.592053;AN=5008;NS=2504;DP=20800;EAS_AF=0.7431;AMR_AF=0.5144;AFR_AF=0.6021;EUR_AF=0.4473;SAS_AF=0.6268;AA=A|||;VT=SNP
10	92415160	rs2420190	T	G	100	PASS	AC=2963;AF=0.591653;AN=5008;NS=2504;DP=19873;EAS_AF=0.7431;AMR_AF=0.5144;AFR_AF=0.6014;EUR_AF=0.4463;SAS_AF=0.6268;AA=T|||;VT=SNP
10	92415163	rs2420191	G	C	100	PASS	AC=2963;AF=0.591653;AN=5008;NS=2504;DP=20054;EAS_AF=0.7431;AMR_AF=0.5144;AFR_AF=0.6014;EUR_AF=0.4463;SAS_AF=0.6268;AA=C|||;VT=SNP
10	92415467	rs1936580	T	A	100	PASS	AC=2963;AF=0.591653;AN=5008;NS=2504;DP=19510;EAS_AF=0.7431;AMR_AF=0.5144;AFR_AF=0.6014;EUR_AF=0.4463;SAS_AF=0.6268;AA=A|||;VT=SNP
10	92415537	rs1936579	A	G	100	PASS	AC=2963;AF=0.591653;AN=5008;NS=2504;DP=19445;EAS_AF=0.7431;AMR_AF=0.5144;AFR_AF=0.6014;EUR_AF=0.4463;SAS_AF=0.6268;AA=G|||;VT=SNP
10	92415619	rs2800183	G	A	100	PASS	AC=2963;AF=0.591653;AN=5008;NS=2504;DP=20348;EAS_AF=0.7431;AMR_AF=0.5144;AFR_AF=0.6014;EUR_AF=0.4463;SAS_AF=0.6268;AA=G|||;VT=SNP
10	92415872	rs2800182	T	C	100	PASS	AC=2963;AF=0.591653;AN=5008;NS=2504;DP=21024;EAS_AF=0.7431;AMR_AF=0.5144;AFR_AF=0.6014;EUR_AF=0.4463;SAS_AF=0.6268;AA=T|||;VT=SNP
10	92416818	rs2186014	A	G	100	PASS	AC=4531;AF=0.904752;AN=5008;NS=2504;DP=22858;EAS_AF=0.9335;AMR_AF=0.9366;AFR_AF=0.9092;EUR_AF=0.8509;SAS_AF=0.9018;AA=G|||;VT=SNP
10	92417026	rs2710741	T	C	100	PASS	AC=1766;AF=0.352636;AN=5008;NS=2504;DP=21037;EAS_AF=0.5288;AMR_AF=0.3818;AFR_AF=0.1452;EUR_AF=0.4085;SAS_AF=0.3732;AA=T|||;VT=SNP
10	92417287	rs2096348	C	G	100	PASS	AC=3746;AF=0.748003;AN=5008;NS=2504;DP=22435;EAS_AF=0.747;AMR_AF=0.8156;AFR_AF=0.6641;EUR_AF=0.7366;SAS_AF=0.8262;AA=G|||;VT=SNP
10	92417902	rs1936578	T	C	100	PASS	AC=2963;AF=0.591653;AN=5008;NS=2504;DP=20897;EAS_AF=0.7431;AMR_AF=0.5144;AFR_AF=0.6014;EUR_AF=0.4463;SAS_AF=0.6268;AA=C|||;VT=SNP
10	92418492	rs2800179	A	G	100	PASS	AC=2963;AF=0.591653;AN=5008;NS=2504;DP=20512;EAS_AF=0.7431;AMR_AF=0.5144;AFR_AF=0.6014;EUR_AF=0.4463;SAS_AF=0.6268;AA=G|||;VT=SNP
10	92418574	rs2710744	C	T	100	PASS	AC=2955;AF=0.590056;AN=5008;NS=2504;DP=21078;EAS_AF=0.7431;AMR_AF=0.513;AFR_AF=0.5961;EUR_AF=0.4463;SAS_AF=0.6268;AA=C|||;VT=SNP
10	92418684	rs75827081	C	T	100	PASS	AC=350;AF=0.0698882;AN=5008;NS=2504;DP=20308;EAS_AF=0.1865;AMR_AF=0.0533;AFR_AF=0.0144;EUR_AF=0.0408;SAS_AF=0.0665;AA=C|||;VT=SNP
10	92419129	rs1857594	C	G	100	PASS	AC=2962;AF=0.591454;AN=5008;NS=2504;DP=19774;EAS_AF=0.7431;AMR_AF=0.5144;AFR_AF=0.6006;EUR_AF=0.4463;SAS_AF=0.6268;AA=C|||;VT=SNP
10	92419243	rs1857593	G	A	100	PASS	AC=2962;AF=0.591454;AN=5008;NS=2504;DP=18327;EAS_AF=0.7431;AMR_AF=0.513;AFR_AF=0.6014;EUR_AF=0.4463;SAS_AF=0.6268;AA=G|||;VT=SNP
10	92419483	rs2800177	T	C	100	PASS	AC=2963;AF=0.591653;AN=5008;NS=2504;DP=17338;EAS_AF=0.7431;AMR_AF=0.5144;AFR_AF=0.6014;EUR_AF=0.4463;SAS_AF=0.6268;AA=T|||;VT=SNP
10	92420244	rs2800176	G	A	100	PASS	AC=2963;AF=0.591653;AN=5008;NS=2504;DP=17560;EAS_AF=0.7431;AMR_AF=0.5144;AFR_AF=0.6014;EUR_AF=0.4463;SAS_AF=0.6268;AA=G|||;VT=SNP
10	92420451	rs2800175	T	C	100	PASS	AC=1731;AF=0.345647;AN=5008;NS=2504;DP=16816;EAS_AF=0.5288;AMR_AF=0.3775;AFR_AF=0.1377;EUR_AF=0.3996;SAS_AF=0.3599;AA=T|||;VT=SNP
10	92420787	rs2420192	T	C	100	PASS	AC=3718;AF=0.742412;AN=5008;NS=2504;DP=16460;EAS_AF=0.747;AMR_AF=0.8055;AFR_AF=0.6672;EUR_AF=0.7187;SAS_AF=0.819;AA=C|||;VT=SNP
10	92421205	rs2263617	C	G	100	PASS	AC=2963;AF=0.591653;AN=5008;NS=2504;DP=18003;EAS_AF=0.7431;AMR_AF=0.5144;AFR_AF=0.6014;EUR_AF=0.4463;SAS_AF=0.6268;AA=C|||;VT=SNP
10	92421627	rs2800174	G	A	100	PASS	AC=2966;AF=0.592252;AN=5008;NS=2504;DP=17427;EAS_AF=0.746;AMR_AF=0.5144;AFR_AF=0.6014;EUR_AF=0.4463;SAS_AF=0.6268;AA=G|||;VT=SNP
10	92422415	rs72807197	T	C	100	PASS	AC=295;AF=0.0589058;AN=5008;NS=2504;DP=19872;EAS_AF=0.0437;AMR_AF=0.0865;AFR_AF=0.0098;EUR_AF=0.1471;SAS_AF=0.0307;AA=T|||;VT=SNP
10	92422701	rs2263618	C	A	100	PASS	AC=2963;AF=0.591653;AN=5008;NS=2504;DP=18707;EAS_AF=0.7431;AMR_AF=0.5144;AFR_AF=0.6014;EUR_AF=0.4463;SAS_AF=0.6268;AA=C|||;VT=SNP
10	92422800	rs2211559	T	C	100	PASS	AC=3777;AF=0.754193;AN=5008;NS=2504;DP=19028;EAS_AF=0.747;AMR_AF=0.83;AFR_AF=0.6664;EUR_AF=0.7525;SAS_AF=0.8282;AA=C|||;VT=SNP
10	92422953	rs2263619	A	G	100	PASS	AC=2963;AF=0.591653;AN=5008;NS=2504;DP=17913;EAS_AF=0.7431;AMR_AF=0.5144;AFR_AF=0.6014;EUR_AF=0.4463;SAS_AF=0.6268;AA=G|||;VT=SNP
10	92423095	rs7903534	T	G	100	PASS	AC=1089;AF=0.217452;AN=5008;NS=2504;DP=17978;EAS_AF=0.2143;AMR_AF=0.1268;AFR_AF=0.3616;EUR_AF=0.0457;SAS_AF=0.2669;AA=T|||;VT=SNP
10	92423122	rs2710746	A	G	100	PASS	AC=4613;AF=0.921126;AN=5008;NS=2504;DP=17732;EAS_AF=0.9325;AMR_AF=0.9424;AFR_AF=0.969;EUR_AF=0.8509;SAS_AF=0.9018;AA=G|||;VT=SNP
10	92423854	rs1936577	A	G	100	PASS	AC=2962;AF=0.591454;AN=5008;NS=2504;DP=17859;EAS_AF=0.7421;AMR_AF=0.5144;AFR_AF=0.6014;EUR_AF=0.4463;SAS_AF=0.6268;AA=A|||;VT=SNP
10	92423933	rs80242583	A	G	100	PASS	AC=353;AF=0.0704872;AN=5008;NS=2504;DP=17499;EAS_AF=0.1865;AMR_AF=0.0533;AFR_AF=0.0166;EUR_AF=0.0408;SAS_AF=0.0665;AA=A|||;VT=SNP
10	92423993	rs1936576	A	G	100	PASS	AC=1730;AF=0.345447;AN=5008;NS=2504;DP=17445;EAS_AF=0.5268;AMR_AF=0.379;AFR_AF=0.1377;EUR_AF=0.3996;SAS_AF=0.3599;AA=a|||;VT=SNP
10	92424116	rs1936575	A	T	100	PASS	AC=2962;AF=0.591454;AN=5008;NS=2504;DP=16649;EAS_AF=0.7421;AMR_AF=0.5144;AFR_AF=0.6014;EUR_AF=0.4463;SAS_AF=0.6268;AA=A|||;VT=SNP
10	92424342	rs1936574	A	C	100	PASS	AC=4177;AF=0.834065;AN=5008;NS=2504;DP=15746;EAS_AF=0.746;AMR_AF=0.8833;AFR_AF=0.8926;EUR_AF=0.8101;SAS_AF=0.8354;AA=C|||;VT=SNP
10	92424360	rs2263620	A	G	100	PASS	AC=2962;AF=0.591454;AN=5008;NS=2504;DP=16073;EAS_AF=0.7421;AMR_AF=0.5144;AFR_AF=0.6014;EUR_AF=0.4463;SAS_AF=0.6268;AA=A|||;VT=SNP
10	92424546	rs2226213	G	A	100	PASS	AC=2977;AF=0.594449;AN=5008;NS=2504;DP=19620;EAS_AF=0.7421;AMR_AF=0.5144;AFR_AF=0.6127;EUR_AF=0.4463;SAS_AF=0.6268;AA=G|||;VT=SNP
10	92425098	rs1936573	T	A	100	PASS	AC=4614;AF=0.921326;AN=5008;NS=2504;DP=18190;EAS_AF=0.9325;AMR_AF=0.9409;AFR_AF=0.9697;EUR_AF=0.8519;SAS_AF=0.9018;AA=A|||;VT=SNP
10	92425989	rs2800170	G	A	100	PASS	AC=2963;AF=0.591653;AN=5008;NS=2504;DP=17863;EAS_AF=0.7421;AMR_AF=0.5144;AFR_AF=0.6014;EUR_AF=0.4473;SAS_AF=0.6268;AA=G|||;VT=SNP
10	92426899	rs2800169	A	G	100	PASS	AC=2970;AF=0.593051;AN=5008;NS=2504;DP=16151;EAS_AF=0.7431;AMR_AF=0.513;AFR_AF=0.6029;EUR_AF=0.4493;SAS_AF=0.6299;AA=A|||;VT=SNP
10	92426900	rs2800168	A	G	100	PASS	AC=2970;AF=0.593051;AN=5008;NS=2504;DP=16387;EAS_AF=0.7431;AMR_AF=0.513;AFR_AF=0.6029;EUR_AF=0.4493;SAS_AF=0.6299;AA=A|||;VT=SNP
10	92426915	rs2710751	A	G	100	PASS	AC=2966;AF=0.592252;AN=5008;NS=2504;DP=16606;EAS_AF=0.7421;AMR_AF=0.513;AFR_AF=0.6029;EUR_AF=0.4463;SAS_AF=0.6299;AA=G|||;VT=SNP
10	92426981	rs2800167	G	A	100	PASS	AC=2960;AF=0.591054;AN=5008;NS=2504;DP=15232;EAS_AF=0.7411;AMR_AF=0.513;AFR_AF=0.6014;EUR_AF=0.4463;SAS_AF=0.6268;AA=A|||;VT=SNP
10	92427067	rs2800166	C	A	100	PASS	AC=2961;AF=0.591254;AN=5008;NS=2504;DP=16084;EAS_AF=0.7421;AMR_AF=0.513;AFR_AF=0.6014;EUR_AF=0.4463;SAS_AF=0.6268;AA=C|||;VT=SNP
10	92427649	rs2710752	A	C	100	PASS	AC=4529;AF=0.904353;AN=5008;NS=2504;DP=13777;EAS_AF=0.9325;AMR_AF=0.9352;AFR_AF=0.9092;EUR_AF=0.8509;SAS_AF=0.9018;AA=c|||;VT=SNP
10	92427952	rs2253577	A	G	100	PASS	AC=2945;AF=0.588059;AN=5008;NS=2504;DP=15342;EAS_AF=0.7431;AMR_AF=0.5101;AFR_AF=0.5908;EUR_AF=0.4473;SAS_AF=0.6247;AA=A|||;VT=SNP
10	92427963	rs2253576	G	T	100	PASS	AC=2956;AF=0.590256;AN=5008;NS=2504;DP=15142;EAS_AF=0.7431;AMR_AF=0.5115;AFR_AF=0.5983;EUR_AF=0.4473;SAS_AF=0.6247;AA=G|||;VT=SNP
10	92428437	rs1419342	A	G	100	PASS	AC=2960;AF=0.591054;AN=5008;NS=2504;DP=17866;EAS_AF=0.7431;AMR_AF=0.513;AFR_AF=0.5991;EUR_AF=0.4473;SAS_AF=0.6268;AA=G|||;VT=SNP
10	92428830	rs76127190	T	A	100	PASS	AC=351;AF=0.0700879;AN=5008;NS=2504;DP=19297;EAS_AF=0.1855;AMR_AF=0.0533;AFR_AF=0.0159;EUR_AF=0.0408;SAS_AF=0.0665;AA=T|||;VT=SNP
10	92428854	rs76431453	A	T	100	PASS	AC=351;AF=0.0700879;AN=5008;NS=2504;DP=19783;EAS_AF=0.1855;AMR_AF=0.0533;AFR_AF=0.0159;EUR_AF=0.0408;SAS_AF=0.0665;AA=A|||;VT=SNP
10	92429049	rs2710754	C	T	100	PASS	AC=4121;AF=0.822883;AN=5008;NS=2504;DP=21745;EAS_AF=0.9315;AMR_AF=0.8818;AFR_AF=0.6823;EUR_AF=0.7932;SAS_AF=0.8896;AA=T|||;VT=SNP
10	92429327	rs2710755	T	C	100	PASS	AC=2961;AF=0.591254;AN=5008;NS=2504;DP=19059;EAS_AF=0.7431;AMR_AF=0.513;AFR_AF=0.5998;EUR_AF=0.4473;SAS_AF=0.6268;AA=T|||;VT=SNP
10	92429461	rs2710756	C	T	100	PASS	AC=2962;AF=0.591454;AN=5008;NS=2504;DP=18081;EAS_AF=0.7431;AMR_AF=0.5144;AFR_AF=0.5998;EUR_AF=0.4473;SAS_AF=0.6268;AA=T|||;VT=SNP
10	92429881	rs2800165	C	G	100	PASS	AC=3010;AF=0.601038;AN=5008;NS=2504;DP=18118;EAS_AF=0.7431;AMR_AF=0.5173;AFR_AF=0.6346;EUR_AF=0.4473;SAS_AF=0.6268;AA=G|||;VT=SNP
10	92429910	rs2710757	A	T	100	PASS	AC=4530;AF=0.904553;AN=5008;NS=2504;DP=18985;EAS_AF=0.9325;AMR_AF=0.9352;AFR_AF=0.9092;EUR_AF=0.8519;SAS_AF=0.9018;AA=T|||;VT=SNP
10	92430917	rs2710758	C	T	100	PASS	AC=4498;AF=0.898163;AN=5008;NS=2504;DP=19229;EAS_AF=0.9325;AMR_AF=0.9207;AFR_AF=0.9062;EUR_AF=0.836;SAS_AF=0.8998;AA=T|||;VT=SNP
10	92430927	rs2710759	C	G	100	PASS	AC=2957;AF=0.590455;AN=5008;NS=2504;DP=18849;EAS_AF=0.7431;AMR_AF=0.5115;AFR_AF=0.5968;EUR_AF=0.4473;SAS_AF=0.6278;AA=C|||;VT=SNP
10	92431029	rs2489294	C	A	100	PASS	AC=2957;AF=0.590455;AN=5008;NS=2504;DP=17299;EAS_AF=0.7431;AMR_AF=0.5115;AFR_AF=0.5968;EUR_AF=0.4473;SAS_AF=0.6278;AA=A|||;VT=SNP
10	92431180	rs1936619	C	G	100	PASS	AC=4498;AF=0.898163;AN=5008;NS=2504;DP=19411;EAS_AF=0.9325;AMR_AF=0.9207;AFR_AF=0.9062;EUR_AF=0.836;SAS_AF=0.8998;AA=G|||;VT=SNP
10	92431189	rs2800163	G	A	100	PASS	AC=2957;AF=0.590455;AN=5008;NS=2504;DP=19537;EAS_AF=0.7431;AMR_AF=0.5115;AFR_AF=0.5968;EUR_AF=0.4473;SAS_AF=0.6278;AA=A|||;VT=SNP
10	92431395	rs2253145	C	T	100	PASS	AC=2938;AF=0.586661;AN=5008;NS=2504;DP=17786;EAS_AF=0.7252;AMR_AF=0.5115;AFR_AF=0.5968;EUR_AF=0.4473;SAS_AF=0.6268;AA=C|||;VT=SNP
10	92431470	rs2253139	A	G	100	PASS	AC=2957;AF=0.590455;AN=5008;NS=2504;DP=16181;EAS_AF=0.7431;AMR_AF=0.5115;AFR_AF=0.5968;EUR_AF=0.4473;SAS_AF=0.6278;AA=A|||;VT=SNP
10	92431514	rs2253127	A	G	100	PASS	AC=2957;AF=0.590455;AN=5008;NS=2504;DP=16228;EAS_AF=0.7431;AMR_AF=0.5115;AFR_AF=0.5968;EUR_AF=0.4473;SAS_AF=0.6278;AA=G|||;VT=SNP
10	92431534	rs2253126	T	C	100	PASS	AC=2938;AF=0.586661;AN=5008;NS=2504;DP=15672;EAS_AF=0.7252;AMR_AF=0.5115;AFR_AF=0.5968;EUR_AF=0.4473;SAS_AF=0.6268;AA=T|||;VT=SNP
10	92432054	rs1936618	T	C	100	PASS	AC=2938;AF=0.586661;AN=5008;NS=2504;DP=18551;EAS_AF=0.7252;AMR_AF=0.5115;AFR_AF=0.5968;EUR_AF=0.4473;SAS_AF=0.6268;AA=C|||;VT=SNP
10	92432126	rs1936617	A	G	100	PASS	AC=2957;AF=0.590455;AN=5008;NS=2504;DP=18736;EAS_AF=0.7431;AMR_AF=0.5115;AFR_AF=0.5968;EUR_AF=0.4473;SAS_AF=0.6278;AA=A|||;VT=SNP
10	92432168	rs1936616	G	A	100	PASS	AC=2938;AF=0.586661;AN=5008;NS=2504;DP=18582;EAS_AF=0.7252;AMR_AF=0.5115;AFR_AF=0.5968;EUR_AF=0.4473;SAS_AF=0.6268;AA=G|||;VT=SNP
10	92432285	rs1936615	C	A	100	PASS	AC=2938;AF=0.586661;AN=5008;NS=2504;DP=17752;EAS_AF=0.7252;AMR_AF=0.5115;AFR_AF=0.5968;EUR_AF=0.4473;SAS_AF=0.6268;AA=A|||;VT=SNP
10	92432344	rs2710760	T	C	100	PASS	AC=2938;AF=0.586661;AN=5008;NS=2504;DP=18726;EAS_AF=0.7252;AMR_AF=0.5115;AFR_AF=0.5968;EUR_AF=0.4473;SAS_AF=0.6268;AA=C|||;VT=SNP
10	92432445	rs2800162	C	A	100	PASS	AC=2938;AF=0.586661;AN=5008;NS=2504;DP=19572;EAS_AF=0.7252;AMR_AF=0.5115;AFR_AF=0.5968;EUR_AF=0.4473;SAS_AF=0.6268;AA=C|||;VT=SNP
10	92432589	rs2710761	C	T	100	PASS	AC=2928;AF=0.584665;AN=5008;NS=2504;DP=17723;EAS_AF=0.7252;AMR_AF=0.5101;AFR_AF=0.59;EUR_AF=0.4473;SAS_AF=0.6268;AA=C|||;VT=SNP
10	92432590	rs2710762	C	T	100	PASS	AC=2928;AF=0.584665;AN=5008;NS=2504;DP=17794;EAS_AF=0.7252;AMR_AF=0.5101;AFR_AF=0.59;EUR_AF=0.4473;SAS_AF=0.6268;AA=C|||;VT=SNP
10	92432665	rs2710763	C	T	100	PASS	AC=2938;AF=0.586661;AN=5008;NS=2504;DP=17541;EAS_AF=0.7252;AMR_AF=0.5115;AFR_AF=0.5968;EUR_AF=0.4473;SAS_AF=0.6268;AA=C|||;VT=SNP
10	92432686	rs2800161	C	G	100	PASS	AC=2936;AF=0.586262;AN=5008;NS=2504;DP=17036;EAS_AF=0.7252;AMR_AF=0.5115;AFR_AF=0.5961;EUR_AF=0.4473;SAS_AF=0.6258;AA=G|||;VT=SNP
10	92432843	rs2800160	G	A	100	PASS	AC=2938;AF=0.586661;AN=5008;NS=2504;DP=17229;EAS_AF=0.7252;AMR_AF=0.5115;AFR_AF=0.5968;EUR_AF=0.4473;SAS_AF=0.6268;AA=G|||;VT=SNP
10	92432950	rs1419344	G	A	100	PASS	AC=2938;AF=0.586661;AN=5008;NS=2504;DP=18081;EAS_AF=0.7252;AMR_AF=0.5115;AFR_AF=0.5968;EUR_AF=0.4473;SAS_AF=0.6268;AA=G|||;VT=SNP
10	92433300	rs80267573	A	T	100	PASS	AC=352;AF=0.0702875;AN=5008;NS=2504;DP=15502;EAS_AF=0.1855;AMR_AF=0.0533;AFR_AF=0.0151;EUR_AF=0.0408;SAS_AF=0.0685;AA=A|||;VT=SNP
10	92433498	rs2710765	C	T	100	PASS	AC=2937;AF=0.586462;AN=5008;NS=2504;DP=18684;EAS_AF=0.7242;AMR_AF=0.5115;AFR_AF=0.5968;EUR_AF=0.4473;SAS_AF=0.6268;AA=C|||;VT=SNP
10	92433587	rs2710766	C	T	100	PASS	AC=4126;AF=0.823882;AN=5008;NS=2504;DP=16509;EAS_AF=0.7262;AMR_AF=0.8674;AFR_AF=0.8903;EUR_AF=0.7952;SAS_AF=0.8333;AA=T|||;VT=SNP
10	92434298	rs1539720	G	A	100	PASS	AC=4605;AF=0.919529;AN=5008;NS=2504;DP=17251;EAS_AF=0.9325;AMR_AF=0.9265;AFR_AF=0.9811;EUR_AF=0.838;SAS_AF=0.9018;AA=A|||;VT=SNP
10	92434734	rs1539719	T	C	100	PASS	AC=1614;AF=0.322284;AN=5008;NS=2504;DP=20568;EAS_AF=0.2014;AMR_AF=0.2003;AFR_AF=0.646;EUR_AF=0.1262;SAS_AF=0.2975;AA=T|||;VT=SNP
10	92434907	rs2710767	C	A	100	PASS	AC=1619;AF=0.323283;AN=5008;NS=2504;DP=20484;EAS_AF=0.5427;AMR_AF=0.3545;AFR_AF=0.0946;EUR_AF=0.3708;SAS_AF=0.3354;AA=C|||;VT=SNP
10	92434957	rs1936614	G	A	100	PASS	AC=1612;AF=0.321885;AN=5008;NS=2504;DP=21628;EAS_AF=0.2014;AMR_AF=0.2003;AFR_AF=0.6452;EUR_AF=0.1262;SAS_AF=0.2965;AA=G|||;VT=SNP
10	92436384	rs10509605	A	G	100	PASS	AC=1374;AF=0.274361;AN=5008;NS=2504;DP=17304;EAS_AF=0.2014;AMR_AF=0.1527;AFR_AF=0.5363;EUR_AF=0.0696;SAS_AF=0.2924;AA=A|||;VT=SNP
10	92436471	rs1936612	T	C	100	PASS	AC=1717;AF=0.342851;AN=5008;NS=2504;DP=17209;EAS_AF=0.5337;AMR_AF=0.3588;AFR_AF=0.1725;EUR_AF=0.3728;SAS_AF=0.3344;AA=T|||;VT=SNP
10	92436679	rs17098601	T	C	100	PASS	AC=1085;AF=0.216653;AN=5008;NS=2504;DP=12792;EAS_AF=0.2004;AMR_AF=0.1268;AFR_AF=0.3684;EUR_AF=0.0467;SAS_AF=0.2669;AA=T|||;VT=SNP
10	92436939	rs2710768	A	C	100	PASS	AC=1734;AF=0.346246;AN=5008;NS=2504;DP=10041;EAS_AF=0.5506;AMR_AF=0.3602;AFR_AF=0.1702;EUR_AF=0.3728;SAS_AF=0.3364;AA=A|||;VT=SNP
10	92437210	rs2465119	C	T	100	PASS	AC=4569;AF=0.91234;AN=5008;NS=2504;DP=11915;EAS_AF=0.9157;AMR_AF=0.9265;AFR_AF=0.9667;EUR_AF=0.839;SAS_AF=0.9008;AA=T|||;VT=SNP
10	92437400	rs56275434	A	G	100	PASS	AC=2493;AF=0.497804;AN=5008;NS=2504;DP=12863;EAS_AF=0.2044;AMR_AF=0.5288;AFR_AF=0.7519;EUR_AF=0.4344;SAS_AF=0.5;AA=G|||;VT=SNP
10	92437910	rs2800158	T	C	100	PASS	AC=4590;AF=0.916534;AN=5008;NS=2504;DP=18513;EAS_AF=0.9246;AMR_AF=0.9265;AFR_AF=0.9758;EUR_AF=0.839;SAS_AF=0.9008;AA=C|||;VT=SNP
10	92438925	rs2800157	T	C	100	PASS	AC=4550;AF=0.908546;AN=5008;NS=2504;DP=18939;EAS_AF=0.9405;AMR_AF=0.9135;AFR_AF=0.9735;EUR_AF=0.8221;SAS_AF=0.8732;AA=C|||;VT=SNP
10	92439106	rs2096352	T	G	100	PASS	AC=1781;AF=0.355631;AN=5008;NS=2504;DP=16707;EAS_AF=0.5565;AMR_AF=0.4928;AFR_AF=0.0832;EUR_AF=0.4036;SAS_AF=0.3701;AA=T|||;VT=SNP
10	92439519	rs1936610	A	T	100	PASS	AC=1708;AF=0.341054;AN=5008;NS=2504;DP=18728;EAS_AF=0.2321;AMR_AF=0.379;AFR_AF=0.4251;EUR_AF=0.2763;SAS_AF=0.3793;AA=A|||;VT=SNP
10	92439690	rs1936609	C	T	100	PASS	AC=4525;AF=0.903554;AN=5008;NS=2504;DP=18127;EAS_AF=0.9474;AMR_AF=0.9049;AFR_AF=0.9796;EUR_AF=0.8101;SAS_AF=0.8507;AA=T|||;VT=SNP
10	92440481	rs12246059	G	A	100	PASS	AC=982;AF=0.196086;AN=5008;NS=2504;DP=17879;EAS_AF=0.2252;AMR_AF=0.1427;AFR_AF=0.2814;EUR_AF=0.0656;SAS_AF=0.2229;AA=A|||;VT=SNP
10	92440784	rs1936607	A	T	100	PASS	AC=3803;AF=0.759385;AN=5008;NS=2504;DP=17649;EAS_AF=0.7222;AMR_AF=0.7997;AFR_AF=0.8328;EUR_AF=0.7823;SAS_AF=0.6462;AA=T|||;VT=SNP
10	92440843	rs17098642	A	G	100	PASS	AC=671;AF=0.133986;AN=5008;NS=2504;DP=17533;EAS_AF=0.2302;AMR_AF=0.1124;AFR_AF=0.1301;EUR_AF=0.1262;SAS_AF=0.0634;AA=A|||;VT=SNP
10	92440959	rs1419352	G	C	100	PASS	AC=2219;AF=0.443091;AN=5008;NS=2504;DP=18726;EAS_AF=0.2341;AMR_AF=0.4308;AFR_AF=0.7595;EUR_AF=0.4095;SAS_AF=0.274;AA=G|||;VT=SNP
10	92441029	rs1419351	G	A	100	PASS	AC=2219;AF=0.443091;AN=5008;NS=2504;DP=19255;EAS_AF=0.2341;AMR_AF=0.4308;AFR_AF=0.7587;EUR_AF=0.4095;SAS_AF=0.2751;AA=A|||;VT=SNP
10	92441337	rs2800156	A	C	100	PASS	AC=1827;AF=0.364816;AN=5008;NS=2504;DP=19952;EAS_AF=0.4792;AMR_AF=0.402;AFR_AF=0.2088;EUR_AF=0.4076;SAS_AF=0.3875;AA=A|||;VT=SNP
10	92441355	rs2800155	C	G	100	PASS	AC=1827;AF=0.364816;AN=5008;NS=2504;DP=20178;EAS_AF=0.4792;AMR_AF=0.402;AFR_AF=0.2088;EUR_AF=0.4076;SAS_AF=0.3875;AA=G|||;VT=SNP
10	92441426	rs2710771	G	T	100	PASS	AC=3839;AF=0.766573;AN=5008;NS=2504;DP=19871;EAS_AF=0.7262;AMR_AF=0.7997;AFR_AF=0.8555;EUR_AF=0.7833;SAS_AF=0.6472;AA=T|||;VT=SNP
10	92441511	rs1419350	T	G	100	PASS	AC=3841;AF=0.766973;AN=5008;NS=2504;DP=19690;EAS_AF=0.7282;AMR_AF=0.8012;AFR_AF=0.8555;EUR_AF=0.7823;SAS_AF=0.6472;AA=G|||;VT=SNP
10	92441553	rs2901088	C	T	100	PASS	AC=1961;AF=0.391573;AN=5008;NS=2504;DP=20106;EAS_AF=0.2331;AMR_AF=0.3991;AFR_AF=0.6271;EUR_AF=0.3708;SAS_AF=0.2526;AA=C|||;VT=SNP
10	92441668	rs1419348	A	C	100	PASS	AC=4527;AF=0.903954;AN=5008;NS=2504;DP=20543;EAS_AF=0.9524;AMR_AF=0.9049;AFR_AF=0.9766;EUR_AF=0.8121;SAS_AF=0.8497;AA=C|||;VT=SNP
10	92441854	rs1419347	A	G	100	PASS	AC=4486;AF=0.895767;AN=5008;NS=2504;DP=20009;EAS_AF=0.9365;AMR_AF=0.9049;AFR_AF=0.9614;EUR_AF=0.8111;SAS_AF=0.8456;AA=G|||;VT=SNP
10	92442233	rs1892107	A	G	100	PASS	AC=2518;AF=0.502796;AN=5008;NS=2504;DP=16651;EAS_AF=0.7034;AMR_AF=0.5072;AFR_AF=0.3306;EUR_AF=0.4384;SAS_AF=0.592;AA=A|||;VT=SNP
10	92442236	rs1892106	G	A	100	PASS	AC=4477;AF=0.89397;AN=5008;NS=2504;DP=16619;EAS_AF=0.9365;AMR_AF=0.9063;AFR_AF=0.9569;EUR_AF=0.8091;SAS_AF=0.8436;AA=A|||;VT=SNP
10	92442274	rs1892105	G	A	100	PASS	AC=4475;AF=0.89357;AN=5008;NS=2504;DP=17842;EAS_AF=0.9365;AMR_AF=0.9049;AFR_AF=0.9576;EUR_AF=0.8082;SAS_AF=0.8425;AA=A|||;VT=SNP
10	92442656	rs1936606	C	T	100	PASS	AC=1961;AF=0.391573;AN=5008;NS=2504;DP=17585;EAS_AF=0.2331;AMR_AF=0.3977;AFR_AF=0.6271;EUR_AF=0.3708;SAS_AF=0.2536;AA=C|||;VT=SNP
10	92443533	rs11812720	C	T	100	PASS	AC=1146;AF=0.228834;AN=5008;NS=2504;DP=17570;EAS_AF=0.003;AMR_AF=0.2536;AFR_AF=0.4221;EUR_AF=0.2237;SAS_AF=0.1881;AA=C|||;VT=SNP
10	92443814	rs11814758	T	A	100	PASS	AC=1325;AF=0.264577;AN=5008;NS=2504;DP=19647;EAS_AF=0.003;AMR_AF=0.2911;AFR_AF=0.5068;EUR_AF=0.2485;SAS_AF=0.2045;AA=T|||;VT=SNP
10	92444011	rs7901850	G	A	100	PASS	AC=1478;AF=0.295128;AN=5008;NS=2504;DP=20493;EAS_AF=0.004;AMR_AF=0.3098;AFR_AF=0.5855;EUR_AF=0.2813;SAS_AF=0.2065;AA=G|||;VT=SNP
10	92444213	rs2800153	A	G	100	PASS	AC=2389;AF=0.477037;AN=5008;NS=2504;DP=19773;EAS_AF=0.6935;AMR_AF=0.4784;AFR_AF=0.3079;EUR_AF=0.4036;SAS_AF=0.5573;AA=A|||;VT=SNP
10	92444877	rs2800152	T	C	100	PASS	AC=3970;AF=0.792732;AN=5008;NS=2504;DP=19529;EAS_AF=0.7669;AMR_AF=0.83;AFR_AF=0.7995;EUR_AF=0.7763;SAS_AF=0.8006;AA=C|||;VT=SNP
10	92445241	rs1936603	G	A	100	PASS	AC=2670;AF=0.533147;AN=5008;NS=2504;DP=18251;EAS_AF=0.4097;AMR_AF=0.5231;AFR_AF=0.7352;EUR_AF=0.4304;SAS_AF=0.5;AA=A|||;VT=SNP
10	92445253	rs1936602	C	T	100	PASS	AC=2644;AF=0.527955;AN=5008;NS=2504;DP=18447;EAS_AF=0.4058;AMR_AF=0.5216;AFR_AF=0.7194;EUR_AF=0.4304;SAS_AF=0.5;AA=C|||;VT=SNP
10	92445341	rs1936601	C	T	100	PASS	AC=4459;AF=0.890375;AN=5008;NS=2504;DP=17639;EAS_AF=0.8641;AMR_AF=0.9135;AFR_AF=0.975;EUR_AF=0.8231;SAS_AF=0.8558;AA=T|||;VT=SNP
10	92445645	rs2420196	T	C	100	PASS	AC=1617;AF=0.322883;AN=5008;NS=2504;DP=15867;EAS_AF=0.4048;AMR_AF=0.2493;AFR_AF=0.4244;EUR_AF=0.1889;SAS_AF=0.2914;AA=T|||;VT=SNP
10	92445650	rs2901089	G	A	100	PASS	AC=2517;AF=0.502596;AN=5008;NS=2504;DP=15925;EAS_AF=0.3839;AMR_AF=0.4164;AFR_AF=0.7073;EUR_AF=0.4284;SAS_AF=0.4857;AA=A|||;VT=SNP
10	92447167	rs1936600	T	G	100	PASS	AC=4353;AF=0.869209;AN=5008;NS=2504;DP=17960;EAS_AF=0.7877;AMR_AF=0.9121;AFR_AF=0.9387;EUR_AF=0.829;SAS_AF=0.8701;AA=G|||;VT=SNP
10	92447479	rs2096351	G	A	100	PASS	AC=2188;AF=0.436901;AN=5008;NS=2504;DP=19300;EAS_AF=0.3026;AMR_AF=0.3415;AFR_AF=0.7746;EUR_AF=0.2972;SAS_AF=0.3303;AA=a|||;VT=SNP
10	92447675	rs2105411	C	T	100	PASS	AC=2184;AF=0.436102;AN=5008;NS=2504;DP=17801;EAS_AF=0.3026;AMR_AF=0.3415;AFR_AF=0.7738;EUR_AF=0.2942;SAS_AF=0.3303;AA=T|||;VT=SNP
10	92447913	rs10881817	C	G	100	PASS	AC=1290;AF=0.257588;AN=5008;NS=2504;DP=20655;EAS_AF=0.3026;AMR_AF=0.2075;AFR_AF=0.3411;EUR_AF=0.1133;SAS_AF=0.2822;AA=C|||;VT=SNP
10	92448623	rs2800150	T	C	100	PASS	AC=4343;AF=0.867212;AN=5008;NS=2504;DP=15903;EAS_AF=0.7817;AMR_AF=0.9121;AFR_AF=0.938;EUR_AF=0.826;SAS_AF=0.8701;AA=C|||;VT=SNP
10	92448883	rs10881818	G	A	100	PASS	AC=2185;AF=0.436302;AN=5008;NS=2504;DP=18493;EAS_AF=0.3026;AMR_AF=0.3415;AFR_AF=0.7746;EUR_AF=0.2942;SAS_AF=0.3303;AA=A|||;VT=SNP
10	92448990	rs10509606	C	T	100	PASS	AC=1302;AF=0.259984;AN=5008;NS=2504;DP=16558;EAS_AF=0.3026;AMR_AF=0.2075;AFR_AF=0.3495;EUR_AF=0.1133;SAS_AF=0.2832;AA=C|||;VT=SNP
10	92449417	rs2105409	C	G	100	PASS	AC=2106;AF=0.420527;AN=5008;NS=2504;DP=17220;EAS_AF=0.3026;AMR_AF=0.3401;AFR_AF=0.7156;EUR_AF=0.2942;SAS_AF=0.3303;AA=C|||;VT=SNP
10	92449580	rs10881819	A	G	100	PASS	AC=1309;AF=0.261382;AN=5008;NS=2504;DP=16347;EAS_AF=0.3026;AMR_AF=0.2075;AFR_AF=0.3555;EUR_AF=0.1133;SAS_AF=0.2822;AA=A|||;VT=SNP
10	92449600	rs10881820	T	C	100	PASS	AC=2185;AF=0.436302;AN=5008;NS=2504;DP=16094;EAS_AF=0.3026;AMR_AF=0.3415;AFR_AF=0.7746;EUR_AF=0.2942;SAS_AF=0.3303;AA=C|||;VT=SNP
10	92449817	rs7896481	A	C	100	PASS	AC=2185;AF=0.436302;AN=5008;NS=2504;DP=17582;EAS_AF=0.3026;AMR_AF=0.3415;AFR_AF=0.7746;EUR_AF=0.2942;SAS_AF=0.3303;AA=C|||;VT=SNP
10	92450288	rs7913864	T	C	100	PASS	AC=2187;AF=0.436701;AN=5008;NS=2504;DP=18819;EAS_AF=0.3026;AMR_AF=0.3415;AFR_AF=0.7753;EUR_AF=0.2972;SAS_AF=0.3282;AA=T|||;VT=SNP
10	92452173	rs7913746	A	G	100	PASS	AC=2183;AF=0.435903;AN=5008;NS=2504;DP=19180;EAS_AF=0.3026;AMR_AF=0.3415;AFR_AF=0.7738;EUR_AF=0.2942;SAS_AF=0.3292;AA=G|||;VT=SNP
10	92452183	rs61611692	G	A	100	PASS	AC=1308;AF=0.261182;AN=5008;NS=2504;DP=19272;EAS_AF=0.3036;AMR_AF=0.2075;AFR_AF=0.3548;EUR_AF=0.1133;SAS_AF=0.2812;AA=g|||;VT=SNP
10	92452398	rs2489291	T	C	100	PASS	AC=1639;AF=0.327276;AN=5008;NS=2504;DP=20170;EAS_AF=0.3165;AMR_AF=0.487;AFR_AF=0.0809;EUR_AF=0.4742;SAS_AF=0.407;AA=T|||;VT=SNP
10	92452473	rs2710772	A	G	100	PASS	AC=4343;AF=0.867212;AN=5008;NS=2504;DP=14979;EAS_AF=0.7897;AMR_AF=0.9121;AFR_AF=0.938;EUR_AF=0.8241;SAS_AF=0.864;AA=a|||;VT=SNP
10	92452653	rs34899943	C	G	100	PASS	AC=340;AF=0.0678914;AN=5008;NS=2504;DP=16781;EAS_AF=0.1687;AMR_AF=0.0504;AFR_AF=0.0484;EUR_AF=0.0109;SAS_AF=0.0613;AA=C|||;VT=SNP
10	92453378	rs2710773	G	T	100	PASS	AC=4419;AF=0.882388;AN=5008;NS=2504;DP=18019;EAS_AF=0.7907;AMR_AF=0.915;AFR_AF=0.9864;EUR_AF=0.826;SAS_AF=0.8712;AA=T|||;VT=SNP
10	92453605	rs2800148	C	T	100	PASS	AC=4353;AF=0.869209;AN=5008;NS=2504;DP=19926;EAS_AF=0.7907;AMR_AF=0.9121;AFR_AF=0.938;EUR_AF=0.826;SAS_AF=0.8712;AA=T|||;VT=SNP
10	92453669	rs2420200	T	C	100	PASS	AC=540;AF=0.107827;AN=5008;NS=2504;DP=18782;EAS_AF=0.1706;AMR_AF=0.0836;AFR_AF=0.0961;EUR_AF=0.0557;SAS_AF=0.1299;AA=T|||;VT=SNP
10	92453715	rs11528045	C	A	100	PASS	AC=1289;AF=0.257388;AN=5008;NS=2504;DP=19182;EAS_AF=0.3016;AMR_AF=0.2075;AFR_AF=0.3427;EUR_AF=0.1133;SAS_AF=0.2802;AA=C|||;VT=SNP
10	92454807	rs10881821	A	G	100	PASS	AC=1300;AF=0.259585;AN=5008;NS=2504;DP=18485;EAS_AF=0.3026;AMR_AF=0.2075;AFR_AF=0.3502;EUR_AF=0.1133;SAS_AF=0.2802;AA=A|||;VT=SNP
10	92455453	rs10881822	C	T	100	PASS	AC=541;AF=0.108027;AN=5008;NS=2504;DP=18639;EAS_AF=0.1706;AMR_AF=0.0836;AFR_AF=0.0968;EUR_AF=0.0557;SAS_AF=0.1299;AA=T|||;VT=SNP
10	92455769	rs2800147	C	T	100	PASS	AC=1628;AF=0.32508;AN=5008;NS=2504;DP=21752;EAS_AF=0.3165;AMR_AF=0.487;AFR_AF=0.0734;EUR_AF=0.4742;SAS_AF=0.4059;AA=C|||;VT=SNP
10	92456074	rs2800146	C	T	100	PASS	AC=1632;AF=0.325879;AN=5008;NS=2504;DP=23726;EAS_AF=0.3165;AMR_AF=0.487;AFR_AF=0.0734;EUR_AF=0.4761;SAS_AF=0.408;AA=c|||;VT=SNP
10	92456132	rs2800145	T	C	100	PASS	AC=1624;AF=0.324281;AN=5008;NS=2504;DP=24103;EAS_AF=0.3165;AMR_AF=0.487;AFR_AF=0.0703;EUR_AF=0.4742;SAS_AF=0.4059;AA=T|||;VT=SNP
10	92457246	rs1892110	G	A	100	PASS	AC=1280;AF=0.255591;AN=5008;NS=2504;DP=22696;EAS_AF=0.1706;AMR_AF=0.2061;AFR_AF=0.4183;EUR_AF=0.2356;SAS_AF=0.1789;AA=G|||;VT=SNP
10	92457445	rs2000322	G	A	100	PASS	AC=2174;AF=0.434105;AN=5008;NS=2504;DP=21493;EAS_AF=0.3026;AMR_AF=0.3386;AFR_AF=0.7685;EUR_AF=0.2952;SAS_AF=0.3282;AA=A|||;VT=SNP
10	92457643	rs1936611	T	C	100	PASS	AC=1320;AF=0.263578;AN=5008;NS=2504;DP=20548;EAS_AF=0.3026;AMR_AF=0.2075;AFR_AF=0.3654;EUR_AF=0.1133;SAS_AF=0.2802;AA=C|||;VT=SNP
10	92457733	rs1892109	T	C	100	PASS	AC=4353;AF=0.869209;AN=5008;NS=2504;DP=21232;EAS_AF=0.7907;AMR_AF=0.9121;AFR_AF=0.938;EUR_AF=0.826;SAS_AF=0.8712;AA=C|||;VT=SNP
10	92458498	rs60940089	G	C	100	PASS	AC=1310;AF=0.261581;AN=5008;NS=2504;DP=17179;EAS_AF=0.3026;AMR_AF=0.2075;AFR_AF=0.357;EUR_AF=0.1133;SAS_AF=0.2812;AA=G|||;VT=SNP
10	92460466	rs73310302	T	A	100	PASS	AC=1310;AF=0.261581;AN=5008;NS=2504;DP=21975;EAS_AF=0.3026;AMR_AF=0.2075;AFR_AF=0.3578;EUR_AF=0.1133;SAS_AF=0.2802;AA=T|||;VT=SNP
10	92460611	rs74719186	G	A	100	PASS	AC=407;AF=0.08127;AN=5008;NS=2504;DP=21720;EAS_AF=0.1647;AMR_AF=0.0922;AFR_AF=0.0038;EUR_AF=0.0835;SAS_AF=0.09;AA=A|||;VT=SNP
10	92462715	rs2710715	G	C	100	PASS	AC=4283;AF=0.855232;AN=5008;NS=2504;DP=18153;EAS_AF=0.7629;AMR_AF=0.9049;AFR_AF=0.9372;EUR_AF=0.8091;SAS_AF=0.8517;AA=C|||;VT=SNP
10	92462934	rs1857591	A	T	100	PASS	AC=4283;AF=0.855232;AN=5008;NS=2504;DP=17518;EAS_AF=0.7629;AMR_AF=0.9049;AFR_AF=0.9372;EUR_AF=0.8091;SAS_AF=0.8517;AA=T|||;VT=SNP
10	92463145	rs2800144	T	C	100	PASS	AC=1838;AF=0.367013;AN=5008;NS=2504;DP=18811;EAS_AF=0.3919;AMR_AF=0.5303;AFR_AF=0.0772;EUR_AF=0.504;SAS_AF=0.4765;AA=T|||;VT=SNP
10	92463214	rs2800143	T	C	100	PASS	AC=3503;AF=0.699481;AN=5008;NS=2504;DP=18835;EAS_AF=0.63;AMR_AF=0.7666;AFR_AF=0.5961;EUR_AF=0.8738;SAS_AF=0.684;AA=t|||;VT=SNP
10	92463376	rs1857592	A	G	100	PASS	AC=1489;AF=0.297324;AN=5008;NS=2504;DP=19778;EAS_AF=0.37;AMR_AF=0.2262;AFR_AF=0.4039;EUR_AF=0.1153;SAS_AF=0.316;AA=A|||;VT=SNP
10	92464375	rs11186277	C	G	100	PASS	AC=695;AF=0.138778;AN=5008;NS=2504;DP=16948;EAS_AF=0.2063;AMR_AF=0.1052;AFR_AF=0.1694;EUR_AF=0.0855;SAS_AF=0.1063;AA=C|||;VT=SNP
10	92465982	rs10881823	T	C	100	PASS	AC=540;AF=0.107827;AN=5008;NS=2504;DP=21135;EAS_AF=0.1706;AMR_AF=0.0836;AFR_AF=0.0961;EUR_AF=0.0557;SAS_AF=0.1299;AA=T|||;VT=SNP
10	92466089	rs1936572	C	T	100	PASS	AC=3001;AF=0.599241;AN=5008;NS=2504;DP=18684;EAS_AF=0.619;AMR_AF=0.7003;AFR_AF=0.475;EUR_AF=0.5885;SAS_AF=0.6861;AA=C|||;VT=SNP
10	92466432	rs1936571	A	G	100	PASS	AC=3001;AF=0.599241;AN=5008;NS=2504;DP=17254;EAS_AF=0.619;AMR_AF=0.7003;AFR_AF=0.475;EUR_AF=0.5885;SAS_AF=0.6861;AA=A|||;VT=SNP
10	92466790	rs1936570	A	C	100	PASS	AC=3757;AF=0.7502;AN=5008;NS=2504;DP=17893;EAS_AF=0.619;AMR_AF=0.8228;AFR_AF=0.8101;EUR_AF=0.7684;SAS_AF=0.7342;AA=A|||;VT=SNP
10	92466804	rs1936569	T	C	100	PASS	AC=3757;AF=0.7502;AN=5008;NS=2504;DP=18296;EAS_AF=0.619;AMR_AF=0.8228;AFR_AF=0.8101;EUR_AF=0.7684;SAS_AF=0.7342;AA=T|||;VT=SNP
10	92466969	rs2800142	C	G	100	PASS	AC=3756;AF=0.75;AN=5008;NS=2504;DP=16948;EAS_AF=0.619;AMR_AF=0.8228;AFR_AF=0.8094;EUR_AF=0.7684;SAS_AF=0.7342;AA=C|||;VT=SNP
10	92467055	rs1936568	C	T	100	PASS	AC=3756;AF=0.75;AN=5008;NS=2504;DP=16900;EAS_AF=0.619;AMR_AF=0.8228;AFR_AF=0.8094;EUR_AF=0.7684;SAS_AF=0.7342;AA=C|||;VT=SNP
10	92467094	rs1936567	A	C	100	PASS	AC=3756;AF=0.75;AN=5008;NS=2504;DP=17083;EAS_AF=0.619;AMR_AF=0.8228;AFR_AF=0.8094;EUR_AF=0.7684;SAS_AF=0.7342;AA=A|||;VT=SNP
10	92467699	rs2710718	G	T	100	PASS	AC=4343;AF=0.867212;AN=5008;NS=2504;DP=19507;EAS_AF=0.7897;AMR_AF=0.9121;AFR_AF=0.938;EUR_AF=0.8241;SAS_AF=0.864;AA=T|||;VT=SNP
10	92467804	rs2800141	A	G	100	PASS	AC=3756;AF=0.75;AN=5008;NS=2504;DP=16512;EAS_AF=0.619;AMR_AF=0.8228;AFR_AF=0.8094;EUR_AF=0.7684;SAS_AF=0.7342;AA=G|||;VT=SNP
10	92467825	rs2710719	T	C	100	PASS	AC=3756;AF=0.75;AN=5008;NS=2504;DP=16375;EAS_AF=0.619;AMR_AF=0.8228;AFR_AF=0.8094;EUR_AF=0.7684;SAS_AF=0.7342;AA=C|||;VT=SNP
10	92468035	rs2800140	T	G	100	PASS	AC=1630;AF=0.325479;AN=5008;NS=2504;DP=11311;EAS_AF=0.3165;AMR_AF=0.487;AFR_AF=0.0749;EUR_AF=0.4742;SAS_AF=0.4059;AA=T|||;VT=SNP
10	92468528	rs1857587	G	A	100	PASS	AC=3756;AF=0.75;AN=5008;NS=2504;DP=16309;EAS_AF=0.619;AMR_AF=0.8228;AFR_AF=0.8094;EUR_AF=0.7684;SAS_AF=0.7342;AA=A|||;VT=SNP
10	92468690	rs10881824	C	T	100	PASS	AC=490;AF=0.0978435;AN=5008;NS=2504;DP=17965;EAS_AF=0.1706;AMR_AF=0.0836;AFR_AF=0.0582;EUR_AF=0.0557;SAS_AF=0.1299;AA=C|||;VT=SNP
10	92468993	rs17099060	G	C	100	PASS	AC=583;AF=0.116414;AN=5008;NS=2504;DP=18228;EAS_AF=0.1379;AMR_AF=0.1081;AFR_AF=0.118;EUR_AF=0.0288;SAS_AF=0.1881;AA=G|||;VT=SNP
10	92469095	rs2800139	C	G	100	PASS	AC=3756;AF=0.75;AN=5008;NS=2504;DP=20434;EAS_AF=0.619;AMR_AF=0.8228;AFR_AF=0.8094;EUR_AF=0.7684;SAS_AF=0.7342;AA=G|||;VT=SNP
10	92469263	rs11186279	T	G	100	PASS	AC=587;AF=0.117212;AN=5008;NS=2504;DP=19877;EAS_AF=0.1706;AMR_AF=0.0893;AFR_AF=0.1286;EUR_AF=0.0557;SAS_AF=0.1299;AA=T|||;VT=SNP
10	92469647	rs59257274	G	C	100	PASS	AC=593;AF=0.118411;AN=5008;NS=2504;DP=19379;EAS_AF=0.1647;AMR_AF=0.0937;AFR_AF=0.143;EUR_AF=0.0845;SAS_AF=0.09;AA=G|||;VT=SNP
10	92470047	rs1936623	A	G	100	PASS	AC=3756;AF=0.75;AN=5008;NS=2504;DP=17589;EAS_AF=0.619;AMR_AF=0.8228;AFR_AF=0.8094;EUR_AF=0.7684;SAS_AF=0.7342;AA=G|||;VT=SNP
10	92470133	rs1936622	C	T	100	PASS	AC=4343;AF=0.867212;AN=5008;NS=2504;DP=18371;EAS_AF=0.7897;AMR_AF=0.9121;AFR_AF=0.938;EUR_AF=0.8241;SAS_AF=0.864;AA=T|||;VT=SNP
10	92470203	rs10881825	T	C	100	PASS	AC=490;AF=0.0978435;AN=5008;NS=2504;DP=17980;EAS_AF=0.1706;AMR_AF=0.0836;AFR_AF=0.0582;EUR_AF=0.0557;SAS_AF=0.1299;AA=T|||;VT=SNP
10	92470777	rs1857586	G	A	100	PASS	AC=2997;AF=0.598442;AN=5008;NS=2504;DP=17683;EAS_AF=0.619;AMR_AF=0.7017;AFR_AF=0.4713;EUR_AF=0.5885;SAS_AF=0.6861;AA=A|||;VT=SNP
10	92471403	rs2154134	G	A	100	PASS	AC=3003;AF=0.599641;AN=5008;NS=2504;DP=17281;EAS_AF=0.619;AMR_AF=0.7017;AFR_AF=0.4758;EUR_AF=0.5885;SAS_AF=0.6861;AA=A|||;VT=SNP
10	92471984	rs1936621	G	C	100	PASS	AC=3003;AF=0.599641;AN=5008;NS=2504;DP=21216;EAS_AF=0.619;AMR_AF=0.7017;AFR_AF=0.4758;EUR_AF=0.5885;SAS_AF=0.6861;AA=C|||;VT=SNP
10	92472084	rs1936620	A	G	100	PASS	AC=3003;AF=0.599641;AN=5008;NS=2504;DP=21129;EAS_AF=0.619;AMR_AF=0.7017;AFR_AF=0.4758;EUR_AF=0.5885;SAS_AF=0.6861;AA=A|||;VT=SNP
10	92472343	rs11186282	A	G	100	PASS	AC=430;AF=0.0858626;AN=5008;NS=2504;DP=21509;EAS_AF=0.1647;AMR_AF=0.0908;AFR_AF=0.0219;EUR_AF=0.0845;SAS_AF=0.089;AA=A|||;VT=SNP
10	92472561	rs1419355	T	C	100	PASS	AC=3003;AF=0.599641;AN=5008;NS=2504;DP=18640;EAS_AF=0.623;AMR_AF=0.7017;AFR_AF=0.4728;EUR_AF=0.5895;SAS_AF=0.6851;AA=T|||;VT=SNP
10	92472727	rs12570123	A	G	100	PASS	AC=589;AF=0.117612;AN=5008;NS=2504;DP=17469;EAS_AF=0.1677;AMR_AF=0.0893;AFR_AF=0.1331;EUR_AF=0.0547;SAS_AF=0.1299;AA=A|||;VT=SNP
10	92472852	rs12570136	A	G	100	PASS	AC=532;AF=0.10623;AN=5008;NS=2504;DP=17142;EAS_AF=0.1677;AMR_AF=0.0836;AFR_AF=0.093;EUR_AF=0.0547;SAS_AF=0.1299;AA=A|||;VT=SNP
10	92473028	rs2800138	A	T	100	PASS	AC=3761;AF=0.750998;AN=5008;NS=2504;DP=17807;EAS_AF=0.624;AMR_AF=0.8228;AFR_AF=0.8094;EUR_AF=0.7694;SAS_AF=0.7331;AA=T|||;VT=SNP
10	92473377	rs2710720	G	A	100	PASS	AC=3770;AF=0.752796;AN=5008;NS=2504;DP=18410;EAS_AF=0.624;AMR_AF=0.8228;AFR_AF=0.8162;EUR_AF=0.7694;SAS_AF=0.7331;AA=A|||;VT=SNP
10	92473447	rs7906966	A	G	100	PASS	AC=579;AF=0.115615;AN=5008;NS=2504;DP=20834;EAS_AF=0.1379;AMR_AF=0.1066;AFR_AF=0.1165;EUR_AF=0.0288;SAS_AF=0.1871;AA=A|||;VT=SNP
10	92473522	rs2710722	T	C	100	PASS	AC=3773;AF=0.753395;AN=5008;NS=2504;DP=19475;EAS_AF=0.627;AMR_AF=0.8228;AFR_AF=0.8162;EUR_AF=0.7694;SAS_AF=0.7331;AA=T|||;VT=SNP
10	92473524	rs2800137	A	G	100	PASS	AC=3773;AF=0.753395;AN=5008;NS=2504;DP=19629;EAS_AF=0.627;AMR_AF=0.8228;AFR_AF=0.8162;EUR_AF=0.7694;SAS_AF=0.7331;AA=G|||;VT=SNP
10	92473543	rs2800136	T	G	100	PASS	AC=3772;AF=0.753195;AN=5008;NS=2504;DP=18947;EAS_AF=0.626;AMR_AF=0.8228;AFR_AF=0.8162;EUR_AF=0.7694;SAS_AF=0.7331;AA=G|||;VT=SNP
10	92473603	rs2800135	A	G	100	PASS	AC=3768;AF=0.752396;AN=5008;NS=2504;DP=18310;EAS_AF=0.623;AMR_AF=0.8228;AFR_AF=0.8162;EUR_AF=0.7694;SAS_AF=0.7321;AA=A|||;VT=SNP
10	92473615	rs2710723	G	A	100	PASS	AC=3768;AF=0.752396;AN=5008;NS=2504;DP=18658;EAS_AF=0.623;AMR_AF=0.8228;AFR_AF=0.8162;EUR_AF=0.7694;SAS_AF=0.7321;AA=A|||;VT=SNP
10	92475254	rs1274445	A	G	100	PASS	AC=3379;AF=0.67472;AN=5008;NS=2504;DP=16429;EAS_AF=0.6806;AMR_AF=0.513;AFR_AF=0.9274;EUR_AF=0.5249;SAS_AF=0.5961;AA=G|||;VT=SNP
10	92475500	rs1274444	A	G	100	PASS	AC=1239;AF=0.247404;AN=5008;NS=2504;DP=19851;EAS_AF=0.377;AMR_AF=0.1758;AFR_AF=0.1838;EUR_AF=0.2306;SAS_AF=0.2679;AA=G|||;VT=SNP
10	92475674	rs1274443	G	A	100	PASS	AC=3378;AF=0.674521;AN=5008;NS=2504;DP=19081;EAS_AF=0.6806;AMR_AF=0.513;AFR_AF=0.9266;EUR_AF=0.5249;SAS_AF=0.5961;AA=A|||;VT=SNP
10	92476015	rs1274442	T	C	100	PASS	AC=4347;AF=0.868011;AN=5008;NS=2504;DP=16145;EAS_AF=0.7946;AMR_AF=0.9121;AFR_AF=0.938;EUR_AF=0.8241;SAS_AF=0.863;AA=t|||;VT=SNP
10	92476068	rs12775136	T	A	100	PASS	AC=272;AF=0.0543131;AN=5008;NS=2504;DP=15905;EAS_AF=0.1696;AMR_AF=0.0461;AFR_AF=0.0023;EUR_AF=0.0109;SAS_AF=0.0562;AA=T|||;VT=SNP
10	92476463	rs7478556	A	G	100	PASS	AC=403;AF=0.0804712;AN=5008;NS=2504;DP=18436;EAS_AF=0.1647;AMR_AF=0.0821;AFR_AF=0.003;EUR_AF=0.0835;SAS_AF=0.0941;AA=A|||;VT=SNP
10	92477258	rs1274441	C	G	100	PASS	AC=1477;AF=0.294928;AN=5008;NS=2504;DP=23432;EAS_AF=0.2054;AMR_AF=0.2176;AFR_AF=0.4425;EUR_AF=0.3509;SAS_AF=0.1851;AA=G|||;VT=SNP
10	92477844	rs2795317	T	C	100	PASS	AC=3373;AF=0.673522;AN=5008;NS=2504;DP=17330;EAS_AF=0.6786;AMR_AF=0.513;AFR_AF=0.9244;EUR_AF=0.5249;SAS_AF=0.5961;AA=C|||;VT=SNP
10	92478475	rs12763963	A	G	100	PASS	AC=534;AF=0.106629;AN=5008;NS=2504;DP=17638;EAS_AF=0.1716;AMR_AF=0.0836;AFR_AF=0.0855;EUR_AF=0.0616;SAS_AF=0.1309;AA=A|||;VT=SNP
10	92478556	rs12768801	A	G	100	PASS	AC=272;AF=0.0543131;AN=5008;NS=2504;DP=16045;EAS_AF=0.1696;AMR_AF=0.0461;AFR_AF=0.0023;EUR_AF=0.0109;SAS_AF=0.0562;AA=A|||;VT=SNP
10	92478934	rs1779929	T	A	100	PASS	AC=644;AF=0.128594;AN=5008;NS=2504;DP=13729;EAS_AF=0.2044;AMR_AF=0.0879;AFR_AF=0.062;EUR_AF=0.167;SAS_AF=0.1299;AA=T|||;VT=SNP
10	92479457	rs1539723	T	C	100	PASS	AC=3495;AF=0.697883;AN=5008;NS=2504;DP=12517;EAS_AF=0.7946;AMR_AF=0.7795;AFR_AF=0.5552;EUR_AF=0.6501;SAS_AF=0.7822;AA=T|||;VT=SNP
10	92480047	rs2800134	T	C	100	PASS	AC=2844;AF=0.567891;AN=5008;NS=2504;DP=16083;EAS_AF=0.623;AMR_AF=0.6916;AFR_AF=0.388;EUR_AF=0.5875;SAS_AF=0.6462;AA=T|||;VT=SNP
10	92480212	rs17099203	G	T	100	PASS	AC=547;AF=0.109225;AN=5008;NS=2504;DP=16433;EAS_AF=0.1379;AMR_AF=0.1066;AFR_AF=0.1172;EUR_AF=0.0288;SAS_AF=0.1534;AA=G|||;VT=SNP
10	92480412	rs1539722	A	G	100	PASS	AC=695;AF=0.138778;AN=5008;NS=2504;DP=14959;EAS_AF=0.2054;AMR_AF=0.0879;AFR_AF=0.0643;EUR_AF=0.169;SAS_AF=0.1759;AA=A|||;VT=SNP
10	92480720	rs10881826	A	C	100	PASS	AC=497;AF=0.0992412;AN=5008;NS=2504;DP=17195;EAS_AF=0.1736;AMR_AF=0.085;AFR_AF=0.0552;EUR_AF=0.0616;SAS_AF=0.1309;AA=A|||;VT=SNP
10	92480959	rs2185705	T	C	100	PASS	AC=548;AF=0.109425;AN=5008;NS=2504;DP=19640;EAS_AF=0.1726;AMR_AF=0.085;AFR_AF=0.0946;EUR_AF=0.0616;SAS_AF=0.1309;AA=T|||;VT=SNP
10	92481152	rs4933193	G	A	100	PASS	AC=544;AF=0.108626;AN=5008;NS=2504;DP=17597;EAS_AF=0.1419;AMR_AF=0.1066;AFR_AF=0.112;EUR_AF=0.0288;SAS_AF=0.1534;AA=G|||;VT=SNP
10	92481241	rs11186287	C	T	100	PASS	AC=274;AF=0.0547125;AN=5008;NS=2504;DP=18716;EAS_AF=0.1706;AMR_AF=0.0476;AFR_AF=0.0023;EUR_AF=0.0109;SAS_AF=0.0562;AA=C|||;VT=SNP
10	92482059	rs12416340	C	T	100	PASS	AC=606;AF=0.121006;AN=5008;NS=2504;DP=22067;EAS_AF=0.1726;AMR_AF=0.0893;AFR_AF=0.1362;EUR_AF=0.0616;SAS_AF=0.1309;AA=T|||;VT=SNP
10	92482324	rs10881827	A	G	100	PASS	AC=495;AF=0.0988419;AN=5008;NS=2504;DP=21438;EAS_AF=0.1726;AMR_AF=0.0836;AFR_AF=0.0552;EUR_AF=0.0616;SAS_AF=0.1309;AA=A|||;VT=SNP
10	92482523	rs11186288	T	C	100	PASS	AC=606;AF=0.121006;AN=5008;NS=2504;DP=21280;EAS_AF=0.1726;AMR_AF=0.0893;AFR_AF=0.1362;EUR_AF=0.0616;SAS_AF=0.1309;AA=C|||;VT=SNP
10	92482731	rs10785968	C	T	100	PASS	AC=606;AF=0.121006;AN=5008;NS=2504;DP=19604;EAS_AF=0.1726;AMR_AF=0.0893;AFR_AF=0.1362;EUR_AF=0.0616;SAS_AF=0.1309;AA=C|||;VT=SNP
10	92482734	rs11186289	G	A	100	PASS	AC=606;AF=0.121006;AN=5008;NS=2504;DP=19603;EAS_AF=0.1726;AMR_AF=0.0893;AFR_AF=0.1362;EUR_AF=0.0616;SAS_AF=0.1309;AA=G|||;VT=SNP
10	92482759	rs10785969	G	A	100	PASS	AC=606;AF=0.121006;AN=5008;NS=2504;DP=19317;EAS_AF=0.1726;AMR_AF=0.0893;AFR_AF=0.1362;EUR_AF=0.0616;SAS_AF=0.1309;AA=G|||;VT=SNP
10	92483207	rs7896173	A	G	100	PASS	AC=1194;AF=0.238419;AN=5008;NS=2504;DP=20756;EAS_AF=0.3016;AMR_AF=0.2046;AFR_AF=0.295;EUR_AF=0.1153;SAS_AF=0.2474;AA=A|||;VT=SNP
10	92483360	rs7913138	T	C	100	PASS	AC=542;AF=0.108227;AN=5008;NS=2504;DP=17389;EAS_AF=0.1409;AMR_AF=0.1066;AFR_AF=0.1112;EUR_AF=0.0288;SAS_AF=0.1534;AA=T|||;VT=SNP
10	92483444	rs12571656	A	G	100	PASS	AC=606;AF=0.121006;AN=5008;NS=2504;DP=20458;EAS_AF=0.1726;AMR_AF=0.0893;AFR_AF=0.1362;EUR_AF=0.0616;SAS_AF=0.1309;AA=A|||;VT=SNP
10	92483791	rs11186290	G	A	100	PASS	AC=606;AF=0.121006;AN=5008;NS=2504;DP=20104;EAS_AF=0.1726;AMR_AF=0.0893;AFR_AF=0.1362;EUR_AF=0.0616;SAS_AF=0.1309;AA=G|||;VT=SNP
10	92483812	rs1274439	T	C	100	PASS	AC=1364;AF=0.272364;AN=5008;NS=2504;DP=20837;EAS_AF=0.376;AMR_AF=0.1859;AFR_AF=0.2481;EUR_AF=0.2276;SAS_AF=0.3057;AA=T|||;VT=SNP
10	92484110	rs17099236	G	A	100	PASS	AC=543;AF=0.108427;AN=5008;NS=2504;DP=19821;EAS_AF=0.1409;AMR_AF=0.1066;AFR_AF=0.1112;EUR_AF=0.0298;SAS_AF=0.1534;AA=G|||;VT=SNP
10	92484752	rs1573253	C	T	100	PASS	AC=577;AF=0.115216;AN=5008;NS=2504;DP=15513;EAS_AF=0.1607;AMR_AF=0.0937;AFR_AF=0.1293;EUR_AF=0.0865;SAS_AF=0.0941;AA=c|||;VT=SNP
10	92484768	rs12412067	C	T	100	PASS	AC=541;AF=0.108027;AN=5008;NS=2504;DP=15781;EAS_AF=0.1726;AMR_AF=0.0836;AFR_AF=0.09;EUR_AF=0.0616;SAS_AF=0.1309;AA=C|||;VT=SNP
10	92484991	rs10881828	G	A	100	PASS	AC=541;AF=0.108027;AN=5008;NS=2504;DP=18819;EAS_AF=0.1726;AMR_AF=0.0836;AFR_AF=0.09;EUR_AF=0.0616;SAS_AF=0.1309;AA=G|||;VT=SNP
10	92485021	rs10785970	C	T	100	PASS	AC=606;AF=0.121006;AN=5008;NS=2504;DP=18611;EAS_AF=0.1726;AMR_AF=0.0893;AFR_AF=0.1362;EUR_AF=0.0616;SAS_AF=0.1309;AA=T|||;VT=SNP
10	92485073	rs1954505	T	C	100	PASS	AC=1625;AF=0.324481;AN=5008;NS=2504;DP=16649;EAS_AF=0.3224;AMR_AF=0.487;AFR_AF=0.0719;EUR_AF=0.4742;SAS_AF=0.3988;AA=T|||;VT=SNP
10	92485320	rs2710727	A	C	100	PASS	AC=694;AF=0.138578;AN=5008;NS=2504;DP=15493;EAS_AF=0.2054;AMR_AF=0.0893;AFR_AF=0.0651;EUR_AF=0.167;SAS_AF=0.1748;AA=A|||;VT=SNP
10	92485360	rs1857588	T	C	100	PASS	AC=690;AF=0.13778;AN=5008;NS=2504;DP=15440;EAS_AF=0.2054;AMR_AF=0.0893;AFR_AF=0.0651;EUR_AF=0.167;SAS_AF=0.1708;AA=T|||;VT=SNP
10	92485407	rs1296196	T	C	100	PASS	AC=695;AF=0.138778;AN=5008;NS=2504;DP=14344;EAS_AF=0.2054;AMR_AF=0.0893;AFR_AF=0.0651;EUR_AF=0.167;SAS_AF=0.1759;AA=C|||;VT=SNP
10	92485934	rs1274453	A	G	100	PASS	AC=2771;AF=0.553315;AN=5008;NS=2504;DP=17561;EAS_AF=0.506;AMR_AF=0.4251;AFR_AF=0.7927;EUR_AF=0.4622;SAS_AF=0.4632;AA=A|||;VT=SNP
10	92486380	rs11186291	G	C	100	PASS	AC=522;AF=0.104233;AN=5008;NS=2504;DP=15024;EAS_AF=0.1716;AMR_AF=0.0836;AFR_AF=0.0764;EUR_AF=0.0616;SAS_AF=0.1309;AA=G|||;VT=SNP
10	92486655	rs11186292	T	G	100	PASS	AC=399;AF=0.0796725;AN=5008;NS=2504;DP=15092;EAS_AF=0.1597;AMR_AF=0.0807;AFR_AF=0.003;EUR_AF=0.0855;SAS_AF=0.0941;AA=T|||;VT=SNP
10	92486835	rs2465115	G	T	100	PASS	AC=4229;AF=0.844449;AN=5008;NS=2504;DP=15791;EAS_AF=0.7946;AMR_AF=0.9035;AFR_AF=0.8744;EUR_AF=0.833;SAS_AF=0.8252;AA=G|||;VT=SNP
10	92486903	rs1299115	C	T	100	PASS	AC=779;AF=0.155551;AN=5008;NS=2504;DP=15610;EAS_AF=0.2054;AMR_AF=0.0965;AFR_AF=0.1248;EUR_AF=0.168;SAS_AF=0.1748;AA=T|||;VT=SNP
10	92488725	rs1274452	G	A	100	PASS	AC=2521;AF=0.503395;AN=5008;NS=2504;DP=20720;EAS_AF=0.506;AMR_AF=0.402;AFR_AF=0.6256;EUR_AF=0.4533;SAS_AF=0.4591;AA=G|||;VT=SNP
10	92489616	rs11186294	G	A	100	PASS	AC=1340;AF=0.267572;AN=5008;NS=2504;DP=19736;EAS_AF=0.3323;AMR_AF=0.1902;AFR_AF=0.3759;EUR_AF=0.1511;SAS_AF=0.229;AA=G|||;VT=SNP
10	92490703	rs56972023	C	T	100	PASS	AC=1169;AF=0.233427;AN=5008;NS=2504;DP=17634;EAS_AF=0.1409;AMR_AF=0.219;AFR_AF=0.3548;EUR_AF=0.2078;SAS_AF=0.2014;AA=c|||;VT=SNP
10	92490929	rs1274448	C	T	100	PASS	AC=3391;AF=0.677117;AN=5008;NS=2504;DP=15553;EAS_AF=0.6786;AMR_AF=0.513;AFR_AF=0.9327;EUR_AF=0.5268;SAS_AF=0.6012;AA=T|||;VT=SNP
10	92491883	rs1274447	C	G	100	PASS	AC=3389;AF=0.676717;AN=5008;NS=2504;DP=17725;EAS_AF=0.6776;AMR_AF=0.513;AFR_AF=0.9327;EUR_AF=0.5268;SAS_AF=0.6002;AA=c|||;VT=SNP
10	92492550	rs1539721	T	C	100	PASS	AC=522;AF=0.104233;AN=5008;NS=2504;DP=19738;EAS_AF=0.1716;AMR_AF=0.085;AFR_AF=0.0756;EUR_AF=0.0616;SAS_AF=0.1309;AA=T|||;VT=SNP
10	92493197	rs7917422	G	C	100	PASS	AC=1345;AF=0.26857;AN=5008;NS=2504;DP=16921;EAS_AF=0.3373;AMR_AF=0.1902;AFR_AF=0.3759;EUR_AF=0.1511;SAS_AF=0.229;AA=G|||;VT=SNP
10	92494971	rs1298056	A	G	100	PASS	AC=612;AF=0.122204;AN=5008;NS=2504;DP=20728;EAS_AF=0.2034;AMR_AF=0.085;AFR_AF=0.0159;EUR_AF=0.165;SAS_AF=0.1646;AA=A|||;VT=SNP
10	92495336	rs1107688	C	T	100	PASS	AC=1339;AF=0.267372;AN=5008;NS=2504;DP=16482;EAS_AF=0.3323;AMR_AF=0.1902;AFR_AF=0.3752;EUR_AF=0.1511;SAS_AF=0.229;AA=C|||;VT=SNP
10	92495654	rs4284320	T	C	100	PASS	AC=562;AF=0.11222;AN=5008;NS=2504;DP=15151;EAS_AF=0.1607;AMR_AF=0.0937;AFR_AF=0.115;EUR_AF=0.0875;SAS_AF=0.0971;AA=T|||;VT=SNP
10	92498026	rs11817364	G	A	100	PASS	AC=1182;AF=0.236022;AN=5008;NS=2504;DP=18139;EAS_AF=0.1409;AMR_AF=0.219;AFR_AF=0.3669;EUR_AF=0.2058;SAS_AF=0.2004;AA=G|||;VT=SNP
10	92499618	rs1274446	T	C	100	PASS	AC=3360;AF=0.670927;AN=5008;NS=2504;DP=19449;EAS_AF=0.6786;AMR_AF=0.5086;AFR_AF=0.9123;EUR_AF=0.5249;SAS_AF=0.6022;AA=C|||;VT=SNP
10	92500084	rs76623564	T	C	100	PASS	AC=422;AF=0.0842652;AN=5008;NS=2504;DP=19375;EAS_AF=0.1726;AMR_AF=0.0908;AFR_AF=0.003;EUR_AF=0.0865;SAS_AF=0.0961;AA=T|||;VT=SNP
10	92501468	rs3740046	C	T	100	PASS	AC=679;AF=0.135583;AN=5008;NS=2504;DP=22042;EAS_AF=0.2024;AMR_AF=0.0879;AFR_AF=0.0635;EUR_AF=0.167;SAS_AF=0.1656;AA=.|||;VT=SNP
10	92501650	rs1418213	G	A	100	PASS	AC=1334;AF=0.266374;AN=5008;NS=2504;DP=22453;EAS_AF=0.3313;AMR_AF=0.1902;AFR_AF=0.3744;EUR_AF=0.1501;SAS_AF=0.227;AA=.|||;VT=SNP
10	92503619	rs3740048	T	C	100	PASS	AC=674;AF=0.134585;AN=5008;NS=2504;DP=16957;EAS_AF=0.2034;AMR_AF=0.0879;AFR_AF=0.0628;EUR_AF=0.165;SAS_AF=0.1626;AA=.|||;VT=SNP
10	92504054	rs10509608	A	G	100	PASS	AC=1343;AF=0.268171;AN=5008;NS=2504;DP=18812;EAS_AF=0.3323;AMR_AF=0.1902;AFR_AF=0.3797;EUR_AF=0.1501;SAS_AF=0.228;AA=.|||;VT=SNP
10	92504318	rs11186297	T	C	100	PASS	AC=3354;AF=0.669728;AN=5008;NS=2504;DP=13004;EAS_AF=0.6786;AMR_AF=0.5072;AFR_AF=0.9107;EUR_AF=0.5239;SAS_AF=0.6002;AA=.|||;VT=SNP
10	92505265	rs11812708	T	C	100	PASS	AC=1158;AF=0.23123;AN=5008;NS=2504;DP=21083;EAS_AF=0.1429;AMR_AF=0.2205;AFR_AF=0.3464;EUR_AF=0.2058;SAS_AF=0.2004;AA=.|||;VT=SNP
10	92505374	rs10509609	C	T	100	PASS	AC=683;AF=0.136382;AN=5008;NS=2504;DP=20880;EAS_AF=0.2034;AMR_AF=0.0879;AFR_AF=0.0628;EUR_AF=0.165;SAS_AF=0.1718;AA=.|||;VT=SNP
10	92505404	rs1935347	G	A	100	PASS	AC=3393;AF=0.677516;AN=5008;NS=2504;DP=19721;EAS_AF=0.6786;AMR_AF=0.5101;AFR_AF=0.9312;EUR_AF=0.5239;SAS_AF=0.6104;AA=.|||;VT=SNP
10	92505542	rs12220866	C	T	100	PASS	AC=430;AF=0.0858626;AN=5008;NS=2504;DP=18389;EAS_AF=0.1607;AMR_AF=0.0893;AFR_AF=0.0189;EUR_AF=0.0865;SAS_AF=0.0961;AA=.|||;VT=SNP
10	92506945	rs71479057	C	G	100	PASS	AC=521;AF=0.104034;AN=5008;NS=2504;DP=21081;EAS_AF=0.1706;AMR_AF=0.0836;AFR_AF=0.0764;EUR_AF=0.0616;SAS_AF=0.1309;AA=.|||;VT=SNP
10	92507378	rs57768581	A	C	100	PASS	AC=1159;AF=0.23143;AN=5008;NS=2504;DP=20795;EAS_AF=0.1429;AMR_AF=0.2205;AFR_AF=0.3472;EUR_AF=0.2058;SAS_AF=0.2004;AA=.|||;VT=SNP
10	92507390	rs60844040	T	C	100	PASS	AC=389;AF=0.0776757;AN=5008;NS=2504;DP=20559;EAS_AF=0.1429;AMR_AF=0.0951;AFR_AF=0.0023;EUR_AF=0.0268;SAS_AF=0.1524;AA=.|||;VT=SNP
10	92507863	rs2420203	T	C	100	PASS	AC=1335;AF=0.266573;AN=5008;NS=2504;DP=19634;EAS_AF=0.3284;AMR_AF=0.1902;AFR_AF=0.3767;EUR_AF=0.1501;SAS_AF=0.228;AA=.|||;VT=SNP
10	92509829	rs11592512	C	T	100	PASS	AC=687;AF=0.137181;AN=5008;NS=2504;DP=19944;EAS_AF=0.2034;AMR_AF=0.0879;AFR_AF=0.0658;EUR_AF=0.165;SAS_AF=0.1718;AA=C|||;VT=SNP
10	92511367	rs4933194	T	C	100	PASS	AC=3339;AF=0.666733;AN=5008;NS=2504;DP=18612;EAS_AF=0.628;AMR_AF=0.5072;AFR_AF=0.9304;EUR_AF=0.5249;SAS_AF=0.6094;AA=C|||;VT=SNP
10	92511464	rs7099189	G	A	100	PASS	AC=2128;AF=0.42492;AN=5008;NS=2504;DP=19020;EAS_AF=0.4881;AMR_AF=0.2867;AFR_AF=0.5514;EUR_AF=0.3161;SAS_AF=0.3988;AA=A|||;VT=SNP
10	92511821	rs10881829	C	A	100	PASS	AC=556;AF=0.111022;AN=5008;NS=2504;DP=17032;EAS_AF=0.1607;AMR_AF=0.0937;AFR_AF=0.0991;EUR_AF=0.0855;SAS_AF=0.1145;AA=C|||;VT=SNP
10	92513249	rs10881830	T	G	100	PASS	AC=726;AF=0.144968;AN=5008;NS=2504;DP=17344;EAS_AF=0.124;AMR_AF=0.0965;AFR_AF=0.2587;EUR_AF=0.0636;SAS_AF=0.1309;AA=T|||;VT=SNP
10	92513343	rs11186299	C	A	100	PASS	AC=420;AF=0.0838658;AN=5008;NS=2504;DP=16036;EAS_AF=0.1607;AMR_AF=0.0807;AFR_AF=0.003;EUR_AF=0.0855;SAS_AF=0.1145;AA=C|||;VT=SNP
10	92513877	rs7916848	T	A	100	PASS	AC=3319;AF=0.66274;AN=5008;NS=2504;DP=14171;EAS_AF=0.6319;AMR_AF=0.5058;AFR_AF=0.9145;EUR_AF=0.5239;SAS_AF=0.6084;AA=A|||;VT=SNP
10	92514030	rs7900386	C	A	100	PASS	AC=3319;AF=0.66274;AN=5008;NS=2504;DP=14812;EAS_AF=0.6319;AMR_AF=0.5058;AFR_AF=0.9145;EUR_AF=0.5239;SAS_AF=0.6084;AA=A|||;VT=SNP
10	92514739	rs11186300	A	C	100	PASS	AC=3344;AF=0.667732;AN=5008;NS=2504;DP=14368;EAS_AF=0.6319;AMR_AF=0.5086;AFR_AF=0.9312;EUR_AF=0.5239;SAS_AF=0.6094;AA=C|||;VT=SNP
10	92514743	rs72809082	A	G	100	PASS	AC=671;AF=0.133986;AN=5008;NS=2504;DP=14132;EAS_AF=0.2034;AMR_AF=0.0893;AFR_AF=0.0658;EUR_AF=0.165;SAS_AF=0.1544;AA=A|||;VT=SNP
10	92518243	rs7903572	T	C	100	PASS	AC=3342;AF=0.667332;AN=5008;NS=2504;DP=17150;EAS_AF=0.6319;AMR_AF=0.5072;AFR_AF=0.9312;EUR_AF=0.5239;SAS_AF=0.6084;AA=T|||;VT=SNP
10	92518358	rs56662980	A	C	100	PASS	AC=1164;AF=0.232428;AN=5008;NS=2504;DP=17375;EAS_AF=0.1429;AMR_AF=0.2176;AFR_AF=0.3472;EUR_AF=0.2068;SAS_AF=0.2065;AA=A|||;VT=SNP
10	92519954	rs7912164	T	C	100	PASS	AC=1180;AF=0.235623;AN=5008;NS=2504;DP=20637;EAS_AF=0.1429;AMR_AF=0.2161;AFR_AF=0.3457;EUR_AF=0.2068;SAS_AF=0.226;AA=T|||;VT=SNP
10	92520832	rs74701947	T	C	100	PASS	AC=1180;AF=0.235623;AN=5008;NS=2504;DP=13484;EAS_AF=0.1429;AMR_AF=0.2161;AFR_AF=0.3457;EUR_AF=0.2068;SAS_AF=0.226;AA=T|||;VT=SNP
10	92521226	rs66845062	G	C	100	PASS	AC=582;AF=0.116214;AN=5008;NS=2504;DP=17325;EAS_AF=0.2034;AMR_AF=0.085;AFR_AF=0.0151;EUR_AF=0.165;SAS_AF=0.135;AA=G|||;VT=SNP
10	92522492	rs77975427	C	T	100	PASS	AC=472;AF=0.0942492;AN=5008;NS=2504;DP=19664;EAS_AF=0.124;AMR_AF=0.0836;AFR_AF=0.0756;EUR_AF=0.0616;SAS_AF=0.1299;AA=C|||;VT=SNP
10	92522697	rs68093943	C	T	100	PASS	AC=655;AF=0.130791;AN=5008;NS=2504;DP=19984;EAS_AF=0.2034;AMR_AF=0.0893;AFR_AF=0.0696;EUR_AF=0.165;SAS_AF=0.1329;AA=C|||;VT=SNP
10	92522721	rs34479797	T	C	100	PASS	AC=251;AF=0.0501198;AN=5008;NS=2504;DP=20368;EAS_AF=0.122;AMR_AF=0.0461;AFR_AF=0.0234;EUR_AF=0.0109;SAS_AF=0.0552;AA=T|||;VT=SNP
10	92524640	rs11817665	T	C	100	PASS	AC=1181;AF=0.235823;AN=5008;NS=2504;DP=18957;EAS_AF=0.1429;AMR_AF=0.2161;AFR_AF=0.3457;EUR_AF=0.2078;SAS_AF=0.226;AA=T|||;VT=SNP
10	92524708	rs4113478	G	T	100	PASS	AC=3307;AF=0.660343;AN=5008;NS=2504;DP=18866;EAS_AF=0.6319;AMR_AF=0.5029;AFR_AF=0.9062;EUR_AF=0.5249;SAS_AF=0.6084;AA=T|||;VT=SNP
10	92524772	rs34301914	A	G	100	PASS	AC=472;AF=0.0942492;AN=5008;NS=2504;DP=19093;EAS_AF=0.124;AMR_AF=0.0836;AFR_AF=0.0756;EUR_AF=0.0616;SAS_AF=0.1299;AA=A|||;VT=SNP
10	92524836	rs11498504	T	C	100	PASS	AC=1298;AF=0.259185;AN=5008;NS=2504;DP=18986;EAS_AF=0.2847;AMR_AF=0.1888;AFR_AF=0.3729;EUR_AF=0.1491;SAS_AF=0.2423;AA=T|||;VT=SNP
10	92525930	rs12256352	G	C	100	PASS	AC=726;AF=0.144968;AN=5008;NS=2504;DP=20873;EAS_AF=0.124;AMR_AF=0.098;AFR_AF=0.2579;EUR_AF=0.0636;SAS_AF=0.1309;AA=G|||;VT=SNP
10	92526004	rs4262637	T	C	100	PASS	AC=1180;AF=0.235623;AN=5008;NS=2504;DP=21664;EAS_AF=0.1429;AMR_AF=0.2161;AFR_AF=0.3457;EUR_AF=0.2068;SAS_AF=0.226;AA=T|||;VT=SNP
10	92526183	rs2420367	C	A	100	PASS	AC=3341;AF=0.667133;AN=5008;NS=2504;DP=20942;EAS_AF=0.6319;AMR_AF=0.5072;AFR_AF=0.9304;EUR_AF=0.5239;SAS_AF=0.6084;AA=A|||;VT=SNP
10	92528179	rs7907728	A	T	100	PASS	AC=1180;AF=0.235623;AN=5008;NS=2504;DP=21570;EAS_AF=0.1429;AMR_AF=0.2161;AFR_AF=0.3457;EUR_AF=0.2068;SAS_AF=0.226;AA=A|||;VT=SNP
10	92528523	rs12762083	T	C	100	PASS	AC=318;AF=0.0634984;AN=5008;NS=2504;DP=21975;EAS_AF=0.122;AMR_AF=0.049;AFR_AF=0.0726;EUR_AF=0.0109;SAS_AF=0.0552;AA=T|||;VT=SNP
10	92529270	rs7072526	T	C	100	PASS	AC=1182;AF=0.236022;AN=5008;NS=2504;DP=16814;EAS_AF=0.1429;AMR_AF=0.2176;AFR_AF=0.3457;EUR_AF=0.2078;SAS_AF=0.226;AA=T|||;VT=SNP
10	92529357	rs7912516	C	T	100	PASS	AC=1297;AF=0.258986;AN=5008;NS=2504;DP=13659;EAS_AF=0.2847;AMR_AF=0.1873;AFR_AF=0.3729;EUR_AF=0.1491;SAS_AF=0.2423;AA=C|||;VT=SNP
10	92529829	rs60226639	A	G	100	PASS	AC=1290;AF=0.257588;AN=5008;NS=2504;DP=14435;EAS_AF=0.1438;AMR_AF=0.2262;AFR_AF=0.4153;EUR_AF=0.2097;SAS_AF=0.2331;AA=G|||;VT=SNP
10	92530131	rs12768638	C	A	100	PASS	AC=483;AF=0.0964457;AN=5008;NS=2504;DP=16475;EAS_AF=0.124;AMR_AF=0.0821;AFR_AF=0.0847;EUR_AF=0.0616;SAS_AF=0.1299;AA=C|||;VT=SNP
10	92531032	rs35956066	G	A	100	PASS	AC=1297;AF=0.258986;AN=5008;NS=2504;DP=21846;EAS_AF=0.2847;AMR_AF=0.1873;AFR_AF=0.3729;EUR_AF=0.1491;SAS_AF=0.2423;AA=g|||;VT=SNP
10	92531394	rs4933606	A	G	100	PASS	AC=1181;AF=0.235823;AN=5008;NS=2504;DP=18329;EAS_AF=0.1429;AMR_AF=0.2176;AFR_AF=0.3457;EUR_AF=0.2068;SAS_AF=0.226;AA=A|||;VT=SNP
10	92531600	rs1418212	C	G	100	PASS	AC=3318;AF=0.66254;AN=5008;NS=2504;DP=17759;EAS_AF=0.6319;AMR_AF=0.5043;AFR_AF=0.9145;EUR_AF=0.5239;SAS_AF=0.6084;AA=G|||;VT=SNP
10	92531691	rs60873034	G	A	100	PASS	AC=1275;AF=0.254593;AN=5008;NS=2504;DP=17179;EAS_AF=0.1419;AMR_AF=0.2262;AFR_AF=0.4092;EUR_AF=0.2078;SAS_AF=0.2301;AA=G|||;VT=SNP
10	92533282	rs4471341	C	G	100	PASS	AC=3321;AF=0.663139;AN=5008;NS=2504;DP=19600;EAS_AF=0.6349;AMR_AF=0.5086;AFR_AF=0.9175;EUR_AF=0.5249;SAS_AF=0.6002;AA=G|||;VT=SNP
10	92533729	rs7086484	G	A	100	PASS	AC=1623;AF=0.324081;AN=5008;NS=2504;DP=19262;EAS_AF=0.2659;AMR_AF=0.2954;AFR_AF=0.4175;EUR_AF=0.2684;SAS_AF=0.3354;AA=G|||;VT=SNP
10	92533941	rs11599921	T	C	100	PASS	AC=609;AF=0.121605;AN=5008;NS=2504;DP=17014;EAS_AF=0.2024;AMR_AF=0.0908;AFR_AF=0.0151;EUR_AF=0.1889;SAS_AF=0.135;AA=T|||;VT=SNP
10	92534626	rs56030721	A	G	100	PASS	AC=613;AF=0.122404;AN=5008;NS=2504;DP=18963;EAS_AF=0.2024;AMR_AF=0.0908;AFR_AF=0.0159;EUR_AF=0.1909;SAS_AF=0.136;AA=A|||;VT=SNP
10	92534755	rs7091039	A	T	100	PASS	AC=1161;AF=0.231829;AN=5008;NS=2504;DP=19079;EAS_AF=0.1438;AMR_AF=0.2176;AFR_AF=0.3442;EUR_AF=0.2068;SAS_AF=0.2065;AA=A|||;VT=SNP
10	92536833	rs56132525	G	C	100	PASS	AC=636;AF=0.126997;AN=5008;NS=2504;DP=433;EAS_AF=0.2024;AMR_AF=0.0893;AFR_AF=0.056;EUR_AF=0.167;SAS_AF=0.1309;AA=G|||;VT=SNP
10	92536962	rs11186305	G	A	100	PASS	AC=438;AF=0.0874601;AN=5008;NS=2504;DP=16502;EAS_AF=0.1617;AMR_AF=0.085;AFR_AF=0.003;EUR_AF=0.0994;SAS_AF=0.1145;AA=G|||;VT=SNP
10	92537011	rs10881831	G	C	100	PASS	AC=575;AF=0.114816;AN=5008;NS=2504;DP=16294;EAS_AF=0.1617;AMR_AF=0.0922;AFR_AF=0.1142;EUR_AF=0.0855;SAS_AF=0.1135;AA=G|||;VT=SNP
10	92537170	rs12416468	G	A	100	PASS	AC=612;AF=0.122204;AN=5008;NS=2504;DP=15999;EAS_AF=0.124;AMR_AF=0.0865;AFR_AF=0.1785;EUR_AF=0.0626;SAS_AF=0.1309;AA=G|||;VT=SNP
10	92537399	rs79778749	T	C	100	PASS	AC=1325;AF=0.264577;AN=5008;NS=2504;DP=19038;EAS_AF=0.1438;AMR_AF=0.2277;AFR_AF=0.4546;EUR_AF=0.2107;SAS_AF=0.2137;AA=C|||;VT=SNP
10	92540249	rs57822829	G	A	100	PASS	AC=648;AF=0.129393;AN=5008;NS=2504;DP=14011;EAS_AF=0.1379;AMR_AF=0.1153;AFR_AF=0.1838;EUR_AF=0.0298;SAS_AF=0.1595;AA=G|||;VT=SNP
10	92540879	rs36101610	C	A	100	PASS	AC=1436;AF=0.286741;AN=5008;NS=2504;DP=16022;EAS_AF=0.2609;AMR_AF=0.268;AFR_AF=0.3858;EUR_AF=0.2187;SAS_AF=0.2628;AA=C|||;VT=SNP
10	92542241	rs78472578	T	C	100	PASS	AC=1531;AF=0.305711;AN=5008;NS=2504;DP=16938;EAS_AF=0.2619;AMR_AF=0.2738;AFR_AF=0.4463;EUR_AF=0.2217;SAS_AF=0.2699;AA=C|||;VT=SNP
10	92543486	rs11186306	C	T	100	PASS	AC=725;AF=0.144768;AN=5008;NS=2504;DP=16840;EAS_AF=0.1617;AMR_AF=0.1009;AFR_AF=0.2262;EUR_AF=0.0855;SAS_AF=0.1094;AA=C|||;VT=SNP
10	92544766	rs7904560	G	A	100	PASS	AC=1144;AF=0.228435;AN=5008;NS=2504;DP=21033;EAS_AF=0.2004;AMR_AF=0.1412;AFR_AF=0.3094;EUR_AF=0.2197;SAS_AF=0.2188;AA=A|||;VT=SNP
10	92544896	rs66533440	G	A	100	PASS	AC=581;AF=0.116014;AN=5008;NS=2504;DP=21361;EAS_AF=0.1984;AMR_AF=0.0879;AFR_AF=0.0159;EUR_AF=0.167;SAS_AF=0.1339;AA=G|||;VT=SNP
10	92545069	rs4933607	G	A	100	PASS	AC=1435;AF=0.286542;AN=5008;NS=2504;DP=22747;EAS_AF=0.2609;AMR_AF=0.268;AFR_AF=0.385;EUR_AF=0.2187;SAS_AF=0.2628;AA=G|||;VT=SNP
10	92546165	rs12412496	G	A	100	PASS	AC=1435;AF=0.286542;AN=5008;NS=2504;DP=18832;EAS_AF=0.2609;AMR_AF=0.268;AFR_AF=0.385;EUR_AF=0.2187;SAS_AF=0.2628;AA=G|||;VT=SNP
10	92546406	rs12413941	T	C	100	PASS	AC=1530;AF=0.305511;AN=5008;NS=2504;DP=21054;EAS_AF=0.2609;AMR_AF=0.2738;AFR_AF=0.4463;EUR_AF=0.2217;SAS_AF=0.2699;AA=C|||;VT=SNP
10	92546920	rs55958759	T	C	100	PASS	AC=613;AF=0.122404;AN=5008;NS=2504;DP=18433;EAS_AF=0.1994;AMR_AF=0.0908;AFR_AF=0.0166;EUR_AF=0.1909;SAS_AF=0.138;AA=T|||;VT=SNP
10	92547308	rs7090415	G	A	100	PASS	AC=1528;AF=0.305112;AN=5008;NS=2504;DP=19338;EAS_AF=0.2599;AMR_AF=0.2738;AFR_AF=0.4455;EUR_AF=0.2207;SAS_AF=0.271;AA=A|||;VT=SNP
10	92548763	rs10881832	C	T	100	PASS	AC=3323;AF=0.663538;AN=5008;NS=2504;DP=19576;EAS_AF=0.624;AMR_AF=0.5101;AFR_AF=0.9312;EUR_AF=0.5239;SAS_AF=0.5951;AA=T|||;VT=SNP
10	92549295	rs35731058	G	A	100	PASS	AC=1427;AF=0.284944;AN=5008;NS=2504;DP=20209;EAS_AF=0.2609;AMR_AF=0.2738;AFR_AF=0.3767;EUR_AF=0.2177;SAS_AF=0.2628;AA=G|||;VT=SNP
10	92549972	rs4272713	A	G	100	PASS	AC=1432;AF=0.285942;AN=5008;NS=2504;DP=17447;EAS_AF=0.2599;AMR_AF=0.2752;AFR_AF=0.3805;EUR_AF=0.2177;SAS_AF=0.2628;AA=A|||;VT=SNP
10	92550793	rs10881833	A	T	100	PASS	AC=571;AF=0.114018;AN=5008;NS=2504;DP=16133;EAS_AF=0.1617;AMR_AF=0.0937;AFR_AF=0.1135;EUR_AF=0.0855;SAS_AF=0.1094;AA=A|||;VT=SNP
10	92552274	rs17100178	A	T	100	PASS	AC=648;AF=0.129393;AN=5008;NS=2504;DP=15630;EAS_AF=0.1399;AMR_AF=0.121;AFR_AF=0.1778;EUR_AF=0.0298;SAS_AF=0.1616;AA=A|||;VT=SNP
10	92554328	rs7921267	A	G	100	PASS	AC=3734;AF=0.745607;AN=5008;NS=2504;DP=15913;EAS_AF=0.6964;AMR_AF=0.5807;AFR_AF=0.9796;EUR_AF=0.6839;SAS_AF=0.6605;AA=G|||;VT=SNP
10	92555011	rs11596518	A	G	100	PASS	AC=611;AF=0.122005;AN=5008;NS=2504;DP=18257;EAS_AF=0.1994;AMR_AF=0.0908;AFR_AF=0.0129;EUR_AF=0.1889;SAS_AF=0.1431;AA=A|||;VT=SNP
10	92558832	rs68143152	C	T	100	PASS	AC=578;AF=0.115415;AN=5008;NS=2504;DP=18118;EAS_AF=0.1984;AMR_AF=0.0865;AFR_AF=0.0121;EUR_AF=0.166;SAS_AF=0.138;AA=C|||;VT=SNP
10	92559787	rs4933608	C	T	100	PASS	AC=1431;AF=0.285743;AN=5008;NS=2504;DP=16632;EAS_AF=0.2599;AMR_AF=0.2752;AFR_AF=0.3797;EUR_AF=0.2187;SAS_AF=0.2618;AA=C|||;VT=SNP
10	92559908	rs7916403	G	T	100	PASS	AC=2578;AF=0.514776;AN=5008;NS=2504;DP=14543;EAS_AF=0.4613;AMR_AF=0.4135;AFR_AF=0.6891;EUR_AF=0.4394;SAS_AF=0.4836;AA=T|||;VT=SNP
10	92560328	rs12785051	T	A	100	PASS	AC=1431;AF=0.285743;AN=5008;NS=2504;DP=13362;EAS_AF=0.2599;AMR_AF=0.2752;AFR_AF=0.3797;EUR_AF=0.2187;SAS_AF=0.2618;AA=T|||;VT=SNP
10	92560413	rs12783703	A	G	100	PASS	AC=1616;AF=0.322684;AN=5008;NS=2504;DP=14047;EAS_AF=0.2599;AMR_AF=0.2853;AFR_AF=0.5076;EUR_AF=0.2207;SAS_AF=0.2689;AA=G|||;VT=SNP
10	92560714	rs12764938	C	T	100	PASS	AC=1431;AF=0.285743;AN=5008;NS=2504;DP=17639;EAS_AF=0.2599;AMR_AF=0.2752;AFR_AF=0.3797;EUR_AF=0.2187;SAS_AF=0.2618;AA=C|||;VT=SNP
10	92561300	rs35598406	C	A	100	PASS	AC=1522;AF=0.303914;AN=5008;NS=2504;DP=18334;EAS_AF=0.2599;AMR_AF=0.281;AFR_AF=0.4455;EUR_AF=0.2187;SAS_AF=0.2618;AA=C|||;VT=SNP
10	92561557	rs11186309	T	C	100	PASS	AC=1531;AF=0.305711;AN=5008;NS=2504;DP=19234;EAS_AF=0.2599;AMR_AF=0.281;AFR_AF=0.4455;EUR_AF=0.2207;SAS_AF=0.2689;AA=C|||;VT=SNP
10	92562377	rs1418214	C	A	100	PASS	AC=1431;AF=0.285743;AN=5008;NS=2504;DP=18300;EAS_AF=0.2599;AMR_AF=0.2752;AFR_AF=0.3797;EUR_AF=0.2187;SAS_AF=0.2618;AA=C|||;VT=SNP
10	92562831	rs12766851	C	T	100	PASS	AC=1431;AF=0.285743;AN=5008;NS=2504;DP=16468;EAS_AF=0.2599;AMR_AF=0.2752;AFR_AF=0.3797;EUR_AF=0.2187;SAS_AF=0.2618;AA=C|||;VT=SNP
10	92563148	rs7090941	C	T	100	PASS	AC=1536;AF=0.306709;AN=5008;NS=2504;DP=21436;EAS_AF=0.2609;AMR_AF=0.281;AFR_AF=0.4486;EUR_AF=0.2207;SAS_AF=0.2689;AA=T|||;VT=SNP
10	92563400	rs7075333	T	C	100	PASS	AC=1522;AF=0.303914;AN=5008;NS=2504;DP=21079;EAS_AF=0.2599;AMR_AF=0.281;AFR_AF=0.4455;EUR_AF=0.2187;SAS_AF=0.2618;AA=C|||;VT=SNP
10	92564191	rs11594548	G	A	100	PASS	AC=1522;AF=0.303914;AN=5008;NS=2504;DP=19860;EAS_AF=0.2599;AMR_AF=0.281;AFR_AF=0.4455;EUR_AF=0.2187;SAS_AF=0.2618;AA=G|||;VT=SNP
10	92564457	rs12775181	G	C	100	PASS	AC=405;AF=0.0808706;AN=5008;NS=2504;DP=17511;EAS_AF=0.12;AMR_AF=0.0648;AFR_AF=0.1082;EUR_AF=0.0398;SAS_AF=0.0573;AA=G|||;VT=SNP
10	92564827	rs1573935	A	G	100	PASS	AC=2546;AF=0.508387;AN=5008;NS=2504;DP=18060;EAS_AF=0.4623;AMR_AF=0.4164;AFR_AF=0.6392;EUR_AF=0.4632;SAS_AF=0.4908;AA=G|||;VT=SNP
10	92565725	rs1935351	C	T	100	PASS	AC=1523;AF=0.304113;AN=5008;NS=2504;DP=15649;EAS_AF=0.2599;AMR_AF=0.281;AFR_AF=0.4455;EUR_AF=0.2187;SAS_AF=0.2628;AA=C|||;VT=SNP
10	92566137	rs4350278	C	A	100	PASS	AC=1523;AF=0.304113;AN=5008;NS=2504;DP=13619;EAS_AF=0.2599;AMR_AF=0.281;AFR_AF=0.4455;EUR_AF=0.2187;SAS_AF=0.2628;AA=C|||;VT=SNP
10	92566171	rs4350279	C	T	100	PASS	AC=1433;AF=0.286142;AN=5008;NS=2504;DP=12978;EAS_AF=0.2599;AMR_AF=0.2752;AFR_AF=0.3797;EUR_AF=0.2187;SAS_AF=0.2638;AA=C|||;VT=SNP
10	92566370	rs2185708	A	G	100	PASS	AC=1524;AF=0.304313;AN=5008;NS=2504;DP=13512;EAS_AF=0.2599;AMR_AF=0.281;AFR_AF=0.4455;EUR_AF=0.2197;SAS_AF=0.2628;AA=a|||;VT=SNP
10	92566379	rs2185707	T	A	100	PASS	AC=1524;AF=0.304313;AN=5008;NS=2504;DP=13608;EAS_AF=0.2599;AMR_AF=0.281;AFR_AF=0.4455;EUR_AF=0.2197;SAS_AF=0.2628;AA=t|||;VT=SNP
10	92567156	rs58868307	C	A	100	PASS	AC=1436;AF=0.286741;AN=5008;NS=2504;DP=20641;EAS_AF=0.2599;AMR_AF=0.2752;AFR_AF=0.3828;EUR_AF=0.2187;SAS_AF=0.2628;AA=c|||;VT=SNP
10	92567360	rs57825126	A	C	100	PASS	AC=1536;AF=0.306709;AN=5008;NS=2504;DP=18271;EAS_AF=0.2599;AMR_AF=0.281;AFR_AF=0.4486;EUR_AF=0.2207;SAS_AF=0.2699;AA=N|||;VT=SNP
10	92567528	rs60748043	C	T	100	PASS	AC=1523;AF=0.304113;AN=5008;NS=2504;DP=17329;EAS_AF=0.2599;AMR_AF=0.281;AFR_AF=0.4455;EUR_AF=0.2187;SAS_AF=0.2628;AA=-|||;VT=SNP
10	92567718	rs112081741	A	G	100	PASS	AC=1523;AF=0.304113;AN=5008;NS=2504;DP=19304;EAS_AF=0.2599;AMR_AF=0.281;AFR_AF=0.4455;EUR_AF=0.2187;SAS_AF=0.2628;AA=-|||;VT=SNP
10	92567802	rs60135579	G	A	100	PASS	AC=1524;AF=0.304313;AN=5008;NS=2504;DP=18625;EAS_AF=0.2599;AMR_AF=0.281;AFR_AF=0.4463;EUR_AF=0.2187;SAS_AF=0.2628;AA=-|||;VT=SNP
10	92567814	rs61218433	A	G	100	PASS	AC=1537;AF=0.306909;AN=5008;NS=2504;DP=18696;EAS_AF=0.2599;AMR_AF=0.281;AFR_AF=0.4493;EUR_AF=0.2207;SAS_AF=0.2699;AA=-|||;VT=SNP
10	92567859	rs111391725	C	T	100	PASS	AC=1520;AF=0.303514;AN=5008;NS=2504;DP=17647;EAS_AF=0.2599;AMR_AF=0.281;AFR_AF=0.444;EUR_AF=0.2187;SAS_AF=0.2618;AA=-|||;VT=SNP
10	92568031	rs59277098	T	C	100	PASS	AC=1538;AF=0.307109;AN=5008;NS=2504;DP=15433;EAS_AF=0.2599;AMR_AF=0.2824;AFR_AF=0.4493;EUR_AF=0.2207;SAS_AF=0.2699;AA=-|||;VT=SNP
10	92568293	rs12777727	A	G	100	PASS	AC=1523;AF=0.304113;AN=5008;NS=2504;DP=17361;EAS_AF=0.2599;AMR_AF=0.281;AFR_AF=0.4455;EUR_AF=0.2187;SAS_AF=0.2628;AA=N|||;VT=SNP
10	92568294	rs12777881	C	T	100	PASS	AC=1530;AF=0.305511;AN=5008;NS=2504;DP=17381;EAS_AF=0.2599;AMR_AF=0.2853;AFR_AF=0.4455;EUR_AF=0.2227;SAS_AF=0.2628;AA=N|||;VT=SNP
10	92568318	rs117377859	G	A	100	PASS	AC=580;AF=0.115815;AN=5008;NS=2504;DP=17378;EAS_AF=0.1994;AMR_AF=0.0865;AFR_AF=0.0121;EUR_AF=0.166;SAS_AF=0.1391;AA=N|||;VT=SNP
10	92568345	rs11186315	A	G	100	PASS	AC=572;AF=0.114217;AN=5008;NS=2504;DP=16896;EAS_AF=0.1627;AMR_AF=0.0937;AFR_AF=0.1142;EUR_AF=0.0845;SAS_AF=0.1094;AA=N|||;VT=SNP
10	92568349	rs12779377	T	C	100	PASS	AC=1536;AF=0.306709;AN=5008;NS=2504;DP=16966;EAS_AF=0.2599;AMR_AF=0.281;AFR_AF=0.4486;EUR_AF=0.2207;SAS_AF=0.2699;AA=N|||;VT=SNP
10	92568463	rs12779610	T	C	100	PASS	AC=1523;AF=0.304113;AN=5008;NS=2504;DP=16619;EAS_AF=0.2599;AMR_AF=0.281;AFR_AF=0.4455;EUR_AF=0.2187;SAS_AF=0.2628;AA=N|||;VT=SNP
10	92568534	rs12784621	T	C	100	PASS	AC=1523;AF=0.304113;AN=5008;NS=2504;DP=18163;EAS_AF=0.2599;AMR_AF=0.281;AFR_AF=0.4455;EUR_AF=0.2187;SAS_AF=0.2628;AA=N|||;VT=SNP
10	92568725	rs12783410	A	G	100	PASS	AC=2603;AF=0.519768;AN=5008;NS=2504;DP=19146;EAS_AF=0.4484;AMR_AF=0.4179;AFR_AF=0.6921;EUR_AF=0.4632;SAS_AF=0.4908;AA=N|||;VT=SNP
10	92568957	rs12784014	C	T	100	PASS	AC=1523;AF=0.304113;AN=5008;NS=2504;DP=18342;EAS_AF=0.2599;AMR_AF=0.281;AFR_AF=0.4455;EUR_AF=0.2187;SAS_AF=0.2628;AA=c|||;VT=SNP
10	92568958	rs12761148	T	C	100	PASS	AC=1523;AF=0.304113;AN=5008;NS=2504;DP=18402;EAS_AF=0.2599;AMR_AF=0.281;AFR_AF=0.4455;EUR_AF=0.2187;SAS_AF=0.2628;AA=N|||;VT=SNP
10	92569442	rs11817810	C	T	100	PASS	AC=1438;AF=0.287141;AN=5008;NS=2504;DP=18027;EAS_AF=0.2609;AMR_AF=0.2752;AFR_AF=0.3835;EUR_AF=0.2187;SAS_AF=0.2628;AA=c|||;VT=SNP
10	92569757	rs138704692	C	T	100	PASS	AC=1432;AF=0.285942;AN=5008;NS=2504;DP=18552;EAS_AF=0.2599;AMR_AF=0.2752;AFR_AF=0.3797;EUR_AF=0.2187;SAS_AF=0.2628;AA=c|||;VT=SNP
10	92570359	rs138692846	A	G	100	PASS	AC=1516;AF=0.302716;AN=5008;NS=2504;DP=23721;EAS_AF=0.2599;AMR_AF=0.281;AFR_AF=0.4402;EUR_AF=0.2187;SAS_AF=0.2628;AA=-|||;VT=SNP
10	92570549	rs71479059	G	A	100	PASS	AC=1523;AF=0.304113;AN=5008;NS=2504;DP=21505;EAS_AF=0.2599;AMR_AF=0.281;AFR_AF=0.4455;EUR_AF=0.2187;SAS_AF=0.2628;AA=-|||;VT=SNP
10	92570617	rs11527868	G	A	100	PASS	AC=573;AF=0.114417;AN=5008;NS=2504;DP=21483;EAS_AF=0.1627;AMR_AF=0.0937;AFR_AF=0.115;EUR_AF=0.0845;SAS_AF=0.1094;AA=-|||;VT=SNP
10	92570857	rs112875067	A	C	100	PASS	AC=1536;AF=0.306709;AN=5008;NS=2504;DP=18029;EAS_AF=0.2599;AMR_AF=0.281;AFR_AF=0.4486;EUR_AF=0.2207;SAS_AF=0.2699;AA=-|||;VT=SNP
10	92571019	rs111631884	T	G	100	PASS	AC=1438;AF=0.287141;AN=5008;NS=2504;DP=19540;EAS_AF=0.2599;AMR_AF=0.2752;AFR_AF=0.3843;EUR_AF=0.2187;SAS_AF=0.2628;AA=-|||;VT=SNP
10	92571389	rs4933613	A	G	100	PASS	AC=1511;AF=0.301717;AN=5008;NS=2504;DP=18988;EAS_AF=0.2599;AMR_AF=0.2781;AFR_AF=0.4463;EUR_AF=0.2107;SAS_AF=0.2597;AA=-|||;VT=SNP
10	92572748	rs7096934	T	C	100	PASS	AC=1437;AF=0.286941;AN=5008;NS=2504;DP=17068;EAS_AF=0.2599;AMR_AF=0.2752;AFR_AF=0.3835;EUR_AF=0.2187;SAS_AF=0.2628;AA=t|||;VT=SNP
10	92572981	rs7079426	C	A	100	PASS	AC=1522;AF=0.303914;AN=5008;NS=2504;DP=18270;EAS_AF=0.2599;AMR_AF=0.281;AFR_AF=0.4448;EUR_AF=0.2187;SAS_AF=0.2628;AA=c|||;VT=SNP
10	92573054	rs11596739	C	T	100	PASS	AC=660;AF=0.131789;AN=5008;NS=2504;DP=17247;EAS_AF=0.1994;AMR_AF=0.0908;AFR_AF=0.0711;EUR_AF=0.166;SAS_AF=0.138;AA=C|||;VT=SNP
10	92573136	rs11813240	A	G	100	PASS	AC=1521;AF=0.303714;AN=5008;NS=2504;DP=15818;EAS_AF=0.2599;AMR_AF=0.281;AFR_AF=0.444;EUR_AF=0.2187;SAS_AF=0.2628;AA=G|||;VT=SNP
10	92573140	rs77141476	A	G	100	PASS	AC=562;AF=0.11222;AN=5008;NS=2504;DP=15866;EAS_AF=0.1399;AMR_AF=0.1167;AFR_AF=0.115;EUR_AF=0.0298;SAS_AF=0.1616;AA=A|||;VT=SNP
10	92573318	rs58586220	G	A	100	PASS	AC=1434;AF=0.286342;AN=5008;NS=2504;DP=17980;EAS_AF=0.2599;AMR_AF=0.2752;AFR_AF=0.3805;EUR_AF=0.2187;SAS_AF=0.2638;AA=G|||;VT=SNP
10	92573523	rs58460916	C	T	100	PASS	AC=1536;AF=0.306709;AN=5008;NS=2504;DP=17888;EAS_AF=0.2599;AMR_AF=0.281;AFR_AF=0.4486;EUR_AF=0.2207;SAS_AF=0.2699;AA=C|||;VT=SNP
10	92573702	rs35449520	T	A	100	PASS	AC=1523;AF=0.304113;AN=5008;NS=2504;DP=20248;EAS_AF=0.2599;AMR_AF=0.281;AFR_AF=0.4455;EUR_AF=0.2187;SAS_AF=0.2628;AA=T|||;VT=SNP
10	92574239	rs4933195	T	A	100	PASS	AC=1524;AF=0.304313;AN=5008;NS=2504;DP=18607;EAS_AF=0.2599;AMR_AF=0.2824;AFR_AF=0.4455;EUR_AF=0.2187;SAS_AF=0.2628;AA=t|||;VT=SNP
10	92574989	rs71479062	C	T	100	PASS	AC=1436;AF=0.286741;AN=5008;NS=2504;DP=14841;EAS_AF=0.2589;AMR_AF=0.2795;AFR_AF=0.3805;EUR_AF=0.2197;SAS_AF=0.2628;AA=-|||;VT=SNP
10	92574993	rs113523053	C	T	100	PASS	AC=579;AF=0.115615;AN=5008;NS=2504;DP=14738;EAS_AF=0.1994;AMR_AF=0.0865;AFR_AF=0.0121;EUR_AF=0.166;SAS_AF=0.138;AA=-|||;VT=SNP
10	92574994	rs28842222	G	A	100	PASS	AC=1435;AF=0.286542;AN=5008;NS=2504;DP=14612;EAS_AF=0.2589;AMR_AF=0.2781;AFR_AF=0.3805;EUR_AF=0.2197;SAS_AF=0.2628;AA=-|||;VT=SNP
10	92575256	rs12765470	G	A	100	PASS	AC=407;AF=0.08127;AN=5008;NS=2504;DP=19740;EAS_AF=0.12;AMR_AF=0.0648;AFR_AF=0.1097;EUR_AF=0.0398;SAS_AF=0.0573;AA=G|||;VT=SNP
10	92575636	rs58118540	T	C	100	PASS	AC=553;AF=0.110423;AN=5008;NS=2504;DP=21038;EAS_AF=0.1399;AMR_AF=0.1153;AFR_AF=0.1097;EUR_AF=0.0288;SAS_AF=0.1616;AA=T|||;VT=SNP
10	92575692	rs12415970	G	A	100	PASS	AC=1527;AF=0.304912;AN=5008;NS=2504;DP=21319;EAS_AF=0.2599;AMR_AF=0.281;AFR_AF=0.4486;EUR_AF=0.2187;SAS_AF=0.2628;AA=G|||;VT=SNP
10	92575833	rs56043086	C	T	100	PASS	AC=579;AF=0.115615;AN=5008;NS=2504;DP=20717;EAS_AF=0.1994;AMR_AF=0.0865;AFR_AF=0.0121;EUR_AF=0.166;SAS_AF=0.138;AA=C|||;VT=SNP
10	92576193	rs11814840	A	G	100	PASS	AC=1527;AF=0.304912;AN=5008;NS=2504;DP=17843;EAS_AF=0.2599;AMR_AF=0.281;AFR_AF=0.4486;EUR_AF=0.2187;SAS_AF=0.2628;AA=A|||;VT=SNP
10	92576390	rs11813096	T	C	100	PASS	AC=1527;AF=0.304912;AN=5008;NS=2504;DP=17253;EAS_AF=0.2599;AMR_AF=0.281;AFR_AF=0.4486;EUR_AF=0.2187;SAS_AF=0.2628;AA=T|||;VT=SNP
10	92576448	rs11186320	T	C	100	PASS	AC=2110;AF=0.421326;AN=5008;NS=2504;DP=17001;EAS_AF=0.4226;AMR_AF=0.3761;AFR_AF=0.5635;EUR_AF=0.3052;SAS_AF=0.3793;AA=C|||;VT=SNP
10	92576767	rs35416754	T	C	100	PASS	AC=1074;AF=0.214457;AN=5008;NS=2504;DP=18246;EAS_AF=0.2827;AMR_AF=0.1643;AFR_AF=0.298;EUR_AF=0.1243;SAS_AF=0.1595;AA=C|||;VT=SNP
10	92576815	rs7082401	T	C	100	PASS	AC=2257;AF=0.450679;AN=5008;NS=2504;DP=18533;EAS_AF=0.4216;AMR_AF=0.3818;AFR_AF=0.6762;EUR_AF=0.3052;SAS_AF=0.3742;AA=T|||;VT=SNP
10	92576931	rs7082558	T	C	100	PASS	AC=3356;AF=0.670128;AN=5008;NS=2504;DP=20069;EAS_AF=0.624;AMR_AF=0.5202;AFR_AF=0.9297;EUR_AF=0.5467;SAS_AF=0.6002;AA=C|||;VT=SNP
10	92577039	rs35863839	T	C	100	PASS	AC=1489;AF=0.297324;AN=5008;NS=2504;DP=18950;EAS_AF=0.2599;AMR_AF=0.2767;AFR_AF=0.4213;EUR_AF=0.2197;SAS_AF=0.2628;AA=C|||;VT=SNP
10	92577907	rs11591238	G	C	100	PASS	AC=1332;AF=0.265974;AN=5008;NS=2504;DP=18980;EAS_AF=0.2599;AMR_AF=0.2334;AFR_AF=0.41;EUR_AF=0.1431;SAS_AF=0.227;AA=G|||;VT=SNP
10	92578538	rs7073423	A	G	100	PASS	AC=3356;AF=0.670128;AN=5008;NS=2504;DP=20740;EAS_AF=0.624;AMR_AF=0.5202;AFR_AF=0.9274;EUR_AF=0.5487;SAS_AF=0.6012;AA=G|||;VT=SNP
10	92578707	rs75619303	T	C	100	PASS	AC=529;AF=0.105631;AN=5008;NS=2504;DP=18070;EAS_AF=0.1627;AMR_AF=0.0821;AFR_AF=0.0923;EUR_AF=0.0845;SAS_AF=0.1033;AA=T|||;VT=SNP
10	92579256	rs1342085	A	G	100	PASS	AC=3409;AF=0.680711;AN=5008;NS=2504;DP=14588;EAS_AF=0.625;AMR_AF=0.5389;AFR_AF=0.944;EUR_AF=0.5676;SAS_AF=0.5992;AA=G|||;VT=SNP
10	92579365	rs11594126	T	C	100	PASS	AC=1334;AF=0.266374;AN=5008;NS=2504;DP=16377;EAS_AF=0.2599;AMR_AF=0.2334;AFR_AF=0.413;EUR_AF=0.1431;SAS_AF=0.2249;AA=T|||;VT=SNP
10	92579949	rs12259060	A	G	100	PASS	AC=2143;AF=0.427915;AN=5008;NS=2504;DP=16548;EAS_AF=0.4236;AMR_AF=0.3761;AFR_AF=0.5991;EUR_AF=0.3042;SAS_AF=0.365;AA=G|||;VT=SNP
10	92580594	rs1935350	A	G	100	PASS	AC=1334;AF=0.266374;AN=5008;NS=2504;DP=20037;EAS_AF=0.2599;AMR_AF=0.2334;AFR_AF=0.413;EUR_AF=0.1431;SAS_AF=0.2249;AA=A|||;VT=SNP
10	92580807	rs12261011	A	G	100	PASS	AC=812;AF=0.162141;AN=5008;NS=2504;DP=18059;EAS_AF=0.1627;AMR_AF=0.1427;AFR_AF=0.1823;EUR_AF=0.163;SAS_AF=0.1472;AA=A|||;VT=SNP
10	92581244	rs10881834	G	A	100	PASS	AC=799;AF=0.159545;AN=5008;NS=2504;DP=22351;EAS_AF=0.1627;AMR_AF=0.1427;AFR_AF=0.1793;EUR_AF=0.161;SAS_AF=0.1401;AA=G|||;VT=SNP
10	92581377	rs10881835	C	T	100	PASS	AC=529;AF=0.105631;AN=5008;NS=2504;DP=22653;EAS_AF=0.1617;AMR_AF=0.0836;AFR_AF=0.0923;EUR_AF=0.0845;SAS_AF=0.1033;AA=C|||;VT=SNP
10	92582154	rs72634995	T	C	100	PASS	AC=615;AF=0.122804;AN=5008;NS=2504;DP=20157;EAS_AF=0.1984;AMR_AF=0.0908;AFR_AF=0.0129;EUR_AF=0.1889;SAS_AF=0.1483;AA=T|||;VT=SNP
10	92582427	rs66795651	T	C	100	PASS	AC=588;AF=0.117412;AN=5008;NS=2504;DP=21748;EAS_AF=0.1984;AMR_AF=0.0778;AFR_AF=0.0129;EUR_AF=0.172;SAS_AF=0.1472;AA=T|||;VT=SNP
10	92582614	rs7893260	G	T	100	PASS	AC=1178;AF=0.235224;AN=5008;NS=2504;DP=20132;EAS_AF=0.2599;AMR_AF=0.1888;AFR_AF=0.3805;EUR_AF=0.0696;SAS_AF=0.2168;AA=G|||;VT=SNP
10	92582670	rs7893391	G	A	100	PASS	AC=1333;AF=0.266174;AN=5008;NS=2504;DP=22325;EAS_AF=0.2599;AMR_AF=0.2334;AFR_AF=0.4123;EUR_AF=0.1431;SAS_AF=0.2249;AA=G|||;VT=SNP
10	92583074	rs11186323	A	G	100	PASS	AC=812;AF=0.162141;AN=5008;NS=2504;DP=20555;EAS_AF=0.1627;AMR_AF=0.1427;AFR_AF=0.1823;EUR_AF=0.163;SAS_AF=0.1472;AA=A|||;VT=SNP
10	92584772	rs10881836	G	A	100	PASS	AC=3324;AF=0.663738;AN=5008;NS=2504;DP=18268;EAS_AF=0.624;AMR_AF=0.5159;AFR_AF=0.9297;EUR_AF=0.5249;SAS_AF=0.593;AA=G|||;VT=SNP
10	92585041	rs11186324	C	T	100	PASS	AC=2154;AF=0.430112;AN=5008;NS=2504;DP=18833;EAS_AF=0.4226;AMR_AF=0.3761;AFR_AF=0.6014;EUR_AF=0.3062;SAS_AF=0.3722;AA=T|||;VT=SNP
10	92586205	rs7906960	A	G	100	PASS	AC=2155;AF=0.430312;AN=5008;NS=2504;DP=16840;EAS_AF=0.4226;AMR_AF=0.3761;AFR_AF=0.6021;EUR_AF=0.3062;SAS_AF=0.3722;AA=G|||;VT=SNP
10	92586219	rs11498507	T	G	100	PASS	AC=528;AF=0.105431;AN=5008;NS=2504;DP=17215;EAS_AF=0.1627;AMR_AF=0.0821;AFR_AF=0.0915;EUR_AF=0.0845;SAS_AF=0.1033;AA=T|||;VT=SNP
10	92586229	rs11498662	G	T	100	PASS	AC=813;AF=0.16234;AN=5008;NS=2504;DP=17181;EAS_AF=0.1627;AMR_AF=0.1441;AFR_AF=0.1823;EUR_AF=0.163;SAS_AF=0.1472;AA=G|||;VT=SNP
10	92586728	rs73315609	A	G	100	PASS	AC=799;AF=0.159545;AN=5008;NS=2504;DP=10542;EAS_AF=0.1627;AMR_AF=0.1427;AFR_AF=0.1793;EUR_AF=0.161;SAS_AF=0.1401;AA=A|||;VT=SNP
10	92587180	rs7087400	A	G	100	PASS	AC=2155;AF=0.430312;AN=5008;NS=2504;DP=18442;EAS_AF=0.4226;AMR_AF=0.3761;AFR_AF=0.6021;EUR_AF=0.3062;SAS_AF=0.3722;AA=G|||;VT=SNP
10	92587500	rs6583735	C	A	100	PASS	AC=3320;AF=0.662939;AN=5008;NS=2504;DP=18082;EAS_AF=0.624;AMR_AF=0.5159;AFR_AF=0.9266;EUR_AF=0.5249;SAS_AF=0.593;AA=A|||;VT=SNP
10	92587768	rs1592143	A	C	100	PASS	AC=799;AF=0.159545;AN=5008;NS=2504;DP=19694;EAS_AF=0.1627;AMR_AF=0.1427;AFR_AF=0.1793;EUR_AF=0.161;SAS_AF=0.1401;AA=A|||;VT=SNP
10	92588658	rs58578719	G	A	100	PASS	AC=797;AF=0.159145;AN=5008;NS=2504;DP=17569;EAS_AF=0.1617;AMR_AF=0.1427;AFR_AF=0.1793;EUR_AF=0.16;SAS_AF=0.1401;AA=G|||;VT=SNP
10	92588681	rs7080463	T	A	100	PASS	AC=2152;AF=0.429712;AN=5008;NS=2504;DP=16929;EAS_AF=0.4216;AMR_AF=0.3761;AFR_AF=0.6014;EUR_AF=0.3052;SAS_AF=0.3722;AA=A|||;VT=SNP
10	92588799	rs9420571	G	A	100	PASS	AC=3121;AF=0.623203;AN=5008;NS=2504;DP=18674;EAS_AF=0.624;AMR_AF=0.5043;AFR_AF=0.7821;EUR_AF=0.5249;SAS_AF=0.593;AA=A|||;VT=SNP
10	92588884	rs9420572	A	G	100	PASS	AC=3357;AF=0.670327;AN=5008;NS=2504;DP=17650;EAS_AF=0.624;AMR_AF=0.5202;AFR_AF=0.9304;EUR_AF=0.5487;SAS_AF=0.5982;AA=G|||;VT=SNP
10	92589362	rs7081448	T	A	100	PASS	AC=664;AF=0.132588;AN=5008;NS=2504;DP=16989;EAS_AF=0.1984;AMR_AF=0.0922;AFR_AF=0.0711;EUR_AF=0.165;SAS_AF=0.1431;AA=T|||;VT=SNP
10	92590233	rs10881838	A	G	100	PASS	AC=2155;AF=0.430312;AN=5008;NS=2504;DP=19210;EAS_AF=0.4226;AMR_AF=0.3761;AFR_AF=0.6021;EUR_AF=0.3062;SAS_AF=0.3722;AA=G|||;VT=SNP
10	92590506	rs12764332	C	T	100	PASS	AC=1335;AF=0.266573;AN=5008;NS=2504;DP=13896;EAS_AF=0.2599;AMR_AF=0.2334;AFR_AF=0.4138;EUR_AF=0.1431;SAS_AF=0.2249;AA=C|||;VT=SNP
10	92591236	rs7897751	A	T	100	PASS	AC=1334;AF=0.266374;AN=5008;NS=2504;DP=22321;EAS_AF=0.2599;AMR_AF=0.2334;AFR_AF=0.413;EUR_AF=0.1431;SAS_AF=0.2249;AA=A|||;VT=SNP
10	92591992	rs35987367	C	T	100	PASS	AC=2143;AF=0.427915;AN=5008;NS=2504;DP=17321;EAS_AF=0.4236;AMR_AF=0.3761;AFR_AF=0.5991;EUR_AF=0.3042;SAS_AF=0.365;AA=C|||;VT=SNP
10	92591998	rs34871116	A	G	100	PASS	AC=1628;AF=0.32508;AN=5008;NS=2504;DP=17400;EAS_AF=0.2599;AMR_AF=0.2954;AFR_AF=0.5106;EUR_AF=0.2217;SAS_AF=0.2689;AA=a|||;VT=SNP
10	92592468	rs66650915	T	C	100	PASS	AC=2154;AF=0.430112;AN=5008;NS=2504;DP=20647;EAS_AF=0.4226;AMR_AF=0.3761;AFR_AF=0.6014;EUR_AF=0.3062;SAS_AF=0.3722;AA=C|||;VT=SNP
10	92592956	rs12249377	C	A	100	PASS	AC=799;AF=0.159545;AN=5008;NS=2504;DP=21441;EAS_AF=0.1627;AMR_AF=0.1427;AFR_AF=0.1793;EUR_AF=0.161;SAS_AF=0.1401;AA=C|||;VT=SNP
10	92593180	rs6583736	G	A	100	PASS	AC=3377;AF=0.674321;AN=5008;NS=2504;DP=18438;EAS_AF=0.624;AMR_AF=0.5216;AFR_AF=0.9448;EUR_AF=0.5487;SAS_AF=0.5982;AA=A|||;VT=SNP
10	92593800	rs10785972	C	T	100	PASS	AC=2143;AF=0.427915;AN=5008;NS=2504;DP=18532;EAS_AF=0.4226;AMR_AF=0.3761;AFR_AF=0.5991;EUR_AF=0.3052;SAS_AF=0.365;AA=C|||;VT=SNP
10	92594121	rs12259401	T	G	100	PASS	AC=2146;AF=0.428514;AN=5008;NS=2504;DP=20137;EAS_AF=0.4226;AMR_AF=0.3761;AFR_AF=0.5991;EUR_AF=0.3082;SAS_AF=0.365;AA=T|||;VT=SNP
10	92594304	rs35358531	T	C	100	PASS	AC=405;AF=0.0808706;AN=5008;NS=2504;DP=19566;EAS_AF=0.121;AMR_AF=0.0648;AFR_AF=0.1074;EUR_AF=0.0408;SAS_AF=0.0562;AA=T|||;VT=SNP
10	92594343	rs1935349	C	T	100	PASS	AC=1334;AF=0.266374;AN=5008;NS=2504;DP=18641;EAS_AF=0.2599;AMR_AF=0.2334;AFR_AF=0.413;EUR_AF=0.1431;SAS_AF=0.2249;AA=C|||;VT=SNP
10	92595066	rs2901127	C	T	100	PASS	AC=704;AF=0.140575;AN=5008;NS=2504;DP=22236;EAS_AF=0.1627;AMR_AF=0.1009;AFR_AF=0.2133;EUR_AF=0.0855;SAS_AF=0.1043;AA=C|||;VT=SNP
10	92595973	rs1935348	T	C	100	PASS	AC=1333;AF=0.266174;AN=5008;NS=2504;DP=18774;EAS_AF=0.2599;AMR_AF=0.2334;AFR_AF=0.413;EUR_AF=0.1431;SAS_AF=0.2239;AA=T|||;VT=SNP
10	92596818	rs7093602	T	C	100	PASS	AC=1334;AF=0.266374;AN=5008;NS=2504;DP=18103;EAS_AF=0.2599;AMR_AF=0.2334;AFR_AF=0.4138;EUR_AF=0.1441;SAS_AF=0.2229;AA=T|||;VT=SNP
10	92597787	rs67521227	A	G	100	PASS	AC=615;AF=0.122804;AN=5008;NS=2504;DP=21100;EAS_AF=0.1984;AMR_AF=0.0908;AFR_AF=0.0129;EUR_AF=0.1889;SAS_AF=0.1483;AA=A|||;VT=SNP
10	92598007	rs2420368	A	G	100	PASS	AC=1333;AF=0.266174;AN=5008;NS=2504;DP=21239;EAS_AF=0.2599;AMR_AF=0.2334;AFR_AF=0.4138;EUR_AF=0.1431;SAS_AF=0.2229;AA=A|||;VT=SNP
10	92598171	rs10785973	C	A	100	PASS	AC=1181;AF=0.235823;AN=5008;NS=2504;DP=19288;EAS_AF=0.3036;AMR_AF=0.317;AFR_AF=0.0174;EUR_AF=0.3042;SAS_AF=0.3333;AA=C|||;VT=SNP
10	92598767	rs11597471	C	G	100	PASS	AC=2149;AF=0.429113;AN=5008;NS=2504;DP=19916;EAS_AF=0.4216;AMR_AF=0.3761;AFR_AF=0.5998;EUR_AF=0.3062;SAS_AF=0.3701;AA=G|||;VT=SNP
10	92598823	rs11599902	T	C	100	PASS	AC=2151;AF=0.429513;AN=5008;NS=2504;DP=18239;EAS_AF=0.4226;AMR_AF=0.3761;AFR_AF=0.6006;EUR_AF=0.3072;SAS_AF=0.3691;AA=C|||;VT=SNP
10	92599983	rs9419730	C	A	100	PASS	AC=618;AF=0.123403;AN=5008;NS=2504;DP=17576;EAS_AF=0.2034;AMR_AF=0.0879;AFR_AF=0.0129;EUR_AF=0.1879;SAS_AF=0.1493;AA=C|||;VT=SNP
10	92600085	rs12264160	G	A	100	PASS	AC=796;AF=0.158946;AN=5008;NS=2504;DP=21193;EAS_AF=0.1607;AMR_AF=0.1412;AFR_AF=0.1785;EUR_AF=0.161;SAS_AF=0.1411;AA=G|||;VT=SNP
10	92600668	rs56369629	T	C	100	PASS	AC=618;AF=0.123403;AN=5008;NS=2504;DP=22324;EAS_AF=0.2034;AMR_AF=0.0879;AFR_AF=0.0129;EUR_AF=0.1879;SAS_AF=0.1493;AA=T|||;VT=SNP
10	92601194	rs12244538	T	A	100	PASS	AC=568;AF=0.113419;AN=5008;NS=2504;DP=14890;EAS_AF=0.1607;AMR_AF=0.0951;AFR_AF=0.115;EUR_AF=0.0855;SAS_AF=0.1043;AA=T|||;VT=SNP
10	92601606	rs10881839	A	C	100	PASS	AC=2142;AF=0.427716;AN=5008;NS=2504;DP=16868;EAS_AF=0.4226;AMR_AF=0.3761;AFR_AF=0.6006;EUR_AF=0.3052;SAS_AF=0.362;AA=A|||;VT=SNP
10	92601792	rs12414389	C	G	100	PASS	AC=1335;AF=0.266573;AN=5008;NS=2504;DP=21959;EAS_AF=0.2619;AMR_AF=0.2349;AFR_AF=0.4145;EUR_AF=0.1431;SAS_AF=0.2209;AA=C|||;VT=SNP
10	92602347	rs4406742	G	A	100	PASS	AC=1334;AF=0.266374;AN=5008;NS=2504;DP=18098;EAS_AF=0.2619;AMR_AF=0.2349;AFR_AF=0.4138;EUR_AF=0.1431;SAS_AF=0.2209;AA=g|||;VT=SNP
10	92602373	rs4520504	T	C	100	PASS	AC=2148;AF=0.428914;AN=5008;NS=2504;DP=1677;EAS_AF=0.4226;AMR_AF=0.3761;AFR_AF=0.5991;EUR_AF=0.3062;SAS_AF=0.3691;AA=C|||;VT=SNP
10	92602398	rs4459202	G	A	100	PASS	AC=1338;AF=0.267173;AN=5008;NS=2504;DP=6614;EAS_AF=0.2619;AMR_AF=0.2349;AFR_AF=0.4168;EUR_AF=0.1431;SAS_AF=0.2209;AA=G|||;VT=SNP
10	92602968	rs2153779	G	A	100	PASS	AC=1337;AF=0.266973;AN=5008;NS=2504;DP=19886;EAS_AF=0.2639;AMR_AF=0.2349;AFR_AF=0.4138;EUR_AF=0.1431;SAS_AF=0.2219;AA=G|||;VT=SNP
10	92603145	rs2185706	G	A	100	PASS	AC=1334;AF=0.266374;AN=5008;NS=2504;DP=20417;EAS_AF=0.2619;AMR_AF=0.2349;AFR_AF=0.4138;EUR_AF=0.1431;SAS_AF=0.2209;AA=G|||;VT=SNP
10	92604139	rs7084468	G	A	100	PASS	AC=1524;AF=0.304313;AN=5008;NS=2504;DP=17182;EAS_AF=0.2649;AMR_AF=0.2695;AFR_AF=0.4349;EUR_AF=0.1958;SAS_AF=0.3047;AA=A|||;VT=SNP
10	92605119	rs11186333	G	A	100	PASS	AC=524;AF=0.104633;AN=5008;NS=2504;DP=21539;EAS_AF=0.1617;AMR_AF=0.0807;AFR_AF=0.0893;EUR_AF=0.0845;SAS_AF=0.1043;AA=G|||;VT=SNP
10	92605364	rs7089533	C	T	100	PASS	AC=1352;AF=0.269968;AN=5008;NS=2504;DP=23948;EAS_AF=0.2619;AMR_AF=0.2349;AFR_AF=0.4206;EUR_AF=0.1451;SAS_AF=0.228;AA=T|||;VT=SNP
10	92605827	rs73315628	T	C	100	PASS	AC=569;AF=0.113618;AN=5008;NS=2504;DP=19852;EAS_AF=0.1617;AMR_AF=0.0951;AFR_AF=0.115;EUR_AF=0.0855;SAS_AF=0.1043;AA=T|||;VT=SNP
10	92605915	rs74148885	T	G	100	PASS	AC=797;AF=0.159145;AN=5008;NS=2504;DP=18668;EAS_AF=0.1617;AMR_AF=0.1412;AFR_AF=0.1785;EUR_AF=0.161;SAS_AF=0.1411;AA=T|||;VT=SNP
10	92608033	rs4933196	G	A	100	PASS	AC=555;AF=0.110823;AN=5008;NS=2504;DP=14607;EAS_AF=0.1409;AMR_AF=0.1167;AFR_AF=0.1112;EUR_AF=0.0298;SAS_AF=0.1585;AA=g|||;VT=SNP
10	92609306	rs7074715	G	A	100	PASS	AC=1370;AF=0.273562;AN=5008;NS=2504;DP=16581;EAS_AF=0.2619;AMR_AF=0.2406;AFR_AF=0.4175;EUR_AF=0.1441;SAS_AF=0.2474;AA=G|||;VT=SNP
10	92609598	rs12414726	A	G	100	PASS	AC=1353;AF=0.270168;AN=5008;NS=2504;DP=18418;EAS_AF=0.2619;AMR_AF=0.2349;AFR_AF=0.4206;EUR_AF=0.1461;SAS_AF=0.228;AA=C|||;VT=SNP
10	92609876	rs12258938	A	G	100	PASS	AC=797;AF=0.159145;AN=5008;NS=2504;DP=22034;EAS_AF=0.1617;AMR_AF=0.1412;AFR_AF=0.1785;EUR_AF=0.161;SAS_AF=0.1411;AA=A|||;VT=SNP
10	92610045	rs12259062	A	G	100	PASS	AC=2739;AF=0.546925;AN=5008;NS=2504;DP=20013;EAS_AF=0.4266;AMR_AF=0.4308;AFR_AF=0.9153;EUR_AF=0.3608;SAS_AF=0.4468;AA=G|||;VT=SNP
10	92612195	rs11186336	G	C	100	PASS	AC=1319;AF=0.263379;AN=5008;NS=2504;DP=15769;EAS_AF=0.1637;AMR_AF=0.1902;AFR_AF=0.447;EUR_AF=0.2147;SAS_AF=0.2198;AA=G|||;VT=SNP
10	92613417	rs12761105	T	C	100	PASS	AC=1304;AF=0.260383;AN=5008;NS=2504;DP=18746;EAS_AF=0.2569;AMR_AF=0.2378;AFR_AF=0.3911;EUR_AF=0.1471;SAS_AF=0.2198;AA=T|||;VT=SNP
10	92614402	rs11186338	G	A	100	PASS	AC=1007;AF=0.201078;AN=5008;NS=2504;DP=18277;EAS_AF=0.1637;AMR_AF=0.1513;AFR_AF=0.3321;EUR_AF=0.159;SAS_AF=0.1411;AA=G|||;VT=SNP
10	92615185	rs7919103	T	C	100	PASS	AC=3376;AF=0.674121;AN=5008;NS=2504;DP=21441;EAS_AF=0.628;AMR_AF=0.5187;AFR_AF=0.9455;EUR_AF=0.5457;SAS_AF=0.5971;AA=C|||;VT=SNP
10	92615660	rs2901026	A	C	100	PASS	AC=1008;AF=0.201278;AN=5008;NS=2504;DP=17372;EAS_AF=0.1637;AMR_AF=0.1513;AFR_AF=0.3321;EUR_AF=0.16;SAS_AF=0.1411;AA=A|||;VT=SNP
10	92617609	rs11186339	T	C	100	PASS	AC=528;AF=0.105431;AN=5008;NS=2504;DP=5577;EAS_AF=0.1637;AMR_AF=0.0821;AFR_AF=0.0908;EUR_AF=0.0835;SAS_AF=0.1043;AA=T|||;VT=SNP
10	92618204	rs3808932	C	T	100	PASS	AC=663;AF=0.132388;AN=5008;NS=2504;DP=14889;EAS_AF=0.1379;AMR_AF=0.121;AFR_AF=0.1944;EUR_AF=0.0288;SAS_AF=0.1575;AA=C|||;VT=SNP
10	92618616	rs1891311	A	G	100	PASS	AC=781;AF=0.15595;AN=5008;NS=2504;DP=18718;EAS_AF=0.1637;AMR_AF=0.1066;AFR_AF=0.2685;EUR_AF=0.0845;SAS_AF=0.1043;AA=A|||;VT=SNP
10	92618889	rs1891312	G	A	100	PASS	AC=1387;AF=0.276957;AN=5008;NS=2504;DP=19117;EAS_AF=0.1667;AMR_AF=0.1916;AFR_AF=0.5008;EUR_AF=0.2078;SAS_AF=0.2198;AA=G|||;VT=SNP
10	92619161	rs7905446	T	G	100	PASS	AC=2729;AF=0.544928;AN=5008;NS=2504;DP=18519;EAS_AF=0.4236;AMR_AF=0.4294;AFR_AF=0.9145;EUR_AF=0.3569;SAS_AF=0.4458;AA=G|||;VT=SNP
10	92620148	rs12254390	G	C	100	PASS	AC=2729;AF=0.544928;AN=5008;NS=2504;DP=15431;EAS_AF=0.4236;AMR_AF=0.4294;AFR_AF=0.9145;EUR_AF=0.3569;SAS_AF=0.4458;AA=c|||;VT=SNP
10	92620789	rs6583737	A	G	100	PASS	AC=2712;AF=0.541534;AN=5008;NS=2504;DP=18563;EAS_AF=0.4236;AMR_AF=0.428;AFR_AF=0.9024;EUR_AF=0.3569;SAS_AF=0.4458;AA=G|||;VT=SNP
10	92621473	rs12256605	G	C	100	PASS	AC=1008;AF=0.201278;AN=5008;NS=2504;DP=18241;EAS_AF=0.1637;AMR_AF=0.1527;AFR_AF=0.3321;EUR_AF=0.159;SAS_AF=0.1411;AA=G|||;VT=SNP
10	92622426	rs1935346	T	C	100	PASS	AC=1314;AF=0.26238;AN=5008;NS=2504;DP=16736;EAS_AF=0.2569;AMR_AF=0.2363;AFR_AF=0.3956;EUR_AF=0.1521;SAS_AF=0.2198;AA=T|||;VT=SNP
10	92623448	rs11186341	G	C	100	PASS	AC=1007;AF=0.201078;AN=5008;NS=2504;DP=19044;EAS_AF=0.1637;AMR_AF=0.1527;AFR_AF=0.3313;EUR_AF=0.159;SAS_AF=0.1411;AA=G|||;VT=SNP
10	92623753	rs10881840	C	T	100	PASS	AC=1076;AF=0.214856;AN=5008;NS=2504;DP=20127;EAS_AF=0.1637;AMR_AF=0.1556;AFR_AF=0.382;EUR_AF=0.159;SAS_AF=0.1411;AA=C|||;VT=SNP
10	92624670	rs7083729	T	C	100	PASS	AC=2712;AF=0.541534;AN=5008;NS=2504;DP=18504;EAS_AF=0.4236;AMR_AF=0.428;AFR_AF=0.9024;EUR_AF=0.3569;SAS_AF=0.4458;AA=C|||;VT=SNP
10	92624969	rs7084125	T	G	100	PASS	AC=1309;AF=0.261382;AN=5008;NS=2504;DP=18443;EAS_AF=0.2569;AMR_AF=0.2363;AFR_AF=0.3956;EUR_AF=0.1471;SAS_AF=0.2198;AA=T|||;VT=SNP
10	92625145	rs7100129	C	T	100	PASS	AC=1152;AF=0.230032;AN=5008;NS=2504;DP=16893;EAS_AF=0.2569;AMR_AF=0.1902;AFR_AF=0.3646;EUR_AF=0.0696;SAS_AF=0.2137;AA=A|||;VT=SNP
10	92626567	rs7916720	T	C	100	PASS	AC=1328;AF=0.265176;AN=5008;NS=2504;DP=18729;EAS_AF=0.1667;AMR_AF=0.1902;AFR_AF=0.4569;EUR_AF=0.2078;SAS_AF=0.2198;AA=T|||;VT=SNP
10	92627931	rs10785974	T	C	100	PASS	AC=2729;AF=0.544928;AN=5008;NS=2504;DP=16977;EAS_AF=0.4236;AMR_AF=0.4294;AFR_AF=0.9145;EUR_AF=0.3569;SAS_AF=0.4458;AA=C|||;VT=SNP
10	92628257	rs4933616	G	A	100	PASS	AC=395;AF=0.0788738;AN=5008;NS=2504;DP=20280;EAS_AF=0.1369;AMR_AF=0.1009;AFR_AF=0.003;EUR_AF=0.0278;SAS_AF=0.1585;AA=G|||;VT=SNP
10	92630243	rs10785975	C	T	100	PASS	AC=3801;AF=0.758986;AN=5008;NS=2504;DP=22355;EAS_AF=0.6984;AMR_AF=0.6772;AFR_AF=0.9826;EUR_AF=0.6789;SAS_AF=0.6595;AA=T|||;VT=SNP
10	92630523	rs11186342	T	C	100	PASS	AC=3373;AF=0.673522;AN=5008;NS=2504;DP=19746;EAS_AF=0.628;AMR_AF=0.5187;AFR_AF=0.9448;EUR_AF=0.5457;SAS_AF=0.5951;AA=T|||;VT=SNP
10	92631244	rs4282910	G	A	100	PASS	AC=991;AF=0.197883;AN=5008;NS=2504;DP=19297;EAS_AF=0.1637;AMR_AF=0.1499;AFR_AF=0.32;EUR_AF=0.16;SAS_AF=0.1411;AA=G|||;VT=SNP
10	92631471	rs4933199	T	C	100	PASS	AC=1307;AF=0.260982;AN=5008;NS=2504;DP=19939;EAS_AF=0.2569;AMR_AF=0.2363;AFR_AF=0.3941;EUR_AF=0.1471;SAS_AF=0.2198;AA=T|||;VT=SNP
10	92632899	rs4586057	T	G	100	PASS	AC=1329;AF=0.265375;AN=5008;NS=2504;DP=19799;EAS_AF=0.1667;AMR_AF=0.1902;AFR_AF=0.4584;EUR_AF=0.2058;SAS_AF=0.2209;AA=T|||;VT=SNP
10	92633561	rs7101168	T	C	100	PASS	AC=1656;AF=0.330671;AN=5008;NS=2504;DP=16787;EAS_AF=0.375;AMR_AF=0.4813;AFR_AF=0.0681;EUR_AF=0.4573;SAS_AF=0.4029;AA=T|||;VT=SNP
10	92634383	rs12246757	A	G	100	PASS	AC=2730;AF=0.545128;AN=5008;NS=2504;DP=20235;EAS_AF=0.4226;AMR_AF=0.4308;AFR_AF=0.9153;EUR_AF=0.3549;SAS_AF=0.4479;AA=A|||;VT=SNP
10	92636726	rs61481895	C	A	100	PASS	AC=1419;AF=0.283347;AN=5008;NS=2504;DP=19976;EAS_AF=0.1667;AMR_AF=0.1945;AFR_AF=0.5174;EUR_AF=0.2078;SAS_AF=0.228;AA=A|||;VT=SNP
10	92637153	rs10881841	G	A	100	PASS	AC=1007;AF=0.201078;AN=5008;NS=2504;DP=20585;EAS_AF=0.1637;AMR_AF=0.1542;AFR_AF=0.3313;EUR_AF=0.1571;SAS_AF=0.1421;AA=G|||;VT=SNP
10	92637833	rs11186343	T	C	100	PASS	AC=780;AF=0.155751;AN=5008;NS=2504;DP=20411;EAS_AF=0.1637;AMR_AF=0.1081;AFR_AF=0.2678;EUR_AF=0.0825;SAS_AF=0.1053;AA=T|||;VT=SNP
10	92638227	rs12255018	A	G	100	PASS	AC=1421;AF=0.283746;AN=5008;NS=2504;DP=18825;EAS_AF=0.1667;AMR_AF=0.1945;AFR_AF=0.5189;EUR_AF=0.2078;SAS_AF=0.228;AA=G|||;VT=SNP
10	92638405	rs12411309	C	T	100	PASS	AC=1306;AF=0.260783;AN=5008;NS=2504;DP=16875;EAS_AF=0.256;AMR_AF=0.2363;AFR_AF=0.3941;EUR_AF=0.1471;SAS_AF=0.2198;AA=C|||;VT=SNP
10	92638530	rs11186344	A	G	100	PASS	AC=778;AF=0.155351;AN=5008;NS=2504;DP=20168;EAS_AF=0.1627;AMR_AF=0.1081;AFR_AF=0.2678;EUR_AF=0.0825;SAS_AF=0.1043;AA=A|||;VT=SNP
10	92640181	rs11594649	T	G	100	PASS	AC=1309;AF=0.261382;AN=5008;NS=2504;DP=17119;EAS_AF=0.256;AMR_AF=0.2363;AFR_AF=0.3964;EUR_AF=0.1471;SAS_AF=0.2198;AA=T|||;VT=SNP
10	92640484	rs10881842	T	A	100	PASS	AC=540;AF=0.107827;AN=5008;NS=2504;DP=17227;EAS_AF=0.1756;AMR_AF=0.0821;AFR_AF=0.0908;EUR_AF=0.0815;SAS_AF=0.1063;AA=A|||;VT=SNP
10	92641636	rs7096568	G	C	100	PASS	AC=1333;AF=0.266174;AN=5008;NS=2504;DP=19473;EAS_AF=0.1667;AMR_AF=0.1902;AFR_AF=0.4607;EUR_AF=0.2058;SAS_AF=0.2219;AA=C|||;VT=SNP
10	92641987	rs11186346	C	T	100	PASS	AC=525;AF=0.104832;AN=5008;NS=2504;DP=16982;EAS_AF=0.1637;AMR_AF=0.0821;AFR_AF=0.0893;EUR_AF=0.0815;SAS_AF=0.1053;AA=c|||;VT=SNP
10	92643840	rs4144423	T	G	100	PASS	AC=1317;AF=0.262979;AN=5008;NS=2504;DP=18680;EAS_AF=0.2629;AMR_AF=0.2363;AFR_AF=0.3971;EUR_AF=0.1471;SAS_AF=0.2198;AA=T|||;VT=SNP
10	92644372	rs12766523	G	A	100	PASS	AC=1309;AF=0.261382;AN=5008;NS=2504;DP=18364;EAS_AF=0.256;AMR_AF=0.2363;AFR_AF=0.3964;EUR_AF=0.1471;SAS_AF=0.2198;AA=G|||;VT=SNP
10	92644643	rs36038131	C	T	100	PASS	AC=295;AF=0.0589058;AN=5008;NS=2504;DP=20313;EAS_AF=0.119;AMR_AF=0.062;AFR_AF=0.0295;EUR_AF=0.0398;SAS_AF=0.0542;AA=C|||;VT=SNP
10	92645360	rs10509612	G	A	100	PASS	AC=1329;AF=0.265375;AN=5008;NS=2504;DP=20220;EAS_AF=0.255;AMR_AF=0.2378;AFR_AF=0.4115;EUR_AF=0.1471;SAS_AF=0.2198;AA=G|||;VT=SNP
10	92645687	rs4144422	A	G	100	PASS	AC=1338;AF=0.267173;AN=5008;NS=2504;DP=17721;EAS_AF=0.1667;AMR_AF=0.1902;AFR_AF=0.4644;EUR_AF=0.2058;SAS_AF=0.2219;AA=A|||;VT=SNP
10	92646522	rs10881843	A	G	100	PASS	AC=1339;AF=0.267372;AN=5008;NS=2504;DP=19010;EAS_AF=0.1667;AMR_AF=0.1902;AFR_AF=0.4652;EUR_AF=0.2058;SAS_AF=0.2219;AA=A|||;VT=SNP
10	92646722	rs4933617	G	T	100	PASS	AC=3113;AF=0.621605;AN=5008;NS=2504;DP=18649;EAS_AF=0.4415;AMR_AF=0.536;AFR_AF=0.9334;EUR_AF=0.5099;SAS_AF=0.5613;AA=g|||;VT=SNP
10	92646725	rs74529341	G	T	100	PASS	AC=1055;AF=0.210663;AN=5008;NS=2504;DP=18535;EAS_AF=0.1677;AMR_AF=0.1816;AFR_AF=0.2731;EUR_AF=0.2008;SAS_AF=0.2014;AA=g|||;VT=SNP
10	92648024	rs10881844	T	C	100	PASS	AC=2751;AF=0.549321;AN=5008;NS=2504;DP=20046;EAS_AF=0.4286;AMR_AF=0.4308;AFR_AF=0.9221;EUR_AF=0.3549;SAS_AF=0.454;AA=G|||;VT=SNP
10	92648193	rs10881845	T	C	100	PASS	AC=1023;AF=0.204273;AN=5008;NS=2504;DP=19614;EAS_AF=0.1637;AMR_AF=0.1542;AFR_AF=0.3381;EUR_AF=0.1571;SAS_AF=0.1493;AA=T|||;VT=SNP
10	92648931	rs10881846	G	T	100	PASS	AC=1345;AF=0.26857;AN=5008;NS=2504;DP=17075;EAS_AF=0.1667;AMR_AF=0.1902;AFR_AF=0.4652;EUR_AF=0.2058;SAS_AF=0.228;AA=G|||;VT=SNP
10	92649298	rs12776459	G	A	100	PASS	AC=401;AF=0.0800719;AN=5008;NS=2504;DP=15411;EAS_AF=0.119;AMR_AF=0.0663;AFR_AF=0.1074;EUR_AF=0.0398;SAS_AF=0.0542;AA=G|||;VT=SNP
10	92649368	rs11186350	G	T	100	PASS	AC=2739;AF=0.546925;AN=5008;NS=2504;DP=17118;EAS_AF=0.4226;AMR_AF=0.4308;AFR_AF=0.9221;EUR_AF=0.3549;SAS_AF=0.4479;AA=T|||;VT=SNP
10	92649784	rs11186351	T	C	100	PASS	AC=2752;AF=0.549521;AN=5008;NS=2504;DP=20429;EAS_AF=0.4296;AMR_AF=0.4308;AFR_AF=0.9221;EUR_AF=0.3549;SAS_AF=0.454;AA=C|||;VT=SNP
10	92649923	rs7101301	G	A	100	PASS	AC=2739;AF=0.546925;AN=5008;NS=2504;DP=19950;EAS_AF=0.4226;AMR_AF=0.4308;AFR_AF=0.9221;EUR_AF=0.3549;SAS_AF=0.4479;AA=A|||;VT=SNP
10	92650119	rs7085559	T	C	100	PASS	AC=1022;AF=0.204073;AN=5008;NS=2504;DP=21107;EAS_AF=0.1637;AMR_AF=0.1542;AFR_AF=0.3381;EUR_AF=0.1571;SAS_AF=0.1483;AA=T|||;VT=SNP
10	92650797	rs7896973	A	G	100	PASS	AC=2736;AF=0.546326;AN=5008;NS=2504;DP=21634;EAS_AF=0.4296;AMR_AF=0.4308;AFR_AF=0.9221;EUR_AF=0.3549;SAS_AF=0.4376;AA=G|||;VT=SNP
10	92651479	rs7909232	G	A	100	PASS	AC=2746;AF=0.548323;AN=5008;NS=2504;DP=21039;EAS_AF=0.4226;AMR_AF=0.4323;AFR_AF=0.9221;EUR_AF=0.3549;SAS_AF=0.454;AA=A|||;VT=SNP
10	92651794	rs11186352	G	C	100	PASS	AC=1012;AF=0.202077;AN=5008;NS=2504;DP=20491;EAS_AF=0.1627;AMR_AF=0.1542;AFR_AF=0.3313;EUR_AF=0.1571;SAS_AF=0.1483;AA=G|||;VT=SNP
10	92652571	rs4933618	C	T	100	PASS	AC=2734;AF=0.545927;AN=5008;NS=2504;DP=18426;EAS_AF=0.4216;AMR_AF=0.4308;AFR_AF=0.9153;EUR_AF=0.3539;SAS_AF=0.454;AA=T|||;VT=SNP
10	92653119	rs10509613	C	T	100	PASS	AC=1647;AF=0.328874;AN=5008;NS=2504;DP=18905;EAS_AF=0.3671;AMR_AF=0.4813;AFR_AF=0.0673;EUR_AF=0.4573;SAS_AF=0.4029;AA=C|||;VT=SNP
10	92654347	rs10881847	C	T	100	PASS	AC=1639;AF=0.327276;AN=5008;NS=2504;DP=19906;EAS_AF=0.3651;AMR_AF=0.4798;AFR_AF=0.0643;EUR_AF=0.4573;SAS_AF=0.4018;AA=C|||;VT=SNP
10	92655559	rs10881848	T	A	100	PASS	AC=1430;AF=0.285543;AN=5008;NS=2504;DP=12927;EAS_AF=0.1667;AMR_AF=0.1945;AFR_AF=0.5257;EUR_AF=0.2078;SAS_AF=0.228;AA=A|||;VT=SNP
10	92656513	rs7900048	G	A	100	PASS	AC=2739;AF=0.546925;AN=5008;NS=2504;DP=17742;EAS_AF=0.4226;AMR_AF=0.4308;AFR_AF=0.9221;EUR_AF=0.3549;SAS_AF=0.4479;AA=A|||;VT=SNP
10	92659865	rs4933620	T	C	100	PASS	AC=1316;AF=0.26278;AN=5008;NS=2504;DP=22150;EAS_AF=0.2629;AMR_AF=0.2363;AFR_AF=0.3964;EUR_AF=0.1471;SAS_AF=0.2198;AA=T|||;VT=SNP
10	92660702	rs7917835	C	T	100	PASS	AC=666;AF=0.132987;AN=5008;NS=2504;DP=19235;EAS_AF=0.1369;AMR_AF=0.121;AFR_AF=0.1959;EUR_AF=0.0298;SAS_AF=0.1585;AA=C|||;VT=SNP
10	92661775	rs7908380	C	T	100	PASS	AC=564;AF=0.11262;AN=5008;NS=2504;DP=12265;EAS_AF=0.1369;AMR_AF=0.1153;AFR_AF=0.1225;EUR_AF=0.0288;SAS_AF=0.1585;AA=C|||;VT=SNP
10	92662860	rs4568910	A	G	100	PASS	AC=2746;AF=0.548323;AN=5008;NS=2504;DP=18582;EAS_AF=0.4296;AMR_AF=0.4308;AFR_AF=0.9221;EUR_AF=0.3549;SAS_AF=0.4479;AA=G|||;VT=SNP
10	92663108	rs7089472	C	T	100	PASS	AC=2681;AF=0.535343;AN=5008;NS=2504;DP=20568;EAS_AF=0.4286;AMR_AF=0.4308;AFR_AF=0.9153;EUR_AF=0.3549;SAS_AF=0.3916;AA=T|||;VT=SNP
10	92664939	rs7082814	T	A	100	PASS	AC=890;AF=0.177716;AN=5008;NS=2504;DP=17131;EAS_AF=0.1617;AMR_AF=0.1542;AFR_AF=0.2458;EUR_AF=0.1561;SAS_AF=0.1411;AA=T|||;VT=SNP
10	92666683	rs4522081	T	A	100	PASS	AC=2615;AF=0.522165;AN=5008;NS=2504;DP=18119;EAS_AF=0.4226;AMR_AF=0.4308;AFR_AF=0.8283;EUR_AF=0.3549;SAS_AF=0.4479;AA=A|||;VT=SNP
10	92667175	rs11186358	T	C	100	PASS	AC=1206;AF=0.240815;AN=5008;NS=2504;DP=20898;EAS_AF=0.1667;AMR_AF=0.1902;AFR_AF=0.3646;EUR_AF=0.2058;SAS_AF=0.2219;AA=T|||;VT=SNP
10	92667387	rs11186359	T	C	100	PASS	AC=1206;AF=0.240815;AN=5008;NS=2504;DP=23939;EAS_AF=0.1667;AMR_AF=0.1902;AFR_AF=0.3646;EUR_AF=0.2058;SAS_AF=0.2219;AA=T|||;VT=SNP
10	92667502	rs11186360	C	A	100	PASS	AC=893;AF=0.178315;AN=5008;NS=2504;DP=23883;EAS_AF=0.1637;AMR_AF=0.1542;AFR_AF=0.2451;EUR_AF=0.1571;SAS_AF=0.1421;AA=C|||;VT=SNP
10	92667807	rs7903584	C	T	100	PASS	AC=1215;AF=0.242612;AN=5008;NS=2504;DP=24336;EAS_AF=0.1667;AMR_AF=0.1902;AFR_AF=0.3714;EUR_AF=0.2058;SAS_AF=0.2219;AA=C|||;VT=SNP
10	92668029	rs4933621	A	G	100	PASS	AC=1312;AF=0.261981;AN=5008;NS=2504;DP=20326;EAS_AF=0.2619;AMR_AF=0.2363;AFR_AF=0.3941;EUR_AF=0.1471;SAS_AF=0.2198;AA=A|||;VT=SNP
10	92668274	rs11186361	G	T	100	PASS	AC=1215;AF=0.242612;AN=5008;NS=2504;DP=20126;EAS_AF=0.1667;AMR_AF=0.1902;AFR_AF=0.3714;EUR_AF=0.2058;SAS_AF=0.2219;AA=G|||;VT=SNP
10	92669319	rs10881849	T	C	100	PASS	AC=1755;AF=0.350439;AN=5008;NS=2504;DP=22131;EAS_AF=0.373;AMR_AF=0.4813;AFR_AF=0.143;EUR_AF=0.4573;SAS_AF=0.4049;AA=T|||;VT=SNP
10	92672564	rs3939	T	C	100	PASS	AC=1774;AF=0.354233;AN=5008;NS=2504;DP=18743;EAS_AF=0.373;AMR_AF=0.4813;AFR_AF=0.1581;EUR_AF=0.4573;SAS_AF=0.4039;AA=T|||;VT=SNP
10	92673370	rs17102362	T	G	100	PASS	AC=1224;AF=0.244409;AN=5008;NS=2504;DP=18249;EAS_AF=0.1667;AMR_AF=0.1902;AFR_AF=0.3782;EUR_AF=0.2058;SAS_AF=0.2219;AA=T|||;VT=SNP
10	92673607	rs11186367	T	C	100	PASS	AC=1224;AF=0.244409;AN=5008;NS=2504;DP=18384;EAS_AF=0.1667;AMR_AF=0.1902;AFR_AF=0.3782;EUR_AF=0.2058;SAS_AF=0.2219;AA=T|||;VT=SNP
10	92676127	rs4933200	T	C	100	PASS	AC=1306;AF=0.260783;AN=5008;NS=2504;DP=14022;EAS_AF=0.255;AMR_AF=0.2363;AFR_AF=0.3941;EUR_AF=0.1461;SAS_AF=0.2219;AA=T|||;VT=SNP
10	92676575	rs11186368	T	C	100	PASS	AC=463;AF=0.0924521;AN=5008;NS=2504;DP=18720;EAS_AF=0.1637;AMR_AF=0.098;AFR_AF=0.0325;EUR_AF=0.0825;SAS_AF=0.1063;AA=T|||;VT=SNP
10	92678059	rs10881853	A	G	100	PASS	AC=4073;AF=0.813299;AN=5008;NS=2504;DP=20359;EAS_AF=0.7917;AMR_AF=0.8761;AFR_AF=0.8601;EUR_AF=0.7624;SAS_AF=0.7802;AA=G|||;VT=SNP
10	92679630	rs10047267	G	C	100	PASS	AC=2226;AF=0.444489;AN=5008;NS=2504;DP=20680;EAS_AF=0.496;AMR_AF=0.5634;AFR_AF=0.2731;EUR_AF=0.5129;SAS_AF=0.4683;AA=C|||;VT=SNP
10	92680929	rs10881855	A	G	100	PASS	AC=3317;AF=0.66234;AN=5008;NS=2504;DP=16920;EAS_AF=0.6558;AMR_AF=0.7622;AFR_AF=0.6127;EUR_AF=0.6769;SAS_AF=0.6503;AA=G|||;VT=SNP
10	92681475	rs3824739	C	T	100	PASS	AC=510;AF=0.101837;AN=5008;NS=2504;DP=20346;EAS_AF=0.1518;AMR_AF=0.0735;AFR_AF=0.0998;EUR_AF=0.0676;SAS_AF=0.1084;AA=C|||;VT=SNP
10	92682060	rs10748555	C	A	100	PASS	AC=1761;AF=0.351637;AN=5008;NS=2504;DP=17580;EAS_AF=0.3313;AMR_AF=0.5187;AFR_AF=0.1505;EUR_AF=0.4702;SAS_AF=0.4039;AA=C|||;VT=SNP
10	92682235	rs11186369	C	G	100	PASS	AC=1776;AF=0.354633;AN=5008;NS=2504;DP=13684;EAS_AF=0.3313;AMR_AF=0.5202;AFR_AF=0.1619;EUR_AF=0.4692;SAS_AF=0.4039;AA=C|||;VT=SNP
10	92682369	rs11815049	A	G	100	PASS	AC=778;AF=0.155351;AN=5008;NS=2504;DP=14519;EAS_AF=0.1558;AMR_AF=0.1167;AFR_AF=0.1967;EUR_AF=0.1093;SAS_AF=0.1738;AA=G|||;VT=SNP
10	92683006	rs76762418	G	T	100	PASS	AC=249;AF=0.0497204;AN=5008;NS=2504;DP=20130;EAS_AF=0.0139;AMR_AF=0.0418;AFR_AF=0.0756;EUR_AF=0.0427;SAS_AF=0.0644;AA=G|||;VT=SNP
10	92683865	rs80190764	A	G	100	PASS	AC=848;AF=0.169329;AN=5008;NS=2504;DP=17838;EAS_AF=0.1577;AMR_AF=0.121;AFR_AF=0.2458;EUR_AF=0.1093;SAS_AF=0.1738;AA=A|||;VT=SNP
10	92685680	rs79442765	G	C	100	PASS	AC=239;AF=0.0477236;AN=5008;NS=2504;DP=15532;EAS_AF=0.0139;AMR_AF=0.0504;AFR_AF=0.0643;EUR_AF=0.0417;SAS_AF=0.0644;AA=G|||;VT=SNP
10	92685713	rs10785976	C	T	100	PASS	AC=2666;AF=0.532348;AN=5008;NS=2504;DP=14724;EAS_AF=0.4772;AMR_AF=0.6542;AFR_AF=0.4198;EUR_AF=0.6193;SAS_AF=0.5654;AA=T|||;VT=SNP
10	92686421	rs7905809	A	G	100	PASS	AC=4609;AF=0.920327;AN=5008;NS=2504;DP=20076;EAS_AF=0.8433;AMR_AF=0.9625;AFR_AF=0.9554;EUR_AF=0.9453;SAS_AF=0.8967;AA=G|||;VT=SNP
10	92686589	rs75505524	C	G	100	PASS	AC=250;AF=0.0499201;AN=5008;NS=2504;DP=18557;EAS_AF=0.002;AMR_AF=0.0403;AFR_AF=0.0923;EUR_AF=0.0517;SAS_AF=0.047;AA=C|||;VT=SNP
10	92686595	rs72810830	A	T	100	PASS	AC=410;AF=0.081869;AN=5008;NS=2504;DP=18377;EAS_AF=0.002;AMR_AF=0.0519;AFR_AF=0.1876;EUR_AF=0.0696;SAS_AF=0.0552;AA=A|||;VT=SNP
10	92686652	rs12358861	A	T	100	PASS	AC=1551;AF=0.309704;AN=5008;NS=2504;DP=18178;EAS_AF=0.1458;AMR_AF=0.3026;AFR_AF=0.3313;EUR_AF=0.3489;SAS_AF=0.4141;AA=A|||;VT=SNP
10	92686818	rs12247252	C	T	100	PASS	AC=981;AF=0.195887;AN=5008;NS=2504;DP=21093;EAS_AF=0.2847;AMR_AF=0.111;AFR_AF=0.2231;EUR_AF=0.1521;SAS_AF=0.1728;AA=T|||;VT=SNP
10	92687125	rs7909942	C	G	100	PASS	AC=3109;AF=0.620807;AN=5008;NS=2504;DP=19704;EAS_AF=0.877;AMR_AF=0.5144;AFR_AF=0.4516;EUR_AF=0.5586;SAS_AF=0.7249;AA=G|||;VT=SNP
10	92687829	rs74888596	C	A	100	PASS	AC=496;AF=0.0990415;AN=5008;NS=2504;DP=18714;EAS_AF=0.1667;AMR_AF=0.0836;AFR_AF=0.028;EUR_AF=0.0795;SAS_AF=0.1564;AA=C|||;VT=SNP
10	92688076	rs10881856	A	G	100	PASS	AC=681;AF=0.135982;AN=5008;NS=2504;DP=23016;EAS_AF=0.1667;AMR_AF=0.1066;AFR_AF=0.0915;EUR_AF=0.1312;SAS_AF=0.1902;AA=C|||;VT=SNP
10	92688298	rs1539479	A	G	100	PASS	AC=1920;AF=0.383387;AN=5008;NS=2504;DP=21236;EAS_AF=0.7073;AMR_AF=0.3256;AFR_AF=0.1513;EUR_AF=0.2942;SAS_AF=0.4959;AA=A|||;VT=SNP
10	92689134	rs78002591	T	C	100	PASS	AC=238;AF=0.047524;AN=5008;NS=2504;DP=19650;EAS_AF=0.003;AMR_AF=0.0663;AFR_AF=0.0023;EUR_AF=0.1412;SAS_AF=0.045;AA=C|||;VT=SNP
10	92689262	rs79608350	C	T	100	PASS	AC=959;AF=0.191494;AN=5008;NS=2504;DP=19810;EAS_AF=0.1647;AMR_AF=0.1758;AFR_AF=0.1301;EUR_AF=0.2714;SAS_AF=0.2311;AA=T|||;VT=SNP
10	92689890	rs76862363	C	T	100	PASS	AC=244;AF=0.048722;AN=5008;NS=2504;DP=18333;EAS_AF=0.003;AMR_AF=0.0663;AFR_AF=0.0023;EUR_AF=0.1421;SAS_AF=0.0501;AA=C|||;VT=SNP
10	92690027	rs74787458	A	C	100	PASS	AC=592;AF=0.118211;AN=5008;NS=2504;DP=18053;EAS_AF=0.1657;AMR_AF=0.1023;AFR_AF=0.034;EUR_AF=0.1282;SAS_AF=0.184;AA=A|||;VT=SNP
10	92690566	rs7895858	G	C	100	PASS	AC=342;AF=0.0682907;AN=5008;NS=2504;DP=16507;EAS_AF=0.003;AMR_AF=0.085;AFR_AF=0.0439;EUR_AF=0.17;SAS_AF=0.0521;AA=G|||;VT=SNP
10	92690942	rs7896058	C	G	100	PASS	AC=1292;AF=0.257987;AN=5008;NS=2504;DP=17108;EAS_AF=0.3165;AMR_AF=0.2017;AFR_AF=0.2284;EUR_AF=0.3002;SAS_AF=0.2342;AA=G|||;VT=SNP
10	92691072	rs7896199	A	C	100	PASS	AC=3256;AF=0.65016;AN=5008;NS=2504;DP=21814;EAS_AF=0.874;AMR_AF=0.5274;AFR_AF=0.5265;EUR_AF=0.5905;SAS_AF=0.7352;AA=C|||;VT=SNP
10	92691863	rs113673027	C	T	100	PASS	AC=244;AF=0.048722;AN=5008;NS=2504;DP=15750;EAS_AF=0.003;AMR_AF=0.0663;AFR_AF=0.0023;EUR_AF=0.1421;SAS_AF=0.0501;AA=C|||;VT=SNP
10	92693603	rs57383363	T	C	100	PASS	AC=1335;AF=0.266573;AN=5008;NS=2504;DP=18662;EAS_AF=0.3105;AMR_AF=0.2032;AFR_AF=0.267;EUR_AF=0.2982;SAS_AF=0.2331;AA=C|||;VT=SNP
10	92693747	rs12770769	A	G	100	PASS	AC=1903;AF=0.379992;AN=5008;NS=2504;DP=18076;EAS_AF=0.5655;AMR_AF=0.3271;AFR_AF=0.2451;EUR_AF=0.2903;SAS_AF=0.501;AA=A|||;VT=SNP
10	92695707	rs12785137	G	A	100	PASS	AC=1817;AF=0.362819;AN=5008;NS=2504;DP=21606;EAS_AF=0.5635;AMR_AF=0.3213;AFR_AF=0.1846;EUR_AF=0.2903;SAS_AF=0.501;AA=G|||;VT=SNP
10	92696559	rs12766869	A	G	100	PASS	AC=1818;AF=0.363019;AN=5008;NS=2504;DP=20279;EAS_AF=0.5645;AMR_AF=0.3213;AFR_AF=0.1846;EUR_AF=0.2903;SAS_AF=0.501;AA=A|||;VT=SNP
10	92698149	rs79695845	T	C	100	PASS	AC=370;AF=0.0738818;AN=5008;NS=2504;DP=21259;EAS_AF=0.0327;AMR_AF=0.085;AFR_AF=0.0378;EUR_AF=0.171;SAS_AF=0.0573;AA=T|||;VT=SNP
10	92698269	rs55971695	T	C	100	PASS	AC=369;AF=0.0736821;AN=5008;NS=2504;DP=22157;EAS_AF=0.0327;AMR_AF=0.085;AFR_AF=0.0378;EUR_AF=0.17;SAS_AF=0.0573;AA=C|||;VT=SNP
10	92699366	rs61857750	C	T	100	PASS	AC=281;AF=0.0561102;AN=5008;NS=2504;DP=20331;EAS_AF=0.0327;AMR_AF=0.0677;AFR_AF=0.0023;EUR_AF=0.1431;SAS_AF=0.0552;AA=C|||;VT=SNP
10	92699405	rs7068511	T	C	100	PASS	AC=686;AF=0.136981;AN=5008;NS=2504;DP=20538;EAS_AF=0.0327;AMR_AF=0.1153;AFR_AF=0.1982;EUR_AF=0.2217;SAS_AF=0.09;AA=T|||;VT=SNP
10	92699474	rs61857751	G	A	100	PASS	AC=282;AF=0.0563099;AN=5008;NS=2504;DP=20531;EAS_AF=0.0337;AMR_AF=0.0677;AFR_AF=0.0023;EUR_AF=0.1431;SAS_AF=0.0552;AA=G|||;VT=SNP
10	92699543	rs61857752	T	G	100	PASS	AC=362;AF=0.0722843;AN=5008;NS=2504;DP=20494;EAS_AF=0.0337;AMR_AF=0.0692;AFR_AF=0.062;EUR_AF=0.1431;SAS_AF=0.0552;AA=T|||;VT=SNP
10	92699556	rs11186371	G	A	100	PASS	AC=3303;AF=0.659545;AN=5008;NS=2504;DP=20109;EAS_AF=0.9325;AMR_AF=0.5504;AFR_AF=0.6407;EUR_AF=0.4095;SAS_AF=0.7382;AA=G|||;VT=SNP
10	92700690	rs75255761	C	A	100	PASS	AC=597;AF=0.119209;AN=5008;NS=2504;DP=4610;EAS_AF=0.2808;AMR_AF=0.0504;AFR_AF=0.0333;EUR_AF=0.0666;SAS_AF=0.1718;AA=C|||;VT=SNP
10	92701163	rs4933625	T	C	100	PASS	AC=2322;AF=0.463658;AN=5008;NS=2504;DP=20263;EAS_AF=0.7728;AMR_AF=0.402;AFR_AF=0.3162;EUR_AF=0.3429;SAS_AF=0.5123;AA=T|||;VT=SNP
10	92701390	rs7917623	C	G	100	PASS	AC=2764;AF=0.551917;AN=5008;NS=2504;DP=19800;EAS_AF=0.8165;AMR_AF=0.487;AFR_AF=0.3578;EUR_AF=0.5408;SAS_AF=0.5992;AA=c|||;VT=SNP
10	92701453	rs12265771	G	T	100	PASS	AC=396;AF=0.0790735;AN=5008;NS=2504;DP=19234;EAS_AF=0.0556;AMR_AF=0.0173;AFR_AF=0.1218;EUR_AF=0.0249;SAS_AF=0.1452;AA=G|||;VT=SNP
10	92701586	rs10881858	T	C	100	PASS	AC=2768;AF=0.552716;AN=5008;NS=2504;DP=16266;EAS_AF=0.8165;AMR_AF=0.4885;AFR_AF=0.3585;EUR_AF=0.5417;SAS_AF=0.6002;AA=T|||;VT=SNP
10	92701594	rs10881859	A	G	100	PASS	AC=2768;AF=0.552716;AN=5008;NS=2504;DP=15998;EAS_AF=0.8165;AMR_AF=0.4885;AFR_AF=0.3578;EUR_AF=0.5417;SAS_AF=0.6012;AA=A|||;VT=SNP
10	92701773	rs11186372	C	T	100	PASS	AC=2843;AF=0.567692;AN=5008;NS=2504;DP=17731;EAS_AF=0.8165;AMR_AF=0.4914;AFR_AF=0.4145;EUR_AF=0.5417;SAS_AF=0.5992;AA=T|||;VT=SNP
10	92701896	rs11186373	A	C	100	PASS	AC=2669;AF=0.532947;AN=5008;NS=2504;DP=14952;EAS_AF=0.8165;AMR_AF=0.4741;AFR_AF=0.3533;EUR_AF=0.492;SAS_AF=0.5675;AA=A|||;VT=SNP
10	92702047	rs11186374	G	A	100	PASS	AC=2369;AF=0.473043;AN=5008;NS=2504;DP=11145;EAS_AF=0.7728;AMR_AF=0.4049;AFR_AF=0.3464;EUR_AF=0.3469;SAS_AF=0.5133;AA=G|||;VT=SNP
10	92702786	rs12573344	T	A	100	PASS	AC=2861;AF=0.571286;AN=5008;NS=2504;DP=20451;EAS_AF=0.8194;AMR_AF=0.5058;AFR_AF=0.3979;EUR_AF=0.5656;SAS_AF=0.6022;AA=A|||;VT=SNP
10	92703482	rs7906208	C	T	100	PASS	AC=2847;AF=0.56849;AN=5008;NS=2504;DP=22063;EAS_AF=0.8194;AMR_AF=0.5058;AFR_AF=0.3888;EUR_AF=0.5656;SAS_AF=0.6002;AA=T|||;VT=SNP
10	92703908	rs11186375	C	T	100	PASS	AC=2360;AF=0.471246;AN=5008;NS=2504;DP=18599;EAS_AF=0.7758;AMR_AF=0.4049;AFR_AF=0.3457;EUR_AF=0.34;SAS_AF=0.5092;AA=C|||;VT=SNP
10	92703922	rs11186376	T	C	100	PASS	AC=2359;AF=0.471046;AN=5008;NS=2504;DP=18757;EAS_AF=0.7748;AMR_AF=0.4049;AFR_AF=0.3457;EUR_AF=0.34;SAS_AF=0.5092;AA=T|||;VT=SNP
10	92704210	rs79777719	G	A	100	PASS	AC=525;AF=0.104832;AN=5008;NS=2504;DP=18702;EAS_AF=0.2897;AMR_AF=0.0331;AFR_AF=0.0008;EUR_AF=0.0417;SAS_AF=0.1708;AA=a|||;VT=SNP
10	92704267	rs11186377	G	A	100	PASS	AC=2340;AF=0.467252;AN=5008;NS=2504;DP=18719;EAS_AF=0.7728;AMR_AF=0.3948;AFR_AF=0.3457;EUR_AF=0.334;SAS_AF=0.5051;AA=g|||;VT=SNP
10	92704474	rs10881860	G	C	100	PASS	AC=2669;AF=0.532947;AN=5008;NS=2504;DP=20834;EAS_AF=0.8194;AMR_AF=0.4741;AFR_AF=0.3533;EUR_AF=0.4911;SAS_AF=0.5654;AA=G|||;VT=SNP
10	92704517	rs10881861	T	G	100	PASS	AC=2847;AF=0.56849;AN=5008;NS=2504;DP=20452;EAS_AF=0.8194;AMR_AF=0.5058;AFR_AF=0.3888;EUR_AF=0.5656;SAS_AF=0.6002;AA=G|||;VT=SNP
10	92704868	rs2420498	C	T	100	PASS	AC=2847;AF=0.56849;AN=5008;NS=2504;DP=22573;EAS_AF=0.8194;AMR_AF=0.5058;AFR_AF=0.3888;EUR_AF=0.5656;SAS_AF=0.6002;AA=C|||;VT=SNP
10	92704909	rs3981165	C	T	100	PASS	AC=3080;AF=0.615016;AN=5008;NS=2504;DP=23150;EAS_AF=0.8194;AMR_AF=0.5144;AFR_AF=0.5605;EUR_AF=0.5656;SAS_AF=0.6002;AA=T|||;VT=SNP
10	92705038	rs61859572	T	G	100	PASS	AC=302;AF=0.0603035;AN=5008;NS=2504;DP=21534;EAS_AF=0.0437;AMR_AF=0.0692;AFR_AF=0.003;EUR_AF=0.1511;SAS_AF=0.0552;AA=T|||;VT=SNP
10	92705409	rs10881862	G	A	100	PASS	AC=2463;AF=0.491813;AN=5008;NS=2504;DP=22180;EAS_AF=0.7758;AMR_AF=0.4193;AFR_AF=0.3548;EUR_AF=0.3897;SAS_AF=0.5409;AA=A|||;VT=SNP
10	92705876	rs10785977	C	T	100	PASS	AC=2846;AF=0.568291;AN=5008;NS=2504;DP=18525;EAS_AF=0.8194;AMR_AF=0.5058;AFR_AF=0.3896;EUR_AF=0.5656;SAS_AF=0.5982;AA=C|||;VT=SNP
10	92705962	rs10881863	G	T	100	PASS	AC=542;AF=0.108227;AN=5008;NS=2504;DP=17339;EAS_AF=0.2669;AMR_AF=0.0821;AFR_AF=0.0015;EUR_AF=0.0765;SAS_AF=0.1401;AA=G|||;VT=SNP
10	92706044	rs10785978	C	T	100	PASS	AC=2845;AF=0.568091;AN=5008;NS=2504;DP=18437;EAS_AF=0.8194;AMR_AF=0.5058;AFR_AF=0.3896;EUR_AF=0.5646;SAS_AF=0.5982;AA=C|||;VT=SNP
10	92706105	rs10736059	C	A	100	PASS	AC=3094;AF=0.617812;AN=5008;NS=2504;DP=19481;EAS_AF=0.8194;AMR_AF=0.5159;AFR_AF=0.5726;EUR_AF=0.5646;SAS_AF=0.5982;AA=A|||;VT=SNP
10	92706491	rs10881864	G	A	100	PASS	AC=2927;AF=0.584465;AN=5008;NS=2504;DP=17500;EAS_AF=0.8194;AMR_AF=0.5072;AFR_AF=0.4516;EUR_AF=0.5646;SAS_AF=0.5971;AA=A|||;VT=SNP
10	92707186	rs12776792	G	T	100	PASS	AC=2349;AF=0.46905;AN=5008;NS=2504;DP=22688;EAS_AF=0.7679;AMR_AF=0.4049;AFR_AF=0.3464;EUR_AF=0.34;SAS_AF=0.5051;AA=G|||;VT=SNP
10	92708621	rs7897141	C	T	100	PASS	AC=2929;AF=0.584864;AN=5008;NS=2504;DP=21031;EAS_AF=0.8194;AMR_AF=0.5072;AFR_AF=0.4531;EUR_AF=0.5656;SAS_AF=0.5961;AA=T|||;VT=SNP
10	92708650	rs7913787	T	G	100	PASS	AC=4409;AF=0.880391;AN=5008;NS=2504;DP=21413;EAS_AF=0.9722;AMR_AF=0.7622;AFR_AF=0.9841;EUR_AF=0.7505;SAS_AF=0.863;AA=G|||;VT=SNP
10	92708697	rs12765205	G	C	100	PASS	AC=791;AF=0.157947;AN=5008;NS=2504;DP=21188;EAS_AF=0.2113;AMR_AF=0.2579;AFR_AF=0.0121;EUR_AF=0.2028;SAS_AF=0.183;AA=G|||;VT=SNP
10	92708759	rs7897603	G	C	100	PASS	AC=2930;AF=0.585064;AN=5008;NS=2504;DP=21758;EAS_AF=0.8194;AMR_AF=0.5072;AFR_AF=0.4531;EUR_AF=0.5656;SAS_AF=0.5971;AA=G|||;VT=SNP
10	92708780	rs7897403	C	T	100	PASS	AC=2928;AF=0.584665;AN=5008;NS=2504;DP=21376;EAS_AF=0.8194;AMR_AF=0.5072;AFR_AF=0.4531;EUR_AF=0.5646;SAS_AF=0.5961;AA=T|||;VT=SNP
10	92708801	rs7897624	G	C	100	PASS	AC=2928;AF=0.584665;AN=5008;NS=2504;DP=19939;EAS_AF=0.8194;AMR_AF=0.5072;AFR_AF=0.4531;EUR_AF=0.5646;SAS_AF=0.5961;AA=a|||;VT=SNP
10	92709123	rs4335456	G	A	100	PASS	AC=2358;AF=0.470847;AN=5008;NS=2504;DP=18758;EAS_AF=0.7688;AMR_AF=0.4049;AFR_AF=0.3517;EUR_AF=0.34;SAS_AF=0.5061;AA=G|||;VT=SNP
10	92709492	rs4439428	C	T	100	PASS	AC=2926;AF=0.584265;AN=5008;NS=2504;DP=23864;EAS_AF=0.8194;AMR_AF=0.5072;AFR_AF=0.4516;EUR_AF=0.5646;SAS_AF=0.5961;AA=C|||;VT=SNP
10	92709550	rs139428705	T	C	100	PASS	AC=2349;AF=0.46905;AN=5008;NS=2504;DP=22039;EAS_AF=0.7679;AMR_AF=0.4049;AFR_AF=0.3464;EUR_AF=0.34;SAS_AF=0.5051;AA=T|||;VT=SNP
10	92709555	rs139546772	T	A	100	PASS	AC=2349;AF=0.46905;AN=5008;NS=2504;DP=21989;EAS_AF=0.7679;AMR_AF=0.4049;AFR_AF=0.3464;EUR_AF=0.34;SAS_AF=0.5051;AA=T|||;VT=SNP
10	92709697	rs76718710	A	G	100	PASS	AC=2924;AF=0.583866;AN=5008;NS=2504;DP=22029;EAS_AF=0.8175;AMR_AF=0.5072;AFR_AF=0.4516;EUR_AF=0.5646;SAS_AF=0.5961;AA=G|||;VT=SNP
10	92709748	rs74956475	A	G	100	PASS	AC=2351;AF=0.469449;AN=5008;NS=2504;DP=23308;EAS_AF=0.7679;AMR_AF=0.4049;AFR_AF=0.348;EUR_AF=0.34;SAS_AF=0.5051;AA=A|||;VT=SNP
10	92709791	rs78292770	C	T	100	PASS	AC=2927;AF=0.584465;AN=5008;NS=2504;DP=23438;EAS_AF=0.8194;AMR_AF=0.5086;AFR_AF=0.4516;EUR_AF=0.5646;SAS_AF=0.5961;AA=T|||;VT=SNP
10	92709988	rs80111738	A	G	100	PASS	AC=2350;AF=0.469249;AN=5008;NS=2504;DP=20719;EAS_AF=0.7679;AMR_AF=0.4049;AFR_AF=0.3472;EUR_AF=0.34;SAS_AF=0.5051;AA=A|||;VT=SNP
10	92710163	rs77431244	G	A	100	PASS	AC=2926;AF=0.584265;AN=5008;NS=2504;DP=21093;EAS_AF=0.8194;AMR_AF=0.5072;AFR_AF=0.4516;EUR_AF=0.5646;SAS_AF=0.5961;AA=G|||;VT=SNP
10	92710513	rs12778021	A	C	100	PASS	AC=2926;AF=0.584265;AN=5008;NS=2504;DP=20781;EAS_AF=0.8194;AMR_AF=0.5072;AFR_AF=0.4516;EUR_AF=0.5646;SAS_AF=0.5961;AA=C|||;VT=SNP
10	92711023	rs61859574	T	G	100	PASS	AC=391;AF=0.0780751;AN=5008;NS=2504;DP=21824;EAS_AF=0.0516;AMR_AF=0.0706;AFR_AF=0.0643;EUR_AF=0.1501;SAS_AF=0.0552;AA=T|||;VT=SNP
10	92711056	rs12779258	C	T	100	PASS	AC=2926;AF=0.584265;AN=5008;NS=2504;DP=21075;EAS_AF=0.8194;AMR_AF=0.5072;AFR_AF=0.4516;EUR_AF=0.5646;SAS_AF=0.5961;AA=T|||;VT=SNP
10	92711293	rs12779698	A	G	100	PASS	AC=2535;AF=0.50619;AN=5008;NS=2504;DP=21173;EAS_AF=0.7679;AMR_AF=0.4366;AFR_AF=0.3873;EUR_AF=0.4145;SAS_AF=0.5409;AA=A|||;VT=SNP
10	92711296	rs12780222	G	A	100	PASS	AC=2926;AF=0.584265;AN=5008;NS=2504;DP=21125;EAS_AF=0.8194;AMR_AF=0.5072;AFR_AF=0.4516;EUR_AF=0.5646;SAS_AF=0.5961;AA=G|||;VT=SNP
10	92711378	rs12779755	A	T	100	PASS	AC=2926;AF=0.584265;AN=5008;NS=2504;DP=20764;EAS_AF=0.8194;AMR_AF=0.5072;AFR_AF=0.4516;EUR_AF=0.5646;SAS_AF=0.5961;AA=T|||;VT=SNP
10	92711599	rs28849130	C	T	100	PASS	AC=2926;AF=0.584265;AN=5008;NS=2504;DP=18074;EAS_AF=0.8194;AMR_AF=0.5072;AFR_AF=0.4516;EUR_AF=0.5646;SAS_AF=0.5961;AA=T|||;VT=SNP
10	92711623	rs7079028	T	C	100	PASS	AC=2844;AF=0.567891;AN=5008;NS=2504;DP=17585;EAS_AF=0.8194;AMR_AF=0.5058;AFR_AF=0.3903;EUR_AF=0.5646;SAS_AF=0.5961;AA=T|||;VT=SNP
10	92711682	rs7095281	G	A	100	PASS	AC=2928;AF=0.584665;AN=5008;NS=2504;DP=16721;EAS_AF=0.8194;AMR_AF=0.5086;AFR_AF=0.4516;EUR_AF=0.5656;SAS_AF=0.5961;AA=A|||;VT=SNP
10	92711956	rs139526565	T	A	100	PASS	AC=309;AF=0.0617013;AN=5008;NS=2504;DP=17767;EAS_AF=0.0516;AMR_AF=0.0692;AFR_AF=0.003;EUR_AF=0.1501;SAS_AF=0.0552;AA=T|||;VT=SNP
10	92712121	rs4933201	G	T	100	PASS	AC=2535;AF=0.50619;AN=5008;NS=2504;DP=18471;EAS_AF=0.7679;AMR_AF=0.4366;AFR_AF=0.3873;EUR_AF=0.4145;SAS_AF=0.5409;AA=G|||;VT=SNP
10	92712228	rs61859575	G	T	100	PASS	AC=391;AF=0.0780751;AN=5008;NS=2504;DP=20462;EAS_AF=0.0516;AMR_AF=0.0706;AFR_AF=0.0643;EUR_AF=0.1501;SAS_AF=0.0552;AA=G|||;VT=SNP
10	92712470	rs61859576	A	G	100	PASS	AC=391;AF=0.0780751;AN=5008;NS=2504;DP=21484;EAS_AF=0.0516;AMR_AF=0.0706;AFR_AF=0.0643;EUR_AF=0.1501;SAS_AF=0.0552;AA=A|||;VT=SNP
10	92712710	rs11528048	C	T	100	PASS	AC=2926;AF=0.584265;AN=5008;NS=2504;DP=19526;EAS_AF=0.8194;AMR_AF=0.5072;AFR_AF=0.4516;EUR_AF=0.5646;SAS_AF=0.5961;AA=T|||;VT=SNP
10	92713029	rs10881865	G	T	100	PASS	AC=2925;AF=0.584065;AN=5008;NS=2504;DP=17836;EAS_AF=0.8194;AMR_AF=0.5072;AFR_AF=0.4516;EUR_AF=0.5636;SAS_AF=0.5961;AA=T|||;VT=SNP
10	92713798	rs7070819	A	G	100	PASS	AC=808;AF=0.161342;AN=5008;NS=2504;DP=20906;EAS_AF=0.2679;AMR_AF=0.1023;AFR_AF=0.1755;EUR_AF=0.0954;SAS_AF=0.1421;AA=A|||;VT=SNP
10	92714302	rs7071533	A	G	100	PASS	AC=2926;AF=0.584265;AN=5008;NS=2504;DP=21972;EAS_AF=0.8194;AMR_AF=0.5072;AFR_AF=0.4516;EUR_AF=0.5646;SAS_AF=0.5961;AA=A|||;VT=SNP
10	92714324	rs7071662	C	G	100	PASS	AC=2926;AF=0.584265;AN=5008;NS=2504;DP=21849;EAS_AF=0.8194;AMR_AF=0.5072;AFR_AF=0.4516;EUR_AF=0.5646;SAS_AF=0.5961;AA=G|||;VT=SNP
10	92714333	rs7071550	A	G	100	PASS	AC=2926;AF=0.584265;AN=5008;NS=2504;DP=21675;EAS_AF=0.8194;AMR_AF=0.5072;AFR_AF=0.4516;EUR_AF=0.5646;SAS_AF=0.5961;AA=G|||;VT=SNP
10	92714453	rs7075411	G	C	100	PASS	AC=2926;AF=0.584265;AN=5008;NS=2504;DP=19931;EAS_AF=0.8194;AMR_AF=0.5072;AFR_AF=0.4516;EUR_AF=0.5646;SAS_AF=0.5961;AA=C|||;VT=SNP
10	92714605	rs61859580	T	C	100	PASS	AC=314;AF=0.0626997;AN=5008;NS=2504;DP=21742;EAS_AF=0.0516;AMR_AF=0.0692;AFR_AF=0.0068;EUR_AF=0.1501;SAS_AF=0.0552;AA=T|||;VT=SNP
10	92714640	rs7093432	T	C	100	PASS	AC=2926;AF=0.584265;AN=5008;NS=2504;DP=22018;EAS_AF=0.8194;AMR_AF=0.5072;AFR_AF=0.4516;EUR_AF=0.5646;SAS_AF=0.5961;AA=t|||;VT=SNP
10	92714857	rs11186383	G	A	100	PASS	AC=2926;AF=0.584265;AN=5008;NS=2504;DP=19727;EAS_AF=0.8194;AMR_AF=0.5072;AFR_AF=0.4516;EUR_AF=0.5646;SAS_AF=0.5961;AA=G|||;VT=SNP
10	92714887	rs11186384	C	G	100	PASS	AC=2926;AF=0.584265;AN=5008;NS=2504;DP=20651;EAS_AF=0.8194;AMR_AF=0.5072;AFR_AF=0.4516;EUR_AF=0.5646;SAS_AF=0.5961;AA=C|||;VT=SNP
10	92714957	rs11186385	A	G	100	PASS	AC=2926;AF=0.584265;AN=5008;NS=2504;DP=20393;EAS_AF=0.8194;AMR_AF=0.5072;AFR_AF=0.4516;EUR_AF=0.5646;SAS_AF=0.5961;AA=a|||;VT=SNP
10	92715068	rs11812869	G	A	100	PASS	AC=2926;AF=0.584265;AN=5008;NS=2504;DP=20383;EAS_AF=0.8194;AMR_AF=0.5072;AFR_AF=0.4516;EUR_AF=0.5646;SAS_AF=0.5961;AA=G|||;VT=SNP
10	92715077	rs11814844	T	C	100	PASS	AC=2921;AF=0.583267;AN=5008;NS=2504;DP=20407;EAS_AF=0.8194;AMR_AF=0.5029;AFR_AF=0.4501;EUR_AF=0.5646;SAS_AF=0.5961;AA=C|||;VT=SNP
10	92715419	rs12772494	T	C	100	PASS	AC=2926;AF=0.584265;AN=5008;NS=2504;DP=19209;EAS_AF=0.8194;AMR_AF=0.5072;AFR_AF=0.4516;EUR_AF=0.5646;SAS_AF=0.5961;AA=C|||;VT=SNP
10	92715663	rs11596841	A	G	100	PASS	AC=2926;AF=0.584265;AN=5008;NS=2504;DP=12234;EAS_AF=0.8194;AMR_AF=0.5072;AFR_AF=0.4516;EUR_AF=0.5646;SAS_AF=0.5961;AA=G|||;VT=SNP
10	92715784	rs10881866	A	T	100	PASS	AC=2926;AF=0.584265;AN=5008;NS=2504;DP=10795;EAS_AF=0.8194;AMR_AF=0.5072;AFR_AF=0.4516;EUR_AF=0.5646;SAS_AF=0.5961;AA=T|||;VT=SNP
10	92715851	rs10881867	A	C	100	PASS	AC=2926;AF=0.584265;AN=5008;NS=2504;DP=10244;EAS_AF=0.8194;AMR_AF=0.5072;AFR_AF=0.4516;EUR_AF=0.5646;SAS_AF=0.5961;AA=A|||;VT=SNP
10	92715869	rs11594833	T	C	100	PASS	AC=2926;AF=0.584265;AN=5008;NS=2504;DP=10745;EAS_AF=0.8194;AMR_AF=0.5072;AFR_AF=0.4516;EUR_AF=0.5646;SAS_AF=0.5961;AA=C|||;VT=SNP
10	92716072	rs10881868	A	T	100	PASS	AC=3741;AF=0.747005;AN=5008;NS=2504;DP=14021;EAS_AF=0.875;AMR_AF=0.5634;AFR_AF=0.8222;EUR_AF=0.6034;SAS_AF=0.7914;AA=T|||;VT=SNP
10	92716097	rs12219023	T	G	100	PASS	AC=2926;AF=0.584265;AN=5008;NS=2504;DP=15657;EAS_AF=0.8194;AMR_AF=0.5072;AFR_AF=0.4516;EUR_AF=0.5646;SAS_AF=0.5961;AA=T|||;VT=SNP
10	92716298	rs4639845	G	A	100	PASS	AC=2949;AF=0.588858;AN=5008;NS=2504;DP=16778;EAS_AF=0.8194;AMR_AF=0.5086;AFR_AF=0.4675;EUR_AF=0.5646;SAS_AF=0.5971;AA=g|||;VT=SNP
10	92716578	rs4639846	G	A	100	PASS	AC=2926;AF=0.584265;AN=5008;NS=2504;DP=23051;EAS_AF=0.8194;AMR_AF=0.5072;AFR_AF=0.4516;EUR_AF=0.5646;SAS_AF=0.5961;AA=G|||;VT=SNP
10	92716591	rs4553280	T	C	100	PASS	AC=2926;AF=0.584265;AN=5008;NS=2504;DP=23435;EAS_AF=0.8194;AMR_AF=0.5072;AFR_AF=0.4516;EUR_AF=0.5646;SAS_AF=0.5961;AA=T|||;VT=SNP
10	92716619	rs4411211	C	T	100	PASS	AC=2926;AF=0.584265;AN=5008;NS=2504;DP=22820;EAS_AF=0.8194;AMR_AF=0.5072;AFR_AF=0.4516;EUR_AF=0.5646;SAS_AF=0.5961;AA=T|||;VT=SNP
10	92716729	rs1122870	C	T	100	PASS	AC=2938;AF=0.586661;AN=5008;NS=2504;DP=21625;EAS_AF=0.8194;AMR_AF=0.5072;AFR_AF=0.4607;EUR_AF=0.5646;SAS_AF=0.5961;AA=C|||;VT=SNP
10	92716958	rs11186388	A	G	100	PASS	AC=2432;AF=0.485623;AN=5008;NS=2504;DP=21206;EAS_AF=0.7679;AMR_AF=0.4063;AFR_AF=0.4085;EUR_AF=0.34;SAS_AF=0.5051;AA=A|||;VT=SNP
10	92717115	rs11186389	C	T	100	PASS	AC=2930;AF=0.585064;AN=5008;NS=2504;DP=12795;EAS_AF=0.8194;AMR_AF=0.5072;AFR_AF=0.4516;EUR_AF=0.5666;SAS_AF=0.5982;AA=T|||;VT=SNP
10	92717117	rs11186390	C	T	100	PASS	AC=2930;AF=0.585064;AN=5008;NS=2504;DP=13211;EAS_AF=0.8194;AMR_AF=0.5072;AFR_AF=0.4516;EUR_AF=0.5666;SAS_AF=0.5982;AA=T|||;VT=SNP
10	92717222	rs7909948	C	A	100	PASS	AC=2350;AF=0.469249;AN=5008;NS=2504;DP=19998;EAS_AF=0.7679;AMR_AF=0.4049;AFR_AF=0.3472;EUR_AF=0.34;SAS_AF=0.5051;AA=C|||;VT=SNP
10	92717452	rs1001845	C	T	100	PASS	AC=3071;AF=0.613219;AN=5008;NS=2504;DP=20113;EAS_AF=0.8194;AMR_AF=0.5144;AFR_AF=0.5575;EUR_AF=0.5646;SAS_AF=0.5961;AA=T|||;VT=SNP
10	92717695	rs1001846	G	A	100	PASS	AC=2926;AF=0.584265;AN=5008;NS=2504;DP=15634;EAS_AF=0.8194;AMR_AF=0.5072;AFR_AF=0.4516;EUR_AF=0.5646;SAS_AF=0.5961;AA=G|||;VT=SNP
10	92717831	rs2178206	T	G	100	PASS	AC=2432;AF=0.485623;AN=5008;NS=2504;DP=16580;EAS_AF=0.7679;AMR_AF=0.4063;AFR_AF=0.4085;EUR_AF=0.34;SAS_AF=0.5051;AA=T|||;VT=SNP
10	92717963	rs2141375	C	T	100	PASS	AC=2927;AF=0.584465;AN=5008;NS=2504;DP=18723;EAS_AF=0.8194;AMR_AF=0.5072;AFR_AF=0.4516;EUR_AF=0.5646;SAS_AF=0.5971;AA=C|||;VT=SNP
10	92717974	rs79367933	A	T	100	PASS	AC=309;AF=0.0617013;AN=5008;NS=2504;DP=18480;EAS_AF=0.0516;AMR_AF=0.0692;AFR_AF=0.003;EUR_AF=0.1501;SAS_AF=0.0552;AA=a|||;VT=SNP
10	92718286	rs10881870	G	T	100	PASS	AC=2926;AF=0.584265;AN=5008;NS=2504;DP=19211;EAS_AF=0.8194;AMR_AF=0.5072;AFR_AF=0.4516;EUR_AF=0.5646;SAS_AF=0.5961;AA=G|||;VT=SNP
10	92718314	rs10785979	T	A	100	PASS	AC=2926;AF=0.584265;AN=5008;NS=2504;DP=18860;EAS_AF=0.8194;AMR_AF=0.5072;AFR_AF=0.4516;EUR_AF=0.5646;SAS_AF=0.5961;AA=T|||;VT=SNP
10	92718468	rs10785980	A	G	100	PASS	AC=2926;AF=0.584265;AN=5008;NS=2504;DP=18286;EAS_AF=0.8194;AMR_AF=0.5072;AFR_AF=0.4516;EUR_AF=0.5646;SAS_AF=0.5961;AA=A|||;VT=SNP
10	92718657	rs10748556	G	A	100	PASS	AC=2350;AF=0.469249;AN=5008;NS=2504;DP=19749;EAS_AF=0.7679;AMR_AF=0.4049;AFR_AF=0.3472;EUR_AF=0.34;SAS_AF=0.5051;AA=G|||;VT=SNP
10	92718776	rs7094853	C	G	100	PASS	AC=2350;AF=0.469249;AN=5008;NS=2504;DP=20013;EAS_AF=0.7679;AMR_AF=0.4049;AFR_AF=0.3472;EUR_AF=0.34;SAS_AF=0.5051;AA=C|||;VT=SNP
10	92719075	rs4933628	T	A	100	PASS	AC=2432;AF=0.485623;AN=5008;NS=2504;DP=22964;EAS_AF=0.7679;AMR_AF=0.4063;AFR_AF=0.4085;EUR_AF=0.34;SAS_AF=0.5051;AA=T|||;VT=SNP
10	92719151	rs56226914	T	A	100	PASS	AC=312;AF=0.0623003;AN=5008;NS=2504;DP=22663;EAS_AF=0.0516;AMR_AF=0.0692;AFR_AF=0.0053;EUR_AF=0.1501;SAS_AF=0.0552;AA=T|||;VT=SNP
10	92719339	rs4933630	C	T	100	PASS	AC=2927;AF=0.584465;AN=5008;NS=2504;DP=20430;EAS_AF=0.8194;AMR_AF=0.5072;AFR_AF=0.4516;EUR_AF=0.5646;SAS_AF=0.5971;AA=T|||;VT=SNP
10	92719538	rs7099420	G	A	100	PASS	AC=2926;AF=0.584265;AN=5008;NS=2504;DP=21199;EAS_AF=0.8194;AMR_AF=0.5072;AFR_AF=0.4516;EUR_AF=0.5646;SAS_AF=0.5961;AA=G|||;VT=SNP
10	92719573	rs7099297	C	T	100	PASS	AC=2927;AF=0.584465;AN=5008;NS=2504;DP=19347;EAS_AF=0.8194;AMR_AF=0.5072;AFR_AF=0.4523;EUR_AF=0.5646;SAS_AF=0.5961;AA=C|||;VT=SNP
10	92719584	rs7099299	C	T	100	PASS	AC=2432;AF=0.485623;AN=5008;NS=2504;DP=19177;EAS_AF=0.7679;AMR_AF=0.4063;AFR_AF=0.4085;EUR_AF=0.34;SAS_AF=0.5051;AA=C|||;VT=SNP
10	92719727	rs7099671	G	A	100	PASS	AC=2926;AF=0.584265;AN=5008;NS=2504;DP=22433;EAS_AF=0.8194;AMR_AF=0.5072;AFR_AF=0.4516;EUR_AF=0.5646;SAS_AF=0.5961;AA=G|||;VT=SNP
10	92719765	rs12781271	T	C	100	PASS	AC=2350;AF=0.469249;AN=5008;NS=2504;DP=21110;EAS_AF=0.7679;AMR_AF=0.4049;AFR_AF=0.3472;EUR_AF=0.34;SAS_AF=0.5051;AA=T|||;VT=SNP
10	92720160	rs12780522	A	G	100	PASS	AC=2926;AF=0.584265;AN=5008;NS=2504;DP=23466;EAS_AF=0.8194;AMR_AF=0.5072;AFR_AF=0.4516;EUR_AF=0.5646;SAS_AF=0.5961;AA=G|||;VT=SNP
10	92720487	rs12761951	C	G	100	PASS	AC=2433;AF=0.485823;AN=5008;NS=2504;DP=22574;EAS_AF=0.7679;AMR_AF=0.4063;AFR_AF=0.4085;EUR_AF=0.34;SAS_AF=0.5061;AA=C|||;VT=SNP
10	92720630	rs1334583	A	G	100	PASS	AC=2435;AF=0.486222;AN=5008;NS=2504;DP=21166;EAS_AF=0.7688;AMR_AF=0.4078;AFR_AF=0.4092;EUR_AF=0.34;SAS_AF=0.5051;AA=A|||;VT=SNP
10	92720640	rs7895456	A	T	100	PASS	AC=2926;AF=0.584265;AN=5008;NS=2504;DP=21275;EAS_AF=0.8194;AMR_AF=0.5072;AFR_AF=0.4516;EUR_AF=0.5646;SAS_AF=0.5961;AA=A|||;VT=SNP
10	92720690	rs1334582	C	T	100	PASS	AC=2926;AF=0.584265;AN=5008;NS=2504;DP=21138;EAS_AF=0.8194;AMR_AF=0.5072;AFR_AF=0.4516;EUR_AF=0.5656;SAS_AF=0.5951;AA=T|||;VT=SNP
10	92720862	rs1334580	C	T	100	PASS	AC=2926;AF=0.584265;AN=5008;NS=2504;DP=21278;EAS_AF=0.8194;AMR_AF=0.5072;AFR_AF=0.4516;EUR_AF=0.5646;SAS_AF=0.5961;AA=C|||;VT=SNP
10	92720926	rs6583740	A	C	100	PASS	AC=2926;AF=0.584265;AN=5008;NS=2504;DP=19295;EAS_AF=0.8194;AMR_AF=0.5072;AFR_AF=0.4516;EUR_AF=0.5646;SAS_AF=0.5961;AA=C|||;VT=SNP
10	92721003	rs4465295	G	A	100	PASS	AC=2926;AF=0.584265;AN=5008;NS=2504;DP=17781;EAS_AF=0.8194;AMR_AF=0.5072;AFR_AF=0.4516;EUR_AF=0.5646;SAS_AF=0.5961;AA=A|||;VT=SNP
10	92721005	rs4515884	A	G	100	PASS	AC=2427;AF=0.484625;AN=5008;NS=2504;DP=17895;EAS_AF=0.7679;AMR_AF=0.4063;AFR_AF=0.4062;EUR_AF=0.34;SAS_AF=0.5031;AA=A|||;VT=SNP
10	92721142	rs6583741	G	A	100	PASS	AC=2926;AF=0.584265;AN=5008;NS=2504;DP=19937;EAS_AF=0.8194;AMR_AF=0.5072;AFR_AF=0.4516;EUR_AF=0.5646;SAS_AF=0.5961;AA=G|||;VT=SNP
10	92721257	rs7071167	A	T	100	PASS	AC=2926;AF=0.584265;AN=5008;NS=2504;DP=21973;EAS_AF=0.8194;AMR_AF=0.5072;AFR_AF=0.4516;EUR_AF=0.5646;SAS_AF=0.5961;AA=T|||;VT=SNP
10	92721319	rs11598058	T	C	100	PASS	AC=495;AF=0.0988419;AN=5008;NS=2504;DP=20755;EAS_AF=0.0516;AMR_AF=0.1009;AFR_AF=0.0439;EUR_AF=0.2247;SAS_AF=0.091;AA=T|||;VT=SNP
10	92721334	rs7071323	C	G	100	PASS	AC=2926;AF=0.584265;AN=5008;NS=2504;DP=20623;EAS_AF=0.8194;AMR_AF=0.5072;AFR_AF=0.4516;EUR_AF=0.5646;SAS_AF=0.5961;AA=G|||;VT=SNP
10	92721534	rs7083742	G	T	100	PASS	AC=2432;AF=0.485623;AN=5008;NS=2504;DP=20551;EAS_AF=0.7679;AMR_AF=0.4063;AFR_AF=0.4085;EUR_AF=0.34;SAS_AF=0.5051;AA=G|||;VT=SNP
10	92721657	rs7067705	T	G	100	PASS	AC=2927;AF=0.584465;AN=5008;NS=2504;DP=17761;EAS_AF=0.8194;AMR_AF=0.5072;AFR_AF=0.4523;EUR_AF=0.5646;SAS_AF=0.5961;AA=G|||;VT=SNP
10	92722166	rs10785981	A	G	100	PASS	AC=2923;AF=0.583666;AN=5008;NS=2504;DP=20244;EAS_AF=0.8194;AMR_AF=0.5029;AFR_AF=0.4516;EUR_AF=0.5646;SAS_AF=0.5961;AA=A|||;VT=SNP
10	92722412	rs10881871	G	A	100	PASS	AC=2924;AF=0.583866;AN=5008;NS=2504;DP=16191;EAS_AF=0.8204;AMR_AF=0.5029;AFR_AF=0.4516;EUR_AF=0.5646;SAS_AF=0.5961;AA=G|||;VT=SNP
10	92722482	rs78822921	G	A	100	PASS	AC=491;AF=0.0980431;AN=5008;NS=2504;DP=17551;EAS_AF=0.0516;AMR_AF=0.0965;AFR_AF=0.0431;EUR_AF=0.2247;SAS_AF=0.091;AA=G|||;VT=SNP
10	92722797	rs7088989	G	A	100	PASS	AC=2320;AF=0.463259;AN=5008;NS=2504;DP=14953;EAS_AF=0.7679;AMR_AF=0.4049;AFR_AF=0.3245;EUR_AF=0.34;SAS_AF=0.5051;AA=G|||;VT=SNP
10	92722927	rs12570633	C	T	100	PASS	AC=2924;AF=0.583866;AN=5008;NS=2504;DP=18979;EAS_AF=0.8204;AMR_AF=0.5029;AFR_AF=0.4516;EUR_AF=0.5646;SAS_AF=0.5961;AA=C|||;VT=SNP
10	92723320	rs3885867	T	C	100	PASS	AC=3067;AF=0.61242;AN=5008;NS=2504;DP=21549;EAS_AF=0.8194;AMR_AF=0.5101;AFR_AF=0.5567;EUR_AF=0.5646;SAS_AF=0.5961;AA=C|||;VT=SNP
10	92723406	rs3885868	T	C	100	PASS	AC=2924;AF=0.583866;AN=5008;NS=2504;DP=22421;EAS_AF=0.8194;AMR_AF=0.5029;AFR_AF=0.4516;EUR_AF=0.5656;SAS_AF=0.5961;AA=T|||;VT=SNP
10	92723441	rs1418816	G	A	100	PASS	AC=2433;AF=0.485823;AN=5008;NS=2504;DP=22187;EAS_AF=0.7679;AMR_AF=0.4063;AFR_AF=0.4092;EUR_AF=0.34;SAS_AF=0.5051;AA=G|||;VT=SNP
10	92723443	rs1919132	G	T	100	PASS	AC=2432;AF=0.485623;AN=5008;NS=2504;DP=22124;EAS_AF=0.7679;AMR_AF=0.4063;AFR_AF=0.4085;EUR_AF=0.34;SAS_AF=0.5051;AA=G|||;VT=SNP
10	92723462	rs35874668	T	C	100	PASS	AC=492;AF=0.0982428;AN=5008;NS=2504;DP=21336;EAS_AF=0.0516;AMR_AF=0.0965;AFR_AF=0.0431;EUR_AF=0.2256;SAS_AF=0.091;AA=T|||;VT=SNP
10	92723495	rs1072491	A	C	100	PASS	AC=2922;AF=0.583466;AN=5008;NS=2504;DP=20198;EAS_AF=0.8194;AMR_AF=0.5029;AFR_AF=0.4508;EUR_AF=0.5646;SAS_AF=0.5961;AA=C|||;VT=SNP
10	92723538	rs11186394	G	A	100	PASS	AC=2432;AF=0.485623;AN=5008;NS=2504;DP=19522;EAS_AF=0.7679;AMR_AF=0.4063;AFR_AF=0.4085;EUR_AF=0.34;SAS_AF=0.5051;AA=G|||;VT=SNP
10	92723718	rs11186395	C	T	100	PASS	AC=2431;AF=0.485423;AN=5008;NS=2504;DP=18501;EAS_AF=0.7679;AMR_AF=0.4063;AFR_AF=0.4077;EUR_AF=0.34;SAS_AF=0.5051;AA=c|||;VT=SNP
10	92723719	rs11186396	A	G	100	PASS	AC=2922;AF=0.583466;AN=5008;NS=2504;DP=18553;EAS_AF=0.8194;AMR_AF=0.5029;AFR_AF=0.4508;EUR_AF=0.5646;SAS_AF=0.5961;AA=G|||;VT=SNP
10	92723808	rs11186397	A	G	100	PASS	AC=2431;AF=0.485423;AN=5008;NS=2504;DP=20545;EAS_AF=0.7669;AMR_AF=0.4063;AFR_AF=0.4085;EUR_AF=0.34;SAS_AF=0.5051;AA=A|||;VT=SNP
10	92723864	rs11186398	A	G	100	PASS	AC=2923;AF=0.583666;AN=5008;NS=2504;DP=19677;EAS_AF=0.8194;AMR_AF=0.5029;AFR_AF=0.4516;EUR_AF=0.5646;SAS_AF=0.5961;AA=G|||;VT=SNP
10	92724037	rs11186399	G	A	100	PASS	AC=2923;AF=0.583666;AN=5008;NS=2504;DP=18019;EAS_AF=0.8194;AMR_AF=0.5029;AFR_AF=0.4516;EUR_AF=0.5646;SAS_AF=0.5961;AA=A|||;VT=SNP
10	92724176	rs4397747	T	G	100	PASS	AC=3068;AF=0.61262;AN=5008;NS=2504;DP=18382;EAS_AF=0.8194;AMR_AF=0.5101;AFR_AF=0.5575;EUR_AF=0.5646;SAS_AF=0.5961;AA=G|||;VT=SNP
10	92724285	rs1544217	A	G	100	PASS	AC=2923;AF=0.583666;AN=5008;NS=2504;DP=19539;EAS_AF=0.8194;AMR_AF=0.5029;AFR_AF=0.4516;EUR_AF=0.5646;SAS_AF=0.5961;AA=G|||;VT=SNP
10	92724446	rs4423105	C	G	100	PASS	AC=2924;AF=0.583866;AN=5008;NS=2504;DP=20161;EAS_AF=0.8194;AMR_AF=0.5043;AFR_AF=0.4516;EUR_AF=0.5646;SAS_AF=0.5961;AA=G|||;VT=SNP
10	92724896	rs61859600	C	T	100	PASS	AC=410;AF=0.081869;AN=5008;NS=2504;DP=20808;EAS_AF=0.0526;AMR_AF=0.0793;AFR_AF=0.0106;EUR_AF=0.1998;SAS_AF=0.089;AA=T|||;VT=SNP
10	92725074	rs1418814	C	T	100	PASS	AC=2356;AF=0.470447;AN=5008;NS=2504;DP=18765;EAS_AF=0.7669;AMR_AF=0.4049;AFR_AF=0.3525;EUR_AF=0.34;SAS_AF=0.5051;AA=C|||;VT=SNP
10	92725211	rs61859601	C	A	100	PASS	AC=410;AF=0.081869;AN=5008;NS=2504;DP=18734;EAS_AF=0.0526;AMR_AF=0.0793;AFR_AF=0.0106;EUR_AF=0.1998;SAS_AF=0.089;AA=A|||;VT=SNP
10	92726054	rs1418815	G	C	100	PASS	AC=3068;AF=0.61262;AN=5008;NS=2504;DP=20162;EAS_AF=0.8194;AMR_AF=0.5101;AFR_AF=0.5575;EUR_AF=0.5646;SAS_AF=0.5961;AA=C|||;VT=SNP
10	92726081	rs61859602	C	A	100	PASS	AC=410;AF=0.081869;AN=5008;NS=2504;DP=20488;EAS_AF=0.0526;AMR_AF=0.0793;AFR_AF=0.0106;EUR_AF=0.2008;SAS_AF=0.0879;AA=A|||;VT=SNP
10	92727186	rs4933631	C	T	100	PASS	AC=2349;AF=0.46905;AN=5008;NS=2504;DP=18702;EAS_AF=0.7669;AMR_AF=0.4049;AFR_AF=0.3472;EUR_AF=0.34;SAS_AF=0.5051;AA=C|||;VT=SNP
10	92727381	rs4933632	A	G	100	PASS	AC=3082;AF=0.615415;AN=5008;NS=2504;DP=21892;EAS_AF=0.8194;AMR_AF=0.5115;AFR_AF=0.5673;EUR_AF=0.5646;SAS_AF=0.5961;AA=G|||;VT=SNP
10	92727798	rs7096683	T	G	100	PASS	AC=2767;AF=0.552516;AN=5008;NS=2504;DP=22281;EAS_AF=0.8194;AMR_AF=0.4841;AFR_AF=0.3638;EUR_AF=0.5398;SAS_AF=0.5941;AA=G|||;VT=SNP
10	92727899	rs7079147	G	T	100	PASS	AC=2573;AF=0.513778;AN=5008;NS=2504;DP=21986;EAS_AF=0.7669;AMR_AF=0.4135;AFR_AF=0.5136;EUR_AF=0.34;SAS_AF=0.5031;AA=T|||;VT=SNP
10	92728024	rs12774602	C	T	100	PASS	AC=2356;AF=0.470447;AN=5008;NS=2504;DP=24172;EAS_AF=0.7669;AMR_AF=0.4049;AFR_AF=0.3525;EUR_AF=0.34;SAS_AF=0.5051;AA=C|||;VT=SNP
10	92729054	rs4933633	G	A	100	PASS	AC=2358;AF=0.470847;AN=5008;NS=2504;DP=17716;EAS_AF=0.7679;AMR_AF=0.4063;AFR_AF=0.3525;EUR_AF=0.34;SAS_AF=0.5051;AA=G|||;VT=SNP
10	92729105	rs74441113	A	G	100	PASS	AC=310;AF=0.061901;AN=5008;NS=2504;DP=17077;EAS_AF=0.0526;AMR_AF=0.0663;AFR_AF=0.003;EUR_AF=0.1521;SAS_AF=0.0552;AA=A|||;VT=SNP
10	92730232	rs11597992	C	T	100	PASS	AC=485;AF=0.096845;AN=5008;NS=2504;DP=19244;EAS_AF=0.0506;AMR_AF=0.0994;AFR_AF=0.0386;EUR_AF=0.2247;SAS_AF=0.09;AA=C|||;VT=SNP
10	92730248	rs7088999	C	A	100	PASS	AC=2364;AF=0.472045;AN=5008;NS=2504;DP=18998;EAS_AF=0.7679;AMR_AF=0.402;AFR_AF=0.3533;EUR_AF=0.3469;SAS_AF=0.5061;AA=C|||;VT=SNP
10	92730661	rs11186403	T	C	100	PASS	AC=234;AF=0.0467252;AN=5008;NS=2504;DP=12105;EAS_AF=0.0565;AMR_AF=0.0101;AFR_AF=0.0015;EUR_AF=0.0249;SAS_AF=0.1462;AA=T|||;VT=SNP
10	92730795	rs7916703	C	T	100	PASS	AC=2351;AF=0.469449;AN=5008;NS=2504;DP=12434;EAS_AF=0.7679;AMR_AF=0.4049;AFR_AF=0.3442;EUR_AF=0.3439;SAS_AF=0.5061;AA=c|||;VT=SNP
10	92730932	rs7916859	C	T	100	PASS	AC=2908;AF=0.580671;AN=5008;NS=2504;DP=15435;EAS_AF=0.8175;AMR_AF=0.5187;AFR_AF=0.4047;EUR_AF=0.5915;SAS_AF=0.6074;AA=T|||;VT=SNP
10	92732226	rs10881872	T	C	100	PASS	AC=2364;AF=0.472045;AN=5008;NS=2504;DP=13645;EAS_AF=0.7688;AMR_AF=0.4049;AFR_AF=0.3525;EUR_AF=0.3439;SAS_AF=0.5072;AA=T|||;VT=SNP
10	92732281	rs10881873	A	G	100	PASS	AC=2358;AF=0.470847;AN=5008;NS=2504;DP=13935;EAS_AF=0.7698;AMR_AF=0.4049;AFR_AF=0.3472;EUR_AF=0.3439;SAS_AF=0.5072;AA=A|||;VT=SNP
10	92732666	rs10785983	T	A	100	PASS	AC=2587;AF=0.516573;AN=5008;NS=2504;DP=15698;EAS_AF=0.7708;AMR_AF=0.4135;AFR_AF=0.5151;EUR_AF=0.3439;SAS_AF=0.5072;AA=t|||;VT=SNP
10	92732929	rs61859604	G	C	100	PASS	AC=310;AF=0.061901;AN=5008;NS=2504;DP=18362;EAS_AF=0.0486;AMR_AF=0.0677;AFR_AF=0.003;EUR_AF=0.1531;SAS_AF=0.0573;AA=G|||;VT=SNP
10	92732950	rs1334579	C	T	100	PASS	AC=3126;AF=0.624201;AN=5008;NS=2504;DP=18557;EAS_AF=0.8194;AMR_AF=0.5274;AFR_AF=0.559;EUR_AF=0.5944;SAS_AF=0.6104;AA=T|||;VT=SNP
10	92733165	rs1439095	T	C	100	PASS	AC=2588;AF=0.516773;AN=5008;NS=2504;DP=18905;EAS_AF=0.7708;AMR_AF=0.4135;AFR_AF=0.5159;EUR_AF=0.3439;SAS_AF=0.5072;AA=C|||;VT=SNP
10	92734181	rs1439094	G	A	100	PASS	AC=2356;AF=0.470447;AN=5008;NS=2504;DP=15771;EAS_AF=0.7708;AMR_AF=0.4049;AFR_AF=0.3472;EUR_AF=0.3439;SAS_AF=0.5041;AA=G|||;VT=SNP
10	92734317	rs1439093	T	C	100	PASS	AC=2365;AF=0.472244;AN=5008;NS=2504;DP=15985;EAS_AF=0.7708;AMR_AF=0.4049;AFR_AF=0.3525;EUR_AF=0.3439;SAS_AF=0.5061;AA=T|||;VT=SNP
10	92735019	rs1439092	G	A	100	PASS	AC=2366;AF=0.472444;AN=5008;NS=2504;DP=19626;EAS_AF=0.7708;AMR_AF=0.4049;AFR_AF=0.3533;EUR_AF=0.3439;SAS_AF=0.5061;AA=G|||;VT=SNP
10	92735473	rs4933202	A	G	100	PASS	AC=3058;AF=0.610623;AN=5008;NS=2504;DP=18099;EAS_AF=0.8194;AMR_AF=0.5245;AFR_AF=0.5091;EUR_AF=0.5944;SAS_AF=0.6104;AA=G|||;VT=SNP
10	92736758	rs4933634	A	T	100	PASS	AC=2509;AF=0.500998;AN=5008;NS=2504;DP=20581;EAS_AF=0.7698;AMR_AF=0.4236;AFR_AF=0.4327;EUR_AF=0.3688;SAS_AF=0.5072;AA=T|||;VT=SNP
10	92737719	rs61859605	C	T	100	PASS	AC=314;AF=0.0626997;AN=5008;NS=2504;DP=19560;EAS_AF=0.0526;AMR_AF=0.0677;AFR_AF=0.003;EUR_AF=0.1531;SAS_AF=0.0573;AA=C|||;VT=SNP
10	92738106	rs2118824	A	G	100	PASS	AC=2821;AF=0.563299;AN=5008;NS=2504;DP=21160;EAS_AF=0.8234;AMR_AF=0.4914;AFR_AF=0.4334;EUR_AF=0.5219;SAS_AF=0.5644;AA=G|||;VT=SNP
10	92738138	rs2118825	A	G	100	PASS	AC=2745;AF=0.548123;AN=5008;NS=2504;DP=21587;EAS_AF=0.8234;AMR_AF=0.4741;AFR_AF=0.4054;EUR_AF=0.497;SAS_AF=0.5624;AA=A|||;VT=SNP
10	92739374	rs12218436	T	C	100	PASS	AC=808;AF=0.161342;AN=5008;NS=2504;DP=19031;EAS_AF=0.2768;AMR_AF=0.1369;AFR_AF=0.1475;EUR_AF=0.0944;SAS_AF=0.1472;AA=T|||;VT=SNP
10	92741717	rs11186407	T	C	100	PASS	AC=2434;AF=0.486022;AN=5008;NS=2504;DP=15781;EAS_AF=0.7679;AMR_AF=0.4078;AFR_AF=0.407;EUR_AF=0.3439;SAS_AF=0.5041;AA=T|||;VT=SNP
10	92742722	rs7099639	C	T	100	PASS	AC=3826;AF=0.763978;AN=5008;NS=2504;DP=19828;EAS_AF=0.877;AMR_AF=0.5735;AFR_AF=0.8268;EUR_AF=0.6342;SAS_AF=0.8313;AA=T|||;VT=SNP
10	92743250	rs2901176	G	A	100	PASS	AC=3117;AF=0.622404;AN=5008;NS=2504;DP=19294;EAS_AF=0.8214;AMR_AF=0.5288;AFR_AF=0.5605;EUR_AF=0.5944;SAS_AF=0.5961;AA=A|||;VT=SNP
10	92744305	rs79951483	C	T	100	PASS	AC=501;AF=0.10004;AN=5008;NS=2504;DP=21565;EAS_AF=0.0665;AMR_AF=0.0331;AFR_AF=0.1067;EUR_AF=0.0398;SAS_AF=0.2352;AA=C|||;VT=SNP
10	92744744	rs747334	A	G	100	PASS	AC=2895;AF=0.578075;AN=5008;NS=2504;DP=20754;EAS_AF=0.8214;AMR_AF=0.4986;AFR_AF=0.4962;EUR_AF=0.5219;SAS_AF=0.5521;AA=G|||;VT=SNP
10	92744865	rs747335	C	A	100	PASS	AC=2521;AF=0.503395;AN=5008;NS=2504;DP=17816;EAS_AF=0.7679;AMR_AF=0.4251;AFR_AF=0.444;EUR_AF=0.3688;SAS_AF=0.5051;AA=C|||;VT=SNP
10	92745403	rs55863711	T	G	100	PASS	AC=304;AF=0.0607029;AN=5008;NS=2504;DP=18831;EAS_AF=0.0536;AMR_AF=0.0677;AFR_AF=0.003;EUR_AF=0.1531;SAS_AF=0.046;AA=T|||;VT=SNP
10	92745630	rs12217709	C	A	100	PASS	AC=2363;AF=0.471845;AN=5008;NS=2504;DP=20940;EAS_AF=0.7679;AMR_AF=0.4035;AFR_AF=0.357;EUR_AF=0.3429;SAS_AF=0.5031;AA=A|||;VT=SNP
10	92745708	rs11186408	A	G	100	PASS	AC=2672;AF=0.533546;AN=5008;NS=2504;DP=19992;EAS_AF=0.8214;AMR_AF=0.4712;AFR_AF=0.3638;EUR_AF=0.496;SAS_AF=0.5491;AA=A|||;VT=SNP
10	92745718	rs61859607	A	T	100	PASS	AC=304;AF=0.0607029;AN=5008;NS=2504;DP=20196;EAS_AF=0.0536;AMR_AF=0.0677;AFR_AF=0.003;EUR_AF=0.1531;SAS_AF=0.046;AA=A|||;VT=SNP
10	92745793	rs7080368	C	A	100	PASS	AC=2367;AF=0.472644;AN=5008;NS=2504;DP=21218;EAS_AF=0.7669;AMR_AF=0.4035;AFR_AF=0.3608;EUR_AF=0.3429;SAS_AF=0.5031;AA=A|||;VT=SNP
10	92746244	rs7081190	G	C	100	PASS	AC=2365;AF=0.472244;AN=5008;NS=2504;DP=21923;EAS_AF=0.7679;AMR_AF=0.4049;AFR_AF=0.3578;EUR_AF=0.3429;SAS_AF=0.5031;AA=G|||;VT=SNP
10	92746968	rs61859608	C	T	100	PASS	AC=301;AF=0.0601038;AN=5008;NS=2504;DP=22429;EAS_AF=0.0536;AMR_AF=0.0677;AFR_AF=0.003;EUR_AF=0.1511;SAS_AF=0.045;AA=C|||;VT=SNP
10	92747353	rs2027108	T	C	100	PASS	AC=3017;AF=0.602436;AN=5008;NS=2504;DP=22803;EAS_AF=0.7996;AMR_AF=0.513;AFR_AF=0.5272;EUR_AF=0.5736;SAS_AF=0.5941;AA=C|||;VT=SNP
10	92747830	rs4933635	C	T	100	PASS	AC=2512;AF=0.501597;AN=5008;NS=2504;DP=18325;EAS_AF=0.7688;AMR_AF=0.4323;AFR_AF=0.3533;EUR_AF=0.4215;SAS_AF=0.5583;AA=C|||;VT=SNP
10	92747831	rs11186410	C	G	100	PASS	AC=1449;AF=0.289337;AN=5008;NS=2504;DP=18312;EAS_AF=0.5417;AMR_AF=0.2594;AFR_AF=0.1006;EUR_AF=0.2376;SAS_AF=0.3589;AA=C|||;VT=SNP
10	92748026	rs7914213	G	C	100	PASS	AC=492;AF=0.0982428;AN=5008;NS=2504;DP=18584;EAS_AF=0.0526;AMR_AF=0.0778;AFR_AF=0.1467;EUR_AF=0.1521;SAS_AF=0.0389;AA=C|||;VT=SNP
10	92749504	rs61859609	T	G	100	PASS	AC=295;AF=0.0589058;AN=5008;NS=2504;DP=22273;EAS_AF=0.0536;AMR_AF=0.0677;AFR_AF=0.003;EUR_AF=0.1521;SAS_AF=0.0378;AA=T|||;VT=SNP
10	92749675	rs1561446	T	G	100	PASS	AC=2441;AF=0.48742;AN=5008;NS=2504;DP=22114;EAS_AF=0.7669;AMR_AF=0.4207;AFR_AF=0.3533;EUR_AF=0.3608;SAS_AF=0.5583;AA=T|||;VT=SNP
10	92749907	rs7083785	T	G	100	PASS	AC=539;AF=0.107628;AN=5008;NS=2504;DP=14901;EAS_AF=0.0546;AMR_AF=0.0865;AFR_AF=0.177;EUR_AF=0.1521;SAS_AF=0.0378;AA=G|||;VT=SNP
10	92750038	rs7083909	T	G	100	PASS	AC=539;AF=0.107628;AN=5008;NS=2504;DP=16859;EAS_AF=0.0546;AMR_AF=0.0865;AFR_AF=0.177;EUR_AF=0.1521;SAS_AF=0.0378;AA=T|||;VT=SNP
10	92750495	rs61859610	T	C	100	PASS	AC=404;AF=0.0806709;AN=5008;NS=2504;DP=13457;EAS_AF=0.0546;AMR_AF=0.072;AFR_AF=0.0825;EUR_AF=0.1521;SAS_AF=0.0378;AA=c|||;VT=SNP
10	92750624	rs7912022	T	C	100	PASS	AC=598;AF=0.119409;AN=5008;NS=2504;DP=15135;EAS_AF=0.0546;AMR_AF=0.0893;AFR_AF=0.2201;EUR_AF=0.1521;SAS_AF=0.0378;AA=C|||;VT=SNP
10	92750634	rs61859611	T	C	100	PASS	AC=380;AF=0.0758786;AN=5008;NS=2504;DP=15721;EAS_AF=0.0546;AMR_AF=0.0706;AFR_AF=0.0651;EUR_AF=0.1521;SAS_AF=0.0378;AA=C|||;VT=SNP
10	92751019	rs61859612	C	T	100	PASS	AC=519;AF=0.103634;AN=5008;NS=2504;DP=14152;EAS_AF=0.0546;AMR_AF=0.0994;AFR_AF=0.0681;EUR_AF=0.2247;SAS_AF=0.0808;AA=T|||;VT=SNP
10	92751078	rs61859613	G	A	100	PASS	AC=521;AF=0.104034;AN=5008;NS=2504;DP=12765;EAS_AF=0.0546;AMR_AF=0.1009;AFR_AF=0.0681;EUR_AF=0.2256;SAS_AF=0.0808;AA=G|||;VT=SNP
10	92751184	rs61859614	G	A	100	PASS	AC=521;AF=0.104034;AN=5008;NS=2504;DP=12460;EAS_AF=0.0546;AMR_AF=0.1009;AFR_AF=0.0681;EUR_AF=0.2256;SAS_AF=0.0808;AA=G|||;VT=SNP
10	92751782	rs55886424	A	G	100	PASS	AC=521;AF=0.104034;AN=5008;NS=2504;DP=11932;EAS_AF=0.0546;AMR_AF=0.1009;AFR_AF=0.0681;EUR_AF=0.2256;SAS_AF=0.0808;AA=A|||;VT=SNP
10	92751792	rs56285679	A	G	100	PASS	AC=520;AF=0.103834;AN=5008;NS=2504;DP=12294;EAS_AF=0.0546;AMR_AF=0.1009;AFR_AF=0.0681;EUR_AF=0.2247;SAS_AF=0.0808;AA=A|||;VT=SNP
10	92751860	rs56242242	C	T	100	PASS	AC=521;AF=0.104034;AN=5008;NS=2504;DP=12552;EAS_AF=0.0546;AMR_AF=0.1009;AFR_AF=0.0681;EUR_AF=0.2256;SAS_AF=0.0808;AA=C|||;VT=SNP
10	92751889	rs56342917	C	T	100	PASS	AC=521;AF=0.104034;AN=5008;NS=2504;DP=13874;EAS_AF=0.0546;AMR_AF=0.1009;AFR_AF=0.0681;EUR_AF=0.2256;SAS_AF=0.0808;AA=C|||;VT=SNP
10	92752330	rs56954792	G	A	100	PASS	AC=764;AF=0.152556;AN=5008;NS=2504;DP=17104;EAS_AF=0.0546;AMR_AF=0.121;AFR_AF=0.2413;EUR_AF=0.2256;SAS_AF=0.0808;AA=A|||;VT=SNP
10	92752441	rs61859616	G	A	100	PASS	AC=521;AF=0.104034;AN=5008;NS=2504;DP=16887;EAS_AF=0.0546;AMR_AF=0.1009;AFR_AF=0.0681;EUR_AF=0.2256;SAS_AF=0.0808;AA=G|||;VT=SNP
10	92752678	rs61859617	G	T	100	PASS	AC=521;AF=0.104034;AN=5008;NS=2504;DP=14817;EAS_AF=0.0546;AMR_AF=0.1009;AFR_AF=0.0681;EUR_AF=0.2256;SAS_AF=0.0808;AA=T|||;VT=SNP
10	92753721	rs17535998	A	G	100	PASS	AC=296;AF=0.0591054;AN=5008;NS=2504;DP=21777;EAS_AF=0.0546;AMR_AF=0.0677;AFR_AF=0.003;EUR_AF=0.1521;SAS_AF=0.0378;AA=A|||;VT=SNP
10	92753799	rs11186412	G	C	100	PASS	AC=1775;AF=0.354433;AN=5008;NS=2504;DP=21984;EAS_AF=0.2738;AMR_AF=0.2781;AFR_AF=0.531;EUR_AF=0.33;SAS_AF=0.2781;AA=g|||;VT=SNP
10	92753821	rs12248145	T	C	100	PASS	AC=957;AF=0.191094;AN=5008;NS=2504;DP=21820;EAS_AF=0.2183;AMR_AF=0.1527;AFR_AF=0.2519;EUR_AF=0.1044;SAS_AF=0.1973;AA=T|||;VT=SNP
10	92756381	rs35945428	G	T	100	PASS	AC=679;AF=0.135583;AN=5008;NS=2504;DP=17981;EAS_AF=0.1905;AMR_AF=0.2104;AFR_AF=0.0106;EUR_AF=0.1779;SAS_AF=0.1513;AA=G|||;VT=SNP
10	92756837	rs10881874	G	C	100	PASS	AC=1561;AF=0.311701;AN=5008;NS=2504;DP=17498;EAS_AF=0.5486;AMR_AF=0.268;AFR_AF=0.1558;EUR_AF=0.2555;SAS_AF=0.3671;AA=G|||;VT=SNP
10	92757016	rs10881875	C	T	100	PASS	AC=1714;AF=0.342252;AN=5008;NS=2504;DP=15517;EAS_AF=0.5456;AMR_AF=0.2089;AFR_AF=0.3759;EUR_AF=0.1541;SAS_AF=0.3753;AA=C|||;VT=SNP
10	92757396	rs7074584	C	T	100	PASS	AC=1366;AF=0.272764;AN=5008;NS=2504;DP=17144;EAS_AF=0.2004;AMR_AF=0.1859;AFR_AF=0.4841;EUR_AF=0.168;SAS_AF=0.2311;AA=T|||;VT=SNP
10	92757423	rs61859618	A	G	100	PASS	AC=310;AF=0.061901;AN=5008;NS=2504;DP=16920;EAS_AF=0.0556;AMR_AF=0.0692;AFR_AF=0.0098;EUR_AF=0.1541;SAS_AF=0.0389;AA=A|||;VT=SNP
10	92757813	rs9325454	G	A	100	PASS	AC=2512;AF=0.501597;AN=5008;NS=2504;DP=21658;EAS_AF=0.7788;AMR_AF=0.4179;AFR_AF=0.3971;EUR_AF=0.3559;SAS_AF=0.5665;AA=G|||;VT=SNP
10	92758267	rs1318550	C	A	100	PASS	AC=2915;AF=0.582069;AN=5008;NS=2504;DP=21055;EAS_AF=0.7768;AMR_AF=0.464;AFR_AF=0.5825;EUR_AF=0.4354;SAS_AF=0.6155;AA=C|||;VT=SNP
10	92758506	rs11186413	A	G	100	PASS	AC=423;AF=0.0844649;AN=5008;NS=2504;DP=20231;EAS_AF=0.0397;AMR_AF=0.013;AFR_AF=0.1293;EUR_AF=0.0169;SAS_AF=0.1902;AA=A|||;VT=SNP
10	92758938	rs61857869	A	T	100	PASS	AC=281;AF=0.0561102;AN=5008;NS=2504;DP=21681;EAS_AF=0.0565;AMR_AF=0.0591;AFR_AF=0.003;EUR_AF=0.1402;SAS_AF=0.0389;AA=A|||;VT=SNP
10	92759087	rs56374954	G	A	100	PASS	AC=287;AF=0.0573083;AN=5008;NS=2504;DP=16344;EAS_AF=0.0565;AMR_AF=0.0591;AFR_AF=0.0076;EUR_AF=0.1402;SAS_AF=0.0389;AA=g|||;VT=SNP
10	92759424	rs4933636	A	G	100	PASS	AC=4189;AF=0.836462;AN=5008;NS=2504;DP=15844;EAS_AF=0.9692;AMR_AF=0.6614;AFR_AF=0.972;EUR_AF=0.6312;SAS_AF=0.8517;AA=G|||;VT=SNP
10	92760275	rs12219041	G	A	100	PASS	AC=732;AF=0.146166;AN=5008;NS=2504;DP=22879;EAS_AF=0.3194;AMR_AF=0.0461;AFR_AF=0.1104;EUR_AF=0.0507;SAS_AF=0.1851;AA=G|||;VT=SNP
10	92760321	rs80042573	C	A	100	PASS	AC=313;AF=0.0625;AN=5008;NS=2504;DP=22941;EAS_AF=0.0565;AMR_AF=0.0375;AFR_AF=0.084;EUR_AF=0.0736;SAS_AF=0.046;AA=A|||;VT=SNP
10	92761059	rs11186414	G	C	100	PASS	AC=331;AF=0.0660942;AN=5008;NS=2504;DP=19250;EAS_AF=0.0367;AMR_AF=0.0115;AFR_AF=0.059;EUR_AF=0.0149;SAS_AF=0.1973;AA=G|||;VT=SNP
10	92762865	rs9787512	C	T	100	PASS	AC=394;AF=0.0786741;AN=5008;NS=2504;DP=17063;EAS_AF=0.0893;AMR_AF=0.1081;AFR_AF=0.1475;EUR_AF=0.0268;SAS_AF=0.0072;AA=C|||;VT=SNP
10	92763068	rs2016612	C	T	100	PASS	AC=3345;AF=0.667931;AN=5008;NS=2504;DP=20707;EAS_AF=0.8383;AMR_AF=0.5375;AFR_AF=0.6838;EUR_AF=0.5915;SAS_AF=0.6421;AA=T|||;VT=SNP
10	92763765	rs7076190	T	G	100	PASS	AC=3190;AF=0.636981;AN=5008;NS=2504;DP=19935;EAS_AF=0.8343;AMR_AF=0.5303;AFR_AF=0.5772;EUR_AF=0.5875;SAS_AF=0.6411;AA=G|||;VT=SNP
10	92764390	rs7077120	T	C	100	PASS	AC=2771;AF=0.553315;AN=5008;NS=2504;DP=18472;EAS_AF=0.7788;AMR_AF=0.4856;AFR_AF=0.4145;EUR_AF=0.5159;SAS_AF=0.5951;AA=T|||;VT=SNP
10	92764460	rs7096430	A	G	100	PASS	AC=3423;AF=0.683506;AN=5008;NS=2504;DP=21519;EAS_AF=0.8383;AMR_AF=0.5389;AFR_AF=0.7443;EUR_AF=0.5895;SAS_AF=0.6411;AA=G|||;VT=SNP
10	92766878	rs9325455	T	C	100	PASS	AC=2537;AF=0.506589;AN=5008;NS=2504;DP=20231;EAS_AF=0.7788;AMR_AF=0.4265;AFR_AF=0.4077;EUR_AF=0.3668;SAS_AF=0.5603;AA=T|||;VT=SNP
10	92768352	rs7078333	C	T	100	PASS	AC=2760;AF=0.551118;AN=5008;NS=2504;DP=17561;EAS_AF=0.7788;AMR_AF=0.487;AFR_AF=0.4107;EUR_AF=0.5139;SAS_AF=0.59;AA=C|||;VT=SNP
10	92769529	rs934902	T	C	100	PASS	AC=3500;AF=0.698882;AN=5008;NS=2504;DP=18002;EAS_AF=0.9276;AMR_AF=0.6239;AFR_AF=0.6952;EUR_AF=0.5934;SAS_AF=0.6299;AA=T|||;VT=SNP
10	92769615	rs58760601	T	C	100	PASS	AC=938;AF=0.1873;AN=5008;NS=2504;DP=18853;EAS_AF=0.1468;AMR_AF=0.1412;AFR_AF=0.4319;EUR_AF=0.0815;SAS_AF=0.0399;AA=C|||;VT=SNP
10	92769660	rs934901	T	C	100	PASS	AC=2763;AF=0.551717;AN=5008;NS=2504;DP=19333;EAS_AF=0.7808;AMR_AF=0.487;AFR_AF=0.4115;EUR_AF=0.5139;SAS_AF=0.59;AA=T|||;VT=SNP
10	92769747	rs934900	C	T	100	PASS	AC=2765;AF=0.552117;AN=5008;NS=2504;DP=18714;EAS_AF=0.7808;AMR_AF=0.4899;AFR_AF=0.4115;EUR_AF=0.5139;SAS_AF=0.59;AA=C|||;VT=SNP
10	92770145	rs7087402	A	T	100	PASS	AC=2766;AF=0.552316;AN=5008;NS=2504;DP=18046;EAS_AF=0.7808;AMR_AF=0.4899;AFR_AF=0.4115;EUR_AF=0.5139;SAS_AF=0.591;AA=A|||;VT=SNP
10	92772368	rs7897249	C	T	100	PASS	AC=4186;AF=0.835863;AN=5008;NS=2504;DP=20741;EAS_AF=0.9692;AMR_AF=0.6657;AFR_AF=0.972;EUR_AF=0.6362;SAS_AF=0.8405;AA=T|||;VT=SNP
10	92774872	rs4933638	T	C	100	PASS	AC=669;AF=0.133586;AN=5008;NS=2504;DP=19883;EAS_AF=0.2063;AMR_AF=0.134;AFR_AF=0.0779;EUR_AF=0.1064;SAS_AF=0.1616;AA=T|||;VT=SNP
10	92774918	rs6583745	C	T	100	PASS	AC=977;AF=0.195088;AN=5008;NS=2504;DP=18297;EAS_AF=0.1468;AMR_AF=0.1441;AFR_AF=0.4599;EUR_AF=0.0815;SAS_AF=0.0399;AA=c|||;VT=SNP
10	92775373	rs7910488	C	T	100	PASS	AC=2512;AF=0.501597;AN=5008;NS=2504;DP=20855;EAS_AF=0.7808;AMR_AF=0.4265;AFR_AF=0.3926;EUR_AF=0.3658;SAS_AF=0.5542;AA=C|||;VT=SNP
10	92776735	rs7079206	T	C	100	PASS	AC=985;AF=0.196685;AN=5008;NS=2504;DP=13100;EAS_AF=0.1429;AMR_AF=0.1455;AFR_AF=0.469;EUR_AF=0.0815;SAS_AF=0.0389;AA=C|||;VT=SNP
10	92777702	rs4933639	C	G	100	PASS	AC=949;AF=0.189497;AN=5008;NS=2504;DP=16210;EAS_AF=0.1468;AMR_AF=0.1441;AFR_AF=0.4387;EUR_AF=0.0815;SAS_AF=0.0399;AA=G|||;VT=SNP
10	92777783	rs10785984	T	C	100	PASS	AC=2535;AF=0.50619;AN=5008;NS=2504;DP=16723;EAS_AF=0.7808;AMR_AF=0.428;AFR_AF=0.4092;EUR_AF=0.3658;SAS_AF=0.5542;AA=T|||;VT=SNP
10	92779223	rs3852489	C	T	100	PASS	AC=2877;AF=0.574481;AN=5008;NS=2504;DP=20859;EAS_AF=0.88;AMR_AF=0.4697;AFR_AF=0.4758;EUR_AF=0.4513;SAS_AF=0.5941;AA=C|||;VT=SNP
10	92779333	rs3895826	T	C	100	PASS	AC=2881;AF=0.57528;AN=5008;NS=2504;DP=18556;EAS_AF=0.8849;AMR_AF=0.4683;AFR_AF=0.4728;EUR_AF=0.4523;SAS_AF=0.5971;AA=C|||;VT=SNP
10	92779580	rs4933203	T	C	100	PASS	AC=2518;AF=0.502796;AN=5008;NS=2504;DP=17388;EAS_AF=0.8244;AMR_AF=0.4193;AFR_AF=0.3548;EUR_AF=0.3738;SAS_AF=0.5634;AA=T|||;VT=SNP
10	92780826	rs55846037	C	T	100	PASS	AC=552;AF=0.110224;AN=5008;NS=2504;DP=20298;EAS_AF=0.0635;AMR_AF=0.0519;AFR_AF=0.2443;EUR_AF=0.0855;SAS_AF=0.044;AA=C|||;VT=SNP
10	92780968	rs55801282	C	T	100	PASS	AC=319;AF=0.0636981;AN=5008;NS=2504;DP=22339;EAS_AF=0.0565;AMR_AF=0.0677;AFR_AF=0.0129;EUR_AF=0.1571;SAS_AF=0.0409;AA=C|||;VT=SNP
10	92781955	rs3852490	A	T	100	PASS	AC=4099;AF=0.81849;AN=5008;NS=2504;DP=21701;EAS_AF=0.9573;AMR_AF=0.6599;AFR_AF=0.9493;EUR_AF=0.6143;SAS_AF=0.8211;AA=T|||;VT=SNP
10	92782367	rs17536636	T	G	100	PASS	AC=306;AF=0.0611022;AN=5008;NS=2504;DP=19475;EAS_AF=0.0516;AMR_AF=0.0663;AFR_AF=0.0045;EUR_AF=0.159;SAS_AF=0.0429;AA=t|||;VT=SNP
10	92782813	rs3910157	G	A	100	PASS	AC=704;AF=0.140575;AN=5008;NS=2504;DP=19806;EAS_AF=0.0665;AMR_AF=0.0461;AFR_AF=0.3699;EUR_AF=0.0825;SAS_AF=0.0337;AA=A|||;VT=SNP
10	92783513	rs9787573	A	G	100	PASS	AC=4115;AF=0.821685;AN=5008;NS=2504;DP=21948;EAS_AF=0.9534;AMR_AF=0.6628;AFR_AF=0.9523;EUR_AF=0.6173;SAS_AF=0.8323;AA=G|||;VT=SNP
10	92784867	rs3864854	C	G	100	PASS	AC=4123;AF=0.823283;AN=5008;NS=2504;DP=21420;EAS_AF=0.9534;AMR_AF=0.6657;AFR_AF=0.9539;EUR_AF=0.6193;SAS_AF=0.8344;AA=G|||;VT=SNP
10	92784920	rs57629476	A	T	100	PASS	AC=631;AF=0.125998;AN=5008;NS=2504;DP=20874;EAS_AF=0.0655;AMR_AF=0.0447;AFR_AF=0.3162;EUR_AF=0.0815;SAS_AF=0.0348;AA=A|||;VT=SNP
10	92784978	rs9651429	G	T	100	PASS	AC=495;AF=0.0988419;AN=5008;NS=2504;DP=19465;EAS_AF=0.1577;AMR_AF=0.1153;AFR_AF=0.0424;EUR_AF=0.0706;SAS_AF=0.1319;AA=g|||;VT=SNP
10	92787113	rs56393513	A	G	100	PASS	AC=1138;AF=0.227236;AN=5008;NS=2504;DP=18641;EAS_AF=0.121;AMR_AF=0.121;AFR_AF=0.4637;EUR_AF=0.2425;SAS_AF=0.0767;AA=G|||;VT=SNP
10	92787740	rs7072602	T	C	100	PASS	AC=1217;AF=0.243011;AN=5008;NS=2504;DP=22529;EAS_AF=0.4306;AMR_AF=0.17;AFR_AF=0.1233;EUR_AF=0.1203;SAS_AF=0.3896;AA=T|||;VT=SNP
10	92789488	rs61857878	A	T	100	PASS	AC=582;AF=0.116214;AN=5008;NS=2504;DP=13896;EAS_AF=0.0556;AMR_AF=0.1066;AFR_AF=0.1044;EUR_AF=0.2396;SAS_AF=0.0746;AA=A|||;VT=SNP
10	92790177	rs7082968	T	C	100	PASS	AC=885;AF=0.176717;AN=5008;NS=2504;DP=20449;EAS_AF=0.4226;AMR_AF=0.1326;AFR_AF=0.0847;EUR_AF=0.0517;SAS_AF=0.2076;AA=T|||;VT=SNP
10	92791166	rs3910156	G	A	100	PASS	AC=2878;AF=0.574681;AN=5008;NS=2504;DP=19282;EAS_AF=0.7937;AMR_AF=0.5418;AFR_AF=0.4463;EUR_AF=0.3718;SAS_AF=0.7546;AA=G|||;VT=SNP
10	92791385	rs3843023	C	T	100	PASS	AC=3710;AF=0.740815;AN=5008;NS=2504;DP=18703;EAS_AF=0.8512;AMR_AF=0.6729;AFR_AF=0.6936;EUR_AF=0.6392;SAS_AF=0.8436;AA=C|||;VT=SNP
10	92791516	rs10509615	G	A	100	PASS	AC=501;AF=0.10004;AN=5008;NS=2504;DP=20912;EAS_AF=0.0516;AMR_AF=0.0951;AFR_AF=0.1233;EUR_AF=0.169;SAS_AF=0.0511;AA=G|||;VT=SNP
10	92792388	rs7907658	C	A	100	PASS	AC=2510;AF=0.501198;AN=5008;NS=2504;DP=23181;EAS_AF=0.4683;AMR_AF=0.5043;AFR_AF=0.5295;EUR_AF=0.5378;SAS_AF=0.4571;AA=C|||;VT=SNP
10	92793040	rs12415456	A	T	100	PASS	AC=2540;AF=0.507188;AN=5008;NS=2504;DP=22082;EAS_AF=0.4881;AMR_AF=0.5043;AFR_AF=0.5348;EUR_AF=0.5378;SAS_AF=0.4601;AA=T|||;VT=SNP
10	92794178	rs7092653	C	G	100	PASS	AC=2093;AF=0.417931;AN=5008;NS=2504;DP=22497;EAS_AF=0.62;AMR_AF=0.2536;AFR_AF=0.4629;EUR_AF=0.2604;SAS_AF=0.4274;AA=C|||;VT=SNP
10	92794922	rs145092811	A	C	100	PASS	AC=250;AF=0.0499201;AN=5008;NS=2504;DP=19213;EAS_AF=0.0069;AMR_AF=0.0216;AFR_AF=0.0015;EUR_AF=0.0457;SAS_AF=0.184;AA=A|||;VT=SNP
10	92795690	rs3843230	T	C	100	PASS	AC=4119;AF=0.822484;AN=5008;NS=2504;DP=18142;EAS_AF=0.9067;AMR_AF=0.6801;AFR_AF=0.966;EUR_AF=0.6223;SAS_AF=0.8487;AA=C|||;VT=SNP
10	92795741	rs3892722	A	G	100	PASS	AC=496;AF=0.0990415;AN=5008;NS=2504;DP=19466;EAS_AF=0.0933;AMR_AF=0.0879;AFR_AF=0.0076;EUR_AF=0.1909;SAS_AF=0.1421;AA=A|||;VT=SNP
10	92795781	rs2002551	C	A	100	PASS	AC=1908;AF=0.38099;AN=5008;NS=2504;DP=19395;EAS_AF=0.6429;AMR_AF=0.3098;AFR_AF=0.2352;EUR_AF=0.3201;SAS_AF=0.4213;AA=A|||;VT=SNP
10	92795811	rs2002552	T	C	100	PASS	AC=4096;AF=0.817891;AN=5008;NS=2504;DP=19635;EAS_AF=0.9097;AMR_AF=0.6902;AFR_AF=0.944;EUR_AF=0.6282;SAS_AF=0.8384;AA=C|||;VT=SNP
10	92795895	rs2420500	T	C	100	PASS	AC=716;AF=0.142971;AN=5008;NS=2504;DP=19993;EAS_AF=0.006;AMR_AF=0.0562;AFR_AF=0.4032;EUR_AF=0.0706;SAS_AF=0.0685;AA=T|||;VT=SNP
10	92795945	rs7893459	C	G	100	PASS	AC=1054;AF=0.210463;AN=5008;NS=2504;DP=20178;EAS_AF=0.1329;AMR_AF=0.1715;AFR_AF=0.2663;EUR_AF=0.2555;SAS_AF=0.1963;AA=G|||;VT=SNP
10	92796244	rs754313	T	C	100	PASS	AC=4266;AF=0.851837;AN=5008;NS=2504;DP=21135;EAS_AF=0.8482;AMR_AF=0.8213;AFR_AF=0.9743;EUR_AF=0.6879;SAS_AF=0.8804;AA=C|||;VT=SNP
10	92797352	rs7073260	A	G	100	PASS	AC=3451;AF=0.689097;AN=5008;NS=2504;DP=15621;EAS_AF=0.6359;AMR_AF=0.5908;AFR_AF=0.823;EUR_AF=0.5656;SAS_AF=0.7597;AA=G|||;VT=SNP
10	92797805	rs9787602	G	A	100	PASS	AC=3257;AF=0.650359;AN=5008;NS=2504;DP=17344;EAS_AF=0.6319;AMR_AF=0.5836;AFR_AF=0.6823;EUR_AF=0.5666;SAS_AF=0.7597;AA=G|||;VT=SNP
10	92797833	rs9787603	G	A	100	PASS	AC=3451;AF=0.689097;AN=5008;NS=2504;DP=17486;EAS_AF=0.6359;AMR_AF=0.5908;AFR_AF=0.823;EUR_AF=0.5656;SAS_AF=0.7597;AA=A|||;VT=SNP
10	92797935	rs7077356	A	G	100	PASS	AC=3445;AF=0.687899;AN=5008;NS=2504;DP=17574;EAS_AF=0.6359;AMR_AF=0.5908;AFR_AF=0.823;EUR_AF=0.5656;SAS_AF=0.7536;AA=G|||;VT=SNP
10	92798120	rs17536955	G	A	100	PASS	AC=581;AF=0.116014;AN=5008;NS=2504;DP=22440;EAS_AF=0.119;AMR_AF=0.1816;AFR_AF=0.0083;EUR_AF=0.1859;SAS_AF=0.1401;AA=G|||;VT=SNP
10	92798146	rs10509616	G	C	100	PASS	AC=581;AF=0.116014;AN=5008;NS=2504;DP=22023;EAS_AF=0.119;AMR_AF=0.1816;AFR_AF=0.0083;EUR_AF=0.1859;SAS_AF=0.1401;AA=G|||;VT=SNP
10	92799087	rs7082870	G	A	100	PASS	AC=2660;AF=0.53115;AN=5008;NS=2504;DP=21397;EAS_AF=0.5129;AMR_AF=0.402;AFR_AF=0.6694;EUR_AF=0.3787;SAS_AF=0.6115;AA=G|||;VT=SNP
10	92799676	rs7910943	G	A	100	PASS	AC=2665;AF=0.532149;AN=5008;NS=2504;DP=18471;EAS_AF=0.5139;AMR_AF=0.4035;AFR_AF=0.6694;EUR_AF=0.3797;SAS_AF=0.6135;AA=G|||;VT=SNP
10	92799679	rs7910606	A	C	100	PASS	AC=3496;AF=0.698083;AN=5008;NS=2504;DP=18617;EAS_AF=0.6369;AMR_AF=0.5951;AFR_AF=0.8601;EUR_AF=0.5656;SAS_AF=0.7515;AA=A|||;VT=SNP
10	92800174	rs61857881	T	G	100	PASS	AC=575;AF=0.114816;AN=5008;NS=2504;DP=21543;EAS_AF=0.119;AMR_AF=0.1816;AFR_AF=0.0083;EUR_AF=0.1819;SAS_AF=0.138;AA=T|||;VT=SNP
10	92800255	rs1821131	A	G	100	PASS	AC=2664;AF=0.531949;AN=5008;NS=2504;DP=19473;EAS_AF=0.5129;AMR_AF=0.4035;AFR_AF=0.6694;EUR_AF=0.3797;SAS_AF=0.6135;AA=A|||;VT=SNP
10	92800518	rs6583747	A	G	100	PASS	AC=3606;AF=0.720048;AN=5008;NS=2504;DP=22089;EAS_AF=0.6419;AMR_AF=0.6023;AFR_AF=0.9387;EUR_AF=0.5616;SAS_AF=0.7515;AA=G|||;VT=SNP
10	92800746	rs17537234	C	G	100	PASS	AC=575;AF=0.114816;AN=5008;NS=2504;DP=20668;EAS_AF=0.119;AMR_AF=0.1816;AFR_AF=0.0083;EUR_AF=0.1819;SAS_AF=0.138;AA=C|||;VT=SNP
10	92801983	rs61857882	A	G	100	PASS	AC=576;AF=0.115016;AN=5008;NS=2504;DP=21317;EAS_AF=0.119;AMR_AF=0.1816;AFR_AF=0.0083;EUR_AF=0.1819;SAS_AF=0.1391;AA=A|||;VT=SNP
10	92803522	rs11186423	G	C	100	PASS	AC=3584;AF=0.715655;AN=5008;NS=2504;DP=14646;EAS_AF=0.6419;AMR_AF=0.5965;AFR_AF=0.9266;EUR_AF=0.5606;SAS_AF=0.7505;AA=C|||;VT=SNP
10	92803679	rs10881877	T	C	100	PASS	AC=3584;AF=0.715655;AN=5008;NS=2504;DP=15844;EAS_AF=0.6419;AMR_AF=0.5965;AFR_AF=0.9266;EUR_AF=0.5606;SAS_AF=0.7505;AA=C|||;VT=SNP
10	92803788	rs10881878	G	A	100	PASS	AC=2554;AF=0.509984;AN=5008;NS=2504;DP=20072;EAS_AF=0.5149;AMR_AF=0.379;AFR_AF=0.6876;EUR_AF=0.3111;SAS_AF=0.5624;AA=G|||;VT=SNP
10	92803939	rs10881879	G	A	100	PASS	AC=3578;AF=0.714457;AN=5008;NS=2504;DP=15543;EAS_AF=0.6419;AMR_AF=0.5965;AFR_AF=0.9221;EUR_AF=0.5606;SAS_AF=0.7505;AA=A|||;VT=SNP
10	92803991	rs78884236	T	C	100	PASS	AC=620;AF=0.123802;AN=5008;NS=2504;DP=14986;EAS_AF=0.121;AMR_AF=0.183;AFR_AF=0.0401;EUR_AF=0.1819;SAS_AF=0.138;AA=C|||;VT=SNP
10	92803992	rs77743937	G	A	100	PASS	AC=620;AF=0.123802;AN=5008;NS=2504;DP=15027;EAS_AF=0.121;AMR_AF=0.183;AFR_AF=0.0401;EUR_AF=0.1819;SAS_AF=0.138;AA=G|||;VT=SNP
10	92804017	rs10881880	G	A	100	PASS	AC=3584;AF=0.715655;AN=5008;NS=2504;DP=15190;EAS_AF=0.6419;AMR_AF=0.5965;AFR_AF=0.9266;EUR_AF=0.5606;SAS_AF=0.7505;AA=A|||;VT=SNP
10	92804044	rs10881881	G	A	100	PASS	AC=2501;AF=0.499401;AN=5008;NS=2504;DP=16102;EAS_AF=0.5109;AMR_AF=0.3746;AFR_AF=0.652;EUR_AF=0.3111;SAS_AF=0.5634;AA=G|||;VT=SNP
10	92804065	rs61857884	G	C	100	PASS	AC=620;AF=0.123802;AN=5008;NS=2504;DP=17270;EAS_AF=0.121;AMR_AF=0.183;AFR_AF=0.0401;EUR_AF=0.1819;SAS_AF=0.138;AA=G|||;VT=SNP
10	92804283	rs11186424	T	C	100	PASS	AC=1100;AF=0.219649;AN=5008;NS=2504;DP=17782;EAS_AF=0.131;AMR_AF=0.2248;AFR_AF=0.2859;EUR_AF=0.2495;SAS_AF=0.1871;AA=C|||;VT=SNP
10	92804554	rs17537304	G	C	100	PASS	AC=754;AF=0.150559;AN=5008;NS=2504;DP=21798;EAS_AF=0.121;AMR_AF=0.1945;AFR_AF=0.1346;EUR_AF=0.1829;SAS_AF=0.138;AA=G|||;VT=SNP
10	92805184	rs7910329	G	A	100	PASS	AC=1151;AF=0.229832;AN=5008;NS=2504;DP=16630;EAS_AF=0.129;AMR_AF=0.2104;AFR_AF=0.4198;EUR_AF=0.1839;SAS_AF=0.138;AA=A|||;VT=SNP
10	92805704	rs59786904	A	G	100	PASS	AC=756;AF=0.150958;AN=5008;NS=2504;DP=20681;EAS_AF=0.121;AMR_AF=0.1945;AFR_AF=0.1354;EUR_AF=0.1839;SAS_AF=0.138;AA=A|||;VT=SNP
10	92805902	rs7074441	T	A	100	PASS	AC=756;AF=0.150958;AN=5008;NS=2504;DP=22990;EAS_AF=0.121;AMR_AF=0.1945;AFR_AF=0.1354;EUR_AF=0.1839;SAS_AF=0.138;AA=T|||;VT=SNP
10	92806214	rs6583748	T	G	100	PASS	AC=1156;AF=0.230831;AN=5008;NS=2504;DP=20739;EAS_AF=0.129;AMR_AF=0.2104;AFR_AF=0.4228;EUR_AF=0.1849;SAS_AF=0.138;AA=G|||;VT=SNP
10	92806352	rs3816564	T	C	100	PASS	AC=1155;AF=0.230631;AN=5008;NS=2504;DP=22870;EAS_AF=0.129;AMR_AF=0.2104;AFR_AF=0.4228;EUR_AF=0.1839;SAS_AF=0.138;AA=C|||;VT=SNP
10	92806472	rs2290715	A	G	100	PASS	AC=1155;AF=0.230631;AN=5008;NS=2504;DP=20014;EAS_AF=0.129;AMR_AF=0.2104;AFR_AF=0.4228;EUR_AF=0.1839;SAS_AF=0.138;AA=A|||;VT=SNP
10	92807229	rs2290716	T	C	100	PASS	AC=1155;AF=0.230631;AN=5008;NS=2504;DP=16539;EAS_AF=0.129;AMR_AF=0.2104;AFR_AF=0.4228;EUR_AF=0.1839;SAS_AF=0.138;AA=T|||;VT=SNP
10	92807417	rs17104426	A	G	100	PASS	AC=1161;AF=0.231829;AN=5008;NS=2504;DP=15147;EAS_AF=0.129;AMR_AF=0.2104;AFR_AF=0.4221;EUR_AF=0.1869;SAS_AF=0.1421;AA=A|||;VT=SNP
10	92808264	rs2066426	T	C	100	PASS	AC=1020;AF=0.203674;AN=5008;NS=2504;DP=15221;EAS_AF=0.129;AMR_AF=0.2003;AFR_AF=0.3268;EUR_AF=0.1829;SAS_AF=0.138;AA=C|||;VT=SNP
10	92808743	rs2125080	A	G	100	PASS	AC=1020;AF=0.203674;AN=5008;NS=2504;DP=16327;EAS_AF=0.129;AMR_AF=0.2003;AFR_AF=0.3268;EUR_AF=0.1829;SAS_AF=0.138;AA=G|||;VT=SNP
10	92808994	rs61857898	T	C	100	PASS	AC=622;AF=0.124201;AN=5008;NS=2504;DP=21092;EAS_AF=0.121;AMR_AF=0.1844;AFR_AF=0.0401;EUR_AF=0.1829;SAS_AF=0.138;AA=T|||;VT=SNP
10	92809494	rs9971054	G	A	100	PASS	AC=1324;AF=0.264377;AN=5008;NS=2504;DP=18567;EAS_AF=0.131;AMR_AF=0.232;AFR_AF=0.4486;EUR_AF=0.2505;SAS_AF=0.1902;AA=A|||;VT=SNP
10	92810086	rs7901100	G	A	100	PASS	AC=998;AF=0.199281;AN=5008;NS=2504;DP=20110;EAS_AF=0.127;AMR_AF=0.2003;AFR_AF=0.3079;EUR_AF=0.1829;SAS_AF=0.1431;AA=G|||;VT=SNP
10	92810256	rs7917748	T	C	100	PASS	AC=3564;AF=0.711661;AN=5008;NS=2504;DP=18658;EAS_AF=0.6438;AMR_AF=0.6023;AFR_AF=0.9357;EUR_AF=0.5616;SAS_AF=0.7106;AA=C|||;VT=SNP
10	92810758	rs3852493	C	G	100	PASS	AC=2153;AF=0.429912;AN=5008;NS=2504;DP=18254;EAS_AF=0.5129;AMR_AF=0.3617;AFR_AF=0.4289;EUR_AF=0.3121;SAS_AF=0.5153;AA=C|||;VT=SNP
10	92811346	rs12777523	A	G	100	PASS	AC=2139;AF=0.427117;AN=5008;NS=2504;DP=19251;EAS_AF=0.5129;AMR_AF=0.3617;AFR_AF=0.4206;EUR_AF=0.3121;SAS_AF=0.5123;AA=A|||;VT=SNP
10	92812904	rs7098592	C	A	100	PASS	AC=2136;AF=0.426518;AN=5008;NS=2504;DP=17878;EAS_AF=0.5129;AMR_AF=0.3617;AFR_AF=0.4153;EUR_AF=0.3111;SAS_AF=0.5174;AA=C|||;VT=SNP
10	92813181	rs7098902	A	C	100	PASS	AC=3560;AF=0.710863;AN=5008;NS=2504;DP=20036;EAS_AF=0.6438;AMR_AF=0.6023;AFR_AF=0.9357;EUR_AF=0.5606;SAS_AF=0.7076;AA=C|||;VT=SNP
10	92813877	rs3844361	A	G	100	PASS	AC=4560;AF=0.910543;AN=5008;NS=2504;DP=21404;EAS_AF=0.9097;AMR_AF=0.9107;AFR_AF=0.9871;EUR_AF=0.8062;SAS_AF=0.9151;AA=G|||;VT=SNP
10	92814031	rs12761305	C	T	100	PASS	AC=2036;AF=0.40655;AN=5008;NS=2504;DP=21305;EAS_AF=0.5129;AMR_AF=0.3602;AFR_AF=0.3404;EUR_AF=0.3111;SAS_AF=0.5174;AA=C|||;VT=SNP
10	92814133	rs17537959	C	T	100	PASS	AC=583;AF=0.116414;AN=5008;NS=2504;DP=24389;EAS_AF=0.123;AMR_AF=0.183;AFR_AF=0.0083;EUR_AF=0.1819;SAS_AF=0.1411;AA=C|||;VT=SNP
10	92814573	rs7091868	T	C	100	PASS	AC=3560;AF=0.710863;AN=5008;NS=2504;DP=23290;EAS_AF=0.6438;AMR_AF=0.6023;AFR_AF=0.9357;EUR_AF=0.5606;SAS_AF=0.7076;AA=C|||;VT=SNP
10	92814745	rs7074242	G	A	100	PASS	AC=2144;AF=0.428115;AN=5008;NS=2504;DP=18561;EAS_AF=0.5129;AMR_AF=0.3617;AFR_AF=0.4213;EUR_AF=0.3111;SAS_AF=0.5174;AA=G|||;VT=SNP
10	92814824	rs12413153	T	G	100	PASS	AC=750;AF=0.14976;AN=5008;NS=2504;DP=18518;EAS_AF=0.2659;AMR_AF=0.2233;AFR_AF=0.0363;EUR_AF=0.1203;SAS_AF=0.1616;AA=T|||;VT=SNP
10	92816196	rs11594712	T	C	100	PASS	AC=698;AF=0.139377;AN=5008;NS=2504;DP=20115;EAS_AF=0.0903;AMR_AF=0.1744;AFR_AF=0.028;EUR_AF=0.3191;SAS_AF=0.1309;AA=T|||;VT=SNP
10	92816243	rs7904337	G	A	100	PASS	AC=1342;AF=0.267971;AN=5008;NS=2504;DP=19194;EAS_AF=0.131;AMR_AF=0.2349;AFR_AF=0.4614;EUR_AF=0.2495;SAS_AF=0.1902;AA=A|||;VT=SNP
10	92816615	rs61857899	T	C	100	PASS	AC=583;AF=0.116414;AN=5008;NS=2504;DP=17518;EAS_AF=0.123;AMR_AF=0.183;AFR_AF=0.0083;EUR_AF=0.1819;SAS_AF=0.1411;AA=T|||;VT=SNP
10	92818248	rs68167224	G	A	100	PASS	AC=1445;AF=0.288538;AN=5008;NS=2504;DP=20270;EAS_AF=0.3532;AMR_AF=0.402;AFR_AF=0.0643;EUR_AF=0.4364;SAS_AF=0.2924;AA=G|||;VT=SNP
10	92819347	rs7917503	A	G	100	PASS	AC=1254;AF=0.250399;AN=5008;NS=2504;DP=12128;EAS_AF=0.131;AMR_AF=0.2305;AFR_AF=0.3979;EUR_AF=0.2485;SAS_AF=0.1902;AA=G|||;VT=SNP
10	92819425	rs17104639	G	T	100	PASS	AC=2067;AF=0.41274;AN=5008;NS=2504;DP=13265;EAS_AF=0.4772;AMR_AF=0.5879;AFR_AF=0.093;EUR_AF=0.6223;SAS_AF=0.4387;AA=G|||;VT=SNP
10	92821721	rs3816565	G	C	100	PASS	AC=4339;AF=0.866414;AN=5008;NS=2504;DP=19407;EAS_AF=0.6597;AMR_AF=0.8775;AFR_AF=0.9962;EUR_AF=0.9642;SAS_AF=0.7955;AA=C|||;VT=SNP
10	92822616	rs10509617	G	T	100	PASS	AC=619;AF=0.123602;AN=5008;NS=2504;DP=14215;EAS_AF=0.0893;AMR_AF=0.1513;AFR_AF=0.025;EUR_AF=0.2734;SAS_AF=0.1186;AA=G|||;VT=SNP
10	92823539	rs10785985	C	T	100	PASS	AC=1450;AF=0.289537;AN=5008;NS=2504;DP=19574;EAS_AF=0.3571;AMR_AF=0.4078;AFR_AF=0.0635;EUR_AF=0.4344;SAS_AF=0.2924;AA=C|||;VT=SNP
10	92824594	rs3910154	C	G	100	PASS	AC=2872;AF=0.573482;AN=5008;NS=2504;DP=18018;EAS_AF=0.4881;AMR_AF=0.6484;AFR_AF=0.5772;EUR_AF=0.6899;SAS_AF=0.4836;AA=G|||;VT=SNP
10	92825305	rs17538821	G	A	100	PASS	AC=617;AF=0.123203;AN=5008;NS=2504;DP=21355;EAS_AF=0.125;AMR_AF=0.1859;AFR_AF=0.0287;EUR_AF=0.1839;SAS_AF=0.1421;AA=G|||;VT=SNP
10	92826066	rs17538926	A	G	100	PASS	AC=710;AF=0.141773;AN=5008;NS=2504;DP=20933;EAS_AF=0.125;AMR_AF=0.1988;AFR_AF=0.0908;EUR_AF=0.1849;SAS_AF=0.1431;AA=A|||;VT=SNP
10	92826534	rs10437464	A	G	100	PASS	AC=1723;AF=0.34405;AN=5008;NS=2504;DP=13440;EAS_AF=0.1687;AMR_AF=0.2406;AFR_AF=0.6097;EUR_AF=0.2744;SAS_AF=0.3108;AA=A|||;VT=SNP
10	92828906	rs11186433	G	A	100	PASS	AC=1128;AF=0.22524;AN=5008;NS=2504;DP=15579;EAS_AF=0.13;AMR_AF=0.2277;AFR_AF=0.3018;EUR_AF=0.2525;SAS_AF=0.1902;AA=A|||;VT=SNP
10	92829313	rs111931794	G	A	100	PASS	AC=700;AF=0.139776;AN=5008;NS=2504;DP=12404;EAS_AF=0.124;AMR_AF=0.1902;AFR_AF=0.09;EUR_AF=0.1839;SAS_AF=0.1421;AA=G|||;VT=SNP
10	92830134	rs17460439	C	T	100	PASS	AC=600;AF=0.119808;AN=5008;NS=2504;DP=18914;EAS_AF=0.125;AMR_AF=0.183;AFR_AF=0.0113;EUR_AF=0.1819;SAS_AF=0.1524;AA=C|||;VT=SNP
10	92830260	rs17093770	C	A	100	PASS	AC=979;AF=0.195487;AN=5008;NS=2504;DP=20108;EAS_AF=0.131;AMR_AF=0.1902;AFR_AF=0.2761;EUR_AF=0.174;SAS_AF=0.1789;AA=A|||;VT=SNP
10	92830273	rs17539030	C	T	100	PASS	AC=481;AF=0.0960463;AN=5008;NS=2504;DP=19996;EAS_AF=0.121;AMR_AF=0.147;AFR_AF=0.0045;EUR_AF=0.1123;SAS_AF=0.1411;AA=C|||;VT=SNP
10	92831249	rs58898101	G	T	100	PASS	AC=310;AF=0.061901;AN=5008;NS=2504;DP=20315;EAS_AF=0.0079;AMR_AF=0.036;AFR_AF=0.0764;EUR_AF=0.0567;SAS_AF=0.1217;AA=g|||;VT=SNP
10	92831439	rs3864855	G	A	100	PASS	AC=2066;AF=0.41254;AN=5008;NS=2504;DP=20575;EAS_AF=0.1925;AMR_AF=0.2695;AFR_AF=0.7648;EUR_AF=0.334;SAS_AF=0.3456;AA=G|||;VT=SNP
10	92831820	rs61857900	C	T	100	PASS	AC=604;AF=0.120607;AN=5008;NS=2504;DP=16558;EAS_AF=0.127;AMR_AF=0.183;AFR_AF=0.0129;EUR_AF=0.1819;SAS_AF=0.1524;AA=C|||;VT=SNP
10	92831956	rs3843024	A	G	100	PASS	AC=2076;AF=0.414537;AN=5008;NS=2504;DP=22082;EAS_AF=0.1915;AMR_AF=0.2695;AFR_AF=0.7693;EUR_AF=0.334;SAS_AF=0.3507;AA=G|||;VT=SNP
10	92832246	rs4528226	G	T	100	PASS	AC=2070;AF=0.413339;AN=5008;NS=2504;DP=19142;EAS_AF=0.1915;AMR_AF=0.2695;AFR_AF=0.7648;EUR_AF=0.334;SAS_AF=0.3507;AA=g|||;VT=SNP
10	92832768	rs6583750	T	A	100	PASS	AC=1744;AF=0.348243;AN=5008;NS=2504;DP=23499;EAS_AF=0.1855;AMR_AF=0.2378;AFR_AF=0.6165;EUR_AF=0.2734;SAS_AF=0.3088;AA=T|||;VT=SNP
10	92833000	rs7917568	T	C	100	PASS	AC=2069;AF=0.413139;AN=5008;NS=2504;DP=23216;EAS_AF=0.1915;AMR_AF=0.2695;AFR_AF=0.764;EUR_AF=0.334;SAS_AF=0.3507;AA=C|||;VT=SNP
10	92833789	rs11186435	A	T	100	PASS	AC=2860;AF=0.571086;AN=5008;NS=2504;DP=19593;EAS_AF=0.3185;AMR_AF=0.464;AFR_AF=0.9153;EUR_AF=0.5149;SAS_AF=0.5;AA=T|||;VT=SNP
10	92833812	rs34989031	G	A	100	PASS	AC=763;AF=0.152356;AN=5008;NS=2504;DP=19451;EAS_AF=0.1796;AMR_AF=0.1715;AFR_AF=0.0484;EUR_AF=0.2147;SAS_AF=0.1871;AA=G|||;VT=SNP
10	92835371	rs7086130	A	G	100	PASS	AC=2891;AF=0.577276;AN=5008;NS=2504;DP=19635;EAS_AF=0.3204;AMR_AF=0.464;AFR_AF=0.9153;EUR_AF=0.5169;SAS_AF=0.5276;AA=G|||;VT=SNP
10	92835733	rs10509622	G	A	100	PASS	AC=604;AF=0.120607;AN=5008;NS=2504;DP=21516;EAS_AF=0.127;AMR_AF=0.1844;AFR_AF=0.0098;EUR_AF=0.1819;SAS_AF=0.1554;AA=G|||;VT=SNP
10	92836486	rs7094504	C	G	100	PASS	AC=1747;AF=0.348842;AN=5008;NS=2504;DP=22415;EAS_AF=0.1835;AMR_AF=0.2378;AFR_AF=0.6165;EUR_AF=0.2753;SAS_AF=0.3119;AA=C|||;VT=SNP
10	92836740	rs3852501	A	G	100	PASS	AC=503;AF=0.100439;AN=5008;NS=2504;DP=20297;EAS_AF=0.126;AMR_AF=0.1441;AFR_AF=0.0053;EUR_AF=0.1223;SAS_AF=0.1493;AA=A|||;VT=SNP
10	92836763	rs3852502	G	A	100	PASS	AC=2641;AF=0.527356;AN=5008;NS=2504;DP=20530;EAS_AF=0.3194;AMR_AF=0.4323;AFR_AF=0.798;EUR_AF=0.502;SAS_AF=0.4693;AA=A|||;VT=SNP
10	92837182	rs12773836	C	A	100	PASS	AC=719;AF=0.14357;AN=5008;NS=2504;DP=20986;EAS_AF=0.1756;AMR_AF=0.1657;AFR_AF=0.0242;EUR_AF=0.2117;SAS_AF=0.1861;AA=C|||;VT=SNP
10	92838776	rs6583751	C	G	100	PASS	AC=1809;AF=0.361222;AN=5008;NS=2504;DP=20625;EAS_AF=0.1796;AMR_AF=0.2781;AFR_AF=0.5219;EUR_AF=0.4026;SAS_AF=0.3476;AA=C|||;VT=SNP
10	92839859	rs7093559	T	A	100	PASS	AC=1400;AF=0.279553;AN=5008;NS=2504;DP=15382;EAS_AF=0.1776;AMR_AF=0.2464;AFR_AF=0.3101;EUR_AF=0.336;SAS_AF=0.3088;AA=T|||;VT=SNP
10	92839864	rs76963599	A	T	100	PASS	AC=490;AF=0.0978435;AN=5008;NS=2504;DP=15241;EAS_AF=0.1329;AMR_AF=0.1427;AFR_AF=0.0053;EUR_AF=0.1213;SAS_AF=0.1309;AA=A|||;VT=SNP
10	92840248	rs11186437	A	G	100	PASS	AC=1804;AF=0.360224;AN=5008;NS=2504;DP=16040;EAS_AF=0.1796;AMR_AF=0.2781;AFR_AF=0.5174;EUR_AF=0.4026;SAS_AF=0.3487;AA=A|||;VT=SNP
10	92841538	rs11186438	G	T	100	PASS	AC=756;AF=0.150958;AN=5008;NS=2504;DP=20325;EAS_AF=0.1687;AMR_AF=0.1715;AFR_AF=0.0492;EUR_AF=0.2078;SAS_AF=0.1973;AA=G|||;VT=SNP
10	92842043	rs3844363	T	A	100	PASS	AC=2681;AF=0.535343;AN=5008;NS=2504;DP=22124;EAS_AF=0.3175;AMR_AF=0.4424;AFR_AF=0.7995;EUR_AF=0.5239;SAS_AF=0.4806;AA=A|||;VT=SNP
10	92844039	rs79948520	G	C	100	PASS	AC=483;AF=0.0964457;AN=5008;NS=2504;DP=18552;EAS_AF=0.125;AMR_AF=0.1427;AFR_AF=0.0053;EUR_AF=0.1223;SAS_AF=0.1309;AA=G|||;VT=SNP
10	92844364	rs1074511	C	T	100	PASS	AC=2267;AF=0.452676;AN=5008;NS=2504;DP=19895;EAS_AF=0.3105;AMR_AF=0.4193;AFR_AF=0.5023;EUR_AF=0.5229;SAS_AF=0.4836;AA=C|||;VT=SNP
10	92845121	rs4933642	G	T	100	PASS	AC=1774;AF=0.354233;AN=5008;NS=2504;DP=17159;EAS_AF=0.1806;AMR_AF=0.2767;AFR_AF=0.4924;EUR_AF=0.4006;SAS_AF=0.3538;AA=G|||;VT=SNP
10	92846420	rs10881883	G	A	100	PASS	AC=2682;AF=0.535543;AN=5008;NS=2504;DP=17822;EAS_AF=0.3155;AMR_AF=0.4424;AFR_AF=0.7965;EUR_AF=0.5229;SAS_AF=0.4888;AA=A|||;VT=SNP
10	92848304	rs12415601	A	G	100	PASS	AC=956;AF=0.190895;AN=5008;NS=2504;DP=18870;EAS_AF=0.2331;AMR_AF=0.2637;AFR_AF=0.1702;EUR_AF=0.16;SAS_AF=0.1554;AA=a|||;VT=SNP
10	92848443	rs77153441	G	T	100	PASS	AC=481;AF=0.0960463;AN=5008;NS=2504;DP=18671;EAS_AF=0.125;AMR_AF=0.1427;AFR_AF=0.0053;EUR_AF=0.1223;SAS_AF=0.1288;AA=G|||;VT=SNP
10	92848444	rs76762061	C	T	100	PASS	AC=481;AF=0.0960463;AN=5008;NS=2504;DP=18719;EAS_AF=0.125;AMR_AF=0.1427;AFR_AF=0.0053;EUR_AF=0.1223;SAS_AF=0.1288;AA=C|||;VT=SNP
10	92848477	rs12415617	A	G	100	PASS	AC=955;AF=0.190695;AN=5008;NS=2504;DP=19249;EAS_AF=0.2331;AMR_AF=0.2637;AFR_AF=0.1702;EUR_AF=0.16;SAS_AF=0.1544;AA=A|||;VT=SNP
10	92848811	rs1870189	C	T	100	PASS	AC=3402;AF=0.679313;AN=5008;NS=2504;DP=15729;EAS_AF=0.5427;AMR_AF=0.6945;AFR_AF=0.8011;EUR_AF=0.6839;SAS_AF=0.6401;AA=T|||;VT=SNP
10	92848820	rs1870190	T	C	100	PASS	AC=4269;AF=0.852436;AN=5008;NS=2504;DP=15775;EAS_AF=0.6339;AMR_AF=0.8746;AFR_AF=0.9818;EUR_AF=0.9652;SAS_AF=0.771;AA=C|||;VT=SNP
10	92849168	rs2116418	T	A	100	PASS	AC=491;AF=0.0980431;AN=5008;NS=2504;DP=16366;EAS_AF=0.129;AMR_AF=0.1427;AFR_AF=0.0091;EUR_AF=0.1233;SAS_AF=0.1288;AA=T|||;VT=SNP
10	92849270	rs7902674	T	C	100	PASS	AC=1784;AF=0.35623;AN=5008;NS=2504;DP=17112;EAS_AF=0.1806;AMR_AF=0.2767;AFR_AF=0.4977;EUR_AF=0.4016;SAS_AF=0.3558;AA=T|||;VT=SNP
10	92849486	rs17105176	G	C	100	PASS	AC=953;AF=0.190296;AN=5008;NS=2504;DP=20502;EAS_AF=0.2331;AMR_AF=0.2622;AFR_AF=0.1694;EUR_AF=0.16;SAS_AF=0.1544;AA=G|||;VT=SNP
10	92850216	rs1367900	A	C	100	PASS	AC=4224;AF=0.84345;AN=5008;NS=2504;DP=18845;EAS_AF=0.6349;AMR_AF=0.8703;AFR_AF=0.9501;EUR_AF=0.9622;SAS_AF=0.773;AA=C|||;VT=SNP
10	92850407	rs12571323	G	A	100	PASS	AC=1009;AF=0.201478;AN=5008;NS=2504;DP=19752;EAS_AF=0.2331;AMR_AF=0.2622;AFR_AF=0.1702;EUR_AF=0.171;SAS_AF=0.1994;AA=G|||;VT=SNP
10	92850470	rs79047104	C	T	100	PASS	AC=490;AF=0.0978435;AN=5008;NS=2504;DP=20101;EAS_AF=0.1319;AMR_AF=0.1427;AFR_AF=0.0053;EUR_AF=0.1233;SAS_AF=0.1299;AA=C|||;VT=SNP
10	92851331	rs10785986	A	T	100	PASS	AC=1723;AF=0.34405;AN=5008;NS=2504;DP=14784;EAS_AF=0.1806;AMR_AF=0.2781;AFR_AF=0.4924;EUR_AF=0.3907;SAS_AF=0.3108;AA=A|||;VT=SNP
10	92851367	rs72634996	C	T	100	PASS	AC=1004;AF=0.200479;AN=5008;NS=2504;DP=17719;EAS_AF=0.2331;AMR_AF=0.2622;AFR_AF=0.1641;EUR_AF=0.174;SAS_AF=0.1994;AA=C|||;VT=SNP
10	92851524	rs10785987	T	C	100	PASS	AC=3406;AF=0.680112;AN=5008;NS=2504;DP=17755;EAS_AF=0.5506;AMR_AF=0.6945;AFR_AF=0.7995;EUR_AF=0.6849;SAS_AF=0.637;AA=C|||;VT=SNP
10	92852196	rs12415944	G	C	100	PASS	AC=3421;AF=0.683107;AN=5008;NS=2504;DP=20731;EAS_AF=0.5506;AMR_AF=0.6945;AFR_AF=0.8064;EUR_AF=0.6879;SAS_AF=0.6401;AA=C|||;VT=SNP
10	92853059	rs2420502	C	T	100	PASS	AC=1728;AF=0.345048;AN=5008;NS=2504;DP=20821;EAS_AF=0.1806;AMR_AF=0.2795;AFR_AF=0.497;EUR_AF=0.3887;SAS_AF=0.3108;AA=C|||;VT=SNP
10	92853631	rs2099671	C	T	100	PASS	AC=1007;AF=0.201078;AN=5008;NS=2504;DP=21793;EAS_AF=0.2331;AMR_AF=0.2637;AFR_AF=0.1641;EUR_AF=0.175;SAS_AF=0.2004;AA=C|||;VT=SNP
10	92853957	rs75990311	G	A	100	PASS	AC=490;AF=0.0978435;AN=5008;NS=2504;DP=19512;EAS_AF=0.1329;AMR_AF=0.1427;AFR_AF=0.0053;EUR_AF=0.1233;SAS_AF=0.1288;AA=G|||;VT=SNP
10	92854372	rs1036129	A	C	100	PASS	AC=3420;AF=0.682907;AN=5008;NS=2504;DP=20097;EAS_AF=0.5506;AMR_AF=0.696;AFR_AF=0.8064;EUR_AF=0.6869;SAS_AF=0.6391;AA=C|||;VT=SNP
10	92855149	rs7096893	A	G	100	PASS	AC=1730;AF=0.345447;AN=5008;NS=2504;DP=19751;EAS_AF=0.1806;AMR_AF=0.2795;AFR_AF=0.4962;EUR_AF=0.3887;SAS_AF=0.3139;AA=A|||;VT=SNP
10	92855187	rs72634997	C	G	100	PASS	AC=786;AF=0.156949;AN=5008;NS=2504;DP=19892;EAS_AF=0.2272;AMR_AF=0.2507;AFR_AF=0.0083;EUR_AF=0.175;SAS_AF=0.2004;AA=C|||;VT=SNP
10	92855639	rs76043516	G	C	100	PASS	AC=491;AF=0.0980431;AN=5008;NS=2504;DP=19917;EAS_AF=0.1339;AMR_AF=0.1427;AFR_AF=0.0053;EUR_AF=0.1233;SAS_AF=0.1288;AA=G|||;VT=SNP
10	92855970	rs2125081	C	T	100	PASS	AC=491;AF=0.0980431;AN=5008;NS=2504;DP=21289;EAS_AF=0.1339;AMR_AF=0.1427;AFR_AF=0.0053;EUR_AF=0.1233;SAS_AF=0.1288;AA=C|||;VT=SNP
10	92856255	rs114850571	T	C	100	PASS	AC=1004;AF=0.200479;AN=5008;NS=2504;DP=20262;EAS_AF=0.2321;AMR_AF=0.2622;AFR_AF=0.1634;EUR_AF=0.175;SAS_AF=0.2004;AA=T|||;VT=SNP
10	92856461	rs7089897	T	C	100	PASS	AC=1761;AF=0.351637;AN=5008;NS=2504;DP=21722;EAS_AF=0.1806;AMR_AF=0.2839;AFR_AF=0.4932;EUR_AF=0.3926;SAS_AF=0.3425;AA=T|||;VT=SNP
10	92856887	rs117242074	C	T	100	PASS	AC=496;AF=0.0990415;AN=5008;NS=2504;DP=19641;EAS_AF=0.1379;AMR_AF=0.1427;AFR_AF=0.0053;EUR_AF=0.1233;SAS_AF=0.1299;AA=C|||;VT=SNP
10	92857148	rs2099268	C	G	100	PASS	AC=1004;AF=0.200479;AN=5008;NS=2504;DP=18022;EAS_AF=0.2321;AMR_AF=0.2622;AFR_AF=0.1641;EUR_AF=0.175;SAS_AF=0.1994;AA=C|||;VT=SNP
10	92857713	rs2420846	A	G	100	PASS	AC=3414;AF=0.681709;AN=5008;NS=2504;DP=20514;EAS_AF=0.5506;AMR_AF=0.696;AFR_AF=0.7988;EUR_AF=0.6869;SAS_AF=0.6431;AA=G|||;VT=SNP
10	92857778	rs2195786	A	C	100	PASS	AC=3415;AF=0.681909;AN=5008;NS=2504;DP=20067;EAS_AF=0.5506;AMR_AF=0.696;AFR_AF=0.7988;EUR_AF=0.6879;SAS_AF=0.6431;AA=N|||;VT=SNP
10	92858182	rs12414197	T	A	100	PASS	AC=785;AF=0.156749;AN=5008;NS=2504;DP=19158;EAS_AF=0.2272;AMR_AF=0.2522;AFR_AF=0.0083;EUR_AF=0.175;SAS_AF=0.1984;AA=T|||;VT=SNP
10	92858998	rs34052775	T	A	100	PASS	AC=74;AF=0.0147764;AN=5008;NS=2504;DP=20298;EAS_AF=0.0089;AMR_AF=0.0173;AFR_AF=0.0015;EUR_AF=0.0408;SAS_AF=0.0102;AA=T|||;VT=SNP
10	92860281	rs12267148	A	G	100	PASS	AC=1354;AF=0.270367;AN=5008;NS=2504;DP=18253;EAS_AF=0.1756;AMR_AF=0.2493;AFR_AF=0.2874;EUR_AF=0.327;SAS_AF=0.3016;AA=a|||;VT=SNP
10	92860286	rs12413558	G	C	100	PASS	AC=988;AF=0.197284;AN=5008;NS=2504;DP=18208;EAS_AF=0.2252;AMR_AF=0.2637;AFR_AF=0.1649;EUR_AF=0.161;SAS_AF=0.2025;AA=g|||;VT=SNP
10	92860843	rs893587	A	G	100	PASS	AC=3446;AF=0.688099;AN=5008;NS=2504;DP=20411;EAS_AF=0.5506;AMR_AF=0.7032;AFR_AF=0.7973;EUR_AF=0.6879;SAS_AF=0.6718;AA=g|||;VT=SNP
10	92861216	rs2082300	C	A	100	PASS	AC=460;AF=0.091853;AN=5008;NS=2504;DP=22375;EAS_AF=0.1339;AMR_AF=0.1412;AFR_AF=0.0053;EUR_AF=0.0994;SAS_AF=0.1227;AA=c|||;VT=SNP
10	92862341	rs734627	A	C	100	PASS	AC=971;AF=0.19389;AN=5008;NS=2504;DP=21399;EAS_AF=0.2371;AMR_AF=0.2637;AFR_AF=0.1369;EUR_AF=0.167;SAS_AF=0.2045;AA=a|||;VT=SNP
10	92862763	rs893586	T	C	100	PASS	AC=3615;AF=0.721845;AN=5008;NS=2504;DP=21642;EAS_AF=0.5605;AMR_AF=0.7651;AFR_AF=0.8041;EUR_AF=0.7594;SAS_AF=0.7076;AA=C|||;VT=SNP
10	92864033	rs78785590	C	T	100	PASS	AC=632;AF=0.126198;AN=5008;NS=2504;DP=17349;EAS_AF=0.1369;AMR_AF=0.2666;AFR_AF=0.0408;EUR_AF=0.1292;SAS_AF=0.1278;AA=T|||;VT=SNP
10	92864041	rs78804036	C	G	100	PASS	AC=497;AF=0.0992412;AN=5008;NS=2504;DP=17719;EAS_AF=0.1329;AMR_AF=0.1455;AFR_AF=0.0061;EUR_AF=0.1272;SAS_AF=0.1288;AA=C|||;VT=SNP
10	92864977	rs56248361	G	A	100	PASS	AC=3216;AF=0.642173;AN=5008;NS=2504;DP=17350;EAS_AF=0.4643;AMR_AF=0.6816;AFR_AF=0.6309;EUR_AF=0.8171;SAS_AF=0.6329;AA=g|||;VT=SNP
10	92865569	rs10785988	A	G	100	PASS	AC=3273;AF=0.653554;AN=5008;NS=2504;DP=22936;EAS_AF=0.4663;AMR_AF=0.6873;AFR_AF=0.6301;EUR_AF=0.8181;SAS_AF=0.6851;AA=A|||;VT=SNP
10	92865649	rs77739224	C	T	100	PASS	AC=564;AF=0.11262;AN=5008;NS=2504;DP=21882;EAS_AF=0.1359;AMR_AF=0.1455;AFR_AF=0.0552;EUR_AF=0.1272;SAS_AF=0.1278;AA=C|||;VT=SNP
10	92866168	rs2420849	G	C	100	PASS	AC=4154;AF=0.829473;AN=5008;NS=2504;DP=20237;EAS_AF=0.6022;AMR_AF=0.8545;AFR_AF=0.9402;EUR_AF=0.9453;SAS_AF=0.7771;AA=C|||;VT=SNP
10	92866431	rs10881884	C	G	100	PASS	AC=3248;AF=0.648562;AN=5008;NS=2504;DP=18374;EAS_AF=0.4673;AMR_AF=0.6859;AFR_AF=0.6384;EUR_AF=0.8181;SAS_AF=0.6483;AA=C|||;VT=SNP
10	92866842	rs113169978	T	C	100	PASS	AC=567;AF=0.113219;AN=5008;NS=2504;DP=21436;EAS_AF=0.1448;AMR_AF=0.1455;AFR_AF=0.0514;EUR_AF=0.1262;SAS_AF=0.1278;AA=T|||;VT=SNP
10	92866855	rs11816068	G	C	100	PASS	AC=3804;AF=0.759585;AN=5008;NS=2504;DP=21372;EAS_AF=0.6012;AMR_AF=0.8314;AFR_AF=0.6906;EUR_AF=0.9423;SAS_AF=0.7771;AA=C|||;VT=SNP
10	92867263	rs2163580	T	A	100	PASS	AC=3248;AF=0.648562;AN=5008;NS=2504;DP=22638;EAS_AF=0.4663;AMR_AF=0.6859;AFR_AF=0.6392;EUR_AF=0.8181;SAS_AF=0.6483;AA=T|||;VT=SNP
10	92867808	rs79982547	T	G	100	PASS	AC=569;AF=0.113618;AN=5008;NS=2504;DP=14783;EAS_AF=0.1448;AMR_AF=0.1455;AFR_AF=0.0514;EUR_AF=0.1272;SAS_AF=0.1288;AA=T|||;VT=SNP
10	92867818	rs12572050	C	T	100	PASS	AC=595;AF=0.11881;AN=5008;NS=2504;DP=14011;EAS_AF=0.1101;AMR_AF=0.085;AFR_AF=0.0643;EUR_AF=0.1571;SAS_AF=0.1861;AA=C|||;VT=SNP
10	92868049	rs139220142	T	G	100	PASS	AC=581;AF=0.116014;AN=5008;NS=2504;DP=15498;EAS_AF=0.1448;AMR_AF=0.1484;AFR_AF=0.059;EUR_AF=0.1272;SAS_AF=0.1288;AA=T|||;VT=SNP
10	92869311	rs76851503	G	C	100	PASS	AC=536;AF=0.107029;AN=5008;NS=2504;DP=19708;EAS_AF=0.1448;AMR_AF=0.1441;AFR_AF=0.0514;EUR_AF=0.1004;SAS_AF=0.1237;AA=G|||;VT=SNP
10	92869554	rs10509618	G	C	100	PASS	AC=551;AF=0.110024;AN=5008;NS=2504;DP=16552;EAS_AF=0.1448;AMR_AF=0.147;AFR_AF=0.0598;EUR_AF=0.1014;SAS_AF=0.1247;AA=G|||;VT=SNP
10	92869911	rs10509619	T	C	100	PASS	AC=549;AF=0.109625;AN=5008;NS=2504;DP=16930;EAS_AF=0.1448;AMR_AF=0.147;AFR_AF=0.059;EUR_AF=0.1004;SAS_AF=0.1247;AA=C|||;VT=SNP
10	92870104	rs7070070	T	C	100	PASS	AC=3883;AF=0.775359;AN=5008;NS=2504;DP=16907;EAS_AF=0.6052;AMR_AF=0.8401;AFR_AF=0.7118;EUR_AF=0.9453;SAS_AF=0.816;AA=C|||;VT=SNP
10	92870298	rs10785989	A	G	100	PASS	AC=3877;AF=0.774161;AN=5008;NS=2504;DP=17377;EAS_AF=0.6052;AMR_AF=0.8401;AFR_AF=0.7073;EUR_AF=0.9463;SAS_AF=0.8149;AA=G|||;VT=SNP
10	92870555	rs1431861	A	G	100	PASS	AC=552;AF=0.110224;AN=5008;NS=2504;DP=20345;EAS_AF=0.1448;AMR_AF=0.1484;AFR_AF=0.0605;EUR_AF=0.1004;SAS_AF=0.1247;AA=G|||;VT=SNP
10	92870907	rs77209367	G	A	100	PASS	AC=485;AF=0.096845;AN=5008;NS=2504;DP=20837;EAS_AF=0.1359;AMR_AF=0.1427;AFR_AF=0.0197;EUR_AF=0.1004;SAS_AF=0.1247;AA=G|||;VT=SNP
10	92871174	rs11186439	A	G	100	PASS	AC=393;AF=0.0784744;AN=5008;NS=2504;DP=19745;EAS_AF=0.0883;AMR_AF=0.0692;AFR_AF=0.0091;EUR_AF=0.1441;SAS_AF=0.1012;AA=A|||;VT=SNP
10	92871227	rs74567732	G	C	100	PASS	AC=536;AF=0.107029;AN=5008;NS=2504;DP=19105;EAS_AF=0.1438;AMR_AF=0.1441;AFR_AF=0.0514;EUR_AF=0.1004;SAS_AF=0.1247;AA=C|||;VT=SNP
10	92871894	rs10509620	G	T	100	PASS	AC=525;AF=0.104832;AN=5008;NS=2504;DP=17073;EAS_AF=0.1339;AMR_AF=0.1441;AFR_AF=0.0507;EUR_AF=0.1004;SAS_AF=0.1247;AA=T|||;VT=SNP
10	92872126	rs76751738	C	T	100	PASS	AC=527;AF=0.105232;AN=5008;NS=2504;DP=19130;EAS_AF=0.1349;AMR_AF=0.1441;AFR_AF=0.0514;EUR_AF=0.1004;SAS_AF=0.1247;AA=T|||;VT=SNP
10	92872240	rs74334076	G	A	100	PASS	AC=526;AF=0.105032;AN=5008;NS=2504;DP=19735;EAS_AF=0.1349;AMR_AF=0.1441;AFR_AF=0.0507;EUR_AF=0.1004;SAS_AF=0.1247;AA=G|||;VT=SNP
10	92872454	rs920333	G	T	100	PASS	AC=3015;AF=0.602037;AN=5008;NS=2504;DP=19365;EAS_AF=0.4425;AMR_AF=0.6037;AFR_AF=0.6286;EUR_AF=0.7207;SAS_AF=0.6074;AA=G|||;VT=SNP
10	92872558	rs920334	C	T	100	PASS	AC=527;AF=0.105232;AN=5008;NS=2504;DP=19773;EAS_AF=0.1359;AMR_AF=0.1441;AFR_AF=0.0507;EUR_AF=0.1004;SAS_AF=0.1247;AA=C|||;VT=SNP
10	92872819	rs1431862	T	C	100	PASS	AC=408;AF=0.0814696;AN=5008;NS=2504;DP=18248;EAS_AF=0.1339;AMR_AF=0.1081;AFR_AF=0.0461;EUR_AF=0.0288;SAS_AF=0.1104;AA=C|||;VT=SNP
10	92872825	rs56320206	T	C	100	PASS	AC=1210;AF=0.241613;AN=5008;NS=2504;DP=17978;EAS_AF=0.1954;AMR_AF=0.3674;AFR_AF=0.1573;EUR_AF=0.331;SAS_AF=0.2219;AA=T|||;VT=SNP
10	92872865	rs1431863	G	C	100	PASS	AC=1583;AF=0.316094;AN=5008;NS=2504;DP=17504;EAS_AF=0.3294;AMR_AF=0.4251;AFR_AF=0.205;EUR_AF=0.3579;SAS_AF=0.3323;AA=C|||;VT=SNP
10	92872941	rs1431864	G	A	100	PASS	AC=1539;AF=0.307308;AN=5008;NS=2504;DP=14661;EAS_AF=0.3224;AMR_AF=0.4222;AFR_AF=0.1808;EUR_AF=0.3569;SAS_AF=0.3303;AA=A|||;VT=SNP
10	92873759	rs73323273	A	G	100	PASS	AC=763;AF=0.152356;AN=5008;NS=2504;DP=20555;EAS_AF=0.1935;AMR_AF=0.1585;AFR_AF=0.2292;EUR_AF=0.0726;SAS_AF=0.0838;AA=A|||;VT=SNP
10	92873811	rs17105731	G	A	100	PASS	AC=189;AF=0.0377396;AN=5008;NS=2504;DP=20456;EAS_AF=0.1121;AMR_AF=0.0101;AFR_AF=0;EUR_AF=0.0239;SAS_AF=0.046;AA=A|||;VT=SNP
10	92873819	rs17461291	T	C	100	PASS	AC=528;AF=0.105431;AN=5008;NS=2504;DP=20540;EAS_AF=0.002;AMR_AF=0.1499;AFR_AF=0.0295;EUR_AF=0.3151;SAS_AF=0.0675;AA=T|||;VT=SNP
10	92873929	rs2163581	C	G	100	PASS	AC=1587;AF=0.316893;AN=5008;NS=2504;DP=18359;EAS_AF=0.2728;AMR_AF=0.3242;AFR_AF=0.379;EUR_AF=0.3449;SAS_AF=0.2444;AA=C|||;VT=SNP
10	92873931	rs2163582	C	G	100	PASS	AC=1986;AF=0.396565;AN=5008;NS=2504;DP=18352;EAS_AF=0.3591;AMR_AF=0.4308;AFR_AF=0.5401;EUR_AF=0.3529;SAS_AF=0.2618;AA=G|||;VT=SNP
10	92876010	rs72635000	G	T	100	PASS	AC=619;AF=0.123602;AN=5008;NS=2504;DP=17187;EAS_AF=0.1835;AMR_AF=0.0403;AFR_AF=0.2405;EUR_AF=0.0457;SAS_AF=0.0429;AA=T|||;VT=SNP
10	92876725	rs7077640	T	A	100	PASS	AC=3263;AF=0.651558;AN=5008;NS=2504;DP=17631;EAS_AF=0.8313;AMR_AF=0.5793;AFR_AF=0.5832;EUR_AF=0.5755;SAS_AF=0.6881;AA=T|||;VT=SNP
10	92876893	rs6583753	A	G	100	PASS	AC=3237;AF=0.646366;AN=5008;NS=2504;DP=17226;EAS_AF=0.8323;AMR_AF=0.5821;AFR_AF=0.562;EUR_AF=0.5755;SAS_AF=0.6871;AA=A|||;VT=SNP
10	92876898	rs6583754	G	A	100	PASS	AC=3245;AF=0.647963;AN=5008;NS=2504;DP=17439;EAS_AF=0.8244;AMR_AF=0.5807;AFR_AF=0.5802;EUR_AF=0.5726;SAS_AF=0.683;AA=A|||;VT=SNP
10	92877597	rs1431865	A	C	100	PASS	AC=3290;AF=0.656949;AN=5008;NS=2504;DP=19480;EAS_AF=0.8333;AMR_AF=0.585;AFR_AF=0.584;EUR_AF=0.5785;SAS_AF=0.7055;AA=C|||;VT=SNP
10	92878232	rs7099270	G	T	100	PASS	AC=3235;AF=0.645966;AN=5008;NS=2504;DP=22505;EAS_AF=0.8254;AMR_AF=0.5793;AFR_AF=0.5779;EUR_AF=0.5656;SAS_AF=0.683;AA=T|||;VT=SNP
10	92880112	rs10881885	C	T	100	PASS	AC=3511;AF=0.701078;AN=5008;NS=2504;DP=19460;EAS_AF=0.8224;AMR_AF=0.5951;AFR_AF=0.7791;EUR_AF=0.5686;SAS_AF=0.682;AA=T|||;VT=SNP
10	92880249	rs11591871	C	T	100	PASS	AC=2877;AF=0.574481;AN=5008;NS=2504;DP=21968;EAS_AF=0.7123;AMR_AF=0.5432;AFR_AF=0.4766;EUR_AF=0.5229;SAS_AF=0.6401;AA=C|||;VT=SNP
10	92880583	rs10881886	A	G	100	PASS	AC=3004;AF=0.59984;AN=5008;NS=2504;DP=22538;EAS_AF=0.7212;AMR_AF=0.5576;AFR_AF=0.5522;EUR_AF=0.5288;SAS_AF=0.6421;AA=A|||;VT=SNP
10	92883130	rs10881887	C	T	100	PASS	AC=3238;AF=0.646565;AN=5008;NS=2504;DP=18437;EAS_AF=0.8333;AMR_AF=0.5865;AFR_AF=0.5492;EUR_AF=0.5755;SAS_AF=0.7014;AA=T|||;VT=SNP
10	92883656	rs17105906	C	T	100	PASS	AC=234;AF=0.0467252;AN=5008;NS=2504;DP=14768;EAS_AF=0.1141;AMR_AF=0.0288;AFR_AF=0.0038;EUR_AF=0.0527;SAS_AF=0.0419;AA=C|||;VT=SNP
10	92883891	rs10881888	G	A	100	PASS	AC=3258;AF=0.650559;AN=5008;NS=2504;DP=18341;EAS_AF=0.8323;AMR_AF=0.5893;AFR_AF=0.5651;EUR_AF=0.5736;SAS_AF=0.7014;AA=A|||;VT=SNP
10	92884288	rs1560543	C	T	100	PASS	AC=3257;AF=0.650359;AN=5008;NS=2504;DP=16557;EAS_AF=0.8323;AMR_AF=0.5879;AFR_AF=0.5651;EUR_AF=0.5736;SAS_AF=0.7014;AA=T|||;VT=SNP
10	92884887	rs80328273	T	C	100	PASS	AC=235;AF=0.0469249;AN=5008;NS=2504;DP=19376;EAS_AF=0.1151;AMR_AF=0.0288;AFR_AF=0.0038;EUR_AF=0.0527;SAS_AF=0.0419;AA=T|||;VT=SNP
10	92885108	rs140810725	G	A	100	PASS	AC=124;AF=0.0247604;AN=5008;NS=2504;DP=19569;EAS_AF=0.0099;AMR_AF=0.0303;AFR_AF=0;EUR_AF=0.0129;SAS_AF=0.0818;AA=G|||;VT=SNP
10	92885428	rs7898637	C	T	100	PASS	AC=3236;AF=0.646166;AN=5008;NS=2504;DP=19256;EAS_AF=0.8313;AMR_AF=0.5879;AFR_AF=0.5643;EUR_AF=0.5736;SAS_AF=0.682;AA=T|||;VT=SNP
10	92886120	rs7078007	C	T	100	PASS	AC=3254;AF=0.64976;AN=5008;NS=2504;DP=17110;EAS_AF=0.8313;AMR_AF=0.5893;AFR_AF=0.5628;EUR_AF=0.5746;SAS_AF=0.7004;AA=C|||;VT=SNP
10	92887250	rs7083030	C	T	100	PASS	AC=3243;AF=0.647564;AN=5008;NS=2504;DP=19604;EAS_AF=0.8294;AMR_AF=0.6095;AFR_AF=0.5053;EUR_AF=0.6163;SAS_AF=0.7117;AA=T|||;VT=SNP
10	92887576	rs61857926	G	T	100	PASS	AC=352;AF=0.0702875;AN=5008;NS=2504;DP=16136;EAS_AF=0.1141;AMR_AF=0.0389;AFR_AF=0.0893;EUR_AF=0.0527;SAS_AF=0.0399;AA=G|||;VT=SNP
10	92887885	rs75380558	C	T	100	PASS	AC=272;AF=0.0543131;AN=5008;NS=2504;DP=14236;EAS_AF=0.1151;AMR_AF=0.0317;AFR_AF=0.0333;EUR_AF=0.0507;SAS_AF=0.0399;AA=C|||;VT=SNP
10	92887896	rs7087325	C	T	100	PASS	AC=3243;AF=0.647564;AN=5008;NS=2504;DP=15190;EAS_AF=0.8274;AMR_AF=0.6081;AFR_AF=0.5091;EUR_AF=0.6133;SAS_AF=0.7127;AA=C|||;VT=SNP
10	92888749	rs11186443	C	G	100	PASS	AC=2852;AF=0.569489;AN=5008;NS=2504;DP=17649;EAS_AF=0.7133;AMR_AF=0.5677;AFR_AF=0.3903;EUR_AF=0.5606;SAS_AF=0.6738;AA=C|||;VT=SNP
10	92888908	rs10881889	T	A	100	PASS	AC=3231;AF=0.645168;AN=5008;NS=2504;DP=18408;EAS_AF=0.8284;AMR_AF=0.6081;AFR_AF=0.4962;EUR_AF=0.6163;SAS_AF=0.7137;AA=A|||;VT=SNP
10	92888997	rs10785990	G	T	100	PASS	AC=3231;AF=0.645168;AN=5008;NS=2504;DP=17291;EAS_AF=0.8284;AMR_AF=0.6081;AFR_AF=0.4962;EUR_AF=0.6163;SAS_AF=0.7137;AA=T|||;VT=SNP
10	92889206	rs7916043	A	C	100	PASS	AC=3236;AF=0.646166;AN=5008;NS=2504;DP=17709;EAS_AF=0.8284;AMR_AF=0.6023;AFR_AF=0.5265;EUR_AF=0.5865;SAS_AF=0.7127;AA=A|||;VT=SNP
10	92890635	rs61857928	C	T	100	PASS	AC=289;AF=0.0577077;AN=5008;NS=2504;DP=17391;EAS_AF=0.1141;AMR_AF=0.0331;AFR_AF=0.0461;EUR_AF=0.0507;SAS_AF=0.0399;AA=C|||;VT=SNP
10	92890917	rs7085762	T	C	100	PASS	AC=3115;AF=0.622005;AN=5008;NS=2504;DP=19934;EAS_AF=0.8313;AMR_AF=0.5922;AFR_AF=0.4395;EUR_AF=0.5845;SAS_AF=0.7127;AA=T|||;VT=SNP
10	92891040	rs7068117	G	A	100	PASS	AC=240;AF=0.0479233;AN=5008;NS=2504;DP=20039;EAS_AF=0.0407;AMR_AF=0.0346;AFR_AF=0.0703;EUR_AF=0.0368;SAS_AF=0.046;AA=G|||;VT=SNP
10	92891064	rs7067899	A	G	100	PASS	AC=3115;AF=0.622005;AN=5008;NS=2504;DP=20612;EAS_AF=0.8313;AMR_AF=0.5922;AFR_AF=0.4395;EUR_AF=0.5845;SAS_AF=0.7127;AA=G|||;VT=SNP
10	92891389	rs7086476	T	C	100	PASS	AC=3115;AF=0.622005;AN=5008;NS=2504;DP=19072;EAS_AF=0.8313;AMR_AF=0.5922;AFR_AF=0.4395;EUR_AF=0.5845;SAS_AF=0.7127;AA=C|||;VT=SNP
10	92891441	rs7068323	A	G	100	PASS	AC=3115;AF=0.622005;AN=5008;NS=2504;DP=19402;EAS_AF=0.8313;AMR_AF=0.5922;AFR_AF=0.4395;EUR_AF=0.5845;SAS_AF=0.7127;AA=A|||;VT=SNP
10	92891750	rs6583755	T	A	100	PASS	AC=3197;AF=0.638379;AN=5008;NS=2504;DP=18982;EAS_AF=0.8313;AMR_AF=0.5994;AFR_AF=0.4962;EUR_AF=0.5865;SAS_AF=0.7127;AA=A|||;VT=SNP
10	92892318	rs7099577	T	G	100	PASS	AC=3115;AF=0.622005;AN=5008;NS=2504;DP=17275;EAS_AF=0.8313;AMR_AF=0.5922;AFR_AF=0.4395;EUR_AF=0.5845;SAS_AF=0.7127;AA=G|||;VT=SNP
10	92892767	rs4933644	T	A	100	PASS	AC=3112;AF=0.621406;AN=5008;NS=2504;DP=18550;EAS_AF=0.8284;AMR_AF=0.5922;AFR_AF=0.4395;EUR_AF=0.5845;SAS_AF=0.7127;AA=A|||;VT=SNP
10	92892896	rs4933645	T	C	100	PASS	AC=3112;AF=0.621406;AN=5008;NS=2504;DP=15374;EAS_AF=0.8284;AMR_AF=0.5922;AFR_AF=0.4395;EUR_AF=0.5845;SAS_AF=0.7127;AA=C|||;VT=SNP
10	92892942	rs4933646	T	C	100	PASS	AC=2822;AF=0.563498;AN=5008;NS=2504;DP=15657;EAS_AF=0.7133;AMR_AF=0.5591;AFR_AF=0.3933;EUR_AF=0.5338;SAS_AF=0.6728;AA=T|||;VT=SNP
10	92894370	rs7915101	C	T	100	PASS	AC=2810;AF=0.561102;AN=5008;NS=2504;DP=18374;EAS_AF=0.7123;AMR_AF=0.5591;AFR_AF=0.388;EUR_AF=0.5308;SAS_AF=0.6718;AA=C|||;VT=SNP
10	92894406	rs7915122	C	A	100	PASS	AC=3159;AF=0.630791;AN=5008;NS=2504;DP=17917;EAS_AF=0.8274;AMR_AF=0.5937;AFR_AF=0.4781;EUR_AF=0.5815;SAS_AF=0.7117;AA=C|||;VT=SNP
10	92894740	rs10881890	C	T	100	PASS	AC=3160;AF=0.63099;AN=5008;NS=2504;DP=20136;EAS_AF=0.8274;AMR_AF=0.5937;AFR_AF=0.4781;EUR_AF=0.5825;SAS_AF=0.7117;AA=T|||;VT=SNP
10	92895994	rs61857939	A	G	100	PASS	AC=3153;AF=0.629593;AN=5008;NS=2504;DP=15998;EAS_AF=0.8274;AMR_AF=0.5937;AFR_AF=0.4735;EUR_AF=0.5815;SAS_AF=0.7117;AA=A|||;VT=SNP
10	92896093	rs61857940	G	A	100	PASS	AC=3158;AF=0.630591;AN=5008;NS=2504;DP=16730;EAS_AF=0.8274;AMR_AF=0.5937;AFR_AF=0.4773;EUR_AF=0.5815;SAS_AF=0.7117;AA=A|||;VT=SNP
10	92897210	rs67739942	T	G	100	PASS	AC=3240;AF=0.646965;AN=5008;NS=2504;DP=8327;EAS_AF=0.8224;AMR_AF=0.6009;AFR_AF=0.534;EUR_AF=0.5865;SAS_AF=0.7137;AA=G|||;VT=SNP
10	92897348	rs7089856	T	C	100	PASS	AC=3239;AF=0.646765;AN=5008;NS=2504;DP=9460;EAS_AF=0.8214;AMR_AF=0.6009;AFR_AF=0.534;EUR_AF=0.5865;SAS_AF=0.7137;AA=T|||;VT=SNP
10	92897426	rs7072146	G	T	100	PASS	AC=3239;AF=0.646765;AN=5008;NS=2504;DP=15625;EAS_AF=0.8224;AMR_AF=0.6009;AFR_AF=0.5333;EUR_AF=0.5865;SAS_AF=0.7137;AA=G|||;VT=SNP
10	92897477	rs7075187	A	T	100	PASS	AC=3240;AF=0.646965;AN=5008;NS=2504;DP=17704;EAS_AF=0.8224;AMR_AF=0.6009;AFR_AF=0.534;EUR_AF=0.5865;SAS_AF=0.7137;AA=A|||;VT=SNP
10	92898148	rs4933647	C	T	100	PASS	AC=3234;AF=0.645767;AN=5008;NS=2504;DP=16896;EAS_AF=0.8224;AMR_AF=0.6009;AFR_AF=0.5295;EUR_AF=0.5865;SAS_AF=0.7137;AA=C|||;VT=SNP
10	92898989	rs11186448	G	T	100	PASS	AC=3233;AF=0.645567;AN=5008;NS=2504;DP=18188;EAS_AF=0.8224;AMR_AF=0.5965;AFR_AF=0.5333;EUR_AF=0.5835;SAS_AF=0.7137;AA=G|||;VT=SNP
10	92899400	rs11186449	A	G	100	PASS	AC=2820;AF=0.563099;AN=5008;NS=2504;DP=18095;EAS_AF=0.7123;AMR_AF=0.5591;AFR_AF=0.3911;EUR_AF=0.5348;SAS_AF=0.6738;AA=A|||;VT=SNP
10	92899621	rs1992243	C	T	100	PASS	AC=3282;AF=0.655351;AN=5008;NS=2504;DP=17764;EAS_AF=0.8224;AMR_AF=0.6009;AFR_AF=0.5658;EUR_AF=0.5865;SAS_AF=0.7137;AA=T|||;VT=SNP
10	92899778	rs1992244	T	C	100	PASS	AC=3282;AF=0.655351;AN=5008;NS=2504;DP=17925;EAS_AF=0.8224;AMR_AF=0.6009;AFR_AF=0.5658;EUR_AF=0.5865;SAS_AF=0.7137;AA=C|||;VT=SNP
10	92899856	rs1992245	T	C	100	PASS	AC=3272;AF=0.653355;AN=5008;NS=2504;DP=20164;EAS_AF=0.8224;AMR_AF=0.5994;AFR_AF=0.559;EUR_AF=0.5865;SAS_AF=0.7137;AA=C|||;VT=SNP
10	92900193	rs10881891	A	G	100	PASS	AC=3282;AF=0.655351;AN=5008;NS=2504;DP=22247;EAS_AF=0.8224;AMR_AF=0.6009;AFR_AF=0.5658;EUR_AF=0.5865;SAS_AF=0.7137;AA=A|||;VT=SNP
10	92900451	rs11186452	C	T	100	PASS	AC=3272;AF=0.653355;AN=5008;NS=2504;DP=19758;EAS_AF=0.8224;AMR_AF=0.6009;AFR_AF=0.5613;EUR_AF=0.5865;SAS_AF=0.7096;AA=C|||;VT=SNP
10	92900497	rs11186453	C	A	100	PASS	AC=3276;AF=0.654153;AN=5008;NS=2504;DP=21262;EAS_AF=0.8224;AMR_AF=0.5965;AFR_AF=0.5658;EUR_AF=0.5835;SAS_AF=0.7137;AA=A|||;VT=SNP
10	92901100	rs4933648	G	A	100	PASS	AC=3271;AF=0.653155;AN=5008;NS=2504;DP=20682;EAS_AF=0.8224;AMR_AF=0.5951;AFR_AF=0.5658;EUR_AF=0.5835;SAS_AF=0.7096;AA=G|||;VT=SNP
10	92901247	rs7090817	C	A	100	PASS	AC=3274;AF=0.653754;AN=5008;NS=2504;DP=18625;EAS_AF=0.8224;AMR_AF=0.5951;AFR_AF=0.5651;EUR_AF=0.5835;SAS_AF=0.7137;AA=C|||;VT=SNP
10	92902207	rs61857942	G	A	100	PASS	AC=226;AF=0.0451278;AN=5008;NS=2504;DP=17938;EAS_AF=0.1111;AMR_AF=0.0274;AFR_AF=0.0038;EUR_AF=0.0507;SAS_AF=0.0399;AA=G|||;VT=SNP
10	92902589	rs2420800	A	G	100	PASS	AC=3275;AF=0.653954;AN=5008;NS=2504;DP=15280;EAS_AF=0.8224;AMR_AF=0.5951;AFR_AF=0.5688;EUR_AF=0.5835;SAS_AF=0.7096;AA=G|||;VT=SNP
10	92902863	rs7074363	A	C	100	PASS	AC=2857;AF=0.570487;AN=5008;NS=2504;DP=13907;EAS_AF=0.7113;AMR_AF=0.5576;AFR_AF=0.4213;EUR_AF=0.5338;SAS_AF=0.6738;AA=A|||;VT=SNP
10	92903216	rs7074922	C	T	100	PASS	AC=3522;AF=0.703275;AN=5008;NS=2504;DP=18185;EAS_AF=0.8224;AMR_AF=0.6066;AFR_AF=0.7458;EUR_AF=0.5845;SAS_AF=0.7137;AA=T|||;VT=SNP
10	92903636	rs7078922	C	A	100	PASS	AC=783;AF=0.15635;AN=5008;NS=2504;DP=20692;EAS_AF=0.1389;AMR_AF=0.2233;AFR_AF=0.0212;EUR_AF=0.2207;SAS_AF=0.2434;AA=C|||;VT=SNP
10	92905682	rs7088963	G	A	100	PASS	AC=2666;AF=0.532348;AN=5008;NS=2504;DP=18191;EAS_AF=0.6915;AMR_AF=0.5202;AFR_AF=0.3903;EUR_AF=0.4791;SAS_AF=0.6237;AA=G|||;VT=SNP
10	92905814	rs6583757	C	T	100	PASS	AC=2443;AF=0.487819;AN=5008;NS=2504;DP=17768;EAS_AF=0.2946;AMR_AF=0.4841;AFR_AF=0.736;EUR_AF=0.5139;SAS_AF=0.3272;AA=T|||;VT=SNP
10	92907609	rs7098281	G	T	100	PASS	AC=3913;AF=0.78135;AN=5008;NS=2504;DP=22586;EAS_AF=0.7698;AMR_AF=0.866;AFR_AF=0.7542;EUR_AF=0.8191;SAS_AF=0.7311;AA=T|||;VT=SNP
10	92907832	rs7098220	A	G	100	PASS	AC=307;AF=0.0613019;AN=5008;NS=2504;DP=20410;EAS_AF=0.0833;AMR_AF=0.1081;AFR_AF=0.0038;EUR_AF=0.1064;SAS_AF=0.0368;AA=A|||;VT=SNP
10	92908264	rs11186455	C	T	100	PASS	AC=458;AF=0.0914537;AN=5008;NS=2504;DP=15864;EAS_AF=0.0278;AMR_AF=0.0476;AFR_AF=0.1725;EUR_AF=0.1044;SAS_AF=0.0654;AA=C|||;VT=SNP
10	92908317	rs369003887	C	T	100	PASS	AC=83;AF=0.0165735;AN=5008;NS=2504;DP=11839;EAS_AF=0.0089;AMR_AF=0.0245;AFR_AF=0.0015;EUR_AF=0.0487;SAS_AF=0.0061;AA=C|||;VT=SNP
10	92909035	rs1982199	C	T	100	PASS	AC=4719;AF=0.942292;AN=5008;NS=2504;DP=17320;EAS_AF=0.9782;AMR_AF=0.9409;AFR_AF=0.9909;EUR_AF=0.8986;SAS_AF=0.8855;AA=T|||;VT=SNP
10	92909779	rs12242279	G	A	100	PASS	AC=725;AF=0.144768;AN=5008;NS=2504;DP=18640;EAS_AF=0.0982;AMR_AF=0.1383;AFR_AF=0.1218;EUR_AF=0.2416;SAS_AF=0.1288;AA=G|||;VT=SNP
10	92909854	rs12767896	G	C	100	PASS	AC=813;AF=0.16234;AN=5008;NS=2504;DP=17508;EAS_AF=0.2054;AMR_AF=0.0692;AFR_AF=0.2648;EUR_AF=0.0686;SAS_AF=0.1421;AA=G|||;VT=SNP
10	92910824	rs61857943	G	A	100	PASS	AC=305;AF=0.0609026;AN=5008;NS=2504;DP=18799;EAS_AF=0.0833;AMR_AF=0.1081;AFR_AF=0.003;EUR_AF=0.1064;SAS_AF=0.0358;AA=G|||;VT=SNP
10	92911474	rs34998060	G	A	100	PASS	AC=970;AF=0.19369;AN=5008;NS=2504;DP=20946;EAS_AF=0.3442;AMR_AF=0.2147;AFR_AF=0.0386;EUR_AF=0.1561;SAS_AF=0.272;AA=G|||;VT=SNP
10	92911592	rs61857944	T	C	100	PASS	AC=305;AF=0.0609026;AN=5008;NS=2504;DP=20005;EAS_AF=0.0833;AMR_AF=0.1081;AFR_AF=0.003;EUR_AF=0.1064;SAS_AF=0.0358;AA=T|||;VT=SNP
10	92912588	rs12266933	G	A	100	PASS	AC=383;AF=0.0764776;AN=5008;NS=2504;DP=21804;EAS_AF=0.0843;AMR_AF=0.1095;AFR_AF=0.0605;EUR_AF=0.1064;SAS_AF=0.0358;AA=G|||;VT=SNP
10	92912773	rs17553262	A	C	100	PASS	AC=304;AF=0.0607029;AN=5008;NS=2504;DP=22718;EAS_AF=0.0823;AMR_AF=0.1081;AFR_AF=0.003;EUR_AF=0.1064;SAS_AF=0.0358;AA=A|||;VT=SNP
10	92913492	rs10881892	T	C	100	PASS	AC=974;AF=0.194489;AN=5008;NS=2504;DP=15778;EAS_AF=0.129;AMR_AF=0.1772;AFR_AF=0.3396;EUR_AF=0.1421;SAS_AF=0.1319;AA=C|||;VT=SNP
10	92913494	rs11186458	C	T	100	PASS	AC=757;AF=0.151158;AN=5008;NS=2504;DP=15743;EAS_AF=0.1012;AMR_AF=0.1369;AFR_AF=0.1309;EUR_AF=0.2406;SAS_AF=0.1483;AA=C|||;VT=SNP
10	92913633	rs61857945	T	C	100	PASS	AC=316;AF=0.063099;AN=5008;NS=2504;DP=12316;EAS_AF=0.0833;AMR_AF=0.1095;AFR_AF=0.0136;EUR_AF=0.1034;SAS_AF=0.0348;AA=T|||;VT=SNP
10	92914103	rs12218128	T	C	100	PASS	AC=382;AF=0.076278;AN=5008;NS=2504;DP=13226;EAS_AF=0.1915;AMR_AF=0.0173;AFR_AF=0.0008;EUR_AF=0.0398;SAS_AF=0.1391;AA=T|||;VT=SNP
10	92914422	rs2420801	T	C	100	PASS	AC=3969;AF=0.792532;AN=5008;NS=2504;DP=13174;EAS_AF=0.8512;AMR_AF=0.6787;AFR_AF=0.9788;EUR_AF=0.668;SAS_AF=0.6892;AA=C|||;VT=SNP
10	92915549	rs7901798	C	G	100	PASS	AC=1644;AF=0.328275;AN=5008;NS=2504;DP=20208;EAS_AF=0.4623;AMR_AF=0.4035;AFR_AF=0.0575;EUR_AF=0.4056;SAS_AF=0.4233;AA=C|||;VT=SNP
10	92915978	rs61857946	T	C	100	PASS	AC=311;AF=0.0621006;AN=5008;NS=2504;DP=19901;EAS_AF=0.0813;AMR_AF=0.1081;AFR_AF=0.0121;EUR_AF=0.1034;SAS_AF=0.0348;AA=T|||;VT=SNP
10	92915989	rs61857947	C	G	100	PASS	AC=311;AF=0.0621006;AN=5008;NS=2504;DP=19930;EAS_AF=0.0813;AMR_AF=0.1081;AFR_AF=0.0121;EUR_AF=0.1034;SAS_AF=0.0348;AA=C|||;VT=SNP
10	92916244	rs73325237	T	C	100	PASS	AC=990;AF=0.197684;AN=5008;NS=2504;DP=18203;EAS_AF=0.12;AMR_AF=0.1527;AFR_AF=0.4175;EUR_AF=0.1193;SAS_AF=0.093;AA=T|||;VT=SNP
10	92916561	rs11186472	G	A	100	PASS	AC=1224;AF=0.244409;AN=5008;NS=2504;DP=19097;EAS_AF=0.12;AMR_AF=0.1614;AFR_AF=0.59;EUR_AF=0.1193;SAS_AF=0.093;AA=A|||;VT=SNP
10	92917925	rs930399	A	C	100	PASS	AC=3973;AF=0.793331;AN=5008;NS=2504;DP=18636;EAS_AF=0.8522;AMR_AF=0.6787;AFR_AF=0.9796;EUR_AF=0.669;SAS_AF=0.6902;AA=C|||;VT=SNP
10	92919088	rs11186475	G	T	100	PASS	AC=1064;AF=0.21246;AN=5008;NS=2504;DP=19774;EAS_AF=0.12;AMR_AF=0.1542;AFR_AF=0.4728;EUR_AF=0.1193;SAS_AF=0.093;AA=G|||;VT=SNP
10	92919256	rs74149061	G	T	100	PASS	AC=986;AF=0.196885;AN=5008;NS=2504;DP=17352;EAS_AF=0.12;AMR_AF=0.1527;AFR_AF=0.4145;EUR_AF=0.1193;SAS_AF=0.093;AA=G|||;VT=SNP
10	92920172	rs7920232	A	T	100	PASS	AC=1068;AF=0.213259;AN=5008;NS=2504;DP=21159;EAS_AF=0.12;AMR_AF=0.1542;AFR_AF=0.4758;EUR_AF=0.1193;SAS_AF=0.093;AA=A|||;VT=SNP
10	92920352	rs56339184	T	G	100	PASS	AC=601;AF=0.120008;AN=5008;NS=2504;DP=18224;EAS_AF=0.1052;AMR_AF=0.1297;AFR_AF=0.0144;EUR_AF=0.2406;SAS_AF=0.1472;AA=T|||;VT=SNP
10	92921214	rs11186477	A	G	100	PASS	AC=685;AF=0.136781;AN=5008;NS=2504;DP=19636;EAS_AF=0.0387;AMR_AF=0.0634;AFR_AF=0.3245;EUR_AF=0.1083;SAS_AF=0.0654;AA=A|||;VT=SNP
10	92921798	rs10785991	C	G	100	PASS	AC=4746;AF=0.947684;AN=5008;NS=2504;DP=15022;EAS_AF=0.9792;AMR_AF=0.9366;AFR_AF=0.9955;EUR_AF=0.9016;SAS_AF=0.9059;AA=G|||;VT=SNP
10	92924923	rs59619411	T	C	100	PASS	AC=713;AF=0.142372;AN=5008;NS=2504;DP=18731;EAS_AF=0.1875;AMR_AF=0.0447;AFR_AF=0.2458;EUR_AF=0.0408;SAS_AF=0.1299;AA=T|||;VT=SNP
10	92925343	rs12218813	C	T	100	PASS	AC=711;AF=0.141973;AN=5008;NS=2504;DP=17068;EAS_AF=0.1865;AMR_AF=0.0432;AFR_AF=0.2458;EUR_AF=0.0408;SAS_AF=0.1299;AA=C|||;VT=SNP
10	92926315	rs12261600	T	G	100	PASS	AC=1538;AF=0.307109;AN=5008;NS=2504;DP=17109;EAS_AF=0.1954;AMR_AF=0.2233;AFR_AF=0.6664;EUR_AF=0.1869;SAS_AF=0.1196;AA=G|||;VT=SNP
10	92926700	rs11186478	G	A	100	PASS	AC=165;AF=0.0329473;AN=5008;NS=2504;DP=17739;EAS_AF=0.0228;AMR_AF=0.0303;AFR_AF=0.0144;EUR_AF=0.0706;SAS_AF=0.0317;AA=G|||;VT=SNP
10	92927267	rs10881893	A	G	100	PASS	AC=1565;AF=0.3125;AN=5008;NS=2504;DP=19078;EAS_AF=0.1944;AMR_AF=0.2637;AFR_AF=0.6664;EUR_AF=0.1869;SAS_AF=0.1196;AA=G|||;VT=SNP
10	92927424	rs10736060	C	A	100	PASS	AC=3964;AF=0.791534;AN=5008;NS=2504;DP=19903;EAS_AF=0.8502;AMR_AF=0.6816;AFR_AF=0.9826;EUR_AF=0.668;SAS_AF=0.6779;AA=A|||;VT=SNP
10	92928027	rs10881894	T	C	100	PASS	AC=719;AF=0.14357;AN=5008;NS=2504;DP=20671;EAS_AF=0.1925;AMR_AF=0.0447;AFR_AF=0.2466;EUR_AF=0.0408;SAS_AF=0.1299;AA=t|||;VT=SNP
10	92929523	rs10736061	G	A	100	PASS	AC=3965;AF=0.791733;AN=5008;NS=2504;DP=18414;EAS_AF=0.8502;AMR_AF=0.6816;AFR_AF=0.9826;EUR_AF=0.667;SAS_AF=0.68;AA=A|||;VT=SNP
10	92931292	rs11186480	G	A	100	PASS	AC=802;AF=0.160144;AN=5008;NS=2504;DP=20837;EAS_AF=0.1161;AMR_AF=0.1744;AFR_AF=0.0802;EUR_AF=0.2972;SAS_AF=0.1626;AA=G|||;VT=SNP
10	92931758	rs12785109	C	T	100	PASS	AC=1703;AF=0.340056;AN=5008;NS=2504;DP=19442;EAS_AF=0.506;AMR_AF=0.3674;AFR_AF=0.0741;EUR_AF=0.4175;SAS_AF=0.4294;AA=C|||;VT=SNP
10	92932369	rs2288	C	G	100	PASS	AC=1170;AF=0.233626;AN=5008;NS=2504;DP=19570;EAS_AF=0.122;AMR_AF=0.3833;AFR_AF=0.025;EUR_AF=0.4105;SAS_AF=0.3425;AA=C|||;VT=SNP
10	92932937	rs7899233	A	G	100	PASS	AC=3541;AF=0.707069;AN=5008;NS=2504;DP=18977;EAS_AF=0.8105;AMR_AF=0.5447;AFR_AF=0.9433;EUR_AF=0.4871;SAS_AF=0.6227;AA=G|||;VT=SNP
10	92933099	rs11596146	G	A	100	PASS	AC=2833;AF=0.565695;AN=5008;NS=2504;DP=17250;EAS_AF=0.6131;AMR_AF=0.5072;AFR_AF=0.6989;EUR_AF=0.4473;SAS_AF=0.5;AA=A|||;VT=SNP
10	92933926	rs7904027	G	A	100	PASS	AC=1889;AF=0.377196;AN=5008;NS=2504;DP=15803;EAS_AF=0.5119;AMR_AF=0.4121;AFR_AF=0.1846;EUR_AF=0.4205;SAS_AF=0.4294;AA=G|||;VT=SNP
10	92934727	rs12781768	G	C	100	PASS	AC=1888;AF=0.376997;AN=5008;NS=2504;DP=19988;EAS_AF=0.5119;AMR_AF=0.4121;AFR_AF=0.1846;EUR_AF=0.4205;SAS_AF=0.4284;AA=G|||;VT=SNP
10	92935046	rs7908601	G	A	100	PASS	AC=4714;AF=0.941294;AN=5008;NS=2504;DP=20824;EAS_AF=0.9355;AMR_AF=0.889;AFR_AF=0.9879;EUR_AF=0.8976;SAS_AF=0.9663;AA=A|||;VT=SNP
10	92937045	rs77345886	C	A	100	PASS	AC=1860;AF=0.371406;AN=5008;NS=2504;DP=20834;EAS_AF=0.5129;AMR_AF=0.3703;AFR_AF=0.1838;EUR_AF=0.4205;SAS_AF=0.4294;AA=c|||;VT=SNP
10	92937372	rs11186486	G	A	100	PASS	AC=1886;AF=0.376597;AN=5008;NS=2504;DP=18884;EAS_AF=0.5109;AMR_AF=0.4107;AFR_AF=0.1838;EUR_AF=0.4205;SAS_AF=0.4294;AA=g|||;VT=SNP
10	92937446	rs12772535	G	A	100	PASS	AC=1071;AF=0.213858;AN=5008;NS=2504;DP=20999;EAS_AF=0.4028;AMR_AF=0.2608;AFR_AF=0.0401;EUR_AF=0.1571;SAS_AF=0.2791;AA=G|||;VT=SNP
10	92937469	rs7097620	A	G	100	PASS	AC=2347;AF=0.46865;AN=5008;NS=2504;DP=21418;EAS_AF=0.5159;AMR_AF=0.4366;AFR_AF=0.4758;EUR_AF=0.4473;SAS_AF=0.455;AA=G|||;VT=SNP
10	92937515	rs7081882	T	C	100	PASS	AC=2519;AF=0.502995;AN=5008;NS=2504;DP=21995;EAS_AF=0.5933;AMR_AF=0.4971;AFR_AF=0.5008;EUR_AF=0.4473;SAS_AF=0.4744;AA=t|||;VT=SNP
10	92937921	rs7098577	G	A	100	PASS	AC=1927;AF=0.384784;AN=5008;NS=2504;DP=20375;EAS_AF=0.5139;AMR_AF=0.4121;AFR_AF=0.2118;EUR_AF=0.4205;SAS_AF=0.4294;AA=A|||;VT=SNP
10	92938019	rs10881895	C	T	100	PASS	AC=1189;AF=0.23742;AN=5008;NS=2504;DP=18861;EAS_AF=0.1379;AMR_AF=0.3833;AFR_AF=0.0257;EUR_AF=0.4105;SAS_AF=0.3446;AA=C|||;VT=SNP
10	92938168	rs10881896	A	G	100	PASS	AC=1171;AF=0.233826;AN=5008;NS=2504;DP=14143;EAS_AF=0.122;AMR_AF=0.3833;AFR_AF=0.025;EUR_AF=0.4105;SAS_AF=0.3436;AA=A|||;VT=SNP
10	92938465	rs10785994	C	T	100	PASS	AC=1171;AF=0.233826;AN=5008;NS=2504;DP=16746;EAS_AF=0.122;AMR_AF=0.3833;AFR_AF=0.025;EUR_AF=0.4105;SAS_AF=0.3436;AA=C|||;VT=SNP
10	92938489	rs10881897	A	C	100	PASS	AC=707;AF=0.141174;AN=5008;NS=2504;DP=16901;EAS_AF=0.1994;AMR_AF=0.0375;AFR_AF=0.2428;EUR_AF=0.0398;SAS_AF=0.1217;AA=A|||;VT=SNP
10	92938712	rs12416675	G	A	100	PASS	AC=1792;AF=0.357827;AN=5008;NS=2504;DP=17872;EAS_AF=0.5119;AMR_AF=0.4049;AFR_AF=0.115;EUR_AF=0.4205;SAS_AF=0.4294;AA=G|||;VT=SNP
10	92938899	rs7069106	A	C	100	PASS	AC=4742;AF=0.946885;AN=5008;NS=2504;DP=16863;EAS_AF=0.9365;AMR_AF=0.9294;AFR_AF=0.9871;EUR_AF=0.8976;SAS_AF=0.9663;AA=C|||;VT=SNP
10	92938940	rs7087261	T	G	100	PASS	AC=4743;AF=0.947085;AN=5008;NS=2504;DP=16276;EAS_AF=0.9365;AMR_AF=0.9294;AFR_AF=0.9871;EUR_AF=0.8976;SAS_AF=0.9673;AA=G|||;VT=SNP
10	92938943	rs11186487	A	C	100	PASS	AC=1928;AF=0.384984;AN=5008;NS=2504;DP=16265;EAS_AF=0.5119;AMR_AF=0.4121;AFR_AF=0.2133;EUR_AF=0.4205;SAS_AF=0.4305;AA=C|||;VT=SNP
10	92939012	rs11186488	G	C	100	PASS	AC=686;AF=0.136981;AN=5008;NS=2504;DP=17528;EAS_AF=0.2014;AMR_AF=0.0389;AFR_AF=0.2239;EUR_AF=0.0398;SAS_AF=0.1227;AA=G|||;VT=SNP
10	92939090	rs11186489	A	T	100	PASS	AC=1943;AF=0.387979;AN=5008;NS=2504;DP=15459;EAS_AF=0.5556;AMR_AF=0.4078;AFR_AF=0.1989;EUR_AF=0.4205;SAS_AF=0.4233;AA=A|||;VT=SNP
10	92939356	rs3962086	G	A	100	PASS	AC=1887;AF=0.376797;AN=5008;NS=2504;DP=18816;EAS_AF=0.5119;AMR_AF=0.4107;AFR_AF=0.1838;EUR_AF=0.4205;SAS_AF=0.4294;AA=A|||;VT=SNP
10	92939704	rs4300317	C	G	100	PASS	AC=1889;AF=0.377196;AN=5008;NS=2504;DP=18351;EAS_AF=0.5139;AMR_AF=0.4107;AFR_AF=0.1838;EUR_AF=0.4205;SAS_AF=0.4294;AA=C|||;VT=SNP
10	92940033	rs11594071	T	G	100	PASS	AC=1889;AF=0.377196;AN=5008;NS=2504;DP=18753;EAS_AF=0.5139;AMR_AF=0.4107;AFR_AF=0.1838;EUR_AF=0.4205;SAS_AF=0.4294;AA=T|||;VT=SNP
10	92940702	rs7096527	T	C	100	PASS	AC=687;AF=0.137181;AN=5008;NS=2504;DP=20519;EAS_AF=0.1974;AMR_AF=0.0375;AFR_AF=0.2292;EUR_AF=0.0398;SAS_AF=0.1217;AA=T|||;VT=SNP
10	92941138	rs7920283	T	C	100	PASS	AC=680;AF=0.135783;AN=5008;NS=2504;DP=18621;EAS_AF=0.1974;AMR_AF=0.036;AFR_AF=0.2247;EUR_AF=0.0398;SAS_AF=0.1217;AA=T|||;VT=SNP
10	92941679	rs10881898	A	C	100	PASS	AC=2126;AF=0.424521;AN=5008;NS=2504;DP=18543;EAS_AF=0.5913;AMR_AF=0.4755;AFR_AF=0.2549;EUR_AF=0.4205;SAS_AF=0.4499;AA=A|||;VT=SNP
10	92941809	rs9663247	T	C	100	PASS	AC=4741;AF=0.946685;AN=5008;NS=2504;DP=18996;EAS_AF=0.9355;AMR_AF=0.9294;AFR_AF=0.9871;EUR_AF=0.8976;SAS_AF=0.9663;AA=C|||;VT=SNP
10	92943988	rs10736062	A	G	100	PASS	AC=4713;AF=0.941094;AN=5008;NS=2504;DP=20671;EAS_AF=0.9355;AMR_AF=0.9294;AFR_AF=0.9675;EUR_AF=0.8976;SAS_AF=0.9642;AA=G|||;VT=SNP
10	92944224	rs10785995	G	A	100	PASS	AC=1435;AF=0.286542;AN=5008;NS=2504;DP=19228;EAS_AF=0.5466;AMR_AF=0.3429;AFR_AF=0.1301;EUR_AF=0.167;SAS_AF=0.3129;AA=G|||;VT=SNP
10	92944658	rs3980838	A	G	100	PASS	AC=1804;AF=0.360224;AN=5008;NS=2504;DP=18482;EAS_AF=0.2312;AMR_AF=0.5231;AFR_AF=0.0363;EUR_AF=0.674;SAS_AF=0.4928;AA=A|||;VT=SNP
10	92945189	rs10437467	A	G	100	PASS	AC=1399;AF=0.279353;AN=5008;NS=2504;DP=18330;EAS_AF=0.4821;AMR_AF=0.3314;AFR_AF=0.1641;EUR_AF=0.17;SAS_AF=0.3016;AA=A|||;VT=SNP
10	92945221	rs10437468	C	T	100	PASS	AC=1360;AF=0.271565;AN=5008;NS=2504;DP=19834;EAS_AF=0.4821;AMR_AF=0.3285;AFR_AF=0.1362;EUR_AF=0.17;SAS_AF=0.3016;AA=C|||;VT=SNP
10	92945569	rs10437469	G	A	100	PASS	AC=1361;AF=0.271765;AN=5008;NS=2504;DP=18420;EAS_AF=0.4821;AMR_AF=0.3285;AFR_AF=0.1362;EUR_AF=0.17;SAS_AF=0.3027;AA=G|||;VT=SNP
10	92945597	rs10437470	G	A	100	PASS	AC=1360;AF=0.271565;AN=5008;NS=2504;DP=18330;EAS_AF=0.4821;AMR_AF=0.3285;AFR_AF=0.1362;EUR_AF=0.17;SAS_AF=0.3016;AA=G|||;VT=SNP
10	92946000	rs7902517	G	A	100	PASS	AC=1361;AF=0.271765;AN=5008;NS=2504;DP=16835;EAS_AF=0.4821;AMR_AF=0.3285;AFR_AF=0.1362;EUR_AF=0.17;SAS_AF=0.3027;AA=G|||;VT=SNP
10	92946027	rs7902531	G	A	100	PASS	AC=1360;AF=0.271565;AN=5008;NS=2504;DP=16088;EAS_AF=0.4821;AMR_AF=0.3285;AFR_AF=0.1362;EUR_AF=0.17;SAS_AF=0.3016;AA=G|||;VT=SNP
10	92946182	rs7902769	G	A	100	PASS	AC=1269;AF=0.253395;AN=5008;NS=2504;DP=17776;EAS_AF=0.4821;AMR_AF=0.3271;AFR_AF=0.0681;EUR_AF=0.17;SAS_AF=0.3016;AA=G|||;VT=SNP
10	92946446	rs12244087	G	C	100	PASS	AC=1458;AF=0.291134;AN=5008;NS=2504;DP=17194;EAS_AF=0.4821;AMR_AF=0.3372;AFR_AF=0.2057;EUR_AF=0.17;SAS_AF=0.3016;AA=C|||;VT=SNP
10	92946447	rs12244088	G	T	100	PASS	AC=1457;AF=0.290935;AN=5008;NS=2504;DP=16999;EAS_AF=0.4821;AMR_AF=0.3357;AFR_AF=0.2057;EUR_AF=0.17;SAS_AF=0.3016;AA=T|||;VT=SNP
10	92946512	rs7906291	G	A	100	PASS	AC=1820;AF=0.363419;AN=5008;NS=2504;DP=17117;EAS_AF=0.4841;AMR_AF=0.3573;AFR_AF=0.4395;EUR_AF=0.1839;SAS_AF=0.3252;AA=A|||;VT=SNP
10	92946914	rs7082516	G	T	100	PASS	AC=4740;AF=0.946486;AN=5008;NS=2504;DP=17662;EAS_AF=0.9345;AMR_AF=0.9308;AFR_AF=0.9871;EUR_AF=0.8976;SAS_AF=0.9652;AA=T|||;VT=SNP
10	92947116	rs7100396	T	C	100	PASS	AC=1514;AF=0.302316;AN=5008;NS=2504;DP=17105;EAS_AF=0.4821;AMR_AF=0.3372;AFR_AF=0.2481;EUR_AF=0.17;SAS_AF=0.3016;AA=t|||;VT=SNP
10	92947833	rs4933650	G	A	100	PASS	AC=4740;AF=0.946486;AN=5008;NS=2504;DP=15812;EAS_AF=0.9345;AMR_AF=0.9308;AFR_AF=0.9871;EUR_AF=0.8976;SAS_AF=0.9652;AA=A|||;VT=SNP
10	92948031	rs113640843	G	A	100	PASS	AC=90;AF=0.0179712;AN=5008;NS=2504;DP=13843;EAS_AF=0.003;AMR_AF=0.0677;AFR_AF=0.0015;EUR_AF=0.0229;SAS_AF=0.0153;AA=G|||;VT=SNP
10	92948202	rs7911631	G	A	100	PASS	AC=1350;AF=0.269569;AN=5008;NS=2504;DP=16894;EAS_AF=0.4802;AMR_AF=0.3285;AFR_AF=0.1301;EUR_AF=0.17;SAS_AF=0.3016;AA=G|||;VT=SNP
10	92948478	rs10881900	T	G	100	PASS	AC=3102;AF=0.619409;AN=5008;NS=2504;DP=17327;EAS_AF=0.7808;AMR_AF=0.6729;AFR_AF=0.5424;EUR_AF=0.4851;SAS_AF=0.6575;AA=T|||;VT=SNP
10	92949003	rs12768855	C	T	100	PASS	AC=1328;AF=0.265176;AN=5008;NS=2504;DP=20990;EAS_AF=0.4821;AMR_AF=0.3314;AFR_AF=0.1104;EUR_AF=0.17;SAS_AF=0.3016;AA=C|||;VT=SNP
10	92951840	rs2901260	T	A	100	PASS	AC=1912;AF=0.381789;AN=5008;NS=2504;DP=16678;EAS_AF=0.2321;AMR_AF=0.5346;AFR_AF=0.0356;EUR_AF=0.7087;SAS_AF=0.5593;AA=T|||;VT=SNP
10	92952809	rs11186491	C	A	100	PASS	AC=1473;AF=0.294129;AN=5008;NS=2504;DP=17397;EAS_AF=0.4831;AMR_AF=0.3415;AFR_AF=0.2133;EUR_AF=0.17;SAS_AF=0.3027;AA=A|||;VT=SNP
10	92953026	rs12416166	C	A	100	PASS	AC=1473;AF=0.294129;AN=5008;NS=2504;DP=17221;EAS_AF=0.4831;AMR_AF=0.3415;AFR_AF=0.2133;EUR_AF=0.17;SAS_AF=0.3027;AA=C|||;VT=SNP
10	92953356	rs2421487	G	A	100	PASS	AC=4740;AF=0.946486;AN=5008;NS=2504;DP=16237;EAS_AF=0.9355;AMR_AF=0.9308;AFR_AF=0.9871;EUR_AF=0.8966;SAS_AF=0.9652;AA=A|||;VT=SNP
10	92953672	rs12416484	G	A	100	PASS	AC=1475;AF=0.294529;AN=5008;NS=2504;DP=21859;EAS_AF=0.4831;AMR_AF=0.3415;AFR_AF=0.2141;EUR_AF=0.17;SAS_AF=0.3037;AA=A|||;VT=SNP
10	92953952	rs12416527	G	A	100	PASS	AC=1473;AF=0.294129;AN=5008;NS=2504;DP=23373;EAS_AF=0.4831;AMR_AF=0.3415;AFR_AF=0.2133;EUR_AF=0.17;SAS_AF=0.3027;AA=A|||;VT=SNP
10	92954172	rs11186492	A	C	100	PASS	AC=1324;AF=0.264377;AN=5008;NS=2504;DP=20269;EAS_AF=0.4831;AMR_AF=0.3329;AFR_AF=0.1051;EUR_AF=0.17;SAS_AF=0.3027;AA=A|||;VT=SNP
10	92954356	rs11186493	T	C	100	PASS	AC=1371;AF=0.273762;AN=5008;NS=2504;DP=21578;EAS_AF=0.4831;AMR_AF=0.3357;AFR_AF=0.1392;EUR_AF=0.17;SAS_AF=0.3027;AA=T|||;VT=SNP
10	92954499	rs10785996	A	T	100	PASS	AC=1912;AF=0.381789;AN=5008;NS=2504;DP=20581;EAS_AF=0.2321;AMR_AF=0.5346;AFR_AF=0.0356;EUR_AF=0.7087;SAS_AF=0.5593;AA=A|||;VT=SNP
10	92955129	rs3858285	C	G	100	PASS	AC=2306;AF=0.460463;AN=5008;NS=2504;DP=15043;EAS_AF=0.6815;AMR_AF=0.3761;AFR_AF=0.6021;EUR_AF=0.1889;SAS_AF=0.3804;AA=C|||;VT=SNP
10	92955289	rs2420802	G	A	100	PASS	AC=1324;AF=0.264377;AN=5008;NS=2504;DP=13707;EAS_AF=0.4831;AMR_AF=0.3343;AFR_AF=0.1044;EUR_AF=0.17;SAS_AF=0.3027;AA=G|||;VT=SNP
10	92957222	rs12778694	G	A	100	PASS	AC=1472;AF=0.29393;AN=5008;NS=2504;DP=19644;EAS_AF=0.4831;AMR_AF=0.3415;AFR_AF=0.2133;EUR_AF=0.169;SAS_AF=0.3027;AA=A|||;VT=SNP
10	92957781	rs4933205	G	A	100	PASS	AC=4739;AF=0.946286;AN=5008;NS=2504;DP=19161;EAS_AF=0.9345;AMR_AF=0.9308;AFR_AF=0.9871;EUR_AF=0.8966;SAS_AF=0.9652;AA=A|||;VT=SNP
10	92958507	rs4933651	G	A	100	PASS	AC=4740;AF=0.946486;AN=5008;NS=2504;DP=22316;EAS_AF=0.9355;AMR_AF=0.9308;AFR_AF=0.9871;EUR_AF=0.8966;SAS_AF=0.9652;AA=A|||;VT=SNP
10	92958798	rs12218424	G	C	100	PASS	AC=736;AF=0.146965;AN=5008;NS=2504;DP=21505;EAS_AF=0.1944;AMR_AF=0.0259;AFR_AF=0.3139;EUR_AF=0.0298;SAS_AF=0.0787;AA=G|||;VT=SNP
10	92958990	rs10881901	G	T	100	PASS	AC=3700;AF=0.738818;AN=5008;NS=2504;DP=21088;EAS_AF=0.7401;AMR_AF=0.8862;AFR_AF=0.4599;EUR_AF=0.8648;SAS_AF=0.8804;AA=G|||;VT=SNP
10	92959879	rs12773770	C	T	100	PASS	AC=1078;AF=0.215256;AN=5008;NS=2504;DP=20147;EAS_AF=0.4107;AMR_AF=0.268;AFR_AF=0.0378;EUR_AF=0.1581;SAS_AF=0.2751;AA=C|||;VT=SNP
10	92959893	rs10881902	C	T	100	PASS	AC=1933;AF=0.385982;AN=5008;NS=2504;DP=19957;EAS_AF=0.247;AMR_AF=0.5216;AFR_AF=0.0567;EUR_AF=0.6918;SAS_AF=0.5634;AA=C|||;VT=SNP
10	92960084	rs11186496	C	T	100	PASS	AC=1934;AF=0.386182;AN=5008;NS=2504;DP=19506;EAS_AF=0.247;AMR_AF=0.5216;AFR_AF=0.0567;EUR_AF=0.6918;SAS_AF=0.5644;AA=C|||;VT=SNP
10	92960115	rs11186497	G	A	100	PASS	AC=3725;AF=0.74381;AN=5008;NS=2504;DP=20499;EAS_AF=0.9137;AMR_AF=0.8761;AFR_AF=0.3192;EUR_AF=0.8708;SAS_AF=0.9182;AA=A|||;VT=SNP
10	92960521	rs11186498	A	G	100	PASS	AC=1937;AF=0.386781;AN=5008;NS=2504;DP=20507;EAS_AF=0.246;AMR_AF=0.5187;AFR_AF=0.0598;EUR_AF=0.6938;SAS_AF=0.5644;AA=A|||;VT=SNP
10	92962073	rs2421485	G	A	100	PASS	AC=4736;AF=0.945687;AN=5008;NS=2504;DP=19545;EAS_AF=0.9415;AMR_AF=0.9236;AFR_AF=0.9849;EUR_AF=0.8926;SAS_AF=0.9673;AA=A|||;VT=SNP
10	92964273	rs2901436	C	T	100	PASS	AC=4735;AF=0.945487;AN=5008;NS=2504;DP=17122;EAS_AF=0.9415;AMR_AF=0.9236;AFR_AF=0.9849;EUR_AF=0.8917;SAS_AF=0.9673;AA=T|||;VT=SNP
10	92964419	rs4297380	T	C	100	PASS	AC=3836;AF=0.765974;AN=5008;NS=2504;DP=15842;EAS_AF=0.9395;AMR_AF=0.879;AFR_AF=0.3578;EUR_AF=0.8797;SAS_AF=0.9417;AA=C|||;VT=SNP
10	92964477	rs11186501	C	T	100	PASS	AC=1903;AF=0.379992;AN=5008;NS=2504;DP=16688;EAS_AF=0.6935;AMR_AF=0.3573;AFR_AF=0.2995;EUR_AF=0.1899;SAS_AF=0.3773;AA=C|||;VT=SNP
10	92964831	rs4443989	T	A	100	PASS	AC=3836;AF=0.765974;AN=5008;NS=2504;DP=16694;EAS_AF=0.9395;AMR_AF=0.879;AFR_AF=0.3578;EUR_AF=0.8797;SAS_AF=0.9417;AA=A|||;VT=SNP
10	92965590	rs4933652	T	C	100	PASS	AC=1952;AF=0.389776;AN=5008;NS=2504;DP=17912;EAS_AF=0.246;AMR_AF=0.5216;AFR_AF=0.0726;EUR_AF=0.6899;SAS_AF=0.5644;AA=T|||;VT=SNP
10	92965671	rs4933653	C	T	100	PASS	AC=1020;AF=0.203674;AN=5008;NS=2504;DP=16771;EAS_AF=0.1944;AMR_AF=0.2968;AFR_AF=0.0159;EUR_AF=0.3052;SAS_AF=0.2965;AA=c|||;VT=SNP
10	92965821	rs10785997	G	T	100	PASS	AC=3854;AF=0.769569;AN=5008;NS=2504;DP=20433;EAS_AF=0.9395;AMR_AF=0.8775;AFR_AF=0.3714;EUR_AF=0.8797;SAS_AF=0.9427;AA=T|||;VT=SNP
10	92966543	rs7894809	G	C	100	PASS	AC=3859;AF=0.770567;AN=5008;NS=2504;DP=21415;EAS_AF=0.9405;AMR_AF=0.879;AFR_AF=0.3737;EUR_AF=0.8797;SAS_AF=0.9427;AA=C|||;VT=SNP
10	92966563	rs4462250	G	A	100	PASS	AC=4736;AF=0.945687;AN=5008;NS=2504;DP=21320;EAS_AF=0.9415;AMR_AF=0.9236;AFR_AF=0.9849;EUR_AF=0.8926;SAS_AF=0.9673;AA=A|||;VT=SNP
10	92966636	rs7894606	A	G	100	PASS	AC=3858;AF=0.770367;AN=5008;NS=2504;DP=20534;EAS_AF=0.9405;AMR_AF=0.879;AFR_AF=0.3737;EUR_AF=0.8797;SAS_AF=0.9417;AA=G|||;VT=SNP
10	92966969	rs10748558	G	A	100	PASS	AC=1952;AF=0.389776;AN=5008;NS=2504;DP=19496;EAS_AF=0.246;AMR_AF=0.5216;AFR_AF=0.0726;EUR_AF=0.6899;SAS_AF=0.5644;AA=G|||;VT=SNP
10	92967579	rs7899285	G	T	100	PASS	AC=1950;AF=0.389377;AN=5008;NS=2504;DP=19009;EAS_AF=0.246;AMR_AF=0.5216;AFR_AF=0.0711;EUR_AF=0.6899;SAS_AF=0.5644;AA=G|||;VT=SNP
10	92972619	rs2421482	C	T	100	PASS	AC=2066;AF=0.41254;AN=5008;NS=2504;DP=17431;EAS_AF=0.6667;AMR_AF=0.3674;AFR_AF=0.4607;EUR_AF=0.1829;SAS_AF=0.3538;AA=T|||;VT=SNP
10	92973275	rs10881903	G	A	100	PASS	AC=1583;AF=0.316094;AN=5008;NS=2504;DP=13326;EAS_AF=0.6677;AMR_AF=0.3429;AFR_AF=0.121;EUR_AF=0.167;SAS_AF=0.3517;AA=G|||;VT=SNP
10	92974729	rs10881904	T	G	100	PASS	AC=2069;AF=0.413139;AN=5008;NS=2504;DP=19058;EAS_AF=0.6677;AMR_AF=0.366;AFR_AF=0.4614;EUR_AF=0.1829;SAS_AF=0.3558;AA=G|||;VT=SNP
10	92975033	rs10881905	T	C	100	PASS	AC=2075;AF=0.414337;AN=5008;NS=2504;DP=17111;EAS_AF=0.6687;AMR_AF=0.3674;AFR_AF=0.4622;EUR_AF=0.1839;SAS_AF=0.3579;AA=T|||;VT=SNP
10	92976570	rs6583759	A	C	100	PASS	AC=854;AF=0.170527;AN=5008;NS=2504;DP=17153;EAS_AF=0.005;AMR_AF=0.0605;AFR_AF=0.4902;EUR_AF=0.0557;SAS_AF=0.1053;AA=C|||;VT=SNP
10	92980773	rs73310474	C	T	100	PASS	AC=830;AF=0.165735;AN=5008;NS=2504;DP=8519;EAS_AF=0.373;AMR_AF=0.1455;AFR_AF=0.149;EUR_AF=0.0268;SAS_AF=0.1319;AA=C|||;VT=SNP
10	92982908	rs11186505	G	A	100	PASS	AC=886;AF=0.176917;AN=5008;NS=2504;DP=15256;EAS_AF=0.0734;AMR_AF=0.2507;AFR_AF=0.1634;EUR_AF=0.2952;SAS_AF=0.1278;AA=G|||;VT=SNP
10	92983133	rs11186506	C	T	100	PASS	AC=888;AF=0.177316;AN=5008;NS=2504;DP=17016;EAS_AF=0.0734;AMR_AF=0.2507;AFR_AF=0.1649;EUR_AF=0.2952;SAS_AF=0.1278;AA=C|||;VT=SNP
10	92983831	rs11186507	A	G	100	PASS	AC=545;AF=0.108826;AN=5008;NS=2504;DP=18951;EAS_AF=0.0744;AMR_AF=0.1902;AFR_AF=0.0121;EUR_AF=0.1978;SAS_AF=0.1258;AA=A|||;VT=SNP
10	92989826	rs11186509	G	A	100	PASS	AC=888;AF=0.177316;AN=5008;NS=2504;DP=17990;EAS_AF=0.0734;AMR_AF=0.2507;AFR_AF=0.1641;EUR_AF=0.2952;SAS_AF=0.1288;AA=T|||;VT=SNP
10	92990910	rs11186510	T	C	100	PASS	AC=1879;AF=0.3752;AN=5008;NS=2504;DP=19591;EAS_AF=0.0942;AMR_AF=0.3386;AFR_AF=0.6982;EUR_AF=0.3857;SAS_AF=0.2434;AA=C|||;VT=SNP
10	92995580	rs7098133	A	G	100	PASS	AC=1743;AF=0.348043;AN=5008;NS=2504;DP=18195;EAS_AF=0.0863;AMR_AF=0.3184;AFR_AF=0.5893;EUR_AF=0.3797;SAS_AF=0.2802;AA=G|||;VT=SNP
10	92996070	rs2421473	C	T	100	PASS	AC=826;AF=0.164936;AN=5008;NS=2504;DP=17623;EAS_AF=0.3631;AMR_AF=0.1484;AFR_AF=0.1483;EUR_AF=0.0308;SAS_AF=0.1329;AA=C|||;VT=SNP
10	93000211	rs10881907	G	A	100	PASS	AC=2620;AF=0.523163;AN=5008;NS=2504;DP=17002;EAS_AF=0.4435;AMR_AF=0.4597;AFR_AF=0.8555;EUR_AF=0.3767;SAS_AF=0.3517;AA=g|||;VT=SNP
10	93004839	rs11186517	A	G	100	PASS	AC=831;AF=0.165935;AN=5008;NS=2504;DP=20218;EAS_AF=0.369;AMR_AF=0.147;AFR_AF=0.1483;EUR_AF=0.0308;SAS_AF=0.1329;AA=A|||;VT=SNP
10	93005457	rs2450446	C	T	100	PASS	AC=1489;AF=0.297324;AN=5008;NS=2504;DP=19458;EAS_AF=0.0714;AMR_AF=0.2781;AFR_AF=0.5499;EUR_AF=0.3052;SAS_AF=0.1943;AA=C|||;VT=SNP
10	93007977	rs72815418	G	A	100	PASS	AC=646;AF=0.128994;AN=5008;NS=2504;DP=21039;EAS_AF=0.371;AMR_AF=0.147;AFR_AF=0.0023;EUR_AF=0.0368;SAS_AF=0.1329;AA=G|||;VT=SNP
10	93010383	rs2450444	G	A	100	PASS	AC=1792;AF=0.357827;AN=5008;NS=2504;DP=15600;EAS_AF=0.0704;AMR_AF=0.3228;AFR_AF=0.6967;EUR_AF=0.3608;SAS_AF=0.2178;AA=A|||;VT=SNP
10	93011741	rs2648717	G	C	100	PASS	AC=524;AF=0.104633;AN=5008;NS=2504;DP=16320;EAS_AF=0.0665;AMR_AF=0.1801;AFR_AF=0.0121;EUR_AF=0.1918;SAS_AF=0.1258;AA=G|||;VT=SNP
10	93011770	rs2648718	A	C	100	PASS	AC=872;AF=0.174121;AN=5008;NS=2504;DP=16070;EAS_AF=0.0665;AMR_AF=0.2421;AFR_AF=0.1641;EUR_AF=0.2893;SAS_AF=0.1319;AA=A|||;VT=SNP
10	93012968	rs2936565	G	T	100	PASS	AC=3608;AF=0.720447;AN=5008;NS=2504;DP=20064;EAS_AF=0.5099;AMR_AF=0.6772;AFR_AF=0.9092;EUR_AF=0.7694;SAS_AF=0.6626;AA=T|||;VT=SNP
10	93013045	rs2454532	G	A	100	PASS	AC=2654;AF=0.529952;AN=5008;NS=2504;DP=19928;EAS_AF=0.4415;AMR_AF=0.4798;AFR_AF=0.8578;EUR_AF=0.3956;SAS_AF=0.3517;AA=A|||;VT=SNP
10	93013481	rs10881908	G	A	100	PASS	AC=845;AF=0.16873;AN=5008;NS=2504;DP=18975;EAS_AF=0.37;AMR_AF=0.1571;AFR_AF=0.1483;EUR_AF=0.0368;SAS_AF=0.1329;AA=G|||;VT=SNP
10	93015079	rs2648725	T	A	100	PASS	AC=557;AF=0.111222;AN=5008;NS=2504;DP=20679;EAS_AF=0.0665;AMR_AF=0.1974;AFR_AF=0.0136;EUR_AF=0.2107;SAS_AF=0.1258;AA=T|||;VT=SNP
10	93016725	rs78883416	G	C	100	PASS	AC=850;AF=0.169728;AN=5008;NS=2504;DP=18474;EAS_AF=0.0675;AMR_AF=0.1888;AFR_AF=0.0439;EUR_AF=0.3439;SAS_AF=0.2526;AA=G|||;VT=SNP
10	93018045	rs2254391	A	C	100	PASS	AC=2634;AF=0.525958;AN=5008;NS=2504;DP=20585;EAS_AF=0.4563;AMR_AF=0.4611;AFR_AF=0.8555;EUR_AF=0.3767;SAS_AF=0.3517;AA=c|||;VT=SNP
10	93026996	rs2648721	T	G	100	PASS	AC=911;AF=0.181909;AN=5008;NS=2504;DP=16946;EAS_AF=0.0665;AMR_AF=0.2651;AFR_AF=0.1634;EUR_AF=0.3082;SAS_AF=0.137;AA=T|||;VT=SNP
10	93032943	rs2631681	C	T	100	PASS	AC=1755;AF=0.350439;AN=5008;NS=2504;DP=20002;EAS_AF=0.0704;AMR_AF=0.3069;AFR_AF=0.6967;EUR_AF=0.34;SAS_AF=0.2127;AA=T|||;VT=SNP
10	93033013	rs10881909	A	G	100	PASS	AC=660;AF=0.131789;AN=5008;NS=2504;DP=20338;EAS_AF=0.3859;AMR_AF=0.1455;AFR_AF=0.0023;EUR_AF=0.0368;SAS_AF=0.1329;AA=A|||;VT=SNP
10	93037409	rs2631676	A	G	100	PASS	AC=527;AF=0.105232;AN=5008;NS=2504;DP=18671;EAS_AF=0.0665;AMR_AF=0.1844;AFR_AF=0.0121;EUR_AF=0.1918;SAS_AF=0.1258;AA=A|||;VT=SNP
10	93037610	rs2631677	A	G	100	PASS	AC=874;AF=0.174521;AN=5008;NS=2504;DP=16540;EAS_AF=0.0665;AMR_AF=0.2464;AFR_AF=0.1634;EUR_AF=0.2893;SAS_AF=0.1319;AA=A|||;VT=SNP
10	93038530	rs2450445	G	A	100	PASS	AC=1762;AF=0.351837;AN=5008;NS=2504;DP=19032;EAS_AF=0.0704;AMR_AF=0.3084;AFR_AF=0.6959;EUR_AF=0.34;SAS_AF=0.2198;AA=A|||;VT=SNP
10	93043858	rs13675	T	C	100	PASS	AC=560;AF=0.111821;AN=5008;NS=2504;DP=13819;EAS_AF=0.0665;AMR_AF=0.2017;AFR_AF=0.0136;EUR_AF=0.2107;SAS_AF=0.1258;AA=T|||;VT=SNP
10	93049095	rs2631683	A	T	100	PASS	AC=1666;AF=0.332668;AN=5008;NS=2504;DP=22166;EAS_AF=0.0704;AMR_AF=0.2205;AFR_AF=0.7027;EUR_AF=0.3161;SAS_AF=0.1994;AA=T|||;VT=SNP
10	93049450	rs2648716	A	G	100	PASS	AC=2500;AF=0.499201;AN=5008;NS=2504;DP=23699;EAS_AF=0.4435;AMR_AF=0.3746;AFR_AF=0.8442;EUR_AF=0.3539;SAS_AF=0.3282;AA=G|||;VT=SNP
10	93050333	rs10509625	G	A	100	PASS	AC=836;AF=0.166933;AN=5008;NS=2504;DP=17405;EAS_AF=0.371;AMR_AF=0.1571;AFR_AF=0.1377;EUR_AF=0.0368;SAS_AF=0.137;AA=G|||;VT=SNP
10	93050647	rs2631684	T	A	100	PASS	AC=2070;AF=0.413339;AN=5008;NS=2504;DP=17395;EAS_AF=0.1667;AMR_AF=0.3199;AFR_AF=0.8442;EUR_AF=0.3439;SAS_AF=0.2229;AA=A|||;VT=SNP
10	93050925	rs72815446	T	C	100	PASS	AC=475;AF=0.0948482;AN=5008;NS=2504;DP=19508;EAS_AF=0.2748;AMR_AF=0.085;AFR_AF=0.0008;EUR_AF=0.0318;SAS_AF=0.1084;AA=T|||;VT=SNP
10	93051499	rs2648715	T	C	100	PASS	AC=1776;AF=0.354633;AN=5008;NS=2504;DP=19583;EAS_AF=0.4395;AMR_AF=0.3746;AFR_AF=0.3699;EUR_AF=0.336;SAS_AF=0.2515;AA=T|||;VT=SNP
10	93051744	rs2248920	T	C	100	PASS	AC=817;AF=0.163139;AN=5008;NS=2504;DP=21337;EAS_AF=0.0655;AMR_AF=0.1844;AFR_AF=0.1702;EUR_AF=0.2853;SAS_AF=0.1135;AA=T|||;VT=SNP
10	93051921	rs2421475	G	A	100	PASS	AC=873;AF=0.174321;AN=5008;NS=2504;DP=18931;EAS_AF=0.374;AMR_AF=0.1844;AFR_AF=0.1384;EUR_AF=0.0507;SAS_AF=0.137;AA=G|||;VT=SNP
10	93053063	rs2248787	C	G	100	PASS	AC=1766;AF=0.352636;AN=5008;NS=2504;DP=21469;EAS_AF=0.4405;AMR_AF=0.3746;AFR_AF=0.3691;EUR_AF=0.336;SAS_AF=0.2413;AA=C|||;VT=SNP
10	93053496	rs2631685	A	G	100	PASS	AC=2590;AF=0.517173;AN=5008;NS=2504;DP=20540;EAS_AF=0.4454;AMR_AF=0.4352;AFR_AF=0.8563;EUR_AF=0.3897;SAS_AF=0.3221;AA=G|||;VT=SNP
10	93053537	rs2631686	T	C	100	PASS	AC=2575;AF=0.514177;AN=5008;NS=2504;DP=20661;EAS_AF=0.4444;AMR_AF=0.4323;AFR_AF=0.8472;EUR_AF=0.3897;SAS_AF=0.3221;AA=C|||;VT=SNP
10	93053698	rs2648714	A	G	100	PASS	AC=2576;AF=0.514377;AN=5008;NS=2504;DP=18955;EAS_AF=0.4444;AMR_AF=0.4337;AFR_AF=0.8472;EUR_AF=0.3897;SAS_AF=0.3221;AA=G|||;VT=SNP
10	93054625	rs2248572	C	T	100	PASS	AC=820;AF=0.163738;AN=5008;NS=2504;DP=22537;EAS_AF=0.0665;AMR_AF=0.1844;AFR_AF=0.1778;EUR_AF=0.2853;SAS_AF=0.1053;AA=C|||;VT=SNP
10	93055832	rs2248443	A	G	100	PASS	AC=2529;AF=0.504992;AN=5008;NS=2504;DP=17405;EAS_AF=0.4375;AMR_AF=0.4366;AFR_AF=0.8041;EUR_AF=0.3936;SAS_AF=0.3333;AA=G|||;VT=SNP
10	93056572	rs2648713	G	T	100	PASS	AC=838;AF=0.167332;AN=5008;NS=2504;DP=18481;EAS_AF=0.0665;AMR_AF=0.1888;AFR_AF=0.18;EUR_AF=0.2883;SAS_AF=0.1145;AA=G|||;VT=SNP
10	93058075	rs2245523	A	G	100	PASS	AC=3463;AF=0.691494;AN=5008;NS=2504;DP=16568;EAS_AF=0.498;AMR_AF=0.6326;AFR_AF=0.8676;EUR_AF=0.7684;SAS_AF=0.6155;AA=G|||;VT=SNP
10	93058242	rs2245518	A	C	100	PASS	AC=2846;AF=0.568291;AN=5008;NS=2504;DP=17938;EAS_AF=0.1696;AMR_AF=0.5173;AFR_AF=0.8328;EUR_AF=0.7296;SAS_AF=0.4918;AA=C|||;VT=SNP
10	93059276	rs11595984	T	C	100	PASS	AC=1026;AF=0.204872;AN=5008;NS=2504;DP=18996;EAS_AF=0.0923;AMR_AF=0.1686;AFR_AF=0.146;EUR_AF=0.3211;SAS_AF=0.3067;AA=T|||;VT=SNP
10	93059828	rs10430649	G	A	100	PASS	AC=711;AF=0.141973;AN=5008;NS=2504;DP=21391;EAS_AF=0.3571;AMR_AF=0.1873;AFR_AF=0.0068;EUR_AF=0.0746;SAS_AF=0.1401;AA=G|||;VT=SNP
10	93060218	rs3890159	C	T	100	PASS	AC=1171;AF=0.233826;AN=5008;NS=2504;DP=21747;EAS_AF=0.0813;AMR_AF=0.1844;AFR_AF=0.2602;EUR_AF=0.3211;SAS_AF=0.3006;AA=T|||;VT=SNP
10	93060349	rs2245310	G	A	100	PASS	AC=879;AF=0.175519;AN=5008;NS=2504;DP=17300;EAS_AF=0.0724;AMR_AF=0.1916;AFR_AF=0.1649;EUR_AF=0.3221;SAS_AF=0.1339;AA=G|||;VT=SNP
10	93060457	rs2245251	C	T	100	PASS	AC=2717;AF=0.542532;AN=5008;NS=2504;DP=17192;EAS_AF=0.1528;AMR_AF=0.4294;AFR_AF=0.8737;EUR_AF=0.673;SAS_AF=0.4427;AA=C|||;VT=SNP
10	93061784	rs111805459	T	C	100	PASS	AC=2189;AF=0.437101;AN=5008;NS=2504;DP=20060;EAS_AF=0.1796;AMR_AF=0.3818;AFR_AF=0.4841;EUR_AF=0.665;SAS_AF=0.4438;AA=C|||;VT=SNP
10	93061851	rs147568678	T	C	100	PASS	AC=540;AF=0.107827;AN=5008;NS=2504;DP=19718;EAS_AF=0.0724;AMR_AF=0.134;AFR_AF=0.0144;EUR_AF=0.2326;SAS_AF=0.1237;AA=T|||;VT=SNP
10	93062111	rs2450448	A	T	100	PASS	AC=961;AF=0.191893;AN=5008;NS=2504;DP=20892;EAS_AF=0.0724;AMR_AF=0.1988;AFR_AF=0.2247;EUR_AF=0.3221;SAS_AF=0.1319;AA=g|||;VT=SNP
10	93062304	rs10881910	G	A	100	PASS	AC=724;AF=0.144569;AN=5008;NS=2504;DP=19748;EAS_AF=0.3591;AMR_AF=0.1873;AFR_AF=0.0121;EUR_AF=0.0805;SAS_AF=0.138;AA=g|||;VT=SNP
10	93062756	rs61875646	T	C	100	PASS	AC=1068;AF=0.213259;AN=5008;NS=2504;DP=21815;EAS_AF=0.1091;AMR_AF=0.1729;AFR_AF=0.1437;EUR_AF=0.3429;SAS_AF=0.3098;AA=t|||;VT=SNP
10	93063448	rs61875647	G	A	100	PASS	AC=1140;AF=0.227636;AN=5008;NS=2504;DP=22374;EAS_AF=0.1071;AMR_AF=0.1974;AFR_AF=0.1619;EUR_AF=0.3708;SAS_AF=0.3149;AA=g|||;VT=SNP
10	93064890	rs2936567	A	G	100	PASS	AC=1748;AF=0.349042;AN=5008;NS=2504;DP=19313;EAS_AF=0.0724;AMR_AF=0.2579;AFR_AF=0.761;EUR_AF=0.3529;SAS_AF=0.138;AA=a|||;VT=SNP
10	93065225	rs12770297	C	A	100	PASS	AC=1231;AF=0.245807;AN=5008;NS=2504;DP=19654;EAS_AF=0.0724;AMR_AF=0.2118;AFR_AF=0.4198;EUR_AF=0.3231;SAS_AF=0.1339;AA=g|||;VT=SNP
10	93065397	rs10881911	G	A	100	PASS	AC=1231;AF=0.245807;AN=5008;NS=2504;DP=18295;EAS_AF=0.0724;AMR_AF=0.2118;AFR_AF=0.4198;EUR_AF=0.3231;SAS_AF=0.1339;AA=g|||;VT=SNP
10	93065817	rs7097190	C	T	100	PASS	AC=1162;AF=0.232029;AN=5008;NS=2504;DP=13835;EAS_AF=0.0724;AMR_AF=0.2089;AFR_AF=0.3699;EUR_AF=0.3221;SAS_AF=0.1339;AA=c|||;VT=SNP
10	93065932	rs61875648	G	A	100	PASS	AC=798;AF=0.159345;AN=5008;NS=2504;DP=15252;EAS_AF=0.0804;AMR_AF=0.1513;AFR_AF=0.0734;EUR_AF=0.2843;SAS_AF=0.2342;AA=g|||;VT=SNP
10	93065950	rs7097583	G	A	100	PASS	AC=1232;AF=0.246006;AN=5008;NS=2504;DP=15331;EAS_AF=0.0724;AMR_AF=0.2118;AFR_AF=0.4206;EUR_AF=0.3231;SAS_AF=0.1339;AA=g|||;VT=SNP
10	93065980	rs7097349	A	G	100	PASS	AC=1232;AF=0.246006;AN=5008;NS=2504;DP=15210;EAS_AF=0.0724;AMR_AF=0.2118;AFR_AF=0.4206;EUR_AF=0.3231;SAS_AF=0.1339;AA=a|||;VT=SNP
10	93065997	rs7097354	A	G	100	PASS	AC=1228;AF=0.245208;AN=5008;NS=2504;DP=15105;EAS_AF=0.0724;AMR_AF=0.2118;AFR_AF=0.4175;EUR_AF=0.3231;SAS_AF=0.1339;AA=N|||;VT=SNP
10	93066463	rs10785998	T	C	100	PASS	AC=1231;AF=0.245807;AN=5008;NS=2504;DP=18773;EAS_AF=0.0724;AMR_AF=0.2118;AFR_AF=0.4198;EUR_AF=0.3231;SAS_AF=0.1339;AA=T|||;VT=SNP
10	93066789	rs7068273	G	T	100	PASS	AC=954;AF=0.190495;AN=5008;NS=2504;DP=18994;EAS_AF=0.0724;AMR_AF=0.196;AFR_AF=0.2186;EUR_AF=0.3221;SAS_AF=0.135;AA=G|||;VT=SNP
10	93069948	rs6583763	T	C	100	PASS	AC=1421;AF=0.283746;AN=5008;NS=2504;DP=21054;EAS_AF=0.0873;AMR_AF=0.1744;AFR_AF=0.5121;EUR_AF=0.2575;SAS_AF=0.2822;AA=T|||;VT=SNP
10	93070877	rs2648723	G	A	100	PASS	AC=814;AF=0.16254;AN=5008;NS=2504;DP=13881;EAS_AF=0.0704;AMR_AF=0.1916;AFR_AF=0.118;EUR_AF=0.3201;SAS_AF=0.135;AA=G|||;VT=SNP
10	93070898	rs2648722	A	G	100	PASS	AC=2373;AF=0.473842;AN=5008;NS=2504;DP=12570;EAS_AF=0.1577;AMR_AF=0.3732;AFR_AF=0.7307;EUR_AF=0.5775;SAS_AF=0.4172;AA=A|||;VT=SNP
10	93071154	rs7071917	T	C	100	PASS	AC=1294;AF=0.258387;AN=5008;NS=2504;DP=18468;EAS_AF=0.0873;AMR_AF=0.1671;AFR_AF=0.4198;EUR_AF=0.2575;SAS_AF=0.2822;AA=T|||;VT=SNP
10	93071262	rs2255188	T	C	100	PASS	AC=2372;AF=0.473642;AN=5008;NS=2504;DP=20704;EAS_AF=0.1558;AMR_AF=0.3732;AFR_AF=0.73;EUR_AF=0.5785;SAS_AF=0.4182;AA=C|||;VT=SNP
10	93071637	rs2255092	A	G	100	PASS	AC=2373;AF=0.473842;AN=5008;NS=2504;DP=20777;EAS_AF=0.1567;AMR_AF=0.3732;AFR_AF=0.7307;EUR_AF=0.5775;SAS_AF=0.4182;AA=A|||;VT=SNP
10	93071945	rs2421322	G	A	100	PASS	AC=1283;AF=0.25619;AN=5008;NS=2504;DP=19768;EAS_AF=0.0823;AMR_AF=0.1657;AFR_AF=0.4145;EUR_AF=0.2584;SAS_AF=0.2832;AA=A|||;VT=SNP
10	93072434	rs7101348	C	T	100	PASS	AC=1291;AF=0.257788;AN=5008;NS=2504;DP=18450;EAS_AF=0.0823;AMR_AF=0.1686;AFR_AF=0.4191;EUR_AF=0.2584;SAS_AF=0.2832;AA=C|||;VT=SNP
10	93072653	rs6583764	T	G	100	PASS	AC=1501;AF=0.29972;AN=5008;NS=2504;DP=17593;EAS_AF=0.0823;AMR_AF=0.1787;AFR_AF=0.5726;EUR_AF=0.2584;SAS_AF=0.2832;AA=T|||;VT=SNP
10	93077075	rs10748559	T	C	100	PASS	AC=1710;AF=0.341454;AN=5008;NS=2504;DP=15831;EAS_AF=0.4008;AMR_AF=0.4265;AFR_AF=0.0802;EUR_AF=0.4235;SAS_AF=0.4888;AA=T|||;VT=SNP
10	93093652	rs76991198	G	A	100	PASS	AC=382;AF=0.076278;AN=5008;NS=2504;DP=18201;EAS_AF=0.1508;AMR_AF=0.1758;AFR_AF=0.003;EUR_AF=0.0646;SAS_AF=0.0399;AA=G|||;VT=SNP
10	93109803	rs11186541	T	G	100	PASS	AC=621;AF=0.124002;AN=5008;NS=2504;DP=17384;EAS_AF=0.1349;AMR_AF=0.0432;AFR_AF=0.121;EUR_AF=0.0805;SAS_AF=0.2188;AA=T|||;VT=SNP
10	93112402	rs77581154	T	C	100	PASS	AC=20;AF=0.00399361;AN=5008;NS=2504;DP=17712;EAS_AF=0.002;AMR_AF=0.0072;AFR_AF=0;EUR_AF=0.007;SAS_AF=0.0061;AA=T|||;VT=SNP
10	93113455	rs12251250	A	T	100	PASS	AC=766;AF=0.152955;AN=5008;NS=2504;DP=10902;EAS_AF=0.1022;AMR_AF=0.0548;AFR_AF=0.2549;EUR_AF=0.0855;SAS_AF=0.2065;AA=A|||;VT=SNP
10	93129422	rs116997379	G	A	100	PASS	AC=192;AF=0.0383387;AN=5008;NS=2504;DP=21008;EAS_AF=0.0933;AMR_AF=0.0086;AFR_AF=0.0008;EUR_AF=0.0169;SAS_AF=0.0757;AA=G|||;VT=SNP
10	93144029	rs74150670	G	A	100	PASS	AC=718;AF=0.143371;AN=5008;NS=2504;DP=19448;EAS_AF=0.0843;AMR_AF=0.036;AFR_AF=0.4062;EUR_AF=0.0457;SAS_AF=0.0256;AA=G|||;VT=SNP
10	93145440	rs6583769	A	G	100	PASS	AC=876;AF=0.17492;AN=5008;NS=2504;DP=22938;EAS_AF=0.0893;AMR_AF=0.0663;AFR_AF=0.4531;EUR_AF=0.0726;SAS_AF=0.0695;AA=G|||;VT=SNP
10	93145497	rs6583770	T	C	100	PASS	AC=1163;AF=0.232228;AN=5008;NS=2504;DP=23699;EAS_AF=0.0863;AMR_AF=0.0663;AFR_AF=0.7224;EUR_AF=0.0497;SAS_AF=0.0256;AA=C|||;VT=SNP
10	93149220	rs4586060	G	A	100	PASS	AC=788;AF=0.157348;AN=5008;NS=2504;DP=20727;EAS_AF=0.0843;AMR_AF=0.0432;AFR_AF=0.4554;EUR_AF=0.0457;SAS_AF=0.0256;AA=A|||;VT=SNP
10	93149440	rs113111561	T	G	100	PASS	AC=168;AF=0.0335463;AN=5008;NS=2504;DP=20363;EAS_AF=0.0833;AMR_AF=0.0115;AFR_AF=0.0333;EUR_AF=0.0149;SAS_AF=0.0174;AA=-|||;VT=SNP
10	93151535	rs12241174	T	A	100	PASS	AC=729;AF=0.145567;AN=5008;NS=2504;DP=19074;EAS_AF=0.0863;AMR_AF=0.036;AFR_AF=0.4123;EUR_AF=0.0467;SAS_AF=0.0256;AA=A|||;VT=SNP
10	93152321	rs78345211	G	T	100	PASS	AC=728;AF=0.145367;AN=5008;NS=2504;DP=16161;EAS_AF=0.0843;AMR_AF=0.036;AFR_AF=0.41;EUR_AF=0.0457;SAS_AF=0.0307;AA=T|||;VT=SNP
10	93152951	rs7907154	G	A	100	PASS	AC=873;AF=0.174321;AN=5008;NS=2504;DP=14117;EAS_AF=0.0833;AMR_AF=0.0476;AFR_AF=0.5174;EUR_AF=0.0447;SAS_AF=0.0276;AA=G|||;VT=SNP
10	93153596	rs7910864	C	A	100	PASS	AC=961;AF=0.191893;AN=5008;NS=2504;DP=16315;EAS_AF=0.0833;AMR_AF=0.0519;AFR_AF=0.5809;EUR_AF=0.0447;SAS_AF=0.0286;AA=A|||;VT=SNP
10	93154008	rs7911332	A	G	100	PASS	AC=526;AF=0.105032;AN=5008;NS=2504;DP=20128;EAS_AF=0.0843;AMR_AF=0.0259;AFR_AF=0.2935;EUR_AF=0.0179;SAS_AF=0.0174;AA=A|||;VT=SNP
10	93154633	rs7091647	A	G	100	PASS	AC=978;AF=0.195288;AN=5008;NS=2504;DP=20421;EAS_AF=0.0843;AMR_AF=0.0519;AFR_AF=0.5877;EUR_AF=0.0467;SAS_AF=0.0337;AA=A|||;VT=SNP
10	93155754	rs7905307	T	A	100	PASS	AC=974;AF=0.194489;AN=5008;NS=2504;DP=18425;EAS_AF=0.0853;AMR_AF=0.0519;AFR_AF=0.5877;EUR_AF=0.0467;SAS_AF=0.0286;AA=A|||;VT=SNP
10	93156032	rs7920500	G	C	100	PASS	AC=974;AF=0.194489;AN=5008;NS=2504;DP=19398;EAS_AF=0.0853;AMR_AF=0.0519;AFR_AF=0.5877;EUR_AF=0.0467;SAS_AF=0.0286;AA=G|||;VT=SNP
10	93156287	rs12242238	G	A	100	PASS	AC=964;AF=0.192492;AN=5008;NS=2504;DP=21334;EAS_AF=0.0853;AMR_AF=0.0519;AFR_AF=0.5802;EUR_AF=0.0467;SAS_AF=0.0286;AA=G|||;VT=SNP
10	93156728	rs7893331	G	C	100	PASS	AC=976;AF=0.194888;AN=5008;NS=2504;DP=19862;EAS_AF=0.0853;AMR_AF=0.0519;AFR_AF=0.5893;EUR_AF=0.0467;SAS_AF=0.0286;AA=G|||;VT=SNP
10	93157342	rs7893826	A	G	100	PASS	AC=917;AF=0.183107;AN=5008;NS=2504;DP=16362;EAS_AF=0.0853;AMR_AF=0.0504;AFR_AF=0.5416;EUR_AF=0.0467;SAS_AF=0.0337;AA=A|||;VT=SNP
10	93159077	rs57996677	C	G	100	PASS	AC=401;AF=0.0800719;AN=5008;NS=2504;DP=16401;EAS_AF=0.0833;AMR_AF=0.0231;AFR_AF=0.1982;EUR_AF=0.0169;SAS_AF=0.0225;AA=C|||;VT=SNP
10	93159181	rs7077715	A	C	100	PASS	AC=982;AF=0.196086;AN=5008;NS=2504;DP=16673;EAS_AF=0.0853;AMR_AF=0.0533;AFR_AF=0.5893;EUR_AF=0.0467;SAS_AF=0.0337;AA=C|||;VT=SNP
10	93159689	rs7906515	G	T	100	PASS	AC=981;AF=0.195887;AN=5008;NS=2504;DP=21027;EAS_AF=0.0853;AMR_AF=0.0519;AFR_AF=0.5893;EUR_AF=0.0467;SAS_AF=0.0337;AA=G|||;VT=SNP
10	93160508	rs75210077	C	T	100	PASS	AC=169;AF=0.033746;AN=5008;NS=2504;DP=16139;EAS_AF=0.0833;AMR_AF=0.0115;AFR_AF=0.0333;EUR_AF=0.0159;SAS_AF=0.0174;AA=C|||;VT=SNP
10	93161740	rs7901120	A	G	100	PASS	AC=978;AF=0.195288;AN=5008;NS=2504;DP=18815;EAS_AF=0.0853;AMR_AF=0.0519;AFR_AF=0.5908;EUR_AF=0.0467;SAS_AF=0.0286;AA=G|||;VT=SNP
10	93162301	rs7901904	A	G	100	PASS	AC=417;AF=0.0832668;AN=5008;NS=2504;DP=13534;EAS_AF=0.0823;AMR_AF=0.0259;AFR_AF=0.2141;EUR_AF=0.0159;SAS_AF=0.0174;AA=A|||;VT=SNP
10	93163929	rs12247672	G	A	100	PASS	AC=972;AF=0.194089;AN=5008;NS=2504;DP=19418;EAS_AF=0.0833;AMR_AF=0.0533;AFR_AF=0.587;EUR_AF=0.0467;SAS_AF=0.0286;AA=G|||;VT=SNP
10	93165372	rs7915331	A	T	100	PASS	AC=987;AF=0.197085;AN=5008;NS=2504;DP=18747;EAS_AF=0.0853;AMR_AF=0.0519;AFR_AF=0.5976;EUR_AF=0.0467;SAS_AF=0.0286;AA=A|||;VT=SNP
10	93166098	rs17106645	G	A	100	PASS	AC=986;AF=0.196885;AN=5008;NS=2504;DP=20398;EAS_AF=0.0833;AMR_AF=0.0519;AFR_AF=0.5991;EUR_AF=0.0457;SAS_AF=0.0286;AA=A|||;VT=SNP
10	93166203	rs73316210	T	C	100	PASS	AC=527;AF=0.105232;AN=5008;NS=2504;DP=18257;EAS_AF=0.0853;AMR_AF=0.0259;AFR_AF=0.2935;EUR_AF=0.0179;SAS_AF=0.0174;AA=T|||;VT=SNP
10	93167508	rs11186558	G	A	100	PASS	AC=988;AF=0.197284;AN=5008;NS=2504;DP=18201;EAS_AF=0.0853;AMR_AF=0.0519;AFR_AF=0.5991;EUR_AF=0.0457;SAS_AF=0.0286;AA=G|||;VT=SNP
10	93168270	rs60640820	A	G	100	PASS	AC=989;AF=0.197484;AN=5008;NS=2504;DP=18163;EAS_AF=0.0853;AMR_AF=0.0519;AFR_AF=0.5991;EUR_AF=0.0467;SAS_AF=0.0286;AA=G|||;VT=SNP
10	93168279	rs57033814	C	T	100	PASS	AC=968;AF=0.193291;AN=5008;NS=2504;DP=18143;EAS_AF=0.0853;AMR_AF=0.0504;AFR_AF=0.584;EUR_AF=0.0467;SAS_AF=0.0286;AA=T|||;VT=SNP
10	93169949	rs7081363	G	A	100	PASS	AC=1024;AF=0.204473;AN=5008;NS=2504;DP=7361;EAS_AF=0.0853;AMR_AF=0.0562;AFR_AF=0.6203;EUR_AF=0.0477;SAS_AF=0.0317;AA=G|||;VT=SNP
10	93170012	rs145070400	C	A	100	PASS	AC=526;AF=0.105032;AN=5008;NS=2504;DP=5182;EAS_AF=0.0853;AMR_AF=0.0259;AFR_AF=0.2912;EUR_AF=0.0179;SAS_AF=0.0194;AA=C|||;VT=SNP
10	93170767	rs11186560	C	T	100	PASS	AC=1089;AF=0.217452;AN=5008;NS=2504;DP=16937;EAS_AF=0.0843;AMR_AF=0.0576;AFR_AF=0.6694;EUR_AF=0.0487;SAS_AF=0.0307;AA=C|||;VT=SNP
10	93172387	rs190273384	T	A	100	PASS	AC=142;AF=0.0283546;AN=5008;NS=2504;DP=13570;EAS_AF=0.005;AMR_AF=0.0317;AFR_AF=0.0083;EUR_AF=0.0547;SAS_AF=0.0501;AA=T|||;VT=SNP
10	93175389	rs7904917	C	T	100	PASS	AC=1088;AF=0.217252;AN=5008;NS=2504;DP=17081;EAS_AF=0.0843;AMR_AF=0.0576;AFR_AF=0.6694;EUR_AF=0.0477;SAS_AF=0.0307;AA=c|||;VT=SNP
10	93175953	rs73316216	C	T	100	PASS	AC=1089;AF=0.217452;AN=5008;NS=2504;DP=19260;EAS_AF=0.0843;AMR_AF=0.0576;AFR_AF=0.6694;EUR_AF=0.0477;SAS_AF=0.0317;AA=T|||;VT=SNP
10	93177227	rs7898769	T	A	100	PASS	AC=1088;AF=0.217252;AN=5008;NS=2504;DP=16205;EAS_AF=0.0843;AMR_AF=0.0576;AFR_AF=0.6694;EUR_AF=0.0477;SAS_AF=0.0307;AA=A|||;VT=SNP
10	93177933	rs12218668	A	G	100	PASS	AC=2128;AF=0.42492;AN=5008;NS=2504;DP=15765;EAS_AF=0.6161;AMR_AF=0.5086;AFR_AF=0.0893;EUR_AF=0.499;SAS_AF=0.546;AA=a|||;VT=SNP
10	93178435	rs57281864	C	A	100	PASS	AC=1089;AF=0.217452;AN=5008;NS=2504;DP=16403;EAS_AF=0.0843;AMR_AF=0.0576;AFR_AF=0.6702;EUR_AF=0.0477;SAS_AF=0.0307;AA=A|||;VT=SNP
10	93178437	rs61346715	A	G	100	PASS	AC=524;AF=0.104633;AN=5008;NS=2504;DP=16368;EAS_AF=0.0853;AMR_AF=0.0259;AFR_AF=0.2905;EUR_AF=0.0169;SAS_AF=0.0194;AA=A|||;VT=SNP
10	93179079	rs12253137	A	G	100	PASS	AC=1089;AF=0.217452;AN=5008;NS=2504;DP=16199;EAS_AF=0.0843;AMR_AF=0.0576;AFR_AF=0.6694;EUR_AF=0.0477;SAS_AF=0.0317;AA=G|||;VT=SNP
10	93179177	rs12268013	G	A	100	PASS	AC=1088;AF=0.217252;AN=5008;NS=2504;DP=14164;EAS_AF=0.0843;AMR_AF=0.0576;AFR_AF=0.6694;EUR_AF=0.0477;SAS_AF=0.0307;AA=A|||;VT=SNP
10	93180205	rs12240706	G	C	100	PASS	AC=520;AF=0.103834;AN=5008;NS=2504;DP=12788;EAS_AF=0.0843;AMR_AF=0.0259;AFR_AF=0.2882;EUR_AF=0.0169;SAS_AF=0.0194;AA=G|||;VT=SNP
10	93180223	rs9651433	A	G	100	PASS	AC=1088;AF=0.217252;AN=5008;NS=2504;DP=12824;EAS_AF=0.0843;AMR_AF=0.0576;AFR_AF=0.6694;EUR_AF=0.0477;SAS_AF=0.0307;AA=A|||;VT=SNP
10	93181160	rs7916523	T	G	100	PASS	AC=1088;AF=0.217252;AN=5008;NS=2504;DP=17529;EAS_AF=0.0843;AMR_AF=0.0576;AFR_AF=0.6694;EUR_AF=0.0477;SAS_AF=0.0307;AA=g|||;VT=SNP
10	93181359	rs12242821	G	A	100	PASS	AC=534;AF=0.106629;AN=5008;NS=2504;DP=17671;EAS_AF=0.0843;AMR_AF=0.0259;AFR_AF=0.2988;EUR_AF=0.0169;SAS_AF=0.0194;AA=G|||;VT=SNP
10	93183458	rs11186565	C	T	100	PASS	AC=1088;AF=0.217252;AN=5008;NS=2504;DP=15940;EAS_AF=0.0843;AMR_AF=0.0576;AFR_AF=0.6694;EUR_AF=0.0477;SAS_AF=0.0307;AA=T|||;VT=SNP
10	93186262	rs12249854	T	A	100	PASS	AC=1090;AF=0.217652;AN=5008;NS=2504;DP=17563;EAS_AF=0.0843;AMR_AF=0.0591;AFR_AF=0.6694;EUR_AF=0.0477;SAS_AF=0.0317;AA=A|||;VT=SNP
10	93186394	rs17106657	T	G	100	PASS	AC=1090;AF=0.217652;AN=5008;NS=2504;DP=16484;EAS_AF=0.0843;AMR_AF=0.0576;AFR_AF=0.6694;EUR_AF=0.0487;SAS_AF=0.0317;AA=g|||;VT=SNP
10	93188160	rs4537675	G	A	100	PASS	AC=917;AF=0.183107;AN=5008;NS=2504;DP=18713;EAS_AF=0.0595;AMR_AF=0.0476;AFR_AF=0.5719;EUR_AF=0.0447;SAS_AF=0.0235;AA=A|||;VT=SNP
10	93190526	rs7919797	C	G	100	PASS	AC=1083;AF=0.216254;AN=5008;NS=2504;DP=20026;EAS_AF=0.0843;AMR_AF=0.0576;AFR_AF=0.6657;EUR_AF=0.0477;SAS_AF=0.0307;AA=G|||;VT=SNP
10	93190591	rs4415665	G	A	100	PASS	AC=1070;AF=0.213658;AN=5008;NS=2504;DP=19701;EAS_AF=0.0853;AMR_AF=0.0548;AFR_AF=0.6573;EUR_AF=0.0467;SAS_AF=0.0307;AA=G|||;VT=SNP
10	93191445	rs7906306	T	C	100	PASS	AC=1088;AF=0.217252;AN=5008;NS=2504;DP=17602;EAS_AF=0.0843;AMR_AF=0.0576;AFR_AF=0.6694;EUR_AF=0.0477;SAS_AF=0.0307;AA=T|||;VT=SNP
10	93192056	rs7077014	G	C	100	PASS	AC=1088;AF=0.217252;AN=5008;NS=2504;DP=19045;EAS_AF=0.0843;AMR_AF=0.0576;AFR_AF=0.6694;EUR_AF=0.0477;SAS_AF=0.0307;AA=C|||;VT=SNP
10	93192176	rs7076784	A	G	100	PASS	AC=1088;AF=0.217252;AN=5008;NS=2504;DP=19232;EAS_AF=0.0843;AMR_AF=0.0576;AFR_AF=0.6694;EUR_AF=0.0477;SAS_AF=0.0307;AA=G|||;VT=SNP
10	93192583	rs7342052	A	G	100	PASS	AC=1090;AF=0.217652;AN=5008;NS=2504;DP=19034;EAS_AF=0.0863;AMR_AF=0.0591;AFR_AF=0.6687;EUR_AF=0.0477;SAS_AF=0.0307;AA=G|||;VT=SNP
10	93193736	rs7910115	G	A	100	PASS	AC=534;AF=0.106629;AN=5008;NS=2504;DP=17999;EAS_AF=0.0843;AMR_AF=0.0259;AFR_AF=0.2988;EUR_AF=0.0169;SAS_AF=0.0194;AA=G|||;VT=SNP
10	93194730	rs13376868	G	A	100	PASS	AC=1088;AF=0.217252;AN=5008;NS=2504;DP=17533;EAS_AF=0.0843;AMR_AF=0.0576;AFR_AF=0.6694;EUR_AF=0.0477;SAS_AF=0.0307;AA=G|||;VT=SNP
10	93196083	rs11186570	G	A	100	PASS	AC=1089;AF=0.217452;AN=5008;NS=2504;DP=19423;EAS_AF=0.0843;AMR_AF=0.0576;AFR_AF=0.6702;EUR_AF=0.0477;SAS_AF=0.0307;AA=G|||;VT=SNP
10	93196926	rs7908769	T	C	100	PASS	AC=1088;AF=0.217252;AN=5008;NS=2504;DP=19457;EAS_AF=0.0843;AMR_AF=0.0576;AFR_AF=0.6694;EUR_AF=0.0477;SAS_AF=0.0307;AA=C|||;VT=SNP
10	93197920	rs9804186	A	G	100	PASS	AC=1088;AF=0.217252;AN=5008;NS=2504;DP=20151;EAS_AF=0.0843;AMR_AF=0.0576;AFR_AF=0.6694;EUR_AF=0.0477;SAS_AF=0.0307;AA=A|||;VT=SNP
10	93198071	rs9804311	C	T	100	PASS	AC=1094;AF=0.21845;AN=5008;NS=2504;DP=22389;EAS_AF=0.0843;AMR_AF=0.0605;AFR_AF=0.6725;EUR_AF=0.0477;SAS_AF=0.0307;AA=T|||;VT=SNP
10	93198642	rs113933491	G	A	100	PASS	AC=1088;AF=0.217252;AN=5008;NS=2504;DP=22096;EAS_AF=0.0843;AMR_AF=0.0576;AFR_AF=0.6694;EUR_AF=0.0477;SAS_AF=0.0307;AA=A|||;VT=SNP
10	93198974	rs115358812	C	G	100	PASS	AC=1088;AF=0.217252;AN=5008;NS=2504;DP=19607;EAS_AF=0.0843;AMR_AF=0.0576;AFR_AF=0.6694;EUR_AF=0.0477;SAS_AF=0.0307;AA=G|||;VT=SNP
10	93198984	rs76070020	T	C	100	PASS	AC=432;AF=0.086262;AN=5008;NS=2504;DP=19607;EAS_AF=0.0843;AMR_AF=0.0245;AFR_AF=0.2231;EUR_AF=0.0159;SAS_AF=0.0194;AA=T|||;VT=SNP
10	93200109	rs55718133	C	T	100	PASS	AC=1088;AF=0.217252;AN=5008;NS=2504;DP=19141;EAS_AF=0.0843;AMR_AF=0.0576;AFR_AF=0.6694;EUR_AF=0.0477;SAS_AF=0.0307;AA=C|||;VT=SNP
10	93204436	rs9943307	A	G	100	PASS	AC=1088;AF=0.217252;AN=5008;NS=2504;DP=18852;EAS_AF=0.0843;AMR_AF=0.0576;AFR_AF=0.6694;EUR_AF=0.0477;SAS_AF=0.0307;AA=g|||;VT=SNP
10	93205375	rs11186572	C	T	100	PASS	AC=488;AF=0.0974441;AN=5008;NS=2504;DP=14495;EAS_AF=0.1607;AMR_AF=0.1744;AFR_AF=0.0061;EUR_AF=0.1322;SAS_AF=0.0654;AA=c|||;VT=SNP
10	93208933	rs56097320	A	G	100	PASS	AC=1088;AF=0.217252;AN=5008;NS=2504;DP=19214;EAS_AF=0.0843;AMR_AF=0.0576;AFR_AF=0.6694;EUR_AF=0.0477;SAS_AF=0.0307;AA=A|||;VT=SNP
10	93209518	rs12269643	G	A	100	PASS	AC=711;AF=0.141973;AN=5008;NS=2504;DP=20179;EAS_AF=0.0843;AMR_AF=0.0346;AFR_AF=0.4168;EUR_AF=0.0258;SAS_AF=0.0256;AA=G|||;VT=SNP
10	93209834	rs112254665	C	G	100	PASS	AC=1088;AF=0.217252;AN=5008;NS=2504;DP=20364;EAS_AF=0.0843;AMR_AF=0.0576;AFR_AF=0.6694;EUR_AF=0.0477;SAS_AF=0.0307;AA=C|||;VT=SNP
10	93209913	rs113791759	A	G	100	PASS	AC=1088;AF=0.217252;AN=5008;NS=2504;DP=19852;EAS_AF=0.0843;AMR_AF=0.0576;AFR_AF=0.6694;EUR_AF=0.0477;SAS_AF=0.0307;AA=G|||;VT=SNP
10	93210403	rs111866072	C	T	100	PASS	AC=711;AF=0.141973;AN=5008;NS=2504;DP=20010;EAS_AF=0.0843;AMR_AF=0.0346;AFR_AF=0.4168;EUR_AF=0.0258;SAS_AF=0.0256;AA=C|||;VT=SNP
10	93210725	rs12242257	C	A	100	PASS	AC=432;AF=0.086262;AN=5008;NS=2504;DP=22146;EAS_AF=0.0843;AMR_AF=0.0245;AFR_AF=0.2231;EUR_AF=0.0159;SAS_AF=0.0194;AA=C|||;VT=SNP
10	93212246	rs12263089	C	T	100	PASS	AC=1090;AF=0.217652;AN=5008;NS=2504;DP=18887;EAS_AF=0.0843;AMR_AF=0.0576;AFR_AF=0.6687;EUR_AF=0.0477;SAS_AF=0.0337;AA=G|||;VT=SNP
10	93212975	rs11186573	G	C	100	PASS	AC=1088;AF=0.217252;AN=5008;NS=2504;DP=18154;EAS_AF=0.0843;AMR_AF=0.0576;AFR_AF=0.6694;EUR_AF=0.0477;SAS_AF=0.0307;AA=G|||;VT=SNP
10	93214468	rs11492696	G	T	100	PASS	AC=487;AF=0.0972444;AN=5008;NS=2504;DP=15519;EAS_AF=0.1607;AMR_AF=0.1729;AFR_AF=0.0061;EUR_AF=0.1322;SAS_AF=0.0654;AA=G|||;VT=SNP
10	93214762	rs12247442	T	C	100	PASS	AC=1088;AF=0.217252;AN=5008;NS=2504;DP=22745;EAS_AF=0.0843;AMR_AF=0.0576;AFR_AF=0.6694;EUR_AF=0.0477;SAS_AF=0.0307;AA=T|||;VT=SNP
10	93217057	rs6583775	T	C	100	PASS	AC=1088;AF=0.217252;AN=5008;NS=2504;DP=16244;EAS_AF=0.0843;AMR_AF=0.0576;AFR_AF=0.6694;EUR_AF=0.0477;SAS_AF=0.0307;AA=C|||;VT=SNP
10	93217601	rs11186574	A	G	100	PASS	AC=433;AF=0.0864617;AN=5008;NS=2504;DP=16814;EAS_AF=0.0843;AMR_AF=0.0245;AFR_AF=0.2239;EUR_AF=0.0159;SAS_AF=0.0194;AA=A|||;VT=SNP
10	93219246	rs6583776	C	T	100	PASS	AC=1088;AF=0.217252;AN=5008;NS=2504;DP=18257;EAS_AF=0.0843;AMR_AF=0.0576;AFR_AF=0.6694;EUR_AF=0.0477;SAS_AF=0.0307;AA=C|||;VT=SNP
10	93220104	rs11186575	C	T	100	PASS	AC=539;AF=0.107628;AN=5008;NS=2504;DP=17519;EAS_AF=0.0833;AMR_AF=0.0274;AFR_AF=0.2995;EUR_AF=0.0169;SAS_AF=0.0235;AA=C|||;VT=SNP
10	93221077	rs7920604	G	A	100	PASS	AC=1093;AF=0.218251;AN=5008;NS=2504;DP=13066;EAS_AF=0.0853;AMR_AF=0.0605;AFR_AF=0.6702;EUR_AF=0.0487;SAS_AF=0.0307;AA=A|||;VT=SNP;EX_TARGET
10	93221600	rs2421517	C	A	100	PASS	AC=711;AF=0.141973;AN=5008;NS=2504;DP=13993;EAS_AF=0.0843;AMR_AF=0.0346;AFR_AF=0.4168;EUR_AF=0.0258;SAS_AF=0.0256;AA=C|||;VT=SNP
10	93222825	rs61579794	C	A	100	PASS	AC=438;AF=0.0874601;AN=5008;NS=2504;DP=14316;EAS_AF=0.0843;AMR_AF=0.0245;AFR_AF=0.2277;EUR_AF=0.0159;SAS_AF=0.0194;AA=c|||;VT=SNP
10	93225721	rs12266112	A	G	100	PASS	AC=521;AF=0.104034;AN=5008;NS=2504;DP=17670;EAS_AF=0.0843;AMR_AF=0.0245;AFR_AF=0.2897;EUR_AF=0.0169;SAS_AF=0.0194;AA=A|||;VT=SNP
10	93226550	rs73316246	A	G	100	PASS	AC=534;AF=0.106629;AN=5008;NS=2504;DP=21032;EAS_AF=0.0843;AMR_AF=0.0259;AFR_AF=0.2988;EUR_AF=0.0169;SAS_AF=0.0194;AA=A|||;VT=SNP
10	93228622	rs7075424	A	G	100	PASS	AC=1088;AF=0.217252;AN=5008;NS=2504;DP=15694;EAS_AF=0.0843;AMR_AF=0.0576;AFR_AF=0.6694;EUR_AF=0.0477;SAS_AF=0.0307;AA=G|||;VT=SNP
10	93231297	rs13376715	T	A	100	PASS	AC=711;AF=0.141973;AN=5008;NS=2504;DP=20896;EAS_AF=0.0843;AMR_AF=0.0346;AFR_AF=0.4168;EUR_AF=0.0258;SAS_AF=0.0256;AA=A|||;VT=SNP
10	93231393	rs7895666	T	C	100	PASS	AC=1088;AF=0.217252;AN=5008;NS=2504;DP=20512;EAS_AF=0.0843;AMR_AF=0.0576;AFR_AF=0.6694;EUR_AF=0.0477;SAS_AF=0.0307;AA=T|||;VT=SNP
10	93235862	rs78002787	G	A	100	PASS	AC=394;AF=0.0786741;AN=5008;NS=2504;DP=22913;EAS_AF=0.0813;AMR_AF=0.0245;AFR_AF=0.1967;EUR_AF=0.0159;SAS_AF=0.0194;AA=G|||;VT=SNP
10	93235872	rs57159565	T	C	100	PASS	AC=521;AF=0.104034;AN=5008;NS=2504;DP=22642;EAS_AF=0.0843;AMR_AF=0.0245;AFR_AF=0.2897;EUR_AF=0.0169;SAS_AF=0.0194;AA=T|||;VT=SNP
10	93235999	rs7908457	A	G	100	PASS	AC=1089;AF=0.217452;AN=5008;NS=2504;DP=22299;EAS_AF=0.0843;AMR_AF=0.0576;AFR_AF=0.6702;EUR_AF=0.0477;SAS_AF=0.0307;AA=G|||;VT=SNP
10	93236263	rs7894248	T	C	100	PASS	AC=1089;AF=0.217452;AN=5008;NS=2504;DP=20052;EAS_AF=0.0843;AMR_AF=0.0576;AFR_AF=0.6702;EUR_AF=0.0477;SAS_AF=0.0307;AA=C|||;VT=SNP
10	93240166	rs4376822	A	G	100	PASS	AC=913;AF=0.182308;AN=5008;NS=2504;DP=17998;EAS_AF=0.0843;AMR_AF=0.049;AFR_AF=0.5522;EUR_AF=0.0398;SAS_AF=0.0245;AA=A|||;VT=SNP
10	93240704	rs7898845	A	T	100	PASS	AC=1089;AF=0.217452;AN=5008;NS=2504;DP=17149;EAS_AF=0.0843;AMR_AF=0.0576;AFR_AF=0.6702;EUR_AF=0.0477;SAS_AF=0.0307;AA=A|||;VT=SNP
10	93241445	rs12242663	C	T	100	PASS	AC=711;AF=0.141973;AN=5008;NS=2504;DP=14638;EAS_AF=0.0843;AMR_AF=0.0346;AFR_AF=0.4168;EUR_AF=0.0258;SAS_AF=0.0256;AA=C|||;VT=SNP
10	93241823	rs11186580	T	C	100	PASS	AC=1091;AF=0.217851;AN=5008;NS=2504;DP=15713;EAS_AF=0.0843;AMR_AF=0.0576;AFR_AF=0.6717;EUR_AF=0.0477;SAS_AF=0.0307;AA=T|||;VT=SNP
10	93242186	rs7072087	T	G	100	PASS	AC=1089;AF=0.217452;AN=5008;NS=2504;DP=17349;EAS_AF=0.0843;AMR_AF=0.0576;AFR_AF=0.6702;EUR_AF=0.0477;SAS_AF=0.0307;AA=G|||;VT=SNP
10	93245608	rs7914133	T	C	100	PASS	AC=1090;AF=0.217652;AN=5008;NS=2504;DP=17533;EAS_AF=0.0843;AMR_AF=0.0576;AFR_AF=0.6702;EUR_AF=0.0487;SAS_AF=0.0307;AA=C|||;VT=SNP
10	93246072	rs7914794	T	C	100	PASS	AC=1090;AF=0.217652;AN=5008;NS=2504;DP=19037;EAS_AF=0.0843;AMR_AF=0.0576;AFR_AF=0.6702;EUR_AF=0.0487;SAS_AF=0.0307;AA=C|||;VT=SNP
10	93246147	rs1329652	G	A	100	PASS	AC=1090;AF=0.217652;AN=5008;NS=2504;DP=19942;EAS_AF=0.0843;AMR_AF=0.0576;AFR_AF=0.6702;EUR_AF=0.0487;SAS_AF=0.0307;AA=A|||;VT=SNP
10	93246675	rs11186584	A	G	100	PASS	AC=1091;AF=0.217851;AN=5008;NS=2504;DP=17095;EAS_AF=0.0843;AMR_AF=0.0576;AFR_AF=0.6702;EUR_AF=0.0487;SAS_AF=0.0317;AA=A|||;VT=SNP
10	93248389	rs2068866	A	G	100	PASS	AC=882;AF=0.176118;AN=5008;NS=2504;DP=18587;EAS_AF=0.0813;AMR_AF=0.049;AFR_AF=0.531;EUR_AF=0.0398;SAS_AF=0.0245;AA=A|||;VT=SNP
10	93251468	rs7900774	G	A	100	PASS	AC=1031;AF=0.205871;AN=5008;NS=2504;DP=16129;EAS_AF=0.245;AMR_AF=0.2867;AFR_AF=0.0635;EUR_AF=0.2197;SAS_AF=0.2863;AA=G|||;VT=SNP
10	93253553	rs7085276	A	T	100	PASS	AC=943;AF=0.188299;AN=5008;NS=2504;DP=13924;EAS_AF=0.0833;AMR_AF=0.049;AFR_AF=0.5726;EUR_AF=0.0437;SAS_AF=0.0245;AA=a|||;VT=SNP
10	93253784	rs11186585	A	G	100	PASS	AC=1045;AF=0.208666;AN=5008;NS=2504;DP=13902;EAS_AF=0.0843;AMR_AF=0.0576;AFR_AF=0.6362;EUR_AF=0.0487;SAS_AF=0.0307;AA=A|||;VT=SNP
10	93254561	rs11186586	A	G	100	PASS	AC=1092;AF=0.218051;AN=5008;NS=2504;DP=17315;EAS_AF=0.0843;AMR_AF=0.0576;AFR_AF=0.6717;EUR_AF=0.0487;SAS_AF=0.0307;AA=A|||;VT=SNP
10	93255156	rs6583777	T	C	100	PASS	AC=1091;AF=0.217851;AN=5008;NS=2504;DP=16114;EAS_AF=0.0843;AMR_AF=0.0576;AFR_AF=0.671;EUR_AF=0.0487;SAS_AF=0.0307;AA=T|||;VT=SNP
10	93257155	rs7100516	C	A	100	PASS	AC=395;AF=0.0788738;AN=5008;NS=2504;DP=13049;EAS_AF=0.0813;AMR_AF=0.0245;AFR_AF=0.1974;EUR_AF=0.0159;SAS_AF=0.0194;AA=c|||;VT=SNP
10	93259265	rs57988119	G	C	100	PASS	AC=1088;AF=0.217252;AN=5008;NS=2504;DP=17941;EAS_AF=0.0843;AMR_AF=0.0576;AFR_AF=0.6687;EUR_AF=0.0487;SAS_AF=0.0307;AA=G|||;VT=SNP
10	93260076	rs73316284	G	A	100	PASS	AC=392;AF=0.0782748;AN=5008;NS=2504;DP=18909;EAS_AF=0.0813;AMR_AF=0.0245;AFR_AF=0.1952;EUR_AF=0.0159;SAS_AF=0.0194;AA=G|||;VT=SNP
10	93260802	rs1360187	A	G	100	PASS	AC=1092;AF=0.218051;AN=5008;NS=2504;DP=14424;EAS_AF=0.0843;AMR_AF=0.0576;AFR_AF=0.6717;EUR_AF=0.0487;SAS_AF=0.0307;AA=A|||;VT=SNP
10	93263385	rs59758370	C	T	100	PASS	AC=521;AF=0.104034;AN=5008;NS=2504;DP=18774;EAS_AF=0.0833;AMR_AF=0.0245;AFR_AF=0.2905;EUR_AF=0.0169;SAS_AF=0.0194;AA=C|||;VT=SNP
10	93263705	rs111583851	G	A	100	PASS	AC=532;AF=0.10623;AN=5008;NS=2504;DP=18836;EAS_AF=0.0833;AMR_AF=0.0259;AFR_AF=0.2973;EUR_AF=0.0169;SAS_AF=0.0204;AA=G|||;VT=SNP
10	93269449	rs7075344	A	G	100	PASS	AC=1025;AF=0.204673;AN=5008;NS=2504;DP=21127;EAS_AF=0.0843;AMR_AF=0.0548;AFR_AF=0.6233;EUR_AF=0.0477;SAS_AF=0.0307;AA=G|||;VT=SNP
10	93269972	rs7478184	T	C	100	PASS	AC=1094;AF=0.21845;AN=5008;NS=2504;DP=19124;EAS_AF=0.0843;AMR_AF=0.0576;AFR_AF=0.6732;EUR_AF=0.0487;SAS_AF=0.0307;AA=C|||;VT=SNP
10	93271707	rs7920553	C	T	100	PASS	AC=707;AF=0.141174;AN=5008;NS=2504;DP=21163;EAS_AF=0.0833;AMR_AF=0.0346;AFR_AF=0.4145;EUR_AF=0.0258;SAS_AF=0.0256;AA=T|||;VT=SNP
10	93271982	rs12245101	T	A	100	PASS	AC=390;AF=0.0778754;AN=5008;NS=2504;DP=18430;EAS_AF=0.0813;AMR_AF=0.0245;AFR_AF=0.1936;EUR_AF=0.0159;SAS_AF=0.0194;AA=T|||;VT=SNP;EX_TARGET
10	93273792	rs11186596	T	G	100	PASS	AC=1027;AF=0.205072;AN=5008;NS=2504;DP=18994;EAS_AF=0.0863;AMR_AF=0.0548;AFR_AF=0.6233;EUR_AF=0.0477;SAS_AF=0.0307;AA=T|||;VT=SNP
10	93274371	rs11186597	A	G	100	PASS	AC=1093;AF=0.218251;AN=5008;NS=2504;DP=14693;EAS_AF=0.0853;AMR_AF=0.0576;AFR_AF=0.6725;EUR_AF=0.0477;SAS_AF=0.0307;AA=a|||;VT=SNP
10	93275350	rs12258439	A	T	100	PASS	AC=539;AF=0.107628;AN=5008;NS=2504;DP=18508;EAS_AF=0.0853;AMR_AF=0.0259;AFR_AF=0.3018;EUR_AF=0.0169;SAS_AF=0.0194;AA=A|||;VT=SNP
10	93276500	rs12262057	A	G	100	PASS	AC=396;AF=0.0790735;AN=5008;NS=2504;DP=16856;EAS_AF=0.0833;AMR_AF=0.0245;AFR_AF=0.1967;EUR_AF=0.0159;SAS_AF=0.0194;AA=A|||;VT=SNP
10	93279204	rs12259834	T	C	100	PASS	AC=1034;AF=0.20647;AN=5008;NS=2504;DP=19533;EAS_AF=0.0853;AMR_AF=0.0562;AFR_AF=0.6286;EUR_AF=0.0477;SAS_AF=0.0307;AA=C|||;VT=SNP
10	93280641	rs4933658	A	T	100	PASS	AC=828;AF=0.165335;AN=5008;NS=2504;DP=19474;EAS_AF=0.0754;AMR_AF=0.2046;AFR_AF=0.143;EUR_AF=0.2604;SAS_AF=0.1626;AA=A|||;VT=SNP
10	93282618	rs77516404	G	T	100	PASS	AC=708;AF=0.141374;AN=5008;NS=2504;DP=19824;EAS_AF=0.0833;AMR_AF=0.0346;AFR_AF=0.4153;EUR_AF=0.0258;SAS_AF=0.0256;AA=G|||;VT=SNP
10	93283655	rs80115001	G	A	100	PASS	AC=167;AF=0.0333466;AN=5008;NS=2504;DP=15843;EAS_AF=0.0813;AMR_AF=0.0115;AFR_AF=0.0318;EUR_AF=0.0159;SAS_AF=0.0194;AA=G|||;VT=SNP
10	93284528	rs17106727	T	C	100	PASS	AC=641;AF=0.127995;AN=5008;NS=2504;DP=21247;EAS_AF=0.1766;AMR_AF=0.1383;AFR_AF=0.2511;EUR_AF=0.0249;SAS_AF=0.0102;AA=C|||;VT=SNP
10	93285009	rs12253556	G	A	100	PASS	AC=519;AF=0.103634;AN=5008;NS=2504;DP=20847;EAS_AF=0.0833;AMR_AF=0.0245;AFR_AF=0.289;EUR_AF=0.0169;SAS_AF=0.0194;AA=G|||;VT=SNP
10	93285702	rs11186599	T	C	100	PASS	AC=654;AF=0.130591;AN=5008;NS=2504;DP=21072;EAS_AF=0.1766;AMR_AF=0.1383;AFR_AF=0.261;EUR_AF=0.0249;SAS_AF=0.0102;AA=T|||;VT=SNP
10	93286016	rs11186600	T	C	100	PASS	AC=428;AF=0.0854633;AN=5008;NS=2504;DP=20175;EAS_AF=0.1766;AMR_AF=0.1297;AFR_AF=0.0946;EUR_AF=0.0249;SAS_AF=0.0102;AA=T|||;VT=SNP
10	93286842	rs7076439	G	A	100	PASS	AC=636;AF=0.126997;AN=5008;NS=2504;DP=17923;EAS_AF=0.1766;AMR_AF=0.1369;AFR_AF=0.2481;EUR_AF=0.0249;SAS_AF=0.0102;AA=G|||;VT=SNP
10	93287200	rs11186601	T	C	100	PASS	AC=637;AF=0.127196;AN=5008;NS=2504;DP=18732;EAS_AF=0.1766;AMR_AF=0.1369;AFR_AF=0.2489;EUR_AF=0.0249;SAS_AF=0.0102;AA=T|||;VT=SNP
10	93287468	rs11186603	T	C	100	PASS	AC=529;AF=0.105631;AN=5008;NS=2504;DP=17545;EAS_AF=0.1766;AMR_AF=0.1297;AFR_AF=0.171;EUR_AF=0.0249;SAS_AF=0.0102;AA=T|||;VT=SNP
10	93287580	rs3904193	G	T	100	PASS	AC=1345;AF=0.26857;AN=5008;NS=2504;DP=18406;EAS_AF=0.2599;AMR_AF=0.1729;AFR_AF=0.6649;EUR_AF=0.0507;SAS_AF=0.0337;AA=T|||;VT=SNP
10	93287597	rs3904194	T	C	100	PASS	AC=1345;AF=0.26857;AN=5008;NS=2504;DP=18847;EAS_AF=0.2599;AMR_AF=0.1715;AFR_AF=0.6657;EUR_AF=0.0507;SAS_AF=0.0337;AA=C|||;VT=SNP
10	93288037	rs12259631	C	G	100	PASS	AC=1089;AF=0.217452;AN=5008;NS=2504;DP=19243;EAS_AF=0.0833;AMR_AF=0.0562;AFR_AF=0.6732;EUR_AF=0.0477;SAS_AF=0.0286;AA=G|||;VT=SNP
10	93288659	rs12261527	G	C	100	PASS	AC=438;AF=0.0874601;AN=5008;NS=2504;DP=18894;EAS_AF=0.0823;AMR_AF=0.0245;AFR_AF=0.2284;EUR_AF=0.0169;SAS_AF=0.0194;AA=G|||;VT=SNP
```
