## Supplementary material for "Characterization of shared and ancestry-specific signals driving complex traits using multi-ancestry fine-mapping": mesusieoutput

```
                 eur          afr      eur_afr
   [1,] 1.104849e-04 0.0001900059 3.304313e-05
   [2,] 1.013264e-04 0.0001901899 3.305497e-05
   [3,] 8.901707e-05 0.0001475837 2.907874e-05
   [4,] 9.977592e-05 0.0002122368 3.515362e-05
   [5,] 1.065481e-04 0.0002136386 3.259445e-05
   [6,] 8.852217e-05 0.0001468786 2.874179e-05
   [7,] 8.774513e-05 0.0001456655 2.807129e-05
   [8,] 9.305334e-05 0.0001492024 2.951823e-05
   [9,] 1.834138e-04 0.0001508408 6.491308e-05
  [10,] 2.376284e-04 0.0001825502 1.340236e-04
  [11,] 8.909379e-05 0.0001490882 2.855168e-05
  [12,] 1.191937e-04 0.0001659990 3.968401e-05
  [13,] 1.133063e-04 0.0001870996 3.350627e-05
  [14,] 1.089340e-04 0.0001909217 3.290561e-05
  [15,] 1.093368e-04 0.0001903481 3.294583e-05
  [16,] 8.604646e-05 0.0001400221 2.817030e-05
  [17,] 1.028443e-04 0.0001871982 3.294615e-05
  [18,] 8.854215e-05 0.0001480562 2.899497e-05
  [19,] 1.166046e-04 0.0001798208 3.957371e-05
  [20,] 1.201244e-04 0.0001658963 4.002618e-05
  [21,] 1.090277e-04 0.0001899473 3.292569e-05
  [22,] 9.566349e-05 0.0001582317 3.373884e-05
  [23,] 9.322432e-05 0.0001501968 3.033148e-05
  [24,] 1.206145e-04 0.0001659770 4.027820e-05
  [25,] 9.614400e-05 0.0001394916 3.172533e-05
  [26,] 9.499121e-05 0.0001584202 3.347273e-05
  [27,] 1.196707e-04 0.0001659783 3.988817e-05
  [28,] 2.148173e-04 0.0001518760 7.779317e-05
  [29,] 1.187199e-04 0.0001813839 3.964772e-05
  [30,] 1.184478e-04 0.0001816672 3.998197e-05
  [31,] 1.134125e-04 0.0001878745 3.347847e-05
  [32,] 8.660495e-05 0.0001405981 2.636586e-05
  [33,] 2.620168e-04 0.0001583297 8.545074e-05
  [34,] 1.047811e-04 0.0001868059 3.290134e-05
  [35,] 8.790638e-05 0.0001474011 2.855599e-05
  [36,] 1.194689e-04 0.0001659770 3.980006e-05
  [37,] 1.136472e-04 0.0001881370 3.349744e-05
  [38,] 1.184438e-04 0.0001831393 4.004111e-05
  [39,] 1.012984e-04 0.0001599293 3.897136e-05
  [40,] 1.110736e-04 0.0001925256 3.304186e-05
  [41,] 1.104182e-04 0.0001931465 3.297425e-05
  [42,] 1.132034e-04 0.0001926606 3.324181e-05
  [43,] 1.199078e-04 0.0001659773 3.998905e-05
  [44,] 9.329608e-05 0.0001410959 2.781122e-05
  [45,] 9.817836e-05 0.0001426356 3.365258e-05
  [46,] 1.224929e-04 0.0001450678 4.170661e-05
  [47,] 8.764228e-05 0.0001480142 2.843304e-05
  [48,] 2.106209e-04 0.0001539838 8.217792e-05
  [49,] 2.023504e-04 0.0001527532 7.717136e-05
  [50,] 1.204574e-04 0.0001659770 4.021672e-05
  [51,] 1.031912e-04 0.0001456977 3.511032e-05
  [52,] 2.687237e-04 0.0001672507 1.192394e-04
  [53,] 1.273808e-04 0.0001634938 4.121146e-05
  [54,] 1.127934e-04 0.0001879286 3.340470e-05
  [55,] 1.184502e-04 0.0001821468 3.996511e-05
  [56,] 9.307083e-05 0.0001392614 3.056419e-05
  [57,] 2.182580e-04 0.0001547473 8.564832e-05
  [58,] 9.409976e-05 0.0001516557 3.165598e-05
  [59,] 1.185784e-04 0.0001822806 3.983516e-05
  [60,] 1.181518e-04 0.0001816795 4.028189e-05
  [61,] 2.015350e-04 0.0001510890 7.187879e-05
  [62,] 8.773396e-05 0.0001480451 2.851180e-05
  [63,] 8.759824e-05 0.0001474240 2.835152e-05
  [64,] 1.202135e-04 0.0001659791 4.011695e-05
  [65,] 1.198859e-04 0.0001659784 3.998019e-05
  [66,] 9.038930e-05 0.0001513159 2.993553e-05
  [67,] 1.198270e-04 0.0001659773 3.995549e-05
  [68,] 1.178719e-04 0.0001854134 4.119755e-05
  [69,] 1.187451e-04 0.0001810305 3.960025e-05
  [70,] 1.185865e-04 0.0001822663 3.983139e-05
  [71,] 1.184724e-04 0.0001815302 3.989338e-05
  [72,] 1.189982e-04 0.0001823082 3.945338e-05
  [73,] 1.179415e-04 0.0001820081 4.083855e-05
  [74,] 9.739629e-05 0.0001606763 3.512095e-05
  [75,] 1.037140e-04 0.0001880185 3.289755e-05
  [76,] 8.749783e-05 0.0001481018 2.836302e-05
  [77,] 1.024919e-04 0.0001866314 3.296264e-05
  [78,] 9.898621e-05 0.0001636843 3.680853e-05
  [79,] 1.026487e-04 0.0001624400 4.026794e-05
  [80,] 1.161630e-04 0.0002242768 4.531586e-05
  [81,] 8.781749e-05 0.0001404723 2.671229e-05
  [82,] 1.196419e-04 0.0001659764 3.987439e-05
  [83,] 1.105813e-04 0.0001925597 3.299728e-05
  [84,] 9.560343e-05 0.0001584476 3.377995e-05
  [85,] 8.783750e-05 0.0001406011 2.666022e-05
  [86,] 2.050569e-04 0.0001510806 7.316452e-05
  [87,] 1.125035e-04 0.0001880395 3.337385e-05
  [88,] 1.131368e-04 0.0001887050 3.341869e-05
  [89,] 1.162547e-04 0.0002248119 4.405863e-05
  [90,] 1.161705e-04 0.0002238653 4.443395e-05
  [91,] 1.201434e-04 0.0001659766 4.008646e-05
  [92,] 2.027946e-04 0.0001542288 7.922231e-05
  [93,] 1.017197e-04 0.0001431653 3.518349e-05
  [94,] 1.009234e-04 0.0001646588 3.997496e-05
  [95,] 1.205770e-04 0.0001809434 3.832966e-05
  [96,] 9.988960e-05 0.0001401149 2.996473e-05
  [97,] 1.040224e-04 0.0001872480 3.290052e-05
  [98,] 1.050149e-04 0.0001871827 3.290613e-05
  [99,] 2.109927e-04 0.0001511388 7.520352e-05
 [100,] 1.198978e-04 0.0001884987 3.880795e-05
 [101,] 8.967289e-05 0.0001608092 3.088385e-05
 [102,] 8.772370e-05 0.0001480053 2.849802e-05
 [103,] 2.782237e-04 0.0001585407 9.250069e-05
 [104,] 1.197939e-04 0.0001884201 3.883588e-05
 [105,] 8.863012e-05 0.0001588343 2.998032e-05
 [106,] 2.024833e-04 0.0001512274 7.245751e-05
 [107,] 1.079581e-04 0.0001424850 3.711540e-05
 [108,] 1.193036e-04 0.0001885702 3.901248e-05
 [109,] 1.216988e-04 0.0001661822 4.093346e-05
 [110,] 1.015004e-04 0.0001646556 4.025592e-05
 [111,] 1.185251e-04 0.0001873015 3.934258e-05
 [112,] 1.047066e-04 0.0001871804 3.290182e-05
 [113,] 1.156644e-04 0.0002184242 4.219214e-05
 [114,] 2.264218e-04 0.0001549827 8.940314e-05
 [115,] 1.118294e-04 0.0001400537 3.739907e-05
 [116,] 1.191790e-04 0.0001895371 3.913108e-05
 [117,] 1.034733e-04 0.0001871827 3.290862e-05
 [118,] 8.763137e-05 0.0001483483 2.848027e-05
 [119,] 1.187901e-04 0.0001888607 3.926399e-05
 [120,] 8.738769e-05 0.0001489877 2.834960e-05
 [121,] 1.211226e-04 0.0001660916 4.064101e-05
 [122,] 1.212690e-04 0.0001660926 4.070023e-05
 [123,] 8.739142e-05 0.0001482837 2.829909e-05
 [124,] 1.040429e-04 0.0001871827 3.289941e-05
 [125,] 8.737932e-05 0.0001483523 2.828139e-05
 [126,] 1.048635e-04 0.0001773729 3.342841e-05
 [127,] 1.199637e-04 0.0001871956 3.873683e-05
 [128,] 1.190390e-04 0.0001888408 3.913975e-05
 [129,] 1.045297e-04 0.0001874335 3.290003e-05
 [130,] 9.184996e-05 0.0001674781 3.036385e-05
 [131,] 1.057215e-04 0.0001404460 3.501384e-05
 [132,] 1.193114e-04 0.0001884304 3.901323e-05
 [133,] 2.134811e-04 0.0001536531 8.290284e-05
 [134,] 2.186477e-04 0.0001495616 7.487223e-05
 [135,] 1.116571e-04 0.0001854259 3.344419e-05
 [136,] 1.038490e-04 0.0001400036 3.106479e-05
 [137,] 8.750031e-05 0.0001484703 2.840426e-05
 [138,] 1.192191e-04 0.0001885270 3.905700e-05
 [139,] 1.201690e-04 0.0001660881 4.025157e-05
 [140,] 1.205042e-04 0.0001660927 4.039164e-05
 [141,] 1.130796e-04 0.0001841952 3.374532e-05
 [142,] 2.701634e-04 0.0001738231 1.215477e-04
 [143,] 8.728445e-05 0.0001474141 2.799405e-05
 [144,] 2.405061e-04 0.0001664499 9.635531e-05
 [145,] 1.176309e-04 0.0001655639 3.894218e-05
 [146,] 1.176231e-04 0.0001655640 3.894010e-05
 [147,] 1.253932e-04 0.0001789708 4.360097e-05
 [148,] 1.176857e-04 0.0001659268 3.908919e-05
 [149,] 1.177207e-04 0.0001660153 3.913294e-05
 [150,] 1.174794e-04 0.0001658873 3.891682e-05
 [151,] 8.738307e-05 0.0001470573 2.792611e-05
 [152,] 1.175397e-04 0.0001655638 3.892359e-05
 [153,] 1.001350e-04 0.0001448486 3.081299e-05
 [154,] 7.837188e-04 0.0001611569 2.763390e-04
 [155,] 7.474822e-04 0.0001673930 3.182672e-04
 [156,] 1.178025e-04 0.0001660192 3.918176e-05
 [157,] 1.174675e-04 0.0001658861 3.893682e-05
 [158,] 1.175112e-04 0.0001658848 3.902235e-05
 [159,] 1.591201e-04 0.0001391775 4.542332e-05
 [160,] 1.111496e-04 0.0001839606 3.341177e-05
 [161,] 1.175630e-04 0.0001655657 3.892663e-05
 [162,] 1.107940e-04 0.0001814247 3.362070e-05
 [163,] 1.109193e-04 0.0001814814 3.363309e-05
 [164,] 8.736312e-05 0.0001463632 2.789533e-05
 [165,] 8.047532e-04 0.0001634716 3.006909e-04
 [166,] 1.177049e-04 0.0001660201 3.912028e-05
 [167,] 8.732614e-05 0.0001468868 2.790918e-05
 [168,] 2.108832e-04 0.0001653043 6.703088e-05
 [169,] 8.266257e-04 0.0001684710 3.619113e-04
 [170,] 1.506124e-04 0.0001449228 3.842538e-05
 [171,] 8.736890e-05 0.0001463156 2.789381e-05
 [172,] 1.108069e-04 0.0001819910 3.359826e-05
 [173,] 8.130298e-04 0.0001634414 3.030858e-04
 [174,] 1.175657e-04 0.0001655639 3.892579e-05
 [175,] 9.909175e-05 0.0001438143 3.301016e-05
 [176,] 1.078919e-04 0.0001847345 3.318195e-05
 [177,] 1.176411e-04 0.0001655643 3.894479e-05
 [178,] 8.528113e-04 0.0001637416 3.231410e-04
 [179,] 1.552987e-04 0.0001441509 3.976423e-05
 [180,] 1.178065e-04 0.0001660201 3.918305e-05
 [181,] 1.176516e-04 0.0001655639 3.894789e-05
 [182,] 1.385334e-04 0.0001435825 3.637397e-05
 [183,] 1.178351e-04 0.0001661836 3.925377e-05
 [184,] 9.863404e-05 0.0001445293 3.072100e-05
 [185,] 1.134406e-04 0.0001838430 3.370324e-05
 [186,] 7.657544e-04 0.0001636284 2.879212e-04
 [187,] 1.176801e-04 0.0001655639 3.895602e-05
 [188,] 1.699952e-04 0.0001382608 5.223718e-05
 [189,] 1.145600e-04 0.0001803088 3.409663e-05
 [190,] 1.514714e-04 0.0001405569 4.151432e-05
 [191,] 1.176699e-04 0.0001660225 3.910408e-05
 [192,] 8.727564e-05 0.0001463674 2.795606e-05
 [193,] 9.396156e-05 0.0001531374 2.923546e-05
 [194,] 1.271271e-04 0.0001871833 4.723504e-05
 [195,] 1.175567e-04 0.0001662971 3.888446e-05
 [196,] 1.176306e-04 0.0001655639 3.894249e-05
 [197,] 1.127307e-04 0.0001738879 3.427443e-05
 [198,] 1.174806e-04 0.0001659750 3.890810e-05
 [199,] 1.119617e-04 0.0001862135 3.348700e-05
 [200,] 7.226352e-04 0.0001614305 2.588889e-04
 [201,] 1.174770e-04 0.0001659506 3.891148e-05
 [202,] 1.174768e-04 0.0001659716 3.895648e-05
 [203,] 9.861848e-05 0.0001445228 3.067185e-05
 [204,] 1.177243e-04 0.0001655641 3.896906e-05
 [205,] 1.555114e-04 0.0001405054 4.249993e-05
 [206,] 1.084949e-04 0.0001839808 3.313220e-05
 [207,] 1.599661e-04 0.0001382170 4.895713e-05
 [208,] 8.581907e-04 0.0001636981 3.244694e-04
 [209,] 1.677142e-04 0.0001365050 5.128093e-05
 [210,] 9.981503e-05 0.0001443731 3.125136e-05
 [211,] 1.176513e-04 0.0001655639 3.894798e-05
 [212,] 8.728875e-05 0.0001463393 2.794885e-05
 [213,] 1.176114e-04 0.0001655637 3.893763e-05
 [214,] 1.055203e-04 0.0001602213 3.292827e-05
 [215,] 1.149455e-04 0.0001552446 3.775650e-05
 [216,] 1.682251e-04 0.0001641709 3.771396e-05
 [217,] 9.889776e-05 0.0001444729 3.085745e-05
 [218,] 9.869530e-05 0.0001444729 3.080247e-05
 [219,] 1.174736e-04 0.0001659816 3.892206e-05
 [220,] 1.103089e-04 0.0001822880 3.353095e-05
 [221,] 2.133193e-04 0.0001655580 6.644292e-05
 [222,] 1.643789e-04 0.0001383709 5.094030e-05
 [223,] 1.263302e-04 0.0001861521 4.449609e-05
 [224,] 1.127946e-04 0.0001803088 3.384285e-05
 [225,] 1.132009e-04 0.0001802025 3.390622e-05
 [226,] 7.212815e-04 0.0001671250 3.040712e-04
 [227,] 1.174828e-04 0.0001659750 3.891698e-05
 [228,] 1.175447e-04 0.0001658695 3.886272e-05
 [229,] 8.728472e-05 0.0001468594 2.793567e-05
 [230,] 1.174721e-04 0.0001659734 3.893233e-05
 [231,] 1.182368e-04 0.0001660205 3.939829e-05
 [232,] 1.091521e-04 0.0001861736 3.324566e-05
 [233,] 1.241428e-04 0.0001650344 4.116103e-05
 [234,] 7.232295e-04 0.0001671851 3.054968e-04
 [235,] 8.784859e-04 0.0001635095 3.291695e-04
 [236,] 7.071522e-04 0.0001663980 2.909084e-04
 [237,] 1.099076e-04 0.0001771974 3.356459e-05
 [238,] 1.279436e-04 0.0001668764 4.374215e-05
 [239,] 1.189796e-04 0.0001657409 3.935130e-05
 [240,] 8.840255e-05 0.0001460856 2.797809e-05
 [241,] 7.716883e-04 0.0001637450 2.918940e-04
 [242,] 8.727880e-05 0.0001464602 2.792891e-05
 [243,] 1.175861e-04 0.0001660244 3.903262e-05
 [244,] 9.837882e-05 0.0001441728 3.287288e-05
 [245,] 1.176393e-04 0.0001660196 3.908057e-05
 [246,] 1.586403e-04 0.0001493183 5.821469e-05
 [247,] 1.176203e-04 0.0001663390 3.913564e-05
 [248,] 9.801753e-05 0.0001446662 3.039180e-05
 [249,] 1.174962e-04 0.0001659670 3.889972e-05
 [250,] 1.176606e-04 0.0001655699 3.895050e-05
 [251,] 1.076719e-04 0.0001861783 3.313321e-05
 [252,] 1.176798e-04 0.0001655633 3.895652e-05
 [253,] 7.439263e-04 0.0001634675 2.775369e-04
 [254,] 1.175125e-04 0.0001659882 3.894262e-05
 [255,] 1.175707e-04 0.0001655637 3.892910e-05
 [256,] 1.546992e-04 0.0001448097 3.930318e-05
 [257,] 1.654505e-04 0.0001382313 5.079623e-05
 [258,] 1.098894e-04 0.0001825123 3.347538e-05
 [259,] 9.149742e-05 0.0001739248 3.230412e-05
 [260,] 1.178530e-04 0.0001660210 3.920782e-05
 [261,] 3.700181e-04 0.0001587047 1.231978e-04
 [262,] 1.076212e-04 0.0001862657 3.312768e-05
 [263,] 1.055911e-04 0.0001664620 3.419407e-05
 [264,] 8.728290e-05 0.0001463686 2.794866e-05
 [265,] 8.729646e-05 0.0001462914 2.796616e-05
 [266,] 1.129192e-04 0.0001823475 3.384299e-05
 [267,] 1.176777e-04 0.0001660225 3.910853e-05
 [268,] 9.919148e-05 0.0001445856 3.079297e-05
 [269,] 1.103834e-04 0.0001822610 3.354425e-05
 [270,] 1.174995e-04 0.0001659784 3.889671e-05
 [271,] 1.176767e-04 0.0001660225 3.910777e-05
 [272,] 1.178636e-04 0.0001660200 3.921498e-05
 [273,] 1.176182e-04 0.0001655639 3.893978e-05
 [274,] 7.127504e-04 0.0001662202 2.915618e-04
 [275,] 1.116047e-04 0.0001823475 3.367855e-05
 [276,] 9.519841e-05 0.0001857349 2.945047e-05
 [277,] 1.509319e-04 0.0001446315 3.860584e-05
 [278,] 1.176285e-04 0.0001655637 3.894262e-05
 [279,] 1.102173e-04 0.0001823475 3.352033e-05
 [280,] 1.283774e-04 0.0001458383 3.360665e-05
 [281,] 1.068809e-04 0.0001460709 3.152558e-05
 [282,] 1.083487e-04 0.0001444122 3.350607e-05
 [283,] 1.103306e-04 0.0001443638 3.440677e-05
 [284,] 7.154917e-04 0.0001612085 2.526133e-04
 [285,] 1.193047e-04 0.0001656838 4.005698e-05
 [286,] 1.316416e-04 0.0001403470 3.705699e-05
 [287,] 1.098097e-04 0.0001823228 3.347320e-05
 [288,] 1.186288e-04 0.0001650344 3.932519e-05
 [289,] 1.185820e-04 0.0001650326 3.930608e-05
 [290,] 1.419907e-04 0.0001670304 4.975970e-05
 [291,] 1.149635e-04 0.0001793999 3.440645e-05
 [292,] 1.203208e-04 0.0001650349 3.993107e-05
 [293,] 1.204633e-04 0.0001650409 3.998746e-05
 [294,] 1.197687e-04 0.0001650358 3.973780e-05
 [295,] 8.938535e-04 0.0001635041 3.352712e-04
 [296,] 1.213605e-04 0.0001650342 4.029248e-05
 [297,] 1.200482e-04 0.0001650351 3.983515e-05
 [298,] 1.200899e-04 0.0001650342 3.984817e-05
 [299,] 1.206047e-04 0.0001650318 4.002439e-05
 [300,] 1.201504e-04 0.0001650330 3.986765e-05
 [301,] 8.723770e-05 0.0001456090 2.783741e-05
 [302,] 8.742986e-05 0.0001454570 2.790654e-05
 [303,] 1.202570e-04 0.0001650339 3.990665e-05
 [304,] 8.599932e-04 0.0001668008 3.617625e-04
 [305,] 1.212498e-04 0.0001649979 4.015089e-05
 [306,] 1.262951e-04 0.0001662899 4.346461e-05
 [307,] 1.650568e-04 0.0001579025 5.927192e-05
 [308,] 8.059568e-05 0.0002012978 2.361332e-05
 [309,] 1.122154e-04 0.0001443050 3.432623e-05
 [310,] 2.862281e-04 0.0001551263 1.262451e-04
 [311,] 1.209192e-04 0.0001833396 3.535030e-05
 [312,] 1.314183e-04 0.0001644804 4.315121e-05
 [313,] 2.065134e-04 0.0001555273 8.929580e-05
 [314,] 1.559207e-04 0.0001543238 4.307717e-05
 [315,] 1.701094e-04 0.0001661707 6.660364e-05
 [316,] 1.217210e-04 0.0001846106 3.536743e-05
 [317,] 1.389961e-04 0.0001453036 4.383663e-05
 [318,] 1.214198e-04 0.0001830700 3.541405e-05
 [319,] 2.213891e-04 0.0001666273 7.903360e-05
 [320,] 8.959187e-05 0.0001473818 3.114185e-05
 [321,] 1.392153e-04 0.0001812494 3.859763e-05
 [322,] 2.483061e-04 0.0001567993 1.105901e-04
 [323,] 1.820841e-04 0.0001397934 5.548547e-05
 [324,] 1.037616e-04 0.0001639142 4.073856e-05
 [325,] 1.355461e-04 0.0001831714 3.767308e-05
 [326,] 1.708834e-04 0.0001681452 6.842394e-05
 [327,] 2.389755e-04 0.0001478999 7.588237e-05
 [328,] 1.948690e-04 0.0001626597 4.635845e-05
 [329,] 1.210425e-04 0.0001838823 3.532314e-05
 [330,] 2.234718e-04 0.0001539752 9.558776e-05
 [331,] 2.354796e-04 0.0001550910 1.024362e-04
 [332,] 1.706245e-04 0.0001668555 6.740205e-05
 [333,] 1.234327e-04 0.0001846563 3.560791e-05
 [334,] 1.674958e-04 0.0001682848 6.610610e-05
 [335,] 1.341864e-04 0.0001734819 4.995361e-05
 [336,] 1.311513e-04 0.0001543775 4.083744e-05
 [337,] 2.144697e-04 0.0001626915 6.089558e-05
 [338,] 2.283048e-04 0.0001522472 9.579019e-05
 [339,] 9.375714e-05 0.0001590784 3.593621e-05
 [340,] 9.255605e-05 0.0001617895 3.587666e-05
 [341,] 9.553364e-05 0.0001484164 3.287459e-05
 [342,] 1.425425e-04 0.0001666732 4.078945e-05
 [343,] 1.000683e-04 0.0001562767 3.701666e-05
 [344,] 2.245355e-04 0.0001532341 9.521761e-05
 [345,] 9.926812e-05 0.0001476866 3.391895e-05
 [346,] 1.705732e-04 0.0001672746 6.764576e-05
 [347,] 2.300082e-04 0.0001527736 9.717113e-05
 [348,] 2.161636e-04 0.0001638574 6.013979e-05
 [349,] 1.850126e-04 0.0001610529 4.529386e-05
 [350,] 9.666136e-05 0.0001578062 3.592374e-05
 [351,] 1.330826e-04 0.0001725459 4.872869e-05
 [352,] 1.693937e-04 0.0001396587 5.000704e-05
 [353,] 1.181480e-04 0.0001666709 3.966212e-05
 [354,] 1.251359e-04 0.0001845959 3.585947e-05
 [355,] 1.749496e-04 0.0001396625 5.156334e-05
 [356,] 2.314319e-04 0.0001531642 9.827897e-05
 [357,] 2.263368e-04 0.0001519061 9.450981e-05
 [358,] 1.708295e-04 0.0001685022 6.864370e-05
 [359,] 1.689745e-04 0.0001753355 7.101331e-05
 [360,] 1.203323e-04 0.0001846309 3.517551e-05
 [361,] 9.927130e-05 0.0001453668 3.457117e-05
 [362,] 1.287013e-04 0.0001639393 4.213199e-05
 [363,] 1.257956e-04 0.0001951756 3.497627e-05
 [364,] 9.800432e-05 0.0001594645 3.695219e-05
 [365,] 2.201615e-04 0.0001548430 9.502617e-05
 [366,] 9.892897e-05 0.0001480296 3.395909e-05
 [367,] 2.320041e-04 0.0001528363 9.815259e-05
 [368,] 2.273461e-04 0.0001543443 9.781252e-05
 [369,] 2.232792e-04 0.0001408365 6.820553e-05
 [370,] 1.840608e-04 0.0001639415 4.397002e-05
 [371,] 2.146575e-04 0.0001553108 9.293869e-05
 [372,] 1.707202e-04 0.0001729207 7.134069e-05
 [373,] 1.674641e-04 0.0001396524 4.972562e-05
 [374,] 9.665147e-05 0.0001482927 3.323714e-05
 [375,] 1.592949e-04 0.0001407267 4.701757e-05
 [376,] 2.485658e-04 0.0001480668 8.191454e-05
 [377,] 2.410416e-04 0.0001478257 7.873300e-05
 [378,] 1.708995e-04 0.0001726848 7.132247e-05
 [379,] 9.390957e-05 0.0001556081 3.417262e-05
 [380,] 2.271153e-04 0.0001554848 9.898629e-05
 [381,] 1.021744e-04 0.0001472139 3.650449e-05
 [382,] 1.674996e-04 0.0001791619 7.187217e-05
 [383,] 1.868042e-04 0.0001613817 4.551719e-05
 [384,] 9.306446e-05 0.0001478466 3.173094e-05
 [385,] 1.704122e-04 0.0001728826 7.107011e-05
 [386,] 1.018086e-04 0.0001469157 3.625456e-05
 [387,] 1.322452e-04 0.0001548959 4.205972e-05
 [388,] 9.781547e-05 0.0001565703 3.610630e-05
 [389,] 2.396370e-04 0.0001508118 9.910681e-05
 [390,] 9.461348e-05 0.0001476324 3.223270e-05
 [391,] 1.246011e-04 0.0001731529 3.691069e-05
 [392,] 2.343853e-04 0.0001497590 9.546600e-05
 [393,] 9.575509e-05 0.0001471541 3.242251e-05
 [394,] 1.341021e-04 0.0001732685 4.980472e-05
 [395,] 1.217613e-04 0.0001846568 3.537085e-05
 [396,] 2.045591e-04 0.0001450572 7.726486e-05
 [397,] 2.297273e-04 0.0001512247 9.521646e-05
 [398,] 1.214602e-04 0.0001848631 3.530973e-05
 [399,] 1.292162e-04 0.0001568889 4.109591e-05
 [400,] 1.317875e-04 0.0001551815 4.206182e-05
 [401,] 1.310336e-04 0.0001552027 4.181127e-05
 [402,] 2.340799e-04 0.0001471295 7.370528e-05
 [403,] 9.880243e-05 0.0001480651 3.392646e-05
 [404,] 1.276665e-04 0.0001853933 3.616900e-05
 [405,] 3.142265e-04 0.0001557020 7.781377e-05
 [406,] 1.298443e-04 0.0001533519 4.081632e-05
 [407,] 1.234547e-04 0.0001863744 3.548207e-05
 [408,] 2.893274e-04 0.0001581925 6.926585e-05
 [409,] 1.020034e-04 0.0001629286 3.209579e-05
 [410,] 1.152264e-04 0.0001524819 4.202900e-05
 [411,] 1.329410e-04 0.0001643132 4.611148e-05
 [412,] 1.151030e-04 0.0001529981 4.222243e-05
 [413,] 1.360523e-04 0.0001869836 2.975638e-05
 [414,] 1.132365e-04 0.0001664156 3.731528e-05
 [415,] 3.424113e-04 0.0001556402 8.399432e-05
 [416,] 1.704399e-04 0.0001454821 4.035397e-05
 [417,] 1.249639e-04 0.0001857014 3.578258e-05
 [418,] 1.134098e-04 0.0001664166 3.733587e-05
 [419,] 1.977622e-04 0.0001441419 4.592936e-05
 [420,] 7.637140e-05 0.0001511946 2.457789e-05
 [421,] 1.875521e-04 0.0001461215 4.311594e-05
 [422,] 1.273151e-04 0.0001857451 3.612155e-05
 [423,] 6.801814e-04 0.0001620837 9.357965e-05
 [424,] 1.897282e-04 0.0001387215 5.364568e-05
 [425,] 7.630464e-05 0.0001533351 2.462337e-05
 [426,] 1.230727e-04 0.0001856835 3.552048e-05
 [427,] 3.334382e-04 0.0001483462 8.559633e-05
 [428,] 1.348255e-04 0.0001720408 4.999047e-05
 [429,] 1.272070e-04 0.0001857014 3.611170e-05
 [430,] 1.304491e-04 0.0001856946 3.660105e-05
 [431,] 7.613612e-05 0.0001497177 2.460622e-05
 [432,] 2.956507e-04 0.0001428706 9.909319e-05
 [433,] 1.300273e-04 0.0001541126 4.079921e-05
 [434,] 1.315383e-04 0.0001647396 4.560893e-05
 [435,] 7.509161e-05 0.0001604938 2.562382e-05
 [436,] 1.848817e-04 0.0001405817 4.578099e-05
 [437,] 9.808419e-04 0.0001471987 3.058764e-04
 [438,] 1.310137e-04 0.0001642944 4.514920e-05
 [439,] 3.390387e-04 0.0001517695 9.211539e-05
 [440,] 1.239129e-04 0.0001852517 3.567298e-05
 [441,] 3.674666e-04 0.0001539988 8.945221e-05
 [442,] 7.620532e-05 0.0001504019 2.459282e-05
 [443,] 7.609249e-05 0.0001544019 2.479617e-05
 [444,] 1.267918e-04 0.0001850354 3.610322e-05
 [445,] 7.501022e-05 0.0001581588 2.540665e-05
 [446,] 1.334953e-04 0.0001655073 4.699008e-05
 [447,] 1.262759e-04 0.0001856883 3.597632e-05
 [448,] 1.808867e-04 0.0001438748 4.298989e-05
 [449,] 1.825046e-04 0.0001435386 4.347016e-05
 [450,] 9.271762e-04 0.0001470957 2.859319e-04
 [451,] 1.895496e-04 0.0001668915 6.786506e-05
 [452,] 1.851935e-04 0.0001442725 4.357184e-05
 [453,] 1.295459e-04 0.0001568235 4.137483e-05
 [454,] 1.303488e-04 0.0001563975 4.168222e-05
 [455,] 1.289152e-04 0.0001857014 3.636747e-05
 [456,] 7.518706e-05 0.0001598855 2.567551e-05
 [457,] 5.178665e-04 0.0001911162 6.346879e-05
 [458,] 1.290314e-04 0.0001857477 3.638040e-05
 [459,] 3.282926e-04 0.0001549438 8.215383e-05
 [460,] 7.614902e-05 0.0001505896 2.461728e-05
 [461,] 5.521299e-04 0.0001799492 6.999132e-05
 [462,] 5.272332e-04 0.0001782785 6.853723e-05
 [463,] 2.746306e-04 0.0001406936 8.316279e-05
 [464,] 3.189917e-04 0.0001573696 7.675839e-05
 [465,] 1.321154e-04 0.0001653159 4.615485e-05
 [466,] 7.613093e-05 0.0001498973 2.460875e-05
 [467,] 3.147104e-04 0.0001634217 8.406734e-05
 [468,] 1.331663e-04 0.0001720436 4.855586e-05
 [469,] 1.784125e-04 0.0001453262 4.184140e-05
 [470,] 7.614916e-05 0.0001508288 2.462623e-05
 [471,] 5.565974e-04 0.0001867183 6.774066e-05
 [472,] 5.848840e-04 0.0001633259 8.282777e-05
 [473,] 1.478000e-04 0.0001630793 3.768526e-05
 [474,] 1.331761e-04 0.0001652329 4.667039e-05
 [475,] 1.331666e-04 0.0001722211 4.860458e-05
 [476,] 2.653693e-04 0.0001409630 8.204417e-05
 [477,] 1.323281e-04 0.0001647776 4.601641e-05
 [478,] 2.062100e-04 0.0001687798 8.161498e-05
 [479,] 9.909555e-04 0.0001468710 3.028144e-04
 [480,] 7.636607e-05 0.0001562343 2.470488e-05
 [481,] 1.808025e-04 0.0001448034 4.250685e-05
 [482,] 2.148120e-04 0.0001741891 9.333036e-05
 [483,] 1.315443e-04 0.0001647634 4.560759e-05
 [484,] 1.234509e-04 0.0001849678 3.562269e-05
 [485,] 9.642339e-04 0.0001476087 3.010619e-04
 [486,] 7.608533e-05 0.0001535031 2.473779e-05
 [487,] 1.317433e-04 0.0001548788 4.181848e-05
 [488,] 1.033758e-03 0.0001480609 3.301661e-04
 [489,] 2.963939e-04 0.0001568158 7.276394e-05
 [490,] 1.256217e-04 0.0001859630 3.586341e-05
 [491,] 1.558429e-04 0.0001417291 3.934700e-05
 [492,] 1.023476e-03 0.0001470467 3.158086e-04
 [493,] 1.313899e-04 0.0001548566 4.164976e-05
 [494,] 7.609962e-05 0.0001560092 2.484567e-05
 [495,] 7.607921e-05 0.0001507446 2.465292e-05
 [496,] 3.100270e-04 0.0001570708 7.528557e-05
 [497,] 7.608772e-05 0.0001517746 2.471868e-05
 [498,] 3.230343e-04 0.0001544674 8.798113e-05
 [499,] 7.526187e-05 0.0001590550 2.567780e-05
 [500,] 7.526320e-05 0.0001590616 2.568105e-05
 [501,] 7.541642e-05 0.0001593819 2.582611e-05
 [502,] 3.243582e-04 0.0001562011 7.923232e-05
 [503,] 1.792217e-04 0.0001447314 4.226033e-05
 [504,] 3.256562e-04 0.0001559571 7.985077e-05
 [505,] 7.631525e-05 0.0001502363 2.458680e-05
 [506,] 2.626756e-04 0.0001409186 8.103627e-05
 [507,] 1.260614e-04 0.0001857014 3.594275e-05
 [508,] 1.327486e-04 0.0001645312 4.611073e-05
 [509,] 7.542989e-05 0.0001587136 2.579673e-05
 [510,] 7.539560e-05 0.0001600535 2.585857e-05
 [511,] 2.547045e-04 0.0001406030 7.691298e-05
 [512,] 1.661137e-04 0.0001446294 3.990874e-05
 [513,] 1.214967e-04 0.0001869297 3.523226e-05
 [514,] 1.727600e-04 0.0001445678 4.114935e-05
 [515,] 1.330653e-04 0.0001622187 4.518998e-05
 [516,] 7.592322e-05 0.0001609544 2.632015e-05
 [517,] 9.812495e-04 0.0001470681 3.038009e-04
 [518,] 1.682481e-04 0.0001447157 4.026009e-05
 [519,] 1.643154e-04 0.0001446446 3.956990e-05
 [520,] 1.549527e-04 0.0001734077 5.448108e-05
 [521,] 2.333515e-04 0.0001585992 5.784378e-05
 [522,] 7.522616e-05 0.0001510982 2.509541e-05
 [523,] 1.240324e-04 0.0001854602 3.567071e-05
 [524,] 1.233786e-04 0.0001857014 3.556093e-05
 [525,] 7.611909e-05 0.0001512336 2.461546e-05
 [526,] 1.294651e-04 0.0001582624 4.182010e-05
 [527,] 1.485609e-04 0.0001719285 6.678602e-05
 [528,] 5.697106e-04 0.0001713459 3.083739e-04
 [529,] 9.432372e-05 0.0001668910 2.931071e-05
 [530,] 2.044960e-04 0.0001707008 8.356631e-05
 [531,] 1.477960e-04 0.0001653527 6.269957e-05
 [532,] 1.168034e-04 0.0001857331 3.471814e-05
 [533,] 1.456197e-04 0.0001580149 5.645604e-05
 [534,] 1.482722e-04 0.0001645353 6.249541e-05
 [535,] 1.480234e-04 0.0001510366 5.224193e-05
 [536,] 8.394824e-05 0.0001465894 2.886216e-05
 [537,] 1.392313e-04 0.0001657732 4.931410e-05
 [538,] 1.439264e-04 0.0001653190 6.069951e-05
 [539,] 1.176591e-04 0.0001857315 3.481777e-05
 [540,] 1.368270e-04 0.0001373190 4.023564e-05
 [541,] 1.358624e-04 0.0001667775 4.816635e-05
 [542,] 1.179006e-04 0.0001856969 3.484707e-05
 [543,] 1.350563e-04 0.0001374390 4.029672e-05
 [544,] 1.178900e-04 0.0001856061 3.484623e-05
 [545,] 1.181699e-04 0.0001857315 3.487613e-05
 [546,] 8.342406e-05 0.0001525764 2.988348e-05
 [547,] 1.310972e-04 0.0001833396 3.681700e-05
 [548,] 1.437744e-04 0.0001534293 5.256710e-05
 [549,] 1.220927e-04 0.0001862090 3.535195e-05
 [550,] 9.068942e-05 0.0001677569 2.842374e-05
 [551,] 1.204409e-04 0.0001850060 3.523249e-05
 [552,] 1.199202e-04 0.0001857548 3.510718e-05
 [553,] 8.372325e-05 0.0001476346 2.890519e-05
 [554,] 1.633876e-04 0.0001684712 7.262262e-05
 [555,] 1.353304e-04 0.0001722388 4.773521e-05
 [556,] 1.189419e-04 0.0001864984 3.494279e-05
 [557,] 1.134157e-04 0.0001476614 3.633321e-05
 [558,] 1.348058e-04 0.0001373128 4.024207e-05
 [559,] 9.646142e-04 0.0001487840 3.227512e-04
 [560,] 1.565824e-04 0.0001638261 6.621960e-05
 [561,] 1.214257e-04 0.0001861405 3.526705e-05
 [562,] 1.426655e-04 0.0001531963 4.898717e-05
 [563,] 9.049699e-05 0.0001509541 3.280299e-05
 [564,] 1.519106e-04 0.0001528606 5.531711e-05
 [565,] 8.504689e-05 0.0001492112 3.021366e-05
 [566,] 8.529733e-05 0.0001482582 2.979587e-05
 [567,] 1.399675e-04 0.0001373082 4.145329e-05
 [568,] 4.829419e-04 0.0001745065 2.673105e-04
 [569,] 1.375572e-04 0.0001373118 4.054897e-05
 [570,] 1.393402e-04 0.0001373093 4.108109e-05
 [571,] 1.430581e-04 0.0001586522 5.656140e-05
 [572,] 1.144691e-04 0.0001853032 3.448938e-05
 [573,] 8.540052e-05 0.0001493584 3.002316e-05
 [574,] 1.447532e-04 0.0001519632 5.178561e-05
 [575,] 1.165614e-04 0.0001856606 3.469680e-05
 [576,] 1.438788e-04 0.0001602951 5.788443e-05
 [577,] 1.195975e-04 0.0001867762 3.499814e-05
 [578,] 1.028005e-03 0.0001520402 3.882764e-04
 [579,] 1.183848e-04 0.0001859347 3.489249e-05
 [580,] 1.420811e-04 0.0001375498 4.062408e-05
 [581,] 1.361891e-04 0.0001714040 4.861153e-05
 [582,] 1.441405e-04 0.0001374997 4.130179e-05
 [583,] 7.297834e-05 0.0001610814 2.406730e-05
 [584,] 1.494397e-04 0.0001616949 6.135638e-05
 [585,] 1.124202e-03 0.0001521037 4.249152e-04
 [586,] 9.809746e-05 0.0001668314 3.017047e-05
 [587,] 1.360377e-04 0.0001689232 4.782240e-05
 [588,] 1.406622e-04 0.0001574477 5.475275e-05
 [589,] 1.530118e-04 0.0001374630 4.375603e-05
 [590,] 1.751019e-04 0.0001374041 5.048128e-05
 [591,] 1.343527e-04 0.0001713430 5.324066e-05
 [592,] 3.716565e-03 0.0001357638 8.335785e-04
 [593,] 2.520704e-04 0.0001505114 9.559883e-05
 [594,] 2.261537e-04 0.0001500370 8.482125e-05
 [595,] 2.456557e-04 0.0001565563 1.090004e-04
 [596,] 2.482157e-04 0.0001453735 5.677323e-05
 [597,] 2.409867e-04 0.0001496354 8.987650e-05
 [598,] 1.289782e-03 0.0001392184 3.749933e-04
 [599,] 2.254534e-04 0.0001505253 9.275573e-05
 [600,] 2.380090e-04 0.0001510301 9.885239e-05
 [601,] 1.326119e-04 0.0001623611 4.859775e-05
 [602,] 2.285123e-04 0.0001491401 8.432382e-05
 [603,] 2.296389e-04 0.0001510650 9.522768e-05
 [604,] 1.196123e-04 0.0001766339 3.564858e-05
 [605,] 2.352824e-04 0.0001505320 9.696171e-05
 [606,] 2.427985e-04 0.0001450765 5.598850e-05
 [607,] 2.771281e-04 0.0001454717 1.065822e-04
 [608,] 1.205929e-04 0.0001586626 4.151554e-05
 [609,] 2.435199e-04 0.0001533225 1.041308e-04
 [610,] 1.240773e-04 0.0001761790 3.647742e-05
 [611,] 2.558976e-04 0.0001484443 9.324335e-05
 [612,] 2.423940e-04 0.0001453935 9.302085e-05
 [613,] 1.354497e-04 0.0002020135 6.533286e-05
 [614,] 1.243758e-04 0.0001601562 4.390032e-05
 [615,] 2.379689e-04 0.0001488269 8.733077e-05
 [616,] 2.448360e-04 0.0001492063 9.057082e-05
 [617,] 1.101945e-04 0.0001611138 3.584868e-05
 [618,] 1.303626e-04 0.0001629719 4.781308e-05
 [619,] 2.437091e-04 0.0001519668 1.025462e-04
 [620,] 1.197636e-04 0.0001763251 3.570000e-05
 [621,] 2.385810e-04 0.0001488316 8.755774e-05
 [622,] 2.479214e-04 0.0001505164 1.025099e-04
 [623,] 2.675562e-04 0.0001451538 6.052436e-05
 [624,] 1.253280e-04 0.0001651242 4.188901e-05
 [625,] 2.305154e-04 0.0001450784 8.789916e-05
 [626,] 1.189731e-04 0.0001763496 3.556278e-05
 [627,] 2.603488e-04 0.0001451554 5.918838e-05
 [628,] 2.458271e-04 0.0001510700 1.023346e-04
 [629,] 1.212275e-04 0.0001778051 3.575977e-05
 [630,] 2.560438e-04 0.0001447728 5.873943e-05
 [631,] 1.327920e-04 0.0001638756 4.943500e-05
 [632,] 2.653938e-04 0.0001449897 6.028509e-05
 [633,] 2.782736e-04 0.0001677729 1.082292e-04
 [634,] 1.344258e-04 0.0001642893 5.046199e-05
 [635,] 2.269195e-04 0.0001449559 8.631371e-05
 [636,] 1.724417e-04 0.0001469885 4.864928e-05
 [637,] 2.476627e-04 0.0001493508 9.192727e-05
 [638,] 1.335610e-04 0.0001646848 5.021945e-05
 [639,] 2.376680e-04 0.0001514615 9.924023e-05
 [640,] 1.527482e-04 0.0001670171 4.794118e-05
 [641,] 2.631107e-04 0.0001450385 5.981430e-05
 [642,] 2.351045e-04 0.0001526216 9.948912e-05
 [643,] 2.253304e-04 0.0001453442 8.622447e-05
 [644,] 2.315953e-04 0.0001521744 9.740130e-05
 [645,] 2.102649e-04 0.0001720661 4.975065e-05
 [646,] 1.207853e-04 0.0001767377 3.582721e-05
 [647,] 1.189092e-04 0.0001767058 3.551747e-05
 [648,] 1.896857e-03 0.0001428139 6.254219e-04
 [649,] 2.344771e-04 0.0001436428 8.733586e-05
 [650,] 2.014319e-04 0.0001495505 7.183623e-05
 [651,] 2.331864e-04 0.0001603314 4.736181e-05
 [652,] 1.314823e-04 0.0001723931 5.268713e-05
 [653,] 2.138677e-04 0.0001440827 8.010187e-05
 [654,] 2.174052e-04 0.0001438553 8.115646e-05
 [655,] 9.007099e-05 0.0001855136 2.894130e-05
 [656,] 1.306664e-04 0.0001954916 6.004969e-05
 [657,] 2.401216e-04 0.0001586702 4.899657e-05
 [658,] 2.144465e-04 0.0001456780 8.230296e-05
 [659,] 2.229181e-04 0.0001435282 8.277386e-05
 [660,] 2.370299e-04 0.0001430450 8.728893e-05
 [661,] 1.155685e-04 0.0001640473 3.611920e-05
 [662,] 1.215251e-04 0.0001593931 4.224987e-05
 [663,] 2.208167e-04 0.0001432039 8.151258e-05
 [664,] 2.425721e-04 0.0001573965 4.986106e-05
 [665,] 8.988635e-05 0.0001886830 2.906485e-05
 [666,] 2.038613e-04 0.0001364012 6.031203e-05
 [667,] 1.211874e-04 0.0001612307 4.275827e-05
 [668,] 1.220193e-04 0.0001595358 4.253537e-05
 [669,] 1.672458e-04 0.0001648103 5.173020e-05
 [670,] 1.433144e-03 0.0001405995 4.418964e-04
 [671,] 2.254942e-04 0.0001428331 8.268776e-05
 [672,] 1.463475e-04 0.0001648720 4.519834e-05
 [673,] 2.198204e-04 0.0001462153 7.266889e-05
 [674,] 1.216598e-04 0.0001768330 3.597089e-05
 [675,] 1.209882e-04 0.0001595515 4.203088e-05
 [676,] 1.208292e-04 0.0001762424 3.589254e-05
 [677,] 1.212101e-04 0.0001599877 4.230760e-05
 [678,] 2.184157e-04 0.0001431446 8.052796e-05
 [679,] 1.216702e-04 0.0001783719 3.577095e-05
 [680,] 1.205303e-04 0.0001792192 3.552248e-05
 [681,] 1.492245e-04 0.0001667379 4.647720e-05
 [682,] 2.323429e-04 0.0001590030 4.767861e-05
 [683,] 2.395541e-04 0.0001593564 4.866124e-05
 [684,] 1.259054e-04 0.0001631977 4.579144e-05
 [685,] 1.214943e-04 0.0001762354 3.601054e-05
 [686,] 1.247396e-04 0.0001651226 4.168304e-05
 [687,] 1.194713e-04 0.0001613937 3.920306e-05
 [688,] 1.184810e-04 0.0001613275 3.879985e-05
 [689,] 2.315871e-04 0.0001528824 5.006966e-05
 [690,] 1.752914e-03 0.0001383423 4.716735e-04
 [691,] 1.157908e-04 0.0001613907 3.787304e-05
 [692,] 2.112363e-04 0.0001451895 8.047994e-05
 [693,] 1.155428e-04 0.0001769634 3.495308e-05
 [694,] 2.191916e-04 0.0001473052 7.458104e-05
 [695,] 2.160354e-04 0.0001702659 5.153475e-05
 [696,] 2.338112e-04 0.0001556802 4.915769e-05
 [697,] 2.056498e-04 0.0001445634 7.752085e-05
 [698,] 2.204327e-04 0.0001459999 7.160588e-05
 [699,] 1.245122e-04 0.0001613750 4.073307e-05
 [700,] 2.198772e-04 0.0001451079 8.375247e-05
 [701,] 2.132140e-04 0.0001445459 8.042330e-05
 [702,] 2.237724e-04 0.0001434953 8.303113e-05
 [703,] 2.031255e-04 0.0001495501 8.195936e-05
 [704,] 2.045654e-04 0.0001438696 7.624051e-05
 [705,] 2.310787e-04 0.0001553296 4.886259e-05
 [706,] 2.138964e-04 0.0001448771 8.112748e-05
 [707,] 1.274233e-04 0.0001641993 4.687116e-05
 [708,] 2.139525e-04 0.0001474797 7.319650e-05
 [709,] 1.146745e-04 0.0001785443 3.468772e-05
 [710,] 2.140661e-04 0.0001457465 8.227728e-05
 [711,] 2.177354e-04 0.0001449481 8.271714e-05
 [712,] 2.097249e-04 0.0001454616 8.020350e-05
 [713,] 1.161257e-04 0.0001762866 3.510109e-05
 [714,] 3.889211e-04 0.0001460796 1.220449e-04
 [715,] 1.159633e-04 0.0001792934 3.482682e-05
 [716,] 1.119604e-04 0.0001767017 3.447742e-05
 [717,] 1.927154e-04 0.0002415306 1.361348e-04
 [718,] 1.231449e-04 0.0001675051 4.605400e-05
 [719,] 1.309176e-04 0.0002015097 6.122115e-05
 [720,] 1.286550e-04 0.0002027303 5.962931e-05
 [721,] 1.142719e-04 0.0001753046 3.489489e-05
 [722,] 9.011998e-05 0.0001970700 2.918603e-05
 [723,] 1.903120e-04 0.0002329189 1.295351e-04
 [724,] 2.025288e-04 0.0001446124 7.637381e-05
 [725,] 1.282852e-04 0.0001989448 5.818642e-05
 [726,] 2.196097e-04 0.0001666625 5.372721e-05
 [727,] 2.254056e-04 0.0001558514 4.773421e-05
 [728,] 1.179528e-04 0.0001610302 3.867451e-05
 [729,] 1.218127e-04 0.0001599374 4.270295e-05
 [730,] 2.102773e-04 0.0001447873 7.960394e-05
 [731,] 1.986507e-04 0.0002290767 1.347775e-04
 [732,] 2.121614e-04 0.0001651212 5.421479e-05
 [733,] 8.880902e-05 0.0001937910 2.976157e-05
 [734,] 2.278969e-04 0.0001558356 4.813857e-05
 [735,] 2.154916e-04 0.0001449741 8.182699e-05
 [736,] 1.138382e-04 0.0001769244 3.470377e-05
 [737,] 2.151606e-04 0.0001443205 8.088997e-05
 [738,] 2.467954e-04 0.0001441580 9.271165e-05
 [739,] 1.183721e-04 0.0001506555 4.475971e-05
 [740,] 1.787001e-04 0.0001516311 7.315828e-05
 [741,] 1.275408e-04 0.0001634717 4.664150e-05
 [742,] 2.139570e-04 0.0001723501 5.023102e-05
 [743,] 2.041907e-04 0.0001448824 7.732560e-05
 [744,] 2.066977e-04 0.0001455843 7.915049e-05
 [745,] 1.884218e-03 0.0001402934 5.641398e-04
 [746,] 1.159593e-04 0.0001799259 3.478010e-05
 [747,] 2.582849e-04 0.0001545162 8.676102e-05
 [748,] 1.033808e-04 0.0001405642 2.925641e-05
 [749,] 1.154343e-04 0.0001773495 3.490458e-05
 [750,] 1.149047e-04 0.0001768227 3.486719e-05
 [751,] 2.054242e-04 0.0001437365 7.641450e-05
 [752,] 2.027298e-04 0.0001445702 7.640554e-05
 [753,] 2.053649e-04 0.0001439060 7.660483e-05
 [754,] 2.129446e-04 0.0001481959 8.469484e-05
 [755,] 2.172869e-04 0.0001422760 7.887009e-05
 [756,] 1.183834e-04 0.0001619948 3.812477e-05
 [757,] 1.185781e-04 0.0001620563 3.806102e-05
 [758,] 1.309905e-03 0.0001402284 3.994356e-04
 [759,] 2.197008e-04 0.0001471368 7.427899e-05
 [760,] 1.272743e-04 0.0001613452 4.184085e-05
 [761,] 1.305887e-04 0.0002021774 6.113605e-05
 [762,] 1.188963e-04 0.0001619990 3.825275e-05
 [763,] 2.047286e-04 0.0001450347 7.773397e-05
 [764,] 2.066872e-04 0.0001477575 7.123458e-05
 [765,] 2.171327e-04 0.0001454793 8.315594e-05
 [766,] 1.287337e-04 0.0002009271 5.918120e-05
 [767,] 1.185986e-04 0.0001613693 3.872487e-05
 [768,] 1.205681e-04 0.0001592937 4.184641e-05
 [769,] 2.155620e-04 0.0001451890 8.217441e-05
 [770,] 1.755711e-03 0.0001385577 4.796553e-04
 [771,] 1.151380e-04 0.0001769250 3.489408e-05
 [772,] 1.151333e-04 0.0001588745 3.884021e-05
 [773,] 1.641671e-03 0.0001403385 4.967563e-04
 [774,] 2.060769e-04 0.0001451768 7.843101e-05
 [775,] 1.140854e-04 0.0001762732 3.478940e-05
 [776,] 1.522106e-04 0.0001764109 6.229361e-05
 [777,] 8.914111e-05 0.0001848780 2.925453e-05
 [778,] 2.085684e-04 0.0001448327 7.898535e-05
 [779,] 2.086477e-04 0.0001450323 7.926235e-05
 [780,] 8.792447e-05 0.0001422346 2.811438e-05
 [781,] 8.785781e-05 0.0001419189 2.803059e-05
 [782,] 8.790591e-05 0.0001420177 2.807649e-05
 [783,] 1.488456e-04 0.0001670606 4.607994e-05
 [784,] 2.028875e-04 0.0001475881 6.957977e-05
 [785,] 2.179682e-04 0.0001469579 8.534186e-05
 [786,] 1.286389e-04 0.0001630761 4.701545e-05
 [787,] 2.083679e-04 0.0001464128 8.080053e-05
 [788,] 2.101996e-04 0.0001457091 8.070614e-05
 [789,] 2.057898e-04 0.0001462162 7.954375e-05
 [790,] 1.134058e-04 0.0001769244 3.464382e-05
 [791,] 1.456832e-04 0.0001674541 4.777980e-05
 [792,] 1.260190e-04 0.0001943647 5.510589e-05
 [793,] 2.048210e-04 0.0001453640 7.816807e-05
 [794,] 1.261628e-04 0.0001623007 4.545576e-05
 [795,] 2.091931e-04 0.0001456704 8.025958e-05
 [796,] 1.584321e-04 0.0001656771 4.910015e-05
 [797,] 1.135272e-04 0.0001782732 3.454646e-05
 [798,] 2.071194e-04 0.0001448436 7.843839e-05
 [799,] 2.150594e-04 0.0001455720 8.246725e-05
 [800,] 2.151073e-04 0.0001657610 5.460137e-05
 [801,] 2.149666e-04 0.0001485636 8.595531e-05
 [802,] 2.027848e-04 0.0001458666 6.448893e-05
 [803,] 1.391714e-03 0.0001384914 3.868996e-04
 [804,] 1.512206e-04 0.0001964796 7.620633e-05
 [805,] 1.732586e-04 0.0001481983 5.689754e-05
 [806,] 1.773930e-03 0.0001373373 4.287796e-04
 [807,] 1.225601e-04 0.0001919293 5.171001e-05
 [808,] 1.659715e-04 0.0001383260 5.556815e-05
 [809,] 1.531005e-04 0.0001394673 5.261881e-05
 [810,] 1.106080e-04 0.0001795972 3.454436e-05
 [811,] 1.087557e-04 0.0001796906 3.445806e-05
 [812,] 1.540377e-04 0.0001393676 5.282087e-05
 [813,] 1.705816e-04 0.0001441344 6.331881e-05
 [814,] 1.706482e-04 0.0001432969 6.270983e-05
 [815,] 1.479742e-04 0.0001389386 5.030477e-05
 [816,] 1.648362e-04 0.0001385625 5.550905e-05
 [817,] 1.660649e-04 0.0001387478 5.616676e-05
 [818,] 1.068120e-04 0.0001612674 3.439920e-05
 [819,] 1.669122e-04 0.0001386272 5.629141e-05
 [820,] 1.533172e-04 0.0001391436 5.234225e-05
 [821,] 1.574565e-04 0.0001392990 5.387299e-05
 [822,] 1.437321e-04 0.0002041110 7.948373e-05
 [823,] 1.500413e-04 0.0001385997 5.063506e-05
 [824,] 1.177049e-04 0.0001576610 4.012343e-05
 [825,] 1.110965e-04 0.0001795918 3.458441e-05
 [826,] 1.575994e-04 0.0001471556 5.355810e-05
 [827,] 1.604440e-04 0.0001607074 6.677192e-05
 [828,] 1.505116e-04 0.0002094475 8.643603e-05
 [829,] 1.892245e-04 0.0001651591 6.022487e-05
 [830,] 1.598035e-04 0.0001693780 4.064072e-05
 [831,] 1.546464e-04 0.0001421679 5.568058e-05
 [832,] 1.630587e-04 0.0001518508 6.646721e-05
 [833,] 1.632219e-04 0.0001422108 5.890455e-05
 [834,] 1.608641e-04 0.0001423875 5.819111e-05
 [835,] 1.457777e-04 0.0002105545 8.326383e-05
 [836,] 1.621247e-04 0.0001440049 6.011048e-05
 [837,] 1.184905e-03 0.0001389091 3.363089e-04
 [838,] 1.360907e-03 0.0001403257 4.145383e-04
 [839,] 1.656309e-04 0.0001629720 7.068282e-05
 [840,] 1.604133e-04 0.0001518941 6.531819e-05
 [841,] 1.650704e-04 0.0001390345 5.623052e-05
 [842,] 1.275336e-03 0.0001416546 4.085136e-04
 [843,] 8.944216e-05 0.0001859860 2.967749e-05
 [844,] 1.559820e-04 0.0001483036 5.443553e-05
 [845,] 1.609758e-04 0.0001421032 5.797276e-05
 [846,] 1.530231e-04 0.0001433137 5.606665e-05
 [847,] 1.460745e-04 0.0001371265 4.660799e-05
 [848,] 8.946999e-05 0.0002108469 3.065464e-05
 [849,] 1.568651e-04 0.0001427483 5.702310e-05
 [850,] 1.587313e-04 0.0001427627 5.774130e-05
 [851,] 1.534590e-04 0.0001678768 3.974925e-05
 [852,] 8.958982e-05 0.0001882223 2.965422e-05
 [853,] 1.534774e-04 0.0001440467 5.680165e-05
 [854,] 8.959885e-05 0.0001896272 2.969512e-05
 [855,] 1.600725e-04 0.0001435043 5.889286e-05
 [856,] 8.986731e-05 0.0001880961 2.946683e-05
 [857,] 1.626933e-04 0.0001693627 4.122887e-05
 [858,] 8.962943e-05 0.0002175916 3.070781e-05
 [859,] 8.976995e-05 0.0001884241 2.952740e-05
 [860,] 1.617998e-04 0.0001427592 5.888460e-05
 [861,] 1.621634e-04 0.0001430932 5.932298e-05
 [862,] 1.618459e-04 0.0001429777 5.910149e-05
 [863,] 1.626080e-04 0.0001442772 6.052987e-05
 [864,] 1.631819e-04 0.0001618265 6.876884e-05
 [865,] 1.597799e-04 0.0001438111 5.904654e-05
 [866,] 1.662719e-04 0.0002152257 1.009283e-04
 [867,] 1.573834e-04 0.0001645618 4.230894e-05
 [868,] 1.615303e-04 0.0001537356 6.705139e-05
 [869,] 1.578460e-04 0.0001432677 5.784484e-05
 [870,] 1.695403e-04 0.0001427613 6.179246e-05
 [871,] 8.956855e-05 0.0002068889 3.041038e-05
 [872,] 8.921130e-05 0.0002069829 3.071637e-05
 [873,] 1.443301e-04 0.0001460573 5.461420e-05
 [874,] 4.660000e-04 0.0001700524 2.391232e-04
 [875,] 1.162248e-04 0.0001662596 3.845847e-05
 [876,] 1.495667e-04 0.0001447203 5.581334e-05
 [877,] 1.541842e-04 0.0002121326 9.023851e-05
 [878,] 1.110540e-04 0.0001796123 3.458333e-05
 [879,] 1.326010e-04 0.0001948860 6.065272e-05
 [880,] 1.117494e-04 0.0001902230 3.440580e-05
 [881,] 1.570950e-04 0.0002175780 9.463260e-05
 [882,] 8.890484e-05 0.0001794410 3.073480e-05
 [883,] 1.213251e-04 0.0001587217 4.235640e-05
 [884,] 1.565560e-04 0.0001648518 4.889638e-05
 [885,] 1.386046e-04 0.0001752837 3.525290e-05
 [886,] 1.139110e-04 0.0001844307 3.465365e-05
 [887,] 2.139574e-04 0.0001593057 5.058569e-05
 [888,] 1.288747e-04 0.0001474220 3.310361e-05
 [889,] 1.144198e-04 0.0001793234 3.495571e-05
 [890,] 2.019513e-04 0.0001679475 4.561328e-05
 [891,] 1.170229e-04 0.0001608341 3.821918e-05
 [892,] 9.753143e-05 0.0001634993 3.219745e-05
 [893,] 1.307230e-04 0.0002417697 2.828191e-05
 [894,] 1.809226e-04 0.0002683927 3.177997e-05
 [895,] 1.112639e-04 0.0001849299 3.447846e-05
 [896,] 1.301043e-04 0.0001477748 3.788189e-05
 [897,] 1.922361e-04 0.0002612003 3.315823e-05
 [898,] 1.894137e-04 0.0002315804 3.439793e-05
 [899,] 1.258749e-04 0.0001562141 4.290629e-05
 [900,] 1.864725e-04 0.0002623677 3.254086e-05
 [901,] 1.776245e-04 0.0002579151 3.185707e-05
 [902,] 1.408764e-04 0.0001768025 5.649846e-05
 [903,] 1.300724e-04 0.0001476554 3.793200e-05
 [904,] 1.222686e-04 0.0002001484 2.677439e-05
 [905,] 1.280854e-04 0.0001482174 3.727827e-05
 [906,] 1.341064e-04 0.0002395692 2.870920e-05
 [907,] 1.913346e-04 0.0002568189 3.326500e-05
 [908,] 1.086764e-04 0.0001457549 3.361307e-05
 [909,] 7.964694e-05 0.0003994547 2.743189e-05
 [910,] 1.070666e-04 0.0002270266 4.358520e-05
 [911,] 1.029190e-04 0.0001798698 3.442258e-05
 [912,] 1.237797e-04 0.0001704261 3.817236e-05
 [913,] 1.407062e-04 0.0003113328 2.611697e-05
 [914,] 1.677560e-03 0.0001599414 1.917598e-04
 [915,] 1.230816e-04 0.0001759929 4.287100e-05
 [916,] 1.324331e-03 0.0001625698 1.570473e-04
 [917,] 1.002099e-04 0.0001517993 3.665787e-05
 [918,] 1.228314e-04 0.0001760263 4.231676e-05
 [919,] 1.728590e-04 0.0002085981 1.009307e-04
 [920,] 1.692303e-04 0.0002199064 1.036290e-04
 [921,] 9.241440e-05 0.0001560041 3.436632e-05
 [922,] 9.455622e-05 0.0001576091 3.572012e-05
 [923,] 9.403031e-05 0.0001760905 3.489831e-05
 [924,] 9.416205e-05 0.0001585162 3.577645e-05
 [925,] 9.376120e-05 0.0001586782 3.562118e-05
 [926,] 9.389102e-05 0.0001594702 3.584969e-05
 [927,] 9.495706e-05 0.0001573689 3.589086e-05
 [928,] 9.573931e-05 0.0001585766 3.653715e-05
 [929,] 9.478371e-05 0.0001583425 3.603049e-05
 [930,] 9.356998e-05 0.0001579827 3.537225e-05
 [931,] 9.564089e-05 0.0001588275 3.653900e-05
 [932,] 9.551607e-05 0.0001565977 3.596199e-05
 [933,] 9.252828e-05 0.0001603011 3.135204e-05
 [934,] 1.071402e-04 0.0001997159 5.086249e-05
 [935,] 1.029586e-04 0.0001534081 3.170733e-05
 [936,] 1.123777e-04 0.0001929732 2.771286e-05
 [937,] 9.832319e-05 0.0001568039 3.730409e-05
 [938,] 1.533306e-04 0.0001616567 6.395206e-05
 [939,] 9.790312e-05 0.0001611561 3.812272e-05
 [940,] 9.641356e-05 0.0001552198 3.602463e-05
 [941,] 1.077320e-04 0.0001884476 2.729364e-05
 [942,] 1.061534e-04 0.0002514468 2.561942e-05
 [943,] 1.061341e-04 0.0002508987 2.561075e-05
 [944,] 9.437064e-04 0.0001397208 1.753017e-04
 [945,] 1.029976e-04 0.0001801087 3.515637e-05
 [946,] 1.077863e-04 0.0001636456 3.642995e-05
 [947,] 1.394738e-04 0.0001660977 4.309643e-05
 [948,] 8.562343e-05 0.0001585955 2.824710e-05
 [949,] 1.090456e-04 0.0001834679 2.775276e-05
 [950,] 1.835599e-04 0.0001571583 5.418118e-05
 [951,] 1.216750e-04 0.0001831078 4.692407e-05
 [952,] 1.045565e-04 0.0001735639 3.431858e-05
 [953,] 7.627963e-05 0.0002056216 2.369778e-05
 [954,] 1.029678e-04 0.0001806468 3.493075e-05
 [955,] 8.521346e-05 0.0001659477 2.817078e-05
 [956,] 8.663479e-05 0.0012818403 2.516185e-05
 [957,] 1.178916e-04 0.0001611153 3.791145e-05
 [958,] 1.039877e-04 0.0001438986 3.056040e-05
 [959,] 1.040039e-04 0.0001826830 3.389246e-05
 [960,] 1.066039e-04 0.0001826568 3.379480e-05
 [961,] 1.000382e-04 0.0001437220 3.002830e-05
 [962,] 1.981840e-04 0.0001565812 5.722127e-05
 [963,] 2.187837e-04 0.0001655043 7.673621e-05
 [964,] 1.043091e-04 0.0001826334 3.387302e-05
 [965,] 7.463448e-05 0.0001555552 2.337924e-05
 [966,] 1.031732e-04 0.0001634297 3.363708e-05
 [967,] 8.410836e-05 0.0001635785 2.601626e-05
 [968,] 1.032924e-04 0.0001774309 3.396918e-05
 [969,] 1.444738e-04 0.0001662575 5.407214e-05
 [970,] 7.520423e-05 0.0001487424 2.486347e-05
 [971,] 1.443107e-04 0.0001691993 5.395229e-05
 [972,] 9.164152e-05 0.0001440664 2.800961e-05
 [973,] 1.030080e-04 0.0001830310 3.422658e-05
 [974,] 8.170404e-05 0.0001762178 2.544923e-05
 [975,] 1.402254e-04 0.0001691848 5.202201e-05
 [976,] 1.536220e-04 0.0001579970 3.483957e-05
 [977,] 1.036318e-04 0.0001832360 3.403372e-05
 [978,] 1.659102e-04 0.0001548225 6.939814e-05
 [979,] 1.605470e-04 0.0001364995 4.941003e-05
 [980,] 1.249468e-04 0.0001662930 3.751121e-05
 [981,] 1.623005e-04 0.0001380133 5.302596e-05
 [982,] 1.356458e-04 0.0001726158 5.126406e-05
 [983,] 1.976478e-04 0.0001649915 6.671417e-05
 [984,] 1.449654e-04 0.0001370210 4.615266e-05
 [985,] 1.234547e-04 0.0001663507 3.735945e-05
 [986,] 1.471361e-04 0.0001369889 4.676064e-05
 [987,] 1.283584e-04 0.0001368735 4.019761e-05
 [988,] 1.435591e-04 0.0001373766 4.630746e-05
 [989,] 8.085195e-05 0.0001586962 2.528506e-05
 [990,] 1.477979e-04 0.0001374944 4.778937e-05
 [991,] 8.215023e-05 0.0001588020 2.535517e-05
 [992,] 1.482181e-04 0.0001373867 4.776602e-05
 [993,] 1.472489e-04 0.0001375729 4.774700e-05
 [994,] 1.489609e-04 0.0001372821 4.782837e-05
 [995,] 1.460217e-04 0.0001376392 4.744587e-05
 [996,] 1.829380e-04 0.0001565558 5.670681e-05
 [997,] 9.378226e-05 0.0001543167 2.878305e-05
 [998,] 8.198507e-05 0.0001750846 2.547012e-05
 [999,] 1.599600e-04 0.0001369845 5.051594e-05
[1000,] 1.597948e-04 0.0001371546 5.086409e-05
[1001,] 1.556178e-04 0.0001375443 5.013213e-05
[1002,] 1.433806e-04 0.0001370988 4.574578e-05
[1003,] 1.019127e-04 0.0001652742 3.357822e-05
[1004,] 1.583431e-04 0.0001368633 4.977320e-05
[1005,] 1.368217e-04 0.0001726035 5.185119e-05
[1006,] 1.376743e-04 0.0001749076 5.344801e-05
[1007,] 1.521449e-04 0.0001361720 4.419548e-05
[1008,] 1.513025e-04 0.0001742209 6.026395e-05
[1009,] 1.787914e-04 0.0001365625 5.392452e-05
[1010,] 1.423467e-04 0.0001647875 4.974573e-05
[1011,] 1.330032e-04 0.0001686890 4.835882e-05
[1012,] 1.300179e-04 0.0001659489 4.546453e-05
[1013,] 8.845857e-05 0.0001488024 2.818999e-05
[1014,] 7.918377e-05 0.0001567579 2.580510e-05
[1015,] 1.203326e-04 0.0001683276 4.264571e-05
[1016,] 1.290228e-04 0.0001796225 5.021833e-05
[1017,] 7.417008e-05 0.0002000070 2.794793e-05
[1018,] 8.920948e-05 0.0001501296 2.806346e-05
[1019,] 9.017627e-05 0.0001453589 2.935770e-05
[1020,] 7.904789e-05 0.0001602277 2.596299e-05
[1021,] 1.571772e-04 0.0001688393 5.624270e-05
[1022,] 8.416142e-05 0.0001680642 2.727084e-05
[1023,] 1.188168e-04 0.0001586834 3.764106e-05
[1024,] 1.171823e-04 0.0001618459 3.905552e-05
[1025,] 7.937713e-05 0.0001616047 2.615955e-05
[1026,] 7.927078e-05 0.0001778129 2.830709e-05
[1027,] 1.211655e-04 0.0001642297 4.048648e-05
[1028,] 4.269587e-04 0.0001950792 5.641627e-05
[1029,] 2.077782e-04 0.0002142585 3.613990e-05
[1030,] 3.489365e-04 0.0001548690 1.085547e-04
[1031,] 1.380885e-04 0.0001505682 5.139776e-05
[1032,] 1.346995e-04 0.0001533417 5.172215e-05
[1033,] 2.035197e-04 0.0001387531 5.078451e-05
[1034,] 9.170783e-05 0.0002172918 4.270671e-05
[1035,] 1.274716e-04 0.0001605297 4.400603e-05
[1036,] 2.213605e-04 0.0001627027 1.015930e-04
[1037,] 1.706673e-04 0.0001519142 6.151013e-05
[1038,] 1.643064e-04 0.0001620783 7.004190e-05
[1039,] 1.026968e-04 0.0001690377 3.519575e-05
[1040,] 1.637753e-04 0.0001630596 5.435479e-05
[1041,] 1.915498e-04 0.0001846314 3.569436e-05
[1042,] 1.153376e-04 0.0001611329 3.261235e-05
[1043,] 9.250106e-05 0.0001631507 3.034017e-05
[1044,] 1.917108e-04 0.0001847532 9.697705e-05
[1045,] 1.601529e-04 0.0001415527 4.707355e-05
[1046,] 1.010950e-04 0.0001985298 2.811124e-05
[1047,] 1.428438e-04 0.0001791038 5.583015e-05
[1048,] 1.110793e-04 0.0001570623 3.722217e-05
[1049,] 7.371449e-04 0.0001658704 3.446739e-04
[1050,] 2.259132e-04 0.0001603321 5.515524e-05
[1051,] 1.557831e-04 0.0001694303 5.920085e-05
[1052,] 1.575040e-04 0.0001691766 5.987103e-05
[1053,] 3.760700e-04 0.0001629664 1.596838e-04
[1054,] 1.284959e-04 0.0001638187 4.481163e-05
[1055,] 1.492819e-04 0.0001717229 5.622386e-05
[1056,] 1.160750e-04 0.0001636036 3.999448e-05
[1057,] 1.235123e-04 0.0001637197 4.286187e-05
[1058,] 1.181661e-04 0.0001634635 4.063123e-05
[1059,] 1.375109e-04 0.0001632166 4.721037e-05
[1060,] 1.404586e-04 0.0001457088 4.586699e-05
[1061,] 1.244372e-04 0.0001507548 4.800001e-05
[1062,] 1.135112e-04 0.0002218955 5.396495e-05
[1063,] 1.281974e-04 0.0001552478 3.177979e-05
[1064,] 1.484596e-04 0.0001778744 5.056345e-05
[1065,] 1.490367e-04 0.0001703064 4.881442e-05
[1066,] 1.499753e-04 0.0001722467 4.936156e-05
[1067,] 2.616678e-04 0.0001716993 5.325861e-05
[1068,] 1.344895e-04 0.0001596060 4.382367e-05
[1069,] 1.780646e-04 0.0001737293 7.494908e-05
[1070,] 1.858836e-04 0.0001627709 6.134550e-05
[1071,] 8.718533e-05 0.0005459937 2.966174e-05
[1072,] 9.204917e-05 0.0001952034 2.403822e-05
[1073,] 8.928286e-05 0.0003785452 2.624792e-05
[1074,] 9.528969e-05 0.0001646497 3.251692e-05
[1075,] 1.019825e-04 0.0001764745 3.795650e-05
[1076,] 1.420616e-04 0.0001800438 4.547599e-05
[1077,] 7.702967e-05 0.0001379547 2.445785e-05
[1078,] 3.154799e-04 0.0001489308 7.867285e-05
[1079,] 8.063449e-05 0.0001407079 2.573104e-05
[1080,] 8.060096e-05 0.0001590546 2.664162e-05
[1081,] 7.572509e-05 0.0001367142 2.420712e-05
[1082,] 7.747233e-05 0.0001425355 2.578665e-05
[1083,] 7.738737e-05 0.0001427408 2.577453e-05
[1084,] 1.246743e-03 0.0001410587 3.706855e-04
[1085,] 1.332695e-03 0.0001400843 3.802394e-04
[1086,] 1.206125e-03 0.0001398716 3.403013e-04
[1087,] 4.204008e-03 0.0001424262 1.002201e-03
[1088,] 8.280680e-05 0.0001495628 2.734538e-05
[1089,] 7.637262e-04 0.0001395901 2.138817e-04
[1090,] 3.805647e-03 0.0001433324 6.360068e-04
[1091,] 9.286444e-04 0.0001442614 2.054722e-04
[1092,] 7.735574e-04 0.0001411856 1.841156e-04
[1093,] 5.372778e-04 0.0001489051 1.000236e-04
[1094,] 8.632389e-05 0.0001398259 2.548119e-05
[1095,] 1.191626e-04 0.0001622835 3.870987e-05
[1096,] 8.632869e-05 0.0001372200 2.744502e-05
[1097,] 1.185235e-04 0.0001647697 3.972116e-05
[1098,] 1.231101e-04 0.0001751935 4.503649e-05
[1099,] 1.227552e-04 0.0001751296 4.478917e-05
[1100,] 1.640577e-04 0.0001623509 4.509026e-05
[1101,] 1.663042e-04 0.0001675051 6.204203e-05
[1102,] 6.854295e-04 0.0001991837 5.352204e-04
[1103,] 1.215750e-04 0.0001665173 4.140825e-05
[1104,] 1.202438e-04 0.0001646507 4.044716e-05
[1105,] 1.205012e-04 0.0001763042 4.356438e-05
[1106,] 1.589457e-04 0.0001693534 4.892962e-05
[1107,] 1.746236e-04 0.0001684524 6.696860e-05
[1108,] 1.192065e-04 0.0001674674 4.064470e-05
[1109,] 1.193286e-04 0.0001645897 4.002548e-05
[1110,] 1.798677e-04 0.0001609992 4.526653e-05
[1111,] 1.711305e-04 0.0001631738 4.375994e-05
[1112,] 1.195404e-04 0.0001646607 4.015334e-05
[1113,] 1.710590e-04 0.0001633375 4.372392e-05
[1114,] 1.709254e-04 0.0001653829 4.339587e-05
[1115,] 1.648281e-04 0.0001621182 5.623702e-05
[1116,] 1.186713e-04 0.0001668820 4.023349e-05
[1117,] 3.955682e-04 0.0001488002 1.470984e-04
[1118,] 1.188055e-04 0.0001668797 4.029791e-05
[1119,] 1.725101e-04 0.0001634950 4.383037e-05
[1120,] 5.289030e-04 0.0001739383 2.861346e-04
[1121,] 3.620438e-04 0.0001423771 1.125091e-04
[1122,] 1.720188e-04 0.0001625941 4.394041e-05
[1123,] 1.188152e-04 0.0001607497 3.962892e-05
[1124,] 8.275982e-05 0.0001483571 2.817509e-05
[1125,] 1.625789e-04 0.0001620493 5.605707e-05
[1126,] 1.136653e-04 0.0001846166 4.029199e-05
[1127,] 8.606640e-05 0.0001430542 2.725270e-05
[1128,] 1.501415e-04 0.0001693088 4.993068e-05
[1129,] 1.089764e-04 0.0001897332 3.694246e-05
[1130,] 8.561339e-05 0.0001482763 2.481329e-05
[1131,] 9.220488e-05 0.0001419010 2.710547e-05
[1132,] 1.715524e-04 0.0001671040 6.388309e-05
[1133,] 1.046981e-04 0.0001913478 4.110557e-05
[1134,] 1.139013e-04 0.0001658822 3.741387e-05
[1135,] 1.087737e-04 0.0001872951 3.707755e-05
[1136,] 1.722371e-04 0.0001671040 6.419971e-05
[1137,] 8.202588e-05 0.0001430290 2.630779e-05
[1138,] 1.260615e-04 0.0001635331 4.304244e-05
[1139,] 1.075664e-04 0.0001814524 4.158221e-05
[1140,] 1.285483e-04 0.0001637532 4.382138e-05
[1141,] 7.898169e-05 0.0001450130 2.547724e-05
[1142,] 1.355414e-04 0.0001668374 4.612659e-05
[1143,] 2.048917e-04 0.0001669404 6.272201e-05
[1144,] 1.070116e-04 0.0001727906 4.001007e-05
[1145,] 1.144988e-04 0.0001985717 4.380412e-05
[1146,] 1.200592e-04 0.0001633079 3.946299e-05
[1147,] 1.162048e-04 0.0001641292 3.780337e-05
[1148,] 8.253232e-05 0.0001508947 2.720718e-05
[1149,] 7.573241e-04 0.0001388112 1.770555e-04
[1150,] 1.177105e-04 0.0001570083 3.824804e-05
[1151,] 8.282146e-04 0.0001954674 5.942939e-04
[1152,] 1.334852e-04 0.0001733712 5.267150e-05
[1153,] 4.102027e-04 0.0001503715 1.574023e-04
[1154,] 1.145222e-04 0.0001602637 3.829244e-05
[1155,] 1.438148e-04 0.0001791044 5.414707e-05
[1156,] 1.364204e-04 0.0001702685 4.226672e-05
[1157,] 1.365688e-04 0.0001872113 6.366488e-05
[1158,] 9.305214e-04 0.0002047916 7.508431e-04
[1159,] 1.257730e-04 0.0001737214 4.459732e-05
[1160,] 6.364877e-04 0.0001423213 2.169775e-04
[1161,] 6.136570e-04 0.0002575580 6.068825e-04
[1162,] 6.106854e-04 0.0002526390 5.892594e-04
[1163,] 6.763993e-04 0.0002329541 6.042821e-04
[1164,] 4.304442e-04 0.0002867950 4.378145e-04
[1165,] 5.155221e-04 0.0002879030 5.493621e-04
[1166,] 5.118805e-04 0.0002846170 5.379052e-04
[1167,] 7.318028e-04 0.0001554509 3.238493e-04
[1168,] 5.751814e-04 0.0002367025 5.173416e-04
[1169,] 1.579486e-04 0.0001609026 4.916751e-05
[1170,] 7.904976e-05 0.0001435762 2.550149e-05
[1171,] 5.270806e-04 0.0002698611 5.255813e-04
[1172,] 1.063670e-03 0.0002035240 8.625457e-04
[1173,] 1.165016e-04 0.0001625036 3.772393e-05
[1174,] 6.482307e-04 0.0002330956 5.708629e-04
[1175,] 1.119451e-03 0.0001934612 8.258765e-04
[1176,] 3.816398e-04 0.0001486139 1.403480e-04
[1177,] 8.237881e-05 0.0001492308 2.705029e-05
[1178,] 6.157617e-04 0.0001535775 2.616644e-04
[1179,] 8.430840e-05 0.0001456532 2.837643e-05
[1180,] 3.378685e-04 0.0001477338 1.220695e-04
[1181,] 5.972149e-04 0.0001374282 1.686177e-04
[1182,] 4.663456e-04 0.0001696949 2.480993e-04
[1183,] 1.155569e-04 0.0001552945 3.680973e-05
[1184,] 1.149805e-04 0.0001545925 3.675915e-05
[1185,] 1.155616e-04 0.0001549548 3.726480e-05
[1186,] 7.920293e-04 0.0001395725 2.305087e-04
[1187,] 7.807506e-05 0.0001457613 2.358437e-05
[1188,] 3.573453e-04 0.0001550150 1.486827e-04
[1189,] 6.728156e-04 0.0001390195 1.919120e-04
[1190,] 7.898852e-05 0.0001394200 2.460679e-05
[1191,] 4.366585e-04 0.0001539242 1.768034e-04
[1192,] 1.314275e-04 0.0001645723 4.287324e-05
[1193,] 7.756669e-05 0.0001391291 2.445645e-05
[1194,] 1.873222e-04 0.0001658824 6.935808e-05
[1195,] 7.818844e-05 0.0001399724 2.437977e-05
[1196,] 8.694854e-04 0.0001584512 3.977170e-04
[1197,] 1.166879e-04 0.0001675060 3.853554e-05
[1198,] 8.049246e-05 0.0001430644 2.623444e-05
[1199,] 7.658617e-05 0.0001386861 2.421740e-05
[1200,] 6.307158e-04 0.0001422573 2.124726e-04
[1201,] 1.164126e-04 0.0001563198 3.710750e-05
[1202,] 7.635123e-05 0.0001388536 2.458818e-05
[1203,] 7.747510e-05 0.0001449017 2.536337e-05
[1204,] 1.255648e-04 0.0001710394 4.054451e-05
[1205,] 1.759694e-03 0.0001655581 8.845432e-04
[1206,] 4.510434e-04 0.0001509170 1.717899e-04
[1207,] 1.135857e-04 0.0001791530 4.506986e-05
[1208,] 1.415380e-04 0.0001640211 4.852873e-05
[1209,] 1.200279e-04 0.0001667807 4.087282e-05
[1210,] 8.284335e-05 0.0001655228 2.653973e-05
[1211,] 8.232043e-05 0.0001500555 2.664016e-05
[1212,] 7.888461e-05 0.0001510302 2.523344e-05
[1213,] 2.541249e-04 0.0001638896 8.048894e-05
[1214,] 1.234197e-04 0.0001747426 4.244682e-05
[1215,] 1.365868e-04 0.0001416371 3.665464e-05
[1216,] 1.202279e-04 0.0001657564 4.047890e-05
[1217,] 2.726634e-04 0.0001479811 6.709712e-05
[1218,] 2.554898e-04 0.0001484415 6.474287e-05
[1219,] 7.973925e-05 0.0001381037 2.504757e-05
[1220,] 7.942318e-05 0.0001380800 2.523793e-05
[1221,] 1.201013e-04 0.0001659495 4.052138e-05
[1222,] 4.203011e-04 0.0001651134 1.307353e-04
[1223,] 1.544233e-04 0.0001700434 5.579598e-05
[1224,] 7.696450e-05 0.0001372236 2.402664e-05
[1225,] 1.197165e-04 0.0001653997 4.008424e-05
[1226,] 8.023511e-05 0.0001364640 2.533474e-05
[1227,] 2.650084e-04 0.0001445115 6.933767e-05
[1228,] 1.242820e-04 0.0001753314 4.377499e-05
[1229,] 1.223358e-04 0.0001653878 4.108196e-05
[1230,] 8.101130e-05 0.0001399060 2.477705e-05
[1231,] 2.516868e-04 0.0001646643 8.659881e-05
[1232,] 7.858572e-05 0.0001398050 2.426077e-05
[1233,] 7.530773e-05 0.0001372469 2.370555e-05
[1234,] 1.395841e-04 0.0001617672 3.575827e-05
[1235,] 7.540456e-05 0.0001384230 2.377514e-05
[1236,] 1.407400e-04 0.0001711177 4.962942e-05
[1237,] 1.725512e-04 0.0001643260 5.643992e-05
[1238,] 3.857563e-04 0.0001657595 1.117952e-04
[1239,] 1.265455e-04 0.0001661060 4.176030e-05
[1240,] 8.236383e-05 0.0001493128 2.664738e-05
[1241,] 1.299457e-04 0.0001434497 3.489712e-05
[1242,] 1.197238e-04 0.0001654218 4.011252e-05
[1243,] 2.361516e-04 0.0001641183 7.758244e-05
[1244,] 8.399380e-05 0.0001482437 2.718132e-05
[1245,] 2.327139e-04 0.0001542177 4.538332e-05
[1246,] 3.684527e-04 0.0001673647 1.440228e-04
[1247,] 7.616739e-05 0.0001527061 2.339818e-05
[1248,] 7.717783e-05 0.0001384721 2.415089e-05
[1249,] 1.245349e-04 0.0001766511 4.455853e-05
[1250,] 3.060449e-04 0.0001674457 1.185151e-04
[1251,] 1.165531e-04 0.0001648835 3.880060e-05
[1252,] 1.758139e-04 0.0001660269 5.587405e-05
[1253,] 1.281302e-04 0.0001438688 4.256929e-05
[1254,] 2.606867e-04 0.0001691106 1.134903e-04
[1255,] 1.029238e-04 0.0002131580 4.290945e-05
[1256,] 1.396677e-04 0.0001766163 3.317470e-05
[1257,] 1.598836e-04 0.0001509495 3.796846e-05
[1258,] 1.348068e-04 0.0001754231 3.251253e-05
[1259,] 2.090381e-04 0.0001495300 4.482839e-05
[1260,] 1.019887e-04 0.0002126431 4.185673e-05
[1261,] 2.719147e-04 0.0001649641 1.007363e-04
[1262,] 2.423655e-04 0.0001631222 9.662557e-05
[1263,] 1.116484e-04 0.0001498966 3.524523e-05
[1264,] 1.406083e-04 0.0001698700 4.562627e-05
[1265,] 1.246740e-04 0.0001759733 4.441153e-05
[1266,] 1.124070e-04 0.0001434473 3.447372e-05
[1267,] 1.131431e-04 0.0001435701 3.449732e-05
[1268,] 1.242322e-04 0.0001759311 4.391002e-05
[1269,] 1.240955e-04 0.0001761097 4.389242e-05
[1270,] 1.489086e-04 0.0001532932 3.548612e-05
[1271,] 2.003175e-04 0.0001522512 4.776908e-05
[1272,] 1.237649e-04 0.0001752226 4.338214e-05
[1273,] 1.098189e-04 0.0001475352 3.422798e-05
[1274,] 1.493319e-04 0.0001466970 3.731963e-05
[1275,] 1.882104e-04 0.0001647793 4.265435e-05
[1276,] 1.221785e-04 0.0001712043 4.055941e-05
[1277,] 7.325587e-05 0.0001379558 2.345504e-05
[1278,] 2.013024e-04 0.0001554594 6.662790e-05
[1279,] 7.497271e-05 0.0001684436 2.380630e-05
[1280,] 7.420009e-05 0.0001689277 2.396822e-05
[1281,] 1.116395e-04 0.0001527155 3.320746e-05
[1282,] 1.173197e-04 0.0001511507 3.523464e-05
[1283,] 2.108606e-04 0.0001561483 7.172412e-05
[1284,] 1.226120e-04 0.0001771701 4.104201e-05
[1285,] 7.433916e-05 0.0001368035 2.385544e-05
[1286,] 1.228654e-04 0.0001712354 4.029899e-05
[1287,] 8.610591e-05 0.0001510610 2.641523e-05
[1288,] 1.062512e-04 0.0001545904 3.472919e-05
[1289,] 1.221499e-04 0.0001771774 4.141204e-05
[1290,] 1.889328e-04 0.0001587170 4.033559e-05
[1291,] 2.546155e-04 0.0001680629 1.087872e-04
[1292,] 1.687881e-04 0.0001648672 5.864576e-05
[1293,] 1.489524e-04 0.0001661195 4.995287e-05
[1294,] 1.187130e-04 0.0001677264 4.075478e-05
[1295,] 1.844013e-04 0.0001660439 7.104292e-05
[1296,] 7.514513e-05 0.0001485840 2.333053e-05
[1297,] 1.220607e-04 0.0001741847 4.127999e-05
[1298,] 7.483050e-05 0.0001454314 2.331981e-05
[1299,] 8.340199e-05 0.0001498181 2.559320e-05
[1300,] 2.233092e-04 0.0001673227 6.592514e-05
[1301,] 2.028586e-04 0.0001613738 7.625009e-05
[1302,] 1.108876e-04 0.0001605620 3.578510e-05
[1303,] 1.119515e-04 0.0001605889 3.599026e-05
[1304,] 7.663693e-05 0.0001645032 2.492985e-05
[1305,] 1.045286e-04 0.0001499880 3.377642e-05
[1306,] 8.003739e-05 0.0001379371 2.450665e-05
[1307,] 7.561580e-05 0.0001381838 2.408473e-05
[1308,] 1.179321e-04 0.0001730054 3.994334e-05
[1309,] 9.713622e-05 0.0001708875 3.201019e-05
[1310,] 2.081129e-04 0.0001716208 8.546429e-05
[1311,] 7.655490e-05 0.0001492410 2.338309e-05
[1312,] 2.270000e-04 0.0001562444 7.735657e-05
[1313,] 1.359702e-04 0.0001656827 4.431824e-05
[1314,] 9.714420e-05 0.0001705955 3.196417e-05
[1315,] 8.459606e-05 0.0001396910 2.534737e-05
[1316,] 1.439693e-04 0.0001793460 5.122033e-05
[1317,] 9.468149e-05 0.0001417869 3.277029e-05
[1318,] 9.612298e-05 0.0001422703 3.348377e-05
[1319,] 1.861472e-04 0.0001627517 4.662166e-05
[1320,] 7.982006e-05 0.0001535582 2.874751e-05
[1321,] 1.013909e-04 0.0001570097 3.811281e-05
[1322,] 1.471945e-04 0.0001640754 4.823148e-05
[1323,] 8.424187e-05 0.0001772707 3.423230e-05
[1324,] 8.128528e-05 0.0001820681 3.278604e-05
[1325,] 1.439798e-04 0.0001772319 5.077910e-05
[1326,] 7.957192e-05 0.0001480021 2.575637e-05
[1327,] 8.399634e-05 0.0001411865 2.839296e-05
[1328,] 1.470825e-04 0.0001640799 4.823911e-05
[1329,] 1.031609e-04 0.0001753395 3.205712e-05
[1330,] 8.415568e-05 0.0001367654 2.599544e-05
[1331,] 8.565847e-05 0.0001416823 2.917725e-05
[1332,] 8.625589e-05 0.0001414340 2.936148e-05
[1333,] 8.824579e-05 0.0001501168 2.937951e-05
[1334,] 8.640278e-05 0.0001457477 3.039760e-05
[1335,] 8.544425e-05 0.0001460202 3.002654e-05
[1336,] 8.837204e-05 0.0001506327 2.966615e-05
[1337,] 8.654298e-05 0.0001470395 3.072280e-05
[1338,] 7.776428e-05 0.0001433298 2.629972e-05
[1339,] 8.491851e-05 0.0001549839 3.132295e-05
[1340,] 8.085170e-05 0.0001415977 2.454330e-05
[1341,] 1.600972e-04 0.0001654208 5.794526e-05
[1342,] 8.022775e-05 0.0001877078 3.259005e-05
[1343,] 7.973474e-05 0.0001893482 3.237055e-05
[1344,] 1.070157e-04 0.0001770257 3.231915e-05
[1345,] 1.189887e-04 0.0001700939 3.853501e-05
[1346,] 8.476021e-05 0.0001543757 3.114422e-05
[1347,] 1.467174e-04 0.0001642421 4.791286e-05
[1348,] 8.716999e-05 0.0001385841 2.851234e-05
[1349,] 1.026646e-04 0.0001456748 3.708440e-05
[1350,] 1.032558e-04 0.0001425783 3.633506e-05
[1351,] 1.289020e-04 0.0001604397 4.231801e-05
[1352,] 1.289724e-04 0.0001490812 3.950899e-05
[1353,] 1.067079e-04 0.0001808569 3.225497e-05
[1354,] 9.770710e-05 0.0001382765 3.209348e-05
[1355,] 1.502483e-04 0.0001527831 5.761449e-05
[1356,] 1.026376e-04 0.0001372949 3.225074e-05
[1357,] 9.514069e-05 0.0001500954 3.540586e-05
[1358,] 2.499745e-04 0.0001678037 7.186955e-05
[1359,] 7.671263e-05 0.0001463278 2.412939e-05
[1360,] 1.798672e-04 0.0001524220 4.236924e-05
[1361,] 1.473260e-04 0.0001646889 4.904189e-05
[1362,] 3.000756e-04 0.0001632677 8.107683e-05
[1363,] 7.727097e-05 0.0001457334 2.498213e-05
[1364,] 1.218467e-04 0.0001429920 3.621757e-05
[1365,] 2.291491e-04 0.0001610895 7.586088e-05
[1366,] 1.107780e-04 0.0001461334 3.267867e-05
[1367,] 7.673821e-05 0.0001466015 2.468950e-05
[1368,] 7.547926e-05 0.0001500278 2.405504e-05
[1369,] 7.615867e-05 0.0001458861 2.447476e-05
[1370,] 1.072372e-04 0.0001612385 3.127176e-05
[1371,] 2.954412e-04 0.0001678065 1.169342e-04
[1372,] 1.024342e-04 0.0001766710 3.170339e-05
[1373,] 7.619552e-05 0.0001467279 2.453941e-05
[1374,] 7.571831e-05 0.0001457960 2.443775e-05
[1375,] 1.452517e-04 0.0001725339 4.967933e-05
[1376,] 8.844748e-05 0.0001532107 3.078559e-05
[1377,] 7.642288e-05 0.0001899954 2.901887e-05
[1378,] 7.678025e-05 0.0001505491 2.407482e-05
[1379,] 7.793144e-05 0.0001913587 3.050539e-05
[1380,] 7.478421e-05 0.0001455370 2.420206e-05
[1381,] 1.751209e-04 0.0001954003 9.019302e-05
[1382,] 2.280283e-04 0.0001660509 7.106094e-05
[1383,] 2.270359e-04 0.0001660411 7.083597e-05
[1384,] 1.173711e-04 0.0002315523 2.850342e-05
[1385,] 1.461945e-04 0.0001659262 4.696579e-05
[1386,] 1.012717e-04 0.0001596979 3.106914e-05
[1387,] 1.051948e-04 0.0001630528 4.309526e-05
[1388,] 1.244264e-04 0.0001382335 3.583954e-05
[1389,] 1.222702e-04 0.0001582879 3.923564e-05
[1390,] 1.145242e-04 0.0002282887 2.824487e-05
[1391,] 1.083093e-04 0.0001630336 3.549153e-05
[1392,] 8.312577e-05 0.0001684817 3.220694e-05
[1393,] 8.301719e-05 0.0001721955 3.258467e-05
[1394,] 8.704760e-05 0.0001899024 2.460493e-05
[1395,] 9.108443e-05 0.0001612299 3.512857e-05
[1396,] 8.133197e-05 0.0001608503 2.350117e-05
[1397,] 1.253929e-04 0.0001498359 4.734977e-05
[1398,] 1.191823e-04 0.0001660562 5.179853e-05
[1399,] 1.468518e-04 0.0001460437 5.347299e-05
[1400,] 2.367096e-04 0.0001738609 1.226904e-04
[1401,] 1.471650e-04 0.0001718688 3.807022e-05
[1402,] 2.146336e-04 0.0001771246 1.124065e-04
[1403,] 1.667414e-04 0.0001674791 6.209235e-05
[1404,] 1.007014e-04 0.0001464704 3.166491e-05
[1405,] 1.103648e-04 0.0001512825 3.566343e-05
[1406,] 1.593225e-04 0.0001529696 5.184847e-05
[1407,] 2.084339e-04 0.0001632998 5.312039e-05
[1408,] 1.076749e-04 0.0001424884 3.363319e-05
[1409,] 1.567762e-04 0.0001660255 5.387076e-05
[1410,] 9.478973e-05 0.0001747896 3.080732e-05
[1411,] 2.842139e-04 0.0001614179 7.433356e-05
[1412,] 1.462523e-04 0.0001936241 7.502674e-05
[1413,] 1.594802e-04 0.0001524941 5.159265e-05
[1414,] 9.441913e-05 0.0001456015 2.964297e-05
[1415,] 1.745509e-04 0.0001671253 7.225929e-05
[1416,] 2.170910e-04 0.0001707950 9.077886e-05
[1417,] 4.166816e-04 0.0001612503 1.189704e-04
[1418,] 1.724743e-04 0.0001690825 7.227818e-05
[1419,] 2.248867e-04 0.0001664593 6.952983e-05
[1420,] 2.201021e-04 0.0001668591 6.670638e-05
[1421,] 1.120875e-04 0.0001513150 3.633850e-05
[1422,] 2.550526e-04 0.0001593267 7.276592e-05
[1423,] 1.431978e-04 0.0002477409 9.020383e-05
[1424,] 3.746378e-04 0.0001607963 1.114453e-04
[1425,] 2.372128e-04 0.0001614691 7.253344e-05
[1426,] 8.919833e-05 0.0001463082 2.837187e-05
[1427,] 1.953153e-04 0.0001595820 5.737127e-05
[1428,] 3.888851e-04 0.0002480374 3.386730e-04
[1429,] 1.114606e-04 0.0001709829 4.874569e-05
[1430,] 1.434934e-04 0.0001659994 4.851434e-05
[1431,] 3.032430e-04 0.0002156212 2.124208e-04
[1432,] 1.172657e-04 0.0001718451 4.532801e-05
[1433,] 9.260429e-05 0.0001739369 3.500924e-05
[1434,] 1.195803e-04 0.0001702234 4.610391e-05
[1435,] 1.154735e-04 0.0001680686 4.345879e-05
[1436,] 1.187896e-04 0.0001963374 3.166849e-05
[1437,] 1.230361e-04 0.0001617114 4.032052e-05
[1438,] 1.236842e-04 0.0001638945 4.198718e-05
[1439,] 1.468242e-04 0.0001656379 4.909121e-05
[1440,] 9.139005e-05 0.0001502360 3.113933e-05
[1441,] 8.950581e-05 0.0001429455 3.081745e-05
[1442,] 9.176613e-05 0.0001393004 3.055333e-05
[1443,] 9.978142e-05 0.0001545756 3.695346e-05
[1444,] 1.014535e-04 0.0001536903 3.763068e-05
[1445,] 9.564871e-05 0.0001758617 3.325376e-05
[1446,] 5.470263e-04 0.0001573863 1.516537e-04
[1447,] 9.901595e-05 0.0001514798 3.580824e-05
[1448,] 9.621174e-05 0.0002341437 4.864414e-05
[1449,] 9.308284e-05 0.0001719565 3.529637e-05
[1450,] 2.129675e-04 0.0001416681 6.530252e-05
[1451,] 9.367321e-05 0.0001724402 3.582242e-05
[1452,] 1.041377e-04 0.0001647568 3.394095e-05
[1453,] 1.437562e-04 0.0001666929 4.872367e-05
[1454,] 9.322677e-05 0.0001594228 3.451668e-05
[1455,] 1.432935e-04 0.0001653642 4.774564e-05
[1456,] 1.011161e-04 0.0001624545 3.202077e-05
[1457,] 4.674230e-04 0.0001615629 1.567922e-04
[1458,] 4.945898e-04 0.0001452054 1.793100e-04
[1459,] 1.004552e-04 0.0001615631 3.205888e-05
[1460,] 1.039907e-04 0.0001633306 3.398822e-05
[1461,] 1.038870e-04 0.0001615482 3.428102e-05
[1462,] 8.696981e-05 0.0001471443 2.810732e-05
[1463,] 9.806858e-05 0.0001558710 3.269333e-05
[1464,] 1.092039e-04 0.0001696857 3.796091e-05
[1465,] 9.811229e-05 0.0001556128 3.262789e-05
[1466,] 8.921279e-05 0.0001470522 2.885526e-05
[1467,] 8.848707e-05 0.0001469872 2.856906e-05
[1468,] 1.140795e-04 0.0001649844 3.625290e-05
[1469,] 8.778486e-05 0.0001471941 2.841902e-05
[1470,] 8.801746e-05 0.0001471039 2.846275e-05
[1471,] 8.833198e-05 0.0001475273 2.873543e-05
[1472,] 1.039336e-04 0.0001627665 3.398589e-05
[1473,] 8.748352e-05 0.0001469883 2.823031e-05
[1474,] 1.531909e-04 0.0001630495 4.824524e-05
[1475,] 9.525369e-05 0.0001587373 3.032766e-05
[1476,] 9.272082e-04 0.0001930610 6.526754e-04
[1477,] 9.477896e-05 0.0001514844 2.985101e-05
[1478,] 8.826439e-05 0.0001468063 2.835952e-05
[1479,] 1.084688e-04 0.0001712599 3.728970e-05
[1480,] 8.916201e-05 0.0001489177 2.939591e-05
[1481,] 1.337120e-03 0.0002086274 1.109049e-03
[1482,] 1.969412e-03 0.0001752186 1.210391e-03
[1483,] 8.892812e-05 0.0001468690 2.864069e-05
[1484,] 8.817841e-05 0.0001470914 2.851317e-05
[1485,] 9.924660e-04 0.0002088640 7.978770e-04
[1486,] 8.909697e-05 0.0001470165 2.879312e-05
[1487,] 8.836849e-05 0.0001469825 2.853005e-05
[1488,] 9.439360e-05 0.0001488176 3.082966e-05
[1489,] 8.865778e-05 0.0001469376 2.859528e-05
[1490,] 1.440890e-04 0.0001657051 4.834571e-05
[1491,] 2.033341e-03 0.0001678080 1.126463e-03
[1492,] 1.015750e-04 0.0001869810 4.464107e-05
[1493,] 1.024710e-04 0.0001615364 3.201586e-05
[1494,] 9.950899e-05 0.0001653584 3.853323e-05
[1495,] 8.934115e-05 0.0001478816 2.922966e-05
[1496,] 9.381232e-05 0.0001468754 2.972956e-05
[1497,] 1.080166e-04 0.0001684634 3.655463e-05
[1498,] 1.459261e-04 0.0001659703 4.944954e-05
[1499,] 1.880962e-04 0.0001657023 6.653646e-05
[1500,] 1.081108e-04 0.0001705400 3.646813e-05
[1501,] 1.008408e-04 0.0001596027 3.198243e-05
[1502,] 3.555851e-04 0.0001624352 1.097392e-04
[1503,] 9.451116e-05 0.0001741216 3.607690e-05
[1504,] 1.429543e-04 0.0001628003 4.751122e-05
[1505,] 1.425705e-04 0.0001627434 4.728031e-05
[1506,] 1.017340e-04 0.0001595634 3.201379e-05
[1507,] 1.039419e-04 0.0001613673 3.387036e-05
[1508,] 6.773546e-04 0.0001785263 4.061089e-04
[1509,] 8.924010e-04 0.0001729323 4.987423e-04
[1510,] 4.222645e-04 0.0001622073 1.336279e-04
[1511,] 4.221577e-04 0.0001629077 1.234777e-04
[1512,] 6.786505e-04 0.0001779227 4.045395e-04
[1513,] 1.011934e-04 0.0001595583 3.199915e-05
[1514,] 1.414330e-04 0.0001627547 4.664989e-05
[1515,] 6.350614e-04 0.0001866219 4.078604e-04
[1516,] 1.451752e-03 0.0001703787 8.211074e-04
[1517,] 1.419615e-03 0.0001692270 7.891641e-04
[1518,] 1.467973e-04 0.0001623511 4.891348e-05
[1519,] 1.546757e-04 0.0001660936 4.835326e-05
[1520,] 1.013380e-04 0.0001595010 3.198876e-05
[1521,] 1.012146e-04 0.0001591749 3.198603e-05
[1522,] 6.289628e-04 0.0001861781 4.022478e-04
[1523,] 1.040110e-04 0.0001639282 3.396827e-05
[1524,] 8.693947e-04 0.0001840819 5.533297e-04
[1525,] 6.173779e-04 0.0001907231 4.093979e-04
[1526,] 6.050624e-04 0.0001870716 3.884712e-04
[1527,] 8.454212e-04 0.0001753555 4.862271e-04
[1528,] 5.726667e-04 0.0001944845 3.873553e-04
[1529,] 5.698784e-04 0.0001977360 3.943429e-04
[1530,] 1.082662e-04 0.0001638527 3.578710e-05
[1531,] 1.023227e-04 0.0001611986 3.199721e-05
[1532,] 9.179041e-05 0.0001746565 3.448750e-05
[1533,] 8.189527e-04 0.0001780892 4.852993e-04
[1534,] 1.041932e-04 0.0001659888 3.202117e-05
[1535,] 1.048621e-04 0.0001658218 3.365487e-05
[1536,] 1.080187e-04 0.0001743328 3.691847e-05
[1537,] 1.121839e-04 0.0001522043 3.405544e-05
[1538,] 1.379517e-03 0.0002011567 1.075815e-03
[1539,] 1.003504e-03 0.0001767152 6.000894e-04
[1540,] 1.303898e-03 0.0001983834 9.873718e-04
[1541,] 9.263399e-05 0.0001572740 2.960219e-05
[1542,] 1.078352e-04 0.0001634055 3.499890e-05
[1543,] 1.040549e-04 0.0001499868 3.302212e-05
[1544,] 9.674972e-05 0.0001510938 3.463496e-05
[1545,] 2.891821e-04 0.0001625945 8.700344e-05
[1546,] 8.691583e-05 0.0001455411 2.797070e-05
[1547,] 1.060700e-04 0.0001608697 3.353904e-05
[1548,] 8.734138e-05 0.0001460922 2.729860e-05
[1549,] 7.257124e-04 0.0002772412 7.910105e-04
[1550,] 1.034985e-04 0.0001782385 3.122496e-05
[1551,] 2.056753e-04 0.0001577017 6.699886e-05
[1552,] 2.063476e-04 0.0001575656 6.671023e-05
[1553,] 1.183754e-04 0.0002457805 7.071704e-05
[1554,] 9.933925e-05 0.0001859349 3.714622e-05
[1555,] 3.298041e-04 0.0002577326 2.722924e-04
[1556,] 1.362576e-04 0.0001713949 4.371846e-05
[1557,] 7.772556e-04 0.0003281806 9.449360e-04
[1558,] 1.127634e-04 0.0002797785 7.163703e-05
[1559,] 1.097737e-04 0.0002295461 5.876227e-05
[1560,] 1.211487e-04 0.0001455738 3.772907e-05
[1561,] 1.223341e-04 0.0001487629 3.164732e-05
[1562,] 1.331649e-04 0.0001459435 4.140766e-05
[1563,] 1.328455e-04 0.0001459545 4.125038e-05
[1564,] 1.144687e-04 0.0001422303 3.176631e-05
[1565,] 1.093767e-04 0.0001453638 3.010186e-05
[1566,] 1.365272e-04 0.0001517519 4.581205e-05
[1567,] 1.449493e-04 0.0001629265 4.750464e-05
[1568,] 2.689453e-04 0.0001725048 1.292153e-04
[1569,] 1.564743e-04 0.0001532468 5.572191e-05
[1570,] 1.293295e-04 0.0001439722 4.305661e-05
[1571,] 1.032635e-04 0.0001538510 3.324716e-05
[1572,] 1.032624e-04 0.0001539471 3.321914e-05
[1573,] 1.138928e-04 0.0001450656 3.736456e-05
[1574,] 1.047190e-04 0.0001585946 3.447390e-05
[1575,] 1.048180e-04 0.0001585607 3.451287e-05
[1576,] 1.095654e-04 0.0001447247 3.501100e-05
[1577,] 2.060792e-04 0.0001648690 7.087154e-05
[1578,] 1.652483e-04 0.0001513813 5.648694e-05
[1579,] 1.682725e-04 0.0001510336 5.693271e-05
[1580,] 1.730124e-04 0.0001515579 5.935908e-05
[1581,] 1.583695e-04 0.0001512498 5.071036e-05
[1582,] 1.924783e-04 0.0001522065 6.667534e-05
[1583,] 1.376168e-04 0.0001648735 4.461977e-05
[1584,] 1.048654e-04 0.0001582399 3.443623e-05
[1585,] 1.374489e-04 0.0001645258 4.459636e-05
[1586,] 4.576690e-04 0.0002748844 4.511376e-04
[1587,] 1.768184e-04 0.0001522340 6.185053e-05
[1588,] 1.333807e-04 0.0001454965 4.591125e-05
[1589,] 1.781395e-04 0.0001516989 6.146333e-05
[1590,] 1.618620e-04 0.0001519657 5.394118e-05
[1591,] 1.606478e-04 0.0001515167 5.230903e-05
[1592,] 1.693331e-04 0.0001372923 5.484940e-05
[1593,] 3.113848e-04 0.0001588594 9.411073e-05
[1594,] 1.655080e-04 0.0001512405 5.281702e-05
[1595,] 1.709443e-04 0.0001519866 5.937877e-05
[1596,] 1.504236e-04 0.0001448717 5.095606e-05
[1597,] 1.034416e-04 0.0001538817 3.333978e-05
[1598,] 3.408491e-04 0.0001391254 1.138965e-04
[1599,] 9.494378e-05 0.0001441966 3.000321e-05
[1600,] 1.036934e-04 0.0003886509 4.702252e-05
[1601,] 4.058329e-04 0.0001460532 9.223691e-05
[1602,] 1.027457e-04 0.0001543681 3.305772e-05
[1603,] 1.750807e-04 0.0001568503 4.488703e-05
[1604,] 1.412583e-04 0.0001548239 4.119867e-05
[1605,] 1.292656e-04 0.0001658958 4.243230e-05
[1606,] 7.450946e-05 0.0001488106 2.371221e-05
[1607,] 1.161261e-03 0.0001539356 3.265998e-04
[1608,] 1.243206e-04 0.0001475154 3.378682e-05
[1609,] 7.378730e-05 0.0002124321 2.731167e-05
[1610,] 1.872372e-04 0.0001691534 8.829410e-05
[1611,] 3.920619e-04 0.0001532964 7.830971e-05
[1612,] 1.948745e-04 0.0002027347 4.049670e-05
[1613,] 4.633050e-04 0.0001778950 2.534707e-04
[1614,] 1.161117e-04 0.0001434663 9.893094e-05
[1615,] 3.639627e-04 0.0001513887 7.661441e-05
[1616,] 1.166298e-04 0.0001430253 9.516803e-05
[1617,] 1.631526e-04 0.0001669529 5.814809e-05
[1618,] 7.574538e-05 0.0002240715 2.398244e-05
[1619,] 1.705879e-04 0.0001622667 7.544213e-05
[1620,] 7.584010e-05 0.0002436762 2.410385e-05
[1621,] 5.202452e-04 0.0001790358 2.933518e-04
[1622,] 7.629592e-05 0.0002356741 2.398435e-05
[1623,] 1.680850e-04 0.0001667722 6.063191e-05
[1624,] 1.569026e-04 0.0001530357 5.344534e-05
[1625,] 1.113887e-04 0.0002025471 3.636989e-05
[1626,] 5.057871e-04 0.0001787394 2.829092e-04
[1627,] 1.827364e-04 0.0001665487 6.526316e-05
[1628,] 7.573682e-05 0.0004258138 2.427272e-05
[1629,] 1.983128e-04 0.0001818434 9.594429e-05
[1630,] 1.096785e-04 0.0001448504 3.841218e-05
[1631,] 5.050020e-04 0.0001779409 2.715397e-04
[1632,] 1.562915e-04 0.0001558830 5.873533e-05
[1633,] 1.448194e-04 0.0001865601 6.723271e-05
[1634,] 1.264923e-04 0.0001684339 4.122957e-05
[1635,] 1.876836e-04 0.0010009022 1.622018e-03
[1636,] 1.445056e-04 0.0001998823 7.237129e-05
[1637,] 1.612596e-04 0.0001569438 6.183950e-05
[1638,] 1.604487e-04 0.0001560992 6.082161e-05
[1639,] 1.614809e-04 0.0001561829 6.136199e-05
[1640,] 1.606918e-04 0.0001561192 6.094825e-05
[1641,] 1.810376e-04 0.0001669904 6.540200e-05
[1642,] 1.707973e-04 0.0011239289 1.334619e-03
[1643,] 1.582801e-04 0.0001559982 5.974129e-05
[1644,] 1.609033e-04 0.0001564183 6.127364e-05
[1645,] 1.609820e-04 0.0001552094 6.038466e-05
[1646,] 1.642081e-04 0.0001565995 6.295076e-05
[1647,] 1.610178e-04 0.0001555886 6.069458e-05
[1648,] 1.609948e-04 0.0001554427 6.057071e-05
[1649,] 1.611594e-04 0.0001568873 6.171341e-05
[1650,] 1.736862e-04 0.0001671352 6.271732e-05
[1651,] 1.163159e-04 0.0001473494 3.845715e-05
[1652,] 1.528730e-04 0.0001568304 5.777759e-05
[1653,] 1.718970e-04 0.0001670263 6.180951e-05
[1654,] 1.546853e-04 0.0001540890 5.654269e-05
[1655,] 1.137240e-04 0.0001502332 3.948864e-05
[1656,] 1.540398e-04 0.0001623148 6.180616e-05
[1657,] 1.551208e-04 0.0001523366 4.688194e-05
[1658,] 1.581904e-04 0.0001567363 6.024416e-05
[1659,] 1.174604e-04 0.0001989521 4.398360e-05
[1660,] 1.135240e-04 0.0001437102 4.331757e-05
[1661,] 1.939821e-04 0.0001603342 5.321152e-05
[1662,] 1.540369e-04 0.0001539783 6.293734e-05
[1663,] 1.125471e-04 0.0001463798 3.639637e-05
[1664,] 9.302428e-05 0.0001413619 5.013292e-05
[1665,] 1.883900e-04 0.0001781918 8.650575e-05
[1666,] 9.631057e-05 0.0001537380 3.054385e-05
[1667,] 7.529687e-05 0.0006183732 2.460061e-05
[1668,] 1.331899e-04 0.0001545652 5.349786e-05
[1669,] 1.501218e-04 0.0001523649 6.011968e-05
[1670,] 1.770018e-04 0.0001671892 6.417097e-05
[1671,] 1.202655e-04 0.0001658699 3.982829e-05
[1672,] 2.025680e-04 0.0001793438 9.583609e-05
[1673,] 1.554258e-04 0.0001519975 4.658469e-05
[1674,] 1.573390e-04 0.0004567672 6.066120e-04
[1675,] 1.063455e-04 0.0001574867 3.318710e-05
[1676,] 1.815146e-04 0.0001671412 6.589795e-05
[1677,] 1.554901e-04 0.0001548595 6.418985e-05
[1678,] 1.782500e-04 0.0001670090 6.432052e-05
[1679,] 1.446886e-04 0.0001834949 7.315096e-05
[1680,] 1.117263e-04 0.0001470622 3.671112e-05
[1681,] 2.060840e-04 0.0001528238 5.456822e-05
[1682,] 1.109575e-04 0.0001664375 3.673258e-05
[1683,] 7.409159e-05 0.0007687327 2.515045e-05
[1684,] 1.116104e-04 0.0001483089 3.739986e-05
[1685,] 7.402616e-05 0.0005095729 2.497913e-05
[1686,] 1.618616e-04 0.0001601493 6.442315e-05
[1687,] 1.189161e-04 0.0001673940 4.134181e-05
[1688,] 1.190336e-04 0.0001670456 3.932891e-05
[1689,] 1.779540e-04 0.0001671980 6.455645e-05
[1690,] 1.539290e-04 0.0001558872 5.764068e-05
[1691,] 1.861445e-04 0.0001773938 9.619687e-05
[1692,] 9.737661e-05 0.0001542068 3.061462e-05
[1693,] 7.485509e-05 0.0008424424 2.483282e-05
[1694,] 1.481815e-04 0.0001782488 6.788668e-05
[1695,] 1.566098e-04 0.0001556942 5.875538e-05
[1696,] 1.813636e-04 0.0001671435 6.584161e-05
[1697,] 1.449086e-04 0.0001799516 6.634268e-05
[1698,] 1.143171e-04 0.0001464221 3.701043e-05
[1699,] 1.118845e-04 0.0001468748 3.661906e-05
[1700,] 1.468412e-04 0.0001769328 6.617782e-05
[1701,] 1.190991e-04 0.0001641171 3.890944e-05
[1702,] 1.490527e-04 0.0005826686 7.181836e-04
[1703,] 9.520943e-05 0.0001412894 6.972019e-05
[1704,] 1.484538e-04 0.0001766991 6.718913e-05
[1705,] 9.417165e-05 0.0001437300 7.528451e-05
[1706,] 9.747302e-05 0.0001553537 3.053352e-05
[1707,] 1.268477e-04 0.0001667384 4.340104e-05
[1708,] 1.488494e-04 0.0001661869 4.674387e-05
[1709,] 1.051513e-04 0.0001427452 5.929956e-05
[1710,] 1.190913e-04 0.0001646166 3.901747e-05
[1711,] 7.507657e-05 0.0009009692 2.470506e-05
[1712,] 1.145071e-04 0.0001475560 3.800720e-05
[1713,] 1.491670e-04 0.0001657092 4.640391e-05
[1714,] 7.402134e-05 0.0005825459 2.494480e-05
[1715,] 7.483027e-05 0.0007973623 2.481134e-05
[1716,] 1.488392e-04 0.0001657841 4.666736e-05
[1717,] 1.556236e-04 0.0001507132 4.631776e-05
[1718,] 1.176231e-04 0.0001483478 3.957965e-05
[1719,] 1.725397e-04 0.0001673853 6.268404e-05
[1720,] 1.058083e-04 0.0001638771 4.209558e-05
[1721,] 9.299401e-05 0.0001436286 6.717121e-05
[1722,] 7.459661e-05 0.0008726442 2.506250e-05
[1723,] 1.488029e-04 0.0001715815 4.773971e-05
[1724,] 1.566199e-04 0.0001506006 4.597871e-05
[1725,] 1.459758e-04 0.0001668912 4.633248e-05
[1726,] 1.737909e-04 0.0001672300 6.292564e-05
[1727,] 1.488827e-04 0.0001493163 4.490526e-05
[1728,] 1.681839e-04 0.0001671985 6.060184e-05
[1729,] 9.238646e-05 0.0001503844 1.237075e-04
[1730,] 9.718397e-05 0.0007017895 1.403826e-04
[1731,] 9.202846e-05 0.0001482590 1.091561e-04
[1732,] 1.560597e-04 0.0001509330 4.654702e-05
[1733,] 1.249129e-04 0.0001688695 3.770646e-05
[1734,] 1.700474e-04 0.0001672220 6.139568e-05
[1735,] 1.036366e-04 0.0001407682 7.021899e-05
[1736,] 1.243233e-04 0.0001684937 3.765355e-05
[1737,] 1.171111e-04 0.0001464670 3.884992e-05
[1738,] 1.190573e-04 0.0001654688 3.940559e-05
[1739,] 1.014008e-04 0.0003309824 9.201374e-05
[1740,] 1.171322e-04 0.0001433704 3.591184e-05
[1741,] 7.995052e-05 0.0001364930 2.576862e-05
[1742,] 3.319093e-04 0.0012685149 3.107916e-02
[1743,] 2.684157e-04 0.0001840482 1.416186e-04
[1744,] 7.670332e-05 0.0002690873 2.603211e-05
[1745,] 1.867115e-04 0.0001663475 6.609330e-05
[1746,] 7.922572e-05 0.0001632498 2.478617e-05
[1747,] 7.775350e-05 0.0001640800 2.463665e-05
[1748,] 7.625425e-05 0.0001666622 2.482528e-05
[1749,] 1.279544e-04 0.0001686210 5.478236e-05
[1750,] 1.297403e-04 0.0001678963 5.540711e-05
[1751,] 1.947959e-04 0.0001481584 1.760266e-03
[1752,] 1.569296e-04 0.0002724280 2.126875e-04
[1753,] 1.272826e-04 0.0001683159 5.432402e-05
[1754,] 1.291019e-04 0.0001685683 5.533889e-05
[1755,] 1.264570e-03 0.0001676074 5.811669e-04
[1756,] 7.631480e-05 0.0001658262 2.479165e-05
[1757,] 1.284610e-04 0.0001683144 5.491790e-05
[1758,] 2.323808e-04 0.0001794312 1.614133e-04
[1759,] 1.264565e-04 0.0001679655 5.377765e-05
[1760,] 2.419232e-04 0.0002013897 2.903825e-04
[1761,] 7.644470e-05 0.0001655889 2.474757e-05
[1762,] 9.605940e-05 0.0001847163 3.742742e-05
[1763,] 2.387282e-04 0.0001808899 1.772676e-04
[1764,] 2.350918e-04 0.0001801719 1.686066e-04
[1765,] 2.361434e-04 0.0001810563 1.744845e-04
[1766,] 1.464210e-04 0.0001656243 5.131582e-05
[1767,] 2.346051e-04 0.0001809174 1.717092e-04
[1768,] 2.324353e-04 0.0001809328 1.686769e-04
[1769,] 2.335558e-04 0.0001808456 1.697896e-04
[1770,] 1.270124e-04 0.0001693038 5.455204e-05
[1771,] 1.246136e-04 0.0001696260 5.343595e-05
[1772,] 1.262803e-04 0.0001693931 5.420894e-05
[1773,] 1.891153e-04 0.0001661255 6.630640e-05
[1774,] 1.244932e-04 0.0001720722 5.421681e-05
[1775,] 1.861168e-04 0.0001667056 6.672783e-05
[1776,] 7.702165e-05 0.0002064222 2.482702e-05
[1777,] 1.021728e-04 0.0001582421 4.054695e-05
[1778,] 2.939602e-04 0.0001763077 1.431720e-04
[1779,] 1.891608e-04 0.0001665352 6.750540e-05
[1780,] 7.634764e-05 0.0001639237 2.474895e-05
[1781,] 7.985182e-05 0.0001381383 2.584721e-05
[1782,] 7.621017e-05 0.0001637121 2.477876e-05
[1783,] 7.629060e-05 0.0001643929 2.477069e-05
[1784,] 1.336926e-03 0.0001673437 6.107703e-04
[1785,] 1.871691e-04 0.0001665205 6.668968e-05
[1786,] 9.747171e-05 0.0001910037 3.954129e-05
[1787,] 8.015727e-05 0.0001418145 2.652992e-05
[1788,] 1.921593e-04 0.0001665374 6.868482e-05
[1789,] 7.638075e-05 0.0001621848 2.471496e-05
[1790,] 2.837153e-04 0.0001760204 1.369195e-04
[1791,] 1.296652e-04 0.0001375178 3.641697e-05
[1792,] 9.367530e-05 0.0001634889 3.107006e-05
[1793,] 1.859610e-04 0.0001665353 6.626754e-05
[1794,] 7.967332e-05 0.0001691500 2.443107e-05
[1795,] 1.204151e-04 0.0004085080 3.192187e-03
[1796,] 3.040196e-04 0.0001759441 1.480025e-04
[1797,] 3.078557e-04 0.0001751634 1.483174e-04
[1798,] 1.880275e-04 0.0001665419 6.708411e-05
[1799,] 9.367778e-05 0.0001614405 3.122746e-05
[1800,] 1.216526e-04 0.0007106564 4.665558e-04
[1801,] 1.872578e-04 0.0001454499 1.362429e-03
[1802,] 9.396739e-05 0.0001681957 3.175210e-05
[1803,] 1.410139e-03 0.0001671112 6.408860e-04
[1804,] 7.673647e-05 0.0001662820 2.474889e-05
[1805,] 1.035988e-04 0.0001437445 3.518015e-05
[1806,] 1.981088e-04 0.0001482243 1.831529e-03
[1807,] 7.653256e-05 0.0001645277 2.471676e-05
[1808,] 1.943190e-04 0.0001661774 6.853702e-05
[1809,] 1.435454e-04 0.0001657685 4.976337e-05
[1810,] 7.661381e-05 0.0001647809 2.470770e-05
[1811,] 9.742061e-05 0.0001595205 3.224107e-05
[1812,] 1.446224e-03 0.0001668510 6.524642e-04
[1813,] 7.653289e-05 0.0001640636 2.470264e-05
[1814,] 1.960602e-04 0.0001671444 7.180669e-05
[1815,] 1.333602e-04 0.0001528782 4.152078e-05
[1816,] 1.680789e-04 0.0001451007 1.455705e-04
[1817,] 9.443471e-05 0.0001618029 3.131085e-05
[1818,] 7.703960e-05 0.0001641482 2.466040e-05
[1819,] 1.860948e-04 0.0001665316 6.631022e-05
[1820,] 3.175915e-04 0.0001605104 1.107075e-04
[1821,] 8.328077e-05 0.0001405833 2.496056e-05
[1822,] 1.271918e-04 0.0001377320 3.565549e-05
[1823,] 2.114858e-04 0.0001546188 5.528915e-05
[1824,] 2.086855e-04 0.0001469567 1.741161e-03
[1825,] 3.205238e-04 0.0001777194 1.612714e-04
[1826,] 1.433037e-04 0.0001650303 4.926195e-05
[1827,] 8.055795e-05 0.0001378083 2.604807e-05
[1828,] 3.180420e-04 0.0013675879 3.208113e-02
[1829,] 1.234534e-04 0.0001602698 4.006808e-05
[1830,] 7.658310e-05 0.0001633835 2.469710e-05
[1831,] 9.397585e-05 0.0001681822 3.178689e-05
[1832,] 7.672032e-05 0.0001637947 2.468676e-05
[1833,] 1.232695e-04 0.0001602652 4.013150e-05
[1834,] 1.280116e-04 0.0001373823 3.615907e-05
[1835,] 8.102089e-05 0.0001411732 2.683781e-05
[1836,] 7.653914e-05 0.0001634326 2.471230e-05
[1837,] 1.492627e-03 0.0001688539 7.175944e-04
[1838,] 8.138703e-05 0.0001374689 2.625702e-05
[1839,] 8.128106e-05 0.0001409839 2.692355e-05
[1840,] 9.661721e-05 0.0001678559 3.592131e-05
[1841,] 1.913875e-04 0.0001668428 6.918595e-05
[1842,] 1.906290e-04 0.0001668558 6.891091e-05
[1843,] 1.908148e-04 0.0001668362 6.894591e-05
[1844,] 1.916006e-04 0.0001667123 6.893116e-05
[1845,] 1.393437e-04 0.0001533383 4.216428e-05
[1846,] 1.925986e-04 0.0001668529 6.970254e-05
[1847,] 1.296564e-04 0.0001382475 3.582700e-05
[1848,] 9.414057e-05 0.0001692754 3.205527e-05
[1849,] 1.274146e-04 0.0001385073 3.515009e-05
[1850,] 7.632246e-05 0.0001614686 2.471850e-05
[1851,] 1.238803e-04 0.0001602558 4.023529e-05
[1852,] 9.826012e-05 0.0001786764 3.852615e-05
[1853,] 8.200093e-05 0.0001376338 2.650081e-05
[1854,] 1.263126e-04 0.0001378721 3.535114e-05
[1855,] 1.350750e-04 0.0001537730 4.076190e-05
[1856,] 9.458622e-05 0.0001658652 3.245809e-05
[1857,] 1.349803e-04 0.0001661035 4.408164e-05
[1858,] 1.927552e-04 0.0001669961 7.012892e-05
[1859,] 1.624159e-03 0.0001667262 7.326987e-04
[1860,] 7.642680e-05 0.0001627432 2.471559e-05
[1861,] 2.469880e-04 0.0001478969 2.294834e-03
[1862,] 1.926015e-04 0.0001671151 7.034348e-05
[1863,] 8.045213e-05 0.0001367337 2.552462e-05
[1864,] 9.515549e-05 0.0001646146 3.267503e-05
[1865,] 8.314081e-05 0.0001368945 2.583773e-05
[1866,] 1.923734e-04 0.0001669933 6.996567e-05
[1867,] 8.209166e-05 0.0001368665 2.555254e-05
[1868,] 1.377788e-04 0.0001660990 4.496740e-05
[1869,] 2.112217e-04 0.0001456076 1.618484e-03
[1870,] 2.317633e-04 0.0001467414 1.962082e-03
[1871,] 7.619582e-05 0.0001628793 2.477805e-05
[1872,] 2.210922e-04 0.0001436428 1.403367e-03
[1873,] 3.755964e-04 0.0011556898 3.218278e-02
[1874,] 2.988377e-04 0.0001575730 8.709319e-05
[1875,] 1.912710e-04 0.0001669869 6.949914e-05
[1876,] 7.614618e-05 0.0001639857 2.481253e-05
[1877,] 1.624316e-04 0.0001714857 4.141540e-05
[1878,] 1.404398e-04 0.0001583736 5.453866e-05
[1879,] 3.579284e-04 0.0006929783 1.781164e-02
[1880,] 3.436891e-04 0.0001940970 2.134961e-04
[1881,] 1.361378e-04 0.0001573342 5.200279e-05
[1882,] 1.540007e-04 0.0001732508 4.009784e-05
[1883,] 3.928250e-04 0.0003979630 1.073599e-02
[1884,] 7.648015e-05 0.0001565810 2.491723e-05
[1885,] 3.286626e-04 0.0006366857 1.488859e-02
[1886,] 3.955545e-04 0.0006356813 1.798270e-02
[1887,] 7.650904e-05 0.0001577172 2.489876e-05
[1888,] 3.555160e-04 0.0001941829 2.222259e-04
[1889,] 9.837313e-05 0.0001637742 3.351283e-05
[1890,] 2.968518e-04 0.0007615527 1.619037e-02
[1891,] 3.396361e-04 0.0001940526 2.104333e-04
[1892,] 1.864921e-04 0.0001670196 6.762419e-05
[1893,] 1.477991e-04 0.0001722328 3.950423e-05
[1894,] 3.128663e-04 0.0007662072 1.721988e-02
[1895,] 1.160610e-04 0.0002171677 6.018691e-05
[1896,] 3.013319e-04 0.0007124058 1.532872e-02
[1897,] 8.070760e-05 0.0001419476 2.695506e-05
[1898,] 9.955756e-05 0.0001641152 3.411859e-05
[1899,] 8.119169e-05 0.0001430175 2.734065e-05
[1900,] 7.674344e-05 0.0001571793 2.488603e-05
[1901,] 2.801080e-04 0.0005140794 1.004087e-02
[1902,] 2.762922e-04 0.0005062375 9.738126e-03
[1903,] 1.148416e-04 0.0002157902 5.882576e-05
[1904,] 1.578249e-04 0.0001719885 4.073757e-05
[1905,] 2.806810e-04 0.0004505173 8.731705e-03
[1906,] 1.154913e-04 0.0002084473 5.775016e-05
[1907,] 8.143850e-05 0.0001426269 2.738134e-05
[1908,] 8.080574e-05 0.0001437180 2.726134e-05
[1909,] 2.073249e-03 0.0001672993 9.602712e-04
[1910,] 1.300612e-04 0.0001557217 4.848334e-05
[1911,] 7.643793e-05 0.0001567874 2.502886e-05
[1912,] 8.327115e-05 0.0001481337 2.910810e-05
[1913,] 1.874754e-04 0.0001670958 6.820609e-05
[1914,] 7.954082e-05 0.0001365862 2.541166e-05
[1915,] 1.576095e-04 0.0001719791 4.070186e-05
[1916,] 7.625955e-05 0.0001567186 2.503930e-05
[1917,] 1.315572e-04 0.0001574515 5.007843e-05
[1918,] 7.659623e-05 0.0001566618 2.492409e-05
[1919,] 8.094777e-05 0.0001438242 2.732196e-05
[1920,] 1.182858e-04 0.0002307662 6.525002e-05
[1921,] 8.269572e-05 0.0001441583 2.819468e-05
[1922,] 1.538867e-04 0.0001704541 4.046053e-05
[1923,] 2.766739e-04 0.0004175249 7.927569e-03
[1924,] 1.460693e-04 0.0001631053 4.962559e-05
[1925,] 8.173648e-05 0.0001363502 2.596662e-05
[1926,] 1.873934e-04 0.0001670851 6.814972e-05
[1927,] 8.899734e-05 0.0001809671 3.112866e-05
[1928,] 2.410629e-04 0.0005896440 9.956923e-03
[1929,] 7.676619e-05 0.0002231011 2.787215e-05
[1930,] 1.853538e-04 0.0001669517 6.700791e-05
[1931,] 2.339674e-04 0.0004678947 7.534349e-03
[1932,] 2.554517e-04 0.0005135039 9.111731e-03
[1933,] 1.819364e-04 0.0001798190 4.687485e-05
[1934,] 1.824315e-04 0.0001748122 7.861812e-05
[1935,] 2.356896e-04 0.0005898307 9.699248e-03
[1936,] 4.445999e-04 0.0001752963 2.237679e-04
[1937,] 2.281242e-03 0.0001657549 1.001617e-03
[1938,] 1.766713e-04 0.0002257431 3.931564e-04
[1939,] 8.358363e-05 0.0001428959 2.836116e-05
[1940,] 8.467658e-05 0.0001440271 2.905777e-05
[1941,] 1.390692e-04 0.0001517482 4.169616e-05
[1942,] 1.851676e-04 0.0001670191 6.708044e-05
[1943,] 1.786181e-04 0.0001667487 6.389117e-05
[1944,] 1.802942e-04 0.0001749765 7.756442e-05
[1945,] 2.459289e-04 0.0006186542 1.066629e-02
[1946,] 1.859846e-04 0.0001671825 6.777299e-05
[1947,] 2.346665e-04 0.0006536030 1.075291e-02
[1948,] 1.828557e-04 0.0001747840 7.883022e-05
[1949,] 1.698937e-04 0.0002218166 3.370292e-04
[1950,] 1.187495e-03 0.0001574662 1.371418e-03
[1951,] 1.691350e-04 0.0002222256 3.356892e-04
[1952,] 1.899453e-04 0.0001668991 6.876426e-05
[1953,] 9.135952e-05 0.0001611056 3.103957e-05
[1954,] 9.019160e-05 0.0001676722 3.079405e-05
[1955,] 7.640556e-05 0.0001581357 2.492482e-05
[1956,] 1.850692e-04 0.0001747562 8.006744e-05
[1957,] 2.263801e-03 0.0001670398 1.042392e-03
[1958,] 2.346105e-04 0.0005915642 9.681996e-03
[1959,] 2.560893e-04 0.0006110283 1.098524e-02
[1960,] 2.581156e-04 0.0006110283 1.107680e-02
[1961,] 1.182624e-04 0.0002489807 6.843930e-05
[1962,] 2.331107e-03 0.0001654215 1.010255e-03
[1963,] 3.457960e-04 0.0001606111 1.226495e-04
[1964,] 1.883291e-04 0.0001670849 6.853480e-05
[1965,] 6.246230e-04 0.0017044357 8.152093e-02
[1966,] 2.557485e-04 0.0005415147 9.653878e-03
[1967,] 2.449781e-04 0.0005843332 1.000262e-02
[1968,] 1.131822e-04 0.0002277687 5.879126e-05
[1969,] 2.275421e-04 0.0005983055 9.485799e-03
[1970,] 3.006343e-04 0.0007457488 1.604555e-02
[1971,] 6.413000e-04 0.0011696617 5.729266e-02
[1972,] 7.630963e-05 0.0001575035 2.499772e-05
[1973,] 2.363855e-04 0.0006378812 1.056351e-02
[1974,] 1.872088e-04 0.0001728484 7.912599e-05
[1975,] 2.435841e-04 0.0006195284 1.057421e-02
[1976,] 8.440696e-05 0.0001459127 2.928109e-05
[1977,] 2.469112e-04 0.0006342684 1.099516e-02
[1978,] 9.675900e-05 0.0001361579 2.938283e-05
[1979,] 2.419212e-04 0.0006465930 1.098087e-02
[1980,] 1.006060e-04 0.0001493825 3.413947e-05
[1981,] 4.292161e-04 0.0001921464 2.738213e-04
[1982,] 2.171309e-04 0.0006332731 9.578783e-03
[1983,] 1.038451e-03 0.0001398059 4.301616e-03
[1984,] 9.084751e-05 0.0001613076 3.080671e-05
[1985,] 1.967899e-04 0.0001367812 5.291193e-05
[1986,] 1.870201e-04 0.0001728564 7.903305e-05
[1987,] 1.884708e-04 0.0001364432 5.174166e-05
[1988,] 1.999220e-04 0.0001365341 5.420357e-05
[1989,] 1.116049e-04 0.0001453417 2.937830e-05
[1990,] 2.436471e-04 0.0006173268 1.053772e-02
[1991,] 1.831726e-04 0.0001728355 7.690688e-05
[1992,] 7.631907e-05 0.0001552006 2.488978e-05
[1993,] 1.817589e-04 0.0001670743 6.582668e-05
[1994,] 1.856325e-04 0.0001670713 6.739346e-05
[1995,] 2.006001e-04 0.0001361231 5.577598e-05
[1996,] 4.981866e-04 0.0002301679 9.703419e-04
[1997,] 1.133636e-04 0.0001440144 2.998527e-05
[1998,] 1.887175e-04 0.0001370632 5.044783e-05
[1999,] 1.120921e-04 0.0001438588 2.977276e-05
[2000,] 1.566782e-04 0.0001737944 4.035242e-05
[2001,] 1.140701e-04 0.0001433298 3.027239e-05
[2002,] 1.854056e-04 0.0001670797 6.731792e-05
[2003,] 1.862812e-04 0.0001672980 6.814205e-05
[2004,] 1.126113e-04 0.0001431100 3.003943e-05
[2005,] 1.819513e-04 0.0001722694 7.558431e-05
[2006,] 1.808906e-04 0.0001728564 7.568398e-05
[2007,] 1.389893e-04 0.0001759131 4.044746e-05
[2008,] 1.990254e-04 0.0001359941 5.605334e-05
[2009,] 1.981420e-04 0.0001360435 5.551361e-05
[2010,] 1.996501e-04 0.0001360155 5.607652e-05
[2011,] 1.960885e-04 0.0001366557 5.623491e-05
[2012,] 4.176606e-04 0.0001770501 2.151215e-04
[2013,] 1.128945e-04 0.0002395921 6.075433e-05
[2014,] 1.165917e-04 0.0002436975 6.549753e-05
[2015,] 2.328480e-04 0.0006247523 1.017189e-02
[2016,] 1.154037e-04 0.0001452537 3.011011e-05
[2017,] 1.830423e-04 0.0001728564 7.686008e-05
[2018,] 1.115980e-04 0.0001428740 2.989666e-05
[2019,] 1.944409e-04 0.0001360617 5.451224e-05
[2020,] 7.641552e-05 0.0001546891 2.483211e-05
[2021,] 7.687856e-05 0.0001569076 2.502950e-05
[2022,] 7.642238e-05 0.0001553387 2.484930e-05
[2023,] 2.002051e-04 0.0001359596 5.656078e-05
[2024,] 1.113768e-04 0.0001429470 2.983680e-05
[2025,] 7.612244e-04 0.0001774354 4.236082e-04
[2026,] 4.579562e-04 0.0001765656 2.366491e-04
[2027,] 1.125522e-04 0.0001432923 2.998741e-05
[2028,] 3.050301e-04 0.0001380951 4.036673e-04
[2029,] 9.051346e-05 0.0001632877 3.047487e-05
[2030,] 1.558602e-04 0.0001732715 4.032023e-05
[2031,] 3.126782e-04 0.0001380293 4.205968e-04
[2032,] 1.986621e-04 0.0001361444 5.518856e-05
[2033,] 1.829758e-04 0.0001728564 7.682385e-05
[2034,] 1.957743e-04 0.0001374348 5.142680e-05
[2035,] 7.629851e-05 0.0001549142 2.490620e-05
[2036,] 7.639591e-05 0.0001551963 2.485014e-05
[2037,] 1.778495e-04 0.0001730187 7.419041e-05
[2038,] 1.863999e-04 0.0001670823 6.773349e-05
[2039,] 2.597850e-04 0.0001381963 3.510948e-04
[2040,] 7.631969e-05 0.0001553856 2.489730e-05
[2041,] 2.177517e-04 0.0004668442 6.972623e-03
[2042,] 1.126080e-04 0.0001454395 2.954501e-05
[2043,] 7.646714e-05 0.0001552852 2.482689e-05
[2044,] 1.120616e-04 0.0001440101 2.973399e-05
[2045,] 7.639042e-05 0.0001558280 2.486662e-05
[2046,] 1.815376e-04 0.0001729581 7.615031e-05
[2047,] 1.965283e-04 0.0001362794 5.417277e-05
[2048,] 4.643374e-04 0.0001764574 2.398926e-04
[2049,] 7.653745e-05 0.0001551720 2.481169e-05
[2050,] 1.582838e-04 0.0001754970 4.033404e-05
[2051,] 8.976761e-05 0.0001604290 3.007620e-05
[2052,] 1.806198e-04 0.0001728618 7.554194e-05
[2053,] 2.040562e-04 0.0001361580 5.647622e-05
[2054,] 1.571157e-04 0.0001745077 4.030466e-05
[2055,] 1.383325e-04 0.0001516559 4.164970e-05
[2056,] 1.845887e-04 0.0001670860 6.699500e-05
[2057,] 1.964195e-04 0.0001361232 5.472387e-05
[2058,] 1.850211e-04 0.0001670860 6.717329e-05
[2059,] 2.028242e-04 0.0001362120 5.591073e-05
[2060,] 1.128738e-04 0.0001445910 2.975838e-05
[2061,] 2.395174e-04 0.0006503205 1.093121e-02
[2062,] 2.030525e-04 0.0001363192 5.556664e-05
[2063,] 1.446713e-04 0.0001663560 5.097390e-05
[2064,] 2.560615e-04 0.0006045835 1.086278e-02
[2065,] 7.644488e-05 0.0001556555 2.483889e-05
[2066,] 1.596276e-04 0.0001749919 4.055416e-05
[2067,] 7.646820e-05 0.0001553522 2.482681e-05
[2068,] 7.650624e-05 0.0001559503 2.483296e-05
[2069,] 1.140990e-04 0.0001445141 3.001503e-05
[2070,] 1.841151e-04 0.0001670894 6.680669e-05
[2071,] 2.593478e-04 0.0001527515 6.852136e-05
[2072,] 1.263169e-04 0.0001528603 3.952835e-05
[2073,] 2.042265e-04 0.0001361731 5.643025e-05
[2074,] 4.512305e-04 0.0001764427 2.322415e-04
[2075,] 1.809981e-04 0.0001730082 7.591124e-05
[2076,] 1.800055e-04 0.0001728883 7.523546e-05
[2077,] 2.021847e-03 0.0001707396 1.034024e-03
[2078,] 1.840808e-04 0.0001670834 6.678020e-05
[2079,] 2.003760e-04 0.0001358990 5.765458e-05
[2080,] 1.052595e-04 0.0001747629 3.524858e-05
[2081,] 1.819794e-04 0.0001730993 7.655837e-05
[2082,] 1.942569e-04 0.0001358861 5.629677e-05
[2083,] 1.778610e-04 0.0001728201 7.398741e-05
[2084,] 9.044060e-05 0.0001633017 3.044072e-05
[2085,] 7.660685e-05 0.0001545357 2.483804e-05
[2086,] 4.244486e-04 0.0001764873 2.174148e-04
[2087,] 1.853170e-04 0.0001669175 6.691139e-05
[2088,] 1.139689e-04 0.0001416341 3.070790e-05
[2089,] 5.090501e-04 0.0001761080 2.641750e-04
[2090,] 2.860711e-04 0.0001376477 4.569009e-04
[2091,] 1.553403e-04 0.0001784073 3.969418e-05
[2092,] 1.849711e-04 0.0001728564 7.791373e-05
[2093,] 1.959334e-04 0.0001358937 5.755418e-05
[2094,] 1.107250e-04 0.0001411971 3.016108e-05
[2095,] 1.378883e-04 0.0001771916 4.019393e-05
[2096,] 2.909775e-04 0.0001376881 4.546487e-04
[2097,] 4.637750e-04 0.0001763096 2.389295e-04
[2098,] 2.021152e-03 0.0001696238 1.001829e-03
[2099,] 2.009336e-03 0.0001707355 1.027176e-03
[2100,] 1.392007e-04 0.0001771500 4.036141e-05
[2101,] 9.072073e-05 0.0001608997 3.067558e-05
[2102,] 7.703095e-05 0.0001579325 2.484764e-05
[2103,] 2.652272e-04 0.0001528546 6.931715e-05
[2104,] 1.394237e-04 0.0001770544 4.040288e-05
[2105,] 7.648104e-05 0.0001555199 2.483034e-05
[2106,] 2.422437e-04 0.0007432469 1.272164e-02
[2107,] 1.854470e-04 0.0001669010 6.693556e-05
[2108,] 1.805422e-04 0.0001729274 7.557284e-05
[2109,] 2.963105e-04 0.0001374591 5.413637e-04
[2110,] 1.119744e-04 0.0001411096 3.043959e-05
[2111,] 2.443393e-04 0.0008447771 1.466910e-02
[2112,] 2.000233e-04 0.0001359083 5.868548e-05
[2113,] 1.151547e-04 0.0002257399 6.033947e-05
[2114,] 1.588493e-04 0.0001776735 4.015082e-05
[2115,] 1.450922e-04 0.0001654484 5.074433e-05
[2116,] 1.868949e-04 0.0001362006 5.214289e-05
[2117,] 1.136343e-04 0.0002164168 5.695878e-05
[2118,] 2.876268e-04 0.0001374611 5.120755e-04
[2119,] 9.072482e-05 0.0001683915 3.120923e-05
[2120,] 3.051418e-04 0.0001374361 5.580956e-04
[2121,] 7.657984e-05 0.0001567341 2.480311e-05
[2122,] 1.095098e-04 0.0001418942 2.972772e-05
[2123,] 7.508506e-05 0.0001526188 2.363324e-05
[2124,] 1.102304e-04 0.0001408771 3.015143e-05
[2125,] 1.378616e-04 0.0001709728 4.196599e-05
[2126,] 9.150125e-05 0.0001689104 3.172814e-05
[2127,] 1.683799e-04 0.0001752888 6.943548e-05
[2128,] 1.871900e-04 0.0001728596 7.913064e-05
[2129,] 1.865823e-04 0.0001670080 6.763605e-05
[2130,] 2.010040e-04 0.0001482835 5.106676e-05
[2131,] 1.447292e-04 0.0001653608 5.048856e-05
[2132,] 1.373753e-04 0.0001512981 4.216196e-05
[2133,] 1.678212e-04 0.0001359006 4.963686e-05
[2134,] 8.123872e-05 0.0001757880 3.076789e-05
[2135,] 3.165607e-04 0.0001375787 5.225004e-04
[2136,] 1.878241e-04 0.0001670849 6.832693e-05
[2137,] 1.829312e-04 0.0001728498 7.679240e-05
[2138,] 4.763744e-04 0.0001778881 2.531245e-04
[2139,] 1.831693e-04 0.0001736462 7.783993e-05
[2140,] 2.095031e-03 0.0001700596 1.053564e-03
[2141,] 1.988926e-04 0.0001670700 7.285931e-05
[2142,] 3.760435e-04 0.0001616876 2.227509e-04
[2143,] 2.028846e-04 0.0001358944 5.882667e-05
[2144,] 1.822228e-04 0.0001768067 8.077768e-05
[2145,] 2.360883e-04 0.0006850705 1.136747e-02
[2146,] 2.341758e-04 0.0007762015 1.283538e-02
[2147,] 1.862422e-04 0.0001669349 6.733173e-05
[2148,] 1.980761e-04 0.0001358896 5.788229e-05
[2149,] 7.693992e-05 0.0002183538 2.809203e-05
[2150,] 1.859509e-04 0.0001668099 6.692733e-05
[2151,] 1.882354e-04 0.0001668049 6.782734e-05
[2152,] 2.022406e-03 0.0001708757 1.038161e-03
[2153,] 2.037265e-04 0.0001358854 5.881673e-05
[2154,] 2.023665e-04 0.0001359112 5.786440e-05
[2155,] 1.653873e-04 0.0001785412 4.076282e-05
[2156,] 4.287699e-04 0.0001617049 2.521980e-04
[2157,] 1.143167e-04 0.0001407271 3.105091e-05
[2158,] 1.828117e-04 0.0001731403 7.705919e-05
[2159,] 7.643954e-05 0.0001543390 2.481921e-05
[2160,] 8.042921e-05 0.0001808406 3.052127e-05
[2161,] 1.854092e-04 0.0001731328 7.847989e-05
[2162,] 1.115308e-04 0.0001410282 3.037963e-05
[2163,] 1.389402e-04 0.0001766282 4.038595e-05
[2164,] 1.544580e-04 0.0001774993 3.969989e-05
[2165,] 2.046371e-04 0.0001358924 5.901727e-05
[2166,] 2.016476e-04 0.0001481289 5.133817e-05
[2167,] 2.157826e-04 0.0008376695 1.271570e-02
[2168,] 2.009480e-04 0.0001358955 5.851283e-05
[2169,] 7.661230e-05 0.0001546598 2.479507e-05
[2170,] 2.115815e-04 0.0009763163 1.456881e-02
[2171,] 1.138999e-04 0.0001413110 3.078288e-05
[2172,] 1.709401e-04 0.0001672155 6.170750e-05
[2173,] 2.083626e-04 0.0001359212 6.072618e-05
[2174,] 5.015274e-04 0.0001780142 2.688270e-04
[2175,] 1.828029e-04 0.0001728460 7.671812e-05
[2176,] 1.561866e-04 0.0001780900 3.982330e-05
[2177,] 7.643840e-05 0.0001553866 2.483937e-05
[2178,] 2.053986e-04 0.0001358953 5.949218e-05
[2179,] 1.567659e-04 0.0001769453 4.000560e-05
[2180,] 2.628595e-04 0.0010575049 2.002510e-02
[2181,] 1.564759e-04 0.0001780356 3.985228e-05
[2182,] 1.849363e-04 0.0001667585 6.644140e-05
[2183,] 7.718939e-05 0.0001433493 2.374199e-05
[2184,] 2.046072e-04 0.0001358870 5.952902e-05
[2185,] 2.256301e-04 0.0007320407 1.160530e-02
[2186,] 1.865784e-04 0.0001730220 7.899527e-05
[2187,] 2.010425e-04 0.0001359088 5.889601e-05
[2188,] 1.840001e-04 0.0001728564 7.738391e-05
[2189,] 1.854617e-04 0.0001673137 6.783259e-05
[2190,] 3.563122e-04 0.0001616669 2.105568e-04
[2191,] 1.656888e-03 0.0001717845 8.607355e-04
[2192,] 2.567145e-04 0.0009042350 1.659993e-02
[2193,] 3.128923e-04 0.0001376543 4.892125e-04
[2194,] 7.640402e-05 0.0001546582 2.483646e-05
[2195,] 1.864615e-04 0.0001670849 6.776518e-05
[2196,] 1.156714e-04 0.0001413131 3.114876e-05
[2197,] 1.186199e-04 0.0001450090 3.080800e-05
[2198,] 1.578664e-04 0.0001758104 4.025254e-05
[2199,] 8.207262e-05 0.0001819406 3.195393e-05
[2200,] 2.412323e-04 0.0007441644 1.268186e-02
[2201,] 1.834176e-04 0.0001728630 7.707349e-05
[2202,] 1.971950e-04 0.0001358967 5.701047e-05
[2203,] 2.088254e-04 0.0001358863 6.012599e-05
[2204,] 1.148212e-04 0.0001410642 3.104934e-05
[2205,] 2.117271e-04 0.0001358815 6.102482e-05
[2206,] 3.384736e-04 0.0001374479 6.175864e-04
[2207,] 1.827682e-04 0.0001733689 7.730139e-05
[2208,] 7.675111e-05 0.0001568586 2.485370e-05
[2209,] 2.212884e-03 0.0001622774 9.527765e-04
[2210,] 1.150298e-04 0.0001403129 3.134500e-05
[2211,] 1.122892e-04 0.0001406314 3.066112e-05
[2212,] 7.644785e-05 0.0001547543 2.482274e-05
[2213,] 1.149070e-04 0.0001399007 3.146667e-05
[2214,] 7.977814e-05 0.0001798727 2.994920e-05
[2215,] 1.858888e-04 0.0001716366 7.695310e-05
[2216,] 1.187715e-04 0.0002691467 1.259878e-03
[2217,] 1.910689e-04 0.0001670913 6.967949e-05
[2218,] 1.388965e-04 0.0001791396 4.012147e-05
[2219,] 7.671158e-05 0.0001580056 2.482208e-05
[2220,] 1.407316e-04 0.0001659848 4.706503e-05
[2221,] 2.067668e-04 0.0001384495 5.221628e-05
[2222,] 2.061502e-04 0.0001380276 5.261056e-05
[2223,] 1.138503e-04 0.0001527602 2.861366e-05
[2224,] 1.880814e-04 0.0001742450 8.131729e-05
[2225,] 2.391935e-04 0.0003303581 5.320593e-03
[2226,] 1.869529e-04 0.0001745820 8.106413e-05
[2227,] 1.086472e-04 0.0001477639 2.841063e-05
[2228,] 1.882510e-03 0.0001713271 9.749071e-04
[2229,] 2.606161e-04 0.0001403493 1.866512e-04
[2230,] 1.435458e-04 0.0001636973 4.742743e-05
[2231,] 7.674356e-05 0.0001579682 2.516929e-05
[2232,] 7.694892e-05 0.0001597970 2.480716e-05
[2233,] 1.429995e-04 0.0001636959 4.722726e-05
[2234,] 2.095312e-04 0.0001385957 5.261494e-05
[2235,] 1.083948e-04 0.0001533570 2.765485e-05
[2236,] 2.818654e-04 0.0001400533 2.083566e-04
[2237,] 7.673157e-05 0.0002194962 2.770330e-05
[2238,] 2.051204e-04 0.0001386173 5.164910e-05
[2239,] 7.670243e-05 0.0001601176 2.485078e-05
[2240,] 1.154014e-04 0.0001540898 2.870199e-05
[2241,] 1.848853e-04 0.0001742411 7.950207e-05
[2242,] 1.883345e-04 0.0001742280 8.144053e-05
[2243,] 1.985547e-04 0.0003556286 4.749468e-03
[2244,] 2.072089e-04 0.0001383338 5.243937e-05
[2245,] 1.128880e-04 0.0001552404 2.816533e-05
[2246,] 2.410209e-04 0.0003283036 5.326224e-03
[2247,] 1.472344e-04 0.0001660127 5.229338e-05
[2248,] 1.508227e-04 0.0001784710 3.921542e-05
[2249,] 1.872168e-04 0.0001742228 8.080120e-05
[2250,] 1.882524e-04 0.0001738229 8.092164e-05
[2251,] 2.168643e-04 0.0003858055 5.678035e-03
[2252,] 1.955732e-04 0.0001738514 8.504624e-05
[2253,] 7.646132e-05 0.0001607949 2.495030e-05
[2254,] 1.442824e-04 0.0001619157 4.558801e-05
[2255,] 7.647335e-05 0.0001567585 2.489575e-05
[2256,] 1.934829e-04 0.0001664726 6.907393e-05
[2257,] 9.393327e-05 0.0001720758 3.347876e-05
[2258,] 7.691085e-05 0.0002030136 2.704351e-05
[2259,] 1.938794e-04 0.0001732675 8.321278e-05
[2260,] 1.904249e-04 0.0001664657 6.785934e-05
[2261,] 1.082169e-04 0.0001510126 2.790972e-05
```
