## Supplementary material for "Characterization of shared and ancestry-specific signals driving complex traits using multi-ancestry fine-mapping": s1_data.bim

```
10	chr10:94865198:A:G	0	94865198	G	A
10	chr10:94865655:T:A	0	94865655	A	T
10	chr10:94866231:C:T	0	94866231	T	C
10	chr10:94866632:G:T	0	94866632	T	G
10	chr10:94867434:A:C	0	94867434	C	A
10	chr10:94868517:T:C	0	94868517	C	T
10	chr10:94868852:C:A	0	94868852	A	C
10	chr10:94869381:T:C	0	94869381	C	T
10	chr10:94869584:G:A	0	94869584	A	G
10	chr10:94870437:C:T	0	94870437	T	C
10	chr10:94870706:G:A	0	94870706	A	G
10	chr10:94870959:G:A	0	94870959	A	G
10	chr10:94871657:C:T	0	94871657	T	C
10	chr10:94871915:G:A	0	94871915	A	G
10	chr10:94872077:C:T	0	94872077	T	C
10	chr10:94872496:T:C	0	94872496	C	T
10	chr10:94872954:G:A	0	94872954	A	G
10	chr10:94873074:A:G	0	94873074	G	A
10	chr10:94873114:C:T	0	94873114	T	C
10	chr10:94873677:G:A	0	94873677	A	G
10	chr10:94873713:T:G	0	94873713	G	T
10	chr10:94874432:T:C	0	94874432	C	T
10	chr10:94874553:A:G	0	94874553	G	A
10	chr10:94875639:T:C	0	94875639	C	T
10	chr10:94876348:T:C	0	94876348	C	T
10	chr10:94877333:A:G	0	94877333	G	A
10	chr10:94878689:T:C	0	94878689	C	T
10	chr10:94879100:C:T	0	94879100	T	C
10	chr10:94879139:G:A	0	94879139	A	G
10	chr10:94880139:A:G	0	94880139	G	A
10	chr10:94880683:G:A	0	94880683	A	G
10	chr10:94880958:T:C	0	94880958	C	T
10	chr10:94881121:A:T	0	94881121	T	A
10	chr10:94881335:TC:T	0	94881335	T	TC
10	chr10:94882407:G:A	0	94882407	A	G
10	chr10:94882674:C:G	0	94882674	G	C
10	chr10:94884013:G:A	0	94884013	A	G
10	chr10:94884139:T:A	0	94884139	A	T
10	chr10:94884193:G:A	0	94884193	A	G
10	chr10:94884426:C:T	0	94884426	T	C
10	chr10:94884753:A:G	0	94884753	G	A
10	chr10:94884828:A:G	0	94884828	G	A
10	chr10:94885671:T:C	0	94885671	C	T
10	chr10:94887046:C:A	0	94887046	A	C
10	chr10:94887360:C:T	0	94887360	T	C
10	chr10:94888467:T:G	0	94888467	G	T
10	chr10:94888512:C:T	0	94888512	T	C
10	chr10:94889097:A:T	0	94889097	T	A
10	chr10:94889643:A:C	0	94889643	C	A
10	chr10:94890291:C:T	0	94890291	T	C
10	chr10:94890571:A:G	0	94890571	G	A
10	chr10:94890813:C:T	0	94890813	T	C
10	chr10:94890961:G:C	0	94890961	C	G
10	chr10:94891787:T:C	0	94891787	C	T
10	chr10:94892032:A:G	0	94892032	G	A
10	chr10:94892563:G:A	0	94892563	A	G
10	chr10:94892997:G:A	0	94892997	A	G
10	chr10:94893030:T:C	0	94893030	C	T
10	chr10:94893125:T:G	0	94893125	G	T
10	chr10:94893178:G:A	0	94893178	A	G
10	chr10:94893334:C:T	0	94893334	T	C
10	chr10:94893356:CA:C	0	94893356	C	CA
10	chr10:94893362:C:T	0	94893362	T	C
10	chr10:94893498:A:C	0	94893498	C	A
10	chr10:94893736:G:A	0	94893736	A	G
10	chr10:94893853:G:A	0	94893853	A	G
10	chr10:94893859:G:C	0	94893859	C	G
10	chr10:94894004:T:C	0	94894004	C	T
10	chr10:94894044:T:C	0	94894044	C	T
10	chr10:94894055:T:G	0	94894055	G	T
10	chr10:94894068:A:G	0	94894068	G	A
10	chr10:94894160:C:A	0	94894160	A	C
10	chr10:94894331:T:G	0	94894331	G	T
10	chr10:94894464:T:G	0	94894464	G	T
10	chr10:94895066:T:C	0	94895066	C	T
10	chr10:94896626:T:C	0	94896626	C	T
10	chr10:94896890:T:C	0	94896890	C	T
10	chr10:94897200:A:G	0	94897200	G	A
10	chr10:94897475:G:A	0	94897475	A	G
10	chr10:94897643:A:T	0	94897643	T	A
10	chr10:94897715:T:G	0	94897715	G	T
10	chr10:94897727:T:C	0	94897727	C	T
10	chr10:94898007:T:G	0	94898007	G	T
10	chr10:94898752:T:A	0	94898752	A	T
10	chr10:94898897:T:C	0	94898897	C	T
10	chr10:94898934:G:A	0	94898934	A	G
10	chr10:94899683:C:T	0	94899683	T	C
10	chr10:94900165:A:G	0	94900165	G	A
10	chr10:94900411:A:G	0	94900411	G	A
10	chr10:94900412:T:C	0	94900412	C	T
10	chr10:94901453:A:C	0	94901453	C	A
10	chr10:94903081:A:G	0	94903081	G	A
10	chr10:94903596:G:A	0	94903596	A	G
10	chr10:94903764:T:A	0	94903764	A	T
10	chr10:94903931:C:A	0	94903931	A	C
10	chr10:94904062:A:G	0	94904062	G	A
10	chr10:94905388:T:C	0	94905388	C	T
10	chr10:94905907:G:T	0	94905907	T	G
10	chr10:94906328:T:C	0	94906328	C	T
10	chr10:94906560:C:T	0	94906560	T	C
10	chr10:94906747:T:C	0	94906747	C	T
10	chr10:94906909:T:C	0	94906909	C	T
10	chr10:94906942:T:C	0	94906942	C	T
10	chr10:94908943:A:G	0	94908943	G	A
10	chr10:94909603:T:C	0	94909603	C	T
10	chr10:94910121:G:C	0	94910121	C	G
10	chr10:94910181:T:C	0	94910181	C	T
10	chr10:94910323:T:C	0	94910323	C	T
10	chr10:94911306:C:A	0	94911306	A	C
10	chr10:94911386:A:T	0	94911386	T	A
10	chr10:94911717:C:T	0	94911717	T	C
10	chr10:94912287:C:T	0	94912287	T	C
10	chr10:94912437:A:G	0	94912437	G	A
10	chr10:94912562:A:G	0	94912562	G	A
10	chr10:94912618:C:A	0	94912618	A	C
10	chr10:94912999:T:C	0	94912999	C	T
10	chr10:94913158:A:T	0	94913158	T	A
10	chr10:94913585:G:A	0	94913585	A	G
10	chr10:94914921:G:T	0	94914921	T	G
10	chr10:94914964:G:A	0	94914964	A	G
10	chr10:94915713:T:A	0	94915713	A	T
10	chr10:94916433:G:C	0	94916433	C	G
10	chr10:94918531:T:A	0	94918531	A	T
10	chr10:94918547:C:T	0	94918547	T	C
10	chr10:94918842:T:C	0	94918842	C	T
10	chr10:94918930:G:A	0	94918930	A	G
10	chr10:94918939:T:C	0	94918939	C	T
10	chr10:94919419:G:C	0	94919419	C	G
10	chr10:94919780:G:A	0	94919780	A	G
10	chr10:94920205:T:C	0	94920205	C	T
10	chr10:94920508:C:T	0	94920508	T	C
10	chr10:94920944:T:A	0	94920944	A	T
10	chr10:94921243:G:A	0	94921243	A	G
10	chr10:94922089:G:A	0	94922089	A	G
10	chr10:94922428:A:G	0	94922428	G	A
10	chr10:94922558:T:A	0	94922558	A	T
10	chr10:94922757:T:C	0	94922757	C	T
10	chr10:94923977:G:A	0	94923977	A	G
10	chr10:94924309:ACT:A	0	94924309	A	ACT
10	chr10:94924679:T:A	0	94924679	A	T
10	chr10:94925866:A:C	0	94925866	C	A
10	chr10:94927363:G:A	0	94927363	A	G
10	chr10:94927813:C:T	0	94927813	T	C
10	chr10:94928224:C:T	0	94928224	T	C
10	chr10:94929786:T:C	0	94929786	C	T
10	chr10:94930130:C:A	0	94930130	A	C
10	chr10:94930614:C:T	0	94930614	T	C
10	chr10:94931264:A:G	0	94931264	G	A
10	chr10:94932870:A:G	0	94932870	G	A
10	chr10:94933806:G:A	0	94933806	A	G
10	chr10:94934381:C:T	0	94934381	T	C
10	chr10:94935104:G:A	0	94935104	A	G
10	chr10:94935323:T:C	0	94935323	C	T
10	chr10:94935594:G:A	0	94935594	A	G
10	chr10:94936017:CTG:C	0	94936017	C	CTG
10	chr10:94936772:T:C	0	94936772	C	T
10	chr10:94936798:C:G	0	94936798	G	C
10	chr10:94937146:G:A	0	94937146	A	G
10	chr10:94937495:T:C	0	94937495	C	T
10	chr10:94937587:A:G	0	94937587	G	A
10	chr10:94937702:G:A	0	94937702	A	G
10	chr10:94938198:T:A	0	94938198	A	T
10	chr10:94938199:C:A	0	94938199	A	C
10	chr10:94938933:T:C	0	94938933	C	T
10	chr10:94939687:A:C	0	94939687	C	A
10	chr10:94939755:A:G	0	94939755	G	A
10	chr10:94939926:G:A	0	94939926	A	G
10	chr10:94940032:G:A	0	94940032	A	G
10	chr10:94940645:G:C	0	94940645	C	G
10	chr10:94940873:A:T	0	94940873	T	A
10	chr10:94942093:T:C	0	94942093	C	T
10	chr10:94942290:C:T	0	94942290	T	C
10	chr10:94942580:C:T	0	94942580	T	C
10	chr10:94942606:T:C	0	94942606	C	T
10	chr10:94942715:A:G	0	94942715	G	A
10	chr10:94942799:T:C	0	94942799	C	T
10	chr10:94943352:G:T	0	94943352	T	G
10	chr10:94943463:G:A	0	94943463	A	G
10	chr10:94944819:A:G	0	94944819	G	A
10	chr10:94945161:A:G	0	94945161	G	A
10	chr10:94946134:C:T	0	94946134	T	C
10	chr10:94946177:A:G	0	94946177	G	A
10	chr10:94946559:C:T	0	94946559	T	C
10	chr10:94947445:C:T	0	94947445	T	C
10	chr10:94948133:T:C	0	94948133	C	T
10	chr10:94948469:G:A	0	94948469	A	G
10	chr10:94950120:G:A	0	94950120	A	G
10	chr10:94950968:C:T	0	94950968	T	C
10	chr10:94951688:C:T	0	94951688	T	C
10	chr10:94952127:G:A	0	94952127	A	G
10	chr10:94952192:GTCTT:G	0	94952192	G	GTCTT
10	chr10:94952386:T:C	0	94952386	C	T
10	chr10:94952643:A:G	0	94952643	G	A
10	chr10:94953142:C:T	0	94953142	T	C
10	chr10:94953221:T:C	0	94953221	C	T
10	chr10:94953423:AATATATTATT:A	0	94953423	A	AATATATTATT
10	chr10:94953587:C:A	0	94953587	A	C
10	chr10:94953615:C:T	0	94953615	T	C
10	chr10:94953824:T:C	0	94953824	C	T
10	chr10:94954003:G:A	0	94954003	A	G
10	chr10:94954238:A:G	0	94954238	G	A
10	chr10:94954668:C:A	0	94954668	A	C
10	chr10:94955490:A:G	0	94955490	G	A
10	chr10:94955828:G:T	0	94955828	T	G
10	chr10:94956617:A:C	0	94956617	C	A
10	chr10:94957276:T:G	0	94957276	G	T
10	chr10:94957439:T:G	0	94957439	G	T
10	chr10:94957721:T:C	0	94957721	C	T
10	chr10:94958456:T:C	0	94958456	C	T
10	chr10:94958551:T:A	0	94958551	A	T
10	chr10:94958852:G:C	0	94958852	C	G
10	chr10:94959052:G:T	0	94959052	T	G
10	chr10:94959058:C:T	0	94959058	T	C
10	chr10:94959431:A:G	0	94959431	G	A
10	chr10:94959764:G:A	0	94959764	A	G
10	chr10:94960070:A:G	0	94960070	G	A
10	chr10:94960088:G:T	0	94960088	T	G
10	chr10:94960089:A:T	0	94960089	T	A
10	chr10:94960412:A:G	0	94960412	G	A
10	chr10:94960857:C:T	0	94960857	T	C
10	chr10:94961224:C:A	0	94961224	A	C
10	chr10:94961350:G:C	0	94961350	C	G
10	chr10:94961386:T:G	0	94961386	G	T
10	chr10:94961424:G:T	0	94961424	T	G
10	chr10:94961433:T:C	0	94961433	C	T
10	chr10:94961850:T:C	0	94961850	C	T
10	chr10:94961905:T:C	0	94961905	C	T
10	chr10:94962795:T:C	0	94962795	C	T
10	chr10:94963667:A:G	0	94963667	G	A
10	chr10:94964358:C:T	0	94964358	T	C
10	chr10:94964638:T:G	0	94964638	G	T
10	chr10:94965081:G:A	0	94965081	A	G
10	chr10:94967281:G:T	0	94967281	T	G
10	chr10:94967403:A:G	0	94967403	G	A
10	chr10:94967795:G:A	0	94967795	A	G
10	chr10:94968258:A:G	0	94968258	G	A
10	chr10:94968600:T:G	0	94968600	G	T
10	chr10:94970394:C:T	0	94970394	T	C
10	chr10:94970457:T:C	0	94970457	C	T
10	chr10:94970667:G:A	0	94970667	A	G
10	chr10:94971457:T:C	0	94971457	C	T
10	chr10:94971535:C:T	0	94971535	T	C
10	chr10:94971553:A:G	0	94971553	G	A
10	chr10:94972031:A:G	0	94972031	G	A
10	chr10:94972727:T:C	0	94972727	C	T
10	chr10:94972974:T:G	0	94972974	G	T
10	chr10:94974825:G:A	0	94974825	A	G
10	chr10:94974919:T:C	0	94974919	C	T
10	chr10:94975033:A:T	0	94975033	T	A
10	chr10:94975585:A:T	0	94975585	T	A
10	chr10:94976294:T:A	0	94976294	A	T
10	chr10:94976427:G:A	0	94976427	A	G
10	chr10:94976757:C:T	0	94976757	T	C
10	chr10:94977420:A:G	0	94977420	G	A
10	chr10:94977453:C:A	0	94977453	A	C
10	chr10:94977614:C:T	0	94977614	T	C
10	chr10:94978178:T:C	0	94978178	C	T
10	chr10:94979135:T:C	0	94979135	C	T
10	chr10:94979625:A:G	0	94979625	G	A
10	chr10:94981296:A:C	0	94981296	C	A
10	chr10:94981669:C:T	0	94981669	T	C
10	chr10:94982038:A:G	0	94982038	G	A
10	chr10:94982060:A:G	0	94982060	G	A
10	chr10:94982980:C:T	0	94982980	T	C
10	chr10:94982993:C:T	0	94982993	T	C
10	chr10:94983417:G:C	0	94983417	C	G
10	chr10:94983471:A:C	0	94983471	C	A
10	chr10:94984186:G:A	0	94984186	A	G
10	chr10:94984307:G:A	0	94984307	A	G
10	chr10:94984975:C:T	0	94984975	T	C
10	chr10:94985133:A:T	0	94985133	T	A
10	chr10:94985423:T:G	0	94985423	G	T
10	chr10:94986227:A:T	0	94986227	T	A
10	chr10:94986321:C:T	0	94986321	T	C
10	chr10:94987770:T:A	0	94987770	A	T
10	chr10:94988735:G:A	0	94988735	A	G
10	chr10:94988738:A:T	0	94988738	T	A
10	chr10:94988980:A:T	0	94988980	T	A
10	chr10:94989136:C:G	0	94989136	G	C
10	chr10:94989893:T:C	0	94989893	C	T
10	chr10:94990179:T:G	0	94990179	G	T
10	chr10:94990494:C:T	0	94990494	T	C
10	chr10:94990786:C:A	0	94990786	A	C
10	chr10:94990857:T:C	0	94990857	C	T
10	chr10:94990937:T:C	0	94990937	C	T
10	chr10:94991002:G:C	0	94991002	C	G
10	chr10:94991513:T:C	0	94991513	C	T
10	chr10:94992370:GCT:G	0	94992370	G	GCT
10	chr10:94992373:GA:G	0	94992373	G	GA
10	chr10:94992391:A:C	0	94992391	C	A
10	chr10:94993166:C:T	0	94993166	T	C
10	chr10:94993888:T:G	0	94993888	G	T
10	chr10:94994489:T:C	0	94994489	C	T
10	chr10:94994611:T:C	0	94994611	C	T
10	chr10:94994899:T:C	0	94994899	C	T
10	chr10:94995218:A:T	0	94995218	T	A
10	chr10:94995495:C:T	0	94995495	T	C
10	chr10:94995540:A:G	0	94995540	G	A
10	chr10:94995717:C:T	0	94995717	T	C
10	chr10:94995809:C:A	0	94995809	A	C
10	chr10:94996374:C:G	0	94996374	G	C
10	chr10:94996947:T:A	0	94996947	A	T
10	chr10:94997035:T:G	0	94997035	G	T
10	chr10:94997290:A:G	0	94997290	G	A
10	chr10:94997333:G:T	0	94997333	T	G
10	chr10:94997958:C:T	0	94997958	T	C
10	chr10:94998551:G:A	0	94998551	A	G
10	chr10:94998710:A:G	0	94998710	G	A
10	chr10:94998966:T:G	0	94998966	G	T
10	chr10:94999423:G:T	0	94999423	T	G
10	chr10:94999426:GTAAA:G	0	94999426	G	GTAAA
10	chr10:94999774:T:G	0	94999774	G	T
10	chr10:94999777:C:T	0	94999777	T	C
10	chr10:95000145:C:T	0	95000145	T	C
10	chr10:95000156:G:T	0	95000156	T	G
10	chr10:95000310:G:C	0	95000310	C	G
10	chr10:95000423:C:T	0	95000423	T	C
10	chr10:95000562:T:C	0	95000562	C	T
10	chr10:95000744:A:C	0	95000744	C	A
10	chr10:95000912:C:T	0	95000912	T	C
10	chr10:95001047:A:G	0	95001047	G	A
10	chr10:95001055:A:C	0	95001055	C	A
10	chr10:95001229:T:C	0	95001229	C	T
10	chr10:95001416:A:G	0	95001416	G	A
10	chr10:95001432:A:G	0	95001432	G	A
10	chr10:95001619:C:T	0	95001619	T	C
10	chr10:95001927:A:G	0	95001927	G	A
10	chr10:95002134:A:G	0	95002134	G	A
10	chr10:95002138:G:A	0	95002138	A	G
10	chr10:95002366:C:T	0	95002366	T	C
10	chr10:95002682:G:A	0	95002682	A	G
10	chr10:95002799:A:G	0	95002799	G	A
10	chr10:95002841:T:G	0	95002841	G	T
10	chr10:95003357:TAAAC:T	0	95003357	T	TAAAC
10	chr10:95003586:T:A	0	95003586	A	T
10	chr10:95004848:A:G	0	95004848	G	A
10	chr10:95005261:T:C	0	95005261	C	T
10	chr10:95005470:A:C	0	95005470	C	A
10	chr10:95005605:T:C	0	95005605	C	T
10	chr10:95006148:G:A	0	95006148	A	G
10	chr10:95007177:A:C	0	95007177	C	A
10	chr10:95008010:A:C	0	95008010	C	A
10	chr10:95008101:A:T	0	95008101	T	A
10	chr10:95008123:ATTTTG:A	0	95008123	A	ATTTTG
10	chr10:95008167:T:C	0	95008167	C	T
10	chr10:95008198:C:T	0	95008198	T	C
10	chr10:95008654:C:T	0	95008654	T	C
10	chr10:95008657:G:A	0	95008657	A	G
10	chr10:95009045:A:G	0	95009045	G	A
10	chr10:95009066:C:T	0	95009066	T	C
10	chr10:95009266:A:G	0	95009266	G	A
10	chr10:95009322:G:A	0	95009322	A	G
10	chr10:95009765:C:T	0	95009765	T	C
10	chr10:95009897:A:G	0	95009897	G	A
10	chr10:95010012:A:G	0	95010012	G	A
10	chr10:95010262:T:C	0	95010262	C	T
10	chr10:95010303:C:T	0	95010303	T	C
10	chr10:95010942:C:A	0	95010942	A	C
10	chr10:95011770:T:A	0	95011770	A	T
10	chr10:95011803:T:C	0	95011803	C	T
10	chr10:95011804:C:A	0	95011804	A	C
10	chr10:95011873:G:T	0	95011873	T	G
10	chr10:95011973:C:A	0	95011973	A	C
10	chr10:95012258:G:A	0	95012258	A	G
10	chr10:95012655:C:T	0	95012655	T	C
10	chr10:95012960:C:A	0	95012960	A	C
10	chr10:95013051:T:C	0	95013051	C	T
10	chr10:95013406:C:T	0	95013406	T	C
10	chr10:95015944:T:C	0	95015944	C	T
10	chr10:95016236:C:T	0	95016236	T	C
10	chr10:95016415:G:A	0	95016415	A	G
10	chr10:95016572:A:T	0	95016572	T	A
10	chr10:95016660:C:G	0	95016660	G	C
10	chr10:95016964:C:T	0	95016964	T	C
10	chr10:95017122:A:T	0	95017122	T	A
10	chr10:95017294:T:A	0	95017294	A	T
10	chr10:95017295:C:T	0	95017295	T	C
10	chr10:95017551:G:A	0	95017551	A	G
10	chr10:95018036:C:T	0	95018036	T	C
10	chr10:95018627:T:TA	0	95018627	TA	T
10	chr10:95018774:T:C	0	95018774	C	T
10	chr10:95018818:T:C	0	95018818	C	T
10	chr10:95019661:C:T	0	95019661	T	C
10	chr10:95020109:T:C	0	95020109	C	T
10	chr10:95020122:C:T	0	95020122	T	C
10	chr10:95020193:T:C	0	95020193	C	T
10	chr10:95020819:T:A	0	95020819	A	T
10	chr10:95021784:T:C	0	95021784	C	T
10	chr10:95022163:C:T	0	95022163	T	C
10	chr10:95023141:T:C	0	95023141	C	T
10	chr10:95023312:C:T	0	95023312	T	C
10	chr10:95023369:G:A	0	95023369	A	G
10	chr10:95023844:A:C	0	95023844	C	A
10	chr10:95024580:C:T	0	95024580	T	C
10	chr10:95024832:A:C	0	95024832	C	A
10	chr10:95024966:G:A	0	95024966	A	G
10	chr10:95025021:A:C	0	95025021	C	A
10	chr10:95025265:T:C	0	95025265	C	T
10	chr10:95025325:A:C	0	95025325	C	A
10	chr10:95025496:T:G	0	95025496	G	T
10	chr10:95025501:T:G	0	95025501	G	T
10	chr10:95025856:A:G	0	95025856	G	A
10	chr10:95027129:T:C	0	95027129	C	T
10	chr10:95028062:T:C	0	95028062	C	T
10	chr10:95028804:A:G	0	95028804	G	A
10	chr10:95028886:C:T	0	95028886	T	C
10	chr10:95029378:A:G	0	95029378	G	A
10	chr10:95029950:C:G	0	95029950	G	C
10	chr10:95030089:C:A	0	95030089	A	C
10	chr10:95030316:T:C	0	95030316	C	T
10	chr10:95031458:A:G	0	95031458	G	A
10	chr10:95031460:A:C	0	95031460	C	A
10	chr10:95031835:A:G	0	95031835	G	A
10	chr10:95032445:T:C	0	95032445	C	T
10	chr10:95032571:G:A	0	95032571	A	G
10	chr10:95032583:T:A	0	95032583	A	T
10	chr10:95032717:A:G	0	95032717	G	A
10	chr10:95033152:G:A	0	95033152	A	G
10	chr10:95033515:T:C	0	95033515	C	T
10	chr10:95033700:T:A	0	95033700	A	T
10	chr10:95034063:C:T	0	95034063	T	C
10	chr10:95035530:A:G	0	95035530	G	A
10	chr10:95037104:G:A	0	95037104	A	G
10	chr10:95037513:T:C	0	95037513	C	T
10	chr10:95037713:C:T	0	95037713	T	C
10	chr10:95037814:G:A	0	95037814	A	G
10	chr10:95037995:T:G	0	95037995	G	T
10	chr10:95038821:G:T	0	95038821	T	G
10	chr10:95038992:T:C	0	95038992	C	T
10	chr10:95040017:T:C	0	95040017	C	T
10	chr10:95040597:T:C	0	95040597	C	T
10	chr10:95041116:T:C	0	95041116	C	T
10	chr10:95041650:G:A	0	95041650	A	G
10	chr10:95041874:G:C	0	95041874	C	G
10	chr10:95041996:C:T	0	95041996	T	C
10	chr10:95042106:C:T	0	95042106	T	C
10	chr10:95042181:G:T	0	95042181	T	G
10	chr10:95042264:A:C	0	95042264	C	A
10	chr10:95042367:A:C	0	95042367	C	A
10	chr10:95042415:A:T	0	95042415	T	A
10	chr10:95043892:A:G	0	95043892	G	A
10	chr10:95045154:G:A	0	95045154	A	G
10	chr10:95045221:G:A	0	95045221	A	G
10	chr10:95045333:G:C	0	95045333	C	G
10	chr10:95045614:C:T	0	95045614	T	C
10	chr10:95046229:T:C	0	95046229	C	T
10	chr10:95047371:G:T	0	95047371	T	G
10	chr10:95048734:T:C	0	95048734	C	T
10	chr10:95048853:T:C	0	95048853	C	T
10	chr10:95049216:A:G	0	95049216	G	A
10	chr10:95049294:A:C	0	95049294	C	A
10	chr10:95049619:T:A	0	95049619	A	T
10	chr10:95049861:AGGAGTGGGGGGCTTGAATAGCTAGCAGCAATACCCAGGTACTATGTTGAGGGCTTTGGGTAAGTCTCTGAGGCTTACCGGCTTCAG:A	0	95049861	A	AGGAGTGGGGGGCTTGAATAGCTAGCAGCAATACCCAGGTACTATGTTGAGGGCTTTGGGTAAGTCTCTGAGGCTTACCGGCTTCAG
10	chr10:95049952:G:A	0	95049952	A	G
10	chr10:95050069:G:A	0	95050069	A	G
10	chr10:95050795:T:C	0	95050795	C	T
10	chr10:95050855:C:T	0	95050855	T	C
10	chr10:95050911:C:T	0	95050911	T	C
10	chr10:95051215:C:T	0	95051215	T	C
10	chr10:95051253:T:C	0	95051253	C	T
10	chr10:95051288:G:C	0	95051288	C	G
10	chr10:95051468:C:T	0	95051468	T	C
10	chr10:95051708:T:C	0	95051708	C	T
10	chr10:95051799:T:G	0	95051799	G	T
10	chr10:95051856:A:G	0	95051856	G	A
10	chr10:95052084:A:G	0	95052084	G	A
10	chr10:95052473:C:T	0	95052473	T	C
10	chr10:95052781:G:A	0	95052781	A	G
10	chr10:95053039:AC:A	0	95053039	A	AC
10	chr10:95053639:A:G	0	95053639	G	A
10	chr10:95053642:G:A	0	95053642	A	G
10	chr10:95053949:A:G	0	95053949	G	A
10	chr10:95054186:A:T	0	95054186	T	A
10	chr10:95054369:G:A	0	95054369	A	G
10	chr10:95054560:A:T	0	95054560	T	A
10	chr10:95054718:T:C	0	95054718	C	T
10	chr10:95054932:G:C	0	95054932	C	G
10	chr10:95055158:C:T	0	95055158	T	C
10	chr10:95055261:G:C	0	95055261	C	G
10	chr10:95055546:A:C	0	95055546	C	A
10	chr10:95055574:G:A	0	95055574	A	G
10	chr10:95055778:A:T	0	95055778	T	A
10	chr10:95055787:C:T	0	95055787	T	C
10	chr10:95055803:C:T	0	95055803	T	C
10	chr10:95055960:G:A	0	95055960	A	G
10	chr10:95056600:T:A	0	95056600	A	T
10	chr10:95056802:AAGT:A	0	95056802	A	AAGT
10	chr10:95057312:C:G	0	95057312	G	C
10	chr10:95057319:G:T	0	95057319	T	G
10	chr10:95057476:C:T	0	95057476	T	C
10	chr10:95057540:G:T	0	95057540	T	G
10	chr10:95058605:A:G	0	95058605	G	A
10	chr10:95058645:T:C	0	95058645	C	T
10	chr10:95058661:C:T	0	95058661	T	C
10	chr10:95058997:G:GT	0	95058997	GT	G
10	chr10:95059076:C:T	0	95059076	T	C
10	chr10:95059439:C:CTT	0	95059439	CTT	C
10	chr10:95059456:G:T	0	95059456	T	G
10	chr10:95059565:A:T	0	95059565	T	A
10	chr10:95059860:G:A	0	95059860	A	G
10	chr10:95059925:G:C	0	95059925	C	G
10	chr10:95059944:A:G	0	95059944	G	A
10	chr10:95060125:G:A	0	95060125	A	G
10	chr10:95060359:G:A	0	95060359	A	G
10	chr10:95060768:C:T	0	95060768	T	C
10	chr10:95060813:G:A	0	95060813	A	G
10	chr10:95061010:A:G	0	95061010	G	A
10	chr10:95062782:G:T	0	95062782	T	G
10	chr10:95063046:C:A	0	95063046	A	C
10	chr10:95063134:A:G	0	95063134	G	A
10	chr10:95063364:C:G	0	95063364	G	C
10	chr10:95063969:T:C	0	95063969	C	T
10	chr10:95064055:C:A	0	95064055	A	C
10	chr10:95064186:G:A	0	95064186	A	G
10	chr10:95064430:G:T	0	95064430	T	G
10	chr10:95064474:A:G	0	95064474	G	A
10	chr10:95064476:A:G	0	95064476	G	A
10	chr10:95065126:T:C	0	95065126	C	T
10	chr10:95065575:A:T	0	95065575	T	A
10	chr10:95066165:T:A	0	95066165	A	T
10	chr10:95066271:C:T	0	95066271	T	C
10	chr10:95066488:G:A	0	95066488	A	G
10	chr10:95067165:C:G	0	95067165	G	C
10	chr10:95067273:C:T	0	95067273	T	C
10	chr10:95067421:T:C	0	95067421	C	T
10	chr10:95068250:G:GTAACTGC	0	95068250	GTAACTGC	G
10	chr10:95068403:T:C	0	95068403	C	T
10	chr10:95068566:T:C	0	95068566	C	T
10	chr10:95069673:G:T	0	95069673	T	G
10	chr10:95069772:A:C	0	95069772	C	A
10	chr10:95069813:G:A	0	95069813	A	G
10	chr10:95070609:C:T	0	95070609	T	C
10	chr10:95071632:C:T	0	95071632	T	C
10	chr10:95072300:A:G	0	95072300	G	A
10	chr10:95072570:G:A	0	95072570	A	G
10	chr10:95074041:TAGTC:T	0	95074041	T	TAGTC
10	chr10:95074159:C:T	0	95074159	T	C
10	chr10:95075084:A:G	0	95075084	G	A
10	chr10:95075177:G:C	0	95075177	C	G
10	chr10:95076584:G:A	0	95076584	A	G
10	chr10:95076725:C:T	0	95076725	T	C
10	chr10:95076742:GAGCTTGGAA:G	0	95076742	G	GAGCTTGGAA
10	chr10:95079524:G:A	0	95079524	A	G
10	chr10:95079664:C:T	0	95079664	T	C
10	chr10:95079764:A:G	0	95079764	G	A
10	chr10:95080112:C:T	0	95080112	T	C
10	chr10:95080278:C:T	0	95080278	T	C
10	chr10:95080405:T:A	0	95080405	A	T
10	chr10:95080479:G:A	0	95080479	A	G
10	chr10:95080488:C:T	0	95080488	T	C
10	chr10:95081567:G:C	0	95081567	C	G
10	chr10:95082097:A:G	0	95082097	G	A
10	chr10:95082738:G:T	0	95082738	T	G
10	chr10:95083081:A:C	0	95083081	C	A
10	chr10:95083194:C:T	0	95083194	T	C
10	chr10:95083906:A:T	0	95083906	T	A
10	chr10:95083926:C:T	0	95083926	T	C
10	chr10:95083999:T:C	0	95083999	C	T
10	chr10:95084004:G:A	0	95084004	A	G
10	chr10:95084364:C:A	0	95084364	A	C
10	chr10:95084588:T:G	0	95084588	G	T
10	chr10:95084829:G:C	0	95084829	C	G
10	chr10:95084929:T:C	0	95084929	C	T
10	chr10:95085416:T:C	0	95085416	C	T
10	chr10:95085554:A:T	0	95085554	T	A
10	chr10:95085906:CTT:C	0	95085906	C	CTT
10	chr10:95085991:G:A	0	95085991	A	G
10	chr10:95086085:TA:T	0	95086085	T	TA
10	chr10:95086783:G:C	0	95086783	C	G
10	chr10:95087096:G:A	0	95087096	A	G
10	chr10:95087613:G:A	0	95087613	A	G
10	chr10:95087768:G:A	0	95087768	A	G
10	chr10:95088390:A:T	0	95088390	T	A
10	chr10:95090004:T:C	0	95090004	C	T
10	chr10:95090032:C:A	0	95090032	A	C
10	chr10:95090362:A:C	0	95090362	C	A
10	chr10:95090481:A:G	0	95090481	G	A
10	chr10:95090545:A:G	0	95090545	G	A
10	chr10:95090753:A:C	0	95090753	C	A
10	chr10:95090871:A:G	0	95090871	G	A
10	chr10:95091326:C:T	0	95091326	T	C
10	chr10:95091593:A:G	0	95091593	G	A
10	chr10:95091596:T:C	0	95091596	C	T
10	chr10:95091739:A:C	0	95091739	C	A
10	chr10:95091858:G:A	0	95091858	A	G
10	chr10:95092209:A:G	0	95092209	G	A
10	chr10:95092228:T:G	0	95092228	G	T
10	chr10:95093451:G:A	0	95093451	A	G
10	chr10:95093534:A:T	0	95093534	T	A
10	chr10:95093684:A:G	0	95093684	G	A
10	chr10:95094125:G:A	0	95094125	A	G
10	chr10:95094784:G:A	0	95094784	A	G
10	chr10:95095274:G:A	0	95095274	A	G
10	chr10:95096201:A:G	0	95096201	G	A
10	chr10:95096253:A:G	0	95096253	G	A
10	chr10:95096928:T:C	0	95096928	C	T
10	chr10:95096938:A:G	0	95096938	G	A
10	chr10:95097381:A:C	0	95097381	C	A
10	chr10:95097497:G:A	0	95097497	A	G
10	chr10:95098495:G:A	0	95098495	A	G
10	chr10:95099153:C:A	0	95099153	A	C
10	chr10:95099435:A:G	0	95099435	G	A
10	chr10:95099548:G:C	0	95099548	C	G
10	chr10:95099837:A:G	0	95099837	G	A
10	chr10:95100327:GTAT:G	0	95100327	G	GTAT
10	chr10:95100709:G:T	0	95100709	T	G
10	chr10:95101637:A:G	0	95101637	G	A
10	chr10:95101989:T:C	0	95101989	C	T
10	chr10:95102032:T:A	0	95102032	A	T
10	chr10:95102164:T:C	0	95102164	C	T
10	chr10:95102529:T:C	0	95102529	C	T
10	chr10:95102873:A:G	0	95102873	G	A
10	chr10:95103053:C:T	0	95103053	T	C
10	chr10:95103612:G:A	0	95103612	A	G
10	chr10:95103848:A:T	0	95103848	T	A
10	chr10:95104231:A:T	0	95104231	T	A
10	chr10:95104598:T:C	0	95104598	C	T
10	chr10:95104838:G:A	0	95104838	A	G
10	chr10:95105048:T:C	0	95105048	C	T
10	chr10:95105376:G:A	0	95105376	A	G
10	chr10:95107034:G:C	0	95107034	C	G
10	chr10:95107049:T:C	0	95107049	C	T
10	chr10:95115275:C:A	0	95115275	A	C
10	chr10:95115452:G:C	0	95115452	C	G
10	chr10:95116246:C:T	0	95116246	T	C
10	chr10:95116382:T:C	0	95116382	C	T
10	chr10:95116939:C:T	0	95116939	T	C
10	chr10:95117087:T:C	0	95117087	C	T
10	chr10:95117681:G:C	0	95117681	C	G
10	chr10:95117861:CT:C	0	95117861	C	CT
10	chr10:95118516:C:A	0	95118516	A	C
10	chr10:95119667:T:C	0	95119667	C	T
10	chr10:95120766:T:G	0	95120766	G	T
10	chr10:95120909:T:C	0	95120909	C	T
10	chr10:95121432:T:C	0	95121432	C	T
10	chr10:95121443:G:T	0	95121443	T	G
10	chr10:95121586:A:G	0	95121586	G	A
10	chr10:95121640:C:T	0	95121640	T	C
10	chr10:95121736:G:C	0	95121736	C	G
10	chr10:95121901:G:T	0	95121901	T	G
10	chr10:95122606:C:T	0	95122606	T	C
10	chr10:95123758:T:C	0	95123758	C	T
10	chr10:95123816:T:G	0	95123816	G	T
10	chr10:95124268:T:C	0	95124268	C	T
10	chr10:95125399:G:A	0	95125399	A	G
10	chr10:95126375:A:G	0	95126375	G	A
10	chr10:95126551:G:A	0	95126551	A	G
10	chr10:95126880:G:A	0	95126880	A	G
10	chr10:95127090:A:G	0	95127090	G	A
10	chr10:95127162:GTGTTGCAGGGGC:G	0	95127162	G	GTGTTGCAGGGGC
10	chr10:95127231:C:T	0	95127231	T	C
10	chr10:95128035:G:T	0	95128035	T	G
10	chr10:95128334:C:T	0	95128334	T	C
10	chr10:95128674:C:A	0	95128674	A	C
10	chr10:95129861:T:C	0	95129861	C	T
10	chr10:95131449:G:A	0	95131449	A	G
10	chr10:95131793:C:T	0	95131793	T	C
10	chr10:95131819:T:C	0	95131819	C	T
10	chr10:95132290:C:T	0	95132290	T	C
10	chr10:95132299:G:A	0	95132299	A	G
10	chr10:95132500:G:A	0	95132500	A	G
10	chr10:95132616:C:T	0	95132616	T	C
10	chr10:95133421:G:T	0	95133421	T	G
10	chr10:95134087:C:T	0	95134087	T	C
10	chr10:95134387:T:C	0	95134387	C	T
10	chr10:95135680:C:A	0	95135680	A	C
10	chr10:95135754:C:T	0	95135754	T	C
10	chr10:95135806:C:T	0	95135806	T	C
10	chr10:95136283:C:T	0	95136283	T	C
10	chr10:95136412:T:C	0	95136412	C	T
10	chr10:95136504:T:C	0	95136504	C	T
10	chr10:95136797:T:C	0	95136797	C	T
10	chr10:95138039:T:C	0	95138039	C	T
10	chr10:95138333:G:A	0	95138333	A	G
10	chr10:95138804:G:A	0	95138804	A	G
10	chr10:95139142:G:A	0	95139142	A	G
10	chr10:95139234:T:C	0	95139234	C	T
10	chr10:95139714:A:G	0	95139714	G	A
10	chr10:95139793:A:G	0	95139793	G	A
10	chr10:95140253:A:G	0	95140253	G	A
10	chr10:95141062:A:G	0	95141062	G	A
10	chr10:95141067:G:A	0	95141067	A	G
10	chr10:95141068:C:T	0	95141068	T	C
10	chr10:95141860:G:A	0	95141860	A	G
10	chr10:95142210:T:A	0	95142210	A	T
10	chr10:95142396:T:A	0	95142396	A	T
10	chr10:95142540:C:T	0	95142540	T	C
10	chr10:95142931:A:G	0	95142931	G	A
10	chr10:95143081:G:A	0	95143081	A	G
10	chr10:95143399:C:A	0	95143399	A	C
10	chr10:95144168:C:A	0	95144168	A	C
10	chr10:95144703:G:A	0	95144703	A	G
10	chr10:95145957:A:T	0	95145957	T	A
10	chr10:95146026:C:T	0	95146026	T	C
10	chr10:95146535:T:C	0	95146535	C	T
10	chr10:95146808:A:T	0	95146808	T	A
10	chr10:95147247:AAAG:A	0	95147247	A	AAAG
10	chr10:95147321:T:C	0	95147321	C	T
10	chr10:95147631:G:A	0	95147631	A	G
10	chr10:95147697:A:G	0	95147697	G	A
10	chr10:95148228:T:C	0	95148228	C	T
10	chr10:95148475:A:G	0	95148475	G	A
10	chr10:95148733:A:G	0	95148733	G	A
10	chr10:95148760:T:C	0	95148760	C	T
10	chr10:95148911:G:C	0	95148911	C	G
10	chr10:95149094:A:G	0	95149094	G	A
10	chr10:95149363:C:T	0	95149363	T	C
10	chr10:95149364:G:A	0	95149364	A	G
10	chr10:95149517:A:G	0	95149517	G	A
10	chr10:95149621:A:T	0	95149621	T	A
10	chr10:95149995:A:G	0	95149995	G	A
10	chr10:95150198:A:G	0	95150198	G	A
10	chr10:95150419:C:G	0	95150419	G	C
10	chr10:95152022:A:T	0	95152022	T	A
10	chr10:95152028:T:C	0	95152028	C	T
10	chr10:95152191:A:T	0	95152191	T	A
10	chr10:95152819:T:C	0	95152819	C	T
10	chr10:95153284:C:T	0	95153284	T	C
10	chr10:95153823:A:T	0	95153823	T	A
10	chr10:95154169:C:A	0	95154169	A	C
10	chr10:95154486:A:T	0	95154486	T	A
10	chr10:95154834:AC:A	0	95154834	A	AC
10	chr10:95155192:G:A	0	95155192	A	G
10	chr10:95156005:A:G	0	95156005	G	A
10	chr10:95156045:T:G	0	95156045	G	T
10	chr10:95156290:G:A	0	95156290	A	G
10	chr10:95156460:T:C	0	95156460	C	T
10	chr10:95157385:A:C	0	95157385	C	A
10	chr10:95158498:G:A	0	95158498	A	G
10	chr10:95158579:G:A	0	95158579	A	G
10	chr10:95158901:T:C	0	95158901	C	T
10	chr10:95159431:A:G	0	95159431	G	A
10	chr10:95159601:G:T	0	95159601	T	G
10	chr10:95159779:G:T	0	95159779	T	G
10	chr10:95160046:A:G	0	95160046	G	A
10	chr10:95160915:G:C	0	95160915	C	G
10	chr10:95162407:A:C	0	95162407	C	A
10	chr10:95163697:A:T	0	95163697	T	A
10	chr10:95165372:G:A	0	95165372	A	G
10	chr10:95165441:A:G	0	95165441	G	A
10	chr10:95166099:T:A	0	95166099	A	T
10	chr10:95166320:G:A	0	95166320	A	G
10	chr10:95167303:G:A	0	95167303	A	G
10	chr10:95167817:G:A	0	95167817	A	G
10	chr10:95168003:G:A	0	95168003	A	G
10	chr10:95168140:T:C	0	95168140	C	T
10	chr10:95168931:C:T	0	95168931	T	C
10	chr10:95168945:T:C	0	95168945	C	T
10	chr10:95170284:C:CA	0	95170284	CA	C
10	chr10:95170580:C:G	0	95170580	G	C
10	chr10:95171953:A:G	0	95171953	G	A
10	chr10:95172017:G:A	0	95172017	A	G
10	chr10:95173267:C:T	0	95173267	T	C
10	chr10:95173763:A:AC	0	95173763	AC	A
10	chr10:95174077:T:C	0	95174077	C	T
10	chr10:95174164:T:A	0	95174164	A	T
10	chr10:95174172:T:C	0	95174172	C	T
10	chr10:95174461:C:T	0	95174461	T	C
10	chr10:95174744:C:A	0	95174744	A	C
10	chr10:95175400:T:C	0	95175400	C	T
10	chr10:95175416:T:C	0	95175416	C	T
10	chr10:95175568:G:C	0	95175568	C	G
10	chr10:95175664:C:A	0	95175664	A	C
10	chr10:95176215:G:A	0	95176215	A	G
10	chr10:95176420:A:C	0	95176420	C	A
10	chr10:95176643:T:A	0	95176643	A	T
10	chr10:95176900:C:T	0	95176900	T	C
10	chr10:95176907:T:C	0	95176907	C	T
10	chr10:95177738:CAT:C	0	95177738	C	CAT
10	chr10:95178848:AACTT:A	0	95178848	A	AACTT
10	chr10:95179416:T:A	0	95179416	A	T
10	chr10:95180970:G:A	0	95180970	A	G
10	chr10:95181634:C:T	0	95181634	T	C
10	chr10:95181975:C:T	0	95181975	T	C
10	chr10:95182233:T:A	0	95182233	A	T
10	chr10:95182456:T:C	0	95182456	C	T
10	chr10:95182526:T:C	0	95182526	C	T
10	chr10:95182828:A:G	0	95182828	G	A
10	chr10:95183143:C:G	0	95183143	G	C
10	chr10:95183433:A:G	0	95183433	G	A
10	chr10:95183434:A:C	0	95183434	C	A
10	chr10:95183437:T:C	0	95183437	C	T
10	chr10:95183804:G:A	0	95183804	A	G
10	chr10:95184087:C:T	0	95184087	T	C
10	chr10:95186172:C:T	0	95186172	T	C
10	chr10:95186656:C:T	0	95186656	T	C
10	chr10:95186887:A:G	0	95186887	G	A
10	chr10:95187239:G:GTTTC	0	95187239	GTTTC	G
10	chr10:95188182:G:A	0	95188182	A	G
10	chr10:95188377:C:T	0	95188377	T	C
10	chr10:95188792:T:TAATC	0	95188792	TAATC	T
10	chr10:95189244:T:C	0	95189244	C	T
10	chr10:95189785:C:T	0	95189785	T	C
10	chr10:95189829:A:G	0	95189829	G	A
10	chr10:95190858:G:A	0	95190858	A	G
10	chr10:95192245:A:G	0	95192245	G	A
10	chr10:95192939:T:C	0	95192939	C	T
10	chr10:95193292:G:A	0	95193292	A	G
10	chr10:95194541:A:G	0	95194541	G	A
10	chr10:95194603:T:A	0	95194603	A	T
10	chr10:95194722:G:A	0	95194722	A	G
10	chr10:95194975:C:T	0	95194975	T	C
10	chr10:95197211:C:T	0	95197211	T	C
10	chr10:95197390:T:C	0	95197390	C	T
10	chr10:95197473:T:C	0	95197473	C	T
10	chr10:95197513:G:A	0	95197513	A	G
10	chr10:95197958:T:A	0	95197958	A	T
10	chr10:95198693:A:C	0	95198693	C	A
10	chr10:95198701:C:T	0	95198701	T	C
10	chr10:95198822:C:T	0	95198822	T	C
10	chr10:95199583:A:C	0	95199583	C	A
10	chr10:95199736:C:A	0	95199736	A	C
10	chr10:95200301:C:A	0	95200301	A	C
10	chr10:95201427:G:A	0	95201427	A	G
10	chr10:95203424:T:C	0	95203424	C	T
10	chr10:95205025:A:G	0	95205025	G	A
10	chr10:95205905:T:C	0	95205905	C	T
10	chr10:95205965:C:T	0	95205965	T	C
10	chr10:95206476:T:G	0	95206476	G	T
10	chr10:95206703:G:A	0	95206703	A	G
10	chr10:95207541:T:G	0	95207541	G	T
10	chr10:95207784:C:CTA	0	95207784	CTA	C
10	chr10:95208207:C:G	0	95208207	G	C
10	chr10:95208528:C:T	0	95208528	T	C
10	chr10:95209404:G:A	0	95209404	A	G
10	chr10:95209699:A:G	0	95209699	G	A
10	chr10:95210097:G:A	0	95210097	A	G
10	chr10:95211747:T:C	0	95211747	C	T
10	chr10:95211881:G:A	0	95211881	A	G
10	chr10:95213132:G:A	0	95213132	A	G
10	chr10:95214388:T:TTA	0	95214388	TTA	T
10	chr10:95214761:A:T	0	95214761	T	A
10	chr10:95214795:C:T	0	95214795	T	C
10	chr10:95215046:A:G	0	95215046	G	A
10	chr10:95215272:G:C	0	95215272	C	G
10	chr10:95215869:A:G	0	95215869	G	A
10	chr10:95216127:A:T	0	95216127	T	A
10	chr10:95216268:A:G	0	95216268	G	A
10	chr10:95216521:T:C	0	95216521	C	T
10	chr10:95216938:G:A	0	95216938	A	G
10	chr10:95217132:A:G	0	95217132	G	A
10	chr10:95217484:G:A	0	95217484	A	G
10	chr10:95217502:T:TAGAC	0	95217502	TAGAC	T
10	chr10:95217796:A:C	0	95217796	C	A
10	chr10:95217849:A:T	0	95217849	T	A
10	chr10:95218884:TC:T	0	95218884	T	TC
10	chr10:95219378:G:A	0	95219378	A	G
10	chr10:95219496:T:G	0	95219496	G	T
10	chr10:95220073:C:G	0	95220073	G	C
10	chr10:95220311:A:G	0	95220311	G	A
10	chr10:95220893:TAG:T	0	95220893	T	TAG
10	chr10:95221023:T:C	0	95221023	C	T
10	chr10:95221345:C:T	0	95221345	T	C
10	chr10:95221377:A:T	0	95221377	T	A
10	chr10:95221630:C:A	0	95221630	A	C
10	chr10:95221911:G:A	0	95221911	A	G
10	chr10:95222263:A:G	0	95222263	G	A
10	chr10:95222546:G:A	0	95222546	A	G
10	chr10:95223296:A:G	0	95223296	G	A
10	chr10:95223433:T:A	0	95223433	A	T
10	chr10:95223672:G:A	0	95223672	A	G
10	chr10:95223692:A:G	0	95223692	G	A
10	chr10:95223852:A:G	0	95223852	G	A
10	chr10:95224039:A:G	0	95224039	G	A
10	chr10:95224494:G:A	0	95224494	A	G
10	chr10:95224549:C:T	0	95224549	T	C
10	chr10:95224716:C:T	0	95224716	T	C
10	chr10:95225441:G:A	0	95225441	A	G
10	chr10:95225786:G:A	0	95225786	A	G
10	chr10:95225944:A:C	0	95225944	C	A
10	chr10:95226496:G:A	0	95226496	A	G
10	chr10:95226913:T:C	0	95226913	C	T
10	chr10:95227255:A:G	0	95227255	G	A
10	chr10:95227346:C:T	0	95227346	T	C
10	chr10:95227397:T:C	0	95227397	C	T
10	chr10:95227680:C:T	0	95227680	T	C
10	chr10:95228186:AC:A	0	95228186	A	AC
10	chr10:95228248:G:C	0	95228248	C	G
10	chr10:95228249:G:C	0	95228249	C	G
10	chr10:95228620:T:C	0	95228620	C	T
10	chr10:95229068:CAATTA:C	0	95229068	C	CAATTA
10	chr10:95229180:T:C	0	95229180	C	T
10	chr10:95229571:A:T	0	95229571	T	A
10	chr10:95230440:CT:C	0	95230440	C	CT
10	chr10:95231359:C:A	0	95231359	A	C
10	chr10:95231543:ACT:A	0	95231543	A	ACT
10	chr10:95231630:A:G	0	95231630	G	A
10	chr10:95231708:T:C	0	95231708	C	T
10	chr10:95231875:G:A	0	95231875	A	G
10	chr10:95232819:T:TA	0	95232819	TA	T
10	chr10:95232847:A:G	0	95232847	G	A
10	chr10:95234198:C:T	0	95234198	T	C
10	chr10:95234277:T:C	0	95234277	C	T
10	chr10:95234574:AT:A	0	95234574	A	AT
10	chr10:95234677:AC:A	0	95234677	A	AC
10	chr10:95234693:C:A	0	95234693	A	C
10	chr10:95234746:C:T	0	95234746	T	C
10	chr10:95235012:A:G	0	95235012	G	A
10	chr10:95235049:T:C	0	95235049	C	T
10	chr10:95235114:CA:C	0	95235114	C	CA
10	chr10:95235192:A:G	0	95235192	G	A
10	chr10:95235267:G:A	0	95235267	A	G
10	chr10:95235364:C:A	0	95235364	A	C
10	chr10:95235374:G:C	0	95235374	C	G
10	chr10:95235915:T:C	0	95235915	C	T
10	chr10:95236214:T:C	0	95236214	C	T
10	chr10:95236264:ATGT:A	0	95236264	A	ATGT
10	chr10:95236445:A:G	0	95236445	G	A
10	chr10:95237034:G:C	0	95237034	C	G
10	chr10:95237154:T:C	0	95237154	C	T
10	chr10:95237183:A:G	0	95237183	G	A
10	chr10:95237325:C:T	0	95237325	T	C
10	chr10:95237410:G:A	0	95237410	A	G
10	chr10:95237678:T:C	0	95237678	C	T
10	chr10:95237683:C:T	0	95237683	T	C
10	chr10:95237722:A:C	0	95237722	C	A
10	chr10:95237832:A:G	0	95237832	G	A
10	chr10:95237852:G:A	0	95237852	A	G
10	chr10:95237913:A:G	0	95237913	G	A
10	chr10:95238063:A:G	0	95238063	G	A
10	chr10:95238354:AT:A	0	95238354	A	AT
10	chr10:95238436:C:T	0	95238436	T	C
10	chr10:95238701:C:T	0	95238701	T	C
10	chr10:95238762:T:C	0	95238762	C	T
10	chr10:95238834:G:A	0	95238834	A	G
10	chr10:95238891:G:A	0	95238891	A	G
10	chr10:95238931:T:C	0	95238931	C	T
10	chr10:95238986:A:G	0	95238986	G	A
10	chr10:95238987:T:C	0	95238987	C	T
10	chr10:95239096:A:G	0	95239096	G	A
10	chr10:95239249:C:T	0	95239249	T	C
10	chr10:95239289:G:A	0	95239289	A	G
10	chr10:95239373:T:C	0	95239373	C	T
10	chr10:95239727:C:T	0	95239727	T	C
10	chr10:95239945:C:T	0	95239945	T	C
10	chr10:95239951:A:C	0	95239951	C	A
10	chr10:95240030:C:T	0	95240030	T	C
10	chr10:95240116:G:A	0	95240116	A	G
10	chr10:95240449:G:C	0	95240449	C	G
10	chr10:95240603:A:G	0	95240603	G	A
10	chr10:95240662:T:G	0	95240662	G	T
10	chr10:95241077:TGA:T	0	95241077	T	TGA
10	chr10:95241143:A:G	0	95241143	G	A
10	chr10:95241367:A:G	0	95241367	G	A
10	chr10:95241382:T:C	0	95241382	C	T
10	chr10:95241410:G:A	0	95241410	A	G
10	chr10:95241506:A:G	0	95241506	G	A
10	chr10:95241543:T:C	0	95241543	C	T
10	chr10:95241586:C:T	0	95241586	T	C
10	chr10:95241720:T:C	0	95241720	C	T
10	chr10:95242574:C:G	0	95242574	G	C
10	chr10:95242790:A:T	0	95242790	T	A
10	chr10:95242944:C:T	0	95242944	T	C
10	chr10:95242983:T:TA	0	95242983	TA	T
10	chr10:95243244:A:G	0	95243244	G	A
10	chr10:95244262:G:A	0	95244262	A	G
10	chr10:95245217:G:C	0	95245217	C	G
10	chr10:95246348:A:G	0	95246348	G	A
10	chr10:95247098:T:G	0	95247098	G	T
10	chr10:95249193:T:C	0	95249193	C	T
10	chr10:95249549:A:T	0	95249549	T	A
10	chr10:95249900:G:A	0	95249900	A	G
10	chr10:95250622:A:G	0	95250622	G	A
10	chr10:95250752:A:G	0	95250752	G	A
10	chr10:95251347:T:C	0	95251347	C	T
10	chr10:95252190:T:C	0	95252190	C	T
10	chr10:95253435:A:G	0	95253435	G	A
10	chr10:95253548:C:G	0	95253548	G	C
10	chr10:95253772:A:G	0	95253772	G	A
10	chr10:95255016:C:T	0	95255016	T	C
10	chr10:95255868:A:C	0	95255868	C	A
10	chr10:95256796:A:G	0	95256796	G	A
10	chr10:95258399:G:A	0	95258399	A	G
10	chr10:95259110:G:A	0	95259110	A	G
10	chr10:95259521:G:A	0	95259521	A	G
10	chr10:95259740:T:C	0	95259740	C	T
10	chr10:95260180:G:T	0	95260180	T	G
10	chr10:95260855:A:G	0	95260855	G	A
10	chr10:95261135:A:C	0	95261135	C	A
10	chr10:95261632:G:A	0	95261632	A	G
10	chr10:95261842:A:C	0	95261842	C	A
10	chr10:95261970:T:C	0	95261970	C	T
10	chr10:95262119:A:G	0	95262119	G	A
10	chr10:95262370:A:G	0	95262370	G	A
10	chr10:95262400:G:A	0	95262400	A	G
10	chr10:95262897:A:C	0	95262897	C	A
10	chr10:95263132:G:A	0	95263132	A	G
10	chr10:95263483:CA:C	0	95263483	C	CA
10	chr10:95263784:C:A	0	95263784	A	C
10	chr10:95263795:G:A	0	95263795	A	G
10	chr10:95263873:T:C	0	95263873	C	T
10	chr10:95264138:C:T	0	95264138	T	C
10	chr10:95264191:T:C	0	95264191	C	T
10	chr10:95264222:C:T	0	95264222	T	C
10	chr10:95264347:G:A	0	95264347	A	G
10	chr10:95264545:G:C	0	95264545	C	G
10	chr10:95264651:A:G	0	95264651	G	A
10	chr10:95264753:CCT:C	0	95264753	C	CCT
10	chr10:95265057:T:C	0	95265057	C	T
10	chr10:95265752:A:C	0	95265752	C	A
10	chr10:95265888:T:A	0	95265888	A	T
10	chr10:95265986:T:G	0	95265986	G	T
10	chr10:95265989:A:G	0	95265989	G	A
10	chr10:95266198:C:A	0	95266198	A	C
10	chr10:95266773:T:G	0	95266773	G	T
10	chr10:95266994:A:T	0	95266994	T	A
10	chr10:95268130:C:G	0	95268130	G	C
10	chr10:95268603:T:C	0	95268603	C	T
10	chr10:95268656:A:T	0	95268656	T	A
10	chr10:95269609:C:T	0	95269609	T	C
10	chr10:95270620:G:A	0	95270620	A	G
10	chr10:95271344:G:T	0	95271344	T	G
10	chr10:95272855:T:C	0	95272855	C	T
10	chr10:95273301:G:C	0	95273301	C	G
10	chr10:95274018:C:T	0	95274018	T	C
10	chr10:95274516:C:T	0	95274516	T	C
10	chr10:95274853:G:A	0	95274853	A	G
10	chr10:95275024:T:C	0	95275024	C	T
10	chr10:95275412:T:C	0	95275412	C	T
10	chr10:95275718:G:A	0	95275718	A	G
10	chr10:95277811:A:T	0	95277811	T	A
10	chr10:95277821:T:C	0	95277821	C	T
10	chr10:95278339:T:C	0	95278339	C	T
10	chr10:95278496:A:T	0	95278496	T	A
10	chr10:95279701:G:A	0	95279701	A	G
10	chr10:95279790:T:C	0	95279790	C	T
10	chr10:95279992:A:G	0	95279992	G	A
10	chr10:95280986:A:G	0	95280986	G	A
10	chr10:95281366:C:T	0	95281366	T	C
10	chr10:95282006:C:G	0	95282006	G	C
10	chr10:95282153:G:A	0	95282153	A	G
10	chr10:95282879:G:C	0	95282879	C	G
10	chr10:95283564:G:A	0	95283564	A	G
10	chr10:95283989:G:C	0	95283989	C	G
10	chr10:95284242:T:C	0	95284242	C	T
10	chr10:95286938:C:T	0	95286938	T	C
10	chr10:95287900:G:C	0	95287900	C	G
10	chr10:95288068:T:C	0	95288068	C	T
10	chr10:95289181:G:A	0	95289181	A	G
10	chr10:95289487:T:G	0	95289487	G	T
10	chr10:95289906:T:C	0	95289906	C	T
10	chr10:95290291:C:G	0	95290291	G	C
10	chr10:95290798:C:T	0	95290798	T	C
10	chr10:95291248:GCCTC:G	0	95291248	G	GCCTC
10	chr10:95291326:C:G	0	95291326	G	C
10	chr10:95292537:T:C	0	95292537	C	T
10	chr10:95293603:A:G	0	95293603	G	A
10	chr10:95293647:G:A	0	95293647	A	G
10	chr10:95294018:G:T	0	95294018	T	G
10	chr10:95294561:C:A	0	95294561	A	C
10	chr10:95295334:CTAAG:C	0	95295334	C	CTAAG
10	chr10:95295396:G:T	0	95295396	T	G
10	chr10:95296075:G:A	0	95296075	A	G
10	chr10:95296215:A:G	0	95296215	G	A
10	chr10:95296494:T:A	0	95296494	A	T
10	chr10:95297114:G:A	0	95297114	A	G
10	chr10:95297173:T:C	0	95297173	C	T
10	chr10:95297306:A:G	0	95297306	G	A
10	chr10:95297607:A:G	0	95297607	G	A
10	chr10:95297886:G:A	0	95297886	A	G
10	chr10:95298489:G:T	0	95298489	T	G
10	chr10:95298508:TAG:T	0	95298508	T	TAG
10	chr10:95298816:G:A	0	95298816	A	G
10	chr10:95298897:C:G	0	95298897	G	C
10	chr10:95299237:A:G	0	95299237	G	A
10	chr10:95299556:A:G	0	95299556	G	A
10	chr10:95299886:C:T	0	95299886	T	C
10	chr10:95301031:C:T	0	95301031	T	C
10	chr10:95301436:A:C	0	95301436	C	A
10	chr10:95301809:C:T	0	95301809	T	C
10	chr10:95302202:A:G	0	95302202	G	A
10	chr10:95302996:A:G	0	95302996	G	A
10	chr10:95303618:A:G	0	95303618	G	A
10	chr10:95303730:C:T	0	95303730	T	C
10	chr10:95304831:A:G	0	95304831	G	A
10	chr10:95304862:C:T	0	95304862	T	C
10	chr10:95306541:T:A	0	95306541	A	T
10	chr10:95307550:A:G	0	95307550	G	A
10	chr10:95308181:CTAAAGG:C	0	95308181	C	CTAAAGG
10	chr10:95308652:C:T	0	95308652	T	C
10	chr10:95309715:G:A	0	95309715	A	G
10	chr10:95309785:C:A	0	95309785	A	C
10	chr10:95309786:C:G	0	95309786	G	C
10	chr10:95309982:T:C	0	95309982	C	T
10	chr10:95310223:A:G	0	95310223	G	A
10	chr10:95310325:T:C	0	95310325	C	T
10	chr10:95310868:T:C	0	95310868	C	T
10	chr10:95310904:G:A	0	95310904	A	G
10	chr10:95310937:C:T	0	95310937	T	C
10	chr10:95310952:C:T	0	95310952	T	C
10	chr10:95311093:C:T	0	95311093	T	C
10	chr10:95311171:G:A	0	95311171	A	G
10	chr10:95311303:T:C	0	95311303	C	T
10	chr10:95311577:T:G	0	95311577	G	T
10	chr10:95312115:G:T	0	95312115	T	G
10	chr10:95312251:T:C	0	95312251	C	T
10	chr10:95312561:C:A	0	95312561	A	C
10	chr10:95312605:A:G	0	95312605	G	A
10	chr10:95313357:A:G	0	95313357	G	A
10	chr10:95313722:A:G	0	95313722	G	A
10	chr10:95314073:T:C	0	95314073	C	T
10	chr10:95314372:A:G	0	95314372	G	A
10	chr10:95314530:G:C	0	95314530	C	G
10	chr10:95314667:G:A	0	95314667	A	G
10	chr10:95315130:T:C	0	95315130	C	T
10	chr10:95316066:G:A	0	95316066	A	G
10	chr10:95316169:G:A	0	95316169	A	G
10	chr10:95318884:T:A	0	95318884	A	T
10	chr10:95319966:A:C	0	95319966	C	A
10	chr10:95320066:C:T	0	95320066	T	C
10	chr10:95320129:C:T	0	95320129	T	C
10	chr10:95320133:G:A	0	95320133	A	G
10	chr10:95320161:T:C	0	95320161	C	T
10	chr10:95320290:A:G	0	95320290	G	A
10	chr10:95320440:C:T	0	95320440	T	C
10	chr10:95321686:T:C	0	95321686	C	T
10	chr10:95321743:C:G	0	95321743	G	C
10	chr10:95322239:A:G	0	95322239	G	A
10	chr10:95322525:T:C	0	95322525	C	T
10	chr10:95322543:C:T	0	95322543	T	C
10	chr10:95323274:T:C	0	95323274	C	T
10	chr10:95323564:A:AG	0	95323564	AG	A
10	chr10:95323971:C:A	0	95323971	A	C
10	chr10:95324222:C:G	0	95324222	G	C
10	chr10:95325374:T:C	0	95325374	C	T
10	chr10:95326160:C:T	0	95326160	T	C
10	chr10:95326618:C:G	0	95326618	G	C
10	chr10:95326765:G:A	0	95326765	A	G
10	chr10:95326943:C:T	0	95326943	T	C
10	chr10:95326978:C:T	0	95326978	T	C
10	chr10:95327302:C:T	0	95327302	T	C
10	chr10:95327683:C:T	0	95327683	T	C
10	chr10:95327765:C:T	0	95327765	T	C
10	chr10:95327997:C:T	0	95327997	T	C
10	chr10:95328095:C:T	0	95328095	T	C
10	chr10:95328207:CAG:C	0	95328207	C	CAG
10	chr10:95328483:C:T	0	95328483	T	C
10	chr10:95329518:G:A	0	95329518	A	G
10	chr10:95330234:T:C	0	95330234	C	T
10	chr10:95330800:C:A	0	95330800	A	C
10	chr10:95332743:A:G	0	95332743	G	A
10	chr10:95333034:A:G	0	95333034	G	A
10	chr10:95333206:C:T	0	95333206	T	C
10	chr10:95333495:T:C	0	95333495	C	T
10	chr10:95334453:C:T	0	95334453	T	C
10	chr10:95334593:C:A	0	95334593	A	C
10	chr10:95335020:A:G	0	95335020	G	A
10	chr10:95336021:A:G	0	95336021	G	A
10	chr10:95336036:C:T	0	95336036	T	C
10	chr10:95340763:C:T	0	95340763	T	C
10	chr10:95340827:GCTGGGATTACAGGCCTTAATGCAATT:G	0	95340827	G	GCTGGGATTACAGGCCTTAATGCAATT
10	chr10:95340954:C:T	0	95340954	T	C
10	chr10:95341775:G:A	0	95341775	A	G
10	chr10:95341988:A:T	0	95341988	T	A
10	chr10:95342880:TA:T	0	95342880	T	TA
10	chr10:95343229:A:G	0	95343229	G	A
10	chr10:95343575:C:T	0	95343575	T	C
10	chr10:95343766:G:A	0	95343766	A	G
10	chr10:95344565:G:A	0	95344565	A	G
10	chr10:95344706:C:T	0	95344706	T	C
10	chr10:95345376:C:T	0	95345376	T	C
10	chr10:95345666:T:A	0	95345666	A	T
10	chr10:95346272:C:T	0	95346272	T	C
10	chr10:95346408:T:C	0	95346408	C	T
10	chr10:95346708:G:A	0	95346708	A	G
10	chr10:95346755:A:G	0	95346755	G	A
10	chr10:95347341:A:G	0	95347341	G	A
10	chr10:95347762:C:G	0	95347762	G	C
10	chr10:95347931:A:G	0	95347931	G	A
10	chr10:95348219:T:G	0	95348219	G	T
10	chr10:95348626:T:C	0	95348626	C	T
10	chr10:95348637:C:T	0	95348637	T	C
10	chr10:95349185:T:C	0	95349185	C	T
10	chr10:95349490:G:A	0	95349490	A	G
10	chr10:95349661:G:A	0	95349661	A	G
10	chr10:95349807:CT:C	0	95349807	C	CT
10	chr10:95351122:C:T	0	95351122	T	C
10	chr10:95351923:C:A	0	95351923	A	C
10	chr10:95352155:C:T	0	95352155	T	C
10	chr10:95352961:G:A	0	95352961	A	G
10	chr10:95353104:T:C	0	95353104	C	T
10	chr10:95353120:A:G	0	95353120	G	A
10	chr10:95353497:G:A	0	95353497	A	G
10	chr10:95354681:G:C	0	95354681	C	G
10	chr10:95354803:C:T	0	95354803	T	C
10	chr10:95355184:A:G	0	95355184	G	A
10	chr10:95356462:C:T	0	95356462	T	C
10	chr10:95358290:G:A	0	95358290	A	G
10	chr10:95358693:CAT:C	0	95358693	C	CAT
10	chr10:95358780:C:T	0	95358780	T	C
10	chr10:95358887:T:C	0	95358887	C	T
10	chr10:95359128:C:A	0	95359128	A	C
10	chr10:95359292:T:C	0	95359292	C	T
10	chr10:95359752:C:T	0	95359752	T	C
10	chr10:95359836:T:C	0	95359836	C	T
10	chr10:95360173:C:T	0	95360173	T	C
10	chr10:95361557:T:C	0	95361557	C	T
10	chr10:95362211:C:T	0	95362211	T	C
10	chr10:95362484:T:C	0	95362484	C	T
10	chr10:95362620:T:C	0	95362620	C	T
10	chr10:95362673:A:G	0	95362673	G	A
10	chr10:95363702:T:TA	0	95363702	TA	T
10	chr10:95364036:A:G	0	95364036	G	A
10	chr10:95364546:G:A	0	95364546	A	G
10	chr10:95364908:G:A	0	95364908	A	G
10	chr10:95365825:TTTC:T	0	95365825	T	TTTC
10	chr10:95366117:C:A	0	95366117	A	C
10	chr10:95366437:G:C	0	95366437	C	G
10	chr10:95366896:T:G	0	95366896	G	T
10	chr10:95367507:T:C	0	95367507	C	T
10	chr10:95367705:C:A	0	95367705	A	C
10	chr10:95367820:C:T	0	95367820	T	C
10	chr10:95368047:C:T	0	95368047	T	C
10	chr10:95370153:T:TTCTG	0	95370153	TTCTG	T
10	chr10:95370693:T:C	0	95370693	C	T
10	chr10:95372495:G:C	0	95372495	C	G
10	chr10:95372799:T:C	0	95372799	C	T
10	chr10:95373036:T:C	0	95373036	C	T
10	chr10:95373746:GTGGT:G	0	95373746	G	GTGGT
10	chr10:95374106:A:G	0	95374106	G	A
10	chr10:95374385:G:T	0	95374385	T	G
10	chr10:95374811:C:T	0	95374811	T	C
10	chr10:95375719:C:G	0	95375719	G	C
10	chr10:95376445:G:T	0	95376445	T	G
10	chr10:95376554:C:T	0	95376554	T	C
10	chr10:95377348:A:G	0	95377348	G	A
10	chr10:95377650:G:T	0	95377650	T	G
10	chr10:95379238:G:A	0	95379238	A	G
10	chr10:95379388:A:AC	0	95379388	AC	A
10	chr10:95380087:A:G	0	95380087	G	A
10	chr10:95380088:C:T	0	95380088	T	C
10	chr10:95380867:A:G	0	95380867	G	A
10	chr10:95381766:G:A	0	95381766	A	G
10	chr10:95382373:C:T	0	95382373	T	C
10	chr10:95382488:T:C	0	95382488	C	T
10	chr10:95382535:T:C	0	95382535	C	T
10	chr10:95383509:C:T	0	95383509	T	C
10	chr10:95383602:T:G	0	95383602	G	T
10	chr10:95384069:T:C	0	95384069	C	T
10	chr10:95385076:T:C	0	95385076	C	T
10	chr10:95387063:C:A	0	95387063	A	C
10	chr10:95387462:A:G	0	95387462	G	A
10	chr10:95388200:G:A	0	95388200	A	G
10	chr10:95388972:G:C	0	95388972	C	G
10	chr10:95393461:TTAGAG:T	0	95393461	T	TTAGAG
10	chr10:95393548:C:T	0	95393548	T	C
10	chr10:95394925:A:T	0	95394925	T	A
10	chr10:95394941:G:A	0	95394941	A	G
10	chr10:95395652:T:A	0	95395652	A	T
10	chr10:95395724:C:A	0	95395724	A	C
10	chr10:95396116:T:G	0	95396116	G	T
10	chr10:95396616:C:T	0	95396616	T	C
10	chr10:95396720:G:A	0	95396720	A	G
10	chr10:95397024:C:T	0	95397024	T	C
10	chr10:95397151:T:C	0	95397151	C	T
10	chr10:95398956:G:A	0	95398956	A	G
10	chr10:95399927:T:C	0	95399927	C	T
10	chr10:95399955:C:T	0	95399955	T	C
10	chr10:95400084:G:A	0	95400084	A	G
10	chr10:95400821:C:T	0	95400821	T	C
10	chr10:95401743:A:G	0	95401743	G	A
10	chr10:95402168:A:G	0	95402168	G	A
10	chr10:95403545:C:T	0	95403545	T	C
10	chr10:95404370:A:G	0	95404370	G	A
10	chr10:95405226:G:A	0	95405226	A	G
10	chr10:95405862:C:T	0	95405862	T	C
10	chr10:95406054:G:A	0	95406054	A	G
10	chr10:95406227:G:GGGA	0	95406227	GGGA	G
10	chr10:95406230:TCTCAAC:T	0	95406230	T	TCTCAAC
10	chr10:95406346:T:C	0	95406346	C	T
10	chr10:95406573:G:A	0	95406573	A	G
10	chr10:95406855:C:G	0	95406855	G	C
10	chr10:95407166:G:A	0	95407166	A	G
10	chr10:95407827:A:G	0	95407827	G	A
10	chr10:95408383:G:A	0	95408383	A	G
10	chr10:95409380:T:C	0	95409380	C	T
10	chr10:95409710:C:T	0	95409710	T	C
10	chr10:95411293:G:A	0	95411293	A	G
10	chr10:95411387:C:T	0	95411387	T	C
10	chr10:95411673:A:G	0	95411673	G	A
10	chr10:95411774:T:C	0	95411774	C	T
10	chr10:95412099:C:T	0	95412099	T	C
10	chr10:95412188:ATACAGCTC:A	0	95412188	A	ATACAGCTC
10	chr10:95412305:T:C	0	95412305	C	T
10	chr10:95412838:T:C	0	95412838	C	T
10	chr10:95413450:T:G	0	95413450	G	T
10	chr10:95413516:T:C	0	95413516	C	T
10	chr10:95414407:A:G	0	95414407	G	A
10	chr10:95414468:T:C	0	95414468	C	T
10	chr10:95414595:T:C	0	95414595	C	T
10	chr10:95414780:C:A	0	95414780	A	C
10	chr10:95415708:C:T	0	95415708	T	C
10	chr10:95415995:G:C	0	95415995	C	G
10	chr10:95416169:C:T	0	95416169	T	C
10	chr10:95417997:C:T	0	95417997	T	C
10	chr10:95418528:C:G	0	95418528	G	C
10	chr10:95418769:T:C	0	95418769	C	T
10	chr10:95420084:A:G	0	95420084	G	A
10	chr10:95420646:C:T	0	95420646	T	C
10	chr10:95420752:G:C	0	95420752	C	G
10	chr10:95421054:C:A	0	95421054	A	C
10	chr10:95422098:T:C	0	95422098	C	T
10	chr10:95422605:G:C	0	95422605	C	G
10	chr10:95422746:A:C	0	95422746	C	A
10	chr10:95422791:T:C	0	95422791	C	T
10	chr10:95424377:G:A	0	95424377	A	G
10	chr10:95424630:C:A	0	95424630	A	C
10	chr10:95424862:T:C	0	95424862	C	T
10	chr10:95428203:G:A	0	95428203	A	G
10	chr10:95428762:C:T	0	95428762	T	C
10	chr10:95429131:A:C	0	95429131	C	A
10	chr10:95429534:G:A	0	95429534	A	G
10	chr10:95429620:C:T	0	95429620	T	C
10	chr10:95429957:A:T	0	95429957	T	A
10	chr10:95430326:A:G	0	95430326	G	A
10	chr10:95431605:T:C	0	95431605	C	T
10	chr10:95432695:A:C	0	95432695	C	A
10	chr10:95432788:G:A	0	95432788	A	G
10	chr10:95433456:G:A	0	95433456	A	G
10	chr10:95433573:T:G	0	95433573	G	T
10	chr10:95434162:TG:T	0	95434162	T	TG
10	chr10:95434427:G:A	0	95434427	A	G
10	chr10:95435855:G:A	0	95435855	A	G
10	chr10:95436202:G:A	0	95436202	A	G
10	chr10:95437309:C:T	0	95437309	T	C
10	chr10:95437771:A:G	0	95437771	G	A
10	chr10:95438079:C:T	0	95438079	T	C
10	chr10:95438561:T:C	0	95438561	C	T
10	chr10:95439070:G:T	0	95439070	T	G
10	chr10:95439222:A:G	0	95439222	G	A
10	chr10:95439333:C:T	0	95439333	T	C
10	chr10:95439412:T:G	0	95439412	G	T
10	chr10:95439735:G:T	0	95439735	T	G
10	chr10:95439917:T:A	0	95439917	A	T
10	chr10:95439971:G:A	0	95439971	A	G
10	chr10:95440060:T:C	0	95440060	C	T
10	chr10:95440287:C:T	0	95440287	T	C
10	chr10:95440687:A:G	0	95440687	G	A
10	chr10:95441666:G:A	0	95441666	A	G
10	chr10:95442785:A:G	0	95442785	G	A
10	chr10:95443231:C:T	0	95443231	T	C
10	chr10:95443744:G:C	0	95443744	C	G
10	chr10:95444156:G:C	0	95444156	C	G
10	chr10:95444686:T:C	0	95444686	C	T
10	chr10:95444853:T:C	0	95444853	C	T
10	chr10:95445065:TAGA:T	0	95445065	T	TAGA
10	chr10:95445682:C:T	0	95445682	T	C
10	chr10:95446862:T:C	0	95446862	C	T
10	chr10:95450507:T:C	0	95450507	C	T
10	chr10:95450759:C:A	0	95450759	A	C
10	chr10:95451058:T:C	0	95451058	C	T
10	chr10:95451226:G:A	0	95451226	A	G
10	chr10:95451705:A:G	0	95451705	G	A
10	chr10:95451979:C:T	0	95451979	T	C
10	chr10:95452280:G:A	0	95452280	A	G
10	chr10:95453432:C:T	0	95453432	T	C
10	chr10:95454661:T:C	0	95454661	C	T
10	chr10:95455872:G:A	0	95455872	A	G
10	chr10:95456173:A:G	0	95456173	G	A
10	chr10:95456597:T:A	0	95456597	A	T
10	chr10:95456681:G:A	0	95456681	A	G
10	chr10:95457319:G:C	0	95457319	C	G
10	chr10:95457814:T:A	0	95457814	A	T
10	chr10:95457834:T:A	0	95457834	A	T
10	chr10:95458809:A:G	0	95458809	G	A
10	chr10:95459154:G:A	0	95459154	A	G
10	chr10:95459418:G:T	0	95459418	T	G
10	chr10:95459474:C:G	0	95459474	G	C
10	chr10:95460174:C:G	0	95460174	G	C
10	chr10:95460226:A:C	0	95460226	C	A
10	chr10:95460856:A:G	0	95460856	G	A
10	chr10:95461233:C:A	0	95461233	A	C
10	chr10:95462266:G:A	0	95462266	A	G
10	chr10:95462907:T:C	0	95462907	C	T
10	chr10:95463875:T:C	0	95463875	C	T
10	chr10:95464403:T:C	0	95464403	C	T
10	chr10:95465797:A:G	0	95465797	G	A
10	chr10:95466172:C:T	0	95466172	T	C
10	chr10:95466672:A:G	0	95466672	G	A
10	chr10:95466753:A:T	0	95466753	T	A
10	chr10:95467182:T:C	0	95467182	C	T
10	chr10:95468854:T:C	0	95468854	C	T
10	chr10:95469119:A:C	0	95469119	C	A
10	chr10:95469786:G:C	0	95469786	C	G
10	chr10:95470580:AAGTCAAC:A	0	95470580	A	AAGTCAAC
10	chr10:95471614:T:C	0	95471614	C	T
10	chr10:95472448:G:A	0	95472448	A	G
10	chr10:95472511:G:T	0	95472511	T	G
10	chr10:95473053:A:G	0	95473053	G	A
10	chr10:95473328:T:C	0	95473328	C	T
10	chr10:95473396:A:G	0	95473396	G	A
10	chr10:95473597:C:T	0	95473597	T	C
10	chr10:95475234:C:A	0	95475234	A	C
10	chr10:95475529:T:C	0	95475529	C	T
10	chr10:95475932:CT:C	0	95475932	C	CT
10	chr10:95476841:G:C	0	95476841	C	G
10	chr10:95477170:G:A	0	95477170	A	G
10	chr10:95478037:A:G	0	95478037	G	A
10	chr10:95479951:A:G	0	95479951	G	A
10	chr10:95480024:T:C	0	95480024	C	T
10	chr10:95480142:G:T	0	95480142	T	G
10	chr10:95480343:A:G	0	95480343	G	A
10	chr10:95482002:A:C	0	95482002	C	A
10	chr10:95482618:T:A	0	95482618	A	T
10	chr10:95483144:A:G	0	95483144	G	A
10	chr10:95483566:T:G	0	95483566	G	T
10	chr10:95484235:G:A	0	95484235	A	G
10	chr10:95484692:G:A	0	95484692	A	G
10	chr10:95485741:A:G	0	95485741	G	A
10	chr10:95486723:G:T	0	95486723	T	G
10	chr10:95486927:C:T	0	95486927	T	C
10	chr10:95487859:A:G	0	95487859	G	A
10	chr10:95488284:G:A	0	95488284	A	G
10	chr10:95490873:T:C	0	95490873	C	T
10	chr10:95492005:C:T	0	95492005	T	C
10	chr10:95492191:C:T	0	95492191	T	C
10	chr10:95493067:T:G	0	95493067	G	T
10	chr10:95493097:C:T	0	95493097	T	C
10	chr10:95493277:G:A	0	95493277	A	G
10	chr10:95493538:G:A	0	95493538	A	G
10	chr10:95493755:T:C	0	95493755	C	T
10	chr10:95494003:G:A	0	95494003	A	G
10	chr10:95496987:T:C	0	95496987	C	T
10	chr10:95497173:C:T	0	95497173	T	C
10	chr10:95498590:A:G	0	95498590	G	A
10	chr10:95498707:G:A	0	95498707	A	G
10	chr10:95498744:C:T	0	95498744	T	C
10	chr10:95498752:C:T	0	95498752	T	C
10	chr10:95498814:C:T	0	95498814	T	C
10	chr10:95499230:G:A	0	95499230	A	G
10	chr10:95499232:C:T	0	95499232	T	C
10	chr10:95499310:C:T	0	95499310	T	C
10	chr10:95500358:T:G	0	95500358	G	T
10	chr10:95500807:A:G	0	95500807	G	A
10	chr10:95501343:C:CT	0	95501343	CT	C
10	chr10:95502784:T:C	0	95502784	C	T
10	chr10:95502811:A:G	0	95502811	G	A
10	chr10:95503237:G:A	0	95503237	A	G
10	chr10:95503916:G:T	0	95503916	T	G
10	chr10:95504034:G:A	0	95504034	A	G
10	chr10:95505555:C:T	0	95505555	T	C
10	chr10:95506781:T:C	0	95506781	C	T
10	chr10:95506817:G:A	0	95506817	A	G
10	chr10:95506844:G:A	0	95506844	A	G
10	chr10:95506954:G:A	0	95506954	A	G
10	chr10:95507278:G:A	0	95507278	A	G
10	chr10:95507606:C:T	0	95507606	T	C
10	chr10:95507781:A:G	0	95507781	G	A
10	chr10:95508398:C:T	0	95508398	T	C
10	chr10:95508438:A:G	0	95508438	G	A
10	chr10:95508447:G:A	0	95508447	A	G
10	chr10:95508462:T:C	0	95508462	C	T
10	chr10:95508653:G:C	0	95508653	C	G
10	chr10:95509820:G:A	0	95509820	A	G
10	chr10:95509882:T:C	0	95509882	C	T
10	chr10:95509895:C:T	0	95509895	T	C
10	chr10:95510073:A:G	0	95510073	G	A
10	chr10:95510176:C:A	0	95510176	A	C
10	chr10:95510250:G:A	0	95510250	A	G
10	chr10:95510798:A:AATTT	0	95510798	AATTT	A
10	chr10:95511150:G:A	0	95511150	A	G
10	chr10:95511255:A:G	0	95511255	G	A
10	chr10:95511507:G:A	0	95511507	A	G
10	chr10:95512008:AC:A	0	95512008	A	AC
10	chr10:95512070:C:G	0	95512070	G	C
10	chr10:95512115:C:T	0	95512115	T	C
10	chr10:95512191:GC:G	0	95512191	G	GC
10	chr10:95512615:G:A	0	95512615	A	G
10	chr10:95512882:G:T	0	95512882	T	G
10	chr10:95513017:T:C	0	95513017	C	T
10	chr10:95513328:TC:T	0	95513328	T	TC
10	chr10:95513756:T:G	0	95513756	G	T
10	chr10:95513884:A:T	0	95513884	T	A
10	chr10:95514044:A:G	0	95514044	G	A
10	chr10:95514204:C:T	0	95514204	T	C
10	chr10:95514630:A:T	0	95514630	T	A
10	chr10:95515081:A:C	0	95515081	C	A
10	chr10:95515293:A:C	0	95515293	C	A
10	chr10:95515350:G:A	0	95515350	A	G
10	chr10:95515491:T:C	0	95515491	C	T
10	chr10:95515494:CT:C	0	95515494	C	CT
10	chr10:95515521:T:A	0	95515521	A	T
10	chr10:95515688:C:T	0	95515688	T	C
10	chr10:95515889:A:C	0	95515889	C	A
10	chr10:95515987:C:A	0	95515987	A	C
10	chr10:95516678:C:T	0	95516678	T	C
10	chr10:95516735:C:T	0	95516735	T	C
10	chr10:95516860:C:T	0	95516860	T	C
10	chr10:95517053:G:T	0	95517053	T	G
10	chr10:95517201:T:C	0	95517201	C	T
10	chr10:95518042:G:A	0	95518042	A	G
10	chr10:95518366:T:C	0	95518366	C	T
10	chr10:95518501:C:G	0	95518501	G	C
10	chr10:95519165:G:A	0	95519165	A	G
10	chr10:95519477:A:C	0	95519477	C	A
10	chr10:95519693:G:A	0	95519693	A	G
10	chr10:95519718:G:C	0	95519718	C	G
10	chr10:95520481:A:C	0	95520481	C	A
10	chr10:95521919:G:A	0	95521919	A	G
10	chr10:95522983:G:A	0	95522983	A	G
10	chr10:95523210:G:A	0	95523210	A	G
10	chr10:95523568:C:T	0	95523568	T	C
10	chr10:95523810:C:T	0	95523810	T	C
10	chr10:95523925:G:T	0	95523925	T	G
10	chr10:95523932:A:T	0	95523932	T	A
10	chr10:95523942:T:C	0	95523942	C	T
10	chr10:95524143:T:C	0	95524143	C	T
10	chr10:95524324:C:T	0	95524324	T	C
10	chr10:95524839:A:G	0	95524839	G	A
10	chr10:95524872:T:C	0	95524872	C	T
10	chr10:95525210:G:A	0	95525210	A	G
10	chr10:95525246:G:A	0	95525246	A	G
10	chr10:95525730:C:T	0	95525730	T	C
10	chr10:95525958:A:G	0	95525958	G	A
10	chr10:95526412:T:C	0	95526412	C	T
10	chr10:95527096:T:C	0	95527096	C	T
10	chr10:95527126:AAG:A	0	95527126	A	AAG
10	chr10:95527383:G:A	0	95527383	A	G
10	chr10:95527474:A:C	0	95527474	C	A
10	chr10:95527793:C:T	0	95527793	T	C
10	chr10:95527997:T:C	0	95527997	C	T
10	chr10:95528405:T:C	0	95528405	C	T
10	chr10:95528750:T:C	0	95528750	C	T
10	chr10:95529200:T:A	0	95529200	A	T
10	chr10:95529479:T:C	0	95529479	C	T
10	chr10:95529706:G:A	0	95529706	A	G
10	chr10:95530235:G:A	0	95530235	A	G
10	chr10:95530689:G:A	0	95530689	A	G
10	chr10:95530912:C:G	0	95530912	G	C
10	chr10:95531182:T:C	0	95531182	C	T
10	chr10:95531472:G:T	0	95531472	T	G
10	chr10:95531715:C:A	0	95531715	A	C
10	chr10:95532750:T:C	0	95532750	C	T
10	chr10:95533075:T:A	0	95533075	A	T
10	chr10:95533587:GA:G	0	95533587	G	GA
10	chr10:95534155:G:A	0	95534155	A	G
10	chr10:95534954:G:GTC	0	95534954	GTC	G
10	chr10:95535056:G:A	0	95535056	A	G
10	chr10:95535142:A:G	0	95535142	G	A
10	chr10:95535418:CAACT:C	0	95535418	C	CAACT
10	chr10:95535638:T:C	0	95535638	C	T
10	chr10:95535832:A:G	0	95535832	G	A
10	chr10:95536074:G:A	0	95536074	A	G
10	chr10:95536455:G:T	0	95536455	T	G
10	chr10:95536497:G:A	0	95536497	A	G
10	chr10:95536534:G:C	0	95536534	C	G
10	chr10:95536965:T:C	0	95536965	C	T
10	chr10:95537602:C:T	0	95537602	T	C
10	chr10:95537893:C:T	0	95537893	T	C
10	chr10:95538066:C:T	0	95538066	T	C
10	chr10:95538163:G:A	0	95538163	A	G
10	chr10:95538576:C:T	0	95538576	T	C
10	chr10:95538711:T:A	0	95538711	A	T
10	chr10:95539278:G:A	0	95539278	A	G
10	chr10:95539414:C:A	0	95539414	A	C
10	chr10:95539417:G:A	0	95539417	A	G
10	chr10:95539627:C:G	0	95539627	G	C
10	chr10:95540012:T:A	0	95540012	A	T
10	chr10:95540254:GC:G	0	95540254	G	GC
10	chr10:95540371:T:C	0	95540371	C	T
10	chr10:95540879:A:G	0	95540879	G	A
10	chr10:95541247:T:G	0	95541247	G	T
10	chr10:95541263:G:A	0	95541263	A	G
10	chr10:95542074:C:T	0	95542074	T	C
10	chr10:95542767:C:A	0	95542767	A	C
10	chr10:95543849:A:G	0	95543849	G	A
10	chr10:95544329:T:C	0	95544329	C	T
10	chr10:95544382:A:G	0	95544382	G	A
10	chr10:95544975:C:A	0	95544975	A	C
10	chr10:95545797:C:A	0	95545797	A	C
10	chr10:95546312:T:C	0	95546312	C	T
10	chr10:95546967:T:C	0	95546967	C	T
10	chr10:95548666:A:G	0	95548666	G	A
10	chr10:95548685:A:G	0	95548685	G	A
10	chr10:95548814:A:G	0	95548814	G	A
10	chr10:95549194:C:T	0	95549194	T	C
10	chr10:95549250:C:T	0	95549250	T	C
10	chr10:95550652:CA:C	0	95550652	C	CA
10	chr10:95550946:G:A	0	95550946	A	G
10	chr10:95551436:CT:C	0	95551436	C	CT
10	chr10:95551521:G:A	0	95551521	A	G
10	chr10:95552376:T:C	0	95552376	C	T
10	chr10:95552482:G:C	0	95552482	C	G
10	chr10:95552748:A:G	0	95552748	G	A
10	chr10:95553255:T:C	0	95553255	C	T
10	chr10:95554912:G:A	0	95554912	A	G
10	chr10:95555451:A:G	0	95555451	G	A
10	chr10:95555592:G:A	0	95555592	A	G
10	chr10:95555659:C:G	0	95555659	G	C
10	chr10:95555931:G:C	0	95555931	C	G
10	chr10:95555960:C:T	0	95555960	T	C
10	chr10:95556283:C:T	0	95556283	T	C
10	chr10:95556589:G:A	0	95556589	A	G
10	chr10:95556759:C:T	0	95556759	T	C
10	chr10:95556943:A:C	0	95556943	C	A
10	chr10:95557401:C:T	0	95557401	T	C
10	chr10:95557461:C:T	0	95557461	T	C
10	chr10:95557583:G:A	0	95557583	A	G
10	chr10:95558200:G:A	0	95558200	A	G
10	chr10:95558332:T:C	0	95558332	C	T
10	chr10:95558392:C:T	0	95558392	T	C
10	chr10:95558454:A:G	0	95558454	G	A
10	chr10:95558872:T:C	0	95558872	C	T
10	chr10:95559766:A:G	0	95559766	G	A
10	chr10:95559837:G:A	0	95559837	A	G
10	chr10:95559880:C:T	0	95559880	T	C
10	chr10:95560531:A:G	0	95560531	G	A
10	chr10:95560648:C:T	0	95560648	T	C
10	chr10:95560688:C:G	0	95560688	G	C
10	chr10:95561425:A:G	0	95561425	G	A
10	chr10:95561519:T:G	0	95561519	G	T
10	chr10:95562166:T:C	0	95562166	C	T
10	chr10:95562587:C:T	0	95562587	T	C
10	chr10:95562749:G:A	0	95562749	A	G
10	chr10:95563295:T:C	0	95563295	C	T
10	chr10:95563351:C:T	0	95563351	T	C
10	chr10:95563537:C:T	0	95563537	T	C
10	chr10:95563778:G:A	0	95563778	A	G
10	chr10:95564370:T:C	0	95564370	C	T
10	chr10:95564578:A:G	0	95564578	G	A
10	chr10:95564744:A:G	0	95564744	G	A
10	chr10:95564754:G:A	0	95564754	A	G
10	chr10:95565369:T:C	0	95565369	C	T
10	chr10:95565467:G:A	0	95565467	A	G
10	chr10:95565584:G:A	0	95565584	A	G
10	chr10:95565597:G:T	0	95565597	T	G
10	chr10:95565757:G:A	0	95565757	A	G
10	chr10:95565972:A:C	0	95565972	C	A
10	chr10:95566018:C:T	0	95566018	T	C
10	chr10:95566568:G:A	0	95566568	A	G
10	chr10:95567192:T:C	0	95567192	C	T
10	chr10:95568254:C:G	0	95568254	G	C
10	chr10:95568454:T:C	0	95568454	C	T
10	chr10:95568459:A:G	0	95568459	G	A
10	chr10:95568939:C:T	0	95568939	T	C
10	chr10:95568978:G:T	0	95568978	T	G
10	chr10:95569032:T:G	0	95569032	G	T
10	chr10:95569197:G:A	0	95569197	A	G
10	chr10:95569217:G:A	0	95569217	A	G
10	chr10:95569832:T:C	0	95569832	C	T
10	chr10:95569879:C:T	0	95569879	T	C
10	chr10:95569997:T:A	0	95569997	A	T
10	chr10:95570173:T:C	0	95570173	C	T
10	chr10:95570221:A:T	0	95570221	T	A
10	chr10:95570705:C:T	0	95570705	T	C
10	chr10:95571075:C:T	0	95571075	T	C
10	chr10:95571345:A:T	0	95571345	T	A
10	chr10:95571349:G:A	0	95571349	A	G
10	chr10:95571440:A:C	0	95571440	C	A
10	chr10:95571989:T:G	0	95571989	G	T
10	chr10:95572021:T:A	0	95572021	A	T
10	chr10:95572096:G:C	0	95572096	C	G
10	chr10:95572167:T:C	0	95572167	C	T
10	chr10:95572201:C:T	0	95572201	T	C
10	chr10:95572438:C:T	0	95572438	T	C
10	chr10:95572786:C:T	0	95572786	T	C
10	chr10:95573477:T:C	0	95573477	C	T
10	chr10:95573655:A:G	0	95573655	G	A
10	chr10:95573701:G:A	0	95573701	A	G
10	chr10:95574122:A:G	0	95574122	G	A
10	chr10:95576095:C:T	0	95576095	T	C
10	chr10:95576584:G:T	0	95576584	T	G
10	chr10:95576940:A:G	0	95576940	G	A
10	chr10:95576985:A:G	0	95576985	G	A
10	chr10:95577317:T:C	0	95577317	C	T
10	chr10:95577348:T:G	0	95577348	G	T
10	chr10:95577408:C:A	0	95577408	A	C
10	chr10:95577435:T:C	0	95577435	C	T
10	chr10:95577506:T:C	0	95577506	C	T
10	chr10:95577937:C:T	0	95577937	T	C
10	chr10:95578676:G:A	0	95578676	A	G
10	chr10:95578774:C:T	0	95578774	T	C
10	chr10:95578792:C:T	0	95578792	T	C
10	chr10:95579681:C:A	0	95579681	A	C
10	chr10:95579778:T:C	0	95579778	C	T
10	chr10:95580018:C:T	0	95580018	T	C
10	chr10:95580173:G:A	0	95580173	A	G
10	chr10:95580253:G:T	0	95580253	T	G
10	chr10:95580779:G:A	0	95580779	A	G
10	chr10:95580802:TGTA:T	0	95580802	T	TGTA
10	chr10:95580861:A:G	0	95580861	G	A
10	chr10:95581276:C:A	0	95581276	A	C
10	chr10:95581427:T:C	0	95581427	C	T
10	chr10:95581443:T:C	0	95581443	C	T
10	chr10:95581482:C:T	0	95581482	T	C
10	chr10:95581891:T:C	0	95581891	C	T
10	chr10:95583381:A:G	0	95583381	G	A
10	chr10:95583382:T:C	0	95583382	C	T
10	chr10:95584362:C:T	0	95584362	T	C
10	chr10:95585100:G:A	0	95585100	A	G
10	chr10:95585229:T:C	0	95585229	C	T
10	chr10:95585712:G:A	0	95585712	A	G
10	chr10:95585932:A:C	0	95585932	C	A
10	chr10:95585953:C:T	0	95585953	T	C
10	chr10:95585965:A:C	0	95585965	C	A
10	chr10:95587195:C:T	0	95587195	T	C
10	chr10:95587474:C:T	0	95587474	T	C
10	chr10:95587928:G:T	0	95587928	T	G
10	chr10:95588103:T:C	0	95588103	C	T
10	chr10:95588613:A:C	0	95588613	C	A
10	chr10:95588968:T:C	0	95588968	C	T
10	chr10:95588977:A:G	0	95588977	G	A
10	chr10:95589012:A:G	0	95589012	G	A
10	chr10:95589088:G:A	0	95589088	A	G
10	chr10:95589377:C:T	0	95589377	T	C
10	chr10:95589524:A:C	0	95589524	C	A
10	chr10:95589735:G:A	0	95589735	A	G
10	chr10:95590001:C:T	0	95590001	T	C
10	chr10:95590830:A:G	0	95590830	G	A
10	chr10:95592004:C:T	0	95592004	T	C
10	chr10:95592087:C:G	0	95592087	G	C
10	chr10:95592130:G:A	0	95592130	A	G
10	chr10:95593011:C:T	0	95593011	T	C
10	chr10:95593827:G:A	0	95593827	A	G
10	chr10:95595157:C:T	0	95595157	T	C
10	chr10:95595201:T:C	0	95595201	C	T
10	chr10:95595308:A:C	0	95595308	C	A
10	chr10:95595952:T:C	0	95595952	C	T
10	chr10:95596808:T:C	0	95596808	C	T
10	chr10:95597355:C:G	0	95597355	G	C
10	chr10:95597642:A:T	0	95597642	T	A
10	chr10:95598204:C:T	0	95598204	T	C
10	chr10:95598271:T:C	0	95598271	C	T
10	chr10:95598290:G:A	0	95598290	A	G
10	chr10:95600006:G:A	0	95600006	A	G
10	chr10:95600041:C:T	0	95600041	T	C
10	chr10:95600087:G:A	0	95600087	A	G
10	chr10:95600861:T:C	0	95600861	C	T
10	chr10:95600962:A:G	0	95600962	G	A
10	chr10:95601196:T:C	0	95601196	C	T
10	chr10:95601650:C:A	0	95601650	A	C
10	chr10:95601703:C:T	0	95601703	T	C
10	chr10:95601754:G:A	0	95601754	A	G
10	chr10:95601977:T:C	0	95601977	C	T
10	chr10:95602261:T:C	0	95602261	C	T
10	chr10:95602271:T:C	0	95602271	C	T
10	chr10:95602991:A:G	0	95602991	G	A
10	chr10:95603055:G:A	0	95603055	A	G
10	chr10:95603587:G:A	0	95603587	A	G
10	chr10:95604141:A:G	0	95604141	G	A
10	chr10:95604859:A:C	0	95604859	C	A
10	chr10:95604958:C:A	0	95604958	A	C
10	chr10:95605592:G:A	0	95605592	A	G
10	chr10:95605701:T:C	0	95605701	C	T
10	chr10:95605867:G:A	0	95605867	A	G
10	chr10:95605870:C:T	0	95605870	T	C
10	chr10:95606063:G:A	0	95606063	A	G
10	chr10:95606350:A:G	0	95606350	G	A
10	chr10:95606607:C:T	0	95606607	T	C
10	chr10:95606989:C:T	0	95606989	T	C
10	chr10:95607077:A:G	0	95607077	G	A
10	chr10:95607360:G:T	0	95607360	T	G
10	chr10:95607442:T:C	0	95607442	C	T
10	chr10:95607470:A:C	0	95607470	C	A
10	chr10:95607526:AG:A	0	95607526	A	AG
10	chr10:95607753:G:A	0	95607753	A	G
10	chr10:95607754:C:A	0	95607754	A	C
10	chr10:95607967:C:G	0	95607967	G	C
10	chr10:95608046:C:T	0	95608046	T	C
10	chr10:95608125:T:C	0	95608125	C	T
10	chr10:95608939:G:A	0	95608939	A	G
10	chr10:95609233:G:A	0	95609233	A	G
10	chr10:95610440:A:G	0	95610440	G	A
10	chr10:95610486:G:A	0	95610486	A	G
10	chr10:95611086:T:C	0	95611086	C	T
10	chr10:95611389:G:A	0	95611389	A	G
10	chr10:95611560:A:G	0	95611560	G	A
10	chr10:95611769:CA:C	0	95611769	C	CA
10	chr10:95612802:A:G	0	95612802	G	A
10	chr10:95613436:G:GA	0	95613436	GA	G
10	chr10:95613438:A:ACG	0	95613438	ACG	A
10	chr10:95613443:T:A	0	95613443	A	T
10	chr10:95613997:G:A	0	95613997	A	G
10	chr10:95614209:A:C	0	95614209	C	A
10	chr10:95615126:C:CA	0	95615126	CA	C
10	chr10:95615414:T:C	0	95615414	C	T
10	chr10:95615511:G:A	0	95615511	A	G
10	chr10:95616071:C:A	0	95616071	A	C
10	chr10:95616357:G:C	0	95616357	C	G
10	chr10:95616358:G:A	0	95616358	A	G
10	chr10:95616974:T:C	0	95616974	C	T
10	chr10:95616984:C:T	0	95616984	T	C
10	chr10:95617223:G:A	0	95617223	A	G
10	chr10:95618144:T:C	0	95618144	C	T
10	chr10:95618269:G:A	0	95618269	A	G
10	chr10:95618800:A:G	0	95618800	G	A
10	chr10:95619028:G:A	0	95619028	A	G
10	chr10:95619425:T:C	0	95619425	C	T
10	chr10:95619469:C:T	0	95619469	T	C
10	chr10:95619593:T:C	0	95619593	C	T
10	chr10:95620117:T:G	0	95620117	G	T
10	chr10:95622756:C:T	0	95622756	T	C
10	chr10:95623461:G:A	0	95623461	A	G
10	chr10:95623944:G:A	0	95623944	A	G
10	chr10:95624085:G:C	0	95624085	C	G
10	chr10:95624303:CT:C	0	95624303	C	CT
10	chr10:95625257:T:C	0	95625257	C	T
10	chr10:95625268:A:C	0	95625268	C	A
10	chr10:95625485:A:G	0	95625485	G	A
10	chr10:95625735:G:A	0	95625735	A	G
10	chr10:95625905:G:T	0	95625905	T	G
10	chr10:95628195:C:G	0	95628195	G	C
10	chr10:95628405:G:A	0	95628405	A	G
10	chr10:95628822:C:T	0	95628822	T	C
10	chr10:95629344:T:G	0	95629344	G	T
10	chr10:95630129:A:G	0	95630129	G	A
10	chr10:95630438:C:T	0	95630438	T	C
10	chr10:95630571:C:T	0	95630571	T	C
10	chr10:95630682:G:C	0	95630682	C	G
10	chr10:95630776:G:T	0	95630776	T	G
10	chr10:95630809:T:C	0	95630809	C	T
10	chr10:95631288:G:A	0	95631288	A	G
10	chr10:95631466:C:T	0	95631466	T	C
10	chr10:95631675:G:A	0	95631675	A	G
10	chr10:95631691:C:T	0	95631691	T	C
10	chr10:95631733:G:A	0	95631733	A	G
10	chr10:95632226:T:G	0	95632226	G	T
10	chr10:95632508:C:T	0	95632508	T	C
10	chr10:95632520:T:C	0	95632520	C	T
10	chr10:95632672:A:G	0	95632672	G	A
10	chr10:95633212:G:A	0	95633212	A	G
10	chr10:95633236:T:C	0	95633236	C	T
10	chr10:95633921:G:A	0	95633921	A	G
10	chr10:95634492:A:G	0	95634492	G	A
10	chr10:95634514:T:G	0	95634514	G	T
10	chr10:95634571:G:A	0	95634571	A	G
10	chr10:95634871:C:T	0	95634871	T	C
10	chr10:95635103:A:G	0	95635103	G	A
10	chr10:95635953:AAAG:A	0	95635953	A	AAAG
10	chr10:95636346:T:A	0	95636346	A	T
10	chr10:95636488:G:A	0	95636488	A	G
10	chr10:95636713:A:C	0	95636713	C	A
10	chr10:95636804:C:A	0	95636804	A	C
10	chr10:95637470:T:C	0	95637470	C	T
10	chr10:95637729:G:A	0	95637729	A	G
10	chr10:95637829:C:T	0	95637829	T	C
10	chr10:95638539:C:T	0	95638539	T	C
10	chr10:95640099:C:T	0	95640099	T	C
10	chr10:95640230:AAT:A	0	95640230	A	AAT
10	chr10:95641113:A:AGT	0	95641113	AGT	A
10	chr10:95641644:G:T	0	95641644	T	G
10	chr10:95641730:C:T	0	95641730	T	C
10	chr10:95641829:T:TG	0	95641829	TG	T
10	chr10:95642312:C:T	0	95642312	T	C
10	chr10:95642452:G:A	0	95642452	A	G
10	chr10:95643459:A:C	0	95643459	C	A
10	chr10:95647567:G:A	0	95647567	A	G
10	chr10:95648036:A:G	0	95648036	G	A
10	chr10:95648079:A:G	0	95648079	G	A
10	chr10:95648846:A:C	0	95648846	C	A
10	chr10:95649019:C:A	0	95649019	A	C
10	chr10:95649234:AGTTGGG:A	0	95649234	A	AGTTGGG
10	chr10:95649528:G:C	0	95649528	C	G
10	chr10:95650029:T:C	0	95650029	C	T
10	chr10:95650141:G:A	0	95650141	A	G
10	chr10:95651116:G:A	0	95651116	A	G
10	chr10:95651169:C:T	0	95651169	T	C
10	chr10:95651233:T:C	0	95651233	C	T
10	chr10:95651423:CTG:C	0	95651423	C	CTG
10	chr10:95651449:G:A	0	95651449	A	G
10	chr10:95651968:A:G	0	95651968	G	A
10	chr10:95652275:G:A	0	95652275	A	G
10	chr10:95652290:C:T	0	95652290	T	C
10	chr10:95653928:T:G	0	95653928	G	T
10	chr10:95654546:C:T	0	95654546	T	C
10	chr10:95654717:G:C	0	95654717	C	G
10	chr10:95654804:A:C	0	95654804	C	A
10	chr10:95655218:C:T	0	95655218	T	C
10	chr10:95655554:TA:T	0	95655554	T	TA
10	chr10:95655625:AG:A	0	95655625	A	AG
10	chr10:95655698:G:A	0	95655698	A	G
10	chr10:95656150:A:G	0	95656150	G	A
10	chr10:95656350:G:C	0	95656350	C	G
10	chr10:95656385:TTGCAGCGCGCCCTGGGCGGCCCGA:T	0	95656385	T	TTGCAGCGCGCCCTGGGCGGCCCGA
10	chr10:95656647:T:C	0	95656647	C	T
10	chr10:95657417:G:A	0	95657417	A	G
10	chr10:95658399:TG:T	0	95658399	T	TG
10	chr10:95658962:C:A	0	95658962	A	C
10	chr10:95659133:C:A	0	95659133	A	C
10	chr10:95661588:G:A	0	95661588	A	G
10	chr10:95661909:G:A	0	95661909	A	G
10	chr10:95662164:C:T	0	95662164	T	C
10	chr10:95663238:A:G	0	95663238	G	A
10	chr10:95663951:C:A	0	95663951	A	C
10	chr10:95664993:A:T	0	95664993	T	A
10	chr10:95666183:T:C	0	95666183	C	T
10	chr10:95666329:A:G	0	95666329	G	A
10	chr10:95666455:ATAAACTTTCTTTTGACT:A	0	95666455	A	ATAAACTTTCTTTTGACT
10	chr10:95666481:C:T	0	95666481	T	C
10	chr10:95668901:A:G	0	95668901	G	A
10	chr10:95669595:T:C	0	95669595	C	T
10	chr10:95669696:T:C	0	95669696	C	T
10	chr10:95669903:A:T	0	95669903	T	A
10	chr10:95670702:G:A	0	95670702	A	G
10	chr10:95671100:G:T	0	95671100	T	G
10	chr10:95671156:T:C	0	95671156	C	T
10	chr10:95671612:T:C	0	95671612	C	T
10	chr10:95671861:G:A	0	95671861	A	G
10	chr10:95672082:C:T	0	95672082	T	C
10	chr10:95672939:C:T	0	95672939	T	C
10	chr10:95672972:TGTGA:T	0	95672972	T	TGTGA
10	chr10:95674528:C:T	0	95674528	T	C
10	chr10:95676636:T:C	0	95676636	C	T
10	chr10:95679533:A:G	0	95679533	G	A
10	chr10:95679792:A:G	0	95679792	G	A
10	chr10:95680286:C:CA	0	95680286	CA	C
10	chr10:95680341:CACT:C	0	95680341	C	CACT
10	chr10:95680349:A:G	0	95680349	G	A
10	chr10:95680402:G:A	0	95680402	A	G
10	chr10:95680637:T:C	0	95680637	C	T
10	chr10:95681055:C:T	0	95681055	T	C
10	chr10:95681569:G:A	0	95681569	A	G
10	chr10:95682419:G:A	0	95682419	A	G
10	chr10:95682476:A:G	0	95682476	G	A
10	chr10:95682551:T:C	0	95682551	C	T
10	chr10:95683238:A:G	0	95683238	G	A
10	chr10:95684128:C:T	0	95684128	T	C
10	chr10:95684846:C:T	0	95684846	T	C
10	chr10:95686449:G:A	0	95686449	A	G
10	chr10:95687730:T:A	0	95687730	A	T
10	chr10:95688153:C:T	0	95688153	T	C
10	chr10:95688644:G:C	0	95688644	C	G
10	chr10:95689516:C:T	0	95689516	T	C
10	chr10:95690128:C:T	0	95690128	T	C
10	chr10:95691761:T:C	0	95691761	C	T
10	chr10:95693946:A:C	0	95693946	C	A
10	chr10:95694668:TAGA:T	0	95694668	T	TAGA
10	chr10:95695127:T:C	0	95695127	C	T
10	chr10:95695132:G:A	0	95695132	A	G
10	chr10:95695199:T:C	0	95695199	C	T
10	chr10:95695298:A:C	0	95695298	C	A
10	chr10:95695438:C:T	0	95695438	T	C
10	chr10:95698080:G:A	0	95698080	A	G
10	chr10:95698206:T:C	0	95698206	C	T
10	chr10:95698438:C:T	0	95698438	T	C
10	chr10:95698881:A:G	0	95698881	G	A
10	chr10:95699246:A:G	0	95699246	G	A
10	chr10:95699612:AAAAG:A	0	95699612	A	AAAAG
10	chr10:95699859:T:C	0	95699859	C	T
10	chr10:95699938:C:T	0	95699938	T	C
10	chr10:95700293:AAT:A	0	95700293	A	AAT
10	chr10:95700319:A:G	0	95700319	G	A
10	chr10:95702031:G:T	0	95702031	T	G
10	chr10:95702195:C:T	0	95702195	T	C
10	chr10:95703306:C:T	0	95703306	T	C
10	chr10:95703498:A:G	0	95703498	G	A
10	chr10:95704328:A:G	0	95704328	G	A
10	chr10:95704354:G:A	0	95704354	A	G
10	chr10:95704751:A:G	0	95704751	G	A
10	chr10:95704784:G:C	0	95704784	C	G
10	chr10:95705059:T:G	0	95705059	G	T
10	chr10:95705232:A:G	0	95705232	G	A
10	chr10:95705392:C:A	0	95705392	A	C
10	chr10:95705561:G:A	0	95705561	A	G
10	chr10:95706372:CT:C	0	95706372	C	CT
10	chr10:95706591:G:A	0	95706591	A	G
10	chr10:95706670:C:T	0	95706670	T	C
10	chr10:95706881:C:T	0	95706881	T	C
10	chr10:95706937:G:A	0	95706937	A	G
10	chr10:95706939:C:T	0	95706939	T	C
10	chr10:95706973:C:T	0	95706973	T	C
10	chr10:95707012:G:A	0	95707012	A	G
10	chr10:95707324:G:A	0	95707324	A	G
10	chr10:95708181:TAAC:T	0	95708181	T	TAAC
10	chr10:95708224:T:A	0	95708224	A	T
10	chr10:95709011:G:T	0	95709011	T	G
10	chr10:95709470:A:G	0	95709470	G	A
10	chr10:95709630:G:A	0	95709630	A	G
10	chr10:95709674:G:T	0	95709674	T	G
10	chr10:95709678:T:C	0	95709678	C	T
10	chr10:95710262:G:A	0	95710262	A	G
10	chr10:95710513:TTAG:T	0	95710513	T	TTAG
10	chr10:95710839:C:T	0	95710839	T	C
10	chr10:95711215:C:A	0	95711215	A	C
10	chr10:95711218:C:T	0	95711218	T	C
10	chr10:95712168:T:C	0	95712168	C	T
10	chr10:95712530:T:C	0	95712530	C	T
10	chr10:95712813:T:A	0	95712813	A	T
10	chr10:95712816:T:C	0	95712816	C	T
10	chr10:95713035:A:T	0	95713035	T	A
10	chr10:95713053:T:A	0	95713053	A	T
10	chr10:95713395:A:T	0	95713395	T	A
10	chr10:95713457:A:G	0	95713457	G	A
10	chr10:95713646:T:G	0	95713646	G	T
10	chr10:95714614:G:A	0	95714614	A	G
10	chr10:95714908:C:G	0	95714908	G	C
10	chr10:95715075:A:T	0	95715075	T	A
10	chr10:95715543:T:C	0	95715543	C	T
10	chr10:95715817:A:C	0	95715817	C	A
10	chr10:95717877:C:T	0	95717877	T	C
10	chr10:95718020:G:A	0	95718020	A	G
10	chr10:95718089:C:G	0	95718089	G	C
10	chr10:95718707:T:C	0	95718707	C	T
10	chr10:95719299:A:G	0	95719299	G	A
10	chr10:95719505:A:G	0	95719505	G	A
10	chr10:95719717:A:G	0	95719717	G	A
10	chr10:95720031:C:T	0	95720031	T	C
10	chr10:95720091:T:C	0	95720091	C	T
10	chr10:95720376:G:A	0	95720376	A	G
10	chr10:95720627:G:A	0	95720627	A	G
10	chr10:95720705:G:A	0	95720705	A	G
10	chr10:95720714:G:A	0	95720714	A	G
10	chr10:95720824:C:T	0	95720824	T	C
10	chr10:95720995:A:G	0	95720995	G	A
10	chr10:95723042:C:T	0	95723042	T	C
10	chr10:95723101:G:C	0	95723101	C	G
10	chr10:95723704:G:C	0	95723704	C	G
10	chr10:95724374:C:T	0	95724374	T	C
10	chr10:95724797:G:A	0	95724797	A	G
10	chr10:95724985:T:C	0	95724985	C	T
10	chr10:95725129:TA:T	0	95725129	T	TA
10	chr10:95725256:C:T	0	95725256	T	C
10	chr10:95726505:T:C	0	95726505	C	T
10	chr10:95727068:G:A	0	95727068	A	G
10	chr10:95727605:A:G	0	95727605	G	A
10	chr10:95728316:TAAAGA:T	0	95728316	T	TAAAGA
10	chr10:95729989:C:G	0	95729989	G	C
10	chr10:95730630:A:T	0	95730630	T	A
10	chr10:95730924:G:A	0	95730924	A	G
10	chr10:95731166:G:C	0	95731166	C	G
10	chr10:95731913:C:T	0	95731913	T	C
10	chr10:95731958:T:C	0	95731958	C	T
10	chr10:95733584:T:A	0	95733584	A	T
10	chr10:95734387:C:T	0	95734387	T	C
10	chr10:95735594:G:A	0	95735594	A	G
10	chr10:95735814:C:G	0	95735814	G	C
10	chr10:95736791:A:T	0	95736791	T	A
10	chr10:95736807:T:C	0	95736807	C	T
10	chr10:95736895:C:T	0	95736895	T	C
10	chr10:95737220:T:TCTAGTGGG	0	95737220	TCTAGTGGG	T
10	chr10:95737232:G:A	0	95737232	A	G
10	chr10:95737806:A:C	0	95737806	C	A
10	chr10:95737909:T:C	0	95737909	C	T
10	chr10:95738465:A:G	0	95738465	G	A
10	chr10:95739096:A:G	0	95739096	G	A
10	chr10:95742840:A:G	0	95742840	G	A
10	chr10:95744194:T:C	0	95744194	C	T
10	chr10:95744336:A:G	0	95744336	G	A
10	chr10:95744545:A:G	0	95744545	G	A
10	chr10:95745170:T:A	0	95745170	A	T
10	chr10:95745911:C:T	0	95745911	T	C
10	chr10:95746285:T:G	0	95746285	G	T
10	chr10:95746346:A:G	0	95746346	G	A
10	chr10:95746643:C:T	0	95746643	T	C
10	chr10:95746948:C:T	0	95746948	T	C
10	chr10:95747041:T:A	0	95747041	A	T
10	chr10:95747555:A:G	0	95747555	G	A
10	chr10:95747688:T:C	0	95747688	C	T
10	chr10:95747716:T:C	0	95747716	C	T
10	chr10:95747737:A:T	0	95747737	T	A
10	chr10:95747967:A:G	0	95747967	G	A
10	chr10:95748342:A:G	0	95748342	G	A
10	chr10:95749087:G:A	0	95749087	A	G
10	chr10:95749250:C:T	0	95749250	T	C
10	chr10:95749466:A:G	0	95749466	G	A
10	chr10:95749938:C:T	0	95749938	T	C
10	chr10:95750020:A:G	0	95750020	G	A
10	chr10:95750537:A:G	0	95750537	G	A
10	chr10:95750575:C:CCT	0	95750575	CCT	C
10	chr10:95750947:T:C	0	95750947	C	T
10	chr10:95750966:C:T	0	95750966	T	C
10	chr10:95751280:A:G	0	95751280	G	A
10	chr10:95751474:C:A	0	95751474	A	C
10	chr10:95752187:T:C	0	95752187	C	T
10	chr10:95752208:C:T	0	95752208	T	C
10	chr10:95753490:C:A	0	95753490	A	C
10	chr10:95753605:A:C	0	95753605	C	A
10	chr10:95754431:C:T	0	95754431	T	C
10	chr10:95755380:G:A	0	95755380	A	G
10	chr10:95755831:T:C	0	95755831	C	T
10	chr10:95756687:T:C	0	95756687	C	T
10	chr10:95756855:C:T	0	95756855	T	C
10	chr10:95757007:A:G	0	95757007	G	A
10	chr10:95758835:A:G	0	95758835	G	A
10	chr10:95760106:A:G	0	95760106	G	A
10	chr10:95760486:G:A	0	95760486	A	G
10	chr10:95762540:T:C	0	95762540	C	T
10	chr10:95762883:G:T	0	95762883	T	G
10	chr10:95763038:A:G	0	95763038	G	A
10	chr10:95763718:GT:G	0	95763718	G	GT
10	chr10:95764009:A:G	0	95764009	G	A
10	chr10:95764023:A:G	0	95764023	G	A
10	chr10:95764274:C:T	0	95764274	T	C
10	chr10:95764556:C:A	0	95764556	A	C
10	chr10:95764839:C:T	0	95764839	T	C
10	chr10:95766341:T:A	0	95766341	A	T
10	chr10:95766395:C:G	0	95766395	G	C
10	chr10:95766850:G:A	0	95766850	A	G
10	chr10:95767189:G:A	0	95767189	A	G
10	chr10:95767830:C:T	0	95767830	T	C
10	chr10:95768359:TTTTG:T	0	95768359	T	TTTTG
10	chr10:95769405:G:A	0	95769405	A	G
10	chr10:95769514:T:C	0	95769514	C	T
10	chr10:95769561:C:T	0	95769561	T	C
10	chr10:95771750:T:C	0	95771750	C	T
10	chr10:95771827:C:T	0	95771827	T	C
10	chr10:95771967:G:A	0	95771967	A	G
10	chr10:95772209:G:A	0	95772209	A	G
10	chr10:95772219:G:A	0	95772219	A	G
10	chr10:95772471:T:G	0	95772471	G	T
10	chr10:95773693:G:A	0	95773693	A	G
10	chr10:95774019:T:C	0	95774019	C	T
10	chr10:95774378:T:A	0	95774378	A	T
10	chr10:95774733:G:A	0	95774733	A	G
10	chr10:95775140:G:T	0	95775140	T	G
10	chr10:95775143:T:C	0	95775143	C	T
10	chr10:95775471:A:C	0	95775471	C	A
10	chr10:95775610:T:C	0	95775610	C	T
10	chr10:95776443:C:A	0	95776443	A	C
10	chr10:95776471:C:T	0	95776471	T	C
10	chr10:95776603:T:C	0	95776603	C	T
10	chr10:95776855:T:C	0	95776855	C	T
10	chr10:95777038:T:G	0	95777038	G	T
10	chr10:95777691:G:T	0	95777691	T	G
10	chr10:95778034:T:C	0	95778034	C	T
10	chr10:95778480:G:GC	0	95778480	GC	G
10	chr10:95779330:C:T	0	95779330	T	C
10	chr10:95779383:G:A	0	95779383	A	G
10	chr10:95779419:G:T	0	95779419	T	G
10	chr10:95779841:T:C	0	95779841	C	T
10	chr10:95779980:G:A	0	95779980	A	G
10	chr10:95781448:T:C	0	95781448	C	T
10	chr10:95782278:A:G	0	95782278	G	A
10	chr10:95783045:G:C	0	95783045	C	G
10	chr10:95784796:C:T	0	95784796	T	C
10	chr10:95785708:G:A	0	95785708	A	G
10	chr10:95786870:A:G	0	95786870	G	A
10	chr10:95787488:T:C	0	95787488	C	T
10	chr10:95788546:G:A	0	95788546	A	G
10	chr10:95790648:T:C	0	95790648	C	T
10	chr10:95790823:G:C	0	95790823	C	G
10	chr10:95790921:C:T	0	95790921	T	C
10	chr10:95790983:G:A	0	95790983	A	G
10	chr10:95791739:A:G	0	95791739	G	A
10	chr10:95791971:C:A	0	95791971	A	C
10	chr10:95792195:G:A	0	95792195	A	G
10	chr10:95792208:T:G	0	95792208	G	T
10	chr10:95793501:T:C	0	95793501	C	T
10	chr10:95793660:C:G	0	95793660	G	C
10	chr10:95794290:T:C	0	95794290	C	T
10	chr10:95794594:C:T	0	95794594	T	C
10	chr10:95794645:A:G	0	95794645	G	A
10	chr10:95796190:A:G	0	95796190	G	A
10	chr10:95798340:A:T	0	95798340	T	A
10	chr10:95798504:G:A	0	95798504	A	G
10	chr10:95799022:T:C	0	95799022	C	T
10	chr10:95799457:C:T	0	95799457	T	C
10	chr10:95800625:T:C	0	95800625	C	T
10	chr10:95800789:C:T	0	95800789	T	C
10	chr10:95801885:T:C	0	95801885	C	T
10	chr10:95801886:A:G	0	95801886	G	A
10	chr10:95801896:T:A	0	95801896	A	T
10	chr10:95802129:T:C	0	95802129	C	T
10	chr10:95802184:C:A	0	95802184	A	C
10	chr10:95802478:G:A	0	95802478	A	G
10	chr10:95802539:T:C	0	95802539	C	T
10	chr10:95803181:G:A	0	95803181	A	G
10	chr10:95803195:A:G	0	95803195	G	A
10	chr10:95803250:G:A	0	95803250	A	G
10	chr10:95803637:C:T	0	95803637	T	C
10	chr10:95803796:G:T	0	95803796	T	G
10	chr10:95804775:T:C	0	95804775	C	T
10	chr10:95805333:A:T	0	95805333	T	A
10	chr10:95805610:T:C	0	95805610	C	T
10	chr10:95806295:G:C	0	95806295	C	G
10	chr10:95806564:G:C	0	95806564	C	G
10	chr10:95806844:A:C	0	95806844	C	A
10	chr10:95807132:T:C	0	95807132	C	T
10	chr10:95808813:T:A	0	95808813	A	T
10	chr10:95809031:G:A	0	95809031	A	G
10	chr10:95809127:A:G	0	95809127	G	A
10	chr10:95809262:C:T	0	95809262	T	C
10	chr10:95810558:A:G	0	95810558	G	A
10	chr10:95810617:T:C	0	95810617	C	T
10	chr10:95811049:C:T	0	95811049	T	C
10	chr10:95811818:C:T	0	95811818	T	C
10	chr10:95812160:TAA:T	0	95812160	T	TAA
10	chr10:95813205:T:C	0	95813205	C	T
10	chr10:95813394:A:G	0	95813394	G	A
10	chr10:95813604:G:A	0	95813604	A	G
10	chr10:95813648:G:A	0	95813648	A	G
10	chr10:95814774:C:T	0	95814774	T	C
10	chr10:95814898:T:C	0	95814898	C	T
10	chr10:95814932:C:T	0	95814932	T	C
10	chr10:95815822:C:T	0	95815822	T	C
10	chr10:95815969:C:T	0	95815969	T	C
10	chr10:95817239:A:T	0	95817239	T	A
10	chr10:95817893:G:A	0	95817893	A	G
10	chr10:95817899:G:T	0	95817899	T	G
10	chr10:95818269:C:T	0	95818269	T	C
10	chr10:95818468:T:C	0	95818468	C	T
10	chr10:95818696:T:C	0	95818696	C	T
10	chr10:95819070:T:A	0	95819070	A	T
10	chr10:95819464:G:A	0	95819464	A	G
10	chr10:95820613:C:T	0	95820613	T	C
10	chr10:95821187:A:G	0	95821187	G	A
10	chr10:95822114:C:T	0	95822114	T	C
10	chr10:95824998:T:C	0	95824998	C	T
10	chr10:95826322:A:C	0	95826322	C	A
10	chr10:95826444:G:A	0	95826444	A	G
10	chr10:95826832:AG:A	0	95826832	A	AG
10	chr10:95828110:A:G	0	95828110	G	A
10	chr10:95828237:T:C	0	95828237	C	T
10	chr10:95828266:C:T	0	95828266	T	C
10	chr10:95828953:T:C	0	95828953	C	T
10	chr10:95831069:C:T	0	95831069	T	C
10	chr10:95831367:C:T	0	95831367	T	C
10	chr10:95831540:T:C	0	95831540	C	T
10	chr10:95832399:A:T	0	95832399	T	A
10	chr10:95833597:A:G	0	95833597	G	A
10	chr10:95835288:G:T	0	95835288	T	G
10	chr10:95835939:T:G	0	95835939	G	T
10	chr10:95836293:G:T	0	95836293	T	G
10	chr10:95836519:G:A	0	95836519	A	G
10	chr10:95836682:T:C	0	95836682	C	T
10	chr10:95838446:A:C	0	95838446	C	A
10	chr10:95838476:G:A	0	95838476	A	G
10	chr10:95839780:G:C	0	95839780	C	G
10	chr10:95841162:G:A	0	95841162	A	G
10	chr10:95841613:A:G	0	95841613	G	A
10	chr10:95842137:A:G	0	95842137	G	A
10	chr10:95842334:T:C	0	95842334	C	T
10	chr10:95843406:G:A	0	95843406	A	G
10	chr10:95843685:T:C	0	95843685	C	T
10	chr10:95843770:G:A	0	95843770	A	G
10	chr10:95843966:G:T	0	95843966	T	G
10	chr10:95844073:T:C	0	95844073	C	T
10	chr10:95844649:A:G	0	95844649	G	A
10	chr10:95844746:T:C	0	95844746	C	T
10	chr10:95844771:G:T	0	95844771	T	G
10	chr10:95845974:CAG:C	0	95845974	C	CAG
10	chr10:95846467:A:C	0	95846467	C	A
10	chr10:95846654:G:T	0	95846654	T	G
10	chr10:95846845:C:T	0	95846845	T	C
10	chr10:95847086:T:C	0	95847086	C	T
10	chr10:95847318:C:T	0	95847318	T	C
10	chr10:95847408:G:A	0	95847408	A	G
10	chr10:95848357:C:G	0	95848357	G	C
10	chr10:95848665:G:A	0	95848665	A	G
10	chr10:95849329:T:C	0	95849329	C	T
10	chr10:95849850:A:G	0	95849850	G	A
10	chr10:95850128:C:T	0	95850128	T	C
10	chr10:95852644:C:T	0	95852644	T	C
10	chr10:95853495:G:T	0	95853495	T	G
10	chr10:95854041:G:A	0	95854041	A	G
10	chr10:95854126:T:C	0	95854126	C	T
10	chr10:95854269:G:A	0	95854269	A	G
10	chr10:95854982:T:C	0	95854982	C	T
10	chr10:95855066:G:A	0	95855066	A	G
10	chr10:95855339:C:T	0	95855339	T	C
10	chr10:95855516:A:T	0	95855516	T	A
10	chr10:95855931:C:T	0	95855931	T	C
10	chr10:95856285:A:T	0	95856285	T	A
10	chr10:95858027:A:G	0	95858027	G	A
10	chr10:95861509:G:A	0	95861509	A	G
10	chr10:95861821:C:T	0	95861821	T	C
10	chr10:95862932:A:G	0	95862932	G	A
10	chr10:95863548:G:A	0	95863548	A	G
10	chr10:95863619:C:T	0	95863619	T	C
10	chr10:95864169:A:C	0	95864169	C	A
10	chr10:95864450:A:G	0	95864450	G	A
```
