## Supplementary material for "Characterization of shared and ancestry-specific signals driving complex traits using multi-ancestry fine-mapping": mesusiecsinfo

```
*************************************************************

  Multiple Ancestry Sum of Single Effect Model (MESuSiE)          

   Visit http://www.xzlab.org/software.html For Update            

            (C) 2022 Boran Gao, Xiang Zhou                        

              GNU General Public License                          

*************************************************************
# Start data processing for sufficient statistics 
# Create MESuSiE object 
# Start data analysis 

# Data analysis is done, and now generates result 

Potential causal SNPs with PIP > 0.5:  chr10:102132270:C:G 

Credible sets for effects: 
$cs
$cs$L1
 [1] 547 551 555 557 559 560 561 562 565 567 568 569 570 571 574 576 577 578 582
[20] 584 585 586 587 592 593 595 596 597 598 599 601 603 604 607 608 609 610 612
[39] 614 616 617 619 620 621 622 624 625 626 627 628 648 649 653 711 720 752


$cs_category
   L1 
"eur" 

$purity
   min.abs.corr mean.abs.corr median.abs.corr
L1     0.604697     0.9544915        0.997505

$cs_index
[1] 1

$coverage
[1] 0.9503922

$requested_coverage
[1] 0.95


 Use MESuSiE_Plot() for visualization
# Total time used for the analysis: 0.06 mins
```
