## Supplementary material for "Characterization of shared and ancestry-specific signals driving complex traits using multi-ancestry fine-mapping": mesusieoutput

```
                 eur          afr      eur_afr
   [1,] 0.0003209854 0.0002186955 7.198079e-05
   [2,] 0.0003379998 0.0003066438 8.823921e-05
   [3,] 0.0003228171 0.0001934935 7.284877e-05
   [4,] 0.0004168911 0.0003321708 1.902309e-04
   [5,] 0.0003170804 0.0002179714 8.136977e-05
   [6,] 0.0003218881 0.0002413279 8.241889e-05
   [7,] 0.0004826395 0.0002929475 3.433793e-04
   [8,] 0.0003402915 0.0002991362 8.306766e-05
   [9,] 0.0003153309 0.0002735424 1.057376e-04
  [10,] 0.0003388897 0.0003161683 8.947033e-05
  [11,] 0.0004068168 0.0002811568 6.947218e-05
  [12,] 0.0003066106 0.0002849708 1.030970e-04
  [13,] 0.0004180640 0.0003320807 1.906378e-04
  [14,] 0.0002898939 0.0004010501 1.221664e-04
  [15,] 0.0004677481 0.0003007790 3.116549e-04
  [16,] 0.0003197911 0.0002974709 9.600238e-05
  [17,] 0.0003439777 0.0003103033 8.781883e-05
  [18,] 0.0003382597 0.0003090882 1.152541e-04
  [19,] 0.0005131518 0.0002182558 1.464616e-04
  [20,] 0.0003196716 0.0002146009 8.064605e-05
  [21,] 0.0004402185 0.0003109833 6.911593e-05
  [22,] 0.0004784186 0.0002980651 3.434505e-04
  [23,] 0.0002872246 0.0001745539 5.754978e-05
  [24,] 0.0003204626 0.0002570763 8.226703e-05
  [25,] 0.0004953896 0.0002964019 1.896737e-04
  [26,] 0.0004864491 0.0002565433 1.539233e-04
  [27,] 0.0003431637 0.0003001494 8.265182e-05
  [28,] 0.0003156468 0.0002148703 7.945590e-05
  [29,] 0.0003234233 0.0003322661 8.278742e-05
  [30,] 0.0003455288 0.0002894551 8.039950e-05
  [31,] 0.0003201980 0.0002590130 8.339680e-05
  [32,] 0.0003281700 0.0003139100 8.776203e-05
  [33,] 0.0004756252 0.0002704742 1.626226e-04
  [34,] 0.0004876960 0.0002938066 1.852483e-04
  [35,] 0.0004927865 0.0002912199 3.765458e-04
  [36,] 0.0003460403 0.0003085167 8.731606e-05
  [37,] 0.0003244806 0.0003056548 8.727390e-05
  [38,] 0.0003119308 0.0003475356 1.139922e-04
  [39,] 0.0004868305 0.0002630988 1.594094e-04
  [40,] 0.0003437304 0.0003134006 8.825117e-05
  [41,] 0.0003449289 0.0003102026 8.768044e-05
  [42,] 0.0003176656 0.0002511546 9.710485e-05
  [43,] 0.0003170267 0.0002605528 1.009351e-04
  [44,] 0.0004836446 0.0002502052 1.482689e-04
  [45,] 0.0003375762 0.0002936155 1.108464e-04
  [46,] 0.0003201801 0.0002928122 9.397705e-05
  [47,] 0.0003441632 0.0003094980 8.769109e-05
  [48,] 0.0003137425 0.0002113184 7.724215e-05
  [49,] 0.0003299835 0.0001842592 6.105776e-05
  [50,] 0.0004995855 0.0002949298 4.168810e-04
  [51,] 0.0003453133 0.0003088019 8.743722e-05
  [52,] 0.0003453915 0.0003063633 8.712959e-05
  [53,] 0.0003110807 0.0003406668 1.100458e-04
  [54,] 0.0002899581 0.0005036674 1.487161e-04
  [55,] 0.0002899916 0.0003855598 1.192412e-04
  [56,] 0.0004976379 0.0001913715 7.888696e-05
  [57,] 0.0004865182 0.0001911604 7.764263e-05
  [58,] 0.0003117093 0.0003389814 1.106205e-04
  [59,] 0.0003202989 0.0002817173 9.015285e-05
  [60,] 0.0003144390 0.0002523841 9.610981e-05
  [61,] 0.0003446797 0.0003126085 8.800011e-05
  [62,] 0.0004868172 0.0002967884 3.722357e-04
  [63,] 0.0003460570 0.0003090204 8.736493e-05
  [64,] 0.0003187326 0.0002786489 1.099663e-04
  [65,] 0.0003285637 0.0003773691 1.458645e-04
  [66,] 0.0003219845 0.0002720618 1.086921e-04
  [67,] 0.0003457399 0.0003080709 8.730102e-05
  [68,] 0.0003446626 0.0003240337 8.953484e-05
  [69,] 0.0005055651 0.0003181622 2.115810e-04
  [70,] 0.0090840922 0.0002678706 3.754853e-03
  [71,] 0.0003427834 0.0002993053 8.263336e-05
  [72,] 0.0003113258 0.0003364241 1.089179e-04
  [73,] 0.0003066118 0.0003493808 1.299085e-04
  [74,] 0.0003462500 0.0003093845 8.345279e-05
  [75,] 0.0002929002 0.0004800366 1.303014e-04
  [76,] 0.0003046534 0.0002011117 7.020383e-05
  [77,] 0.0047395926 0.0003064317 5.882261e-03
  [78,] 0.0002946772 0.0001877589 6.054893e-05
  [79,] 0.0003381457 0.0003744945 9.934033e-05
  [80,] 0.0002991126 0.0002522397 8.453333e-05
  [81,] 0.0002991597 0.0002445009 8.176043e-05
  [82,] 0.0003208132 0.0004139331 1.790443e-04
  [83,] 0.0003399360 0.0008511037 2.112495e-04
  [84,] 0.0034420551 0.0003155923 4.645250e-03
  [85,] 0.0003381435 0.0003181453 1.202351e-04
  [86,] 0.0003238948 0.0003349137 7.989834e-05
  [87,] 0.0003074199 0.0005494108 2.240256e-04
  [88,] 0.0046499468 0.0003546153 9.029026e-03
  [89,] 0.0003473134 0.0003498418 9.158598e-05
  [90,] 0.0003007661 0.0002568912 6.743362e-05
  [91,] 0.0003277100 0.0013620204 3.886907e-04
  [92,] 0.0004488169 0.0002785311 7.421465e-05
  [93,] 0.0003267225 0.0012103372 3.549185e-04
  [94,] 0.0040936464 0.0004899838 9.814369e-05
  [95,] 0.0003960411 0.0002463962 7.015158e-05
  [96,] 0.0002942446 0.0002566147 7.519417e-05
  [97,] 0.0002946133 0.0001543470 4.950759e-05
  [98,] 0.0002959090 0.0001566022 4.976242e-05
  [99,] 0.0003008628 0.0002445612 7.060815e-05
 [100,] 0.0003353670 0.0002947953 8.192447e-05
 [101,] 0.0003274235 0.0013106486 3.769399e-04
 [102,] 0.0005687507 0.0002450347 7.064987e-05
 [103,] 0.0003333819 0.0003263811 8.944720e-05
 [104,] 0.0003270277 0.0012137566 3.532483e-04
 [105,] 0.0003263382 0.0012540060 3.725678e-04
 [106,] 0.0003333321 0.0003046683 1.019450e-04
 [107,] 0.0003306348 0.0003249195 9.041017e-05
 [108,] 0.0003286588 0.0003080990 8.747819e-05
 [109,] 0.0003315939 0.0003040658 8.519497e-05
 [110,] 0.0003163407 0.0004172118 1.107949e-04
 [111,] 0.0003238712 0.0003142375 9.889396e-05
 [112,] 0.0003350501 0.0003046839 8.406248e-05
 [113,] 0.0004621819 0.0002660533 7.310698e-05
 [114,] 0.0003369414 0.0002248248 6.637435e-05
 [115,] 0.0003351921 0.0002345730 6.868637e-05
 [116,] 0.0003317452 0.0002342158 6.877763e-05
 [117,] 0.0003258495 0.0012566644 3.796478e-04
 [118,] 0.0003331025 0.0002379000 6.930055e-05
 [119,] 0.0003320283 0.0002517291 7.268899e-05
 [120,] 0.0003348323 0.0002525033 7.300369e-05
 [121,] 0.0003269108 0.0013277713 3.872421e-04
 [122,] 0.0003380303 0.0003002938 8.193562e-05
 [123,] 0.0003330415 0.0002233536 6.601646e-05
 [124,] 0.0003331908 0.0002317576 6.788024e-05
 [125,] 0.0003207918 0.0003132797 8.746799e-05
 [126,] 0.0795277996 0.0004807352 6.309019e-01
 [127,] 0.0003196687 0.0003173236 8.832508e-05
 [128,] 0.0003265520 0.0014324976 4.209403e-04
 [129,] 0.0003410962 0.0001666670 5.530909e-05
 [130,] 0.0003364837 0.0002222434 6.515207e-05
 [131,] 0.0023010241 0.0016299904 3.707760e-02
 [132,] 0.0003268182 0.0011473370 3.374263e-04
 [133,] 0.0003373207 0.0002568966 7.243594e-05
 [134,] 0.0003272044 0.0011004592 3.207301e-04
 [135,] 0.0003076656 0.0001636670 5.007726e-05
 [136,] 0.0003345525 0.0002548212 7.267749e-05
 [137,] 0.0019509186 0.0023219142 4.214898e-02
 [138,] 0.0003346294 0.0002250618 6.607864e-05
 [139,] 0.0003273912 0.0003105061 1.110332e-04
 [140,] 0.0003344788 0.0002723928 7.719462e-05
 [141,] 0.0003221058 0.0002318422 8.459370e-05
 [142,] 0.0025061473 0.0001869117 5.214471e-05
 [143,] 0.0003319506 0.0003169122 9.830755e-05
 [144,] 0.0003322552 0.0004330333 1.155754e-04
 [145,] 0.0003206425 0.0003070777 1.006988e-04
 [146,] 0.0002896848 0.0005623921 3.192606e-04
 [147,] 0.0003294318 0.0003178596 9.850276e-05
 [148,] 0.0002847171 0.0023174383 6.525587e-04
 [149,] 0.0003310958 0.0005922910 1.543095e-04
 [150,] 0.0013665511 0.0002107177 3.586599e-03
 [151,] 0.0003306632 0.0003078907 1.004195e-04
 [152,] 0.0017892034 0.0007752412 1.617552e-04
 [153,] 0.0003386307 0.0004700990 1.081925e-04
 [154,] 0.0002920257 0.0002588523 7.914018e-05
 [155,] 0.0003408280 0.0002353195 6.835113e-05
 [156,] 0.0003328897 0.0004744452 1.236834e-04
 [157,] 0.0002922703 0.0002679639 8.046318e-05
 [158,] 0.0002988910 0.0006040586 1.703695e-04
 [159,] 0.0003147586 0.0002815631 1.046142e-04
 [160,] 0.0003774207 0.0001628427 5.572579e-05
 [161,] 0.0003311685 0.0003105244 1.005590e-04
 [162,] 0.0003303358 0.0003106731 1.006824e-04
 [163,] 0.0003361600 0.0003161135 9.836281e-05
 [164,] 0.0003219304 0.0003322329 1.344043e-04
 [165,] 0.0003422023 0.0006599535 1.651221e-04
 [166,] 0.0003426789 0.0006802000 1.689490e-04
 [167,] 0.0003390369 0.0003352438 2.051333e-04
 [168,] 0.0003222590 0.0002990490 1.184997e-04
 [169,] 0.0003400380 0.0005810043 1.504149e-04
 [170,] 0.0003223678 0.0002653991 1.009434e-04
 [171,] 0.0003274531 0.0002166412 5.843672e-05
 [172,] 0.0003243085 0.0003017003 1.212049e-04
 [173,] 0.0003108666 0.0004215141 1.411639e-04
 [174,] 0.0003126907 0.0001417841 4.525315e-05
 [175,] 0.0003311654 0.0003091179 1.002659e-04
 [176,] 0.0003879332 0.0001694414 5.369980e-05
 [177,] 0.0004210142 0.0002456463 9.139477e-05
 [178,] 0.0003950161 0.0001469648 5.802027e-05
 [179,] 0.0003364101 0.0007220632 1.885777e-04
 [180,] 0.0004067602 0.0001872816 6.901197e-05
 [181,] 0.0003089166 0.0003951233 1.405155e-04
 [182,] 0.0003097801 0.0003748472 1.256389e-04
 [183,] 0.0003398738 0.0007538192 1.900102e-04
 [184,] 0.0003824761 0.0001712878 5.444370e-05
 [185,] 0.0003202135 0.0003022979 1.122740e-04
 [186,] 0.0003079864 0.0004021590 1.415444e-04
 [187,] 0.0003191982 0.0002430307 6.263576e-05
 [188,] 0.0004070065 0.0001814279 5.299402e-05
 [189,] 0.0003371894 0.0003056191 1.249211e-04
 [190,] 0.0003419843 0.0001939058 8.094442e-05
 [191,] 0.0006060273 0.0001580747 6.621180e-05
 [192,] 0.0006353177 0.0001639458 8.108639e-05
 [193,] 0.0006117760 0.0001587382 6.877143e-05
 [194,] 0.0003288835 0.0001523340 5.529999e-05
 [195,] 0.0006113541 0.0001691362 7.217163e-05
 [196,] 0.0003513521 0.0001894093 6.465061e-05
 [197,] 0.0006318282 0.0001588382 6.976215e-05
 [198,] 0.0003342830 0.0008530732 2.244747e-04
 [199,] 0.0006691962 0.0001697994 7.730916e-05
 [200,] 0.0003100477 0.0004195869 1.554804e-04
 [201,] 0.0003267922 0.0002615957 8.675742e-05
 [202,] 0.0006342267 0.0001581339 6.807199e-05
 [203,] 0.0003976968 0.0003114381 1.581772e-04
 [204,] 0.0006265649 0.0001588289 6.967143e-05
 [205,] 0.0006345802 0.0001708078 8.112272e-05
 [206,] 0.0003966395 0.0001904432 5.865199e-05
 [207,] 0.0006373704 0.0001594504 7.167439e-05
 [208,] 0.0003184019 0.0003066667 9.826115e-05
 [209,] 0.0003396261 0.0002100130 8.884075e-05
 [210,] 0.0006401508 0.0001702810 8.014540e-05
 [211,] 0.0006341329 0.0001706085 8.053300e-05
 [212,] 0.0003268406 0.0002623225 8.772884e-05
 [213,] 0.0004380207 0.0002211675 5.896635e-05
 [214,] 0.0003455214 0.0001896814 6.354866e-05
 [215,] 0.0003494992 0.0003060398 1.326594e-04
 [216,] 0.0003373271 0.0002385489 8.882382e-05
 [217,] 0.0003504866 0.0003106839 1.363210e-04
 [218,] 0.0005395396 0.0004827220 3.862512e-04
 [219,] 0.0006361564 0.0001580988 6.816432e-05
 [220,] 0.0003211132 0.0002794622 9.812219e-05
 [221,] 0.0006583841 0.0001700726 7.739039e-05
 [222,] 0.0003126376 0.0003947214 1.357020e-04
 [223,] 0.0006388961 0.0001700517 7.943597e-05
 [224,] 0.0006220451 0.0001604006 7.281038e-05
 [225,] 0.0003257947 0.0003386416 1.265150e-04
 [226,] 0.0006598277 0.0001694479 7.500042e-05
 [227,] 0.0006419811 0.0001582260 6.860601e-05
 [228,] 0.0006532917 0.0001701141 7.740320e-05
 [229,] 0.0003335979 0.0005369893 1.483592e-04
 [230,] 0.0003489875 0.0001902897 6.583192e-05
 [231,] 0.0003329538 0.0007731394 2.085245e-04
 [232,] 0.0003460376 0.0003187100 9.660285e-05
 [233,] 0.0003469393 0.0001895080 6.400345e-05
 [234,] 0.0003343430 0.0008743083 2.295041e-04
 [235,] 0.0003335235 0.0007901807 2.112766e-04
 [236,] 0.0003157409 0.0001559878 5.597043e-05
 [237,] 0.0006367598 0.0001695811 7.480427e-05
 [238,] 0.0003176434 0.0004292845 1.688609e-04
 [239,] 0.0003335493 0.0007186159 1.935861e-04
 [240,] 0.0006378492 0.0001708968 7.890548e-05
 [241,] 0.0006516953 0.0001587026 7.037756e-05
 [242,] 0.0006489521 0.0001702333 7.764363e-05
 [243,] 0.0003334144 0.0007288711 1.964744e-04
 [244,] 0.0003341329 0.0007665749 2.039489e-04
 [245,] 0.0006366009 0.0001698205 7.566209e-05
 [246,] 0.0003209707 0.0002786970 9.760566e-05
 [247,] 0.0006386784 0.0001588685 7.031668e-05
 [248,] 0.0003169792 0.0004316401 1.686764e-04
 [249,] 0.0006403422 0.0001703708 7.731357e-05
 [250,] 0.0003133171 0.0004265646 1.470964e-04
 [251,] 0.0006530549 0.0001590076 7.117395e-05
 [252,] 0.0006217421 0.0001710386 7.823756e-05
 [253,] 0.0005150084 0.0004044962 2.955279e-04
 [254,] 0.0006374013 0.0001606688 7.424046e-05
 [255,] 0.0003149159 0.0004188255 1.598230e-04
 [256,] 0.0003128042 0.0001522409 5.377998e-05
 [257,] 0.0006284638 0.0001624329 7.678372e-05
 [258,] 0.0003137238 0.0003818264 1.422278e-04
 [259,] 0.0003186641 0.0002793960 9.699082e-05
 [260,] 0.0006390567 0.0001691358 7.755697e-05
 [261,] 0.0003330051 0.0006352028 1.738936e-04
 [262,] 0.0006541056 0.0001581645 6.992525e-05
 [263,] 0.0003160378 0.0003975764 1.436284e-04
 [264,] 0.0003170090 0.0003851500 1.401649e-04
 [265,] 0.0003191487 0.0001550385 5.594614e-05
 [266,] 0.0006430131 0.0001605219 7.460966e-05
 [267,] 0.0006408626 0.0001728953 8.585464e-05
 [268,] 0.0008212161 0.0001569132 6.930513e-05
 [269,] 0.0006258696 0.0001716288 8.285747e-05
 [270,] 0.0003335547 0.0007974679 2.126789e-04
 [271,] 0.0003317650 0.0002839150 1.001236e-04
 [272,] 0.0003307520 0.0002334543 8.329923e-05
 [273,] 0.0003164753 0.0003762218 1.435778e-04
 [274,] 0.0003251543 0.0003279628 1.003312e-04
 [275,] 0.0003184985 0.0003059554 9.795687e-05
 [276,] 0.0003962722 0.0002020968 5.822060e-05
 [277,] 0.0003212147 0.0003881322 1.549814e-04
 [278,] 0.0003186277 0.0002793144 9.697614e-05
 [279,] 0.0003184924 0.0003463836 1.324989e-04
 [280,] 0.0003123923 0.0001451252 5.014800e-05
 [281,] 0.0003543181 0.0001884755 6.556413e-05
 [282,] 0.0003328191 0.0006282924 1.725592e-04
 [283,] 0.0003531798 0.0003032249 1.327619e-04
 [284,] 0.0006174812 0.0001682092 7.506231e-05
 [285,] 0.0003332568 0.0004449967 1.257084e-04
 [286,] 0.0003118284 0.0004049230 1.349984e-04
 [287,] 0.0003145004 0.0003481506 1.138995e-04
 [288,] 0.0003192539 0.0004022720 1.509247e-04
 [289,] 0.0005469594 0.0005042603 4.134811e-04
 [290,] 0.0003241895 0.0002619282 8.649340e-05
 [291,] 0.0003187895 0.0001573183 5.703510e-05
 [292,] 0.0006727288 0.0001570843 6.922290e-05
 [293,] 0.0006735699 0.0001580152 7.053883e-05
 [294,] 0.0003103180 0.0001421679 4.840619e-05
 [295,] 0.0004051051 0.0001791797 6.169885e-05
 [296,] 0.0006620944 0.0001591916 7.302227e-05
 [297,] 0.0003179912 0.0003736978 1.443995e-04
 [298,] 0.0003238677 0.0002615527 8.602791e-05
 [299,] 0.0004103556 0.0002057077 5.761513e-05
 [300,] 0.0003271591 0.0002289795 7.828239e-05
 [301,] 0.0003370597 0.0005135782 1.368593e-04
 [302,] 0.0005032212 0.0002371116 1.413165e-04
 [303,] 0.0003043660 0.0001407891 4.711601e-05
 [304,] 0.0003332676 0.0005673096 1.564963e-04
 [305,] 0.0003491530 0.0001907235 6.645203e-05
 [306,] 0.0003234462 0.0002802921 9.083110e-05
 [307,] 0.0003360820 0.0004675457 1.273916e-04
 [308,] 0.0005293986 0.0001731015 5.869031e-05
 [309,] 0.0003363859 0.0005463100 1.452257e-04
 [310,] 0.0003138744 0.0002771436 9.341166e-05
 [311,] 0.0003294473 0.0006645598 1.903946e-04
 [312,] 0.0003475045 0.0003049054 9.362809e-05
 [313,] 0.0003118337 0.0002794631 9.369544e-05
 [314,] 0.0003456588 0.0003156340 1.365957e-04
 [315,] 0.0003404658 0.0004999213 2.410104e-04
 [316,] 0.0004090468 0.0001986146 5.656407e-05
 [317,] 0.0002888503 0.0001397120 4.517509e-05
 [318,] 0.0003323219 0.0004511076 1.284940e-04
 [319,] 0.0004233230 0.0001961873 5.636820e-05
 [320,] 0.0004151071 0.0002014286 5.652025e-05
 [321,] 0.0003168822 0.0004456168 1.750755e-04
 [322,] 0.0002887302 0.0001399118 4.530532e-05
 [323,] 0.0002892443 0.0001394862 4.511800e-05
 [324,] 0.0004190453 0.0001870578 5.748191e-05
 [325,] 0.0003196174 0.0004450068 1.795304e-04
 [326,] 0.0003404607 0.0001698699 6.552930e-05
 [327,] 0.0003356602 0.0002551296 7.559423e-05
 [328,] 0.0003525353 0.0002844401 1.217260e-04
 [329,] 0.0004531496 0.0001818599 5.400756e-05
 [330,] 0.0003399503 0.0003502153 9.735452e-05
 [331,] 0.0004448672 0.0002222931 7.086878e-05
 [332,] 0.0004005036 0.0001389961 4.701224e-05
 [333,] 0.0003604300 0.0003081331 1.386934e-04
 [334,] 0.0003090943 0.0002758209 9.236799e-05
 [335,] 0.0003285744 0.0002203161 7.399337e-05
 [336,] 0.0003185643 0.0003086975 9.943293e-05
 [337,] 0.0003231810 0.0002269153 7.824094e-05
 [338,] 0.0004590833 0.0001852006 5.941312e-05
 [339,] 0.0003397581 0.0001455513 5.199268e-05
 [340,] 0.0003158833 0.0002939434 8.942039e-05
 [341,] 0.0003238671 0.0003601984 1.073651e-04
 [342,] 0.0003344393 0.0002965624 8.761595e-05
 [343,] 0.0003653415 0.0002119467 6.155716e-05
 [344,] 0.0003318879 0.0002957485 8.841273e-05
 [345,] 0.0003526668 0.0002721465 1.151369e-04
 [346,] 0.0003342869 0.0002662886 9.424315e-05
 [347,] 0.0003154370 0.0002833221 1.013782e-04
 [348,] 0.0003514371 0.0002087875 6.151794e-05
 [349,] 0.0004436666 0.0001835356 5.958469e-05
 [350,] 0.0004471720 0.0001720289 5.339244e-05
 [351,] 0.0003210764 0.0002350598 8.610248e-05
 [352,] 0.0003226185 0.0002367131 8.750295e-05
 [353,] 0.0003425411 0.0001765049 6.967355e-05
 [354,] 0.0003603186 0.0002240841 6.270385e-05
 [355,] 0.0002977493 0.0002304352 7.710000e-05
 [356,] 0.0003456880 0.0001673245 6.510210e-05
 [357,] 0.0004346013 0.0001694241 5.315633e-05
 [358,] 0.0003181247 0.0003623503 1.423950e-04
 [359,] 0.0003480158 0.0002899769 1.166219e-04
 [360,] 0.0003090869 0.0002700260 8.586466e-05
 [361,] 0.0003501214 0.0003113541 1.345762e-04
 [362,] 0.0003249018 0.0002587628 8.298014e-05
 [363,] 0.0003249442 0.0003536540 1.049824e-04
 [364,] 0.0003371819 0.0002619262 7.733265e-05
 [365,] 0.0003234717 0.0001949828 6.555954e-05
 [366,] 0.0003178880 0.0003538640 1.382432e-04
 [367,] 0.0004686743 0.0001835284 5.804238e-05
 [368,] 0.0003172699 0.0003560275 1.386025e-04
 [369,] 0.0003117394 0.0002707095 8.769687e-05
 [370,] 0.0003778283 0.0002377141 1.037894e-04
 [371,] 0.0003712243 0.0003187611 1.566912e-04
 [372,] 0.0003426458 0.0002593242 1.040515e-04
 [373,] 0.0003747360 0.0002413110 1.058130e-04
 [374,] 0.0003110753 0.0002120088 6.012976e-05
 [375,] 0.0002948468 0.0001686900 5.434047e-05
 [376,] 0.0002939363 0.0006663110 1.760676e-04
 [377,] 0.0003106115 0.0002608839 8.393720e-05
 [378,] 0.0003129455 0.0020133109 6.736565e-04
 [379,] 0.0003117180 0.0002561948 7.801096e-05
 [380,] 0.0002894609 0.0001737015 5.573991e-05
 [381,] 0.0002900722 0.0002536634 8.113465e-05
 [382,] 0.0003149508 0.0011411465 4.047020e-04
 [383,] 0.0003046312 0.0001794003 6.400194e-05
 [384,] 0.0002915288 0.0001872005 6.200635e-05
 [385,] 0.0003232331 0.0002552721 8.689703e-05
 [386,] 0.0003097879 0.0002549695 8.117953e-05
 [387,] 0.0003437350 0.0001883379 6.865214e-05
 [388,] 0.0003440012 0.0003082017 1.435969e-04
 [389,] 0.0003387874 0.0002437612 1.069400e-04
 [390,] 0.0003016321 0.0003342914 1.258206e-04
 [391,] 0.0003096941 0.0002714989 7.775482e-05
 [392,] 0.0003013210 0.0003726864 1.044080e-04
 [393,] 0.0003313814 0.0002672800 8.254921e-05
 [394,] 0.0002821391 0.0001466530 4.653676e-05
 [395,] 0.0002815900 0.0001556920 5.727846e-05
 [396,] 0.0002841987 0.0001617002 4.995465e-05
 [397,] 0.0002849591 0.0001703392 5.427338e-05
 [398,] 0.0003088041 0.0002959199 8.406448e-05
 [399,] 0.0002878889 0.0001636806 5.358019e-05
 [400,] 0.0002811548 0.0001553219 4.966897e-05
 [401,] 0.0003186546 0.0003040019 9.777721e-05
 [402,] 0.0002825628 0.0001505853 4.909796e-05
 [403,] 0.0002811592 0.0001486962 4.766009e-05
 [404,] 0.0002811683 0.0001508990 4.832679e-05
 [405,] 0.0002815493 0.0001501443 4.852662e-05
 [406,] 0.0002818102 0.0001498374 4.857522e-05
 [407,] 0.0002816230 0.0001482566 4.796350e-05
 [408,] 0.0002817200 0.0001502220 4.845465e-05
 [409,] 0.0003053536 0.0003457672 1.227119e-04
 [410,] 0.0003078244 0.0002665125 8.085848e-05
 [411,] 0.0002820910 0.0001435809 4.647094e-05
 [412,] 0.0002819433 0.0001435187 4.642982e-05
 [413,] 0.0002822419 0.0001424257 4.601579e-05
 [414,] 0.0003044432 0.0002526643 7.951392e-05
 [415,] 0.0002824159 0.0001432951 4.642367e-05
 [416,] 0.0002826617 0.0001437334 4.663878e-05
 [417,] 0.0002827528 0.0001436976 4.663450e-05
 [418,] 0.0002823913 0.0001430591 4.631597e-05
 [419,] 0.0002905060 0.0005387178 1.573610e-04
 [420,] 0.0002863384 0.0002211556 7.064422e-05
 [421,] 0.0002861802 0.0001683656 5.485981e-05
 [422,] 0.0003040163 0.0002681671 8.377443e-05
 [423,] 0.0002822785 0.0002401596 8.391547e-05
 [424,] 0.0002851892 0.0001657378 5.355418e-05
 [425,] 0.0002844961 0.0001618955 5.173595e-05
 [426,] 0.0002869505 0.0001685860 5.519689e-05
 [427,] 0.0002848145 0.0001689302 5.441219e-05
 [428,] 0.0003068301 0.0002613240 8.012592e-05
 [429,] 0.0002856984 0.0001825240 5.953262e-05
 [430,] 0.0002812957 0.0002315030 1.383251e-04
 [431,] 0.0002861223 0.0001709287 5.565423e-05
 [432,] 0.0002846096 0.0001677457 5.430509e-05
 [433,] 0.0002850659 0.0001716461 5.595566e-05
 [434,] 0.0002844746 0.0001679475 5.423641e-05
 [435,] 0.0002902788 0.0003736455 1.133737e-04
 [436,] 0.0003096410 0.0002442006 8.204374e-05
 [437,] 0.0002859469 0.0001707528 5.551293e-05
 [438,] 0.0002857045 0.0001707647 5.540351e-05
 [439,] 0.0002860167 0.0001713581 5.575260e-05
 [440,] 0.0002849149 0.0001669071 5.429905e-05
 [441,] 0.0002855859 0.0001674229 5.423514e-05
 [442,] 0.0002852992 0.0001752632 5.731490e-05
 [443,] 0.0003113916 0.0003066381 1.167500e-04
 [444,] 0.0002848697 0.0001669431 5.428034e-05
 [445,] 0.0003902207 0.0002394091 2.955388e-04
 [446,] 0.0003707353 0.0002572650 3.014802e-04
 [447,] 0.0002903463 0.0003699899 1.128759e-04
 [448,] 0.0002849747 0.0001738214 5.655073e-05
 [449,] 0.0002849075 0.0001500821 4.807045e-05
 [450,] 0.0002849865 0.0001883201 6.059359e-05
 [451,] 0.0002851825 0.0001689394 5.451946e-05
 [452,] 0.0002865529 0.0001693744 5.607288e-05
 [453,] 0.0002856677 0.0001673140 5.423751e-05
 [454,] 0.0002852254 0.0001703151 5.564426e-05
 [455,] 0.0002904727 0.0001512893 4.860258e-05
 [456,] 0.0002851150 0.0001689535 5.511665e-05
 [457,] 0.0002902417 0.0003424372 1.044874e-04
 [458,] 0.0002901927 0.0003376157 1.020218e-04
 [459,] 0.0002853010 0.0001691963 5.532779e-05
 [460,] 0.0002851609 0.0001677561 5.474585e-05
 [461,] 0.0002854042 0.0001599021 5.231529e-05
 [462,] 0.0002856418 0.0001631543 5.279683e-05
 [463,] 0.0002854385 0.0001660220 5.435758e-05
 [464,] 0.0002853308 0.0001660819 5.429128e-05
 [465,] 0.0002854433 0.0001554314 5.070010e-05
 [466,] 0.0002859509 0.0001688940 5.562284e-05
 [467,] 0.0002821342 0.0001501854 4.857626e-05
 [468,] 0.0002820873 0.0001529060 4.943030e-05
 [469,] 0.0002858859 0.0001660057 5.389394e-05
 [470,] 0.0003192882 0.0003039000 9.791401e-05
 [471,] 0.0003274824 0.0001897566 6.316057e-05
 [472,] 0.0002823286 0.0001516597 4.916122e-05
 [473,] 0.0003045150 0.0002502842 7.893099e-05
 [474,] 0.0003271873 0.0003525035 1.058864e-04
 [475,] 0.0002856583 0.0001549620 5.075967e-05
 [476,] 0.0002860011 0.0001546018 5.076611e-05
 [477,] 0.0002817048 0.0001513212 4.885065e-05
 [478,] 0.0002855200 0.0001553207 5.082545e-05
 [479,] 0.0002905173 0.0003312803 1.042783e-04
 [480,] 0.0003047957 0.0002586904 8.108505e-05
 [481,] 0.0002822985 0.0001526136 4.949365e-05
 [482,] 0.0002850927 0.0001541462 5.022732e-05
 [483,] 0.0003048357 0.0002580333 8.086436e-05
 [484,] 0.0002910567 0.0002965011 9.059920e-05
 [485,] 0.0003053343 0.0002557722 7.967820e-05
 [486,] 0.0003049393 0.0002765679 8.545708e-05
 [487,] 0.0003319582 0.0002650787 7.937414e-05
 [488,] 0.0002870336 0.0001667688 5.541063e-05
 [489,] 0.0003052350 0.0002519745 7.897646e-05
 [490,] 0.0002870680 0.0001649373 5.385945e-05
 [491,] 0.0002900060 0.0002588126 8.130994e-05
 [492,] 0.0002865275 0.0001659350 5.489613e-05
 [493,] 0.0002863382 0.0001659350 5.480874e-05
 [494,] 0.0002861524 0.0001666279 5.495626e-05
 [495,] 0.0002862346 0.0001673205 5.522957e-05
 [496,] 0.0003342628 0.0002683661 8.181657e-05
 [497,] 0.0002861618 0.0001666284 5.417510e-05
 [498,] 0.0002857730 0.0001699839 5.553536e-05
 [499,] 0.0002857107 0.0001673533 5.496913e-05
 [500,] 0.0002891960 0.0002054893 6.637001e-05
 [501,] 0.0002892646 0.0002104513 6.825524e-05
 [502,] 0.0002829262 0.0001484462 4.797450e-05
 [503,] 0.0003195669 0.0003053312 9.768701e-05
 [504,] 0.0002850011 0.0001621420 5.169987e-05
 [505,] 0.0003284182 0.0002088319 6.766699e-05
 [506,] 0.0002863164 0.0001609814 5.309585e-05
 [507,] 0.0002859667 0.0001676297 5.520000e-05
 [508,] 0.0002872651 0.0001672974 5.478697e-05
 [509,] 0.0002871492 0.0001666838 5.542543e-05
 [510,] 0.0003058200 0.0002504001 7.838309e-05
 [511,] 0.0002864580 0.0001607953 5.308909e-05
 [512,] 0.0003104199 0.0002604114 8.454609e-05
 [513,] 0.0014418828 0.0001520727 2.913671e-04
 [514,] 0.0003028164 0.0003500152 1.252476e-04
 [515,] 0.0003043822 0.0003584407 1.304096e-04
 [516,] 0.0003131978 0.0002541293 8.412277e-05
 [517,] 0.0002855214 0.0001640021 5.211765e-05
 [518,] 0.0002876150 0.0001788299 5.849866e-05
 [519,] 0.0003121147 0.0002560615 8.453139e-05
 [520,] 0.0002855444 0.0001606581 5.177331e-05
 [521,] 0.0002848908 0.0001619342 5.198902e-05
 [522,] 0.0002847879 0.0001615138 5.234439e-05
 [523,] 0.0002848396 0.0001618600 5.193543e-05
 [524,] 0.0002849283 0.0001623571 5.214634e-05
 [525,] 0.0003062009 0.0002919705 1.063298e-04
 [526,] 0.0002848344 0.0001606685 5.210849e-05
 [527,] 0.0003738052 0.0002952827 1.219233e-04
 [528,] 0.0003104646 0.0002459309 8.363632e-05
 [529,] 0.0002848502 0.0001627518 5.278760e-05
 [530,] 0.0002849389 0.0001640247 5.268125e-05
 [531,] 0.0002847789 0.0001637954 5.237245e-05
 [532,] 0.0003094425 0.0002450969 8.228148e-05
 [533,] 0.0002847813 0.0001650158 5.342478e-05
 [534,] 0.0002850775 0.0001628280 5.299226e-05
 [535,] 0.0002846425 0.0001593161 5.146759e-05
 [536,] 0.0002849421 0.0001614556 5.187052e-05
 [537,] 0.0002849765 0.0001656223 5.321195e-05
 [538,] 0.0002847182 0.0001666873 5.389534e-05
 [539,] 0.0002847494 0.0001619705 5.235605e-05
 [540,] 0.0002916739 0.0003013466 9.971001e-05
 [541,] 0.0002850875 0.0001595199 5.127316e-05
 [542,] 0.0003115202 0.0002499216 8.160143e-05
 [543,] 0.0002846725 0.0001697028 5.440738e-05
 [544,] 0.0002851549 0.0001645770 5.363115e-05
 [545,] 0.0003288000 0.0002983133 9.856771e-05
 [546,] 0.0002848140 0.0001616156 5.182799e-05
 [547,] 0.0053120125 0.0002439792 4.262996e-03
 [548,] 0.0003188846 0.0002984629 9.657902e-05
 [549,] 0.0002906109 0.0001593701 5.176146e-05
 [550,] 0.0003178061 0.0002949598 1.178004e-04
 [551,] 0.0136766329 0.0001545155 5.527869e-03
 [552,] 0.0003137916 0.0002501751 8.248825e-05
 [553,] 0.0003004496 0.0001659928 5.455435e-05
 [554,] 0.0002849574 0.0001661146 5.318896e-05
 [555,] 0.0113597064 0.0001793583 6.467164e-03
 [556,] 0.0002852125 0.0001725739 5.544838e-05
 [557,] 0.0112858222 0.0001805817 6.501676e-03
 [558,] 0.0003132524 0.0002777759 9.628862e-05
 [559,] 0.0065923714 0.0001509774 2.582719e-03
 [560,] 0.0068932468 0.0001785180 3.897557e-03
 [561,] 0.0082772050 0.0001786817 4.686747e-03
 [562,] 0.0065606638 0.0001773227 3.668434e-03
 [563,] 0.0003211548 0.0003025984 9.769478e-05
 [564,] 0.0003124214 0.0002560007 8.686488e-05
 [565,] 0.0089671794 0.0001789006 5.087213e-03
 [566,] 0.0003210078 0.0003034739 9.737307e-05
 [567,] 0.0065939139 0.0001680970 3.350804e-03
 [568,] 0.0078392250 0.0001677018 3.963314e-03
 [569,] 0.0085461546 0.0001791219 4.861745e-03
 [570,] 0.0066251798 0.0001833463 3.915156e-03
 [571,] 0.0094298050 0.0001634601 4.521673e-03
 [572,] 0.0045756006 0.0002094965 3.135999e-03
 [573,] 0.0003523546 0.0002960672 1.127336e-04
 [574,] 0.0091599317 0.0001631867 4.378505e-03
 [575,] 0.0003115979 0.0001809846 6.171490e-05
 [576,] 0.0064271696 0.0001646896 3.137470e-03
 [577,] 0.0057054120 0.0001818351 3.206941e-03
 [578,] 0.0083959285 0.0001713190 4.409137e-03
 [579,] 0.0003303727 0.0002699620 1.135140e-04
 [580,] 0.0057931697 0.0001534913 2.387362e-03
 [581,] 0.0003136110 0.0002479605 8.429341e-05
 [582,] 0.0117927775 0.0001698264 6.094898e-03
 [583,] 0.0032236683 0.0002178694 2.291693e-03
 [584,] 0.0055934482 0.0002330789 4.412095e-03
 [585,] 0.0103368740 0.0001513325 4.125573e-03
 [586,] 0.0150767597 0.0001669968 7.536375e-03
 [587,] 0.0102301135 0.0001667843 5.110448e-03
 [588,] 0.0003079468 0.0002855566 1.095128e-04
 [589,] 0.0003066428 0.0002816707 1.069943e-04
 [590,] 0.0002849126 0.0001677276 5.333374e-05
 [591,] 0.0003138633 0.0002431119 8.227902e-05
 [592,] 0.0085714607 0.0001733958 4.520524e-03
 [593,] 0.0117467361 0.0001645684 5.701701e-03
 [594,] 0.0003009520 0.0002455253 8.014255e-05
 [595,] 0.0093624691 0.0001654053 4.602438e-03
 [596,] 0.0079382197 0.0001790991 4.516243e-03
 [597,] 0.0098399968 0.0001754466 5.400032e-03
 [598,] 0.0092855730 0.0001796287 5.308328e-03
 [599,] 0.0053263680 0.0002154841 3.806989e-03
 [600,] 0.0003131474 0.0001847942 6.372239e-05
 [601,] 0.0092000403 0.0001749198 5.021835e-03
 [602,] 0.0003150935 0.0002431284 8.281180e-05
 [603,] 0.0094727629 0.0001644590 4.601715e-03
 [604,] 0.0092341384 0.0001757171 5.078888e-03
 [605,] 0.0003208143 0.0003028523 9.744788e-05
 [606,] 0.0019619806 0.0001719768 1.014919e-03
 [607,] 0.0056222217 0.0001855383 3.263354e-03
 [608,] 0.0097782008 0.0001604763 4.506669e-03
 [609,] 0.0093752975 0.0001644117 4.552051e-03
 [610,] 0.0090334791 0.0001637921 4.352313e-03
 [611,] 0.0002869994 0.0001759996 5.689807e-05
 [612,] 0.0060436471 0.0001835427 3.448056e-03
 [613,] 0.0002849241 0.0001627164 5.191502e-05
 [614,] 0.0111703491 0.0001655159 5.489962e-03
 [615,] 0.0003023898 0.0002543133 8.487405e-05
 [616,] 0.0099808849 0.0001651929 4.886513e-03
 [617,] 0.0086920925 0.0002114326 6.114370e-03
 [618,] 0.0003024216 0.0002542573 8.487023e-05
 [619,] 0.0108529629 0.0001758366 5.977584e-03
 [620,] 0.0143844378 0.0001706121 7.488036e-03
 [621,] 0.0111602645 0.0001743426 6.054692e-03
 [622,] 0.0097033264 0.0001738668 5.240442e-03
 [623,] 0.0003321064 0.0003560234 1.314397e-04
 [624,] 0.0089747432 0.0001594303 4.080188e-03
 [625,] 0.0082446518 0.0001641632 4.012275e-03
 [626,] 0.0067243058 0.0001883640 4.016111e-03
 [627,] 0.0140057968 0.0001603524 6.451826e-03
 [628,] 0.0823448215 0.0003009851 7.129100e-02
 [629,] 0.0003114641 0.0002415159 8.425639e-05
 [630,] 0.0003121131 0.0002514846 8.497750e-05
 [631,] 0.0003145783 0.0003052462 1.038718e-04
 [632,] 0.0002959161 0.0003729691 1.265708e-04
 [633,] 0.0003117223 0.0003735227 1.331476e-04
 [634,] 0.0020472961 0.0002037996 1.355060e-03
 [635,] 0.0003131153 0.0003801426 1.378690e-04
 [636,] 0.0002839965 0.0001583809 5.058108e-05
 [637,] 0.0003137090 0.0003706743 1.352372e-04
 [638,] 0.0003168653 0.0003693856 1.390603e-04
 [639,] 0.0003298692 0.0003951534 1.775535e-04
 [640,] 0.0003143970 0.0003448132 1.261859e-04
 [641,] 0.0003134993 0.0002438745 8.662718e-05
 [642,] 0.0003141523 0.0003489561 1.274825e-04
 [643,] 0.0003636556 0.0005041569 2.794068e-04
 [644,] 0.0003121415 0.0002580536 9.096781e-05
 [645,] 0.0003138443 0.0002556713 8.774336e-05
 [646,] 0.0002991039 0.0003580027 1.281654e-04
 [647,] 0.0002988326 0.0004866069 1.718305e-04
 [648,] 0.0110378965 0.0002699943 8.690843e-03
 [649,] 0.0196074012 0.0003182770 1.760248e-02
 [650,] 0.0003186208 0.0001735284 5.759926e-05
 [651,] 0.0003001207 0.0005774503 2.080248e-04
 [652,] 0.0003277456 0.0011422930 4.003176e-04
 [653,] 0.0112987035 0.0002713864 8.949769e-03
 [654,] 0.0003156226 0.0002730190 9.713739e-05
 [655,] 0.0003168260 0.0002744150 9.859921e-05
 [656,] 0.0003154270 0.0002737435 9.728375e-05
 [657,] 0.0003284242 0.0002726153 8.910564e-05
 [658,] 0.0003300379 0.0002485484 9.276306e-05
 [659,] 0.0003004534 0.0003057364 8.608151e-05
 [660,] 0.0003293513 0.0002494058 9.267939e-05
 [661,] 0.0002913361 0.0002544503 8.043624e-05
 [662,] 0.0002935207 0.0003227501 1.086764e-04
 [663,] 0.0002940210 0.0003737340 1.267977e-04
 [664,] 0.0003175874 0.0008300012 3.694657e-04
 [665,] 0.0003136161 0.0002404907 8.260220e-05
 [666,] 0.0002922379 0.0004317091 1.428828e-04
 [667,] 0.0003242695 0.0002867596 9.021242e-05
 [668,] 0.0003203330 0.0009297151 4.246216e-04
 [669,] 0.0003202139 0.0009297151 4.242691e-04
 [670,] 0.0002921045 0.0001816176 6.142690e-05
 [671,] 0.0003229468 0.0008659630 4.008960e-04
 [672,] 0.0002917681 0.0001853321 6.258313e-05
 [673,] 0.0002867209 0.0001845667 5.877595e-05
 [674,] 0.0003175287 0.0002636593 9.471076e-05
 [675,] 0.0003047908 0.0010151576 4.049587e-04
 [676,] 0.0003059841 0.0010584269 4.277043e-04
 [677,] 0.0003162005 0.0002441105 8.617673e-05
 [678,] 0.0003297940 0.0002278359 8.226197e-05
 [679,] 0.0003057780 0.0010613868 4.280661e-04
 [680,] 0.0003059571 0.0010483136 4.234368e-04
 [681,] 0.0003030591 0.0003296874 1.204456e-04
 [682,] 0.0002952760 0.0004664013 1.540931e-04
 [683,] 0.0003064076 0.0010557358 4.284313e-04
 [684,] 0.0002869903 0.0001689185 5.472107e-05
 [685,] 0.0002834142 0.0006000345 1.907849e-04
 [686,] 0.0003069925 0.0008679731 3.523799e-04
 [687,] 0.0002884504 0.0001976054 6.425287e-05
 [688,] 0.0003297077 0.0008553955 3.160780e-04
 [689,] 0.0002976854 0.0002439959 8.704601e-05
 [690,] 0.0002868770 0.0001900249 6.108989e-05
 [691,] 0.0003124373 0.0003377547 1.122864e-04
 [692,] 0.0002986913 0.0002964691 1.079477e-04
 [693,] 0.0003103130 0.0002505110 8.443243e-05
 [694,] 0.0002952911 0.0006538141 2.463575e-04
 [695,] 0.0002842268 0.0005509928 1.606547e-04
 [696,] 0.0003024933 0.0002180630 7.298523e-05
 [697,] 0.0003307446 0.0002935181 1.103790e-04
 [698,] 0.0003308698 0.0003392068 1.296435e-04
 [699,] 0.0002903303 0.0010824884 3.541333e-04
 [700,] 0.0003036102 0.0002447730 8.340915e-05
 [701,] 0.0003092192 0.0002457783 8.169030e-05
 [702,] 0.0003028618 0.0002598212 8.756016e-05
 [703,] 0.0003315402 0.0003817260 1.484185e-04
 [704,] 0.0002867859 0.0002301282 7.369454e-05
 [705,] 0.0003305110 0.0007422833 2.995743e-04
 [706,] 0.0002987038 0.0005272487 1.912056e-04
 [707,] 0.0002881551 0.0001747473 5.447056e-05
 [708,] 0.0003139486 0.0002450749 7.653987e-05
 [709,] 0.0024452244 0.0002113785 1.503990e-03
 [710,] 0.0002914735 0.0001983121 5.899385e-05
 [711,] 0.0089673451 0.0002676651 5.033494e-03
 [712,] 0.0003199632 0.0005051097 2.213323e-04
 [713,] 0.0002943899 0.0002366709 6.716683e-05
 [714,] 0.0003017211 0.0010993373 4.257246e-04
 [715,] 0.0002977529 0.0001835939 5.385812e-05
 [716,] 0.0003032370 0.0002800239 8.361764e-05
 [717,] 0.0003149777 0.0002612473 8.481045e-05
 [718,] 0.0003464389 0.0004625736 2.359482e-04
 [719,] 0.0002988378 0.0001972009 5.667128e-05
 [720,] 0.0126333089 0.0001450354 3.072034e-03
 [721,] 0.0003137868 0.0002092419 6.909336e-05
 [722,] 0.0002974836 0.0002250850 6.330596e-05
 [723,] 0.0003000544 0.0001969188 5.635184e-05
 [724,] 0.0002952976 0.0001935886 5.667505e-05
 [725,] 0.0003057790 0.0008679774 3.499774e-04
 [726,] 0.0002935686 0.0002026377 5.929463e-05
 [727,] 0.0002900584 0.0002690714 8.281951e-05
 [728,] 0.0003205188 0.0001742017 5.038461e-05
 [729,] 0.0059205086 0.0001602311 2.192540e-03
 [730,] 0.0002959764 0.0002029189 5.870432e-05
 [731,] 0.0003150259 0.0002422717 7.635836e-05
 [732,] 0.0002984512 0.0001970294 5.671192e-05
 [733,] 0.0002976780 0.0002019665 5.797905e-05
 [734,] 0.0002893354 0.0002456190 7.439574e-05
 [735,] 0.0003078187 0.0004311131 1.274549e-04
 [736,] 0.0003657578 0.0003508884 1.816336e-04
 [737,] 0.0002935255 0.0006911662 1.695292e-04
 [738,] 0.0003685546 0.0003650636 1.936495e-04
 [739,] 0.0003074264 0.0002403519 7.533544e-05
 [740,] 0.0003045585 0.0012186431 4.778533e-04
 [741,] 0.0003321274 0.0003581075 1.579635e-04
 [742,] 0.0003208135 0.0003113063 9.885055e-05
 [743,] 0.0003070865 0.0002958216 9.244175e-05
 [744,] 0.0003210977 0.0008884642 4.080123e-04
 [745,] 0.0003165885 0.0009959696 4.442413e-04
 [746,] 0.0003154221 0.0009353867 4.120489e-04
 [747,] 0.0002929006 0.0010465369 2.464468e-04
 [748,] 0.0003075976 0.0004049568 1.214403e-04
 [749,] 0.0002903454 0.0009936458 2.452345e-04
 [750,] 0.0002911469 0.0010434473 2.522626e-04
 [751,] 0.0003920612 0.0003575630 2.053276e-04
 [752,] 0.0087761455 0.0001603927 2.483969e-03
 [753,] 0.0003069451 0.0002759545 9.908820e-05
 [754,] 0.0003079672 0.0002192898 7.759272e-05
 [755,] 0.0002952400 0.0007609504 2.552631e-04
 [756,] 0.0002942542 0.0004040976 1.352755e-04
 [757,] 0.0002930801 0.0007003333 2.201356e-04
 [758,] 0.0003095538 0.0073904686 3.182477e-03
 [759,] 0.0003093164 0.0006060227 2.398389e-04
 [760,] 0.0002879549 0.0002262277 7.031705e-05
 [761,] 0.0003095707 0.0006004245 2.380839e-04
 [762,] 0.0002941390 0.0004044794 1.346181e-04
 [763,] 0.0003128393 0.0075384806 3.380145e-03
 [764,] 0.0002984641 0.0002428703 7.730821e-05
 [765,] 0.0003199594 0.0003057327 9.864042e-05
 [766,] 0.0003199515 0.0003057437 9.871884e-05
 [767,] 0.0002904531 0.0002274297 8.093393e-05
 [768,] 0.0003351921 0.0002416987 8.273804e-05
 [769,] 0.0003373992 0.0003973003 1.606294e-04
 [770,] 0.0003059710 0.0002063727 7.161731e-05
 [771,] 0.0003095127 0.0006265175 2.487617e-04
 [772,] 0.0003107610 0.0005822772 2.331370e-04
 [773,] 0.0003153413 0.0102397445 4.743344e-03
 [774,] 0.0003083356 0.0005977135 2.342036e-04
 [775,] 0.0003120613 0.0005924866 2.401330e-04
 [776,] 0.0003105399 0.0010067767 4.098093e-04
 [777,] 0.0003363523 0.0002384165 7.889761e-05
 [778,] 0.0003345915 0.0002402352 8.190545e-05
 [779,] 0.0002919020 0.0001747423 6.128391e-05
 [780,] 0.0003142461 0.0004980266 2.032420e-04
 [781,] 0.0002876166 0.0001842573 6.347839e-05
 [782,] 0.0003346605 0.0015897396 8.386731e-04
 [783,] 0.0002936023 0.0004017943 1.317339e-04
 [784,] 0.0003109843 0.0005079729 2.021106e-04
 [785,] 0.0003119023 0.0005057370 2.027367e-04
 [786,] 0.0002937937 0.0010872535 3.463037e-04
 [787,] 0.0002962520 0.0003458807 1.189969e-04
 [788,] 0.0002954361 0.0003851287 1.311970e-04
 [789,] 0.0003180266 0.0003201137 1.042262e-04
 [790,] 0.0003449603 0.0006137898 3.258332e-04
 [791,] 0.0003119725 0.0006716092 2.720385e-04
 [792,] 0.0003066411 0.0008662704 3.363736e-04
 [793,] 0.0003492844 0.0039695632 2.383539e-03
 [794,] 0.0003166660 0.0043806936 2.037930e-03
 [795,] 0.0003356390 0.0042263155 2.318108e-03
 [796,] 0.0003334548 0.0002430410 8.356946e-05
 [797,] 0.0003147401 0.0037048263 1.684866e-03
 [798,] 0.0003098850 0.0004682772 1.837995e-04
 [799,] 0.0003092074 0.0004709184 1.838251e-04
 [800,] 0.0003100417 0.0004141229 1.613929e-04
 [801,] 0.0003107167 0.0004684183 1.851449e-04
 [802,] 0.0003192716 0.0045625934 2.180876e-03
 [803,] 0.0003130896 0.0041111801 1.836017e-03
 [804,] 0.0003220782 0.0048769393 2.398305e-03
 [805,] 0.0003222601 0.0003676637 1.539478e-04
 [806,] 0.0003193211 0.0051877255 2.485967e-03
 [807,] 0.0003181474 0.0043713241 2.064240e-03
 [808,] 0.0003251427 0.0001584977 5.652655e-05
 [809,] 0.0003206542 0.0051003438 2.477078e-03
 [810,] 0.0003357270 0.0002760043 8.640179e-05
 [811,] 0.0003202623 0.0047880280 2.313299e-03
 [812,] 0.0003199869 0.0048300834 2.327734e-03
 [813,] 0.0003215940 0.0051713345 2.535418e-03
 [814,] 0.0003144374 0.0050908673 2.311281e-03
 [815,] 0.0003205369 0.0050439559 2.446262e-03
 [816,] 0.0003217027 0.0048758497 2.389854e-03
 [817,] 0.0003080095 0.0002013259 7.043262e-05
 [818,] 0.0002882183 0.0002299679 7.074073e-05
 [819,] 0.0003186580 0.0047893180 2.277480e-03
 [820,] 0.0002939938 0.0003424138 1.139255e-04
 [821,] 0.0002934436 0.0005198484 1.705288e-04
 [822,] 0.0002876491 0.0002292620 7.091068e-05
 [823,] 0.0003061070 0.0002001767 6.919935e-05
 [824,] 0.0003035774 0.0002443081 7.651294e-05
 [825,] 0.0002875544 0.0002265887 7.013534e-05
 [826,] 0.0003092714 0.0006307877 2.669855e-04
 [827,] 0.0003125089 0.0006993945 3.040843e-04
 [828,] 0.0003096425 0.0006149178 2.605839e-04
 [829,] 0.0003066509 0.0002100884 7.325045e-05
 [830,] 0.0003161169 0.0024172736 1.104992e-03
 [831,] 0.0003085529 0.0002720364 8.589721e-05
 [832,] 0.0003095357 0.0008920981 3.845794e-04
 [833,] 0.0003147565 0.0001465527 4.959691e-05
 [834,] 0.0003142775 0.0012903043 5.847017e-04
 [835,] 0.0003134682 0.0012894058 5.807080e-04
 [836,] 0.0003096415 0.0009998147 4.330120e-04
 [837,] 0.0003103530 0.0006705915 2.867454e-04
 [838,] 0.0003112000 0.0005431838 2.308209e-04
 [839,] 0.0003267653 0.0028484846 1.431437e-03
 [840,] 0.0003129859 0.0013218544 5.936256e-04
 [841,] 0.0003167522 0.0043979383 2.048093e-03
 [842,] 0.0003107721 0.0009246718 4.026840e-04
 [843,] 0.0003318519 0.0009963973 4.982441e-04
 [844,] 0.0003337435 0.0008575210 4.294360e-04
 [845,] 0.0003302324 0.0015959416 8.061332e-04
 [846,] 0.0002878770 0.0002240998 6.952942e-05
 [847,] 0.0002910335 0.0005165773 1.861406e-04
 [848,] 0.0002849855 0.0003245366 1.052517e-04
 [849,] 0.0002890269 0.0002258358 7.040429e-05
 [850,] 0.0003220571 0.0001541887 5.251932e-05
 [851,] 0.0003004141 0.0002243370 8.355292e-05
 [852,] 0.0002989725 0.0008053878 2.470786e-04
 [853,] 0.0002865455 0.0001714481 5.750217e-05
 [854,] 0.0002999764 0.0009119092 3.355334e-04
 [855,] 0.0002878435 0.0001845786 6.283568e-05
 [856,] 0.0002856219 0.0001941553 6.515438e-05
 [857,] 0.0002851237 0.0003896331 1.299924e-04
 [858,] 0.0002867505 0.0005070805 1.726296e-04
 [859,] 0.0003277988 0.0001566198 5.466746e-05
 [860,] 0.0002863761 0.0002005727 6.785979e-05
 [861,] 0.0002862289 0.0001965171 6.633270e-05
 [862,] 0.0002867858 0.0001777391 5.992062e-05
 [863,] 0.0002864549 0.0001950091 6.592584e-05
 [864,] 0.0002872461 0.0001913932 6.504177e-05
 [865,] 0.0003048111 0.0006345708 2.466169e-04
 [866,] 0.0003250923 0.0001496078 4.975663e-05
 [867,] 0.0003405770 0.0002608135 9.500287e-05
 [868,] 0.0002874278 0.0001763833 5.968868e-05
 [869,] 0.0003348226 0.0003978405 1.135855e-04
 [870,] 0.0002988236 0.0008169637 2.974195e-04
 [871,] 0.0002885542 0.0002522728 8.763971e-05
 [872,] 0.0003265771 0.0001498051 5.039864e-05
 [873,] 0.0002864756 0.0001938053 6.549827e-05
 [874,] 0.0002854556 0.0002019149 6.772796e-05
 [875,] 0.0002861576 0.0001978369 6.675172e-05
 [876,] 0.0003004591 0.0008360247 3.111775e-04
 [877,] 0.0003042746 0.0001450277 4.737986e-05
 [878,] 0.0002865627 0.0002574759 8.775984e-05
 [879,] 0.0002844694 0.0001804256 5.974389e-05
 [880,] 0.0003243341 0.0003010018 9.681519e-05
 [881,] 0.0002859546 0.0002034372 6.857231e-05
 [882,] 0.0003031978 0.0009028761 3.476856e-04
 [883,] 0.0003041553 0.0002703198 8.468362e-05
 [884,] 0.0003315338 0.0001528318 5.298236e-05
 [885,] 0.0002848031 0.0001840142 6.099437e-05
 [886,] 0.0002849843 0.0006001731 1.981035e-04
 [887,] 0.0002849817 0.0002051284 6.850856e-05
 [888,] 0.0002843088 0.0001988590 6.590246e-05
 [889,] 0.0002846441 0.0001986054 6.606114e-05
 [890,] 0.0002849654 0.0001984749 6.623622e-05
 [891,] 0.0002995995 0.0009406690 3.459208e-04
 [892,] 0.0003038380 0.0001436928 4.920137e-05
 [893,] 0.0002824093 0.0002302961 7.590881e-05
 [894,] 0.0003720852 0.0001514662 5.143056e-05
 [895,] 0.0003419514 0.0002141138 6.872664e-05
 [896,] 0.0003029501 0.0001429229 4.870051e-05
 [897,] 0.0002935276 0.0001749108 5.627009e-05
 [898,] 0.0003019002 0.0001429454 4.500508e-05
 [899,] 0.0003026147 0.0001429614 4.869712e-05
 [900,] 0.0003647907 0.0001520569 5.357094e-05
 [901,] 0.0003464078 0.0002668852 7.594749e-05
 [902,] 0.0003105177 0.0003071984 1.089636e-04
 [903,] 0.0002951704 0.0001754329 5.697319e-05
 [904,] 0.0002973496 0.0001739590 5.739136e-05
 [905,] 0.0002966949 0.0001752114 5.697815e-05
 [906,] 0.0002813784 0.0002089122 6.797135e-05
 [907,] 0.0003080525 0.0003189226 1.039423e-04
 [908,] 0.0003434133 0.0003628156 1.662597e-04
 [909,] 0.0002932870 0.0001812527 5.727117e-05
 [910,] 0.0002818088 0.0002395944 7.255688e-05
 [911,] 0.0002963279 0.0002285586 7.034185e-05
 [912,] 0.0003426337 0.0003035419 1.059711e-04
 [913,] 0.0003069865 0.0001764531 5.846754e-05
 [914,] 0.0003121727 0.0003035740 1.041473e-04
 [915,] 0.0003004668 0.0001780982 5.889756e-05
 [916,] 0.0003036924 0.0001769888 5.859802e-05
 [917,] 0.0003395470 0.0003026888 7.918562e-05
 [918,] 0.0002979543 0.0003248733 1.043669e-04
 [919,] 0.0002920690 0.0002265946 7.065410e-05
 [920,] 0.0003280912 0.0001826803 5.606144e-05
 [921,] 0.0003002102 0.0001768551 5.815974e-05
 [922,] 0.0002820771 0.0001467534 4.750283e-05
 [923,] 0.0002821084 0.0001550504 5.031538e-05
 [924,] 0.0002858909 0.0001470123 4.634362e-05
 [925,] 0.0002941388 0.0006338549 1.692132e-04
 [926,] 0.0002989895 0.0001770523 5.817156e-05
 [927,] 0.0002844236 0.0001583650 4.900742e-05
 [928,] 0.0002824643 0.0001454271 4.715674e-05
 [929,] 0.0002838548 0.0001513883 4.746199e-05
 [930,] 0.0002958188 0.0001782482 5.838706e-05
 [931,] 0.0002826639 0.0001455428 4.725496e-05
 [932,] 0.0003252967 0.0001732561 6.056250e-05
 [933,] 0.0003381334 0.0002887883 7.730697e-05
 [934,] 0.0003006242 0.0002275180 7.200587e-05
 [935,] 0.0003347884 0.0002946275 9.595062e-05
 [936,] 0.0003258930 0.0003251077 1.222393e-04
 [937,] 0.0002851278 0.0001484728 4.667511e-05
 [938,] 0.0002816989 0.0001439948 4.647063e-05
 [939,] 0.0002817133 0.0001462775 4.725561e-05
 [940,] 0.0002915529 0.0001796054 5.737945e-05
 [941,] 0.0002950995 0.0001461828 4.868148e-05
 [942,] 0.0003377627 0.0002761016 7.479913e-05
 [943,] 0.0003254346 0.0003109289 1.077119e-04
 [944,] 0.0002831569 0.0001490661 4.850072e-05
 [945,] 0.0002968136 0.0001474729 4.955386e-05
 [946,] 0.0002939778 0.0006429724 1.735033e-04
 [947,] 0.0002915899 0.0001778927 5.700425e-05
 [948,] 0.0003412361 0.0001717298 6.170783e-05
 [949,] 0.0002829409 0.0001493543 4.853190e-05
 [950,] 0.0003026667 0.0001464870 4.973200e-05
 [951,] 0.0002929759 0.0001783688 5.700020e-05
 [952,] 0.0002937841 0.0001798455 5.713508e-05
 [953,] 0.0002931691 0.0001781803 5.702240e-05
 [954,] 0.0002841520 0.0001513503 4.959970e-05
 [955,] 0.0002834308 0.0001524130 4.974557e-05
 [956,] 0.0002833004 0.0001480253 4.817650e-05
 [957,] 0.0003049924 0.0001450096 4.893826e-05
 [958,] 0.0003020614 0.0001464585 4.963990e-05
 [959,] 0.0003447321 0.0002963985 7.752315e-05
 [960,] 0.0003455235 0.0007765895 1.375331e-04
 [961,] 0.0003314731 0.0002798465 7.617335e-05
 [962,] 0.0003025345 0.0001488083 5.083699e-05
 [963,] 0.0002915020 0.0001784276 5.704575e-05
 [964,] 0.0003113100 0.0001935346 6.637253e-05
 [965,] 0.0002827359 0.0001546983 5.023853e-05
 [966,] 0.0003134624 0.0001973686 6.198268e-05
 [967,] 0.0003334874 0.0006248754 1.265983e-04
 [968,] 0.0002953465 0.0001771370 5.946061e-05
 [969,] 0.0003073687 0.0001840421 5.978593e-05
 [970,] 0.0003226389 0.0003001990 9.574905e-05
 [971,] 0.0002948657 0.0001747854 5.841808e-05
 [972,] 0.0003174522 0.0001913237 6.139365e-05
 [973,] 0.0003172622 0.0001934286 6.155889e-05
 [974,] 0.0002949354 0.0001754273 5.868819e-05
 [975,] 0.0002976165 0.0002264463 6.662860e-05
 [976,] 0.0002835076 0.0001549554 5.065068e-05
 [977,] 0.0002926654 0.0001819406 5.996312e-05
 [978,] 0.0002833806 0.0001540939 5.025928e-05
 [979,] 0.0002948581 0.0001734129 5.788941e-05
 [980,] 0.0003071508 0.0001840758 5.987713e-05
 [981,] 0.0002968617 0.0001626622 5.166001e-05
 [982,] 0.0003113003 0.0001954775 6.558735e-05
 [983,] 0.0002995307 0.0001626069 5.269814e-05
 [984,] 0.0003098711 0.0001941115 6.363408e-05
 [985,] 0.0002916278 0.0001494141 4.639916e-05
 [986,] 0.0003147226 0.0006178932 2.398913e-04
 [987,] 0.0003211356 0.0002761109 7.964097e-05
 [988,] 0.0003138224 0.0001959802 6.531466e-05
 [989,] 0.0003373652 0.0002223440 8.342190e-05
 [990,] 0.0003065330 0.0001653061 5.557248e-05
 [991,] 0.0003077661 0.0001649520 5.543995e-05
 [992,] 0.0003281332 0.0003250116 9.296482e-05
 [993,] 0.0003122660 0.0002400081 8.115503e-05
 [994,] 0.0003014264 0.0001904408 6.224273e-05
 [995,] 0.0003030087 0.0001555238 4.690370e-05
 [996,] 0.0003069169 0.0001624975 5.340257e-05
 [997,] 0.0003064337 0.0001627167 5.295977e-05
 [998,] 0.0003062027 0.0001642491 5.477348e-05
 [999,] 0.0003052887 0.0001625772 5.348967e-05
[1000,] 0.0003131650 0.0001974076 6.580410e-05
[1001,] 0.0003524201 0.0002048315 5.609120e-05
[1002,] 0.0002916449 0.0001473616 4.611111e-05
[1003,] 0.0003265153 0.0005591581 1.482403e-04
[1004,] 0.0003054733 0.0001552928 4.978738e-05
[1005,] 0.0003218579 0.0004826334 1.173931e-04
[1006,] 0.0003007854 0.0001559570 5.019930e-05
[1007,] 0.0003654345 0.0002026052 5.527605e-05
[1008,] 0.0002894161 0.0001498347 4.658802e-05
[1009,] 0.0003609761 0.0001660299 5.254234e-05
[1010,] 0.0003129302 0.0001976985 6.593949e-05
[1011,] 0.0003099812 0.0001981918 6.531839e-05
[1012,] 0.0003103632 0.0001973978 6.517032e-05
[1013,] 0.0003226486 0.0002893270 8.158708e-05
[1014,] 0.0003107737 0.0001947005 6.417057e-05
[1015,] 0.0003048971 0.0001550990 4.984790e-05
[1016,] 0.0002911753 0.0001467830 4.609777e-05
[1017,] 0.0002895643 0.0001473639 4.622777e-05
[1018,] 0.0003389949 0.0003171165 1.150799e-04
[1019,] 0.0002893952 0.0001490521 4.645448e-05
[1020,] 0.0003033061 0.0001559710 4.964626e-05
[1021,] 0.0003045363 0.0001555964 4.971328e-05
[1022,] 0.0003225537 0.0002867916 8.117392e-05
[1023,] 0.0003087816 0.0002758945 8.468840e-05
[1024,] 0.0003058082 0.0001563746 4.975672e-05
[1025,] 0.0003031774 0.0001561456 4.966680e-05
[1026,] 0.0003211770 0.0002891926 8.200209e-05
[1027,] 0.0003128120 0.0001969997 6.560787e-05
[1028,] 0.0003237627 0.0004752046 1.145483e-04
[1029,] 0.0003060294 0.0001551897 4.993725e-05
[1030,] 0.0003103086 0.0001970117 6.499632e-05
[1031,] 0.0003048351 0.0001581945 4.965201e-05
[1032,] 0.0003057534 0.0001566786 4.967045e-05
[1033,] 0.0003068290 0.0001567368 4.965004e-05
[1034,] 0.0003218005 0.0002870020 8.168772e-05
[1035,] 0.0003241537 0.0008436092 1.702379e-04
[1036,] 0.0003059369 0.0001571559 4.963808e-05
[1037,] 0.0002903403 0.0001504277 4.664461e-05
[1038,] 0.0003220203 0.0002910094 8.234348e-05
[1039,] 0.0003339560 0.0006412163 1.331917e-04
[1040,] 0.0003074145 0.0001569716 4.965008e-05
[1041,] 0.0003568610 0.0002395520 6.215806e-05
[1042,] 0.0003206933 0.0002851885 8.166864e-05
[1043,] 0.0003104683 0.0001973531 6.520680e-05
[1044,] 0.0003064843 0.0001571105 4.963730e-05
[1045,] 0.0003227731 0.0002850310 8.110678e-05
[1046,] 0.0003058541 0.0001567902 4.964264e-05
[1047,] 0.0003057214 0.0001571814 4.963519e-05
[1048,] 0.0003061568 0.0001568206 4.964800e-05
[1049,] 0.0003378249 0.0003180059 1.149010e-04
[1050,] 0.0003216021 0.0002843767 8.128096e-05
[1051,] 0.0003101439 0.0001961485 6.459520e-05
[1052,] 0.0003207396 0.0002847838 8.158434e-05
[1053,] 0.0003385558 0.0003123194 1.120527e-04
[1054,] 0.0002914781 0.0001524608 4.693851e-05
[1055,] 0.0002912894 0.0001532681 4.709692e-05
[1056,] 0.0003258810 0.0004795680 1.317049e-04
[1057,] 0.0002877544 0.0001591745 4.871842e-05
[1058,] 0.0003130514 0.0001973729 6.583947e-05
[1059,] 0.0003567418 0.0001804620 6.194097e-05
[1060,] 0.0003319574 0.0001883998 5.152427e-05
[1061,] 0.0003138959 0.0002003181 6.737222e-05
[1062,] 0.0003375656 0.0003190085 1.153488e-04
[1063,] 0.0003318913 0.0001956851 5.267424e-05
[1064,] 0.0003750278 0.0001824764 5.400441e-05
[1065,] 0.0003291816 0.0001976056 5.317607e-05
[1066,] 0.0003195172 0.0002910141 8.308814e-05
[1067,] 0.0003278720 0.0002710863 8.583424e-05
[1068,] 0.0003302615 0.0001926089 5.228917e-05
[1069,] 0.0003086204 0.0002373058 7.836639e-05
[1070,] 0.0003181550 0.0004324675 1.116416e-04
[1071,] 0.0003110515 0.0001939629 6.394849e-05
[1072,] 0.0002958320 0.0001524813 4.670293e-05
[1073,] 0.0003183218 0.0002735344 8.021326e-05
[1074,] 0.0003328668 0.0001504731 5.078161e-05
[1075,] 0.0003192113 0.0002773801 8.066581e-05
[1076,] 0.0003218652 0.0008081792 1.691934e-04
[1077,] 0.0003321269 0.0001925493 5.215188e-05
[1078,] 0.0003554706 0.0002774754 6.705966e-05
[1079,] 0.0003278675 0.0004231310 1.165853e-04
[1080,] 0.0003198227 0.0004254551 1.089998e-04
[1081,] 0.0003765466 0.0002155714 5.646726e-05
[1082,] 0.0003145893 0.0001969943 6.620431e-05
[1083,] 0.0003300452 0.0001872163 5.147171e-05
[1084,] 0.0003243533 0.0005915256 1.614366e-04
[1085,] 0.0003249741 0.0005646015 1.534568e-04
[1086,] 0.0002904788 0.0001550321 4.752609e-05
[1087,] 0.0003198057 0.0002750778 8.016690e-05
[1088,] 0.0003531214 0.0002825206 6.797028e-05
[1089,] 0.0002932217 0.0001552588 4.733577e-05
[1090,] 0.0003324126 0.0001878793 5.143882e-05
[1091,] 0.0003165194 0.0002413352 7.526546e-05
[1092,] 0.0003278213 0.0002746990 8.524984e-05
[1093,] 0.0003326507 0.0001833720 5.074414e-05
[1094,] 0.0003314505 0.0002269397 7.151323e-05
[1095,] 0.0003112613 0.0001814346 5.553091e-05
[1096,] 0.0003304800 0.0001935719 5.242018e-05
[1097,] 0.0002898016 0.0001522682 4.704213e-05
[1098,] 0.0003106293 0.0001914323 6.257382e-05
[1099,] 0.0002920395 0.0001519041 4.681082e-05
[1100,] 0.0003289651 0.0001919211 5.225676e-05
[1101,] 0.0002931675 0.0001513052 4.664424e-05
[1102,] 0.0003423017 0.0001846345 5.046820e-05
[1103,] 0.0002977804 0.0001494612 4.617501e-05
[1104,] 0.0003254519 0.0003000551 9.593327e-05
[1105,] 0.0003518944 0.0002807677 6.787344e-05
[1106,] 0.0003218042 0.0002180253 7.918072e-05
[1107,] 0.0003333078 0.0001896057 5.165217e-05
[1108,] 0.0003240090 0.0008028951 1.647858e-04
[1109,] 0.0002905800 0.0001545595 4.743198e-05
[1110,] 0.0003404551 0.0003100144 1.112516e-04
[1111,] 0.0003879780 0.0002073742 5.521129e-05
[1112,] 0.0003096493 0.0001938403 6.349975e-05
[1113,] 0.0003535868 0.0002136902 5.729659e-05
[1114,] 0.0002990473 0.0003277198 1.012246e-04
[1115,] 0.0003397559 0.0002051428 5.364731e-05
[1116,] 0.0003210912 0.0003778449 9.922428e-05
[1117,] 0.0003191676 0.0003742852 9.963168e-05
[1118,] 0.0003101152 0.0001919956 6.281006e-05
[1119,] 0.0003370196 0.0001961996 5.244319e-05
[1120,] 0.0003244836 0.0005771959 1.576947e-04
[1121,] 0.0003287191 0.0002742042 8.531134e-05
[1122,] 0.0003187863 0.0002595940 7.755992e-05
[1123,] 0.0003199485 0.0007994791 1.712741e-04
[1124,] 0.0003185738 0.0003691757 9.936176e-05
[1125,] 0.0003331411 0.0002010086 5.344408e-05
[1126,] 0.0003321523 0.0002025678 5.376822e-05
[1127,] 0.0003488486 0.0002950883 7.020035e-05
[1128,] 0.0003206110 0.0002560572 7.666793e-05
[1129,] 0.0003312910 0.0002033839 5.396892e-05
[1130,] 0.0003113457 0.0002175583 7.011039e-05
[1131,] 0.0003477947 0.0003069930 7.202788e-05
[1132,] 0.0003242821 0.0006396724 1.730576e-04
```
