## Supplementary material for "Characterization of shared and ancestry-specific signals driving complex traits using multi-ancestry fine-mapping": s1_data.bim

```
10	chr10:101966464:A:C	0	101966464	C	A
10	chr10:101966973:GAGAC:G	0	101966973	G	GAGAC
10	chr10:101968551:A:T	0	101968551	T	A
10	chr10:101969833:C:T	0	101969833	T	C
10	chr10:101969952:C:G	0	101969952	G	C
10	chr10:101970730:T:TG	0	101970730	TG	T
10	chr10:101972386:G:A	0	101972386	A	G
10	chr10:101974252:C:T	0	101974252	T	C
10	chr10:101974283:A:G	0	101974283	G	A
10	chr10:101975787:G:T	0	101975787	T	G
10	chr10:101976221:A:T	0	101976221	T	A
10	chr10:101976416:A:T	0	101976416	T	A
10	chr10:101977436:A:T	0	101977436	T	A
10	chr10:101980342:T:A	0	101980342	A	T
10	chr10:101983376:G:A	0	101983376	A	G
10	chr10:101985235:T:C	0	101985235	C	T
10	chr10:101986669:A:G	0	101986669	G	A
10	chr10:101986747:G:A	0	101986747	A	G
10	chr10:101987381:G:A	0	101987381	A	G
10	chr10:101988115:C:T	0	101988115	T	C
10	chr10:101988576:G:A	0	101988576	A	G
10	chr10:101989986:A:G	0	101989986	G	A
10	chr10:101994431:T:C	0	101994431	C	T
10	chr10:101995738:G:A	0	101995738	A	G
10	chr10:101996703:T:TA	0	101996703	TA	T
10	chr10:101999764:A:G	0	101999764	G	A
10	chr10:102000072:T:C	0	102000072	C	T
10	chr10:102000795:T:C	0	102000795	C	T
10	chr10:102001741:T:C	0	102001741	C	T
10	chr10:102003457:T:C	0	102003457	C	T
10	chr10:102004930:C:T	0	102004930	T	C
10	chr10:102004963:G:A	0	102004963	A	G
10	chr10:102005456:T:C	0	102005456	C	T
10	chr10:102006021:T:A	0	102006021	A	T
10	chr10:102006033:A:G	0	102006033	G	A
10	chr10:102011142:TGGAGTCTTGCCAGCTG:T	0	102011142	T	TGGAGTCTTGCCAGCTG
10	chr10:102014674:G:C	0	102014674	C	G
10	chr10:102017868:C:T	0	102017868	T	C
10	chr10:102018605:C:G	0	102018605	G	C
10	chr10:102018674:A:G	0	102018674	G	A
10	chr10:102026455:G:T	0	102026455	T	G
10	chr10:102026635:T:C	0	102026635	C	T
10	chr10:102027194:G:A	0	102027194	A	G
10	chr10:102029920:G:T	0	102029920	T	G
10	chr10:102029932:T:G	0	102029932	G	T
10	chr10:102030709:CAAAAATAAT:C	0	102030709	C	CAAAAATAAT
10	chr10:102032680:G:A	0	102032680	A	G
10	chr10:102032724:A:C	0	102032724	C	A
10	chr10:102033670:A:G	0	102033670	G	A
10	chr10:102038503:A:G	0	102038503	G	A
10	chr10:102038600:G:A	0	102038600	A	G
10	chr10:102039718:T:C	0	102039718	C	T
10	chr10:102039785:C:T	0	102039785	T	C
10	chr10:102040001:C:T	0	102040001	T	C
10	chr10:102041321:T:G	0	102041321	G	T
10	chr10:102042651:A:G	0	102042651	G	A
10	chr10:102044084:T:A	0	102044084	A	T
10	chr10:102044357:G:A	0	102044357	A	G
10	chr10:102045901:C:T	0	102045901	T	C
10	chr10:102046563:A:G	0	102046563	G	A
10	chr10:102046634:G:A	0	102046634	A	G
10	chr10:102047538:G:A	0	102047538	A	G
10	chr10:102048060:A:G	0	102048060	G	A
10	chr10:102052242:G:A	0	102052242	A	G
10	chr10:102052345:T:A	0	102052345	A	T
10	chr10:102053255:A:G	0	102053255	G	A
10	chr10:102053551:C:T	0	102053551	T	C
10	chr10:102060512:C:T	0	102060512	T	C
10	chr10:102063378:A:G	0	102063378	G	A
10	chr10:102065163:C:T	0	102065163	T	C
10	chr10:102065312:G:A	0	102065312	A	G
10	chr10:102065990:G:A	0	102065990	A	G
10	chr10:102067980:T:G	0	102067980	G	T
10	chr10:102069466:A:G	0	102069466	G	A
10	chr10:102069915:C:T	0	102069915	T	C
10	chr10:102071920:C:A	0	102071920	A	C
10	chr10:102078740:G:A	0	102078740	A	G
10	chr10:102079211:C:T	0	102079211	T	C
10	chr10:102079897:C:T	0	102079897	T	C
10	chr10:102081034:G:A	0	102081034	A	G
10	chr10:102081230:G:A	0	102081230	A	G
10	chr10:102082378:A:G	0	102082378	G	A
10	chr10:102082536:C:T	0	102082536	T	C
10	chr10:102082537:G:A	0	102082537	A	G
10	chr10:102082966:C:T	0	102082966	T	C
10	chr10:102084814:C:G	0	102084814	G	C
10	chr10:102085178:A:G	0	102085178	G	A
10	chr10:102085571:A:G	0	102085571	G	A
10	chr10:102091148:C:T	0	102091148	T	C
10	chr10:102092497:G:A	0	102092497	A	G
10	chr10:102093305:AAAAAG:A	0	102093305	A	AAAAAG
10	chr10:102093790:C:T	0	102093790	T	C
10	chr10:102093863:G:A	0	102093863	A	G
10	chr10:102094023:G:A	0	102094023	A	G
10	chr10:102094096:C:A	0	102094096	A	C
10	chr10:102094597:G:A	0	102094597	A	G
10	chr10:102095114:G:A	0	102095114	A	G
10	chr10:102096179:T:C	0	102096179	C	T
10	chr10:102098547:C:T	0	102098547	T	C
10	chr10:102102537:G:C	0	102102537	C	G
10	chr10:102102662:T:C	0	102102662	C	T
10	chr10:102103939:T:C	0	102103939	C	T
10	chr10:102106206:A:C	0	102106206	C	A
10	chr10:102107634:G:A	0	102107634	A	G
10	chr10:102110490:C:A	0	102110490	A	C
10	chr10:102113716:G:C	0	102113716	C	G
10	chr10:102113903:A:T	0	102113903	T	A
10	chr10:102114219:T:C	0	102114219	C	T
10	chr10:102114317:C:A	0	102114317	A	C
10	chr10:102118017:C:G	0	102118017	G	C
10	chr10:102118145:T:C	0	102118145	C	T
10	chr10:102119061:G:A	0	102119061	A	G
10	chr10:102120552:G:A	0	102120552	A	G
10	chr10:102122288:G:A	0	102122288	A	G
10	chr10:102122637:T:G	0	102122637	G	T
10	chr10:102124152:G:A	0	102124152	A	G
10	chr10:102124449:C:T	0	102124449	T	C
10	chr10:102126152:G:A	0	102126152	A	G
10	chr10:102126161:T:C	0	102126161	C	T
10	chr10:102126281:G:A	0	102126281	A	G
10	chr10:102127390:T:TA	0	102127390	TA	T
10	chr10:102128144:G:T	0	102128144	T	G
10	chr10:102129820:G:A	0	102129820	A	G
10	chr10:102132208:C:G	0	102132208	G	C
10	chr10:102132217:C:T	0	102132217	T	C
10	chr10:102132270:C:G	0	102132270	G	C
10	chr10:102135182:C:A	0	102135182	A	C
10	chr10:102136222:C:T	0	102136222	T	C
10	chr10:102136565:C:A	0	102136565	A	C
10	chr10:102140972:G:A	0	102140972	A	G
10	chr10:102142301:CTA:C	0	102142301	C	CTA
10	chr10:102142827:C:T	0	102142827	T	C
10	chr10:102143428:G:A	0	102143428	A	G
10	chr10:102145587:G:A	0	102145587	A	G
10	chr10:102146022:A:G	0	102146022	G	A
10	chr10:102147923:C:T	0	102147923	T	C
10	chr10:102148323:G:A	0	102148323	A	G
10	chr10:102158414:A:G	0	102158414	G	A
10	chr10:102158564:G:A	0	102158564	A	G
10	chr10:102160415:T:G	0	102160415	G	T
10	chr10:102160718:T:C	0	102160718	C	T
10	chr10:102163139:G:T	0	102163139	T	G
10	chr10:102163267:T:TA	0	102163267	TA	T
10	chr10:102164494:G:A	0	102164494	A	G
10	chr10:102164811:G:A	0	102164811	A	G
10	chr10:102167801:C:T	0	102167801	T	C
10	chr10:102168617:G:A	0	102168617	A	G
10	chr10:102169081:A:G	0	102169081	G	A
10	chr10:102169609:G:C	0	102169609	C	G
10	chr10:102170849:C:T	0	102170849	T	C
10	chr10:102172651:C:T	0	102172651	T	C
10	chr10:102172963:G:C	0	102172963	C	G
10	chr10:102174218:TTTTC:T	0	102174218	T	TTTTC
10	chr10:102175900:G:C	0	102175900	C	G
10	chr10:102176021:G:T	0	102176021	T	G
10	chr10:102176569:C:T	0	102176569	T	C
10	chr10:102176867:T:C	0	102176867	C	T
10	chr10:102177487:C:T	0	102177487	T	C
10	chr10:102180872:G:A	0	102180872	A	G
10	chr10:102182939:A:G	0	102182939	G	A
10	chr10:102183150:A:C	0	102183150	C	A
10	chr10:102183709:T:C	0	102183709	C	T
10	chr10:102186723:C:G	0	102186723	G	C
10	chr10:102192566:G:T	0	102192566	T	G
10	chr10:102193055:A:G	0	102193055	G	A
10	chr10:102193120:T:C	0	102193120	C	T
10	chr10:102193181:C:T	0	102193181	T	C
10	chr10:102197650:G:A	0	102197650	A	G
10	chr10:102197965:G:C	0	102197965	C	G
10	chr10:102198894:T:C	0	102198894	C	T
10	chr10:102200342:C:A	0	102200342	A	C
10	chr10:102200594:T:C	0	102200594	C	T
10	chr10:102200650:TC:T	0	102200650	T	TC
10	chr10:102201060:C:T	0	102201060	T	C
10	chr10:102201119:G:A	0	102201119	A	G
10	chr10:102201462:A:G	0	102201462	G	A
10	chr10:102203638:A:G	0	102203638	G	A
10	chr10:102203640:C:G	0	102203640	G	C
10	chr10:102207416:A:G	0	102207416	G	A
10	chr10:102207833:T:C	0	102207833	C	T
10	chr10:102213959:G:A	0	102213959	A	G
10	chr10:102216036:G:A	0	102216036	A	G
10	chr10:102217031:C:T	0	102217031	T	C
10	chr10:102217467:T:TCAATC	0	102217467	TCAATC	T
10	chr10:102218067:A:C	0	102218067	C	A
10	chr10:102218576:T:A	0	102218576	A	T
10	chr10:102219168:T:A	0	102219168	A	T
10	chr10:102223330:T:C	0	102223330	C	T
10	chr10:102224303:C:T	0	102224303	T	C
10	chr10:102228118:C:T	0	102228118	T	C
10	chr10:102232812:A:G	0	102232812	G	A
10	chr10:102232842:C:T	0	102232842	T	C
10	chr10:102233207:T:C	0	102233207	C	T
10	chr10:102233278:G:A	0	102233278	A	G
10	chr10:102236819:A:T	0	102236819	T	A
10	chr10:102237320:C:T	0	102237320	T	C
10	chr10:102238914:A:T	0	102238914	T	A
10	chr10:102241645:C:T	0	102241645	T	C
10	chr10:102242652:A:G	0	102242652	G	A
10	chr10:102244438:G:A	0	102244438	A	G
10	chr10:102244896:T:G	0	102244896	G	T
10	chr10:102245629:G:A	0	102245629	A	G
10	chr10:102245653:T:C	0	102245653	C	T
10	chr10:102248523:A:C	0	102248523	C	A
10	chr10:102248994:G:A	0	102248994	A	G
10	chr10:102249746:C:A	0	102249746	A	C
10	chr10:102250092:GT:G	0	102250092	G	GT
10	chr10:102250880:C:G	0	102250880	G	C
10	chr10:102250945:G:A	0	102250945	A	G
10	chr10:102252920:T:C	0	102252920	C	T
10	chr10:102253184:T:C	0	102253184	C	T
10	chr10:102254198:T:C	0	102254198	C	T
10	chr10:102255522:A:G	0	102255522	G	A
10	chr10:102255980:C:T	0	102255980	T	C
10	chr10:102259690:C:A	0	102259690	A	C
10	chr10:102261328:A:G	0	102261328	G	A
10	chr10:102261784:A:G	0	102261784	G	A
10	chr10:102264114:C:T	0	102264114	T	C
10	chr10:102265626:A:G	0	102265626	G	A
10	chr10:102265653:C:G	0	102265653	G	C
10	chr10:102268750:C:A	0	102268750	A	C
10	chr10:102269550:A:C	0	102269550	C	A
10	chr10:102270444:G:A	0	102270444	A	G
10	chr10:102271532:T:C	0	102271532	C	T
10	chr10:102274877:A:G	0	102274877	G	A
10	chr10:102276251:G:A	0	102276251	A	G
10	chr10:102276598:G:A	0	102276598	A	G
10	chr10:102276692:T:A	0	102276692	A	T
10	chr10:102276958:T:G	0	102276958	G	T
10	chr10:102277576:G:A	0	102277576	A	G
10	chr10:102277668:C:T	0	102277668	T	C
10	chr10:102277987:T:C	0	102277987	C	T
10	chr10:102279009:A:G	0	102279009	G	A
10	chr10:102282852:G:A	0	102282852	A	G
10	chr10:102283258:A:G	0	102283258	G	A
10	chr10:102284088:A:ACT	0	102284088	ACT	A
10	chr10:102286871:AGT:A	0	102286871	A	AGT
10	chr10:102287795:C:G	0	102287795	G	C
10	chr10:102287862:C:T	0	102287862	T	C
10	chr10:102289393:G:A	0	102289393	A	G
10	chr10:102290209:C:T	0	102290209	T	C
10	chr10:102290249:G:A	0	102290249	A	G
10	chr10:102290635:A:G	0	102290635	G	A
10	chr10:102291140:TTTTC:T	0	102291140	T	TTTTC
10	chr10:102293400:TTATC:T	0	102293400	T	TTATC
10	chr10:102296226:A:G	0	102296226	G	A
10	chr10:102296511:A:G	0	102296511	G	A
10	chr10:102296671:G:A	0	102296671	A	G
10	chr10:102296709:C:T	0	102296709	T	C
10	chr10:102297195:T:C	0	102297195	C	T
10	chr10:102297931:G:T	0	102297931	T	G
10	chr10:102300772:C:T	0	102300772	T	C
10	chr10:102302737:A:G	0	102302737	G	A
10	chr10:102303610:A:G	0	102303610	G	A
10	chr10:102304345:C:T	0	102304345	T	C
10	chr10:102304791:A:G	0	102304791	G	A
10	chr10:102305128:C:G	0	102305128	G	C
10	chr10:102306482:G:A	0	102306482	A	G
10	chr10:102306750:A:T	0	102306750	T	A
10	chr10:102307266:A:G	0	102307266	G	A
10	chr10:102310259:A:G	0	102310259	G	A
10	chr10:102312570:T:C	0	102312570	C	T
10	chr10:102314308:C:G	0	102314308	G	C
10	chr10:102314583:G:T	0	102314583	T	G
10	chr10:102315460:A:G	0	102315460	G	A
10	chr10:102315784:T:G	0	102315784	G	T
10	chr10:102315964:T:C	0	102315964	C	T
10	chr10:102316179:T:C	0	102316179	C	T
10	chr10:102316268:G:A	0	102316268	A	G
10	chr10:102316282:T:C	0	102316282	C	T
10	chr10:102318287:A:G	0	102318287	G	A
10	chr10:102320061:T:C	0	102320061	C	T
10	chr10:102320471:A:G	0	102320471	G	A
10	chr10:102320826:C:T	0	102320826	T	C
10	chr10:102321624:T:C	0	102321624	C	T
10	chr10:102321632:C:T	0	102321632	T	C
10	chr10:102324151:T:C	0	102324151	C	T
10	chr10:102325132:A:G	0	102325132	G	A
10	chr10:102328107:G:A	0	102328107	A	G
10	chr10:102329658:T:G	0	102329658	G	T
10	chr10:102330554:C:T	0	102330554	T	C
10	chr10:102334741:C:T	0	102334741	T	C
10	chr10:102336054:C:G	0	102336054	G	C
10	chr10:102339192:G:A	0	102339192	A	G
10	chr10:102340352:A:C	0	102340352	C	A
10	chr10:102340976:G:A	0	102340976	A	G
10	chr10:102345065:C:T	0	102345065	T	C
10	chr10:102345112:T:C	0	102345112	C	T
10	chr10:102346443:T:C	0	102346443	C	T
10	chr10:102347434:C:T	0	102347434	T	C
10	chr10:102349349:A:G	0	102349349	G	A
10	chr10:102352980:T:C	0	102352980	C	T
10	chr10:102354571:T:C	0	102354571	C	T
10	chr10:102355129:C:T	0	102355129	T	C
10	chr10:102355638:A:T	0	102355638	T	A
10	chr10:102357252:T:C	0	102357252	C	T
10	chr10:102357647:T:C	0	102357647	C	T
10	chr10:102358877:T:C	0	102358877	C	T
10	chr10:102363085:A:G	0	102363085	G	A
10	chr10:102364848:C:T	0	102364848	T	C
10	chr10:102364980:C:T	0	102364980	T	C
10	chr10:102367414:G:A	0	102367414	A	G
10	chr10:102371994:G:C	0	102371994	C	G
10	chr10:102375693:C:T	0	102375693	T	C
10	chr10:102379239:C:T	0	102379239	T	C
10	chr10:102380593:G:A	0	102380593	A	G
10	chr10:102380598:C:T	0	102380598	T	C
10	chr10:102380845:G:A	0	102380845	A	G
10	chr10:102383026:C:T	0	102383026	T	C
10	chr10:102383043:C:T	0	102383043	T	C
10	chr10:102383824:T:C	0	102383824	C	T
10	chr10:102384109:TC:T	0	102384109	T	TC
10	chr10:102387608:G:A	0	102387608	A	G
10	chr10:102388109:C:T	0	102388109	T	C
10	chr10:102388861:T:A	0	102388861	A	T
10	chr10:102390057:C:G	0	102390057	G	C
10	chr10:102390385:G:C	0	102390385	C	G
10	chr10:102390697:A:G	0	102390697	G	A
10	chr10:102391242:T:C	0	102391242	C	T
10	chr10:102392386:C:A	0	102392386	A	C
10	chr10:102392994:G:A	0	102392994	A	G
10	chr10:102393245:TAATCCAA:T	0	102393245	T	TAATCCAA
10	chr10:102394568:CG:C	0	102394568	C	CG
10	chr10:102396633:G:GT	0	102396633	GT	G
10	chr10:102397154:A:G	0	102397154	G	A
10	chr10:102397954:T:G	0	102397954	G	T
10	chr10:102397970:C:T	0	102397970	T	C
10	chr10:102401967:A:G	0	102401967	G	A
10	chr10:102402210:T:C	0	102402210	C	T
10	chr10:102402608:A:C	0	102402608	C	A
10	chr10:102403812:G:A	0	102403812	A	G
10	chr10:102404453:G:C	0	102404453	C	G
10	chr10:102404731:G:A	0	102404731	A	G
10	chr10:102406500:T:C	0	102406500	C	T
10	chr10:102406747:T:C	0	102406747	C	T
10	chr10:102407277:G:A	0	102407277	A	G
10	chr10:102408368:T:C	0	102408368	C	T
10	chr10:102409976:C:T	0	102409976	T	C
10	chr10:102410447:T:C	0	102410447	C	T
10	chr10:102415138:G:A	0	102415138	A	G
10	chr10:102415892:A:G	0	102415892	G	A
10	chr10:102418224:TAAC:T	0	102418224	T	TAAC
10	chr10:102419462:C:A	0	102419462	A	C
10	chr10:102421249:G:C	0	102421249	C	G
10	chr10:102421609:G:C	0	102421609	C	G
10	chr10:102424324:G:A	0	102424324	A	G
10	chr10:102424432:T:C	0	102424432	C	T
10	chr10:102424456:G:A	0	102424456	A	G
10	chr10:102425196:C:G	0	102425196	G	C
10	chr10:102428502:G:T	0	102428502	T	G
10	chr10:102431844:T:C	0	102431844	C	T
10	chr10:102432043:C:T	0	102432043	T	C
10	chr10:102432810:C:A	0	102432810	A	C
10	chr10:102432934:T:C	0	102432934	C	T
10	chr10:102433069:G:T	0	102433069	T	G
10	chr10:102434077:G:A	0	102434077	A	G
10	chr10:102435445:A:G	0	102435445	G	A
10	chr10:102437109:C:T	0	102437109	T	C
10	chr10:102437570:A:G	0	102437570	G	A
10	chr10:102437606:TG:T	0	102437606	T	TG
10	chr10:102437693:T:C	0	102437693	C	T
10	chr10:102438354:G:A	0	102438354	A	G
10	chr10:102438771:A:G	0	102438771	G	A
10	chr10:102439457:C:T	0	102439457	T	C
10	chr10:102439816:C:T	0	102439816	T	C
10	chr10:102441624:A:G	0	102441624	G	A
10	chr10:102441841:C:T	0	102441841	T	C
10	chr10:102442238:A:G	0	102442238	G	A
10	chr10:102444383:T:C	0	102444383	C	T
10	chr10:102444533:C:A	0	102444533	A	C
10	chr10:102445747:A:G	0	102445747	G	A
10	chr10:102447051:T:C	0	102447051	C	T
10	chr10:102448042:C:A	0	102448042	A	C
10	chr10:102450978:C:A	0	102450978	A	C
10	chr10:102453745:C:T	0	102453745	T	C
10	chr10:102454291:A:T	0	102454291	T	A
10	chr10:102454607:T:C	0	102454607	C	T
10	chr10:102455121:T:G	0	102455121	G	T
10	chr10:102455318:CTCTT:C	0	102455318	C	CTCTT
10	chr10:102456835:C:T	0	102456835	T	C
10	chr10:102456848:G:T	0	102456848	T	G
10	chr10:102457102:C:G	0	102457102	G	C
10	chr10:102457684:A:G	0	102457684	G	A
10	chr10:102457835:T:C	0	102457835	C	T
10	chr10:102457996:A:G	0	102457996	G	A
10	chr10:102458241:G:A	0	102458241	A	G
10	chr10:102459093:C:A	0	102459093	A	C
10	chr10:102459375:T:C	0	102459375	C	T
10	chr10:102459536:A:G	0	102459536	G	A
10	chr10:102460544:C:A	0	102460544	A	C
10	chr10:102460819:C:T	0	102460819	T	C
10	chr10:102461772:T:C	0	102461772	C	T
10	chr10:102463274:G:A	0	102463274	A	G
10	chr10:102463871:T:C	0	102463871	C	T
10	chr10:102464074:G:A	0	102464074	A	G
10	chr10:102465559:C:G	0	102465559	G	C
10	chr10:102466075:T:C	0	102466075	C	T
10	chr10:102466184:G:A	0	102466184	A	G
10	chr10:102466651:T:TA	0	102466651	TA	T
10	chr10:102467073:C:T	0	102467073	T	C
10	chr10:102467077:G:A	0	102467077	A	G
10	chr10:102467226:A:G	0	102467226	G	A
10	chr10:102467676:G:A	0	102467676	A	G
10	chr10:102467866:C:T	0	102467866	T	C
10	chr10:102467904:T:C	0	102467904	C	T
10	chr10:102468392:G:A	0	102468392	A	G
10	chr10:102468542:C:A	0	102468542	A	C
10	chr10:102469300:C:CA	0	102469300	CA	C
10	chr10:102469616:A:AG	0	102469616	AG	A
10	chr10:102469831:G:A	0	102469831	A	G
10	chr10:102470028:C:T	0	102470028	T	C
10	chr10:102470307:T:C	0	102470307	C	T
10	chr10:102470399:A:G	0	102470399	G	A
10	chr10:102470680:C:G	0	102470680	G	C
10	chr10:102471297:A:G	0	102471297	G	A
10	chr10:102471894:A:G	0	102471894	G	A
10	chr10:102472959:G:A	0	102472959	A	G
10	chr10:102473052:T:G	0	102473052	G	T
10	chr10:102474831:A:G	0	102474831	G	A
10	chr10:102475024:G:GC	0	102475024	GC	G
10	chr10:102476199:G:C	0	102476199	C	G
10	chr10:102476215:G:A	0	102476215	A	G
10	chr10:102476221:C:T	0	102476221	T	C
10	chr10:102476519:C:T	0	102476519	T	C
10	chr10:102476724:G:A	0	102476724	A	G
10	chr10:102476785:T:C	0	102476785	C	T
10	chr10:102476795:C:T	0	102476795	T	C
10	chr10:102476888:G:A	0	102476888	A	G
10	chr10:102477172:T:C	0	102477172	C	T
10	chr10:102477250:A:G	0	102477250	G	A
10	chr10:102480246:C:T	0	102480246	T	C
10	chr10:102480681:A:G	0	102480681	G	A
10	chr10:102480741:A:G	0	102480741	G	A
10	chr10:102481618:A:G	0	102481618	G	A
10	chr10:102481926:G:T	0	102481926	T	G
10	chr10:102482226:T:C	0	102482226	C	T
10	chr10:102483129:G:A	0	102483129	A	G
10	chr10:102484126:C:T	0	102484126	T	C
10	chr10:102484382:G:T	0	102484382	T	G
10	chr10:102484566:T:A	0	102484566	A	T
10	chr10:102485792:C:T	0	102485792	T	C
10	chr10:102485818:G:A	0	102485818	A	G
10	chr10:102485831:G:A	0	102485831	A	G
10	chr10:102486101:T:C	0	102486101	C	T
10	chr10:102486464:C:T	0	102486464	T	C
10	chr10:102486546:G:A	0	102486546	A	G
10	chr10:102486561:G:A	0	102486561	A	G
10	chr10:102486998:C:G	0	102486998	G	C
10	chr10:102487706:A:G	0	102487706	G	A
10	chr10:102487728:T:C	0	102487728	C	T
10	chr10:102487781:G:A	0	102487781	A	G
10	chr10:102487832:C:T	0	102487832	T	C
10	chr10:102487924:C:T	0	102487924	T	C
10	chr10:102488349:T:A	0	102488349	A	T
10	chr10:102490082:A:T	0	102490082	T	A
10	chr10:102490452:CT:C	0	102490452	C	CT
10	chr10:102490521:A:G	0	102490521	G	A
10	chr10:102491485:T:C	0	102491485	C	T
10	chr10:102491701:G:A	0	102491701	A	G
10	chr10:102493750:T:C	0	102493750	C	T
10	chr10:102494866:G:A	0	102494866	A	G
10	chr10:102495341:G:A	0	102495341	A	G
10	chr10:102495349:C:G	0	102495349	G	C
10	chr10:102495401:T:C	0	102495401	C	T
10	chr10:102495527:C:T	0	102495527	T	C
10	chr10:102496056:C:T	0	102496056	T	C
10	chr10:102497469:C:T	0	102497469	T	C
10	chr10:102498338:A:T	0	102498338	T	A
10	chr10:102498546:C:T	0	102498546	T	C
10	chr10:102499344:C:T	0	102499344	T	C
10	chr10:102500597:AAAC:A	0	102500597	A	AAAC
10	chr10:102500631:C:T	0	102500631	T	C
10	chr10:102501602:C:T	0	102501602	T	C
10	chr10:102502206:C:T	0	102502206	T	C
10	chr10:102502871:G:A	0	102502871	A	G
10	chr10:102503918:T:C	0	102503918	C	T
10	chr10:102504350:C:T	0	102504350	T	C
10	chr10:102504523:C:T	0	102504523	T	C
10	chr10:102508869:T:C	0	102508869	C	T
10	chr10:102509101:AG:A	0	102509101	A	AG
10	chr10:102509460:G:A	0	102509460	A	G
10	chr10:102509544:G:A	0	102509544	A	G
10	chr10:102510248:T:G	0	102510248	G	T
10	chr10:102510460:G:A	0	102510460	A	G
10	chr10:102511024:G:A	0	102511024	A	G
10	chr10:102512579:T:C	0	102512579	C	T
10	chr10:102512953:A:T	0	102512953	T	A
10	chr10:102513032:C:T	0	102513032	T	C
10	chr10:102514106:C:T	0	102514106	T	C
10	chr10:102514186:A:G	0	102514186	G	A
10	chr10:102514572:G:C	0	102514572	C	G
10	chr10:102514708:C:G	0	102514708	G	C
10	chr10:102514709:T:C	0	102514709	C	T
10	chr10:102515061:G:A	0	102515061	A	G
10	chr10:102515661:C:T	0	102515661	T	C
10	chr10:102515986:C:T	0	102515986	T	C
10	chr10:102516286:C:T	0	102516286	T	C
10	chr10:102517045:T:C	0	102517045	C	T
10	chr10:102517683:T:C	0	102517683	C	T
10	chr10:102518844:T:C	0	102518844	C	T
10	chr10:102518861:C:T	0	102518861	T	C
10	chr10:102518936:G:A	0	102518936	A	G
10	chr10:102519589:A:T	0	102519589	T	A
10	chr10:102519637:G:A	0	102519637	A	G
10	chr10:102520219:T:C	0	102520219	C	T
10	chr10:102521398:C:G	0	102521398	G	C
10	chr10:102521482:G:T	0	102521482	T	G
10	chr10:102522403:G:A	0	102522403	A	G
10	chr10:102522508:T:C	0	102522508	C	T
10	chr10:102523104:G:A	0	102523104	A	G
10	chr10:102523408:G:A	0	102523408	A	G
10	chr10:102525329:C:T	0	102525329	T	C
10	chr10:102525837:A:T	0	102525837	T	A
10	chr10:102527291:C:T	0	102527291	T	C
10	chr10:102527294:G:A	0	102527294	A	G
10	chr10:102527602:T:G	0	102527602	G	T
10	chr10:102529020:T:G	0	102529020	G	T
10	chr10:102530705:C:T	0	102530705	T	C
10	chr10:102533370:G:A	0	102533370	A	G
10	chr10:102533637:T:C	0	102533637	C	T
10	chr10:102533655:C:T	0	102533655	T	C
10	chr10:102533852:A:G	0	102533852	G	A
10	chr10:102534908:C:T	0	102534908	T	C
10	chr10:102535398:A:G	0	102535398	G	A
10	chr10:102535625:C:T	0	102535625	T	C
10	chr10:102535645:T:C	0	102535645	C	T
10	chr10:102536661:C:G	0	102536661	G	C
10	chr10:102538034:T:C	0	102538034	C	T
10	chr10:102539507:G:A	0	102539507	A	G
10	chr10:102540111:T:G	0	102540111	G	T
10	chr10:102540219:C:T	0	102540219	T	C
10	chr10:102540881:C:G	0	102540881	G	C
10	chr10:102540883:G:A	0	102540883	A	G
10	chr10:102541222:C:T	0	102541222	T	C
10	chr10:102542370:A:G	0	102542370	G	A
10	chr10:102542936:T:C	0	102542936	C	T
10	chr10:102543176:G:A	0	102543176	A	G
10	chr10:102543202:C:T	0	102543202	T	C
10	chr10:102544126:T:C	0	102544126	C	T
10	chr10:102544910:G:A	0	102544910	A	G
10	chr10:102545009:T:C	0	102545009	C	T
10	chr10:102545362:C:T	0	102545362	T	C
10	chr10:102545428:C:T	0	102545428	T	C
10	chr10:102546403:G:T	0	102546403	T	G
10	chr10:102546926:C:T	0	102546926	T	C
10	chr10:102547747:G:A	0	102547747	A	G
10	chr10:102548436:T:C	0	102548436	C	T
10	chr10:102552329:AG:A	0	102552329	A	AG
10	chr10:102553608:C:T	0	102553608	T	C
10	chr10:102553620:C:T	0	102553620	T	C
10	chr10:102553638:C:T	0	102553638	T	C
10	chr10:102553770:CA:C	0	102553770	C	CA
10	chr10:102555910:G:A	0	102555910	A	G
10	chr10:102556570:G:A	0	102556570	A	G
10	chr10:102557435:T:C	0	102557435	C	T
10	chr10:102557479:G:C	0	102557479	C	G
10	chr10:102557600:G:T	0	102557600	T	G
10	chr10:102558028:T:G	0	102558028	G	T
10	chr10:102558565:G:T	0	102558565	T	G
10	chr10:102559370:TC:T	0	102559370	T	TC
10	chr10:102560272:G:T	0	102560272	T	G
10	chr10:102560719:G:A	0	102560719	A	G
10	chr10:102561031:C:T	0	102561031	T	C
10	chr10:102561141:C:G	0	102561141	G	C
10	chr10:102563346:G:A	0	102563346	A	G
10	chr10:102565149:T:G	0	102565149	G	T
10	chr10:102567407:A:G	0	102567407	G	A
10	chr10:102567827:A:G	0	102567827	G	A
10	chr10:102568108:TC:T	0	102568108	T	TC
10	chr10:102569102:G:T	0	102569102	T	G
10	chr10:102569928:A:G	0	102569928	G	A
10	chr10:102570320:C:T	0	102570320	T	C
10	chr10:102571233:A:G	0	102571233	G	A
10	chr10:102573943:C:T	0	102573943	T	C
10	chr10:102574832:G:A	0	102574832	A	G
10	chr10:102574888:G:A	0	102574888	A	G
10	chr10:102577229:G:A	0	102577229	A	G
10	chr10:102577237:A:C	0	102577237	C	A
10	chr10:102578181:G:A	0	102578181	A	G
10	chr10:102578188:A:G	0	102578188	G	A
10	chr10:102578613:C:G	0	102578613	G	C
10	chr10:102578632:T:C	0	102578632	C	T
10	chr10:102580094:T:C	0	102580094	C	T
10	chr10:102580947:C:T	0	102580947	T	C
10	chr10:102581678:T:C	0	102581678	C	T
10	chr10:102582130:C:T	0	102582130	T	C
10	chr10:102582218:T:C	0	102582218	C	T
10	chr10:102583047:G:A	0	102583047	A	G
10	chr10:102583671:C:A	0	102583671	A	C
10	chr10:102584693:G:A	0	102584693	A	G
10	chr10:102585468:G:A	0	102585468	A	G
10	chr10:102586409:T:C	0	102586409	C	T
10	chr10:102589726:G:A	0	102589726	A	G
10	chr10:102590468:A:G	0	102590468	G	A
10	chr10:102594667:T:C	0	102594667	C	T
10	chr10:102595047:T:C	0	102595047	C	T
10	chr10:102596602:T:C	0	102596602	C	T
10	chr10:102598646:T:C	0	102598646	C	T
10	chr10:102598717:G:A	0	102598717	A	G
10	chr10:102599593:T:C	0	102599593	C	T
10	chr10:102600761:C:T	0	102600761	T	C
10	chr10:102601954:C:T	0	102601954	T	C
10	chr10:102603536:T:C	0	102603536	C	T
10	chr10:102603651:A:C	0	102603651	C	A
10	chr10:102604466:A:G	0	102604466	G	A
10	chr10:102604895:G:A	0	102604895	A	G
10	chr10:102605732:TG:T	0	102605732	T	TG
10	chr10:102605967:G:A	0	102605967	A	G
10	chr10:102606285:T:C	0	102606285	C	T
10	chr10:102606596:T:C	0	102606596	C	T
10	chr10:102607335:C:T	0	102607335	T	C
10	chr10:102608537:A:G	0	102608537	G	A
10	chr10:102608579:G:T	0	102608579	T	G
10	chr10:102609282:T:TA	0	102609282	TA	T
10	chr10:102609566:C:T	0	102609566	T	C
10	chr10:102610266:A:G	0	102610266	G	A
10	chr10:102610905:T:C	0	102610905	C	T
10	chr10:102611070:C:T	0	102611070	T	C
10	chr10:102612487:A:G	0	102612487	G	A
10	chr10:102612684:C:T	0	102612684	T	C
10	chr10:102614001:G:C	0	102614001	C	G
10	chr10:102614147:G:A	0	102614147	A	G
10	chr10:102614489:C:T	0	102614489	T	C
10	chr10:102614896:T:A	0	102614896	A	T
10	chr10:102615501:G:A	0	102615501	A	G
10	chr10:102618002:T:C	0	102618002	C	T
10	chr10:102620929:G:A	0	102620929	A	G
10	chr10:102622916:A:G	0	102622916	G	A
10	chr10:102624272:G:A	0	102624272	A	G
10	chr10:102624454:C:CT	0	102624454	CT	C
10	chr10:102624580:A:G	0	102624580	G	A
10	chr10:102625375:G:A	0	102625375	A	G
10	chr10:102626395:A:G	0	102626395	G	A
10	chr10:102626552:T:A	0	102626552	A	T
10	chr10:102627177:T:C	0	102627177	C	T
10	chr10:102627262:T:C	0	102627262	C	T
10	chr10:102627978:C:T	0	102627978	T	C
10	chr10:102630546:A:G	0	102630546	G	A
10	chr10:102631277:C:T	0	102631277	T	C
10	chr10:102631528:C:T	0	102631528	T	C
10	chr10:102631788:C:T	0	102631788	T	C
10	chr10:102631870:A:G	0	102631870	G	A
10	chr10:102632823:C:T	0	102632823	T	C
10	chr10:102633732:A:G	0	102633732	G	A
10	chr10:102633749:A:G	0	102633749	G	A
10	chr10:102635328:C:T	0	102635328	T	C
10	chr10:102638531:A:G	0	102638531	G	A
10	chr10:102638825:G:A	0	102638825	A	G
10	chr10:102640355:T:C	0	102640355	C	T
10	chr10:102640376:C:T	0	102640376	T	C
10	chr10:102640837:T:TA	0	102640837	TA	T
10	chr10:102641214:TATATA:T	0	102641214	T	TATATA
10	chr10:102641446:G:A	0	102641446	A	G
10	chr10:102641461:A:C	0	102641461	C	A
10	chr10:102641875:T:C	0	102641875	C	T
10	chr10:102641964:G:A	0	102641964	A	G
10	chr10:102643363:G:A	0	102643363	A	G
10	chr10:102644578:A:T	0	102644578	T	A
10	chr10:102646093:G:A	0	102646093	A	G
10	chr10:102648035:G:A	0	102648035	A	G
10	chr10:102650842:T:C	0	102650842	C	T
10	chr10:102650979:C:T	0	102650979	T	C
10	chr10:102652201:C:T	0	102652201	T	C
10	chr10:102652292:G:A	0	102652292	A	G
10	chr10:102652551:C:T	0	102652551	T	C
10	chr10:102652985:G:T	0	102652985	T	G
10	chr10:102653628:G:A	0	102653628	A	G
10	chr10:102654426:G:A	0	102654426	A	G
10	chr10:102654427:A:T	0	102654427	T	A
10	chr10:102654464:A:G	0	102654464	G	A
10	chr10:102654952:C:A	0	102654952	A	C
10	chr10:102655336:CT:C	0	102655336	C	CT
10	chr10:102658593:C:T	0	102658593	T	C
10	chr10:102658860:CAA:C	0	102658860	C	CAA
10	chr10:102659478:G:A	0	102659478	A	G
10	chr10:102659735:T:C	0	102659735	C	T
10	chr10:102660261:A:G	0	102660261	G	A
10	chr10:102660321:C:T	0	102660321	T	C
10	chr10:102660453:C:T	0	102660453	T	C
10	chr10:102660759:T:C	0	102660759	C	T
10	chr10:102661145:C:T	0	102661145	T	C
10	chr10:102661714:G:A	0	102661714	A	G
10	chr10:102661811:T:G	0	102661811	G	T
10	chr10:102662289:C:T	0	102662289	T	C
10	chr10:102662564:C:T	0	102662564	T	C
10	chr10:102662591:C:T	0	102662591	T	C
10	chr10:102663831:AAAATAAAATAAAAT:A	0	102663831	A	AAAATAAAATAAAAT
10	chr10:102664862:G:A	0	102664862	A	G
10	chr10:102665547:A:T	0	102665547	T	A
10	chr10:102665714:T:C	0	102665714	C	T
10	chr10:102665869:G:T	0	102665869	T	G
10	chr10:102666254:T:C	0	102666254	C	T
10	chr10:102666420:G:A	0	102666420	A	G
10	chr10:102667326:A:G	0	102667326	G	A
10	chr10:102667496:A:G	0	102667496	G	A
10	chr10:102667859:T:G	0	102667859	G	T
10	chr10:102668557:G:A	0	102668557	A	G
10	chr10:102668634:CA:C	0	102668634	C	CA
10	chr10:102668959:C:T	0	102668959	T	C
10	chr10:102669882:G:A	0	102669882	A	G
10	chr10:102670494:G:A	0	102670494	A	G
10	chr10:102671514:T:C	0	102671514	C	T
10	chr10:102672267:T:C	0	102672267	C	T
10	chr10:102672296:A:G	0	102672296	G	A
10	chr10:102674437:A:G	0	102674437	G	A
10	chr10:102674452:A:G	0	102674452	G	A
10	chr10:102674873:C:A	0	102674873	A	C
10	chr10:102676884:C:T	0	102676884	T	C
10	chr10:102678808:C:T	0	102678808	T	C
10	chr10:102680293:C:T	0	102680293	T	C
10	chr10:102682299:ACT:A	0	102682299	A	ACT
10	chr10:102682700:C:T	0	102682700	T	C
10	chr10:102684858:G:C	0	102684858	C	G
10	chr10:102685611:G:A	0	102685611	A	G
10	chr10:102689182:G:A	0	102689182	A	G
10	chr10:102689256:T:C	0	102689256	C	T
10	chr10:102689687:C:T	0	102689687	T	C
10	chr10:102690079:A:G	0	102690079	G	A
10	chr10:102693267:C:G	0	102693267	G	C
10	chr10:102694943:T:C	0	102694943	C	T
10	chr10:102696929:T:C	0	102696929	C	T
10	chr10:102696968:G:T	0	102696968	T	G
10	chr10:102697037:C:T	0	102697037	T	C
10	chr10:102697081:G:A	0	102697081	A	G
10	chr10:102697846:T:A	0	102697846	A	T
10	chr10:102702430:T:C	0	102702430	C	T
10	chr10:102703224:C:G	0	102703224	G	C
10	chr10:102703544:C:T	0	102703544	T	C
10	chr10:102703919:G:A	0	102703919	A	G
10	chr10:102704083:G:A	0	102704083	A	G
10	chr10:102705006:G:A	0	102705006	A	G
10	chr10:102705213:T:C	0	102705213	C	T
10	chr10:102705617:T:C	0	102705617	C	T
10	chr10:102705930:G:C	0	102705930	C	G
10	chr10:102707852:G:C	0	102707852	C	G
10	chr10:102708017:G:A	0	102708017	A	G
10	chr10:102708197:T:C	0	102708197	C	T
10	chr10:102708677:C:T	0	102708677	T	C
10	chr10:102708826:A:G	0	102708826	G	A
10	chr10:102709670:G:A	0	102709670	A	G
10	chr10:102711161:T:C	0	102711161	C	T
10	chr10:102711255:A:G	0	102711255	G	A
10	chr10:102712816:AAACTTT:A	0	102712816	A	AAACTTT
10	chr10:102713020:T:C	0	102713020	C	T
10	chr10:102715253:G:T	0	102715253	T	G
10	chr10:102717948:G:A	0	102717948	A	G
10	chr10:102720902:G:A	0	102720902	A	G
10	chr10:102722573:C:T	0	102722573	T	C
10	chr10:102725042:A:G	0	102725042	G	A
10	chr10:102725544:G:A	0	102725544	A	G
10	chr10:102725968:G:A	0	102725968	A	G
10	chr10:102727217:C:T	0	102727217	T	C
10	chr10:102727625:C:T	0	102727625	T	C
10	chr10:102728216:T:C	0	102728216	C	T
10	chr10:102729143:A:T	0	102729143	T	A
10	chr10:102729254:G:C	0	102729254	C	G
10	chr10:102731357:T:C	0	102731357	C	T
10	chr10:102731407:G:A	0	102731407	A	G
10	chr10:102731945:G:A	0	102731945	A	G
10	chr10:102733687:C:T	0	102733687	T	C
10	chr10:102733919:G:A	0	102733919	A	G
10	chr10:102736901:C:T	0	102736901	T	C
10	chr10:102737102:C:T	0	102737102	T	C
10	chr10:102738007:G:GA	0	102738007	GA	G
10	chr10:102738571:AC:A	0	102738571	A	AC
10	chr10:102738574:G:T	0	102738574	T	G
10	chr10:102740902:C:T	0	102740902	T	C
10	chr10:102742357:T:G	0	102742357	G	T
10	chr10:102743373:A:G	0	102743373	G	A
10	chr10:102743417:T:C	0	102743417	C	T
10	chr10:102743702:T:A	0	102743702	A	T
10	chr10:102744777:T:G	0	102744777	G	T
10	chr10:102745930:G:C	0	102745930	C	G
10	chr10:102746127:G:A	0	102746127	A	G
10	chr10:102746354:A:G	0	102746354	G	A
10	chr10:102747095:G:A	0	102747095	A	G
10	chr10:102747399:T:C	0	102747399	C	T
10	chr10:102747818:C:G	0	102747818	G	C
10	chr10:102748445:A:G	0	102748445	G	A
10	chr10:102749149:A:G	0	102749149	G	A
10	chr10:102749307:G:T	0	102749307	T	G
10	chr10:102749636:T:A	0	102749636	A	T
10	chr10:102750061:C:T	0	102750061	T	C
10	chr10:102750401:A:G	0	102750401	G	A
10	chr10:102750483:A:T	0	102750483	T	A
10	chr10:102750548:C:T	0	102750548	T	C
10	chr10:102750736:T:C	0	102750736	C	T
10	chr10:102750748:G:A	0	102750748	A	G
10	chr10:102751271:A:C	0	102751271	C	A
10	chr10:102752249:A:G	0	102752249	G	A
10	chr10:102755312:C:A	0	102755312	A	C
10	chr10:102755413:A:G	0	102755413	G	A
10	chr10:102755683:G:A	0	102755683	A	G
10	chr10:102755968:C:A	0	102755968	A	C
10	chr10:102756093:T:C	0	102756093	C	T
10	chr10:102756374:T:C	0	102756374	C	T
10	chr10:102756489:G:A	0	102756489	A	G
10	chr10:102756515:C:T	0	102756515	T	C
10	chr10:102757362:G:A	0	102757362	A	G
10	chr10:102758069:G:C	0	102758069	C	G
10	chr10:102759712:A:G	0	102759712	G	A
10	chr10:102760072:A:G	0	102760072	G	A
10	chr10:102760666:T:C	0	102760666	C	T
10	chr10:102761347:T:C	0	102761347	C	T
10	chr10:102761904:G:A	0	102761904	A	G
10	chr10:102762469:T:C	0	102762469	C	T
10	chr10:102762807:G:T	0	102762807	T	G
10	chr10:102763261:C:T	0	102763261	T	C
10	chr10:102764595:C:T	0	102764595	T	C
10	chr10:102764665:A:G	0	102764665	G	A
10	chr10:102764890:G:A	0	102764890	A	G
10	chr10:102765366:A:G	0	102765366	G	A
10	chr10:102765614:C:T	0	102765614	T	C
10	chr10:102766488:A:G	0	102766488	G	A
10	chr10:102767487:G:A	0	102767487	A	G
10	chr10:102767584:G:A	0	102767584	A	G
10	chr10:102767673:C:G	0	102767673	G	C
10	chr10:102768752:A:C	0	102768752	C	A
10	chr10:102769133:A:G	0	102769133	G	A
10	chr10:102769911:A:G	0	102769911	G	A
10	chr10:102771293:G:A	0	102771293	A	G
10	chr10:102771559:G:GT	0	102771559	GT	G
10	chr10:102771849:A:G	0	102771849	G	A
10	chr10:102772728:C:T	0	102772728	T	C
10	chr10:102773071:A:G	0	102773071	G	A
10	chr10:102773075:T:C	0	102773075	C	T
10	chr10:102773156:T:C	0	102773156	C	T
10	chr10:102773565:C:T	0	102773565	T	C
10	chr10:102774691:A:G	0	102774691	G	A
10	chr10:102775388:C:T	0	102775388	T	C
10	chr10:102776603:G:A	0	102776603	A	G
10	chr10:102776608:C:G	0	102776608	G	C
10	chr10:102777014:G:A	0	102777014	A	G
10	chr10:102778186:C:G	0	102778186	G	C
10	chr10:102778824:T:C	0	102778824	C	T
10	chr10:102779763:A:T	0	102779763	T	A
10	chr10:102780160:T:G	0	102780160	G	T
10	chr10:102780704:C:T	0	102780704	T	C
10	chr10:102781363:G:A	0	102781363	A	G
10	chr10:102781743:C:A	0	102781743	A	C
10	chr10:102782988:T:A	0	102782988	A	T
10	chr10:102783217:C:T	0	102783217	T	C
10	chr10:102783517:G:A	0	102783517	A	G
10	chr10:102783631:T:A	0	102783631	A	T
10	chr10:102784126:G:A	0	102784126	A	G
10	chr10:102784131:G:C	0	102784131	C	G
10	chr10:102784996:A:C	0	102784996	C	A
10	chr10:102785079:A:G	0	102785079	G	A
10	chr10:102786426:A:G	0	102786426	G	A
10	chr10:102786527:C:T	0	102786527	T	C
10	chr10:102786710:C:T	0	102786710	T	C
10	chr10:102787853:G:A	0	102787853	A	G
10	chr10:102788625:A:C	0	102788625	C	A
10	chr10:102788636:G:A	0	102788636	A	G
10	chr10:102788982:C:T	0	102788982	T	C
10	chr10:102789309:A:G	0	102789309	G	A
10	chr10:102789704:G:A	0	102789704	A	G
10	chr10:102789782:A:G	0	102789782	G	A
10	chr10:102790322:G:A	0	102790322	A	G
10	chr10:102790781:A:G	0	102790781	G	A
10	chr10:102791228:G:A	0	102791228	A	G
10	chr10:102791810:A:G	0	102791810	G	A
10	chr10:102792224:G:A	0	102792224	A	G
10	chr10:102793108:A:G	0	102793108	G	A
10	chr10:102793809:C:T	0	102793809	T	C
10	chr10:102794772:A:G	0	102794772	G	A
10	chr10:102795623:C:T	0	102795623	T	C
10	chr10:102795894:C:T	0	102795894	T	C
10	chr10:102795931:A:G	0	102795931	G	A
10	chr10:102797533:T:C	0	102797533	C	T
10	chr10:102798986:T:C	0	102798986	C	T
10	chr10:102799204:C:T	0	102799204	T	C
10	chr10:102799509:G:A	0	102799509	A	G
10	chr10:102799720:C:T	0	102799720	T	C
10	chr10:102800398:C:CA	0	102800398	CA	C
10	chr10:102800526:T:C	0	102800526	C	T
10	chr10:102801599:T:C	0	102801599	C	T
10	chr10:102801699:G:A	0	102801699	A	G
10	chr10:102802340:G:A	0	102802340	A	G
10	chr10:102803747:T:C	0	102803747	C	T
10	chr10:102803760:C:T	0	102803760	T	C
10	chr10:102803986:C:G	0	102803986	G	C
10	chr10:102804051:G:C	0	102804051	C	G
10	chr10:102804300:T:A	0	102804300	A	T
10	chr10:102804302:C:T	0	102804302	T	C
10	chr10:102806484:G:C	0	102806484	C	G
10	chr10:102806660:A:G	0	102806660	G	A
10	chr10:102808541:CG:C	0	102808541	C	CG
10	chr10:102808723:G:A	0	102808723	A	G
10	chr10:102808880:GA:G	0	102808880	G	GA
10	chr10:102809482:G:A	0	102809482	A	G
10	chr10:102811679:G:T	0	102811679	T	G
10	chr10:102812324:C:T	0	102812324	T	C
10	chr10:102812519:A:G	0	102812519	G	A
10	chr10:102813124:T:C	0	102813124	C	T
10	chr10:102813206:T:C	0	102813206	C	T
10	chr10:102813646:A:G	0	102813646	G	A
10	chr10:102814179:T:C	0	102814179	C	T
10	chr10:102814306:G:A	0	102814306	A	G
10	chr10:102814885:T:A	0	102814885	A	T
10	chr10:102816095:C:T	0	102816095	T	C
10	chr10:102816113:A:G	0	102816113	G	A
10	chr10:102819571:C:T	0	102819571	T	C
10	chr10:102820886:A:G	0	102820886	G	A
10	chr10:102821373:A:G	0	102821373	G	A
10	chr10:102821531:A:C	0	102821531	C	A
10	chr10:102822398:G:A	0	102822398	A	G
10	chr10:102824175:A:G	0	102824175	G	A
10	chr10:102824573:C:T	0	102824573	T	C
10	chr10:102825648:A:T	0	102825648	T	A
10	chr10:102825815:G:A	0	102825815	A	G
10	chr10:102827237:G:A	0	102827237	A	G
10	chr10:102827267:A:G	0	102827267	G	A
10	chr10:102828147:T:A	0	102828147	A	T
10	chr10:102829990:C:T	0	102829990	T	C
10	chr10:102831395:T:A	0	102831395	A	T
10	chr10:102831636:G:T	0	102831636	T	G
10	chr10:102832368:G:A	0	102832368	A	G
10	chr10:102832492:A:C	0	102832492	C	A
10	chr10:102834750:A:G	0	102834750	G	A
10	chr10:102835491:G:A	0	102835491	A	G
10	chr10:102835962:C:T	0	102835962	T	C
10	chr10:102836639:C:T	0	102836639	T	C
10	chr10:102837224:G:A	0	102837224	A	G
10	chr10:102837723:T:C	0	102837723	C	T
10	chr10:102838165:C:T	0	102838165	T	C
10	chr10:102838565:A:G	0	102838565	G	A
10	chr10:102839566:G:A	0	102839566	A	G
10	chr10:102841808:A:T	0	102841808	T	A
10	chr10:102842818:G:T	0	102842818	T	G
10	chr10:102843831:A:G	0	102843831	G	A
10	chr10:102844806:C:T	0	102844806	T	C
10	chr10:102845159:T:G	0	102845159	G	T
10	chr10:102845571:C:T	0	102845571	T	C
10	chr10:102845572:G:A	0	102845572	A	G
10	chr10:102845764:C:T	0	102845764	T	C
10	chr10:102846879:C:T	0	102846879	T	C
10	chr10:102849608:T:C	0	102849608	C	T
10	chr10:102849709:T:C	0	102849709	C	T
10	chr10:102852007:A:C	0	102852007	C	A
10	chr10:102852578:T:A	0	102852578	A	T
10	chr10:102853263:G:A	0	102853263	A	G
10	chr10:102853348:A:T	0	102853348	T	A
10	chr10:102853598:A:G	0	102853598	G	A
10	chr10:102853604:A:G	0	102853604	G	A
10	chr10:102854856:C:T	0	102854856	T	C
10	chr10:102856743:T:C	0	102856743	C	T
10	chr10:102856906:T:C	0	102856906	C	T
10	chr10:102858767:G:A	0	102858767	A	G
10	chr10:102861311:A:G	0	102861311	G	A
10	chr10:102863296:C:G	0	102863296	G	C
10	chr10:102863348:AG:A	0	102863348	A	AG
10	chr10:102863821:C:T	0	102863821	T	C
10	chr10:102864315:G:A	0	102864315	A	G
10	chr10:102864718:T:G	0	102864718	G	T
10	chr10:102865421:T:C	0	102865421	C	T
10	chr10:102865480:A:G	0	102865480	G	A
10	chr10:102866129:G:A	0	102866129	A	G
10	chr10:102866213:C:T	0	102866213	T	C
10	chr10:102867473:G:T	0	102867473	T	G
10	chr10:102868477:T:C	0	102868477	C	T
10	chr10:102869116:A:G	0	102869116	G	A
10	chr10:102869254:T:C	0	102869254	C	T
10	chr10:102869479:G:C	0	102869479	C	G
10	chr10:102870036:G:GCTC	0	102870036	GCTC	G
10	chr10:102870424:T:C	0	102870424	C	T
10	chr10:102870655:A:T	0	102870655	T	A
10	chr10:102871906:G:A	0	102871906	A	G
10	chr10:102873533:G:A	0	102873533	A	G
10	chr10:102873534:C:T	0	102873534	T	C
10	chr10:102873580:T:C	0	102873580	C	T
10	chr10:102874350:A:G	0	102874350	G	A
10	chr10:102874717:A:G	0	102874717	G	A
10	chr10:102875199:A:G	0	102875199	G	A
10	chr10:102875346:G:A	0	102875346	A	G
10	chr10:102875587:G:C	0	102875587	C	G
10	chr10:102875591:C:T	0	102875591	T	C
10	chr10:102875838:A:G	0	102875838	G	A
10	chr10:102875863:T:C	0	102875863	C	T
10	chr10:102876001:AG:A	0	102876001	A	AG
10	chr10:102877098:T:C	0	102877098	C	T
10	chr10:102877753:T:C	0	102877753	C	T
10	chr10:102877845:C:T	0	102877845	T	C
10	chr10:102878002:C:T	0	102878002	T	C
10	chr10:102878235:A:G	0	102878235	G	A
10	chr10:102878664:A:C	0	102878664	C	A
10	chr10:102878723:C:T	0	102878723	T	C
10	chr10:102878966:T:C	0	102878966	C	T
10	chr10:102879981:G:A	0	102879981	A	G
10	chr10:102881198:A:C	0	102881198	C	A
10	chr10:102881754:G:A	0	102881754	A	G
10	chr10:102881822:A:G	0	102881822	G	A
10	chr10:102881922:T:C	0	102881922	C	T
10	chr10:102882480:T:G	0	102882480	G	T
10	chr10:102883087:TA:T	0	102883087	T	TA
10	chr10:102883484:G:A	0	102883484	A	G
10	chr10:102883707:T:C	0	102883707	C	T
10	chr10:102883839:T:A	0	102883839	A	T
10	chr10:102883941:T:C	0	102883941	C	T
10	chr10:102886187:C:A	0	102886187	A	C
10	chr10:102886686:C:A	0	102886686	A	C
10	chr10:102887092:C:T	0	102887092	T	C
10	chr10:102887443:A:G	0	102887443	G	A
10	chr10:102888092:C:T	0	102888092	T	C
10	chr10:102888725:CTT:C	0	102888725	C	CTT
10	chr10:102889972:A:C	0	102889972	C	A
10	chr10:102890123:C:G	0	102890123	G	C
10	chr10:102890371:T:C	0	102890371	C	T
10	chr10:102890494:T:C	0	102890494	C	T
10	chr10:102891298:C:T	0	102891298	T	C
10	chr10:102892198:T:C	0	102892198	C	T
10	chr10:102892288:C:T	0	102892288	T	C
10	chr10:102892566:C:T	0	102892566	T	C
10	chr10:102893499:T:C	0	102893499	C	T
10	chr10:102893716:G:T	0	102893716	T	G
10	chr10:102893788:T:C	0	102893788	C	T
10	chr10:102893960:G:A	0	102893960	A	G
10	chr10:102894115:G:A	0	102894115	A	G
10	chr10:102894626:C:A	0	102894626	A	C
10	chr10:102894820:T:C	0	102894820	C	T
10	chr10:102895558:G:A	0	102895558	A	G
10	chr10:102895593:T:C	0	102895593	C	T
10	chr10:102895662:G:A	0	102895662	A	G
10	chr10:102895758:A:G	0	102895758	G	A
10	chr10:102896258:G:A	0	102896258	A	G
10	chr10:102896282:G:A	0	102896282	A	G
10	chr10:102896558:C:T	0	102896558	T	C
10	chr10:102897491:A:G	0	102897491	G	A
10	chr10:102897543:T:C	0	102897543	C	T
10	chr10:102898415:G:A	0	102898415	A	G
10	chr10:102899235:A:G	0	102899235	G	A
10	chr10:102899261:G:T	0	102899261	T	G
10	chr10:102899925:T:C	0	102899925	C	T
10	chr10:102900095:T:C	0	102900095	C	T
10	chr10:102900247:A:G	0	102900247	G	A
10	chr10:102900311:C:T	0	102900311	T	C
10	chr10:102900499:G:A	0	102900499	A	G
10	chr10:102900931:A:G	0	102900931	G	A
10	chr10:102901109:AAAG:A	0	102901109	A	AAAG
10	chr10:102901727:T:C	0	102901727	C	T
10	chr10:102901951:C:T	0	102901951	T	C
10	chr10:102902124:C:A	0	102902124	A	C
10	chr10:102902240:C:T	0	102902240	T	C
10	chr10:102902361:G:A	0	102902361	A	G
10	chr10:102902458:C:T	0	102902458	T	C
10	chr10:102902701:T:C	0	102902701	C	T
10	chr10:102902916:A:G	0	102902916	G	A
10	chr10:102903553:G:A	0	102903553	A	G
10	chr10:102903657:T:C	0	102903657	C	T
10	chr10:102905510:A:C	0	102905510	C	A
10	chr10:102905640:T:C	0	102905640	C	T
10	chr10:102907000:G:A	0	102907000	A	G
10	chr10:102907267:AG:A	0	102907267	A	AG
10	chr10:102907649:C:T	0	102907649	T	C
10	chr10:102909185:A:G	0	102909185	G	A
10	chr10:102909685:A:T	0	102909685	T	A
10	chr10:102909864:T:C	0	102909864	C	T
10	chr10:102910589:C:T	0	102910589	T	C
10	chr10:102911111:A:C	0	102911111	C	A
10	chr10:102911455:A:C	0	102911455	C	A
10	chr10:102911702:A:C	0	102911702	C	A
10	chr10:102912209:T:C	0	102912209	C	T
10	chr10:102912476:A:G	0	102912476	G	A
10	chr10:102914601:T:A	0	102914601	A	T
10	chr10:102917196:AG:A	0	102917196	A	AG
10	chr10:102917369:C:T	0	102917369	T	C
10	chr10:102917905:G:C	0	102917905	C	G
10	chr10:102918130:A:C	0	102918130	C	A
10	chr10:102920605:A:G	0	102920605	G	A
10	chr10:102921386:A:G	0	102921386	G	A
10	chr10:102921953:T:C	0	102921953	C	T
10	chr10:102922600:T:C	0	102922600	C	T
10	chr10:102922845:G:A	0	102922845	A	G
10	chr10:102923929:A:G	0	102923929	G	A
10	chr10:102924787:G:A	0	102924787	A	G
10	chr10:102925542:C:A	0	102925542	A	C
10	chr10:102925736:G:C	0	102925736	C	G
10	chr10:102926900:G:T	0	102926900	T	G
10	chr10:102929479:A:G	0	102929479	G	A
10	chr10:102929908:A:T	0	102929908	T	A
10	chr10:102930233:A:G	0	102930233	G	A
10	chr10:102931810:A:G	0	102931810	G	A
10	chr10:102931975:A:T	0	102931975	T	A
10	chr10:102932080:C:T	0	102932080	T	C
10	chr10:102932748:T:C	0	102932748	C	T
10	chr10:102932785:T:C	0	102932785	C	T
10	chr10:102932876:C:A	0	102932876	A	C
10	chr10:102933604:T:A	0	102933604	A	T
10	chr10:102934160:G:A	0	102934160	A	G
10	chr10:102934529:C:T	0	102934529	T	C
10	chr10:102934897:G:A	0	102934897	A	G
10	chr10:102935942:T:G	0	102935942	G	T
10	chr10:102936622:T:C	0	102936622	C	T
10	chr10:102937950:G:A	0	102937950	A	G
10	chr10:102938024:C:T	0	102938024	T	C
10	chr10:102938172:G:A	0	102938172	A	G
10	chr10:102938766:G:A	0	102938766	A	G
10	chr10:102939221:T:C	0	102939221	C	T
10	chr10:102941365:A:C	0	102941365	C	A
10	chr10:102941430:A:G	0	102941430	G	A
10	chr10:102942293:T:A	0	102942293	A	T
10	chr10:102943242:C:A	0	102943242	A	C
10	chr10:102944260:A:G	0	102944260	G	A
10	chr10:102945005:A:G	0	102945005	G	A
10	chr10:102945655:C:T	0	102945655	T	C
10	chr10:102945949:C:G	0	102945949	G	C
10	chr10:102946763:G:A	0	102946763	A	G
10	chr10:102947259:A:T	0	102947259	T	A
10	chr10:102947780:G:A	0	102947780	A	G
10	chr10:102947977:C:T	0	102947977	T	C
10	chr10:102948555:A:G	0	102948555	G	A
10	chr10:102949244:C:T	0	102949244	T	C
10	chr10:102949261:C:T	0	102949261	T	C
10	chr10:102949510:A:G	0	102949510	G	A
10	chr10:102952183:G:A	0	102952183	A	G
10	chr10:102953319:C:T	0	102953319	T	C
10	chr10:102953405:C:T	0	102953405	T	C
10	chr10:102955774:A:G	0	102955774	G	A
10	chr10:102956236:T:C	0	102956236	C	T
10	chr10:102957912:G:A	0	102957912	A	G
10	chr10:102959533:G:A	0	102959533	A	G
10	chr10:102961369:A:T	0	102961369	T	A
10	chr10:102961914:TATTAA:T	0	102961914	T	TATTAA
10	chr10:102962205:G:C	0	102962205	C	G
10	chr10:102963258:C:A	0	102963258	A	C
10	chr10:102963265:C:T	0	102963265	T	C
10	chr10:102963334:T:C	0	102963334	C	T
10	chr10:102963863:T:C	0	102963863	C	T
10	chr10:102964443:G:A	0	102964443	A	G
10	chr10:102964507:T:A	0	102964507	A	T
10	chr10:102965413:C:T	0	102965413	T	C
10	chr10:102965714:T:A	0	102965714	A	T
```
