## Supplementary material for "Characterization of shared and ancestry-specific signals driving complex traits using multi-ancestry fine-mapping": mesusiecsinfo

```
*************************************************************

  Multiple Ancestry Sum of Single Effect Model (MESuSiE)          

   Visit http://www.xzlab.org/software.html For Update            

            (C) 2022 Boran Gao, Xiang Zhou                        

              GNU General Public License                          

*************************************************************
# Start data processing for sufficient statistics 
# Create MESuSiE object 
# Start data analysis 

# Data analysis is done, and now generates result 

Potential causal SNPs with PIP > 0.5:  rs79780963 

Credible sets for effects: 
$cs
$cs$L1
 [1] 1144 1146 1151 1152 1155 1159 1163 1169 1171 1185 1191 1199 1238 1249 1251
[16] 1258 1275 1291 1331 1334 1336 1338 1345 1347 1348 1354 1362 1366 1367 1372
[31] 1377 1379 1388 1390 1416 1422 1429 1445 1448 1464 1474 1476 1487 1491 1498
[46] 1500 1503 1504 1514 1517 1521 1522 1528 1530 1534 1535 1540 1544 1547 1557
[61] 1560 1563 1581 1583 1584 1588 1589 1596 1600 1625 1629 1646 1649

$cs$L2
[1] 1668

$cs$L3
  [1] 1092 1094 1105 1106 1109 1110 1111 1112 1119 1121 1133 1178 1181 1187 1200
 [16] 1208 1215 1218 1222 1223 1228 1232 1237 1248 1252 1259 1260 1263 1266 1267
 [31] 1268 1270 1272 1273 1277 1283 1284 1285 1286 1290 1293 1303 1304 1316 1317
 [46] 1319 1323 1324 1327 1332 1342 1353 1361 1364 1369 1371 1374 1381 1386 1394
 [61] 1399 1401 1403 1405 1410 1439 1441 1442 1446 1451 1454 1468 1472 1473 1477
 [76] 1478 1480 1481 1485 1488 1499 1501 1506 1507 1508 1513 1519 1531 1533 1538
 [91] 1543 1545 1548 1549 1550 1553 1554 1555 1559 1561 1566 1570 1574 1576 1579
[106] 1591 1592 1594 1595 1598 1601 1605 1606 1608 1611 1614 1620 1621 1627 1630
[121] 1631 1636 1640 1642 1645 1657 1662 1664 1666 1676 1677 1679 1682 1685 1691
[136] 1695 1697


$cs_category
       L1        L2        L3 
"eur_afr" "eur_afr" "eur_afr" 

$purity
   min.abs.corr mean.abs.corr median.abs.corr
L1     0.981790     0.9953550        0.993938
L2     1.000000     1.0000000        1.000000
L3     0.727236     0.9790473        0.993161

$cs_index
[1] 1 2 3

$coverage
[1] 0.9510099 1.0000000 0.9502990

$requested_coverage
[1] 0.95


 Use MESuSiE_Plot() for visualization
# Total time used for the analysis: 0.05 mins
```
