## Supplementary material for "Characterization of shared and ancestry-specific signals driving complex traits using multi-ancestry fine-mapping": mesusieoutput

```
                 eur          afr      eur_afr
   [1,] 1.662230e-07 1.013021e-06 1.492097e-07
   [2,] 2.156193e-07 1.627554e-07 5.153582e-08
   [3,] 1.730563e-07 1.696920e-07 4.186868e-08
   [4,] 7.258482e-07 4.233105e-07 4.814179e-07
   [5,] 7.015529e-07 4.311601e-07 4.762497e-07
   [6,] 1.548344e-07 1.000299e-06 8.787599e-08
   [7,] 6.670657e-07 4.297781e-07 4.522483e-07
   [8,] 2.393672e-07 1.611534e-07 5.554581e-08
   [9,] 1.550348e-07 1.059208e-06 9.087338e-08
  [10,] 7.135627e-07 4.305904e-07 4.826217e-07
  [11,] 7.258482e-07 4.415730e-07 5.050156e-07
  [12,] 1.526493e-07 9.332013e-07 8.527999e-08
  [13,] 6.873441e-07 1.538626e-07 4.736908e-08
  [14,] 1.549571e-07 1.073805e-06 9.100760e-08
  [15,] 2.567575e-07 1.572003e-07 5.654968e-08
  [16,] 1.527557e-07 9.332013e-07 8.441430e-08
  [17,] 2.445320e-07 1.590221e-07 5.510206e-08
  [18,] 2.218907e-07 1.479020e-07 4.657071e-08
  [19,] 1.062906e-06 5.796133e-07 7.730168e-07
  [20,] 1.526493e-07 9.365727e-07 8.508919e-08
  [21,] 1.525111e-07 9.454111e-07 8.696786e-08
  [22,] 7.135627e-07 4.529800e-07 5.116262e-07
  [23,] 1.062906e-06 5.973353e-07 8.024044e-07
  [24,] 5.553997e-07 2.093173e-06 1.567471e-06
  [25,] 1.526493e-07 9.373169e-07 8.512173e-08
  [26,] 1.966615e-06 3.446590e-07 2.873738e-07
  [27,] 2.218256e-07 1.567162e-07 5.040147e-08
  [28,] 2.218443e-07 1.549098e-07 4.949246e-08
  [29,] 1.732510e-07 1.618280e-07 4.101703e-08
  [30,] 2.459994e-07 1.566976e-07 5.407817e-08
  [31,] 2.088275e-05 4.558910e-07 5.192715e-06
  [32,] 7.294898e-07 4.703850e-07 5.420087e-07
  [33,] 4.713326e-07 2.294365e-06 1.368891e-06
  [34,] 1.730628e-07 1.603188e-07 4.035825e-08
  [35,] 1.975243e-06 3.441120e-07 2.857551e-07
  [36,] 2.709331e-07 3.794113e-07 5.608977e-08
  [37,] 1.734508e-07 1.607946e-07 4.108088e-08
  [38,] 1.589672e-07 3.441873e-07 5.104058e-08
  [39,] 5.437378e-07 1.987195e-06 1.443767e-06
  [40,] 6.097222e-07 1.415013e-07 6.291881e-08
  [41,] 2.250452e-07 1.542121e-07 4.961658e-08
  [42,] 1.528802e-07 8.664499e-07 7.976057e-08
  [43,] 2.239574e-07 1.550440e-07 4.977702e-08
  [44,] 6.289929e-07 4.393391e-07 4.341053e-07
  [45,] 2.228906e-07 1.530660e-07 4.878320e-08
  [46,] 2.239574e-07 1.526950e-07 4.880180e-08
  [47,] 3.502519e-07 1.243250e-06 6.077325e-08
  [48,] 1.549760e-07 8.342412e-07 7.703121e-08
  [49,] 3.715810e-07 1.230001e-06 5.813876e-08
  [50,] 1.547979e-07 8.063217e-07 7.653814e-08
  [51,] 2.642863e-07 3.420156e-07 5.736768e-08
  [52,] 5.046082e-07 2.357060e-06 1.530099e-06
  [53,] 2.173681e-07 1.465835e-07 4.517207e-08
  [54,] 1.746070e-07 1.490441e-07 3.852626e-08
  [55,] 2.682899e-07 3.664393e-07 5.787493e-08
  [56,] 2.479159e-07 1.540538e-07 5.286743e-08
  [57,] 1.540101e-07 1.009737e-06 9.797659e-08
  [58,] 2.656463e-07 1.214779e-06 5.455581e-08
  [59,] 1.870123e-07 3.506617e-07 5.811736e-08
  [60,] 2.049386e-07 1.429266e-07 3.878043e-08
  [61,] 2.674746e-07 8.424319e-07 5.079251e-08
  [62,] 2.695628e-07 8.584351e-07 5.083067e-08
  [63,] 2.227399e-07 2.781723e-07 3.951766e-08
  [64,] 1.877556e-07 3.460240e-07 5.615897e-08
  [65,] 2.506223e-07 4.325811e-07 4.473336e-08
  [66,] 1.745975e-07 1.419843e-07 3.715696e-08
  [67,] 2.796218e-07 4.326092e-07 4.438665e-08
  [68,] 2.440621e-07 2.298671e-07 3.775980e-08
  [69,] 1.874246e-07 3.368452e-07 5.810362e-08
  [70,] 1.895408e-07 3.347979e-07 5.983512e-08
  [71,] 2.586405e-07 5.494687e-07 8.657060e-08
  [72,] 2.117390e-07 2.527086e-07 7.487370e-08
  [73,] 2.139437e-05 1.615181e-07 2.399637e-07
  [74,] 2.594513e-06 3.936051e-07 6.456942e-08
  [75,] 3.283548e-06 4.192900e-07 7.036923e-08
  [76,] 2.477093e-06 3.898110e-07 6.401313e-08
  [77,] 3.450342e-07 3.816123e-07 4.843433e-08
  [78,] 3.601170e-07 1.528280e-07 6.441550e-08
  [79,] 3.601170e-07 1.513174e-07 6.304848e-08
  [80,] 2.563421e-07 4.599548e-07 8.039975e-08
  [81,] 3.458837e-07 1.494358e-07 5.998884e-08
  [82,] 2.401712e-06 3.377261e-07 6.868310e-08
  [83,] 3.500138e-07 1.497097e-07 6.062108e-08
  [84,] 3.601418e-07 1.558142e-07 6.760304e-08
  [85,] 2.662568e-06 2.896264e-07 7.768812e-08
  [86,] 1.724536e-06 1.132569e-06 1.117028e-07
  [87,] 4.153018e-07 5.057200e-07 1.840597e-07
  [88,] 2.687576e-07 1.607243e-07 6.009141e-08
  [89,] 1.972515e-07 3.223628e-07 5.754300e-08
  [90,] 1.567888e-06 2.419814e-07 7.132462e-08
  [91,] 3.872466e-07 2.959756e-07 4.588140e-08
  [92,] 1.516825e-06 2.279910e-07 7.478004e-08
  [93,] 9.539268e-07 2.965714e-07 2.978041e-07
  [94,] 1.569769e-07 5.513028e-07 5.961342e-08
  [95,] 8.723766e-07 3.037200e-07 2.904121e-07
  [96,] 1.562095e-07 5.556944e-07 6.073608e-08
  [97,] 9.303429e-07 3.001972e-07 2.978298e-07
  [98,] 2.677831e-07 1.939910e-07 7.680046e-08
  [99,] 3.814717e-07 3.299841e-07 4.407174e-08
 [100,] 2.554792e-07 4.401534e-07 7.955463e-08
 [101,] 1.691833e-07 3.843559e-07 9.035248e-08
 [102,] 1.756890e-06 1.530112e-06 1.159912e-07
 [103,] 1.438296e-06 1.815886e-07 1.447968e-07
 [104,] 2.052224e-06 1.813468e-07 1.715053e-07
 [105,] 9.024622e-07 1.859734e-07 9.793781e-08
 [106,] 1.552882e-07 5.739671e-07 9.362760e-08
 [107,] 2.241822e-07 1.915313e-07 4.627002e-08
 [108,] 3.733326e-05 1.666422e-06 3.623317e-05
 [109,] 1.563290e-07 1.355897e-06 1.575493e-07
 [110,] 1.427971e-06 1.851523e-07 1.268597e-07
 [111,] 5.211814e-07 4.841341e-07 2.668668e-07
 [112,] 4.313952e-05 1.033867e-06 2.352834e-05
 [113,] 3.090893e-07 1.866734e-07 6.398795e-08
 [114,] 1.605323e-06 1.883160e-07 1.985562e-07
 [115,] 1.476791e-06 1.897072e-07 1.957647e-07
 [116,] 1.034974e-06 3.035079e-07 3.574998e-07
 [117,] 1.161120e-05 1.124726e-06 1.447369e-05
 [118,] 7.142720e-07 2.884790e-07 3.198982e-07
 [119,] 8.090044e-06 2.038199e-07 7.353973e-07
 [120,] 1.505910e-07 6.954100e-07 6.932448e-08
 [121,] 9.510076e-06 2.171721e-07 1.001744e-06
 [122,] 9.030531e-06 2.105608e-07 8.570377e-07
 [123,] 8.578142e-06 2.104124e-07 8.265972e-07
 [124,] 2.154336e-07 3.433675e-07 4.145567e-08
 [125,] 9.030531e-06 2.097824e-07 8.454780e-07
 [126,] 7.176299e-06 2.132248e-06 2.345836e-05
 [127,] 1.519499e-07 8.402496e-07 7.227352e-08
 [128,] 2.221195e-07 4.111008e-07 4.849865e-08
 [129,] 1.513173e-07 1.061495e-06 1.187224e-07
 [130,] 1.262159e-06 4.154017e-07 3.485464e-07
 [131,] 1.243977e-06 4.204000e-07 3.512622e-07
 [132,] 1.494885e-05 2.194924e-06 3.578398e-05
 [133,] 4.883459e-07 2.059981e-07 1.041277e-07
 [134,] 7.604710e-06 1.998061e-06 1.870290e-05
 [135,] 3.138043e-07 2.106700e-07 7.175695e-08
 [136,] 2.792702e-07 3.381642e-07 1.219496e-07
 [137,] 6.854928e-06 1.957409e-06 1.670762e-05
 [138,] 4.883459e-07 2.065591e-07 1.048003e-07
 [139,] 2.092382e-07 3.291392e-07 4.095377e-08
 [140,] 1.602638e-07 6.160420e-07 5.560363e-08
 [141,] 2.581805e-07 3.509529e-07 1.150552e-07
 [142,] 1.507264e-07 1.288201e-06 9.447160e-08
 [143,] 1.567906e-07 4.533375e-07 5.230557e-08
 [144,] 1.565518e-07 6.980752e-07 6.145489e-08
 [145,] 1.517248e-07 4.790579e-07 5.828869e-08
 [146,] 1.540715e-07 7.852854e-07 8.777172e-08
 [147,] 1.541324e-07 7.593927e-07 8.713171e-08
 [148,] 1.542798e-07 7.150381e-07 7.700165e-08
 [149,] 1.540715e-07 7.279371e-07 8.436065e-08
 [150,] 1.542798e-07 6.969114e-07 7.602777e-08
 [151,] 1.850075e-06 1.723474e-06 5.394467e-06
 [152,] 1.540163e-07 6.682030e-07 7.956051e-08
 [153,] 1.560800e-07 6.158224e-07 6.583557e-08
 [154,] 1.588339e-07 6.123446e-07 6.179936e-08
 [155,] 1.551181e-07 5.920978e-07 6.705528e-08
 [156,] 1.546710e-07 6.114563e-07 6.958529e-08
 [157,] 1.175433e-06 4.229417e-07 3.185053e-07
 [158,] 1.541563e-07 5.706444e-07 6.991942e-08
 [159,] 1.542414e-07 6.166677e-07 7.203939e-08
 [160,] 2.059984e-07 2.077560e-07 5.567131e-08
 [161,] 1.540279e-07 6.272197e-07 7.753458e-08
 [162,] 1.724952e-06 1.584796e-06 4.048391e-06
 [163,] 1.544543e-07 5.879987e-07 6.917913e-08
 [164,] 1.540408e-07 6.223686e-07 7.438388e-08
 [165,] 1.540895e-07 6.223686e-07 7.370222e-08
 [166,] 2.590557e-07 3.661485e-07 4.638583e-08
 [167,] 7.975852e-06 1.464489e-06 1.309933e-05
 [168,] 3.830668e-07 4.697096e-07 3.188221e-07
 [169,] 8.512146e-06 1.499000e-06 1.417492e-05
 [170,] 1.550342e-07 5.743661e-07 6.632376e-08
 [171,] 1.551181e-07 5.603889e-07 6.531543e-08
 [172,] 1.549416e-07 5.603889e-07 6.581301e-08
 [173,] 2.080155e-06 1.659698e-06 5.055747e-06
 [174,] 1.542414e-07 5.974853e-07 7.091363e-08
 [175,] 3.164296e-07 3.301888e-07 1.379660e-07
 [176,] 5.091572e-07 1.555527e-07 6.159861e-08
 [177,] 3.213452e-07 3.288054e-07 1.396610e-07
 [178,] 1.544197e-07 6.124702e-07 8.602217e-08
 [179,] 1.540285e-07 5.975502e-07 7.560903e-08
 [180,] 2.196475e-07 1.573919e-07 4.323977e-08
 [181,] 1.574464e-07 5.270438e-07 5.928234e-08
 [182,] 2.929948e-07 2.208589e-07 7.299042e-08
 [183,] 1.546719e-07 5.520627e-07 6.620866e-08
 [184,] 1.545841e-07 5.566183e-07 6.680040e-08
 [185,] 1.543880e-07 5.930220e-07 6.979539e-08
 [186,] 1.541463e-07 5.696579e-07 6.994152e-08
 [187,] 2.806633e-07 3.680850e-07 7.844886e-08
 [188,] 1.540058e-07 5.696579e-07 7.313927e-08
 [189,] 1.540997e-07 5.744184e-07 7.510945e-08
 [190,] 1.540145e-07 5.654204e-07 7.313428e-08
 [191,] 3.986945e-07 2.488066e-07 1.243497e-07
 [192,] 4.050135e-07 2.495033e-07 1.270102e-07
 [193,] 2.874619e-07 3.645023e-07 4.638538e-08
 [194,] 1.540606e-07 5.930220e-07 7.228154e-08
 [195,] 1.540145e-07 6.276637e-07 7.722146e-08
 [196,] 1.540606e-07 6.175015e-07 7.377964e-08
 [197,] 1.559401e-07 6.175015e-07 6.640263e-08
 [198,] 1.208515e-06 4.423727e-07 3.702745e-07
 [199,] 2.158692e-07 1.574208e-07 4.378616e-08
 [200,] 1.524348e-07 6.225246e-07 7.329547e-08
 [201,] 4.068360e-07 2.508969e-07 1.279700e-07
 [202,] 1.544600e-07 6.172048e-07 7.082033e-08
 [203,] 1.544600e-07 6.595562e-07 7.317228e-08
 [204,] 1.540098e-07 6.486850e-07 7.670432e-08
 [205,] 1.544600e-07 6.273663e-07 7.139165e-08
 [206,] 6.296269e-06 1.358006e-06 9.888015e-06
 [207,] 1.559232e-07 6.276637e-07 6.694666e-08
 [208,] 8.731962e-06 1.423870e-06 1.341005e-05
 [209,] 1.539266e-07 7.233451e-07 9.248030e-08
 [210,] 1.550089e-07 6.377584e-07 6.982034e-08
 [211,] 4.191495e-07 2.624640e-07 1.396484e-07
 [212,] 4.117896e-06 1.265351e-06 7.678829e-06
 [213,] 1.552098e-07 6.433224e-07 6.950080e-08
 [214,] 1.559232e-07 6.273663e-07 6.693172e-08
 [215,] 4.027303e-07 2.508969e-07 1.268821e-07
 [216,] 2.152038e-07 1.571208e-07 4.378630e-08
 [217,] 1.540876e-07 6.433224e-07 7.496859e-08
 [218,] 2.926916e-07 3.915036e-07 4.632952e-08
 [219,] 1.549120e-07 6.706761e-07 7.186416e-08
 [220,] 2.916434e-07 2.219522e-07 7.365812e-08
 [221,] 1.540876e-07 6.878441e-07 7.754889e-08
 [222,] 2.962087e-07 2.219522e-07 7.456788e-08
 [223,] 5.815419e-06 1.615116e-06 1.380722e-05
 [224,] 1.540876e-07 6.933894e-07 7.786450e-08
 [225,] 1.543398e-07 6.817525e-07 7.506469e-08
 [226,] 1.541536e-07 6.933894e-07 7.713062e-08
 [227,] 1.543398e-07 6.817525e-07 7.506469e-08
 [228,] 2.675677e-07 3.947906e-07 4.641990e-08
 [229,] 2.126278e-07 3.729843e-07 6.557068e-08
 [230,] 1.540220e-07 6.643751e-07 7.703239e-08
 [231,] 1.595750e-07 6.469314e-07 6.228591e-08
 [232,] 5.344171e-07 1.557283e-07 6.156965e-08
 [233,] 4.171208e-07 2.559385e-07 1.349153e-07
 [234,] 1.560534e-07 6.211960e-07 6.615427e-08
 [235,] 8.359206e-06 1.389701e-06 1.257754e-05
 [236,] 2.261109e-07 3.125357e-06 7.464770e-07
 [237,] 4.043231e-07 2.567395e-07 1.319422e-07
 [238,] 2.156255e-07 1.568957e-07 4.373019e-08
 [239,] 3.069823e-07 3.537481e-07 1.428467e-07
 [240,] 9.182998e-06 1.221408e-06 1.134430e-05
 [241,] 4.021128e-07 2.638896e-07 1.362522e-07
 [242,] 6.551170e-06 1.274281e-06 1.113281e-05
 [243,] 6.878081e-06 1.289654e-06 1.175024e-05
 [244,] 3.212450e-07 3.502133e-07 1.485497e-07
 [245,] 5.682672e-07 1.560460e-07 6.179868e-08
 [246,] 1.540407e-07 6.265244e-07 7.439672e-08
 [247,] 2.137499e-07 1.575605e-07 4.282139e-08
 [248,] 1.541536e-07 6.417813e-07 7.394818e-08
 [249,] 3.268561e-07 2.308168e-07 8.554993e-08
 [250,] 1.535735e-07 6.226280e-07 8.347409e-08
 [251,] 6.790109e-06 1.390399e-06 1.304816e-05
 [252,] 1.554291e-07 6.260039e-07 6.780396e-08
 [253,] 1.556669e-07 6.211960e-07 6.698580e-08
 [254,] 6.602731e-06 1.311376e-06 1.184282e-05
 [255,] 3.037368e-07 3.490625e-07 4.688056e-08
 [256,] 1.559232e-07 6.804024e-07 6.929771e-08
 [257,] 4.583915e-07 2.516556e-07 1.425062e-07
 [258,] 5.471463e-07 1.556853e-07 6.710546e-08
 [259,] 2.767235e-07 3.749956e-07 4.644454e-08
 [260,] 5.401297e-07 1.722931e-07 6.484887e-08
 [261,] 5.413248e-07 1.558625e-07 6.127137e-08
 [262,] 1.581633e-07 6.700716e-07 1.006046e-07
 [263,] 6.936931e-06 1.387641e-06 1.324165e-05
 [264,] 6.040956e-06 1.389701e-06 9.875147e-06
 [265,] 2.122699e-07 3.077074e-07 6.104937e-08
 [266,] 2.497150e-07 5.639877e-07 4.090354e-08
 [267,] 2.119325e-07 1.574495e-07 4.295511e-08
 [268,] 2.128389e-07 1.569739e-07 4.307805e-08
 [269,] 7.093910e-06 1.027116e-06 7.407992e-06
 [270,] 3.645977e-07 3.458044e-07 1.661337e-07
 [271,] 2.115584e-07 1.873465e-07 4.726895e-08
 [272,] 1.649562e-07 1.009866e-06 1.333464e-07
 [273,] 1.235089e-05 1.040721e-06 1.558306e-05
 [274,] 1.484909e-05 1.040721e-06 1.797498e-05
 [275,] 1.660785e-07 1.009866e-06 1.366651e-07
 [276,] 1.679176e-07 1.001478e-06 1.411578e-07
 [277,] 4.414407e-07 1.889262e-07 8.973045e-08
 [278,] 4.181417e-07 1.870815e-07 8.522729e-08
 [279,] 2.866695e-05 1.084425e-06 2.550685e-05
 [280,] 1.680996e-07 9.711291e-07 1.390645e-07
 [281,] 6.332923e-07 2.977257e-07 1.436517e-07
 [282,] 1.574581e-07 1.828462e-06 1.364742e-07
 [283,] 1.611277e-07 1.547315e-06 1.522310e-07
 [284,] 1.631467e-07 1.502402e-06 1.577196e-07
 [285,] 9.280037e-07 8.477754e-07 1.277569e-06
 [286,] 8.548856e-06 1.858646e-06 2.217172e-05
 [287,] 1.825005e-07 4.660636e-06 1.218228e-07
 [288,] 1.849700e-07 4.605750e-06 1.179831e-07
 [289,] 5.640087e-07 1.529184e-07 6.096742e-08
 [290,] 3.174630e-07 1.825874e-06 2.487183e-07
 [291,] 1.601793e-07 2.667444e-06 1.881896e-07
 [292,] 2.445425e-05 1.617550e-06 3.941051e-05
 [293,] 5.599407e-07 1.543215e-07 5.713779e-08
 [294,] 2.500271e-06 2.006305e-06 6.375277e-06
 [295,] 3.232118e-07 1.210242e-06 5.048094e-08
 [296,] 9.286045e-07 8.346517e-07 1.055322e-06
 [297,] 4.721327e-07 1.847944e-07 9.016157e-08
 [298,] 3.265119e-07 1.377834e-06 5.113063e-08
 [299,] 1.608717e-07 5.926744e-06 2.965128e-07
 [300,] 1.609881e-07 5.995046e-06 2.998039e-07
 [301,] 4.365827e-07 1.827613e-07 8.357146e-08
 [302,] 3.356327e-07 1.543395e-06 5.147179e-08
 [303,] 1.710146e-07 5.750489e-06 3.953214e-07
 [304,] 3.420400e-07 1.830817e-07 7.262105e-08
 [305,] 3.308882e-07 1.845241e-07 7.192396e-08
 [306,] 3.595892e-07 1.830817e-07 7.498183e-08
 [307,] 5.978676e-06 3.424160e-06 3.441810e-05
 [308,] 4.392981e-07 1.355488e-06 5.075010e-08
 [309,] 1.998801e-07 1.527114e-07 4.175700e-08
 [310,] 3.334366e-07 1.842028e-07 7.239150e-08
 [311,] 6.284374e-06 2.819806e-06 2.861444e-05
 [312,] 5.976101e-07 7.534207e-06 5.131320e-06
 [313,] 1.100456e-06 4.393781e-07 3.577669e-07
 [314,] 1.953522e-07 1.883449e-07 5.016689e-08
 [315,] 1.010003e-06 1.002389e-06 1.392660e-06
 [316,] 6.523411e-06 3.496782e-06 3.783031e-05
 [317,] 1.976148e-07 1.885842e-07 4.652944e-08
 [318,] 1.947559e-07 1.887051e-07 5.008599e-08
 [319,] 1.694614e-07 1.032197e-05 4.776536e-07
 [320,] 1.947559e-07 1.876727e-07 4.981797e-08
 [321,] 1.977529e-07 1.879063e-07 4.722773e-08
 [322,] 2.350451e-07 1.543349e-07 4.315740e-08
 [323,] 1.975488e-07 1.936134e-07 5.095891e-08
 [324,] 1.933256e-07 2.056388e-07 5.146910e-08
 [325,] 1.919680e-07 1.944466e-07 4.872837e-08
 [326,] 1.933256e-07 2.220585e-07 5.441602e-08
 [327,] 2.519602e-06 7.913284e-06 3.732940e-05
 [328,] 2.942067e-07 3.130940e-07 8.492273e-08
 [329,] 2.134450e-07 6.858206e-07 1.294449e-07
 [330,] 2.842891e-05 7.661577e-06 3.373880e-04
 [331,] 3.276419e-05 1.018430e-05 5.319562e-04
 [332,] 4.498621e-07 1.274207e-06 8.239547e-08
 [333,] 2.929193e-07 3.377673e-07 7.323835e-08
 [334,] 4.547996e-07 4.513756e-07 2.775225e-07
 [335,] 5.044442e-07 5.196216e-07 3.579830e-07
 [336,] 5.044442e-07 5.217329e-07 3.593944e-07
 [337,] 3.009788e-07 3.220919e-07 6.864164e-08
 [338,] 4.909894e-07 1.734293e-06 7.902151e-08
 [339,] 9.172849e-07 3.989068e-07 1.875304e-07
 [340,] 1.063281e-06 1.959126e-06 3.511636e-06
 [341,] 6.664675e-07 4.191241e-07 3.695613e-07
 [342,] 3.051414e-07 1.817813e-07 5.018952e-08
 [343,] 1.813791e-07 2.272191e-07 6.183472e-08
 [344,] 4.422011e-07 1.482145e-06 7.739314e-08
 [345,] 3.963072e-07 1.387466e-06 7.574671e-08
 [346,] 5.306507e-07 2.070768e-07 5.563731e-08
 [347,] 2.975884e-07 2.192391e-07 1.025504e-07
 [348,] 2.934912e-07 2.392942e-07 1.120970e-07
 [349,] 1.694726e-07 4.502546e-07 9.016524e-08
 [350,] 2.055797e-06 4.701057e-06 1.617218e-05
 [351,] 1.677553e-06 2.027990e-06 5.205318e-06
 [352,] 2.336720e-07 2.820210e-07 1.065181e-07
 [353,] 2.416339e-07 2.061726e-07 4.554846e-08
 [354,] 2.043434e-06 2.514533e-06 7.900630e-06
 [355,] 1.621316e-07 3.078605e-07 7.102395e-08
 [356,] 1.031719e-06 4.091444e-07 2.224634e-07
 [357,] 1.584232e-07 3.058829e-07 6.723943e-08
 [358,] 1.695192e-07 3.140634e-07 7.840690e-08
 [359,] 1.594786e-07 2.793845e-07 4.245674e-08
 [360,] 1.814194e-07 9.227681e-07 6.173367e-08
 [361,] 1.806861e-07 9.144254e-07 6.185081e-08
 [362,] 5.006865e-07 1.849409e-06 8.087875e-07
 [363,] 1.663470e-07 2.992652e-07 7.331847e-08
 [364,] 3.394545e-07 2.317493e-07 7.124959e-08
 [365,] 1.645247e-07 2.972293e-07 7.147044e-08
 [366,] 1.646282e-07 2.936237e-07 7.092409e-08
 [367,] 1.646282e-07 2.936237e-07 7.092409e-08
 [368,] 1.612892e-07 2.936237e-07 6.812720e-08
 [369,] 1.625053e-07 3.419869e-07 7.702545e-08
 [370,] 1.662408e-07 2.879705e-07 7.118640e-08
 [371,] 1.609281e-07 2.862542e-07 6.660747e-08
 [372,] 1.623298e-07 2.879705e-07 6.806733e-08
 [373,] 2.399350e-07 7.837273e-06 1.355665e-06
 [374,] 1.623298e-07 2.843680e-07 6.745614e-08
 [375,] 5.401623e-07 2.116187e-06 9.939341e-07
 [376,] 1.609281e-07 2.826889e-07 6.601926e-08
 [377,] 1.609281e-07 2.826889e-07 6.601926e-08
 [378,] 2.443978e-07 7.412583e-06 1.401168e-06
 [379,] 1.602255e-07 2.792008e-07 6.485815e-08
 [380,] 1.602255e-07 2.752320e-07 6.420587e-08
 [381,] 1.609281e-07 2.752320e-07 6.477751e-08
 [382,] 1.623298e-07 2.757882e-07 6.598568e-08
 [383,] 1.623298e-07 2.741975e-07 6.571069e-08
 [384,] 1.649432e-07 2.869863e-07 6.999957e-08
 [385,] 2.351159e-07 3.350612e-07 1.099104e-07
 [386,] 1.834070e-07 9.211348e-07 5.961265e-08
 [387,] 2.575696e-07 7.152593e-06 1.620712e-06
 [388,] 1.584208e-07 2.780910e-07 6.313565e-08
 [389,] 1.834070e-07 9.589405e-07 6.073945e-08
 [390,] 1.834070e-07 9.589405e-07 6.073945e-08
 [391,] 1.834070e-07 9.589405e-07 6.073945e-08
 [392,] 1.811824e-07 9.781755e-07 6.216343e-08
 [393,] 1.830729e-07 9.874589e-07 6.156476e-08
 [394,] 2.483602e-07 8.372952e-06 1.622519e-06
 [395,] 1.617726e-07 2.937182e-07 6.856003e-08
 [396,] 1.850495e-07 1.007429e-06 6.122106e-08
 [397,] 1.617726e-07 2.731244e-07 6.509135e-08
 [398,] 1.913211e-07 1.298697e-06 6.450409e-08
 [399,] 3.607954e-07 7.622575e-06 3.367929e-06
 [400,] 1.634064e-07 2.613729e-07 6.438622e-08
 [401,] 1.858681e-07 1.121497e-06 6.343307e-08
 [402,] 1.850425e-07 8.694064e-07 5.810590e-08
 [403,] 1.806546e-07 1.066161e-06 6.454543e-08
 [404,] 1.862380e-07 1.077640e-06 6.232443e-08
 [405,] 1.887184e-07 1.055961e-06 6.089532e-08
 [406,] 2.096851e-07 3.092259e-07 8.916763e-08
 [407,] 2.498738e-07 1.910843e-07 4.823767e-08
 [408,] 1.874631e-07 1.132503e-06 6.301005e-08
 [409,] 1.850425e-07 1.146981e-06 6.459723e-08
 [410,] 1.850425e-07 1.146981e-06 6.459723e-08
 [411,] 1.850425e-07 1.089706e-06 6.333005e-08
 [412,] 1.838761e-07 1.089706e-06 6.383917e-08
 [413,] 1.541833e-07 1.192235e-06 1.151647e-07
 [414,] 1.892153e-07 1.045884e-06 6.049754e-08
 [415,] 1.828510e-07 1.077640e-06 6.377735e-08
 [416,] 1.850425e-07 1.034830e-06 6.185316e-08
 [417,] 1.629942e-07 4.720217e-07 5.309622e-08
 [418,] 1.850425e-07 1.025008e-06 6.162890e-08
 [419,] 1.623397e-07 2.309027e-07 5.790183e-08
 [420,] 1.639127e-07 2.309027e-07 5.884922e-08
 [421,] 2.175301e-07 3.131612e-07 9.456940e-08
 [422,] 1.850425e-07 1.025008e-06 6.162890e-08
 [423,] 1.862380e-07 1.025008e-06 6.115327e-08
 [424,] 1.623397e-07 2.309027e-07 5.790183e-08
 [425,] 1.862380e-07 1.025008e-06 6.115327e-08
 [426,] 1.850425e-07 1.015305e-06 6.140625e-08
 [427,] 1.850425e-07 9.664872e-07 6.026923e-08
 [428,] 1.838761e-07 1.045884e-06 6.259461e-08
 [429,] 1.850425e-07 1.004659e-06 6.116073e-08
 [430,] 1.850425e-07 1.004659e-06 6.116073e-08
 [431,] 1.753557e-07 1.799890e-07 4.157650e-08
 [432,] 1.961264e-07 1.004659e-06 5.741595e-08
 [433,] 1.919366e-07 9.951998e-07 5.848711e-08
 [434,] 2.209779e-07 3.184678e-07 9.788840e-08
 [435,] 2.584642e-07 5.511168e-06 1.310876e-06
 [436,] 2.227578e-07 3.184678e-07 9.889996e-08
 [437,] 1.893857e-07 1.015233e-06 5.998692e-08
 [438,] 1.902841e-07 9.960513e-07 5.925392e-08
 [439,] 1.902841e-07 9.960513e-07 5.925392e-08
 [440,] 1.902841e-07 9.960513e-07 5.925392e-08
 [441,] 1.902841e-07 9.960513e-07 5.925392e-08
 [442,] 1.877298e-07 9.951998e-07 5.992084e-08
 [443,] 1.864982e-07 9.960513e-07 6.061336e-08
 [444,] 1.841238e-07 9.960513e-07 6.155519e-08
 [445,] 1.877298e-07 9.960513e-07 6.015322e-08
 [446,] 1.877298e-07 9.855939e-07 5.991521e-08
 [447,] 1.864982e-07 9.855939e-07 6.037170e-08
 [448,] 1.877298e-07 9.671210e-07 5.949162e-08
 [449,] 1.652432e-07 2.272922e-07 5.890291e-08
 [450,] 1.902841e-07 9.763017e-07 5.881688e-08
 [451,] 1.877298e-07 1.026093e-06 6.082994e-08
 [452,] 1.916078e-07 9.763017e-07 5.838412e-08
 [453,] 3.487367e-07 2.350946e-07 7.533720e-08
 [454,] 1.902841e-07 9.763017e-07 5.881688e-08
 [455,] 1.669107e-07 2.272922e-07 5.983370e-08
 [456,] 2.707812e-07 4.745172e-06 1.296830e-06
 [457,] 9.584703e-07 4.015104e-07 2.006820e-07
 [458,] 1.929632e-07 9.295536e-07 5.693685e-08
 [459,] 1.916078e-07 9.392558e-07 5.756461e-08
 [460,] 1.727150e-07 2.227379e-07 6.186491e-08
 [461,] 1.902841e-07 9.671210e-07 5.861218e-08
 [462,] 1.889916e-07 9.960513e-07 5.970011e-08
 [463,] 1.893374e-07 2.205336e-07 6.895449e-08
 [464,] 1.979720e-07 1.877828e-07 4.565021e-08
 [465,] 2.066103e-07 3.184678e-07 8.951127e-08
 [466,] 1.942106e-07 9.671210e-07 5.738420e-08
 [467,] 1.801717e-07 2.184888e-07 6.434900e-08
 [468,] 1.942106e-07 9.763017e-07 5.758004e-08
 [469,] 2.902333e-07 4.410857e-06 1.407223e-06
 [470,] 2.647571e-07 3.609306e-06 9.708455e-07
 [471,] 1.942106e-07 9.671210e-07 5.738420e-08
 [472,] 1.929632e-07 1.015233e-06 5.878957e-08
 [473,] 2.934970e-07 4.347253e-06 1.420718e-06
 [474,] 1.059561e-06 4.014009e-07 2.127660e-07
 [475,] 1.956278e-07 9.671210e-07 5.697332e-08
 [476,] 2.929115e-07 4.284691e-06 1.396995e-06
 [477,] 1.902841e-07 9.951998e-07 5.902859e-08
 [478,] 2.902333e-07 4.284691e-06 1.371524e-06
 [479,] 1.983628e-07 3.153723e-07 8.368649e-08
 [480,] 1.970783e-07 9.291928e-07 5.559798e-08
 [481,] 1.970783e-07 9.206316e-07 5.541835e-08
 [482,] 1.970783e-07 9.206316e-07 5.541835e-08
 [483,] 1.970783e-07 9.206316e-07 5.541835e-08
 [484,] 1.061456e-06 4.026206e-07 2.127540e-07
 [485,] 1.979207e-07 9.755995e-07 5.769782e-08
 [486,] 1.970783e-07 9.121715e-07 5.524003e-08
 [487,] 2.227578e-07 3.127682e-07 9.718886e-08
 [488,] 1.970783e-07 9.028885e-07 5.504339e-08
 [489,] 1.959413e-07 4.000223e-07 4.369794e-08
 [490,] 1.973496e-07 3.929079e-07 4.360406e-08
 [491,] 1.851556e-07 2.195059e-07 6.684151e-08
 [492,] 3.564873e-07 2.334193e-07 7.557097e-08
 [493,] 1.993752e-07 9.564897e-07 5.688868e-08
 [494,] 2.088855e-07 9.476049e-07 5.442731e-08
 [495,] 1.970783e-07 8.775365e-07 5.450116e-08
 [496,] 3.046778e-07 4.157163e-06 1.466699e-06
 [497,] 2.008634e-07 9.126238e-07 5.556831e-08
 [498,] 2.008634e-07 8.775365e-07 5.481113e-08
 [499,] 1.952474e-07 9.476049e-07 5.786891e-08
 [500,] 1.979207e-07 8.775365e-07 5.555383e-08
 [501,] 1.979207e-07 8.659061e-07 5.529174e-08
 [502,] 3.046778e-07 4.157163e-06 1.466699e-06
 [503,] 1.979207e-07 8.695834e-07 5.537482e-08
 [504,] 1.851556e-07 2.227379e-07 6.772746e-08
 [505,] 1.865638e-07 2.227379e-07 6.835875e-08
 [506,] 3.479976e-07 4.347253e-06 1.863061e-06
 [507,] 1.936578e-07 2.272922e-07 7.236817e-08
 [508,] 1.691647e-07 4.417463e-07 6.315448e-08
 [509,] 5.939845e-07 3.558713e-06 3.019488e-06
 [510,] 1.759024e-07 9.047155e-07 6.471659e-08
 [511,] 1.871250e-07 9.520874e-07 6.557221e-08
 [512,] 5.939845e-07 3.407445e-06 2.887445e-06
 [513,] 1.743499e-07 8.882637e-07 6.514733e-08
 [514,] 1.752128e-07 8.882637e-07 6.462841e-08
 [515,] 1.770123e-07 8.083688e-07 6.122535e-08
 [516,] 1.770123e-07 8.083688e-07 6.122535e-08
 [517,] 1.778546e-07 8.004294e-07 6.057059e-08
 [518,] 1.752128e-07 8.792906e-07 6.435760e-08
 [519,] 1.750205e-07 8.792906e-07 6.447041e-08
 [520,] 1.608552e-07 3.965031e-07 5.283827e-08
 [521,] 1.768090e-07 7.933711e-07 6.086494e-08
 [522,] 1.111428e-06 7.216617e-07 1.774902e-07
 [523,] 1.750205e-07 8.713148e-07 6.422773e-08
 [524,] 4.266240e-07 2.048303e-07 5.922655e-08
 [525,] 4.266240e-07 2.048303e-07 5.922655e-08
 [526,] 5.924338e-07 3.359629e-06 2.847746e-06
 [527,] 1.768090e-07 7.787361e-07 6.040915e-08
 [528,] 1.741629e-07 8.625624e-07 6.446891e-08
 [529,] 1.741629e-07 8.625624e-07 6.446891e-08
 [530,] 5.793321e-07 3.266692e-06 2.699590e-06
 [531,] 1.768090e-07 7.719274e-07 6.019567e-08
 [532,] 1.768090e-07 7.719274e-07 6.019567e-08
 [533,] 1.741629e-07 8.625624e-07 6.446891e-08
 [534,] 6.425097e-07 3.091393e-06 2.849557e-06
 [535,] 1.768090e-07 7.719274e-07 6.019567e-08
 [536,] 1.750205e-07 8.625624e-07 6.396014e-08
 [537,] 1.741629e-07 8.625624e-07 6.446891e-08
 [538,] 1.750205e-07 8.625624e-07 6.396014e-08
 [539,] 1.768090e-07 7.644539e-07 5.996026e-08
 [540,] 1.738961e-07 1.784026e-07 4.316980e-08
 [541,] 1.768090e-07 7.719274e-07 6.019567e-08
 [542,] 2.097611e-07 3.194292e-07 9.189891e-08
 [543,] 1.750205e-07 8.792906e-07 6.447041e-08
 [544,] 6.324841e-07 3.049058e-06 2.752514e-06
 [545,] 1.776463e-07 7.622024e-07 5.949267e-08
 [546,] 1.849017e-07 7.719274e-07 5.685238e-08
 [547,] 1.741629e-07 8.882637e-07 6.526279e-08
 [548,] 1.776463e-07 7.863941e-07 6.024154e-08
 [549,] 1.768090e-07 7.719274e-07 6.019567e-08
 [550,] 2.261631e-07 2.163754e-07 8.162482e-08
 [551,] 6.750821e-07 3.007390e-06 2.913992e-06
 [552,] 1.735568e-07 8.738361e-07 6.634633e-08
 [553,] 2.060028e-07 3.766898e-07 1.009439e-07
 [554,] 2.283368e-07 2.256377e-07 8.544241e-08
 [555,] 1.872256e-07 1.779041e-07 4.374174e-08
 [556,] 1.853434e-07 7.580280e-07 6.396106e-08
 [557,] 1.740199e-07 1.017250e-06 6.918261e-08
 [558,] 4.354952e-07 3.066851e-07 1.951469e-07
 [559,] 2.403097e-07 2.033791e-07 8.090639e-08
 [560,] 1.721428e-07 1.272986e-06 7.773092e-08
 [561,] 2.454731e-07 2.033791e-07 8.252515e-08
 [562,] 7.101740e-07 2.732669e-06 2.771704e-06
 [563,] 2.403097e-07 2.033791e-07 8.090639e-08
 [564,] 1.298535e-06 2.025861e-07 2.677677e-07
 [565,] 2.403097e-07 2.025287e-07 8.052078e-08
 [566,] 2.428634e-07 2.025287e-07 8.131768e-08
 [567,] 3.476759e-07 2.305366e-07 7.240248e-08
 [568,] 7.041414e-07 2.732669e-06 2.748288e-06
 [569,] 2.454731e-07 2.025287e-07 8.212718e-08
 [570,] 2.454731e-07 2.046470e-07 8.311676e-08
 [571,] 2.484098e-07 2.016033e-07 8.259054e-08
 [572,] 3.464566e-07 2.298383e-07 7.152738e-08
 [573,] 2.428634e-07 2.025287e-07 8.131768e-08
 [574,] 2.428634e-07 2.033791e-07 8.170941e-08
 [575,] 3.011482e-07 3.010958e-07 5.264190e-08
 [576,] 2.428634e-07 2.043244e-07 8.214377e-08
 [577,] 2.403097e-07 2.052804e-07 8.176507e-08
 [578,] 2.300624e-07 2.128965e-07 8.160981e-08
 [579,] 2.910946e-07 3.591553e-07 7.350941e-08
 [580,] 2.403097e-07 2.080326e-07 8.299960e-08
 [581,] 6.864891e-07 3.557031e-06 3.535280e-06
 [582,] 2.428634e-07 2.080326e-07 8.383597e-08
 [583,] 6.864891e-07 3.507322e-06 3.483593e-06
 [584,] 1.660083e-06 1.353226e-06 2.860490e-06
 [585,] 2.400924e-07 2.181332e-07 8.737589e-08
 [586,] 2.428634e-07 2.099466e-07 8.470255e-08
 [587,] 2.424779e-07 2.191474e-07 8.867154e-08
 [588,] 6.750821e-07 3.047939e-06 2.955282e-06
 [589,] 2.403097e-07 2.109654e-07 8.430481e-08
 [590,] 2.400924e-07 2.202866e-07 8.830989e-08
 [591,] 2.300624e-07 2.173847e-07 8.345008e-08
 [592,] 2.408014e-07 7.183033e-07 2.684234e-07
 [593,] 2.388233e-07 2.109654e-07 8.380351e-08
 [594,] 2.378108e-07 2.109654e-07 8.346101e-08
 [595,] 6.694839e-07 3.607551e-06 3.495011e-06
 [596,] 1.746094e-07 9.683010e-07 6.737127e-08
 [597,] 3.724602e-07 3.040208e-07 1.682263e-07
 [598,] 3.724602e-07 3.028580e-07 1.675064e-07
 [599,] 1.729412e-07 9.582767e-07 6.819942e-08
 [600,] 2.403097e-07 2.119015e-07 8.471924e-08
 [601,] 6.750821e-07 3.090230e-06 2.998350e-06
 [602,] 2.403097e-07 2.119015e-07 8.471924e-08
 [603,] 2.403097e-07 2.129421e-07 8.517878e-08
 [604,] 2.190186e-07 1.962829e-07 4.562764e-08
 [605,] 1.743499e-07 9.304360e-07 6.617509e-08
 [606,] 2.413445e-07 2.139943e-07 8.599886e-08
 [607,] 2.413445e-07 2.181204e-07 8.781622e-08
 [608,] 2.413445e-07 2.181204e-07 8.781622e-08
 [609,] 2.105986e-07 1.944374e-07 4.513580e-08
 [610,] 1.735111e-07 8.632596e-07 6.466370e-08
 [611,] 2.413445e-07 2.181204e-07 8.781622e-08
 [612,] 2.439210e-07 2.181204e-07 8.872980e-08
 [613,] 2.400924e-07 2.170002e-07 8.667297e-08
 [614,] 2.428634e-07 2.191286e-07 8.880099e-08
 [615,] 1.694608e-06 1.497010e-06 3.199271e-06
 [616,] 2.428634e-07 2.191286e-07 8.880099e-08
 [617,] 2.403097e-07 2.191286e-07 8.788629e-08
 [618,] 2.581373e-07 2.170002e-07 9.291402e-08
 [619,] 6.750821e-07 3.822959e-06 3.745405e-06
 [620,] 5.047410e-07 3.190593e-07 2.361846e-07
 [621,] 2.403097e-07 2.251009e-07 9.046344e-08
 [622,] 6.807501e-07 3.507322e-06 3.453367e-06
 [623,] 2.403097e-07 2.213826e-07 8.886292e-08
 [624,] 2.327363e-07 2.213826e-07 8.607075e-08
 [625,] 2.378108e-07 2.224237e-07 8.838943e-08
 [626,] 3.351985e-07 2.292291e-07 7.012012e-08
 [627,] 2.403097e-07 2.246441e-07 9.026735e-08
 [628,] 2.378108e-07 2.258259e-07 8.982769e-08
 [629,] 2.400366e-07 2.281184e-07 9.164776e-08
 [630,] 2.378108e-07 2.281184e-07 9.079092e-08
 [631,] 1.708436e-07 1.045211e-06 7.184813e-08
 [632,] 4.496049e-07 4.021430e-07 1.212271e-07
 [633,] 2.451865e-07 2.245053e-07 9.180245e-08
 [634,] 1.721428e-07 1.005535e-06 6.992516e-08
 [635,] 2.403097e-07 2.246109e-07 9.003822e-08
 [636,] 2.158504e-07 1.965270e-07 4.538467e-08
 [637,] 2.428634e-07 2.246109e-07 9.098889e-08
 [638,] 2.507921e-07 2.245053e-07 9.385911e-08
 [639,] 2.208143e-07 1.985020e-07 4.543555e-08
 [640,] 2.428634e-07 2.223138e-07 8.998639e-08
 [641,] 2.454731e-07 2.224291e-07 9.120431e-08
 [642,] 2.454731e-07 2.558543e-07 1.053698e-07
 [643,] 2.454731e-07 2.508219e-07 1.032582e-07
 [644,] 2.454731e-07 2.573638e-07 1.060000e-07
 [645,] 6.703851e-07 4.049935e-07 1.341709e-07
 [646,] 1.730141e-07 1.189451e-06 7.408860e-08
 [647,] 9.087504e-07 4.058685e-07 1.759346e-07
 [648,] 2.484098e-07 2.602916e-07 1.085757e-07
 [649,] 4.808796e-07 3.978910e-07 1.303155e-07
 [650,] 6.833245e-07 4.048323e-07 1.351581e-07
 [651,] 2.451865e-07 2.233175e-07 9.149448e-08
 [652,] 2.484098e-07 2.648720e-07 1.105058e-07
 [653,] 2.465540e-07 2.632810e-07 1.089655e-07
 [654,] 2.454731e-07 2.488074e-07 1.024081e-07
 [655,] 2.511410e-07 2.325997e-07 9.789005e-08
 [656,] 1.926928e-07 1.979758e-06 4.020101e-07
 [657,] 7.597307e-07 9.025937e-06 1.034369e-05
 [658,] 7.619296e-07 8.460199e-06 9.708210e-06
 [659,] 2.206069e-07 4.101086e-07 1.169086e-07
 [660,] 6.240706e-07 4.126123e-07 1.539616e-07
 [661,] 6.167712e-07 4.157736e-07 1.598859e-07
 [662,] 8.335802e-07 7.665265e-06 9.653073e-06
 [663,] 1.749499e-07 2.713421e-07 7.336539e-08
 [664,] 9.284155e-07 8.861474e-06 1.261498e-05
 [665,] 1.567865e-07 1.435561e-06 1.395360e-07
 [666,] 8.902508e-07 9.003113e-06 1.223216e-05
 [667,] 8.986693e-07 8.861474e-06 1.215027e-05
 [668,] 8.042451e-07 8.861474e-06 1.083664e-05
 [669,] 4.090147e-07 4.106511e-07 2.495482e-07
 [670,] 8.759925e-07 9.003113e-06 1.202650e-05
 [671,] 8.902508e-07 1.001803e-05 1.367198e-05
 [672,] 8.986693e-07 8.722313e-06 1.195096e-05
 [673,] 5.710135e-07 7.139959e-06 6.389496e-06
 [674,] 1.361110e-06 1.379349e-06 2.336108e-06
 [675,] 7.274374e-07 9.493539e-06 1.037861e-05
 [676,] 8.038193e-07 9.343077e-06 1.140048e-05
 [677,] 1.604129e-07 3.069365e-07 4.999952e-08
 [678,] 2.319522e-07 4.643928e-07 1.389016e-07
 [679,] 1.691521e-07 3.249282e-06 4.034877e-07
 [680,] 1.659535e-07 1.884929e-07 4.209153e-08
 [681,] 1.700277e-07 3.136536e-06 4.006857e-07
 [682,] 1.757344e-07 3.285955e-06 4.569254e-07
 [683,] 6.695651e-07 1.237122e-05 1.233368e-05
 [684,] 1.700277e-07 3.386021e-06 4.217967e-07
 [685,] 6.865664e-07 1.257633e-05 1.291772e-05
 [686,] 6.808288e-07 1.237122e-05 1.258002e-05
 [687,] 6.865664e-07 1.309259e-05 1.345248e-05
 [688,] 6.808288e-07 1.301745e-05 1.324233e-05
 [689,] 1.829673e-07 3.637472e-06 5.474330e-07
 [690,] 3.213410e-07 4.324969e-07 1.259384e-07
 [691,] 1.833914e-07 4.199183e-07 6.112779e-08
 [692,] 3.187827e-07 1.098411e-06 2.684489e-07
 [693,] 1.622803e-07 1.787540e-07 4.107465e-08
 [694,] 1.651933e-07 1.895827e-07 4.241018e-08
 [695,] 1.604838e-07 2.883666e-07 4.935933e-08
 [696,] 1.605435e-07 2.889765e-07 4.959850e-08
 [697,] 1.943303e-07 5.425721e-06 7.607795e-07
 [698,] 8.335802e-07 1.827188e-05 2.361337e-05
 [699,] 1.604777e-07 2.889936e-07 4.836379e-08
 [700,] 2.468281e-07 2.030014e-07 5.125734e-08
 [701,] 2.027707e-07 6.660487e-06 9.838027e-07
 [702,] 2.040518e-07 6.564629e-06 9.895346e-07
 [703,] 1.620077e-07 1.788643e-07 4.085176e-08
 [704,] 2.055059e-07 6.660487e-06 1.017873e-06
 [705,] 1.781870e-07 1.952217e-07 4.857067e-08
 [706,] 1.817630e-07 1.823545e-07 4.705704e-08
 [707,] 1.825810e-07 1.931774e-07 5.581165e-08
 [708,] 1.699060e-07 7.009514e-06 5.273642e-07
 [709,] 8.568442e-07 2.924554e-05 3.936024e-05
 [710,] 1.699060e-07 7.112746e-06 5.323075e-07
 [711,] 8.897473e-07 2.924554e-05 4.113082e-05
 [712,] 4.218515e-07 2.066234e-06 3.096569e-07
 [713,] 1.699060e-07 7.112746e-06 5.323075e-07
 [714,] 1.703258e-07 7.229476e-06 5.463564e-07
 [715,] 2.622388e-07 1.880102e-06 4.351576e-07
 [716,] 1.641965e-07 2.905263e-07 4.822404e-08
 [717,] 2.212538e-07 5.661595e-07 1.489346e-07
 [718,] 1.803280e-07 7.445104e-06 7.303176e-07
 [719,] 1.794340e-07 1.821806e-07 4.649047e-08
 [720,] 1.605619e-07 2.947227e-07 5.000918e-08
 [721,] 1.813487e-07 1.821806e-07 4.689850e-08
 [722,] 1.795924e-07 1.887447e-07 5.357693e-08
 [723,] 1.811076e-07 7.568041e-06 7.507187e-07
 [724,] 4.531537e-07 4.119699e-07 1.207165e-07
 [725,] 1.604734e-07 2.933643e-07 4.861259e-08
 [726,] 1.826675e-07 1.849568e-07 4.807948e-08
 [727,] 1.604308e-07 2.924717e-07 4.875437e-08
 [728,] 1.639254e-06 2.114889e-05 5.610840e-05
 [729,] 1.577999e-06 1.091879e-06 2.180047e-06
 [730,] 4.134935e-07 4.766511e-07 1.044593e-07
 [731,] 1.819748e-07 1.781397e-07 4.495690e-08
 [732,] 1.452539e-06 9.691123e-07 1.770746e-06
 [733,] 1.759372e-07 1.780551e-07 4.385901e-08
 [734,] 1.610581e-06 2.213819e-05 5.765412e-05
 [735,] 3.542305e-07 3.591144e-07 6.724981e-08
 [736,] 1.568668e-06 9.589181e-07 1.853698e-06
 [737,] 4.019719e-07 4.640514e-07 1.053420e-07
 [738,] 1.751831e-07 1.786042e-07 4.371007e-08
 [739,] 3.986982e-07 4.185448e-07 9.814018e-08
 [740,] 1.604616e-07 3.627979e-07 5.231345e-08
 [741,] 1.754299e-07 1.791650e-07 4.285194e-08
 [742,] 9.777132e-07 5.105585e-05 8.053234e-05
 [743,] 5.701899e-07 4.928392e-07 1.519352e-07
 [744,] 1.678431e-07 3.040350e-07 4.631238e-08
 [745,] 2.923933e-07 7.042064e-06 2.322645e-06
 [746,] 5.648865e-07 4.010519e-07 1.588599e-07
 [747,] 1.650164e-07 1.940430e-07 4.506964e-08
 [748,] 9.722064e-07 5.076767e-07 3.763303e-07
 [749,] 2.388988e-07 4.199729e-06 1.025328e-06
 [750,] 1.658109e-07 1.969350e-07 4.591739e-08
 [751,] 2.690766e-07 3.969204e-06 1.223912e-06
 [752,] 8.104100e-07 2.423451e-07 1.743752e-07
 [753,] 1.626293e-07 1.948877e-07 4.435863e-08
 [754,] 2.259090e-07 5.300528e-07 6.867921e-08
 [755,] 9.611425e-07 4.947170e-05 7.662013e-05
 [756,] 1.779464e-07 3.462568e-07 4.637332e-08
 [757,] 1.638899e-07 1.956114e-07 4.497032e-08
 [758,] 1.635084e-07 1.958021e-07 4.492221e-08
 [759,] 2.761522e-07 6.517460e-06 1.989995e-06
 [760,] 1.631028e-07 1.958021e-07 4.476294e-08
 [761,] 7.884853e-07 5.340212e-05 6.506691e-05
 [762,] 1.631028e-07 1.949247e-07 4.460875e-08
 [763,] 1.626841e-07 1.951980e-07 4.449065e-08
 [764,] 1.622026e-07 1.955166e-07 4.434590e-08
 [765,] 3.163196e-07 6.414782e-06 2.472046e-06
 [766,] 2.934478e-07 4.042052e-06 1.439922e-06
 [767,] 1.627162e-07 1.952032e-07 4.450449e-08
 [768,] 1.725039e-07 3.256632e-07 4.738976e-08
 [769,] 1.619996e-07 1.958021e-07 4.430602e-08
 [770,] 1.631028e-07 1.955166e-07 4.471300e-08
 [771,] 3.083062e-07 6.328508e-06 2.344830e-06
 [772,] 1.631028e-07 1.958021e-07 4.476294e-08
 [773,] 8.808733e-07 5.695690e-05 7.955121e-05
 [774,] 8.726134e-07 5.589458e-05 7.717789e-05
 [775,] 1.627162e-07 1.958021e-07 4.460717e-08
 [776,] 1.674003e-07 1.952032e-07 4.618118e-08
 [777,] 1.634845e-07 1.939655e-07 4.211501e-08
 [778,] 8.029069e-07 5.924907e-05 7.379314e-05
 [779,] 1.939454e-07 3.756225e-07 4.520996e-08
 [780,] 1.592744e-07 1.961232e-07 4.284688e-08
 [781,] 1.981264e-07 3.756225e-07 4.508510e-08
 [782,] 6.966613e-07 5.804100e-05 6.023605e-05
 [783,] 3.793008e-07 3.835686e-06 2.051458e-06
 [784,] 1.788063e-07 3.355994e-07 4.664887e-08
 [785,] 2.820502e-07 5.289202e-07 1.007284e-07
 [786,] 9.335857e-07 5.924907e-05 8.876826e-05
 [787,] 3.594925e-07 3.988855e-06 1.961565e-06
 [788,] 3.548733e-07 3.914783e-06 1.893842e-06
 [789,] 1.597205e-07 1.968059e-07 4.324048e-08
 [790,] 3.642113e-07 3.803881e-06 1.921323e-06
 [791,] 1.594784e-07 1.923725e-07 4.250121e-08
 [792,] 1.588378e-07 2.001351e-07 4.266832e-08
 [793,] 3.034822e-07 6.583251e-06 2.357172e-06
 [794,] 1.589329e-07 2.004550e-07 4.291145e-08
 [795,] 8.177041e-07 6.259226e-05 7.972999e-05
 [796,] 3.503515e-07 4.224704e-06 1.980118e-06
 [797,] 1.588166e-07 2.003107e-07 4.258541e-08
 [798,] 1.588166e-07 2.003107e-07 4.258541e-08
 [799,] 1.828943e-07 3.535932e-07 4.550991e-08
 [800,] 5.017858e-07 1.339354e-06 1.091369e-06
 [801,] 2.667882e-07 1.229407e-06 4.870409e-07
 [802,] 2.069772e-07 2.437651e-05 2.159115e-06
 [803,] 1.547300e-07 3.526885e-06 2.604764e-07
 [804,] 3.925431e-07 5.367201e-06 2.854667e-06
 [805,] 2.034865e-07 3.639483e-06 4.048925e-07
 [806,] 8.875412e-07 1.572821e-06 2.413916e-06
 [807,] 1.018106e-06 1.572821e-06 2.784314e-06
 [808,] 9.499374e-07 1.690811e-06 2.796847e-06
 [809,] 1.756073e-07 3.737220e-07 4.654216e-08
 [810,] 1.353793e-06 1.477253e-06 3.405940e-06
 [811,] 9.342083e-07 1.189026e-06 1.897534e-06
 [812,] 3.887678e-07 2.016783e-07 8.146274e-08
 [813,] 1.410716e-06 1.543612e-06 3.719170e-06
 [814,] 1.457569e-06 1.651119e-06 4.132373e-06
 [815,] 4.295881e-07 2.141294e-07 8.673904e-08
 [816,] 9.660097e-07 1.812881e-06 3.058594e-06
 [817,] 1.778214e-07 3.615168e-07 4.589223e-08
 [818,] 3.921720e-07 2.005496e-07 7.670171e-08
 [819,] 1.405816e-06 1.777563e-06 4.322850e-06
 [820,] 1.629909e-06 1.799738e-06 5.058576e-06
 [821,] 2.976213e-07 7.870641e-06 2.512795e-06
 [822,] 2.034873e-07 6.045335e-06 5.915896e-07
 [823,] 2.034873e-07 6.140036e-06 5.982480e-07
 [824,] 1.457569e-06 1.799738e-06 4.539152e-06
 [825,] 3.054093e-07 7.870641e-06 2.625980e-06
 [826,] 1.430040e-06 1.777563e-06 4.395763e-06
 [827,] 2.646385e-07 6.425065e-05 5.464073e-06
 [828,] 1.778214e-07 3.602106e-07 4.584738e-08
 [829,] 2.976915e-06 3.015467e-07 8.393915e-07
 [830,] 1.601449e-06 1.952299e-06 5.436055e-06
 [831,] 1.457569e-06 1.958853e-06 4.975182e-06
 [832,] 1.362189e-06 2.013103e-06 4.790574e-06
 [833,] 1.388093e-06 2.013103e-06 4.881409e-06
 [834,] 3.181801e-07 9.104731e-06 3.149724e-06
 [835,] 1.388093e-06 2.013103e-06 4.881409e-06
 [836,] 3.229262e-07 8.957782e-06 3.188307e-06
 [837,] 1.975342e-07 2.832221e-07 4.541725e-08
 [838,] 9.207247e-07 2.143033e-06 3.452033e-06
 [839,] 1.314618e-06 1.921104e-06 4.398011e-06
 [840,] 1.414616e-06 1.832043e-06 4.493903e-06
 [841,] 9.056165e-07 2.167219e-06 3.429464e-06
 [842,] 9.207247e-07 2.274944e-06 3.666492e-06
 [843,] 1.889121e-07 2.923959e-07 4.534715e-08
 [844,] 1.739747e-07 3.650180e-07 4.662812e-08
 [845,] 4.424648e-07 2.001226e-07 7.889307e-08
 [846,] 5.925720e-07 2.702459e-06 2.579654e-06
 [847,] 1.339391e-06 2.563863e-06 6.082795e-06
 [848,] 1.781957e-07 3.748899e-07 4.490125e-08
 [849,] 1.739747e-07 3.600103e-07 4.649466e-08
 [850,] 1.781957e-07 3.748899e-07 4.490125e-08
 [851,] 1.781957e-07 3.734836e-07 4.487468e-08
 [852,] 1.748578e-07 3.574907e-07 4.626368e-08
 [853,] 1.362189e-06 2.563863e-06 6.189035e-06
 [854,] 1.388093e-06 2.594777e-06 6.389480e-06
 [855,] 1.362189e-06 2.594777e-06 6.267350e-06
 [856,] 1.223342e-06 2.661498e-06 5.757411e-06
 [857,] 1.746603e-07 3.538111e-07 4.620400e-08
 [858,] 1.746603e-07 3.538111e-07 4.620400e-08
 [859,] 1.746603e-07 3.538111e-07 4.620400e-08
 [860,] 2.733860e-07 1.191523e-04 1.288384e-05
 [861,] 1.746603e-07 3.550716e-07 4.623663e-08
 [862,] 1.746603e-07 3.525591e-07 4.617162e-08
 [863,] 1.768003e-07 3.550716e-07 4.588516e-08
 [864,] 1.746603e-07 3.550716e-07 4.623663e-08
 [865,] 1.534055e-06 1.908983e-06 5.087296e-06
 [866,] 1.746603e-07 3.538111e-07 4.620400e-08
 [867,] 1.746603e-07 3.550716e-07 4.623663e-08
 [868,] 1.746603e-07 3.550716e-07 4.623663e-08
 [869,] 2.065573e-07 7.910094e-06 6.141091e-07
 [870,] 4.468995e-07 1.995469e-07 7.862009e-08
 [871,] 1.746603e-07 3.550716e-07 4.623663e-08
 [872,] 1.746603e-07 3.550716e-07 4.623663e-08
 [873,] 1.746603e-07 3.562251e-07 4.626649e-08
 [874,] 1.753528e-07 3.562251e-07 4.614514e-08
 [875,] 1.753528e-07 3.550716e-07 4.611609e-08
 [876,] 1.753528e-07 3.550716e-07 4.611609e-08
 [877,] 2.936500e-07 5.924241e-07 9.560911e-08
 [878,] 3.229262e-07 9.582667e-06 3.359703e-06
 [879,] 1.753528e-07 3.562251e-07 4.614514e-08
 [880,] 1.746603e-07 3.562251e-07 4.626649e-08
 [881,] 2.061436e-07 8.038079e-06 6.355016e-07
 [882,] 9.540840e-07 2.575135e-05 3.619167e-05
 [883,] 4.536398e-07 1.995944e-07 7.913767e-08
 [884,] 1.753528e-07 3.562251e-07 4.614514e-08
 [885,] 1.753528e-07 3.575024e-07 4.617731e-08
 [886,] 9.693090e-07 2.345046e-06 3.990057e-06
 [887,] 9.693090e-07 2.234749e-06 3.800394e-06
 [888,] 2.061436e-07 7.422766e-06 5.953750e-07
 [889,] 4.776456e-07 2.006485e-07 8.410923e-08
 [890,] 7.892747e-07 2.229931e-07 4.955215e-08
 [891,] 7.849951e-07 2.238944e-07 4.934519e-08
 [892,] 8.048729e-07 2.238944e-07 4.971723e-08
 [893,] 2.061436e-07 7.661500e-06 6.087612e-07
 [894,] 8.212609e-07 2.238501e-07 5.002714e-08
 [895,] 1.746670e-07 3.803260e-07 4.688820e-08
 [896,] 8.378308e-07 2.264536e-07 5.038563e-08
 [897,] 2.677109e-07 1.109866e-04 7.548983e-06
 [898,] 8.548345e-07 2.273108e-07 5.057174e-08
 [899,] 2.072804e-07 8.895878e-06 6.383943e-07
 [900,] 8.722849e-07 2.282726e-07 5.074587e-08
 [901,] 8.722849e-07 2.282726e-07 5.074587e-08
 [902,] 8.901951e-07 2.291468e-07 5.093551e-08
 [903,] 8.548345e-07 2.301276e-07 5.017934e-08
 [904,] 8.901951e-07 2.274728e-07 5.117848e-08
 [905,] 9.667134e-07 2.310113e-07 5.242546e-08
 [906,] 9.274499e-07 2.283762e-07 5.169274e-08
 [907,] 9.085788e-07 2.310113e-07 5.143022e-08
 [908,] 1.072362e-06 2.283498e-07 5.460811e-08
 [909,] 1.211712e-06 2.616421e-06 5.567778e-06
 [910,] 1.074135e-06 2.261626e-06 4.220109e-06
 [911,] 1.873469e-07 3.840291e-07 4.656676e-08
 [912,] 9.468232e-07 2.283498e-07 5.249355e-08
 [913,] 1.753808e-07 4.033198e-07 4.731122e-08
 [914,] 1.002247e-06 2.292149e-07 5.330331e-08
 [915,] 1.968111e-06 2.310580e-07 6.703516e-08
 [916,] 1.968111e-06 2.429913e-07 6.356002e-08
 [917,] 1.893586e-07 5.761909e-07 4.877370e-08
 [918,] 7.881703e-07 2.081284e-07 1.322391e-07
 [919,] 4.319669e-07 4.160401e-07 3.138846e-07
 [920,] 4.445069e-07 4.126957e-07 3.200752e-07
 [921,] 3.969720e-07 4.311020e-07 2.999433e-07
 [922,] 3.758677e-07 2.681802e-07 1.391947e-07
 [923,] 2.350196e-07 5.941742e-07 1.814789e-07
 [924,] 4.082957e-07 4.096824e-07 2.941684e-07
 [925,] 3.446146e-07 2.234452e-07 7.879460e-08
 [926,] 4.174638e-07 4.130186e-07 3.016316e-07
 [927,] 3.991005e-07 4.167722e-07 2.911036e-07
 [928,] 4.043848e-07 2.101578e-07 7.356269e-08
 [929,] 3.991005e-07 4.080460e-07 2.846957e-07
 [930,] 4.277978e-07 4.080460e-07 3.050555e-07
 [931,] 4.277978e-07 4.047681e-07 3.024288e-07
 [932,] 4.346726e-07 4.015289e-07 3.045489e-07
 [933,] 4.277978e-07 4.047681e-07 3.024288e-07
 [934,] 2.353585e-07 5.548915e-07 1.441857e-07
 [935,] 4.236865e-07 3.976929e-07 2.939527e-07
 [936,] 4.580528e-07 3.297402e-07 8.087421e-08
 [937,] 4.277978e-07 3.976929e-07 2.967489e-07
 [938,] 4.277978e-07 3.976929e-07 2.967489e-07
 [939,] 4.277978e-07 3.945372e-07 2.942109e-07
 [940,] 4.159458e-07 3.945372e-07 2.862138e-07
 [941,] 4.251565e-07 3.883364e-07 2.874760e-07
 [942,] 4.251565e-07 3.883364e-07 2.874760e-07
 [943,] 4.292551e-07 2.096069e-07 7.800539e-08
 [944,] 4.000799e-07 3.819476e-07 2.660464e-07
 [945,] 2.313390e-07 5.061686e-07 1.202431e-07
 [946,] 4.195241e-07 3.823208e-07 2.790117e-07
 [947,] 2.321639e-07 4.805633e-07 1.059580e-07
 [948,] 4.330974e-07 2.096034e-07 7.844979e-08
 [949,] 3.880853e-07 3.657412e-07 2.464665e-07
 [950,] 3.828681e-07 3.759489e-07 2.504392e-07
 [951,] 2.304723e-07 4.925345e-07 1.149868e-07
 [952,] 3.828681e-07 3.602062e-07 2.392600e-07
 [953,] 3.880853e-07 3.629576e-07 2.444531e-07
 [954,] 3.828681e-07 3.629576e-07 2.412195e-07
 [955,] 4.273904e-07 2.092850e-07 7.982703e-08
 [956,] 2.171378e-07 4.613613e-07 9.230758e-08
 [957,] 3.828681e-07 3.657412e-07 2.431994e-07
 [958,] 3.828681e-07 3.657412e-07 2.431994e-07
 [959,] 3.467938e-07 2.301336e-07 8.635760e-08
 [960,] 3.725039e-07 3.657412e-07 2.366683e-07
 [961,] 4.217979e-07 2.092495e-07 8.104599e-08
 [962,] 3.682776e-07 4.129721e-07 1.982532e-07
 [963,] 3.716584e-07 3.644089e-07 2.352200e-07
 [964,] 3.716584e-07 3.790778e-07 2.452396e-07
 [965,] 4.571241e-07 2.109463e-07 9.310641e-08
 [966,] 3.771981e-07 3.644089e-07 2.387031e-07
 [967,] 5.115335e-07 2.109442e-07 1.005095e-07
 [968,] 2.257875e-07 2.215401e-07 4.981958e-08
 [969,] 4.557487e-07 3.136198e-07 7.921007e-08
 [970,] 8.183178e-07 5.178493e-07 7.394767e-07
 [971,] 7.187792e-07 5.149826e-07 6.562462e-07
 [972,] 2.265284e-07 1.685891e-07 4.289202e-08
 [973,] 1.029057e-06 5.439340e-07 9.720229e-07
 [974,] 3.266543e-07 5.445367e-07 2.379101e-07
 [975,] 1.556773e-06 5.279445e-07 1.254860e-06
 [976,] 9.850345e-07 5.636478e-07 9.738624e-07
 [977,] 6.776843e-07 1.706619e-06 1.247617e-06
 [978,] 1.005258e-06 5.439340e-07 9.517567e-07
 [979,] 9.440122e-07 5.853156e-07 9.781819e-07
 [980,] 9.066058e-07 5.475515e-07 8.731932e-07
 [981,] 7.511327e-07 5.756759e-07 7.745690e-07
 [982,] 2.237136e-07 1.703540e-07 4.362343e-08
 [983,] 3.167951e-07 5.377052e-07 2.255506e-07
 [984,] 6.770670e-07 4.697183e-07 5.594805e-07
 [985,] 2.284868e-07 1.756541e-07 4.355481e-08
 [986,] 1.435398e-06 4.861626e-07 1.051238e-06
 [987,] 5.683931e-07 7.490292e-07 5.944671e-07
 [988,] 1.528556e-06 4.915489e-07 1.129555e-06
 [989,] 1.496704e-06 4.915489e-07 1.107786e-06
 [990,] 6.636595e-07 5.392405e-07 6.402596e-07
 [991,] 6.341646e-07 6.808894e-07 6.038111e-07
 [992,] 2.367073e-07 1.674439e-07 4.176483e-08
 [993,] 1.572162e-05 1.176358e-06 2.275181e-05
 [994,] 2.834918e-06 3.946436e-07 1.433323e-06
 [995,] 7.222323e-07 4.678273e-07 5.917804e-07
 [996,] 8.033988e-07 5.579171e-07 7.925269e-07
 [997,] 2.822321e-06 1.110549e-06 5.222452e-06
 [998,] 3.371081e-06 6.407931e-07 3.181225e-06
 [999,] 3.571370e-06 7.093431e-07 3.911166e-06
[1000,] 3.329750e-07 4.997911e-07 2.068793e-07
[1001,] 4.491282e-06 8.049598e-07 5.665313e-06
[1002,] 4.598369e-06 7.203171e-07 4.891266e-06
[1003,] 1.928576e-07 4.699838e-07 9.044265e-08
[1004,] 3.922324e-07 1.511337e-07 5.750355e-05
[1005,] 1.943575e-07 3.685979e-07 7.934280e-08
[1006,] 4.074643e-06 1.276033e-06 8.816690e-06
[1007,] 1.116090e-06 5.480870e-07 1.045452e-06
[1008,] 5.252072e-07 1.671896e-07 9.118710e-06
[1009,] 4.172574e-06 1.186140e-06 8.234706e-06
[1010,] 4.742133e-06 7.490805e-07 5.235778e-06
[1011,] 8.204296e-07 5.684741e-07 8.308279e-07
[1012,] 9.268474e-07 6.062458e-07 9.933467e-07
[1013,] 4.493753e-07 1.537579e-07 2.171396e-05
[1014,] 9.268474e-07 6.244994e-07 1.027312e-06
[1015,] 8.893992e-07 6.370728e-07 1.010957e-06
[1016,] 8.735498e-07 6.141198e-07 9.609552e-07
[1017,] 8.645549e-07 6.183352e-07 9.520674e-07
[1018,] 1.806178e-07 1.657454e-07 4.168788e-08
[1019,] 4.409582e-06 8.194293e-07 5.496034e-06
[1020,] 8.995244e-07 6.321289e-07 1.020271e-06
[1021,] 4.317347e-06 8.265894e-07 5.455381e-06
[1022,] 3.740372e-07 1.554713e-07 2.281689e-04
[1023,] 4.382062e-07 3.334089e-07 8.344851e-08
[1024,] 9.006703e-07 6.626238e-07 1.068976e-06
[1025,] 9.074554e-07 6.853625e-07 1.117799e-06
[1026,] 9.949311e-07 7.343455e-07 1.316655e-06
[1027,] 4.683449e-06 1.352775e-06 1.088856e-05
[1028,] 4.359869e-07 3.312581e-07 8.341462e-08
[1029,] 9.751463e-07 7.491619e-07 1.320832e-06
[1030,] 4.556719e-07 1.560998e-07 2.544959e-05
[1031,] 3.691342e-07 1.735928e-07 2.756913e-04
[1032,] 2.534331e-07 4.360360e-07 1.271172e-07
[1033,] 8.722459e-07 7.192256e-07 1.135328e-06
[1034,] 4.342456e-07 3.462227e-07 8.577324e-08
[1035,] 8.995244e-07 6.989222e-07 1.140788e-06
[1036,] 9.006703e-07 7.413535e-07 1.210362e-06
[1037,] 9.006703e-07 7.413535e-07 1.210362e-06
[1038,] 9.382266e-07 7.061638e-07 1.201084e-06
[1039,] 8.367900e-07 5.586739e-07 8.236645e-07
[1040,] 5.908039e-05 1.950039e-06 1.740796e-04
[1041,] 4.560371e-06 6.577325e-07 4.112475e-06
[1042,] 3.634817e-07 1.525589e-07 2.502134e-04
[1043,] 3.675499e-07 1.525589e-07 2.239739e-04
[1044,] 1.123094e-06 5.419400e-07 8.408101e-07
[1045,] 1.389194e-06 5.302247e-07 7.500612e-07
[1046,] 4.929733e-06 6.154021e-07 4.122987e-06
[1047,] 4.534218e-06 6.382039e-07 3.931861e-06
[1048,] 3.496730e-07 1.521061e-07 4.068516e-04
[1049,] 1.808283e-07 1.665041e-07 4.184503e-08
[1050,] 5.980637e-05 9.517251e-07 5.337169e-05
[1051,] 4.978667e-07 2.469344e-07 1.622769e-06
[1052,] 4.115422e-07 7.823157e-06 1.127376e-06
[1053,] 5.216450e-06 5.878728e-07 4.049887e-06
[1054,] 4.759646e-06 1.411844e-07 2.338258e-07
[1055,] 5.216450e-06 5.878728e-07 4.049887e-06
[1056,] 5.241501e-06 5.878728e-07 4.065110e-06
[1057,] 5.039704e-06 1.411844e-07 2.405540e-07
[1058,] 2.367273e-05 1.797265e-06 6.872321e-05
[1059,] 2.299033e-05 1.797265e-06 6.690048e-05
[1060,] 5.864777e-06 5.878728e-07 4.437622e-06
[1061,] 5.537370e-06 6.053824e-07 4.418176e-06
[1062,] 4.274640e-07 3.116042e-07 8.159740e-08
[1063,] 5.537370e-06 6.355535e-07 4.721440e-06
[1064,] 5.324690e-06 1.434614e-07 2.675408e-07
[1065,] 5.173185e-06 1.437197e-07 2.658376e-07
[1066,] 3.630835e-07 2.904530e-07 5.211066e-05
[1067,] 3.442073e-07 2.855894e-07 9.959582e-05
[1068,] 2.622215e-07 2.214758e-07 5.123103e-04
[1069,] 4.091397e-07 1.221967e-05 1.976042e-06
[1070,] 5.794945e-06 1.470842e-07 3.107377e-07
[1071,] 8.261524e-05 1.633743e-06 1.856251e-04
[1072,] 1.686809e-06 2.190845e-07 1.546616e-07
[1073,] 5.396297e-06 7.100093e-07 5.285721e-06
[1074,] 2.419496e-06 2.197718e-07 1.813264e-07
[1075,] 2.541847e-07 2.887127e-07 9.958637e-04
[1076,] 4.422528e-07 1.705571e-07 9.488073e-08
[1077,] 4.422528e-07 1.711761e-07 9.546571e-08
[1078,] 4.955733e-06 8.046897e-07 5.818081e-06
[1079,] 4.534925e-07 1.723790e-07 9.817028e-08
[1080,] 1.339707e-06 1.250688e-06 2.493143e-06
[1081,] 4.475515e-07 1.723790e-07 9.734180e-08
[1082,] 1.894937e-06 3.998084e-07 3.375962e-07
[1083,] 1.870144e-06 3.968498e-07 3.452083e-07
[1084,] 4.534925e-07 1.743260e-07 1.000354e-07
[1085,] 5.820382e-07 1.749907e-07 1.179711e-07
[1086,] 5.253999e-06 8.646746e-07 6.697119e-06
[1087,] 4.778972e-07 1.749907e-07 1.041395e-07
[1088,] 4.826575e-06 8.871244e-07 6.454503e-06
[1089,] 4.534925e-07 1.731108e-07 9.887277e-08
[1090,] 2.535574e-07 1.883572e-07 8.667619e-04
[1091,] 2.055709e-07 2.617556e-07 6.245342e-08
[1092,] 2.705645e-05 5.068020e-05 3.084426e-03
[1093,] 9.999345e-07 2.363175e-04 2.634886e-04
[1094,] 1.464914e-05 4.310269e-05 1.396906e-03
[1095,] 1.570828e-06 2.190988e-07 1.482375e-07
[1096,] 9.213748e-06 8.686786e-07 1.096746e-05
[1097,] 9.549193e-06 8.412058e-07 1.081039e-05
[1098,] 3.701414e-06 6.884644e-07 3.092243e-06
[1099,] 3.401654e-07 2.575172e-07 1.688864e-03
[1100,] 1.789077e-06 3.941503e-07 3.566368e-07
[1101,] 4.128246e-07 1.314016e-05 1.938610e-06
[1102,] 2.786628e-06 2.064926e-04 9.590540e-04
[1103,] 4.428742e-07 2.915869e-07 7.717781e-08
[1104,] 7.968109e-06 7.643926e-07 7.947376e-06
[1105,] 5.735009e-05 3.668798e-05 4.580216e-03
[1106,] 5.735009e-05 3.818682e-05 4.788120e-03
[1107,] 3.486930e-06 2.241012e-06 1.276429e-05
[1108,] 2.413765e-07 2.412995e-07 7.892832e-08
[1109,] 5.927291e-05 3.818682e-05 4.941978e-03
[1110,] 5.927291e-05 3.754472e-05 4.849860e-03
[1111,] 5.927291e-05 3.818682e-05 4.941978e-03
[1112,] 5.927291e-05 3.691432e-05 4.759521e-03
[1113,] 1.812318e-06 3.996989e-07 3.067356e-07
[1114,] 1.812318e-06 3.996989e-07 3.067356e-07
[1115,] 1.105952e-06 2.531329e-04 2.724564e-04
[1116,] 8.945029e-06 8.690701e-07 1.071614e-05
[1117,] 6.228113e-07 1.215339e-06 1.353076e-06
[1118,] 6.203394e-07 1.228849e-06 1.362311e-06
[1119,] 2.939516e-06 2.324996e-04 1.001230e-03
[1120,] 8.945029e-06 8.690701e-07 1.071614e-05
[1121,] 3.002601e-06 2.210559e-04 9.850286e-04
[1122,] 1.474696e-06 2.190799e-07 1.420867e-07
[1123,] 1.697566e-06 4.006500e-07 2.891453e-07
[1124,] 1.456724e-06 2.190799e-07 1.412003e-07
[1125,] 1.456724e-06 2.190841e-07 1.416847e-07
[1126,] 1.456724e-06 2.191379e-07 1.440448e-07
[1127,] 3.386254e-07 2.462438e-07 2.345477e-03
[1128,] 6.327836e-07 1.244222e-06 1.409254e-06
[1129,] 6.327836e-07 1.243082e-06 1.407958e-06
[1130,] 8.945029e-06 8.690701e-07 1.071614e-05
[1131,] 8.945029e-06 8.690701e-07 1.071614e-05
[1132,] 4.141013e-07 1.341978e-05 1.804703e-06
[1133,] 2.939516e-06 2.250464e-04 9.729137e-04
[1134,] 8.945029e-06 8.690701e-07 1.071614e-05
[1135,] 6.327836e-07 1.229677e-06 1.392706e-06
[1136,] 5.733999e-07 1.229677e-06 1.251263e-06
[1137,] 3.401654e-07 2.450648e-07 2.289992e-03
[1138,] 3.617230e-06 2.289936e-06 1.356479e-05
[1139,] 6.327836e-07 1.229677e-06 1.392706e-06
[1140,] 6.327836e-07 1.215339e-06 1.376376e-06
[1141,] 3.386254e-07 2.450648e-07 2.417426e-03
[1142,] 1.697566e-06 3.946371e-07 3.737911e-07
[1143,] 1.674963e-06 3.952427e-07 3.540647e-07
[1144,] 3.295038e-07 2.450648e-07 3.380282e-03
[1145,] 6.327836e-07 1.215339e-06 1.376376e-06
[1146,] 3.280909e-07 2.450648e-07 3.568943e-03
[1147,] 1.460671e-06 2.190799e-07 1.421802e-07
[1148,] 6.327836e-07 9.232632e-07 1.039969e-06
[1149,] 6.327836e-07 9.232632e-07 1.039969e-06
[1150,] 6.327836e-07 9.232632e-07 1.039969e-06
[1151,] 3.311889e-07 2.438976e-07 3.500725e-03
[1152,] 3.112285e-07 2.438976e-07 8.060576e-03
[1153,] 6.327836e-07 9.232632e-07 1.039969e-06
[1154,] 8.384192e-06 6.732713e-07 7.199281e-06
[1155,] 3.212014e-07 2.427418e-07 3.688933e-03
[1156,] 4.144153e-07 1.292008e-05 1.733016e-06
[1157,] 6.327836e-07 9.559769e-07 1.079805e-06
[1158,] 3.655743e-06 1.429540e-04 8.613708e-04
[1159,] 3.311889e-07 2.427418e-07 3.608958e-03
[1160,] 1.518082e-06 2.190810e-07 1.435757e-07
[1161,] 3.426819e-06 1.554297e-06 8.222993e-06
[1162,] 6.327836e-07 9.823220e-07 1.110476e-06
[1163,] 3.311889e-07 2.427418e-07 3.608958e-03
[1164,] 6.327836e-07 9.934279e-07 1.123387e-06
[1165,] 6.582072e-07 9.934279e-07 1.170155e-06
[1166,] 6.327836e-07 9.334582e-07 1.051839e-06
[1167,] 4.147373e-07 1.390680e-05 1.822398e-06
[1168,] 1.425081e-06 2.191024e-07 1.376582e-07
[1169,] 3.341870e-07 2.415975e-07 3.324641e-03
[1170,] 1.425081e-06 2.191024e-07 1.376582e-07
[1171,] 3.356475e-07 2.415975e-07 3.150573e-03
[1172,] 8.142386e-06 6.664864e-07 6.938421e-06
[1173,] 8.142386e-06 6.664864e-07 6.938421e-06
[1174,] 1.652946e-06 3.949922e-07 3.642703e-07
[1175,] 2.640011e-06 1.206304e-04 5.405078e-04
[1176,] 9.483399e-06 6.038831e-07 6.545557e-06
[1177,] 2.641027e-06 1.527424e-04 5.997804e-04
[1178,] 6.440414e-05 2.620244e-05 3.690570e-03
[1179,] 1.652946e-06 3.949922e-07 3.642703e-07
[1180,] 4.154357e-07 1.479060e-05 1.874456e-06
[1181,] 6.440414e-05 2.620244e-05 3.690570e-03
[1182,] 3.468062e-07 2.415975e-07 2.132116e-03
[1183,] 2.877981e-06 1.442362e-04 6.336486e-04
[1184,] 2.877981e-06 1.373914e-04 6.068455e-04
[1185,] 3.372607e-07 2.427418e-07 2.882190e-03
[1186,] 4.149580e-07 1.588301e-05 2.011285e-06
[1187,] 6.440414e-05 2.520457e-05 3.547220e-03
[1188,] 8.142386e-06 6.344441e-07 6.479168e-06
[1189,] 4.226849e-07 1.898125e-07 2.106091e-05
[1190,] 3.426819e-06 1.422950e-06 7.411728e-06
[1191,] 3.341870e-07 2.450648e-07 3.034686e-03
[1192,] 1.439028e-06 2.186624e-07 1.326436e-07
[1193,] 3.367920e-06 1.412541e-06 7.227497e-06
[1194,] 8.167029e-06 6.537792e-07 6.771696e-06
[1195,] 3.434994e-07 2.642631e-07 1.481490e-03
[1196,] 9.697359e-06 6.038584e-07 6.914447e-06
[1197,] 3.419464e-07 2.685401e-07 1.423414e-03
[1198,] 3.002601e-06 1.538537e-04 7.092625e-04
[1199,] 3.201549e-07 2.656325e-07 3.471206e-03
[1200,] 6.698224e-05 3.339607e-05 5.026427e-03
[1201,] 3.002601e-06 1.538537e-04 7.092625e-04
[1202,] 3.655743e-06 1.538537e-04 9.144641e-04
[1203,] 1.421603e-06 2.191458e-07 1.504242e-07
[1204,] 2.939516e-06 1.641586e-04 7.307035e-04
[1205,] 3.327438e-07 2.713785e-07 1.864423e-03
[1206,] 3.002601e-06 1.641586e-04 7.513173e-04
[1207,] 1.661427e-06 3.906000e-07 3.346677e-07
[1208,] 6.698224e-05 3.692610e-05 5.610846e-03
[1209,] 8.384192e-06 6.732713e-07 7.199281e-06
[1210,] 3.372607e-07 2.713785e-07 1.580422e-03
[1211,] 3.820658e-06 1.615791e-04 1.011128e-03
[1212,] 3.820658e-06 1.615791e-04 1.011128e-03
[1213,] 3.617230e-06 1.392005e-06 7.596493e-06
[1214,] 8.142386e-06 6.664864e-07 6.938421e-06
[1215,] 6.440414e-05 3.819116e-05 5.601200e-03
[1216,] 3.341870e-07 2.728191e-07 1.714605e-03
[1217,] 3.367920e-06 1.433454e-06 7.355228e-06
[1218,] 6.440414e-05 4.273053e-05 6.312000e-03
[1219,] 3.341870e-07 2.742742e-07 1.663473e-03
[1220,] 2.995992e-06 1.416629e-04 7.371389e-04
[1221,] 3.363092e-07 3.002763e-07 4.021519e-08
[1222,] 6.440414e-05 4.200529e-05 6.195767e-03
[1223,] 1.113233e-04 2.416702e-05 6.065288e-03
[1224,] 8.384192e-06 6.871133e-07 7.404538e-06
[1225,] 1.369260e-06 2.194216e-07 1.534595e-07
[1226,] 1.000766e-06 1.620682e-06 2.546424e-06
[1227,] 7.909166e-06 5.852378e-07 5.655394e-06
[1228,] 3.676221e-05 2.895067e-05 2.389957e-03
[1229,] 4.232850e-07 4.447644e-07 1.173967e-07
[1230,] 7.682660e-06 6.127515e-07 5.899223e-06
[1231,] 1.611803e-06 3.955250e-07 3.504339e-07
[1232,] 6.440414e-05 2.942869e-05 4.223233e-03
[1233,] 7.909166e-06 6.008374e-07 5.869396e-06
[1234,] 5.549746e-07 2.425848e-07 9.058315e-08
[1235,] 3.737145e-06 1.212169e-04 7.440204e-04
[1236,] 2.474064e-06 3.995193e-07 1.016019e-06
[1237,] 6.440414e-05 4.200529e-05 6.195767e-03
[1238,] 3.112285e-07 2.753510e-07 4.135842e-03
[1239,] 8.384192e-06 6.860393e-07 7.388529e-06
[1240,] 4.115595e-07 2.343572e-05 2.837449e-06
[1241,] 9.070007e-06 7.076511e-07 8.201846e-06
[1242,] 2.628844e-06 7.009827e-05 3.361477e-04
[1243,] 1.439028e-06 2.193333e-07 1.570634e-07
[1244,] 2.753619e-06 1.903622e-04 7.639028e-04
[1245,] 3.746649e-06 1.361892e-06 7.646243e-06
[1246,] 1.884986e-07 2.164623e-07 4.972835e-08
[1247,] 1.632213e-06 3.955569e-07 3.533968e-07
[1248,] 6.604551e-05 4.726987e-05 7.218486e-03
[1249,] 3.201549e-07 2.724339e-07 2.973664e-03
[1250,] 3.283905e-07 2.768705e-07 2.214106e-03
[1251,] 3.187646e-07 2.724339e-07 3.153043e-03
[1252,] 5.998723e-05 4.498878e-05 6.222291e-03
[1253,] 4.157371e-07 2.257966e-05 2.659867e-06
[1254,] 1.611803e-06 3.955081e-07 3.508344e-07
[1255,] 3.268921e-07 2.695746e-07 2.404895e-03
[1256,] 8.142386e-06 7.531711e-07 8.202214e-06
[1257,] 3.268921e-07 2.695746e-07 2.404895e-03
[1258,] 3.187646e-07 2.755669e-07 3.108548e-03
[1259,] 5.396465e-05 4.059447e-05 5.015470e-03
[1260,] 5.396465e-05 4.059447e-05 5.015470e-03
[1261,] 3.737145e-06 1.615791e-04 9.830041e-04
[1262,] 3.268921e-07 2.753900e-07 2.419757e-03
[1263,] 6.440414e-05 4.059447e-05 5.969907e-03
[1264,] 3.617230e-06 1.311315e-06 7.059214e-06
[1265,] 3.737145e-06 1.615791e-04 9.830041e-04
[1266,] 5.998723e-05 4.439029e-05 6.132929e-03
[1267,] 5.998723e-05 3.874440e-05 5.292350e-03
[1268,] 5.998723e-05 3.874440e-05 5.292350e-03
[1269,] 3.681275e-06 1.311315e-06 7.175413e-06
[1270,] 6.215329e-05 3.874440e-05 5.479845e-03
[1271,] 1.320920e-06 2.190298e-07 1.513256e-07
[1272,] 5.998723e-05 3.874440e-05 5.292350e-03
[1273,] 5.998723e-05 3.947595e-05 5.400999e-03
[1274,] 8.142386e-06 7.243176e-07 7.778295e-06
[1275,] 3.187646e-07 2.724731e-07 3.583675e-03
[1276,] 8.142386e-06 6.905302e-07 7.285956e-06
[1277,] 5.998723e-05 3.874440e-05 5.292350e-03
[1278,] 8.384192e-06 6.905302e-07 7.455337e-06
[1279,] 4.181738e-07 2.275122e-05 2.520133e-06
[1280,] 7.659657e-06 7.168591e-07 7.307329e-06
[1281,] 1.842851e-07 1.696238e-07 4.197713e-08
[1282,] 3.617230e-06 1.283210e-06 6.875630e-06
[1283,] 5.589609e-05 4.363429e-05 5.613892e-03
[1284,] 5.383173e-05 3.998945e-05 4.922758e-03
[1285,] 5.790258e-05 3.998945e-05 5.289890e-03
[1286,] 5.790258e-05 4.289221e-05 5.706610e-03
[1287,] 7.659657e-06 7.094994e-07 7.205440e-06
[1288,] 7.885397e-06 7.450844e-07 7.842967e-06
[1289,] 1.172105e-06 2.197757e-07 1.475518e-07
[1290,] 5.790258e-05 4.216377e-05 5.601930e-03
[1291,] 3.149248e-07 2.770944e-07 4.047188e-03
[1292,] 5.656536e-07 2.404434e-06 2.308962e-06
[1293,] 4.222019e-05 4.144871e-05 4.017848e-03
[1294,] 3.268921e-07 2.770944e-07 2.459522e-03
[1295,] 2.938578e-07 1.461290e-07 5.731952e-08
[1296,] 1.183064e-06 4.769541e-07 7.418246e-07
[1297,] 1.097645e-06 4.005885e-07 2.357515e-07
[1298,] 7.441887e-06 6.754844e-07 6.555680e-06
[1299,] 1.138089e-06 4.012734e-07 2.231288e-07
[1300,] 8.945106e-06 5.118139e-07 5.091896e-06
[1301,] 4.018066e-06 1.101387e-06 6.274964e-06
[1302,] 3.530763e-06 1.007008e-04 6.556006e-04
[1303,] 6.942362e-05 6.190938e-05 1.026537e-02
[1304,] 6.942362e-05 6.002997e-05 9.944823e-03
[1305,] 3.255358e-07 2.776501e-07 2.404158e-03
[1306,] 9.519902e-06 5.287585e-07 5.596504e-06
[1307,] 8.167029e-06 6.521026e-07 6.714802e-06
[1308,] 1.401052e-05 4.888336e-07 6.618073e-06
[1309,] 3.994257e-06 1.188598e-04 8.094485e-04
[1310,] 1.456736e-06 4.089429e-07 2.552496e-07
[1311,] 1.456736e-06 4.089429e-07 2.552496e-07
[1312,] 9.519902e-06 5.189649e-07 5.444764e-06
[1313,] 3.182021e-06 1.266771e-04 6.427282e-04
[1314,] 2.419584e-06 1.062776e-04 4.298813e-04
[1315,] 8.819388e-06 5.655176e-07 5.824546e-06
[1316,] 8.655221e-05 5.902259e-05 1.230205e-02
[1317,] 6.942362e-05 5.902259e-05 9.772954e-03
[1318,] 9.213827e-06 5.312733e-07 5.499030e-06
[1319,] 6.942362e-05 5.902259e-05 9.772954e-03
[1320,] 3.114500e-06 1.174725e-04 5.843101e-04
[1321,] 1.875212e-06 1.072746e-06 3.009301e-06
[1322,] 1.967199e-07 2.256369e-07 5.476495e-08
[1323,] 5.998788e-05 6.002997e-05 8.528086e-03
[1324,] 6.215396e-05 5.593575e-05 8.233860e-03
[1325,] 7.682660e-06 6.587518e-07 6.493073e-06
[1326,] 1.688005e-06 1.000783e-04 2.520086e-04
[1327,] 5.998788e-05 5.334917e-05 7.555769e-03
[1328,] 2.680592e-06 1.676557e-04 6.591745e-04
[1329,] 2.660844e-06 1.213585e-04 4.905526e-04
[1330,] 4.138776e-07 2.224079e-05 2.800618e-06
[1331,] 3.214456e-07 2.722039e-07 3.400504e-03
[1332,] 5.589669e-05 5.509554e-05 7.250306e-03
[1333,] 8.945106e-06 5.165866e-07 5.161832e-06
[1334,] 3.214456e-07 2.770944e-07 3.063240e-03
[1335,] 1.333624e-06 4.062353e-07 2.602267e-07
[1336,] 3.214456e-07 2.722039e-07 3.400504e-03
[1337,] 2.795192e-06 1.495555e-04 6.297805e-04
[1338,] 3.137134e-07 2.722039e-07 4.742710e-03
[1339,] 7.441887e-06 5.979967e-07 5.562091e-06
[1340,] 1.349524e-06 4.062353e-07 2.626784e-07
[1341,] 2.984426e-06 1.194911e-04 5.616115e-04
[1342,] 5.936561e-05 5.096864e-05 7.130475e-03
[1343,] 1.349524e-06 4.063221e-07 2.624359e-07
[1344,] 1.349524e-06 4.063221e-07 2.624359e-07
[1345,] 3.214456e-07 2.736524e-07 3.298498e-03
[1346,] 7.463457e-06 5.864601e-07 5.423936e-06
[1347,] 3.214456e-07 2.736524e-07 3.298498e-03
[1348,] 3.201549e-07 2.736524e-07 3.480633e-03
[1349,] 9.972353e-07 4.306471e-07 5.541579e-07
[1350,] 7.441887e-06 5.752180e-07 5.265973e-06
[1351,] 7.441887e-06 5.702031e-07 5.201102e-06
[1352,] 2.737186e-06 1.102641e-04 4.673451e-04
[1353,] 5.790321e-05 4.862885e-05 6.618041e-03
[1354,] 3.032518e-07 2.722039e-07 4.525616e-03
[1355,] 1.349524e-06 4.065068e-07 2.619249e-07
[1356,] 7.419702e-06 5.647540e-07 5.118990e-06
[1357,] 1.589736e-05 1.477896e-07 4.001317e-07
[1358,] 7.419702e-06 5.702031e-07 5.189165e-06
[1359,] 3.268921e-07 2.854763e-07 1.832965e-03
[1360,] 1.349524e-06 4.065068e-07 2.619249e-07
[1361,] 5.265189e-05 5.551033e-05 6.859001e-03
[1362,] 2.949557e-07 2.736524e-07 6.868190e-03
[1363,] 2.817957e-06 1.102641e-04 4.852939e-04
[1364,] 5.453229e-05 5.096864e-05 6.522045e-03
[1365,] 1.367295e-06 4.066359e-07 2.654638e-07
[1366,] 3.214456e-07 2.722039e-07 3.400504e-03
[1367,] 3.214456e-07 2.707697e-07 3.505684e-03
[1368,] 4.182539e-06 1.307340e-05 9.464862e-05
[1369,] 4.523995e-05 6.444177e-05 6.789878e-03
[1370,] 7.419702e-06 5.488204e-07 4.914613e-06
[1371,] 5.648564e-05 4.718111e-05 6.250534e-03
[1372,] 3.214456e-07 2.692215e-07 3.624162e-03
[1373,] 4.128068e-07 1.976290e-05 3.136397e-06
[1374,] 4.291755e-05 7.030488e-05 7.028678e-03
[1375,] 7.281094e-05 6.520247e-07 5.041413e-05
[1376,] 1.287969e-06 4.054237e-07 2.565788e-07
[1377,] 2.932488e-07 2.756120e-07 2.056736e-02
[1378,] 4.060402e-07 3.338842e-07 9.143451e-08
[1379,] 2.991626e-07 2.722039e-07 1.589470e-02
[1380,] 4.475977e-07 3.500794e-07 5.898984e-08
[1381,] 7.356785e-05 4.640478e-05 8.089261e-03
[1382,] 2.875885e-06 8.042448e-05 4.132262e-04
[1383,] 3.621618e-06 9.722962e-05 5.961012e-04
[1384,] 1.317962e-06 4.044068e-07 2.658756e-07
[1385,] 1.287340e-06 4.040487e-07 2.621412e-07
[1386,] 7.356785e-05 4.640478e-05 8.089261e-03
[1387,] 1.317962e-06 4.039724e-07 2.674034e-07
[1388,] 2.835823e-07 2.722446e-07 4.125115e-02
[1389,] 3.543137e-06 9.722962e-05 5.799532e-04
[1390,] 2.827324e-07 2.722446e-07 4.376503e-02
[1391,] 1.142982e-05 5.017374e-07 5.930850e-06
[1392,] 1.333624e-06 4.032278e-07 2.727990e-07
[1393,] 2.720527e-06 8.531434e-05 4.080636e-04
[1394,] 7.356785e-05 5.135580e-05 8.990315e-03
[1395,] 3.573145e-06 1.072686e-06 5.457350e-06
[1396,] 1.960678e-07 2.166100e-07 5.155875e-08
[1397,] 1.333624e-06 4.008322e-07 2.846356e-07
[1398,] 4.098735e-07 2.081191e-05 2.694163e-06
[1399,] 6.069807e-05 4.640478e-05 6.623959e-03
[1400,] 3.520960e-06 9.561079e-05 5.666646e-04
[1401,] 7.356785e-05 4.640478e-05 8.089261e-03
[1402,] 5.811342e-07 2.501386e-07 9.874508e-08
[1403,] 7.097016e-05 4.640478e-05 7.793529e-03
[1404,] 1.302536e-06 4.025558e-07 2.721002e-07
[1405,] 6.847119e-05 4.640478e-05 7.509008e-03
[1406,] 3.327718e-06 9.720151e-07 4.521068e-06
[1407,] 1.302536e-06 4.024462e-07 2.726030e-07
[1408,] 4.059948e-07 4.414014e-07 1.160387e-07
[1409,] 1.422772e-06 3.900565e-07 3.192209e-07
[1410,] 7.822991e-05 4.789906e-05 8.910489e-03
[1411,] 1.383711e-06 4.023325e-07 2.868765e-07
[1412,] 4.176692e-07 2.065635e-05 2.160848e-06
[1413,] 1.349524e-06 4.025558e-07 2.800309e-07
[1414,] 9.110692e-06 5.109314e-07 5.175753e-06
[1415,] 1.349524e-06 4.027931e-07 2.789310e-07
[1416,] 2.878030e-07 2.836491e-07 2.298705e-02
[1417,] 1.383711e-06 4.028506e-07 2.843723e-07
[1418,] 2.270777e-06 8.264828e-05 3.157355e-04
[1419,] 1.367295e-06 4.031579e-07 2.802671e-07
[1420,] 4.119803e-07 2.557010e-07 7.515897e-08
[1421,] 4.100545e-07 2.050208e-05 2.634085e-06
[1422,] 2.923367e-07 2.853717e-07 1.680802e-02
[1423,] 8.944384e-06 4.753451e-07 4.585974e-06
[1424,] 3.221383e-06 1.159374e-04 6.029368e-04
[1425,] 1.076138e-05 5.164715e-07 5.923148e-06
[1426,] 1.185903e-05 5.509417e-07 7.007493e-06
[1427,] 9.213027e-06 4.951653e-07 4.956459e-06
[1428,] 4.407807e-06 1.314648e-04 1.003778e-03
[1429,] 2.904688e-07 2.770465e-07 1.674805e-02
[1430,] 1.095011e-05 4.884286e-07 5.549291e-06
[1431,] 1.317962e-06 4.045053e-07 2.669110e-07
[1432,] 4.105516e-07 2.086448e-05 2.600517e-06
[1433,] 3.795695e-06 3.637984e-07 1.236933e-06
[1434,] 2.538726e-06 1.073906e-06 4.006570e-06
[1435,] 1.013521e-05 4.564327e-07 4.729704e-06
[1436,] 4.473184e-06 1.038012e-06 6.408515e-06
[1437,] 4.080728e-06 1.031019e-06 5.852912e-06
[1438,] 1.349524e-06 4.054844e-07 2.686678e-07
[1439,] 9.965863e-05 5.293234e-05 1.270146e-02
[1440,] 1.349524e-06 4.052503e-07 2.694400e-07
[1441,] 1.034070e-04 5.049458e-05 1.255355e-02
[1442,] 1.034070e-04 5.458448e-05 1.362650e-02
[1443,] 1.079625e-05 4.549656e-07 4.929372e-06
[1444,] 1.264685e-05 5.429480e-07 7.193642e-06
[1445,] 2.851260e-07 2.616599e-07 2.460655e-02
[1446,] 9.965863e-05 5.126743e-05 1.228160e-02
[1447,] 5.587932e-07 2.374384e-07 8.862239e-08
[1448,] 2.835823e-07 2.790084e-07 3.341019e-02
[1449,] 6.570156e-07 5.486565e-07 3.127660e-07
[1450,] 1.079625e-05 4.431098e-07 4.732856e-06
[1451,] 8.141073e-05 4.745507e-05 9.195023e-03
[1452,] 1.750966e-05 4.627340e-07 7.234561e-06
[1453,] 3.282289e-07 2.700296e-07 1.048399e-06
[1454,] 8.851235e-05 4.394750e-05 9.244161e-03
[1455,] 3.881723e-06 8.948333e-05 6.022983e-04
[1456,] 2.922213e-06 7.295821e-05 3.840142e-04
[1457,] 1.333624e-06 4.080898e-07 2.597424e-07
[1458,] 1.332476e-05 4.678061e-07 5.962754e-06
[1459,] 4.100545e-07 2.180929e-05 2.762083e-06
[1460,] 2.178162e-06 9.155382e-07 2.862137e-06
[1461,] 1.317962e-06 4.091305e-07 2.546992e-07
[1462,] 1.349524e-06 4.094271e-07 2.587581e-07
[1463,] 2.721425e-06 4.477160e-07 1.252866e-06
[1464,] 2.886531e-07 2.730346e-07 2.713891e-02
[1465,] 1.444772e-05 4.568672e-07 6.093323e-06
[1466,] 1.349524e-06 4.100346e-07 2.572979e-07
[1467,] 2.290066e-06 8.600994e-07 2.777132e-06
[1468,] 1.013445e-04 3.610624e-05 8.610894e-03
[1469,] 4.073556e-07 2.515786e-07 7.484992e-08
[1470,] 1.349524e-06 4.115183e-07 2.539488e-07
[1471,] 1.396142e-05 4.296874e-07 5.397430e-06
[1472,] 7.822991e-05 3.557900e-05 6.515804e-03
[1473,] 7.822991e-05 3.557900e-05 6.515804e-03
[1474,] 3.002566e-07 2.790084e-07 1.225053e-02
[1475,] 1.264685e-05 4.223428e-07 4.893293e-06
[1476,] 3.002566e-07 2.798748e-07 1.118356e-02
[1477,] 7.822991e-05 3.557900e-05 6.515804e-03
[1478,] 6.445342e-05 9.645819e-06 1.188695e-03
[1479,] 4.100545e-07 2.111247e-05 2.697854e-06
[1480,] 7.626830e-05 3.203534e-05 5.679680e-03
[1481,] 7.545431e-05 3.399257e-05 5.983367e-03
[1482,] 4.198875e-07 2.011378e-05 2.033831e-06
[1483,] 2.906326e-06 4.650758e-07 1.905030e-06
[1484,] 4.089476e-07 2.563335e-07 7.535317e-08
[1485,] 6.536904e-05 3.157086e-05 4.778395e-03
[1486,] 2.794117e-06 3.942120e-07 5.912936e-07
[1487,] 3.012731e-07 2.685323e-07 1.250549e-02
[1488,] 8.763309e-05 3.250728e-05 6.642437e-03
[1489,] 5.343900e-07 2.291703e-07 7.941044e-08
[1490,] 1.353502e-05 4.470396e-07 5.618880e-06
[1491,] 3.044984e-07 2.578531e-07 1.082419e-02
[1492,] 4.102539e-07 1.976290e-05 2.530328e-06
[1493,] 4.111417e-07 1.976290e-05 2.437551e-06
[1494,] 3.643299e-07 2.386483e-07 1.075458e-07
[1495,] 4.097059e-07 1.976290e-05 2.610348e-06
[1496,] 1.226467e-05 6.930425e-07 1.001365e-05
[1497,] 2.835520e-06 3.853178e-07 1.440821e-06
[1498,] 2.981732e-07 2.820374e-07 1.111337e-02
[1499,] 8.442351e-05 3.949852e-05 7.867839e-03
[1500,] 2.913556e-07 2.851779e-07 1.542191e-02
[1501,] 8.442351e-05 4.398697e-05 8.814405e-03
[1502,] 4.110567e-07 1.932566e-05 2.401362e-06
[1503,] 2.835823e-07 2.830110e-07 2.756896e-02
[1504,] 2.913556e-07 2.845834e-07 1.621795e-02
[1505,] 1.866702e-07 2.308659e-07 5.190622e-08
[1506,] 6.445342e-05 1.001098e-05 1.241500e-03
[1507,] 6.703366e-05 1.001098e-05 1.286978e-03
[1508,] 6.703366e-05 1.003944e-05 1.291261e-03
[1509,] 5.419012e-07 2.878836e-07 1.901063e-07
[1510,] 4.095405e-07 2.512537e-07 7.494282e-08
[1511,] 1.877001e-06 6.833708e-05 2.036482e-04
[1512,] 1.347679e-05 3.425546e-07 3.629697e-06
[1513,] 7.278462e-05 4.071895e-05 6.976990e-03
[1514,] 2.724744e-07 2.935140e-07 4.556404e-02
[1515,] 1.877001e-06 7.049691e-05 2.095534e-04
[1516,] 2.612839e-06 9.843834e-07 3.702970e-06
[1517,] 2.745706e-07 2.911637e-07 3.769192e-02
[1518,] 2.612839e-06 1.226049e-06 4.822533e-06
[1519,] 7.545431e-05 4.461249e-05 7.968745e-03
[1520,] 4.305230e-05 1.018950e-05 8.723332e-04
[1521,] 2.745706e-07 2.968879e-07 3.596498e-02
[1522,] 2.745706e-07 2.968879e-07 3.596498e-02
[1523,] 6.003286e-05 9.746634e-06 1.127342e-03
[1524,] 5.872196e-07 2.472490e-07 9.156699e-08
[1525,] 6.626717e-06 3.977023e-07 2.703942e-06
[1526,] 1.438541e-05 3.553399e-07 4.039950e-06
[1527,] 3.117189e-06 3.936960e-07 6.740280e-07
[1528,] 2.908666e-07 2.819727e-07 1.368722e-02
[1529,] 4.198875e-07 1.968298e-05 1.999511e-06
[1530,] 2.745706e-07 2.911626e-07 3.681304e-02
[1531,] 6.220071e-05 1.018950e-05 1.226632e-03
[1532,] 3.388458e-06 4.151972e-07 1.395849e-06
[1533,] 6.445342e-05 1.018950e-05 1.267391e-03
[1534,] 2.745706e-07 3.075518e-07 3.048554e-02
[1535,] 2.745706e-07 3.075518e-07 3.048554e-02
[1536,] 1.390128e-05 3.344312e-07 3.580114e-06
[1537,] 1.390128e-05 3.318829e-07 3.533231e-06
[1538,] 6.445342e-05 1.018950e-05 1.267391e-03
[1539,] 6.264006e-07 5.136750e-07 2.679007e-07
[1540,] 2.789502e-07 3.213958e-07 1.568788e-02
[1541,] 2.647297e-06 1.045066e-06 4.031965e-06
[1542,] 4.188500e-07 1.988254e-05 2.042417e-06
[1543,] 7.545431e-05 5.205308e-05 9.360401e-03
[1544,] 2.738400e-07 3.130196e-07 2.947117e-02
[1545,] 6.445342e-05 1.018950e-05 1.267391e-03
[1546,] 2.696929e-06 3.936262e-07 6.025420e-07
[1547,] 2.812965e-07 3.130196e-07 1.676819e-02
[1548,] 7.278462e-05 5.293234e-05 9.174325e-03
[1549,] 6.445342e-05 1.018950e-05 1.267391e-03
[1550,] 6.445342e-05 1.018950e-05 1.267391e-03
[1551,] 4.182497e-07 2.017975e-05 2.087133e-06
[1552,] 1.347679e-05 3.246383e-07 3.329284e-06
[1553,] 6.445342e-05 1.018950e-05 1.267391e-03
[1554,] 6.445342e-05 1.018950e-05 1.267391e-03
[1555,] 6.445342e-05 1.018950e-05 1.267391e-03
[1556,] 1.367295e-06 4.098264e-07 2.604569e-07
[1557,] 2.837503e-07 3.169300e-07 1.329129e-02
[1558,] 6.003286e-05 9.563928e-06 1.102712e-03
[1559,] 6.445342e-05 1.049716e-05 1.312120e-03
[1560,] 2.829445e-07 3.188297e-07 1.360474e-02
[1561,] 6.703366e-05 1.034206e-05 1.336880e-03
[1562,] 1.352353e-05 2.913558e-07 2.754048e-06
[1563,] 2.812965e-07 3.207488e-07 1.477429e-02
[1564,] 1.137435e-04 8.389643e-07 1.048797e-04
[1565,] 4.106741e-07 4.536599e-07 1.195208e-07
[1566,] 6.703366e-05 1.034206e-05 1.336880e-03
[1567,] 1.390128e-05 3.197998e-07 3.312669e-06
[1568,] 1.347679e-05 3.174229e-07 3.201306e-06
[1569,] 4.196888e-07 2.108683e-05 2.110606e-06
[1570,] 6.445342e-05 1.049716e-05 1.312120e-03
[1571,] 1.919253e-07 2.384299e-07 5.564021e-08
[1572,] 1.302637e-05 3.174229e-07 3.127972e-06
[1573,] 1.453691e-06 4.082790e-07 2.775389e-07
[1574,] 6.445342e-05 1.049716e-05 1.312120e-03
[1575,] 2.661325e-06 1.433447e-06 5.895186e-06
[1576,] 6.445342e-05 1.049716e-05 1.312120e-03
[1577,] 1.347679e-05 3.150737e-07 3.159860e-06
[1578,] 1.777391e-07 1.699037e-07 4.189491e-08
[1579,] 6.445342e-05 1.049716e-05 1.312120e-03
[1580,] 1.347679e-05 3.150737e-07 3.159860e-06
[1581,] 2.926545e-07 3.286236e-07 6.904915e-03
[1582,] 1.712588e-05 4.510372e-07 7.647818e-06
[1583,] 2.846819e-07 3.286236e-07 6.591042e-03
[1584,] 2.926545e-07 3.306430e-07 6.695046e-03
[1585,] 2.662638e-06 1.416178e-06 5.840917e-06
[1586,] 2.849338e-06 3.939025e-07 6.616974e-07
[1587,] 4.228736e-07 2.171151e-05 2.061262e-06
[1588,] 2.926545e-07 3.258541e-07 6.649140e-03
[1589,] 2.799160e-07 3.278456e-07 1.482276e-02
[1590,] 1.302637e-05 3.083943e-07 2.973305e-06
[1591,] 6.220071e-05 1.075714e-05 1.306479e-03
[1592,] 6.220071e-05 1.034206e-05 1.248048e-03
[1593,] 2.569671e-06 1.405834e-06 5.570645e-06
[1594,] 7.545431e-05 9.382861e-05 1.714111e-02
[1595,] 6.220071e-05 1.049716e-05 1.269854e-03
[1596,] 2.762663e-07 3.453724e-07 1.635992e-02
[1597,] 2.794117e-06 3.940133e-07 6.549836e-07
[1598,] 7.545431e-05 9.533497e-05 1.742019e-02
[1599,] 1.891054e-07 2.310952e-07 5.318667e-08
[1600,] 2.880984e-07 2.911062e-07 9.787486e-03
[1601,] 6.066492e-05 1.013398e-05 1.191142e-03
[1602,] 2.728146e-07 2.979776e-07 2.638703e-03
[1603,] 1.641309e-05 3.538185e-07 4.420875e-06
[1604,] 2.742812e-07 3.593110e-07 2.268985e-03
[1605,] 6.220071e-05 1.108401e-05 1.352652e-03
[1606,] 6.220071e-05 1.125409e-05 1.383312e-03
[1607,] 1.909079e-06 1.544201e-04 4.371409e-04
[1608,] 6.703366e-05 1.065860e-05 1.391772e-03
[1609,] 2.706335e-06 1.480258e-06 6.219549e-06
[1610,] 1.307137e-05 3.101492e-07 3.010266e-06
[1611,] 7.201532e-05 1.154084e-05 1.630986e-03
[1612,] 2.752253e-06 1.502411e-06 6.431943e-06
[1613,] 1.347679e-05 3.790407e-07 4.324721e-06
[1614,] 5.943034e-05 1.207234e-05 1.437671e-03
[1615,] 4.271089e-07 2.812745e-05 2.519520e-06
[1616,] 3.079728e-06 3.851940e-07 1.153944e-06
[1617,] 2.706335e-06 1.524973e-06 6.437163e-06
[1618,] 4.265863e-07 2.727683e-05 2.378158e-06
[1619,] 1.302637e-05 3.034299e-07 2.888919e-06
[1620,] 6.445342e-05 1.154084e-05 1.471907e-03
[1621,] 6.445342e-05 1.200827e-05 1.540977e-03
[1622,] 1.259259e-05 2.992750e-07 2.755013e-06
[1623,] 4.220928e-07 2.706859e-05 2.512936e-06
[1624,] 1.082524e-06 1.194555e-05 1.981680e-05
[1625,] 2.855311e-07 3.147868e-07 7.008151e-03
[1626,] 2.849338e-06 3.945457e-07 6.831910e-07
[1627,] 7.822991e-05 1.338227e-04 2.548508e-02
[1628,] 1.259259e-05 2.929298e-07 2.651103e-06
[1629,] 2.955271e-07 3.695536e-07 3.129544e-03
[1630,] 6.445342e-05 1.237556e-05 1.595429e-03
[1631,] 6.703366e-05 1.237556e-05 1.654739e-03
[1632,] 2.926545e-07 3.853958e-07 5.682269e-04
[1633,] 7.846815e-05 1.232321e-06 1.332220e-04
[1634,] 2.752253e-06 1.512363e-06 6.477936e-06
[1635,] 2.900663e-06 3.945170e-07 6.933199e-07
[1636,] 6.445342e-05 1.219039e-05 1.567957e-03
[1637,] 2.753843e-06 1.489914e-06 6.370233e-06
[1638,] 2.900663e-06 3.946415e-07 6.966227e-07
[1639,] 1.302637e-05 3.086394e-07 2.994042e-06
[1640,] 7.545431e-05 1.451401e-04 2.651993e-02
[1641,] 4.235006e-07 3.041223e-05 2.688169e-06
[1642,] 6.703366e-05 1.147976e-05 1.517058e-03
[1643,] 2.945848e-07 4.089316e-07 2.085906e-03
[1644,] 3.006628e-06 3.953815e-07 7.424593e-07
[1645,] 6.703366e-05 1.044032e-05 1.358630e-03
[1646,] 2.855311e-07 4.216117e-07 3.424135e-03
[1647,] 1.259259e-05 2.617052e-07 2.162519e-06
[1648,] 4.230113e-07 2.933467e-05 2.622644e-06
[1649,] 2.770110e-07 4.146327e-07 6.228624e-03
[1650,] 1.390128e-05 3.022216e-07 3.014069e-06
[1651,] 4.652459e-07 2.674405e-07 1.480551e-07
[1652,] 1.302637e-05 3.042271e-07 2.918363e-06
[1653,] 1.526506e-05 4.173824e-07 6.232095e-06
[1654,] 2.706335e-06 1.150583e-06 4.622763e-06
[1655,] 2.752253e-06 1.150583e-06 4.696667e-06
[1656,] 1.390128e-05 3.096902e-07 3.148143e-06
[1657,] 7.850460e-05 9.142733e-05 1.744067e-02
[1658,] 1.390128e-05 2.998466e-07 2.988048e-06
[1659,] 1.347679e-05 2.979185e-07 2.892092e-06
[1660,] 1.390128e-05 2.988525e-07 2.970193e-06
[1661,] 2.880984e-07 3.763721e-07 5.501729e-04
[1662,] 8.136448e-05 1.249839e-04 2.488404e-02
[1663,] 3.061320e-06 3.902555e-07 7.101567e-07
[1664,] 7.850460e-05 1.227821e-04 2.352249e-02
[1665,] 1.218809e-05 2.889110e-07 2.556005e-06
[1666,] 7.575278e-05 1.335702e-04 2.464048e-02
[1667,] 1.182130e-05 2.869160e-07 2.472503e-06
[1668,] 5.546079e-05 1.581348e-07 9.999445e-01
[1669,] 2.101497e-06 9.821143e-07 3.012985e-06
[1670,] 2.135391e-06 9.756400e-07 3.034823e-06
[1671,] 1.794665e-07 1.707068e-07 4.218298e-08
[1672,] 1.430294e-06 4.044464e-07 2.964136e-07
[1673,] 5.096196e-07 2.610174e-07 1.533795e-07
[1674,] 1.131795e-05 2.247322e-07 1.490694e-06
[1675,] 7.016805e-07 6.079870e-07 3.852979e-07
[1676,] 6.756897e-05 9.128205e-05 1.484645e-02
[1677,] 6.756897e-05 9.128205e-05 1.484645e-02
[1678,] 2.659656e-06 1.327800e-06 5.388285e-06
[1679,] 7.024880e-05 9.131676e-05 1.548041e-02
[1680,] 1.206566e-05 2.518851e-07 1.962542e-06
[1681,] 4.314690e-07 1.782970e-05 1.612618e-06
[1682,] 7.024880e-05 9.111403e-05 1.542410e-02
[1683,] 2.585008e-07 2.627938e-07 1.625019e-06
[1684,] 1.357822e-05 3.414367e-07 4.000065e-06
[1685,] 7.541974e-05 9.111403e-05 1.663594e-02
[1686,] 2.879625e-07 3.235424e-07 2.752965e-05
[1687,] 2.916091e-07 3.579318e-07 2.395519e-05
[1688,] 2.898713e-06 1.347219e-06 5.952967e-06
[1689,] 1.236431e-05 2.979503e-07 2.728413e-06
[1690,] 4.311871e-07 1.822453e-05 1.639649e-06
[1691,] 6.361459e-05 1.037050e-04 1.580452e-02
[1692,] 4.321674e-07 2.687812e-07 8.118504e-08
[1693,] 3.284058e-06 4.014795e-07 8.494888e-07
[1694,] 4.382134e-07 1.890592e-05 1.586351e-06
[1695,] 7.096705e-05 1.617551e-04 2.773269e-02
[1696,] 5.432331e-07 3.059982e-07 7.717076e-08
[1697,] 7.096705e-05 1.692527e-04 2.892918e-02
[1698,] 1.133287e-04 5.421318e-07 5.423472e-05
[1699,] 2.273549e-06 3.918430e-07 6.194847e-07
[1700,] 6.099232e-07 3.584212e-07 2.684513e-07
[1701,] 4.729431e-06 3.463574e-07 1.823634e-06
[1702,] 6.418769e-07 5.093147e-07 2.693493e-07
[1703,] 8.444285e-07 4.290394e-07 3.208681e-07
[1704,] 7.654656e-07 4.215492e-07 2.859474e-07
[1705,] 1.611160e-07 2.742784e-07 4.637763e-08
[1706,] 1.605289e-07 2.840650e-07 4.759542e-08
[1707,] 7.203111e-07 1.772284e-07 4.967086e-08
[1708,] 7.750535e-07 4.392933e-07 3.071103e-07
[1709,] 7.685259e-07 4.373955e-07 3.029411e-07
[1710,] 4.258879e-07 2.691258e-07 9.676917e-08
[1711,] 7.547154e-07 1.912412e-07 4.724219e-08
[1712,] 7.719501e-07 4.325504e-07 2.991504e-07
[1713,] 7.685259e-07 4.325504e-07 2.979956e-07
[1714,] 7.685259e-07 4.486375e-07 3.141252e-07
[1715,] 8.348557e-07 1.761755e-07 5.240360e-08
[1716,] 7.685259e-07 4.335723e-07 2.990219e-07
[1717,] 7.654656e-07 4.364612e-07 3.008692e-07
[1718,] 7.654656e-07 4.373985e-07 3.018053e-07
[1719,] 6.478292e-07 1.725227e-07 4.932138e-08
[1720,] 3.520521e-06 4.119271e-07 5.128607e-07
[1721,] 7.590709e-07 4.433279e-07 3.054475e-07
[1722,] 7.527648e-07 4.462474e-07 3.060486e-07
[1723,] 2.286443e-06 4.077651e-07 3.867026e-07
[1724,] 5.088901e-07 6.894817e-07 1.428568e-07
[1725,] 1.715084e-07 1.629109e-07 3.659586e-08
[1726,] 4.630131e-07 5.667117e-07 1.705617e-07
[1727,] 7.436302e-07 3.931239e-07 2.514457e-07
[1728,] 3.105146e-07 9.893200e-07 3.472250e-07
[1729,] 2.413109e-06 4.056865e-07 4.110663e-07
[1730,] 7.200634e-07 3.632559e-07 2.165135e-07
[1731,] 7.375374e-07 3.217263e-07 1.785169e-07
[1732,] 2.427541e-07 9.248535e-07 4.718056e-08
[1733,] 4.414943e-07 2.013764e-07 4.001572e-08
[1734,] 5.235762e-07 3.273414e-07 1.478202e-07
[1735,] 5.616395e-07 3.429024e-07 1.622597e-07
[1736,] 5.371839e-07 4.409768e-07 2.197175e-07
[1737,] 2.136358e-07 5.797315e-07 1.187133e-07
[1738,] 4.344606e-07 3.374145e-07 1.313471e-07
[1739,] 3.992512e-07 1.848390e-07 3.732362e-08
[1740,] 1.631740e-07 1.718124e-07 3.821602e-08
[1741,] 3.527450e-06 4.055402e-07 4.533931e-07
[1742,] 2.123112e-07 6.126540e-07 1.227999e-07
[1743,] 4.408188e-07 3.663861e-07 3.428610e-08
[1744,] 5.097805e-07 1.870615e-07 3.905779e-08
[1745,] 2.126486e-07 2.167104e-07 5.763349e-08
[1746,] 3.756330e-07 3.118197e-07 3.423940e-08
[1747,] 4.408188e-07 2.944555e-07 3.411529e-08
[1748,] 5.097805e-07 1.817752e-07 3.929788e-08
[1749,] 4.483440e-07 2.884033e-07 3.415351e-08
[1750,] 4.342040e-07 2.924877e-07 3.410971e-08
[1751,] 1.606272e-07 1.656404e-07 3.768876e-08
[1752,] 3.821560e-07 3.012197e-07 3.419570e-08
[1753,] 1.751320e-06 2.890508e-06 5.885338e-08
[1754,] 6.849281e-07 1.407191e-07 5.501950e-08
[1755,] 4.710581e-07 2.908597e-07 3.433458e-08
[1756,] 4.869930e-07 2.887382e-07 3.440312e-08
[1757,] 1.222547e-06 5.247955e-07 4.730409e-08
[1758,] 1.123609e-06 4.965415e-07 4.727852e-08
[1759,] 2.060238e-07 2.125389e-07 5.426102e-08
[1760,] 3.152527e-06 3.975200e-07 5.473347e-07
[1761,] 1.632471e-07 1.593255e-07 3.652427e-08
[1762,] 5.374412e-07 3.133352e-07 3.439091e-08
[1763,] 4.577378e-07 3.111720e-07 3.421872e-08
[1764,] 4.514258e-07 3.066410e-07 3.422017e-08
[1765,] 3.062525e-06 3.973185e-07 5.324911e-07
[1766,] 4.577378e-07 3.066410e-07 3.423040e-08
[1767,] 1.618043e-07 1.575922e-07 3.661878e-08
[1768,] 5.831393e-07 1.432353e-07 4.972528e-08
[1769,] 6.042243e-07 1.434824e-07 5.016942e-08
[1770,] 5.015805e-07 3.093193e-07 3.431484e-08
[1771,] 4.358895e-07 3.101318e-07 3.419621e-08
[1772,] 4.208407e-07 3.374741e-07 1.202722e-07
[1773,] 3.361607e-07 3.161095e-07 3.420408e-08
[1774,] 5.820950e-07 1.687211e-07 4.299990e-08
[1775,] 3.401530e-07 3.208722e-07 3.421412e-08
[1776,] 5.003910e-07 3.161453e-07 3.428028e-08
[1777,] 2.051729e-07 5.435469e-07 1.029132e-07
[1778,] 5.087928e-07 3.234484e-07 3.426927e-08
[1779,] 3.214765e-07 3.411087e-07 3.453119e-08
[1780,] 5.817629e-07 1.443990e-07 4.890744e-08
[1781,] 5.518036e-07 1.723915e-07 4.171840e-08
[1782,] 4.548733e-07 2.970227e-07 3.438535e-08
[1783,] 4.629341e-07 3.064276e-07 3.436392e-08
[1784,] 4.357190e-07 3.121874e-07 3.430611e-08
[1785,] 4.299820e-07 5.060253e-07 1.395650e-07
[1786,] 2.051889e-07 2.190675e-07 5.576049e-08
[1787,] 1.591824e-07 1.585843e-07 3.881570e-08
[1788,] 1.591824e-07 1.601258e-07 3.905898e-08
[1789,] 2.614598e-07 3.942303e-07 3.689920e-08
[1790,] 2.672536e-07 4.481032e-07 3.720464e-08
[1791,] 2.672536e-07 4.481032e-07 3.720464e-08
[1792,] 2.672536e-07 4.539612e-07 3.730188e-08
[1793,] 1.590812e-07 1.566108e-07 3.840658e-08
[1794,] 1.590522e-07 1.569685e-07 3.843237e-08
[1795,] 2.020118e-07 2.159006e-07 5.347843e-08
[1796,] 2.328598e-07 5.388660e-07 4.069444e-08
[1797,] 5.991007e-07 1.276425e-06 5.776357e-08
[1798,] 2.103836e-07 5.366456e-07 4.344442e-08
[1799,] 2.259234e-07 5.433055e-07 4.133604e-08
[1800,] 2.304861e-07 5.531916e-07 4.116749e-08
[1801,] 5.490936e-07 3.569938e-07 1.386994e-07
[1802,] 2.304861e-07 5.587342e-07 4.128006e-08
[1803,] 2.091117e-07 5.458629e-07 4.305710e-08
[1804,] 6.418670e-07 1.264330e-06 5.715190e-08
[1805,] 2.098287e-07 5.775383e-07 4.372603e-08
[1806,] 2.304861e-07 5.695281e-07 4.149814e-08
[1807,] 1.926478e-07 2.179876e-07 6.007948e-08
[1808,] 6.418670e-07 1.279357e-06 5.720115e-08
[1809,] 1.601795e-07 1.584113e-07 3.946017e-08
[1810,] 1.604236e-07 1.587615e-07 3.965245e-08
[1811,] 7.559362e-07 6.885027e-07 1.534386e-07
[1812,] 2.380160e-07 5.695281e-07 4.091752e-08
[1813,] 2.029577e-07 8.254653e-07 1.271469e-07
[1814,] 2.460711e-07 5.800737e-07 4.055763e-08
[1815,] 1.910415e-07 2.097900e-07 5.745515e-08
[1816,] 2.405554e-07 5.800737e-07 4.093426e-08
[1817,] 2.919746e-07 1.621180e-07 3.610358e-08
[1818,] 2.457589e-07 6.267761e-07 4.140993e-08
[1819,] 1.980327e-07 2.115346e-07 5.144442e-08
[1820,] 2.011307e-07 2.171934e-07 5.425939e-08
[1821,] 2.840622e-07 1.680163e-07 3.554460e-08
[1822,] 2.256667e-07 6.425683e-07 4.348646e-08
[1823,] 2.281636e-07 6.487848e-07 4.336347e-08
[1824,] 9.334438e-07 5.083398e-07 5.017728e-08
[1825,] 1.608355e-07 1.710198e-07 4.206973e-08
[1826,] 1.596310e-07 1.726617e-07 4.145373e-08
[1827,] 1.993836e-07 7.739976e-07 1.114129e-07
[1828,] 1.600787e-07 1.694219e-07 4.133297e-08
[1829,] 2.405554e-07 6.297699e-07 4.192238e-08
[1830,] 2.110176e-07 6.330385e-07 4.495274e-08
[1831,] 2.179083e-07 7.066157e-07 4.554190e-08
[1832,] 2.352459e-07 6.297699e-07 4.235306e-08
[1833,] 2.457589e-07 6.425683e-07 4.175902e-08
[1834,] 2.352459e-07 6.425683e-07 4.259556e-08
[1835,] 2.457589e-07 6.487848e-07 4.186857e-08
[1836,] 1.998469e-07 7.979304e-07 1.148399e-07
[1837,] 6.422461e-07 1.046324e-06 5.615173e-08
[1838,] 2.484684e-07 6.160409e-07 4.109919e-08
[1839,] 2.352459e-07 6.219225e-07 4.220347e-08
[1840,] 6.358974e-07 9.352366e-07 5.586135e-08
[1841,] 2.039004e-07 2.154542e-07 5.414306e-08
[1842,] 1.993836e-07 8.123558e-07 1.142442e-07
[1843,] 2.352459e-07 6.487848e-07 4.271265e-08
[1844,] 1.614186e-07 1.750128e-07 4.317715e-08
[1845,] 2.402572e-07 6.487848e-07 4.229379e-08
[1846,] 2.377243e-07 6.286835e-07 4.212735e-08
[1847,] 2.512373e-07 6.297699e-07 4.115172e-08
[1848,] 1.614186e-07 1.738510e-07 4.297097e-08
[1849,] 4.417216e-06 4.695138e-07 4.630030e-08
[1850,] 2.484684e-07 6.178958e-07 4.113185e-08
[1851,] 2.512373e-07 6.178958e-07 4.094666e-08
[1852,] 2.169297e-07 5.540584e-07 4.240121e-08
[1853,] 2.148943e-07 6.117632e-07 4.390551e-08
[1854,] 2.278969e-07 5.467622e-07 4.124443e-08
[1855,] 4.844804e-07 1.644304e-07 4.030348e-08
[1856,] 2.955564e-07 6.523222e-07 2.246917e-07
[1857,] 1.571827e-06 4.964178e-07 4.496265e-08
[1858,] 2.546772e-07 5.602272e-07 3.973115e-08
[1859,] 2.368605e-07 6.237950e-07 4.282159e-08
[1860,] 2.605050e-07 6.237950e-07 4.047212e-08
[1861,] 2.365773e-07 6.237950e-07 4.284596e-08
[1862,] 2.280358e-07 6.087077e-07 4.257421e-08
[1863,] 3.099742e-07 7.943172e-07 2.843681e-07
[1864,] 4.288886e-07 3.785764e-07 1.231488e-07
[1865,] 1.614186e-07 1.768367e-07 4.349866e-08
[1866,] 2.586617e-07 5.982760e-07 4.077197e-08
[1867,] 2.393501e-07 6.219225e-07 4.257526e-08
[1868,] 2.550789e-06 5.370679e-07 4.484574e-08
[1869,] 1.606293e-07 1.820065e-07 4.383051e-08
[1870,] 2.312274e-07 7.966769e-07 4.567807e-08
[1871,] 2.303605e-07 7.329320e-07 4.463606e-08
[1872,] 4.220371e-07 4.429192e-07 1.244852e-07
[1873,] 2.808488e-07 8.317647e-07 2.516902e-07
[1874,] 2.679405e-07 7.890616e-07 4.318226e-08
[1875,] 4.980841e-07 1.773638e-07 3.880591e-08
[1876,] 9.793187e-07 9.132100e-07 5.418334e-08
[1877,] 1.616482e-07 1.933816e-07 4.642770e-08
[1878,] 9.441216e-07 9.132100e-07 5.411300e-08
[1879,] 1.648230e-07 1.904618e-07 4.789197e-08
[1880,] 2.604245e-07 1.892210e-07 3.492898e-08
[1881,] 1.727858e-07 9.977951e-07 6.560053e-08
[1882,] 1.564455e-07 1.975827e-07 4.110302e-08
[1883,] 1.570520e-07 1.930902e-07 4.013882e-08
[1884,] 1.524472e-07 7.387100e-07 8.787729e-08
[1885,] 1.530044e-07 1.987565e-07 4.410730e-08
[1886,] 1.564455e-07 2.009830e-07 4.145657e-08
[1887,] 1.568382e-07 1.971256e-07 4.067692e-08
[1888,] 1.560037e-07 2.009830e-07 4.462706e-08
[1889,] 1.534510e-07 8.037874e-07 1.063541e-07
[1890,] 1.586278e-07 2.027688e-07 4.865675e-08
[1891,] 1.534301e-07 9.236541e-07 1.161048e-07
[1892,] 1.593745e-07 2.067620e-07 4.985428e-08
[1893,] 1.603463e-07 2.023039e-07 4.930101e-08
[1894,] 1.551163e-07 2.179923e-07 4.775707e-08
[1895,] 1.525849e-07 2.194842e-07 4.591385e-08
[1896,] 1.581893e-07 2.113566e-07 4.937851e-08
[1897,] 1.578069e-07 2.134899e-07 5.071851e-08
[1898,] 1.577198e-07 2.105567e-07 4.896475e-08
[1899,] 3.477167e-07 9.893051e-07 3.424744e-07
[1900,] 1.529185e-07 2.012106e-07 4.430258e-08
[1901,] 3.912755e-07 4.250815e-07 6.329925e-08
[1902,] 4.138468e-07 3.191935e-07 9.308828e-08
[1903,] 3.566091e-07 3.286577e-07 1.811644e-07
[1904,] 3.360048e-07 2.666948e-07 1.441420e-07
[1905,] 1.729934e-07 2.027122e-07 3.865622e-08
[1906,] 2.649609e-07 2.625466e-07 9.069428e-08
[1907,] 1.658379e-07 2.989744e-07 6.803740e-08
[1908,] 2.684274e-07 2.257672e-07 7.483151e-08
[1909,] 1.808888e-07 2.007439e-07 3.759783e-08
[1910,] 2.321507e-07 2.427108e-07 7.195251e-08
[1911,] 1.628492e-07 1.604050e-07 3.676980e-08
[1912,] 1.591346e-07 1.954012e-07 4.742712e-08
[1913,] 1.900559e-07 2.279766e-07 5.105218e-08
[1914,] 1.766583e-07 2.214630e-07 4.661905e-08
[1915,] 1.588509e-07 1.496548e-07 3.460150e-08
[1916,] 1.961212e-07 1.919499e-07 3.458334e-08
[1917,] 1.772776e-07 1.819220e-07 3.480391e-08
[1918,] 2.212354e-07 1.758496e-07 3.812802e-08
[1919,] 1.732073e-07 2.397710e-07 4.893530e-08
[1920,] 1.716915e-07 2.394660e-07 4.813137e-08
[1921,] 2.097372e-07 1.799061e-07 3.589579e-08
[1922,] 1.719283e-07 2.410178e-07 4.845798e-08
[1923,] 4.546471e-07 2.036941e-07 5.716553e-08
[1924,] 1.820161e-07 1.892464e-07 3.480187e-08
[1925,] 2.815605e-07 2.657118e-07 7.063229e-08
[1926,] 1.572368e-07 1.591079e-07 3.629444e-08
[1927,] 1.722327e-07 2.379606e-07 4.830397e-08
[1928,] 1.722327e-07 2.385161e-07 4.834041e-08
[1929,] 1.729800e-07 2.391842e-07 4.875792e-08
[1930,] 1.705650e-07 2.390464e-07 4.721482e-08
[1931,] 1.727690e-07 2.383760e-07 4.855578e-08
[1932,] 1.727690e-07 2.383760e-07 4.855578e-08
[1933,] 1.727690e-07 2.380067e-07 4.850205e-08
[1934,] 1.727690e-07 2.382509e-07 4.853771e-08
[1935,] 1.583992e-07 1.617672e-07 3.636021e-08
[1936,] 1.742492e-07 2.360678e-07 4.864015e-08
[1937,] 1.723954e-07 2.365981e-07 4.814614e-08
[1938,] 4.632242e-07 1.865636e-07 5.698283e-08
[1939,] 1.722327e-07 2.358335e-07 4.796614e-08
[1940,] 1.720860e-07 2.358335e-07 4.791224e-08
[1941,] 1.722327e-07 2.358335e-07 4.796614e-08
[1942,] 1.722327e-07 2.357593e-07 4.795405e-08
[1943,] 1.739871e-07 2.365073e-07 4.865917e-08
[1944,] 1.548169e-07 1.608233e-07 3.703978e-08
[1945,] 1.566111e-07 1.622451e-07 3.666724e-08
[1946,] 1.725425e-07 1.893606e-07 4.543471e-08
[1947,] 1.728440e-07 1.856151e-07 4.490475e-08
[1948,] 1.728440e-07 2.397019e-07 5.171155e-08
[1949,] 1.699106e-07 1.883694e-07 4.316606e-08
[1950,] 1.700411e-07 2.337921e-07 4.712894e-08
[1951,] 1.701137e-07 2.338173e-07 4.713442e-08
[1952,] 5.340758e-07 1.595707e-07 5.720009e-08
[1953,] 1.636930e-07 2.359501e-07 4.616019e-08
[1954,] 1.636528e-07 2.337690e-07 4.589885e-08
[1955,] 1.812682e-07 1.660123e-07 3.891002e-08
[1956,] 1.862003e-07 1.632017e-07 4.594574e-08
[1957,] 4.966282e-07 2.400694e-07 8.772876e-08
[1958,] 1.647831e-07 2.363512e-07 4.600230e-08
[1959,] 1.764125e-07 2.563650e-07 5.081219e-08
[1960,] 1.840824e-07 2.242431e-07 3.841651e-08
[1961,] 5.769703e-07 2.015516e-07 4.661848e-08
[1962,] 1.896893e-07 1.659113e-07 3.733370e-08
[1963,] 2.051110e-07 2.475291e-07 4.424468e-08
[1964,] 1.175966e-06 1.627099e-07 5.687593e-08
[1965,] 7.029133e-07 1.573290e-07 5.117607e-08
[1966,] 3.073518e-07 3.943036e-07 1.928465e-07
[1967,] 2.646327e-06 2.106320e-07 5.213830e-07
[1968,] 2.842272e-06 1.985675e-07 4.863677e-07
[1969,] 4.336208e-07 1.648311e-07 4.513654e-08
[1970,] 2.963314e-07 4.199539e-07 1.969403e-07
[1971,] 9.305519e-07 1.548203e-07 5.412669e-08
[1972,] 3.459719e-07 1.899814e-07 4.847456e-08
[1973,] 1.809515e-07 1.835113e-07 5.267931e-08
[1974,] 1.207213e-06 1.505680e-07 6.149628e-08
[1975,] 1.833222e-07 4.706139e-07 1.004616e-07
[1976,] 3.141355e-07 1.658182e-07 4.725563e-08
[1977,] 1.150253e-06 1.475962e-07 7.035627e-08
[1978,] 1.326613e-06 1.476156e-07 7.395632e-08
[1979,] 1.714755e-07 2.090582e-07 5.453204e-08
[1980,] 1.531541e-07 1.549764e-07 3.756116e-08
[1981,] 1.308469e-06 1.479813e-07 7.127760e-08
[1982,] 1.733659e-07 2.048405e-07 5.467908e-08
[1983,] 1.791961e-07 3.238666e-07 7.756834e-08
[1984,] 1.114988e-06 2.596361e-07 3.949950e-07
[1985,] 1.380221e-06 1.490789e-07 8.306074e-08
[1986,] 1.139520e-06 2.645962e-07 4.128835e-07
[1987,] 9.213241e-07 2.725080e-07 3.658241e-07
[1988,] 9.996561e-07 2.690079e-07 3.826561e-07
[1989,] 9.996561e-07 2.690079e-07 3.826561e-07
[1990,] 1.806971e-07 2.961085e-07 7.411690e-08
[1991,] 1.814798e-07 3.011656e-07 7.567762e-08
[1992,] 1.981632e-07 3.441096e-07 8.842047e-08
[1993,] 1.069482e-06 3.289936e-07 5.379902e-07
[1994,] 1.472705e-06 3.314384e-07 7.013906e-07
[1995,] 1.341080e-06 3.339115e-07 6.580795e-07
[1996,] 9.357981e-07 2.498313e-07 2.426434e-07
[1997,] 1.878394e-07 3.770372e-07 9.533799e-08
[1998,] 1.816051e-06 1.503604e-07 9.746836e-08
[1999,] 1.327978e-06 3.565660e-07 7.058192e-07
[2000,] 1.497159e-06 1.502169e-07 8.975448e-08
[2001,] 4.006031e-07 2.538787e-07 1.613525e-07
[2002,] 1.136744e-06 3.543820e-07 6.175668e-07
[2003,] 1.908260e-07 4.001279e-07 1.026449e-07
[2004,] 1.908260e-07 3.948218e-07 1.016092e-07
[2005,] 1.317839e-06 1.516190e-07 8.939835e-08
[2006,] 1.894650e-07 4.090916e-07 1.027377e-07
[2007,] 1.923829e-07 2.984527e-07 7.546584e-08
[2008,] 1.914980e-07 2.984527e-07 7.488739e-08
[2009,] 1.842017e-07 3.689301e-07 9.016264e-08
[2010,] 1.270677e-06 1.597182e-07 1.111019e-07
[2011,] 1.878546e-07 3.689301e-07 9.356724e-08
[2012,] 4.628177e-07 2.973710e-07 2.196300e-07
[2013,] 9.321483e-07 4.619034e-07 7.267752e-07
[2014,] 9.701801e-07 4.211843e-07 6.731185e-07
[2015,] 1.146954e-06 4.664466e-07 8.818480e-07
[2016,] 1.884645e-07 3.862681e-07 9.318957e-08
[2017,] 1.311381e-06 4.144049e-07 8.442401e-07
[2018,] 1.089495e-06 3.509866e-07 5.834274e-07
[2019,] 1.022625e-06 3.588108e-07 5.698107e-07
[2020,] 1.066612e-06 3.500572e-07 5.713165e-07
[2021,] 1.089495e-06 3.433503e-07 5.667427e-07
[2022,] 1.022625e-06 3.327720e-07 5.162384e-07
[2023,] 9.417124e-07 2.643221e-07 1.662632e-07
[2024,] 4.370300e-07 2.758551e-07 1.885962e-07
[2025,] 2.066836e-07 4.187985e-07 1.151286e-07
[2026,] 2.080963e-07 3.685162e-07 1.079592e-07
[2027,] 5.406291e-07 2.351914e-07 1.151438e-07
[2028,] 1.798634e-07 3.608334e-07 5.683196e-08
[2029,] 2.663482e-07 1.714971e-07 5.294061e-08
[2030,] 2.006578e-07 3.234936e-07 4.716978e-08
[2031,] 2.003428e-07 3.001615e-07 4.622907e-08
[2032,] 4.290751e-07 2.192989e-07 1.440596e-07
[2033,] 1.917015e-06 1.870795e-07 1.547575e-07
[2034,] 4.215932e-07 2.284306e-07 1.499645e-07
[2035,] 1.523428e-06 1.866625e-07 1.401692e-07
[2036,] 1.523428e-06 1.866625e-07 1.401692e-07
[2037,] 4.519698e-07 2.338010e-07 1.638610e-07
[2038,] 1.600382e-06 1.873066e-07 1.441293e-07
[2039,] 1.712437e-06 1.873603e-07 1.499743e-07
[2040,] 1.878693e-07 3.320462e-07 5.043430e-08
[2041,] 1.575044e-06 1.873603e-07 1.435614e-07
[2042,] 1.550200e-06 1.875388e-07 1.442554e-07
[2043,] 1.550200e-06 1.875388e-07 1.442554e-07
[2044,] 1.863592e-07 3.128658e-07 4.983243e-08
[2045,] 1.769350e-06 1.876706e-07 1.547014e-07
[2046,] 1.848318e-07 2.985818e-07 4.951952e-08
[2047,] 2.121842e-06 1.944326e-07 2.152810e-07
[2048,] 4.815277e-07 3.010375e-07 2.363506e-07
[2049,] 1.540499e-07 3.155747e-07 5.545427e-08
[2050,] 4.972726e-07 3.010375e-07 2.432399e-07
[2051,] 2.331374e-06 1.950904e-07 2.306646e-07
[2052,] 2.249484e-06 1.940039e-07 2.202232e-07
[2053,] 4.489072e-07 2.525878e-07 1.803757e-07
[2054,] 2.277791e-06 1.937976e-07 2.206460e-07
[2055,] 5.110106e-07 2.971492e-07 2.452940e-07
[2056,] 2.277791e-06 1.937976e-07 2.206460e-07
[2057,] 2.360910e-06 1.935943e-07 2.239882e-07
[2058,] 4.718651e-07 2.492189e-07 1.850016e-07
[2059,] 4.997104e-07 2.492189e-07 1.941373e-07
[2060,] 2.024730e-07 3.429982e-07 5.033043e-08
[2061,] 5.027342e-07 3.644154e-07 3.070606e-07
[2062,] 1.651152e-07 3.047428e-07 7.022602e-08
[2063,] 2.811269e-06 1.879438e-07 2.161938e-07
[2064,] 1.875724e-06 1.877891e-07 1.696639e-07
[2065,] 2.348411e-06 1.878891e-07 1.842619e-07
[2066,] 2.215978e-06 1.880392e-07 1.811213e-07
[2067,] 2.447624e-07 6.759685e-07 5.986252e-08
[2068,] 1.645101e-07 3.755628e-07 8.005854e-08
[2069,] 4.937538e-07 2.920418e-07 2.338180e-07
[2070,] 1.902049e-06 1.910042e-07 1.886096e-07
[2071,] 1.840172e-06 1.902947e-07 1.799531e-07
[2072,] 2.096125e-06 1.902947e-07 1.936454e-07
[2073,] 1.919390e-07 4.567297e-07 6.128632e-08
[2074,] 1.279241e-06 1.918426e-07 1.120200e-07
[2075,] 3.174477e-07 2.360953e-07 9.129970e-08
[2076,] 1.942971e-07 2.346595e-07 5.537042e-08
[2077,] 6.591891e-07 1.421556e-06 4.722943e-08
[2078,] 2.473814e-07 2.856844e-07 1.200244e-07
[2079,] 6.568244e-07 1.997568e-06 4.924896e-08
[2080,] 4.482058e-06 1.958887e-07 2.246372e-07
[2081,] 1.817653e-07 2.830277e-07 8.141679e-08
[2082,] 1.730869e-07 2.830277e-07 7.546891e-08
[2083,] 1.860735e-07 2.830277e-07 8.422147e-08
[2084,] 2.362173e-07 2.129412e-07 7.096299e-08
[2085,] 2.755551e-07 2.256755e-07 5.029439e-08
[2086,] 2.285582e-07 2.227668e-07 7.227461e-08
[2087,] 3.014730e-07 2.293677e-07 6.409825e-08
[2088,] 3.612965e-06 1.894905e-07 2.680081e-07
[2089,] 6.399301e-07 1.585274e-06 4.782162e-08
[2090,] 3.604897e-06 1.889524e-07 2.619546e-07
[2091,] 1.835985e-07 2.614793e-07 7.829710e-08
[2092,] 1.647992e-07 2.459526e-07 6.328220e-08
[2093,] 1.765856e-07 2.367228e-07 6.820683e-08
[2094,] 2.270931e-07 2.018118e-07 6.481348e-08
[2095,] 2.741777e-07 2.341716e-07 5.072199e-08
[2096,] 3.528400e-06 1.893867e-07 2.682782e-07
[2097,] 6.389252e-07 2.081526e-07 3.761788e-08
[2098,] 2.276762e-07 1.976159e-07 6.335967e-08
[2099,] 2.501561e-07 2.034120e-07 7.143532e-08
[2100,] 1.638365e-07 2.488440e-07 4.742351e-08
[2101,] 5.986908e-07 2.132592e-07 3.703993e-08
[2102,] 2.394514e-07 1.918930e-07 6.333315e-08
[2103,] 6.198415e-07 2.059556e-07 3.757506e-08
[2104,] 2.482262e-07 1.967952e-07 6.798140e-08
[2105,] 4.496225e-06 1.944266e-07 3.280132e-07
[2106,] 7.301888e-07 1.606969e-07 5.170572e-08
[2107,] 2.292087e-07 1.972938e-07 6.361820e-08
[2108,] 6.531945e-07 2.038085e-07 3.799125e-08
[2109,] 2.719791e-07 2.765758e-07 1.079352e-07
[2110,] 2.354657e-07 1.964263e-07 6.530838e-08
[2111,] 2.636715e-07 2.243021e-07 8.381353e-08
[2112,] 5.829625e-07 2.500753e-07 3.581098e-08
[2113,] 2.488714e-06 1.977491e-07 2.593740e-07
[2114,] 6.075676e-07 2.079507e-07 3.711720e-08
[2115,] 1.658352e-07 2.360676e-07 4.445572e-08
[2116,] 1.658628e-07 2.344800e-07 4.430958e-08
[2117,] 1.653201e-07 2.353108e-07 4.469285e-08
[2118,] 2.737335e-07 2.153398e-07 8.231806e-08
[2119,] 8.563741e-07 1.536074e-07 5.887635e-08
[2120,] 5.819900e-07 2.059472e-07 3.700408e-08
[2121,] 2.324551e-07 2.185266e-07 7.252388e-08
[2122,] 3.188690e-07 2.091363e-07 3.487614e-08
[2123,] 3.077292e-07 1.478312e-07 4.317103e-08
[2124,] 1.652734e-07 2.401578e-07 4.739404e-08
[2125,] 1.656145e-07 2.420166e-07 4.993094e-08
[2126,] 2.677632e-07 1.477983e-07 4.104080e-08
[2127,] 3.021646e-07 1.480090e-07 4.278840e-08
[2128,] 3.099409e-07 1.480090e-07 4.319253e-08
[2129,] 3.149196e-07 2.063772e-07 3.501592e-08
[2130,] 3.884410e-07 1.950724e-07 7.890224e-08
[2131,] 3.077294e-07 1.518903e-07 4.105356e-08
[2132,] 2.695389e-07 1.477983e-07 4.113861e-08
[2133,] 4.002614e-07 1.916092e-07 7.844928e-08
[2134,] 1.662029e-07 2.344800e-07 4.996004e-08
[2135,] 5.597670e-07 2.026373e-07 3.697654e-08
[2136,] 3.614972e-07 1.957740e-07 7.302752e-08
[2137,] 2.832291e-07 1.478978e-07 4.183831e-08
[2138,] 5.868041e-07 1.984804e-07 3.746424e-08
[2139,] 4.237815e-07 1.399016e-06 4.249844e-07
[2140,] 1.566933e-07 1.543825e-07 3.484693e-08
[2141,] 1.592291e-07 1.675251e-07 3.533473e-08
[2142,] 4.885191e-07 1.603236e-07 4.028682e-08
[2143,] 4.970776e-07 1.636384e-07 3.997153e-08
[2144,] 2.359527e-07 2.461636e-07 5.647926e-08
[2145,] 1.564092e-07 1.443608e-07 3.610786e-08
[2146,] 2.601519e-07 2.867133e-07 5.836240e-08
[2147,] 2.583610e-07 2.862259e-07 5.872027e-08
[2148,] 2.328796e-07 1.865152e-06 6.895204e-08
[2149,] 4.516774e-07 2.082085e-07 9.509668e-08
[2150,] 4.278654e-07 5.345336e-07 1.694436e-07
[2151,] 2.338271e-07 2.881311e-07 6.375887e-08
[2152,] 1.520728e-07 1.945407e-06 9.144623e-08
[2153,] 2.439369e-07 1.836101e-06 6.549217e-08
[2154,] 1.535436e-07 1.929583e-06 8.587624e-08
[2155,] 1.518536e-07 1.979338e-06 9.314746e-08
[2156,] 2.648879e-07 2.295864e-07 7.768569e-08
[2157,] 2.549526e-07 3.081578e-07 6.207481e-08
[2158,] 2.857725e-07 1.682911e-06 5.765792e-08
[2159,] 1.510100e-07 1.897441e-07 3.850769e-08
[2160,] 2.554705e-07 3.119458e-07 6.233520e-08
[2161,] 1.735635e-07 1.444348e-07 3.861470e-08
[2162,] 1.735635e-07 1.452774e-07 3.916448e-08
[2163,] 1.746642e-07 1.889581e-06 6.160475e-08
[2164,] 1.740217e-07 2.028517e-06 6.295216e-08
[2165,] 1.725389e-07 1.912853e-06 6.270264e-08
[2166,] 2.635207e-07 3.353135e-07 6.254746e-08
[2167,] 2.910538e-07 1.901509e-06 5.852438e-08
[2168,] 1.647882e-07 2.114308e-06 6.975216e-08
[2169,] 1.653066e-07 1.450140e-07 3.787840e-08
[2170,] 4.101392e-07 1.583984e-07 4.110458e-08
[2171,] 2.691252e-07 5.274481e-06 6.285149e-08
[2172,] 3.013472e-07 4.324342e-06 4.657850e-08
[2173,] 3.365426e-07 4.513930e-06 4.590111e-08
[2174,] 1.621131e-07 1.456645e-07 3.605098e-08
[2175,] 1.491589e-07 2.100673e-07 4.322297e-08
[2176,] 3.185084e-07 4.419442e-06 4.677308e-08
[2177,] 2.646463e-07 5.424750e-06 6.371588e-08
[2178,] 3.555689e-07 4.530815e-06 4.565017e-08
[2179,] 9.327771e-07 2.241219e-07 4.393441e-08
[2180,] 9.080638e-07 2.241219e-07 4.377515e-08
[2181,] 4.137661e-07 1.597073e-07 4.053334e-08
[2182,] 5.730292e-07 2.182610e-07 4.170350e-08
[2183,] 5.013604e-07 2.145817e-07 4.129167e-08
[2184,] 5.089569e-07 2.192290e-07 4.123519e-08
[2185,] 1.497522e-07 1.671908e-07 3.710238e-08
[2186,] 5.013604e-07 2.167996e-07 4.121109e-08
[2187,] 1.494238e-07 2.126734e-07 4.214483e-08
[2188,] 2.722110e-07 5.896303e-06 6.333429e-08
[2189,] 2.658946e-07 2.100261e-07 6.895060e-08
[2190,] 5.071422e-07 2.167996e-07 4.125439e-08
[2191,] 5.251013e-07 2.158568e-07 4.142852e-08
[2192,] 5.312988e-07 2.141454e-07 4.133747e-08
[2193,] 5.382419e-07 1.620856e-07 4.656174e-08
[2194,] 5.382419e-07 1.649761e-07 4.576219e-08
[2195,] 5.078090e-07 1.606089e-07 4.737586e-08
[2196,] 1.743315e-06 5.785450e-07 8.011186e-07
[2197,] 2.732492e-07 2.078539e-07 7.026434e-08
[2198,] 9.727126e-07 3.421297e-07 3.201118e-07
[2199,] 1.079063e-06 3.337603e-07 3.345168e-07
[2200,] 1.111298e-06 3.346227e-07 3.437390e-07
[2201,] 4.484160e-07 1.613918e-07 4.108997e-08
[2202,] 2.366853e-07 1.642970e-07 5.613898e-08
[2203,] 2.202223e-06 5.886462e-07 1.108103e-06
[2204,] 1.215989e-06 3.362043e-07 3.714336e-07
[2205,] 4.225089e-07 1.566236e-07 4.145470e-08
[2206,] 5.362613e-07 3.429468e-07 2.014072e-07
[2207,] 6.583399e-07 1.766320e-07 4.601219e-08
[2208,] 3.642085e-07 1.425797e-07 5.949717e-08
[2209,] 3.642085e-07 1.424094e-07 5.915084e-08
[2210,] 1.711547e-07 1.619101e-07 3.737489e-08
[2211,] 8.948049e-07 3.499520e-07 3.178855e-07
[2212,] 1.111934e-06 3.584858e-07 3.923937e-07
[2213,] 2.351352e-07 1.415075e-07 4.318315e-08
[2214,] 1.783587e-07 1.481275e-07 4.286140e-08
[2215,] 1.664175e-07 1.474239e-07 4.031032e-08
[2216,] 1.691832e-07 1.494831e-07 4.161760e-08
[2217,] 1.634640e-07 1.984387e-07 4.162376e-08
```
