## Supplementary material for "Characterization of shared and ancestry-specific signals driving complex traits using multi-ancestry fine-mapping": s1_data_1kg.pvar

```
##FILTER=<ID=PASS,Description="All filters passed">
##reference=ftp://ftp.1000genomes.ebi.ac.uk//vol1/ftp/technical/reference/phase2_reference_assembly_sequence/hs37d5.fa.gz
##contig=<ID=10,assembly=b37,length=135534747>
##ALT=<ID=CNV,Description="Copy Number Polymorphism">
##ALT=<ID=DEL,Description="Deletion">
##ALT=<ID=DUP,Description="Duplication">
##ALT=<ID=INS:ME:ALU,Description="Insertion of ALU element">
##ALT=<ID=INS:ME:LINE1,Description="Insertion of LINE1 element">
##ALT=<ID=INS:ME:SVA,Description="Insertion of SVA element">
##ALT=<ID=INS:MT,Description="Nuclear Mitochondrial Insertion">
##ALT=<ID=INV,Description="Inversion">
##ALT=<ID=CN0,Description="Copy number allele: 0 copies">
##ALT=<ID=CN1,Description="Copy number allele: 1 copy">
##ALT=<ID=CN2,Description="Copy number allele: 2 copies">
##ALT=<ID=CN3,Description="Copy number allele: 3 copies">
##ALT=<ID=CN4,Description="Copy number allele: 4 copies">
##ALT=<ID=CN5,Description="Copy number allele: 5 copies">
##ALT=<ID=CN6,Description="Copy number allele: 6 copies">
##ALT=<ID=CN7,Description="Copy number allele: 7 copies">
##ALT=<ID=CN8,Description="Copy number allele: 8 copies">
##ALT=<ID=CN9,Description="Copy number allele: 9 copies">
##ALT=<ID=CN10,Description="Copy number allele: 10 copies">
##ALT=<ID=CN11,Description="Copy number allele: 11 copies">
##ALT=<ID=CN12,Description="Copy number allele: 12 copies">
##ALT=<ID=CN13,Description="Copy number allele: 13 copies">
##ALT=<ID=CN14,Description="Copy number allele: 14 copies">
##ALT=<ID=CN15,Description="Copy number allele: 15 copies">
##ALT=<ID=CN16,Description="Copy number allele: 16 copies">
##ALT=<ID=CN17,Description="Copy number allele: 17 copies">
##ALT=<ID=CN18,Description="Copy number allele: 18 copies">
##ALT=<ID=CN19,Description="Copy number allele: 19 copies">
##ALT=<ID=CN20,Description="Copy number allele: 20 copies">
##ALT=<ID=CN21,Description="Copy number allele: 21 copies">
##ALT=<ID=CN22,Description="Copy number allele: 22 copies">
##ALT=<ID=CN23,Description="Copy number allele: 23 copies">
##ALT=<ID=CN24,Description="Copy number allele: 24 copies">
##ALT=<ID=CN25,Description="Copy number allele: 25 copies">
##ALT=<ID=CN26,Description="Copy number allele: 26 copies">
##ALT=<ID=CN27,Description="Copy number allele: 27 copies">
##ALT=<ID=CN28,Description="Copy number allele: 28 copies">
##ALT=<ID=CN29,Description="Copy number allele: 29 copies">
##ALT=<ID=CN30,Description="Copy number allele: 30 copies">
##ALT=<ID=CN31,Description="Copy number allele: 31 copies">
##ALT=<ID=CN32,Description="Copy number allele: 32 copies">
##ALT=<ID=CN33,Description="Copy number allele: 33 copies">
##ALT=<ID=CN34,Description="Copy number allele: 34 copies">
##ALT=<ID=CN35,Description="Copy number allele: 35 copies">
##ALT=<ID=CN36,Description="Copy number allele: 36 copies">
##ALT=<ID=CN37,Description="Copy number allele: 37 copies">
##ALT=<ID=CN38,Description="Copy number allele: 38 copies">
##ALT=<ID=CN39,Description="Copy number allele: 39 copies">
##ALT=<ID=CN40,Description="Copy number allele: 40 copies">
##ALT=<ID=CN41,Description="Copy number allele: 41 copies">
##ALT=<ID=CN42,Description="Copy number allele: 42 copies">
##ALT=<ID=CN43,Description="Copy number allele: 43 copies">
##ALT=<ID=CN44,Description="Copy number allele: 44 copies">
##ALT=<ID=CN45,Description="Copy number allele: 45 copies">
##ALT=<ID=CN46,Description="Copy number allele: 46 copies">
##ALT=<ID=CN47,Description="Copy number allele: 47 copies">
##ALT=<ID=CN48,Description="Copy number allele: 48 copies">
##ALT=<ID=CN49,Description="Copy number allele: 49 copies">
##ALT=<ID=CN50,Description="Copy number allele: 50 copies">
##ALT=<ID=CN51,Description="Copy number allele: 51 copies">
##ALT=<ID=CN52,Description="Copy number allele: 52 copies">
##ALT=<ID=CN53,Description="Copy number allele: 53 copies">
##ALT=<ID=CN54,Description="Copy number allele: 54 copies">
##ALT=<ID=CN55,Description="Copy number allele: 55 copies">
##ALT=<ID=CN56,Description="Copy number allele: 56 copies">
##ALT=<ID=CN57,Description="Copy number allele: 57 copies">
##ALT=<ID=CN58,Description="Copy number allele: 58 copies">
##ALT=<ID=CN59,Description="Copy number allele: 59 copies">
##ALT=<ID=CN60,Description="Copy number allele: 60 copies">
##ALT=<ID=CN61,Description="Copy number allele: 61 copies">
##ALT=<ID=CN62,Description="Copy number allele: 62 copies">
##ALT=<ID=CN63,Description="Copy number allele: 63 copies">
##ALT=<ID=CN64,Description="Copy number allele: 64 copies">
##ALT=<ID=CN65,Description="Copy number allele: 65 copies">
##ALT=<ID=CN66,Description="Copy number allele: 66 copies">
##ALT=<ID=CN67,Description="Copy number allele: 67 copies">
##ALT=<ID=CN68,Description="Copy number allele: 68 copies">
##ALT=<ID=CN69,Description="Copy number allele: 69 copies">
##ALT=<ID=CN70,Description="Copy number allele: 70 copies">
##ALT=<ID=CN71,Description="Copy number allele: 71 copies">
##ALT=<ID=CN72,Description="Copy number allele: 72 copies">
##ALT=<ID=CN73,Description="Copy number allele: 73 copies">
##ALT=<ID=CN74,Description="Copy number allele: 74 copies">
##ALT=<ID=CN75,Description="Copy number allele: 75 copies">
##ALT=<ID=CN76,Description="Copy number allele: 76 copies">
##ALT=<ID=CN77,Description="Copy number allele: 77 copies">
##ALT=<ID=CN78,Description="Copy number allele: 78 copies">
##ALT=<ID=CN79,Description="Copy number allele: 79 copies">
##ALT=<ID=CN80,Description="Copy number allele: 80 copies">
##ALT=<ID=CN81,Description="Copy number allele: 81 copies">
##ALT=<ID=CN82,Description="Copy number allele: 82 copies">
##ALT=<ID=CN83,Description="Copy number allele: 83 copies">
##ALT=<ID=CN84,Description="Copy number allele: 84 copies">
##ALT=<ID=CN85,Description="Copy number allele: 85 copies">
##ALT=<ID=CN86,Description="Copy number allele: 86 copies">
##ALT=<ID=CN87,Description="Copy number allele: 87 copies">
##ALT=<ID=CN88,Description="Copy number allele: 88 copies">
##ALT=<ID=CN89,Description="Copy number allele: 89 copies">
##ALT=<ID=CN90,Description="Copy number allele: 90 copies">
##ALT=<ID=CN91,Description="Copy number allele: 91 copies">
##ALT=<ID=CN92,Description="Copy number allele: 92 copies">
##ALT=<ID=CN93,Description="Copy number allele: 93 copies">
##ALT=<ID=CN94,Description="Copy number allele: 94 copies">
##ALT=<ID=CN95,Description="Copy number allele: 95 copies">
##ALT=<ID=CN96,Description="Copy number allele: 96 copies">
##ALT=<ID=CN97,Description="Copy number allele: 97 copies">
##ALT=<ID=CN98,Description="Copy number allele: 98 copies">
##ALT=<ID=CN99,Description="Copy number allele: 99 copies">
##ALT=<ID=CN100,Description="Copy number allele: 100 copies">
##ALT=<ID=CN101,Description="Copy number allele: 101 copies">
##ALT=<ID=CN102,Description="Copy number allele: 102 copies">
##ALT=<ID=CN103,Description="Copy number allele: 103 copies">
##ALT=<ID=CN104,Description="Copy number allele: 104 copies">
##ALT=<ID=CN105,Description="Copy number allele: 105 copies">
##ALT=<ID=CN106,Description="Copy number allele: 106 copies">
##ALT=<ID=CN107,Description="Copy number allele: 107 copies">
##ALT=<ID=CN108,Description="Copy number allele: 108 copies">
##ALT=<ID=CN109,Description="Copy number allele: 109 copies">
##ALT=<ID=CN110,Description="Copy number allele: 110 copies">
##ALT=<ID=CN111,Description="Copy number allele: 111 copies">
##ALT=<ID=CN112,Description="Copy number allele: 112 copies">
##ALT=<ID=CN113,Description="Copy number allele: 113 copies">
##ALT=<ID=CN114,Description="Copy number allele: 114 copies">
##ALT=<ID=CN115,Description="Copy number allele: 115 copies">
##ALT=<ID=CN116,Description="Copy number allele: 116 copies">
##ALT=<ID=CN117,Description="Copy number allele: 117 copies">
##ALT=<ID=CN118,Description="Copy number allele: 118 copies">
##ALT=<ID=CN119,Description="Copy number allele: 119 copies">
##ALT=<ID=CN120,Description="Copy number allele: 120 copies">
##ALT=<ID=CN121,Description="Copy number allele: 121 copies">
##ALT=<ID=CN122,Description="Copy number allele: 122 copies">
##ALT=<ID=CN123,Description="Copy number allele: 123 copies">
##ALT=<ID=CN124,Description="Copy number allele: 124 copies">
##INFO=<ID=CIEND,Number=2,Type=Integer,Description="Confidence interval around END for imprecise variants">
##INFO=<ID=CIPOS,Number=2,Type=Integer,Description="Confidence interval around POS for imprecise variants">
##INFO=<ID=CS,Number=1,Type=String,Description="Source call set.">
##INFO=<ID=END,Number=1,Type=Integer,Description="End coordinate of this variant">
##INFO=<ID=IMPRECISE,Number=0,Type=Flag,Description="Imprecise structural variation">
##INFO=<ID=MC,Number=.,Type=String,Description="Merged calls.">
##INFO=<ID=MEINFO,Number=4,Type=String,Description="Mobile element info of the form NAME,START,END<POLARITY; If there is only 5' OR 3' support for this call, will be NULL NULL for START and END">
##INFO=<ID=MEND,Number=1,Type=Integer,Description="Mitochondrial end coordinate of inserted sequence">
##INFO=<ID=MLEN,Number=1,Type=Integer,Description="Estimated length of mitochondrial insert">
##INFO=<ID=MSTART,Number=1,Type=Integer,Description="Mitochondrial start coordinate of inserted sequence">
##INFO=<ID=SVLEN,Number=.,Type=Integer,Description="SV length. It is only calculated for structural variation MEIs. For other types of SVs; one may calculate the SV length by INFO:END-START+1, or by finding the difference between lengthes of REF and ALT alleles">
##INFO=<ID=SVTYPE,Number=1,Type=String,Description="Type of structural variant">
##INFO=<ID=TSD,Number=1,Type=String,Description="Precise Target Site Duplication for bases, if unknown, value will be NULL">
##INFO=<ID=AC,Number=A,Type=Integer,Description="Total number of alternate alleles in called genotypes">
##INFO=<ID=AF,Number=A,Type=Float,Description="Estimated allele frequency in the range (0,1)">
##INFO=<ID=NS,Number=1,Type=Integer,Description="Number of samples with data">
##INFO=<ID=AN,Number=1,Type=Integer,Description="Total number of alleles in called genotypes">
##INFO=<ID=EAS_AF,Number=A,Type=Float,Description="Allele frequency in the EAS populations calculated from AC and AN, in the range (0,1)">
##INFO=<ID=EUR_AF,Number=A,Type=Float,Description="Allele frequency in the EUR populations calculated from AC and AN, in the range (0,1)">
##INFO=<ID=AFR_AF,Number=A,Type=Float,Description="Allele frequency in the AFR populations calculated from AC and AN, in the range (0,1)">
##INFO=<ID=AMR_AF,Number=A,Type=Float,Description="Allele frequency in the AMR populations calculated from AC and AN, in the range (0,1)">
##INFO=<ID=SAS_AF,Number=A,Type=Float,Description="Allele frequency in the SAS populations calculated from AC and AN, in the range (0,1)">
##INFO=<ID=DP,Number=1,Type=Integer,Description="Total read depth; only low coverage data were counted towards the DP, exome data were not used">
##INFO=<ID=AA,Number=1,Type=String,Description="Ancestral Allele. Format: AA|REF|ALT|IndelType. AA: Ancestral allele, REF:Reference Allele, ALT:Alternate Allele, IndelType:Type of Indel (REF, ALT and IndelType are only defined for indels)">
##INFO=<ID=VT,Number=.,Type=String,Description="indicates what type of variant the line represents">
##INFO=<ID=EX_TARGET,Number=0,Type=Flag,Description="indicates whether a variant is within the exon pull down target boundaries">
##INFO=<ID=MULTI_ALLELIC,Number=0,Type=Flag,Description="indicates whether a site is multi-allelic">
#CHROM	POS	ID	REF	ALT	QUAL	FILTER	INFO
10	103737193	rs10786658	A	T	100	PASS	AC=2726;AF=0.544329;AN=5008;NS=2504;DP=13492;EAS_AF=0.746;AMR_AF=0.5331;AFR_AF=0.4274;EUR_AF=0.6064;SAS_AF=0.4387;AA=T|||;VT=SNP
10	103738437	rs184937050	C	A	100	PASS	AC=21;AF=0.00419329;AN=5008;NS=2504;DP=13299;EAS_AF=0;AMR_AF=0.0058;AFR_AF=0.0008;EUR_AF=0.0149;SAS_AF=0.001;AA=C|||;VT=SNP
10	103738634	rs12569597	T	C	100	PASS	AC=1392;AF=0.277955;AN=5008;NS=2504;DP=11573;EAS_AF=0.5139;AMR_AF=0.2017;AFR_AF=0.2088;EUR_AF=0.1938;SAS_AF=0.2689;AA=T|||;VT=SNP
10	103739835	rs140096730	C	T	100	PASS	AC=13;AF=0.00259585;AN=5008;NS=2504;DP=18898;EAS_AF=0;AMR_AF=0.0029;AFR_AF=0.0008;EUR_AF=0.0089;SAS_AF=0.001;AA=C|||;VT=SNP
10	103740099	rs7077949	T	A	100	PASS	AC=1606;AF=0.320687;AN=5008;NS=2504;DP=17659;EAS_AF=0.5139;AMR_AF=0.2522;AFR_AF=0.2844;EUR_AF=0.2545;SAS_AF=0.2873;AA=A|||;VT=SNP
10	103741188	rs150216483	C	T	100	PASS	AC=39;AF=0.00778754;AN=5008;NS=2504;DP=15140;EAS_AF=0;AMR_AF=0.0072;AFR_AF=0.0015;EUR_AF=0.0149;SAS_AF=0.0174;AA=C|||;VT=SNP
10	103741725	rs34642364	G	A	100	PASS	AC=781;AF=0.15595;AN=5008;NS=2504;DP=13348;EAS_AF=0.2192;AMR_AF=0.2392;AFR_AF=0.0166;EUR_AF=0.2803;SAS_AF=0.092;AA=G|||;VT=SNP
10	103743133	rs35205878	G	A	100	PASS	AC=794;AF=0.158546;AN=5008;NS=2504;DP=20263;EAS_AF=0.2192;AMR_AF=0.2392;AFR_AF=0.0265;EUR_AF=0.2803;SAS_AF=0.092;AA=G|||;VT=SNP
10	103743852	rs4919606	C	G	100	PASS	AC=3773;AF=0.753395;AN=5008;NS=2504;DP=20807;EAS_AF=0.8681;AMR_AF=0.6225;AFR_AF=0.9705;EUR_AF=0.6292;SAS_AF=0.5624;AA=G|||;VT=SNP
10	103744374	rs117032925	C	A	100	PASS	AC=33;AF=0.00658946;AN=5008;NS=2504;DP=17841;EAS_AF=0;AMR_AF=0.0058;AFR_AF=0.0023;EUR_AF=0.0239;SAS_AF=0.002;AA=C|||;VT=SNP
10	103744992	rs145562410	T	C	100	PASS	AC=133;AF=0.0265575;AN=5008;NS=2504;DP=15093;EAS_AF=0.002;AMR_AF=0.0245;AFR_AF=0.0076;EUR_AF=0.0646;SAS_AF=0.0399;AA=t|||;VT=SNP
10	103745015	rs118059379	A	G	100	PASS	AC=60;AF=0.0119808;AN=5008;NS=2504;DP=15146;EAS_AF=0;AMR_AF=0.0245;AFR_AF=0.0008;EUR_AF=0.0318;SAS_AF=0.0102;AA=A|||;VT=SNP
10	103745041	rs115614611	G	A	100	PASS	AC=221;AF=0.0441294;AN=5008;NS=2504;DP=15467;EAS_AF=0.0129;AMR_AF=0.0288;AFR_AF=0.0454;EUR_AF=0.0706;SAS_AF=0.0583;AA=g|||;VT=SNP
10	103745136	rs142365643	C	T	100	PASS	AC=24;AF=0.00479233;AN=5008;NS=2504;DP=15429;EAS_AF=0;AMR_AF=0.0058;AFR_AF=0;EUR_AF=0.0109;SAS_AF=0.0092;AA=C|||;VT=SNP
10	103746426	rs17777931	A	G	100	PASS	AC=153;AF=0.0305511;AN=5008;NS=2504;DP=20708;EAS_AF=0;AMR_AF=0.0447;AFR_AF=0.0318;EUR_AF=0.0616;SAS_AF=0.0184;AA=A|||;VT=SNP
10	103746504	rs17777943	G	A	100	PASS	AC=107;AF=0.0213658;AN=5008;NS=2504;DP=19234;EAS_AF=0;AMR_AF=0.0245;AFR_AF=0.0038;EUR_AF=0.0765;SAS_AF=0.0082;AA=G|||;VT=SNP
10	103747138	rs10883701	G	A	100	PASS	AC=846;AF=0.16893;AN=5008;NS=2504;DP=21014;EAS_AF=0.2202;AMR_AF=0.2507;AFR_AF=0.0567;EUR_AF=0.2833;SAS_AF=0.092;AA=G|||;VT=SNP
10	103747505	rs60082283	C	T	100	PASS	AC=769;AF=0.153554;AN=5008;NS=2504;DP=19032;EAS_AF=0;AMR_AF=0.049;AFR_AF=0.5091;EUR_AF=0.0298;SAS_AF=0.0327;AA=C|||;VT=SNP
10	103747872	rs10883702	C	T	100	PASS	AC=1331;AF=0.265775;AN=5008;NS=2504;DP=18134;EAS_AF=0.5139;AMR_AF=0.1945;AFR_AF=0.1679;EUR_AF=0.1918;SAS_AF=0.2689;AA=C|||;VT=SNP
10	103748333	rs6584467	G	A	100	PASS	AC=3781;AF=0.754992;AN=5008;NS=2504;DP=18716;EAS_AF=0.8681;AMR_AF=0.621;AFR_AF=0.9773;EUR_AF=0.6292;SAS_AF=0.5624;AA=A|||;VT=SNP
10	103748636	rs138616846	T	C	100	PASS	AC=59;AF=0.0117812;AN=5008;NS=2504;DP=14014;EAS_AF=0;AMR_AF=0.0259;AFR_AF=0.003;EUR_AF=0.0278;SAS_AF=0.0092;AA=T|||;VT=SNP
10	103749743	rs11191170	A	G	100	PASS	AC=793;AF=0.158347;AN=5008;NS=2504;DP=19260;EAS_AF=0.2192;AMR_AF=0.2406;AFR_AF=0.025;EUR_AF=0.2803;SAS_AF=0.092;AA=A|||;VT=SNP
10	103751240	rs138649138	C	T	100	PASS	AC=50;AF=0.00998403;AN=5008;NS=2504;DP=18539;EAS_AF=0;AMR_AF=0.0159;AFR_AF=0.003;EUR_AF=0.0199;SAS_AF=0.0153;AA=C|||;VT=SNP
10	103751836	rs17778015	C	T	100	PASS	AC=216;AF=0.043131;AN=5008;NS=2504;DP=20448;EAS_AF=0;AMR_AF=0.0504;AFR_AF=0.0764;EUR_AF=0.0616;SAS_AF=0.0184;AA=T|||;VT=SNP
10	103753525	rs184511792	T	G	100	PASS	AC=22;AF=0.00439297;AN=5008;NS=2504;DP=18643;EAS_AF=0;AMR_AF=0.0072;AFR_AF=0.0008;EUR_AF=0.0149;SAS_AF=0.001;AA=T|||;VT=SNP
10	103754150	rs5003331	G	A	100	PASS	AC=781;AF=0.15595;AN=5008;NS=2504;DP=17783;EAS_AF=0.2192;AMR_AF=0.2392;AFR_AF=0.0166;EUR_AF=0.2803;SAS_AF=0.092;AA=G|||;VT=SNP
10	103754185	rs7901209	A	C	100	PASS	AC=2722;AF=0.54353;AN=5008;NS=2504;DP=17065;EAS_AF=0.746;AMR_AF=0.5346;AFR_AF=0.4304;EUR_AF=0.5984;SAS_AF=0.4376;AA=C|||;VT=SNP
10	103754188	rs59543819	T	C	100	PASS	AC=1889;AF=0.377196;AN=5008;NS=2504;DP=17002;EAS_AF=0.5278;AMR_AF=0.2925;AFR_AF=0.3744;EUR_AF=0.3191;SAS_AF=0.3456;AA=C|||;VT=SNP
10	103755374	rs72844686	A	G	100	PASS	AC=67;AF=0.0133786;AN=5008;NS=2504;DP=19372;EAS_AF=0;AMR_AF=0.0173;AFR_AF=0;EUR_AF=0.0437;SAS_AF=0.0112;AA=A|||;VT=SNP
10	103755495	rs79048848	G	A	100	PASS	AC=229;AF=0.0457268;AN=5008;NS=2504;DP=19280;EAS_AF=0.0129;AMR_AF=0.0303;AFR_AF=0.0575;EUR_AF=0.0626;SAS_AF=0.0573;AA=G|||;VT=SNP
10	103756750	rs4291608	A	G	100	PASS	AC=3783;AF=0.755391;AN=5008;NS=2504;DP=16962;EAS_AF=0.8681;AMR_AF=0.621;AFR_AF=0.9781;EUR_AF=0.6302;SAS_AF=0.5624;AA=G|||;VT=SNP
10	103757135	rs188470892	G	A	100	PASS	AC=76;AF=0.0151757;AN=5008;NS=2504;DP=17865;EAS_AF=0;AMR_AF=0.0216;AFR_AF=0.0008;EUR_AF=0.0427;SAS_AF=0.0174;AA=G|||;VT=SNP
10	103757556	rs7094764	C	A	100	PASS	AC=1402;AF=0.279952;AN=5008;NS=2504;DP=14600;EAS_AF=0.5139;AMR_AF=0.2104;AFR_AF=0.2095;EUR_AF=0.1958;SAS_AF=0.2699;AA=C|||;VT=SNP
10	103758248	rs11191173	C	T	100	PASS	AC=49;AF=0.00978435;AN=5008;NS=2504;DP=21286;EAS_AF=0;AMR_AF=0.0072;AFR_AF=0.0015;EUR_AF=0.0219;SAS_AF=0.0204;AA=C|||;VT=SNP
10	103759521	rs11191174	A	G	100	PASS	AC=2726;AF=0.544329;AN=5008;NS=2504;DP=17632;EAS_AF=0.746;AMR_AF=0.5346;AFR_AF=0.4342;EUR_AF=0.5984;SAS_AF=0.4366;AA=G|||;VT=SNP
10	103759645	rs118165209	G	A	100	PASS	AC=211;AF=0.0421326;AN=5008;NS=2504;DP=14093;EAS_AF=0.0129;AMR_AF=0.0288;AFR_AF=0.0446;EUR_AF=0.0626;SAS_AF=0.0573;AA=G|||;VT=SNP
10	103759829	rs61873629	T	C	100	PASS	AC=214;AF=0.0427316;AN=5008;NS=2504;DP=16129;EAS_AF=0;AMR_AF=0.0504;AFR_AF=0.0749;EUR_AF=0.0616;SAS_AF=0.0184;AA=C|||;VT=SNP
10	103759988	rs11191175	T	A	100	PASS	AC=60;AF=0.0119808;AN=5008;NS=2504;DP=15137;EAS_AF=0;AMR_AF=0.0159;AFR_AF=0.003;EUR_AF=0.0249;SAS_AF=0.0204;AA=T|||;VT=SNP
10	103760552	rs9664207	T	C	100	PASS	AC=1332;AF=0.265974;AN=5008;NS=2504;DP=17001;EAS_AF=0.5139;AMR_AF=0.1945;AFR_AF=0.1687;EUR_AF=0.1918;SAS_AF=0.2689;AA=T|||;VT=SNP
10	103760702	rs140043141	T	C	100	PASS	AC=24;AF=0.00479233;AN=5008;NS=2504;DP=15824;EAS_AF=0;AMR_AF=0.0058;AFR_AF=0;EUR_AF=0.0199;SAS_AF=0;AA=T|||;VT=SNP
10	103761498	rs10883703	T	C	100	PASS	AC=1130;AF=0.225639;AN=5008;NS=2504;DP=22293;EAS_AF=0.5169;AMR_AF=0.1758;AFR_AF=0.0257;EUR_AF=0.1899;SAS_AF=0.2679;AA=T|||;VT=SNP
10	103762327	rs76777914	G	A	100	PASS	AC=54;AF=0.0107827;AN=5008;NS=2504;DP=19202;EAS_AF=0;AMR_AF=0.0115;AFR_AF=0.0015;EUR_AF=0.0328;SAS_AF=0.0112;AA=G|||;VT=SNP
10	103763214	rs61873630	T	C	100	PASS	AC=215;AF=0.0429313;AN=5008;NS=2504;DP=18208;EAS_AF=0;AMR_AF=0.049;AFR_AF=0.0764;EUR_AF=0.0616;SAS_AF=0.0184;AA=C|||;VT=SNP
10	103764687	rs7079478	C	T	100	PASS	AC=228;AF=0.0455272;AN=5008;NS=2504;DP=15928;EAS_AF=0.0129;AMR_AF=0.0288;AFR_AF=0.0567;EUR_AF=0.0626;SAS_AF=0.0583;AA=C|||;VT=SNP
10	103764720	rs142145589	G	A	100	PASS	AC=410;AF=0.081869;AN=5008;NS=2504;DP=17376;EAS_AF=0.1052;AMR_AF=0.0879;AFR_AF=0.0136;EUR_AF=0.1213;SAS_AF=0.1053;AA=G|||;VT=SNP
10	103765213	rs6584469	T	C	100	PASS	AC=2748;AF=0.548722;AN=5008;NS=2504;DP=14809;EAS_AF=0.745;AMR_AF=0.536;AFR_AF=0.4508;EUR_AF=0.5984;SAS_AF=0.4366;AA=C|||;VT=SNP
10	103765778	rs2902541	T	A	100	PASS	AC=2717;AF=0.542532;AN=5008;NS=2504;DP=21698;EAS_AF=0.746;AMR_AF=0.5346;AFR_AF=0.4266;EUR_AF=0.5994;SAS_AF=0.4366;AA=A|||;VT=SNP
10	103765790	rs7350429	A	G	100	PASS	AC=781;AF=0.15595;AN=5008;NS=2504;DP=21874;EAS_AF=0.2192;AMR_AF=0.2392;AFR_AF=0.0166;EUR_AF=0.2803;SAS_AF=0.092;AA=A|||;VT=SNP
10	103769267	rs41314499	A	T	100	PASS	AC=30;AF=0.00599042;AN=5008;NS=2504;DP=18965;EAS_AF=0;AMR_AF=0.0101;AFR_AF=0.0053;EUR_AF=0.0159;SAS_AF=0;AA=A|||;VT=SNP
10	103771092	rs186208663	G	A	100	PASS	AC=21;AF=0.00419329;AN=5008;NS=2504;DP=17737;EAS_AF=0;AMR_AF=0.0029;AFR_AF=0;EUR_AF=0.0129;SAS_AF=0.0061;AA=G|||;VT=SNP
10	103771582	rs79678253	A	C	100	PASS	AC=37;AF=0.00738818;AN=5008;NS=2504;DP=19656;EAS_AF=0;AMR_AF=0.0173;AFR_AF=0.0008;EUR_AF=0.0209;SAS_AF=0.0031;AA=A|||;VT=SNP;EX_TARGET
10	103772270	rs11191183	A	G	100	PASS	AC=25;AF=0.00499201;AN=5008;NS=2504;DP=19911;EAS_AF=0;AMR_AF=0.0058;AFR_AF=0;EUR_AF=0.0199;SAS_AF=0.001;AA=A|||;VT=SNP
10	103772767	rs150492750	A	G	100	PASS	AC=57;AF=0.0113818;AN=5008;NS=2504;DP=21469;EAS_AF=0;AMR_AF=0.0173;AFR_AF=0.0008;EUR_AF=0.0209;SAS_AF=0.0235;AA=A|||;VT=SNP
10	103772807	rs41291494	T	C	100	PASS	AC=153;AF=0.0305511;AN=5008;NS=2504;DP=21149;EAS_AF=0;AMR_AF=0.0447;AFR_AF=0.0318;EUR_AF=0.0616;SAS_AF=0.0184;AA=T|||;VT=SNP
10	103774431	rs56407876	G	C	100	PASS	AC=424;AF=0.0846645;AN=5008;NS=2504;DP=21280;EAS_AF=0.1062;AMR_AF=0.0879;AFR_AF=0.0136;EUR_AF=0.1213;SAS_AF=0.1186;AA=G|||;VT=SNP
10	103775942	rs117692115	T	A	100	PASS	AC=84;AF=0.0167732;AN=5008;NS=2504;DP=20859;EAS_AF=0;AMR_AF=0.0173;AFR_AF=0;EUR_AF=0.0378;SAS_AF=0.0348;AA=T|||;VT=SNP
10	103776864	rs61873633	T	A	100	PASS	AC=153;AF=0.0305511;AN=5008;NS=2504;DP=19710;EAS_AF=0;AMR_AF=0.0447;AFR_AF=0.0318;EUR_AF=0.0616;SAS_AF=0.0184;AA=T|||;VT=SNP
10	103776939	rs78771842	G	T	100	PASS	AC=153;AF=0.0305511;AN=5008;NS=2504;DP=20149;EAS_AF=0;AMR_AF=0.0447;AFR_AF=0.0318;EUR_AF=0.0616;SAS_AF=0.0184;AA=G|||;VT=SNP
10	103777625	rs12415071	C	T	100	PASS	AC=335;AF=0.066893;AN=5008;NS=2504;DP=18708;EAS_AF=0.1468;AMR_AF=0.0663;AFR_AF=0.0076;EUR_AF=0.1093;SAS_AF=0.0215;AA=C|||;VT=SNP
10	103778362	rs6584470	C	G	100	PASS	AC=2725;AF=0.544129;AN=5008;NS=2504;DP=22815;EAS_AF=0.746;AMR_AF=0.5346;AFR_AF=0.4334;EUR_AF=0.5984;SAS_AF=0.4366;AA=G|||;VT=SNP
10	103778431	rs61873634	A	G	100	PASS	AC=153;AF=0.0305511;AN=5008;NS=2504;DP=21027;EAS_AF=0;AMR_AF=0.0447;AFR_AF=0.0318;EUR_AF=0.0616;SAS_AF=0.0184;AA=A|||;VT=SNP
10	103779610	rs11191184	A	C	100	PASS	AC=54;AF=0.0107827;AN=5008;NS=2504;DP=12442;EAS_AF=0;AMR_AF=0.0144;AFR_AF=0.0038;EUR_AF=0.0209;SAS_AF=0.0184;AA=A|||;VT=SNP
10	103780146	rs61873635	G	C	100	PASS	AC=153;AF=0.0305511;AN=5008;NS=2504;DP=14314;EAS_AF=0;AMR_AF=0.0447;AFR_AF=0.0318;EUR_AF=0.0616;SAS_AF=0.0184;AA=g|||;VT=SNP
10	103780175	rs146637621	T	C	100	PASS	AC=76;AF=0.0151757;AN=5008;NS=2504;DP=14351;EAS_AF=0;AMR_AF=0.0216;AFR_AF=0.0008;EUR_AF=0.0427;SAS_AF=0.0174;AA=T|||;VT=SNP
10	103784120	rs142944618	T	C	100	PASS	AC=21;AF=0.00419329;AN=5008;NS=2504;DP=17826;EAS_AF=0;AMR_AF=0.0072;AFR_AF=0;EUR_AF=0.0119;SAS_AF=0.0041;AA=T|||;VT=SNP
10	103786212	rs61873636	G	T	100	PASS	AC=153;AF=0.0305511;AN=5008;NS=2504;DP=19312;EAS_AF=0;AMR_AF=0.0447;AFR_AF=0.0318;EUR_AF=0.0616;SAS_AF=0.0184;AA=G|||;VT=SNP
10	103786304	rs74632883	A	G	100	PASS	AC=78;AF=0.0155751;AN=5008;NS=2504;DP=19832;EAS_AF=0.0446;AMR_AF=0.0058;AFR_AF=0.0023;EUR_AF=0.0229;SAS_AF=0.0031;AA=A|||;VT=SNP
10	103786392	rs7905021	T	C	100	PASS	AC=1391;AF=0.277756;AN=5008;NS=2504;DP=19783;EAS_AF=0.5139;AMR_AF=0.2017;AFR_AF=0.2088;EUR_AF=0.1928;SAS_AF=0.2689;AA=T|||;VT=SNP
10	103786951	rs7923764	G	A	100	PASS	AC=1390;AF=0.277556;AN=5008;NS=2504;DP=19806;EAS_AF=0.5139;AMR_AF=0.2017;AFR_AF=0.2088;EUR_AF=0.1928;SAS_AF=0.2679;AA=G|||;VT=SNP
10	103788820	rs61873637	C	T	100	PASS	AC=25;AF=0.00499201;AN=5008;NS=2504;DP=17014;EAS_AF=0;AMR_AF=0.0159;AFR_AF=0;EUR_AF=0.0139;SAS_AF=0;AA=C|||;VT=SNP
10	103790820	rs142984697	C	T	100	PASS	AC=54;AF=0.0107827;AN=5008;NS=2504;DP=15379;EAS_AF=0;AMR_AF=0.0159;AFR_AF=0.0045;EUR_AF=0.0199;SAS_AF=0.0174;AA=C|||;VT=SNP
10	103790870	rs61873638	A	G	100	PASS	AC=153;AF=0.0305511;AN=5008;NS=2504;DP=16590;EAS_AF=0;AMR_AF=0.0447;AFR_AF=0.0318;EUR_AF=0.0616;SAS_AF=0.0184;AA=a|||;VT=SNP
10	103791738	rs7907237	T	G	100	PASS	AC=1604;AF=0.320288;AN=5008;NS=2504;DP=18176;EAS_AF=0.5139;AMR_AF=0.2507;AFR_AF=0.2837;EUR_AF=0.2545;SAS_AF=0.2873;AA=t|||;VT=SNP
10	103792437	rs61873639	G	A	100	PASS	AC=153;AF=0.0305511;AN=5008;NS=2504;DP=17666;EAS_AF=0;AMR_AF=0.0447;AFR_AF=0.0318;EUR_AF=0.0616;SAS_AF=0.0184;AA=G|||;VT=SNP
10	103792481	rs10883705	A	C	100	PASS	AC=1335;AF=0.266573;AN=5008;NS=2504;DP=18695;EAS_AF=0.5139;AMR_AF=0.196;AFR_AF=0.1702;EUR_AF=0.1918;SAS_AF=0.2689;AA=A|||;VT=SNP
10	103793427	rs61873640	A	G	100	PASS	AC=452;AF=0.0902556;AN=5008;NS=2504;DP=14940;EAS_AF=0.0139;AMR_AF=0.0778;AFR_AF=0.1362;EUR_AF=0.1252;SAS_AF=0.0798;AA=G|||;VT=SNP
10	103794493	rs4635021	C	T	100	PASS	AC=40;AF=0.00798722;AN=5008;NS=2504;DP=14133;EAS_AF=0;AMR_AF=0.0072;AFR_AF=0.0015;EUR_AF=0.0149;SAS_AF=0.0184;AA=C|||;VT=SNP
10	103795073	rs148063779	G	A	100	PASS	AC=41;AF=0.0081869;AN=5008;NS=2504;DP=14648;EAS_AF=0.001;AMR_AF=0.0072;AFR_AF=0.0015;EUR_AF=0.0149;SAS_AF=0.0184;AA=G|||;VT=SNP
10	103795586	rs112337625	G	A	100	PASS	AC=153;AF=0.0305511;AN=5008;NS=2504;DP=13879;EAS_AF=0;AMR_AF=0.0447;AFR_AF=0.0318;EUR_AF=0.0616;SAS_AF=0.0184;AA=G|||;VT=SNP
10	103798260	rs11191189	A	G	100	PASS	AC=780;AF=0.155751;AN=5008;NS=2504;DP=18143;EAS_AF=0.2192;AMR_AF=0.2392;AFR_AF=0.0166;EUR_AF=0.2793;SAS_AF=0.092;AA=A|||;VT=SNP
10	103798357	rs61873641	G	A	100	PASS	AC=153;AF=0.0305511;AN=5008;NS=2504;DP=17002;EAS_AF=0;AMR_AF=0.0447;AFR_AF=0.0318;EUR_AF=0.0616;SAS_AF=0.0184;AA=G|||;VT=SNP
10	103798393	rs61873642	C	T	100	PASS	AC=29;AF=0.00579073;AN=5008;NS=2504;DP=17401;EAS_AF=0;AMR_AF=0.0187;AFR_AF=0;EUR_AF=0.0149;SAS_AF=0.001;AA=C|||;VT=SNP
10	103798486	rs35433055	A	G	100	PASS	AC=48;AF=0.00958466;AN=5008;NS=2504;DP=18718;EAS_AF=0;AMR_AF=0.0159;AFR_AF=0.003;EUR_AF=0.0288;SAS_AF=0.0041;AA=A|||;VT=SNP
10	103799475	rs1364	T	C	100	PASS	AC=153;AF=0.0305511;AN=5008;NS=2504;DP=17193;EAS_AF=0;AMR_AF=0.0447;AFR_AF=0.0318;EUR_AF=0.0616;SAS_AF=0.0184;AA=T|||;VT=SNP
10	103799542	rs12413996	C	T	100	PASS	AC=338;AF=0.067492;AN=5008;NS=2504;DP=17821;EAS_AF=0.1468;AMR_AF=0.0663;AFR_AF=0.0083;EUR_AF=0.1113;SAS_AF=0.0215;AA=C|||;VT=SNP
10	103799758	rs11191190	C	T	100	PASS	AC=1616;AF=0.322684;AN=5008;NS=2504;DP=19387;EAS_AF=0.5129;AMR_AF=0.2507;AFR_AF=0.295;EUR_AF=0.2535;SAS_AF=0.2863;AA=T|||;VT=SNP
10	103800281	rs78338467	T	C	100	PASS	AC=78;AF=0.0155751;AN=5008;NS=2504;DP=22038;EAS_AF=0.0446;AMR_AF=0.0058;AFR_AF=0.0023;EUR_AF=0.0229;SAS_AF=0.0031;AA=T|||;VT=SNP
10	103800979	rs11191191	G	A	100	PASS	AC=446;AF=0.0890575;AN=5008;NS=2504;DP=11988;EAS_AF=0.0724;AMR_AF=0.1729;AFR_AF=0.0091;EUR_AF=0.171;SAS_AF=0.0706;AA=G|||;VT=SNP
10	103801078	rs11191192	T	G	100	PASS	AC=1611;AF=0.321685;AN=5008;NS=2504;DP=11685;EAS_AF=0.5129;AMR_AF=0.2507;AFR_AF=0.2905;EUR_AF=0.2545;SAS_AF=0.2863;AA=G|||;VT=SNP
10	103801698	rs117368605	C	G	100	PASS	AC=50;AF=0.00998403;AN=5008;NS=2504;DP=17418;EAS_AF=0;AMR_AF=0.0159;AFR_AF=0;EUR_AF=0.0348;SAS_AF=0.0041;AA=C|||;VT=SNP
10	103802408	rs11191193	A	G	100	PASS	AC=1022;AF=0.204073;AN=5008;NS=2504;DP=17759;EAS_AF=0.2331;AMR_AF=0.2709;AFR_AF=0.0817;EUR_AF=0.3429;SAS_AF=0.1493;AA=A|||;VT=SNP
10	103803234	rs80200333	C	G	100	PASS	AC=76;AF=0.0151757;AN=5008;NS=2504;DP=21407;EAS_AF=0;AMR_AF=0.0216;AFR_AF=0.0008;EUR_AF=0.0427;SAS_AF=0.0174;AA=C|||;VT=SNP
10	103804114	rs34516258	G	A	100	PASS	AC=334;AF=0.0666933;AN=5008;NS=2504;DP=14165;EAS_AF=0.1458;AMR_AF=0.0663;AFR_AF=0.0076;EUR_AF=0.1093;SAS_AF=0.0215;AA=G|||;VT=SNP
10	103805076	rs7086516	T	C	100	PASS	AC=1803;AF=0.360024;AN=5008;NS=2504;DP=16900;EAS_AF=0.5446;AMR_AF=0.2522;AFR_AF=0.3411;EUR_AF=0.2594;SAS_AF=0.3753;AA=T|||;VT=SNP
10	103805398	rs61873643	C	A	100	PASS	AC=36;AF=0.0071885;AN=5008;NS=2504;DP=17006;EAS_AF=0;AMR_AF=0.0231;AFR_AF=0;EUR_AF=0.0189;SAS_AF=0.001;AA=C|||;VT=SNP
10	103805658	rs146761139	C	T	100	PASS	AC=213;AF=0.0425319;AN=5008;NS=2504;DP=15760;EAS_AF=0.0139;AMR_AF=0.0288;AFR_AF=0.0454;EUR_AF=0.0626;SAS_AF=0.0573;AA=C|||;VT=SNP
10	103805805	rs139965762	T	A	100	PASS	AC=134;AF=0.0267572;AN=5008;NS=2504;DP=15846;EAS_AF=0.001;AMR_AF=0.062;AFR_AF=0.0015;EUR_AF=0.0497;SAS_AF=0.0389;AA=T|||;VT=SNP
10	103806320	rs9730825	A	G	100	PASS	AC=1426;AF=0.284744;AN=5008;NS=2504;DP=18212;EAS_AF=0.5139;AMR_AF=0.2017;AFR_AF=0.2141;EUR_AF=0.1928;SAS_AF=0.2975;AA=A|||;VT=SNP
10	103806391	rs61873644	G	A	100	PASS	AC=154;AF=0.0307508;AN=5008;NS=2504;DP=19598;EAS_AF=0;AMR_AF=0.0447;AFR_AF=0.0318;EUR_AF=0.0616;SAS_AF=0.0194;AA=G|||;VT=SNP
10	103806793	rs6584475	C	G	100	PASS	AC=2759;AF=0.550919;AN=5008;NS=2504;DP=19790;EAS_AF=0.746;AMR_AF=0.5331;AFR_AF=0.4387;EUR_AF=0.5984;SAS_AF=0.4652;AA=G|||;VT=SNP
10	103807217	rs11191195	C	A	100	PASS	AC=1397;AF=0.278954;AN=5008;NS=2504;DP=15426;EAS_AF=0.5139;AMR_AF=0.2017;AFR_AF=0.2141;EUR_AF=0.1928;SAS_AF=0.2679;AA=C|||;VT=SNP
10	103807295	rs11191196	G	A	100	PASS	AC=780;AF=0.155751;AN=5008;NS=2504;DP=14873;EAS_AF=0.2183;AMR_AF=0.2392;AFR_AF=0.0166;EUR_AF=0.2803;SAS_AF=0.092;AA=G|||;VT=SNP
10	103807817	rs17700149	A	G	100	PASS	AC=153;AF=0.0305511;AN=5008;NS=2504;DP=21263;EAS_AF=0;AMR_AF=0.0447;AFR_AF=0.0318;EUR_AF=0.0616;SAS_AF=0.0184;AA=A|||;VT=SNP
10	103808405	rs72844697	G	T	100	PASS	AC=57;AF=0.0113818;AN=5008;NS=2504;DP=16930;EAS_AF=0;AMR_AF=0.0202;AFR_AF=0.003;EUR_AF=0.0348;SAS_AF=0.0041;AA=G|||;VT=SNP
10	103809476	rs117217505	C	T	100	PASS	AC=91;AF=0.0181709;AN=5008;NS=2504;DP=13084;EAS_AF=0;AMR_AF=0.0245;AFR_AF=0.0053;EUR_AF=0.0567;SAS_AF=0.0102;AA=C|||;VT=SNP
10	103811999	rs12572110	G	A	100	PASS	AC=1425;AF=0.284545;AN=5008;NS=2504;DP=17612;EAS_AF=0.5139;AMR_AF=0.2017;AFR_AF=0.2133;EUR_AF=0.1928;SAS_AF=0.2975;AA=G|||;VT=SNP
10	103812102	rs11191199	T	A	100	PASS	AC=137;AF=0.0273562;AN=5008;NS=2504;DP=16651;EAS_AF=0;AMR_AF=0.0476;AFR_AF=0.0015;EUR_AF=0.0865;SAS_AF=0.0153;AA=T|||;VT=SNP
10	103813012	rs7905680	A	G	100	PASS	AC=1425;AF=0.284545;AN=5008;NS=2504;DP=12391;EAS_AF=0.5139;AMR_AF=0.2017;AFR_AF=0.2133;EUR_AF=0.1928;SAS_AF=0.2975;AA=a|||;VT=SNP
10	103813134	rs117883100	G	C	100	PASS	AC=167;AF=0.0333466;AN=5008;NS=2504;DP=14894;EAS_AF=0.002;AMR_AF=0.0288;AFR_AF=0.0371;EUR_AF=0.0577;SAS_AF=0.0389;AA=G|||;VT=SNP
10	103813308	rs77707352	C	T	100	PASS	AC=153;AF=0.0305511;AN=5008;NS=2504;DP=14927;EAS_AF=0;AMR_AF=0.0447;AFR_AF=0.0318;EUR_AF=0.0616;SAS_AF=0.0184;AA=C|||;VT=SNP
10	103815495	rs67497633	G	A	100	PASS	AC=547;AF=0.109225;AN=5008;NS=2504;DP=14971;EAS_AF=0.1597;AMR_AF=0.0951;AFR_AF=0.053;EUR_AF=0.172;SAS_AF=0.0787;AA=G|||;VT=SNP
10	103816142	rs61873647	A	G	100	PASS	AC=36;AF=0.0071885;AN=5008;NS=2504;DP=18164;EAS_AF=0;AMR_AF=0.0231;AFR_AF=0;EUR_AF=0.0189;SAS_AF=0.001;AA=A|||;VT=SNP
10	103816158	rs72844701	A	G	100	PASS	AC=47;AF=0.00938498;AN=5008;NS=2504;DP=18452;EAS_AF=0;AMR_AF=0.0231;AFR_AF=0.0008;EUR_AF=0.0278;SAS_AF=0.002;AA=A|||;VT=SNP
10	103816828	rs73344830	A	G	100	PASS	AC=2779;AF=0.554912;AN=5008;NS=2504;DP=11510;EAS_AF=0.746;AMR_AF=0.536;AFR_AF=0.4501;EUR_AF=0.6014;SAS_AF=0.4652;AA=a|||;VT=SNP
10	103817938	rs61873648	C	T	100	PASS	AC=154;AF=0.0307508;AN=5008;NS=2504;DP=20297;EAS_AF=0;AMR_AF=0.0447;AFR_AF=0.0318;EUR_AF=0.0626;SAS_AF=0.0184;AA=c|||;VT=SNP
10	103818451	rs61873649	C	T	100	PASS	AC=153;AF=0.0305511;AN=5008;NS=2504;DP=12711;EAS_AF=0;AMR_AF=0.0447;AFR_AF=0.0318;EUR_AF=0.0616;SAS_AF=0.0184;AA=c|||;VT=SNP
10	103820269	rs61873650	C	T	100	PASS	AC=155;AF=0.0309505;AN=5008;NS=2504;DP=12398;EAS_AF=0;AMR_AF=0.0447;AFR_AF=0.0325;EUR_AF=0.0616;SAS_AF=0.0194;AA=C|||;VT=SNP
10	103820553	rs34761644	T	C	100	PASS	AC=548;AF=0.109425;AN=5008;NS=2504;DP=12630;EAS_AF=0.1597;AMR_AF=0.0951;AFR_AF=0.0522;EUR_AF=0.174;SAS_AF=0.0787;AA=t|||;VT=SNP
10	103821832	rs180873833	A	G	100	PASS	AC=60;AF=0.0119808;AN=5008;NS=2504;DP=13836;EAS_AF=0;AMR_AF=0.0101;AFR_AF=0.0015;EUR_AF=0.0388;SAS_AF=0.0123;AA=a|||;VT=SNP
10	103821850	rs61873653	G	A	100	PASS	AC=60;AF=0.0119808;AN=5008;NS=2504;DP=13673;EAS_AF=0;AMR_AF=0.0101;AFR_AF=0.0015;EUR_AF=0.0388;SAS_AF=0.0123;AA=g|||;VT=SNP
10	103822134	rs149647905	C	T	100	PASS	AC=49;AF=0.00978435;AN=5008;NS=2504;DP=16233;EAS_AF=0;AMR_AF=0.0159;AFR_AF=0.003;EUR_AF=0.0308;SAS_AF=0.0031;AA=C|||;VT=SNP
10	103823135	rs2786847	A	G	100	PASS	AC=2784;AF=0.555911;AN=5008;NS=2504;DP=17130;EAS_AF=0.746;AMR_AF=0.5346;AFR_AF=0.4546;EUR_AF=0.6014;SAS_AF=0.4652;AA=G|||;VT=SNP
10	103824920	rs11191203	C	T	100	PASS	AC=445;AF=0.0888578;AN=5008;NS=2504;DP=12520;EAS_AF=0.0724;AMR_AF=0.1715;AFR_AF=0.0091;EUR_AF=0.171;SAS_AF=0.0706;AA=C|||;VT=SNP
10	103825069	rs115845612	G	A	100	PASS	AC=213;AF=0.0425319;AN=5008;NS=2504;DP=10996;EAS_AF=0;AMR_AF=0.049;AFR_AF=0.0749;EUR_AF=0.0616;SAS_AF=0.0184;AA=G|||;VT=SNP
10	103825747	rs3737243	G	A	100	PASS	AC=331;AF=0.0660942;AN=5008;NS=2504;DP=14141;EAS_AF=0.1429;AMR_AF=0.0663;AFR_AF=0.0076;EUR_AF=0.1093;SAS_AF=0.0215;AA=G|||;VT=SNP;EX_TARGET
10	103827737	rs3816	T	G	100	PASS	AC=1406;AF=0.280751;AN=5008;NS=2504;DP=19479;EAS_AF=0.5149;AMR_AF=0.2017;AFR_AF=0.1997;EUR_AF=0.1918;SAS_AF=0.2965;AA=T|||;VT=SNP
10	103827954	rs41291496	T	C	100	PASS	AC=21;AF=0.00419329;AN=5008;NS=2504;DP=19550;EAS_AF=0;AMR_AF=0.0014;AFR_AF=0;EUR_AF=0.0139;SAS_AF=0.0061;AA=T|||;VT=SNP
10	103829223	rs61873654	A	G	100	PASS	AC=221;AF=0.0441294;AN=5008;NS=2504;DP=20877;EAS_AF=0;AMR_AF=0.0504;AFR_AF=0.0794;EUR_AF=0.0626;SAS_AF=0.0184;AA=G|||;VT=SNP
10	103829583	rs34915952	C	T	100	PASS	AC=47;AF=0.00938498;AN=5008;NS=2504;DP=16895;EAS_AF=0;AMR_AF=0.0144;AFR_AF=0.003;EUR_AF=0.0288;SAS_AF=0.0041;AA=C|||;VT=SNP
10	103829672	rs57685140	C	T	100	PASS	AC=1627;AF=0.32488;AN=5008;NS=2504;DP=12749;EAS_AF=0.5139;AMR_AF=0.2522;AFR_AF=0.2799;EUR_AF=0.2545;SAS_AF=0.3149;AA=N|||;VT=SNP
10	103830715	rs111783873	T	C	100	PASS	AC=38;AF=0.00758786;AN=5008;NS=2504;DP=12512;EAS_AF=0;AMR_AF=0.0231;AFR_AF=0;EUR_AF=0.0209;SAS_AF=0.001;AA=T|||;VT=SNP
10	103831598	rs11191205	G	A	100	PASS	AC=430;AF=0.0858626;AN=5008;NS=2504;DP=17005;EAS_AF=0.0645;AMR_AF=0.1686;AFR_AF=0.0129;EUR_AF=0.164;SAS_AF=0.0675;AA=g|||;VT=SNP
10	103831601	rs118091174	G	A	100	PASS	AC=129;AF=0.0257588;AN=5008;NS=2504;DP=16509;EAS_AF=0.002;AMR_AF=0.0259;AFR_AF=0.0068;EUR_AF=0.0577;SAS_AF=0.0429;AA=G|||;VT=SNP
10	103831677	rs10883708	C	A	100	PASS	AC=1413;AF=0.282149;AN=5008;NS=2504;DP=17004;EAS_AF=0.5139;AMR_AF=0.1931;AFR_AF=0.1853;EUR_AF=0.1988;SAS_AF=0.3231;AA=C|||;VT=SNP
10	103832689	rs11191206	G	C	100	PASS	AC=2178;AF=0.434904;AN=5008;NS=2504;DP=13798;EAS_AF=0.6766;AMR_AF=0.3285;AFR_AF=0.3041;EUR_AF=0.4583;SAS_AF=0.4141;AA=G|||;VT=SNP
10	103834770	rs12783374	G	A	100	PASS	AC=623;AF=0.124401;AN=5008;NS=2504;DP=16585;EAS_AF=0.1538;AMR_AF=0.1239;AFR_AF=0.0265;EUR_AF=0.2624;SAS_AF=0.0849;AA=G|||;VT=SNP
10	103835807	rs72845603	T	C	100	PASS	AC=50;AF=0.00998403;AN=5008;NS=2504;DP=16466;EAS_AF=0;AMR_AF=0.0144;AFR_AF=0;EUR_AF=0.0338;SAS_AF=0.0061;AA=T|||;VT=SNP
10	103838497	rs11191208	G	A	100	PASS	AC=424;AF=0.0846645;AN=5008;NS=2504;DP=14543;EAS_AF=0.0565;AMR_AF=0.1427;AFR_AF=0.0113;EUR_AF=0.1869;SAS_AF=0.0665;AA=g|||;VT=SNP
10	103838968	rs12572842	C	T	100	PASS	AC=1356;AF=0.270767;AN=5008;NS=2504;DP=13115;EAS_AF=0.4276;AMR_AF=0.1873;AFR_AF=0.2073;EUR_AF=0.2058;SAS_AF=0.3211;AA=C|||;VT=SNP
10	103839654	rs61873655	C	T	100	PASS	AC=338;AF=0.067492;AN=5008;NS=2504;DP=19496;EAS_AF=0.004;AMR_AF=0.085;AFR_AF=0.0038;EUR_AF=0.0785;SAS_AF=0.1953;AA=C|||;VT=SNP
10	103840146	rs11598489	C	T	100	PASS	AC=61;AF=0.0121805;AN=5008;NS=2504;DP=17647;EAS_AF=0;AMR_AF=0.0346;AFR_AF=0.0015;EUR_AF=0.0348;SAS_AF=0;AA=C|||;VT=SNP
10	103840728	rs72845605	G	A	100	PASS	AC=55;AF=0.0109824;AN=5008;NS=2504;DP=21283;EAS_AF=0;AMR_AF=0.0159;AFR_AF=0;EUR_AF=0.0378;SAS_AF=0.0061;AA=G|||;VT=SNP
10	103840791	rs12776071	G	A	100	PASS	AC=693;AF=0.138379;AN=5008;NS=2504;DP=19766;EAS_AF=0.1627;AMR_AF=0.1297;AFR_AF=0.0552;EUR_AF=0.2644;SAS_AF=0.1022;AA=G|||;VT=SNP
10	103840987	rs12776515	G	A	100	PASS	AC=694;AF=0.138578;AN=5008;NS=2504;DP=23501;EAS_AF=0.1637;AMR_AF=0.1297;AFR_AF=0.0552;EUR_AF=0.2644;SAS_AF=0.1022;AA=G|||;VT=SNP
10	103841343	rs117364866	A	G	100	PASS	AC=77;AF=0.0153754;AN=5008;NS=2504;DP=20474;EAS_AF=0;AMR_AF=0.0144;AFR_AF=0.0008;EUR_AF=0.0388;SAS_AF=0.0276;AA=A|||;VT=SNP
10	103842130	rs191216969	C	T	100	PASS	AC=9;AF=0.00179712;AN=5008;NS=2504;DP=13555;EAS_AF=0;AMR_AF=0.0043;AFR_AF=0;EUR_AF=0.006;SAS_AF=0;AA=C|||;VT=SNP
10	103842135	rs6584479	A	G	100	PASS	AC=2841;AF=0.567292;AN=5008;NS=2504;DP=13329;EAS_AF=0.6518;AMR_AF=0.5259;AFR_AF=0.4501;EUR_AF=0.7227;SAS_AF=0.5082;AA=G|||;VT=SNP
10	103842293	rs7076838	C	T	100	PASS	AC=279;AF=0.0557109;AN=5008;NS=2504;DP=16559;EAS_AF=0;AMR_AF=0.0231;AFR_AF=0.1694;EUR_AF=0.0179;SAS_AF=0.0215;AA=C|||;VT=SNP
10	103842294	rs138338332	G	A	100	PASS	AC=422;AF=0.0842652;AN=5008;NS=2504;DP=16437;EAS_AF=0.0565;AMR_AF=0.1398;AFR_AF=0.0113;EUR_AF=0.1859;SAS_AF=0.0675;AA=G|||;VT=SNP
10	103842365	rs2485630	A	G	100	PASS	AC=3976;AF=0.79393;AN=5008;NS=2504;DP=16442;EAS_AF=0.8651;AMR_AF=0.6744;AFR_AF=0.9811;EUR_AF=0.7435;SAS_AF=0.6043;AA=G|||;VT=SNP
10	103842430	rs67771234	T	G	100	PASS	AC=1582;AF=0.315895;AN=5008;NS=2504;DP=15672;EAS_AF=0.4276;AMR_AF=0.2435;AFR_AF=0.2844;EUR_AF=0.2724;SAS_AF=0.3395;AA=G|||;VT=SNP
10	103842723	rs34848795	C	T	100	PASS	AC=108;AF=0.0215655;AN=5008;NS=2504;DP=22415;EAS_AF=0;AMR_AF=0.0216;AFR_AF=0.003;EUR_AF=0.0785;SAS_AF=0.0102;AA=C|||;VT=SNP
10	103843830	rs77361397	G	A	100	PASS	AC=23;AF=0.00459265;AN=5008;NS=2504;DP=16992;EAS_AF=0;AMR_AF=0;AFR_AF=0;EUR_AF=0.0189;SAS_AF=0.0041;AA=G|||;VT=SNP
10	103844571	rs3122367	C	G	100	PASS	AC=3976;AF=0.79393;AN=5008;NS=2504;DP=14278;EAS_AF=0.8641;AMR_AF=0.6744;AFR_AF=0.9818;EUR_AF=0.7435;SAS_AF=0.6043;AA=G|||;VT=SNP
10	103844935	rs7090600	A	G	100	PASS	AC=2842;AF=0.567492;AN=5008;NS=2504;DP=20278;EAS_AF=0.6448;AMR_AF=0.5274;AFR_AF=0.4554;EUR_AF=0.7227;SAS_AF=0.5082;AA=G|||;VT=SNP
10	103845328	rs58642005	A	G	100	PASS	AC=449;AF=0.0896565;AN=5008;NS=2504;DP=19726;EAS_AF=0.0565;AMR_AF=0.1412;AFR_AF=0.0318;EUR_AF=0.1859;SAS_AF=0.0665;AA=A|||;VT=SNP
10	103845632	rs61873658	C	A	100	PASS	AC=473;AF=0.0944489;AN=5008;NS=2504;DP=18017;EAS_AF=0.0565;AMR_AF=0.1455;AFR_AF=0.0469;EUR_AF=0.1859;SAS_AF=0.0675;AA=C|||;VT=SNP
10	103845943	rs72845610	C	G	100	PASS	AC=55;AF=0.0109824;AN=5008;NS=2504;DP=18448;EAS_AF=0;AMR_AF=0.0159;AFR_AF=0;EUR_AF=0.0378;SAS_AF=0.0061;AA=C|||;VT=SNP
10	103846437	rs188740252	C	T	100	PASS	AC=18;AF=0.00359425;AN=5008;NS=2504;DP=11166;EAS_AF=0;AMR_AF=0.0043;AFR_AF=0.0008;EUR_AF=0.0109;SAS_AF=0.0031;AA=c|||;VT=SNP
10	103846752	rs561909604	G	T	100	PASS	AC=23;AF=0.00459265;AN=5008;NS=2504;DP=13133;EAS_AF=0;AMR_AF=0.0115;AFR_AF=0.0008;EUR_AF=0.0119;SAS_AF=0.002;AA=G|||;VT=SNP
10	103846869	rs12781020	G	A	100	PASS	AC=148;AF=0.0295527;AN=5008;NS=2504;DP=12280;EAS_AF=0.0109;AMR_AF=0.0245;AFR_AF=0.003;EUR_AF=0.0905;SAS_AF=0.0256;AA=G|||;VT=SNP
10	103850905	rs61873659	C	T	100	PASS	AC=170;AF=0.0339457;AN=5008;NS=2504;DP=19103;EAS_AF=0;AMR_AF=0.0476;AFR_AF=0.0446;EUR_AF=0.0616;SAS_AF=0.0164;AA=C|||;VT=SNP
10	103851282	rs61874760	C	T	100	PASS	AC=158;AF=0.0315495;AN=5008;NS=2504;DP=12264;EAS_AF=0;AMR_AF=0.0476;AFR_AF=0.0356;EUR_AF=0.0616;SAS_AF=0.0164;AA=C|||;VT=SNP
10	103852052	rs61874761	C	T	100	PASS	AC=276;AF=0.0551118;AN=5008;NS=2504;DP=16960;EAS_AF=0;AMR_AF=0.0476;AFR_AF=0.1241;EUR_AF=0.0636;SAS_AF=0.0153;AA=C|||;VT=SNP
10	103852180	rs138055405	G	T	100	PASS	AC=77;AF=0.0153754;AN=5008;NS=2504;DP=16844;EAS_AF=0;AMR_AF=0.013;AFR_AF=0.0257;EUR_AF=0.0169;SAS_AF=0.0174;AA=G|||;VT=SNP
10	103852217	rs192264025	G	C	100	PASS	AC=63;AF=0.0125799;AN=5008;NS=2504;DP=17183;EAS_AF=0.002;AMR_AF=0.0202;AFR_AF=0.0038;EUR_AF=0.0378;SAS_AF=0.0041;AA=G|||;VT=SNP
10	103852254	rs3930291	G	A	100	PASS	AC=1874;AF=0.374201;AN=5008;NS=2504;DP=17447;EAS_AF=0.3423;AMR_AF=0.3415;AFR_AF=0.2095;EUR_AF=0.336;SAS_AF=0.6922;AA=A|||;VT=SNP
10	103852698	rs145970014	G	A	100	PASS	AC=285;AF=0.0569089;AN=5008;NS=2504;DP=13670;EAS_AF=0;AMR_AF=0.0375;AFR_AF=0.1505;EUR_AF=0.0457;SAS_AF=0.0143;AA=G|||;VT=SNP
10	103853055	rs11191211	A	G	100	PASS	AC=913;AF=0.182308;AN=5008;NS=2504;DP=14978;EAS_AF=0.5208;AMR_AF=0.1729;AFR_AF=0.0091;EUR_AF=0.0666;SAS_AF=0.1933;AA=a|||;VT=SNP
10	103853547	rs12782139	C	T	100	PASS	AC=774;AF=0.154553;AN=5008;NS=2504;DP=19144;EAS_AF=0.1716;AMR_AF=0.1787;AFR_AF=0.0681;EUR_AF=0.2942;SAS_AF=0.093;AA=c|||;VT=SNP
10	103853620	rs7074287	G	A	100	PASS	AC=530;AF=0.105831;AN=5008;NS=2504;DP=20035;EAS_AF=0.001;AMR_AF=0.0418;AFR_AF=0.3472;EUR_AF=0.0179;SAS_AF=0.0235;AA=g|||;VT=SNP
10	103853780	rs9420867	G	A	100	PASS	AC=1172;AF=0.234026;AN=5008;NS=2504;DP=18514;EAS_AF=0.1716;AMR_AF=0.2406;AFR_AF=0.2753;EUR_AF=0.3598;SAS_AF=0.1084;AA=N|||;VT=SNP
10	103853853	rs12415256	C	A	100	PASS	AC=746;AF=0.148962;AN=5008;NS=2504;DP=16764;EAS_AF=0.1716;AMR_AF=0.1758;AFR_AF=0.0484;EUR_AF=0.2942;SAS_AF=0.093;AA=c|||;VT=SNP
10	103854354	rs4919609	G	A	100	PASS	AC=4011;AF=0.800919;AN=5008;NS=2504;DP=18298;EAS_AF=0.9087;AMR_AF=0.683;AFR_AF=0.972;EUR_AF=0.7346;SAS_AF=0.6104;AA=N|||;VT=SNP
10	103854559	rs28810078	G	A	100	PASS	AC=22;AF=0.00439297;AN=5008;NS=2504;DP=14890;EAS_AF=0;AMR_AF=0.0043;AFR_AF=0.0015;EUR_AF=0.0119;SAS_AF=0.0051;AA=g|||;VT=SNP
10	103854623	rs146191686	C	T	100	PASS	AC=36;AF=0.0071885;AN=5008;NS=2504;DP=12351;EAS_AF=0;AMR_AF=0.0115;AFR_AF=0.003;EUR_AF=0.0179;SAS_AF=0.0061;AA=c|||;VT=SNP
10	103854871	rs7079575	G	A	100	PASS	AC=1626;AF=0.324681;AN=5008;NS=2504;DP=13526;EAS_AF=0.504;AMR_AF=0.2061;AFR_AF=0.3245;EUR_AF=0.2097;SAS_AF=0.3425;AA=g|||;VT=SNP
10	103855079	rs117289106	C	T	100	PASS	AC=47;AF=0.00938498;AN=5008;NS=2504;DP=11625;EAS_AF=0;AMR_AF=0.0245;AFR_AF=0.0008;EUR_AF=0.0288;SAS_AF=0;AA=N|||;VT=SNP
10	103855340	rs76480121	C	T	100	PASS	AC=21;AF=0.00419329;AN=5008;NS=2504;DP=16039;EAS_AF=0;AMR_AF=0.0043;AFR_AF=0.0008;EUR_AF=0.0139;SAS_AF=0.0031;AA=N|||;VT=SNP
10	103855348	rs117034449	G	A	100	PASS	AC=46;AF=0.0091853;AN=5008;NS=2504;DP=15876;EAS_AF=0;AMR_AF=0.0173;AFR_AF=0.003;EUR_AF=0.0268;SAS_AF=0.0031;AA=g|||;VT=SNP
10	103855936	rs6584482	T	C	100	PASS	AC=1627;AF=0.32488;AN=5008;NS=2504;DP=12873;EAS_AF=0.505;AMR_AF=0.2061;AFR_AF=0.3245;EUR_AF=0.2097;SAS_AF=0.3425;AA=T|||;VT=SNP
10	103856740	rs76912826	C	A	100	PASS	AC=170;AF=0.0339457;AN=5008;NS=2504;DP=10223;EAS_AF=0.0159;AMR_AF=0.0317;AFR_AF=0.0045;EUR_AF=0.0895;SAS_AF=0.0368;AA=C|||;VT=SNP
10	103857881	rs6584483	T	C	100	PASS	AC=1632;AF=0.325879;AN=5008;NS=2504;DP=16836;EAS_AF=0.5079;AMR_AF=0.2061;AFR_AF=0.3238;EUR_AF=0.2107;SAS_AF=0.3446;AA=t|||;VT=SNP
10	103858304	rs12411387	C	T	100	PASS	AC=752;AF=0.15016;AN=5008;NS=2504;DP=15210;EAS_AF=0.1726;AMR_AF=0.1758;AFR_AF=0.0477;EUR_AF=0.2962;SAS_AF=0.0971;AA=C|||;VT=SNP
10	103858638	rs10883709	A	C	100	PASS	AC=1630;AF=0.325479;AN=5008;NS=2504;DP=15419;EAS_AF=0.506;AMR_AF=0.2061;AFR_AF=0.3245;EUR_AF=0.2097;SAS_AF=0.3446;AA=A|||;VT=SNP
10	103859873	rs11191215	G	A	100	PASS	AC=20;AF=0.00399361;AN=5008;NS=2504;DP=17477;EAS_AF=0;AMR_AF=0.0043;AFR_AF=0;EUR_AF=0.0159;SAS_AF=0.001;AA=G|||;VT=SNP
10	103861820	rs12267336	G	C	100	PASS	AC=1624;AF=0.324281;AN=5008;NS=2504;DP=17589;EAS_AF=0.505;AMR_AF=0.2089;AFR_AF=0.3177;EUR_AF=0.2117;SAS_AF=0.3446;AA=G|||;VT=SNP
10	103862294	rs61874764	G	C	100	PASS	AC=292;AF=0.0583067;AN=5008;NS=2504;DP=20230;EAS_AF=0;AMR_AF=0.0548;AFR_AF=0.1316;EUR_AF=0.0656;SAS_AF=0.0143;AA=G|||;VT=SNP
10	103862419	rs2152903	T	C	100	PASS	AC=532;AF=0.10623;AN=5008;NS=2504;DP=20879;EAS_AF=0.002;AMR_AF=0.0418;AFR_AF=0.348;EUR_AF=0.0179;SAS_AF=0.0235;AA=T|||;VT=SNP
10	103863636	rs61874765	T	G	100	PASS	AC=313;AF=0.0625;AN=5008;NS=2504;DP=20014;EAS_AF=0;AMR_AF=0.0562;AFR_AF=0.1467;EUR_AF=0.0656;SAS_AF=0.0143;AA=T|||;VT=SNP
10	103863696	rs12413069	T	C	100	PASS	AC=734;AF=0.146565;AN=5008;NS=2504;DP=19422;EAS_AF=0.1736;AMR_AF=0.1729;AFR_AF=0.0363;EUR_AF=0.2952;SAS_AF=0.0961;AA=T|||;VT=SNP
10	103865963	rs74153093	A	C	100	PASS	AC=314;AF=0.0626997;AN=5008;NS=2504;DP=16199;EAS_AF=0;AMR_AF=0.0562;AFR_AF=0.1475;EUR_AF=0.0656;SAS_AF=0.0143;AA=A|||;VT=SNP
10	103865999	rs77850387	G	A	100	PASS	AC=33;AF=0.00658946;AN=5008;NS=2504;DP=15962;EAS_AF=0.001;AMR_AF=0.0058;AFR_AF=0.0023;EUR_AF=0.0219;SAS_AF=0.0031;AA=G|||;VT=SNP
10	103866441	rs144145554	G	A	100	PASS	AC=28;AF=0.00559105;AN=5008;NS=2504;DP=14566;EAS_AF=0;AMR_AF=0.0086;AFR_AF=0;EUR_AF=0.0179;SAS_AF=0.0041;AA=G|||;VT=SNP
10	103867391	rs1046399	G	A	100	PASS	AC=527;AF=0.105232;AN=5008;NS=2504;DP=13465;EAS_AF=0.001;AMR_AF=0.0418;AFR_AF=0.3449;EUR_AF=0.0179;SAS_AF=0.0235;AA=G|||;VT=SNP
10	103869282	rs117131154	G	A	100	PASS	AC=23;AF=0.00459265;AN=5008;NS=2504;DP=18701;EAS_AF=0;AMR_AF=0.0072;AFR_AF=0;EUR_AF=0.0169;SAS_AF=0.001;AA=G|||;VT=SNP;EX_TARGET
10	103869633	rs78325172	C	T	100	PASS	AC=54;AF=0.0107827;AN=5008;NS=2504;DP=20589;EAS_AF=0;AMR_AF=0.0216;AFR_AF=0.0023;EUR_AF=0.0318;SAS_AF=0.0041;AA=C|||;VT=SNP;EX_TARGET
10	103870247	rs56892378	C	A	100	PASS	AC=526;AF=0.105032;AN=5008;NS=2504;DP=19950;EAS_AF=0.001;AMR_AF=0.0418;AFR_AF=0.3457;EUR_AF=0.0159;SAS_AF=0.0235;AA=C|||;VT=SNP;EX_TARGET
10	103870951	rs140353411	C	T	100	PASS	AC=101;AF=0.0201677;AN=5008;NS=2504;DP=19425;EAS_AF=0.002;AMR_AF=0.0101;AFR_AF=0.0008;EUR_AF=0.0278;SAS_AF=0.0644;AA=C|||;VT=SNP;EX_TARGET
10	103871543	rs113322228	C	T	100	PASS	AC=57;AF=0.0113818;AN=5008;NS=2504;DP=18252;EAS_AF=0;AMR_AF=0.0432;AFR_AF=0.0023;EUR_AF=0.0159;SAS_AF=0.0082;AA=C|||;VT=SNP
10	103873660	rs59485115	A	T	100	PASS	AC=313;AF=0.0625;AN=5008;NS=2504;DP=15860;EAS_AF=0;AMR_AF=0.0562;AFR_AF=0.1467;EUR_AF=0.0656;SAS_AF=0.0143;AA=A|||;VT=SNP
10	103873976	rs2786843	T	C	100	PASS	AC=318;AF=0.0634984;AN=5008;NS=2504;DP=15255;EAS_AF=0;AMR_AF=0.0576;AFR_AF=0.1498;EUR_AF=0.0656;SAS_AF=0.0143;AA=T|||;VT=SNP
10	103874074	rs872568	C	A	100	PASS	AC=314;AF=0.0626997;AN=5008;NS=2504;DP=10739;EAS_AF=0;AMR_AF=0.0562;AFR_AF=0.1475;EUR_AF=0.0656;SAS_AF=0.0143;AA=C|||;VT=SNP
10	103874770	rs149599986	G	A	100	PASS	AC=56;AF=0.0111821;AN=5008;NS=2504;DP=10902;EAS_AF=0.0218;AMR_AF=0.0058;AFR_AF=0.0023;EUR_AF=0.0219;SAS_AF=0.0051;AA=.|||;VT=SNP
10	103874822	rs144266522	A	C	100	PASS	AC=61;AF=0.0121805;AN=5008;NS=2504;DP=11813;EAS_AF=0.001;AMR_AF=0.0173;AFR_AF=0;EUR_AF=0.0199;SAS_AF=0.0286;AA=.|||;VT=SNP
10	103877383	rs12414659	G	A	100	PASS	AC=243;AF=0.0485224;AN=5008;NS=2504;DP=13026;EAS_AF=0.0704;AMR_AF=0.1297;AFR_AF=0.0038;EUR_AF=0.0378;SAS_AF=0.0399;AA=.|||;VT=SNP
10	103877547	rs72845615	C	T	100	PASS	AC=52;AF=0.0103834;AN=5008;NS=2504;DP=16288;EAS_AF=0;AMR_AF=0.0173;AFR_AF=0;EUR_AF=0.0338;SAS_AF=0.0061;AA=.|||;VT=SNP
10	103877774	rs35366855	C	G	100	PASS	AC=206;AF=0.0411342;AN=5008;NS=2504;DP=16925;EAS_AF=0;AMR_AF=0.0764;AFR_AF=0.0174;EUR_AF=0.1193;SAS_AF=0.0102;AA=.|||;VT=SNP
10	103877902	rs76998820	T	C	100	PASS	AC=109;AF=0.0217652;AN=5008;NS=2504;DP=15973;EAS_AF=0;AMR_AF=0.0303;AFR_AF=0.003;EUR_AF=0.0666;SAS_AF=0.0174;AA=.|||;VT=SNP
10	103878818	rs61874767	G	A	100	PASS	AC=311;AF=0.0621006;AN=5008;NS=2504;DP=15346;EAS_AF=0;AMR_AF=0.0562;AFR_AF=0.146;EUR_AF=0.0646;SAS_AF=0.0143;AA=.|||;VT=SNP
10	103878931	rs76904484	G	A	100	PASS	AC=35;AF=0.00698882;AN=5008;NS=2504;DP=14185;EAS_AF=0;AMR_AF=0.0216;AFR_AF=0;EUR_AF=0.0189;SAS_AF=0.001;AA=.|||;VT=SNP
10	103879052	rs2786846	T	C	100	PASS	AC=3376;AF=0.674121;AN=5008;NS=2504;DP=9739;EAS_AF=0.497;AMR_AF=0.7939;AFR_AF=0.6755;EUR_AF=0.7863;SAS_AF=0.6544;AA=.|||;VT=SNP
10	103879971	rs137885916	G	T	100	PASS	AC=313;AF=0.0625;AN=5008;NS=2504;DP=4802;EAS_AF=0;AMR_AF=0.0576;AFR_AF=0.1467;EUR_AF=0.0646;SAS_AF=0.0143;AA=.|||;VT=SNP
10	103880118	rs61874768	G	T	100	PASS	AC=355;AF=0.0708866;AN=5008;NS=2504;DP=7437;EAS_AF=0.0496;AMR_AF=0.1066;AFR_AF=0.0091;EUR_AF=0.1561;SAS_AF=0.0634;AA=.|||;VT=SNP
10	103880309	rs12768433	G	A	100	PASS	AC=751;AF=0.14996;AN=5008;NS=2504;DP=10045;EAS_AF=0.1786;AMR_AF=0.1772;AFR_AF=0.0484;EUR_AF=0.2883;SAS_AF=0.0961;AA=.|||;VT=SNP
10	103881397	rs78982260	G	A	100	PASS	AC=119;AF=0.023762;AN=5008;NS=2504;DP=18108;EAS_AF=0;AMR_AF=0.0216;AFR_AF=0.0015;EUR_AF=0.0527;SAS_AF=0.0501;AA=.|||;VT=SNP
10	103882045	rs61874770	G	A	100	PASS	AC=319;AF=0.0636981;AN=5008;NS=2504;DP=17834;EAS_AF=0;AMR_AF=0.0576;AFR_AF=0.1505;EUR_AF=0.0656;SAS_AF=0.0143;AA=.|||;VT=SNP
10	103882394	rs11818657	T	G	100	PASS	AC=320;AF=0.0638978;AN=5008;NS=2504;DP=19831;EAS_AF=0;AMR_AF=0.0576;AFR_AF=0.1513;EUR_AF=0.0656;SAS_AF=0.0143;AA=.|||;VT=SNP
10	103883909	rs11817639	G	A	100	PASS	AC=387;AF=0.0772764;AN=5008;NS=2504;DP=14352;EAS_AF=0.001;AMR_AF=0.062;AFR_AF=0.1989;EUR_AF=0.0656;SAS_AF=0.0143;AA=.|||;VT=SNP
10	103884206	rs7909249	C	T	100	PASS	AC=492;AF=0.0982428;AN=5008;NS=2504;DP=17935;EAS_AF=0.001;AMR_AF=0.0389;AFR_AF=0.3207;EUR_AF=0.0169;SAS_AF=0.0235;AA=.|||;VT=SNP
10	103885205	rs147573604	C	T	100	PASS	AC=298;AF=0.0595048;AN=5008;NS=2504;DP=16283;EAS_AF=0;AMR_AF=0.0576;AFR_AF=0.1339;EUR_AF=0.0656;SAS_AF=0.0153;AA=.|||;VT=SNP
10	103885546	rs188013740	A	G	100	PASS	AC=30;AF=0.00599042;AN=5008;NS=2504;DP=17429;EAS_AF=0;AMR_AF=0.0086;AFR_AF=0;EUR_AF=0.0189;SAS_AF=0.0051;AA=.|||;VT=SNP
10	103885557	rs10883710	T	C	100	PASS	AC=1345;AF=0.26857;AN=5008;NS=2504;DP=16961;EAS_AF=0.1409;AMR_AF=0.4236;AFR_AF=0.0424;EUR_AF=0.4155;SAS_AF=0.4448;AA=.|||;VT=SNP
10	103885909	rs58318047	G	A	100	PASS	AC=386;AF=0.0770767;AN=5008;NS=2504;DP=16758;EAS_AF=0;AMR_AF=0.062;AFR_AF=0.1989;EUR_AF=0.0656;SAS_AF=0.0143;AA=.|||;VT=SNP
10	103885918	rs61874811	T	C	100	PASS	AC=398;AF=0.0794728;AN=5008;NS=2504;DP=16918;EAS_AF=0;AMR_AF=0.062;AFR_AF=0.208;EUR_AF=0.0656;SAS_AF=0.0143;AA=.|||;VT=SNP
10	103886038	rs58956334	G	A	100	PASS	AC=297;AF=0.0593051;AN=5008;NS=2504;DP=17797;EAS_AF=0;AMR_AF=0.0576;AFR_AF=0.1339;EUR_AF=0.0656;SAS_AF=0.0143;AA=.|||;VT=SNP
10	103886468	rs58720649	G	A	100	PASS	AC=413;AF=0.0824681;AN=5008;NS=2504;DP=13274;EAS_AF=0;AMR_AF=0.0648;AFR_AF=0.2171;EUR_AF=0.0656;SAS_AF=0.0153;AA=.|||;VT=SNP
10	103887212	rs138946258	G	A	100	PASS	AC=34;AF=0.00678914;AN=5008;NS=2504;DP=17253;EAS_AF=0;AMR_AF=0.0187;AFR_AF=0.0008;EUR_AF=0.0189;SAS_AF=0.001;AA=.|||;VT=SNP
10	103887288	rs61874814	C	G	100	PASS	AC=412;AF=0.0822684;AN=5008;NS=2504;DP=14908;EAS_AF=0;AMR_AF=0.0648;AFR_AF=0.2171;EUR_AF=0.0656;SAS_AF=0.0143;AA=.|||;VT=SNP
10	103887353	rs148089364	C	T	100	PASS	AC=141;AF=0.028155;AN=5008;NS=2504;DP=14853;EAS_AF=0.001;AMR_AF=0.0317;AFR_AF=0.0136;EUR_AF=0.0666;SAS_AF=0.0337;AA=.|||;VT=SNP
10	103887862	rs78624786	C	G	100	PASS	AC=127;AF=0.0253594;AN=5008;NS=2504;DP=16569;EAS_AF=0.001;AMR_AF=0.0303;AFR_AF=0.0038;EUR_AF=0.0666;SAS_AF=0.0337;AA=.|||;VT=SNP
10	103887901	rs58404147	G	T	100	PASS	AC=364;AF=0.0726837;AN=5008;NS=2504;DP=16688;EAS_AF=0;AMR_AF=0.0605;AFR_AF=0.1823;EUR_AF=0.0656;SAS_AF=0.0153;AA=.|||;VT=SNP
10	103888069	rs139602993	G	C	100	PASS	AC=50;AF=0.00998403;AN=5008;NS=2504;DP=16305;EAS_AF=0.001;AMR_AF=0.0144;AFR_AF=0;EUR_AF=0.0169;SAS_AF=0.0225;AA=.|||;VT=SNP
10	103889022	rs116902323	G	A	100	PASS	AC=61;AF=0.0121805;AN=5008;NS=2504;DP=15674;EAS_AF=0;AMR_AF=0.0259;AFR_AF=0.0015;EUR_AF=0.0318;SAS_AF=0.0092;AA=.|||;VT=SNP
10	103889414	rs60486974	G	A	100	PASS	AC=386;AF=0.0770767;AN=5008;NS=2504;DP=15592;EAS_AF=0;AMR_AF=0.062;AFR_AF=0.1989;EUR_AF=0.0656;SAS_AF=0.0143;AA=.|||;VT=SNP
10	103889577	rs60422394	G	A	100	PASS	AC=386;AF=0.0770767;AN=5008;NS=2504;DP=13387;EAS_AF=0;AMR_AF=0.062;AFR_AF=0.1989;EUR_AF=0.0656;SAS_AF=0.0143;AA=.|||;VT=SNP
10	103890751	rs12781848	C	T	100	PASS	AC=754;AF=0.150559;AN=5008;NS=2504;DP=18300;EAS_AF=0.1786;AMR_AF=0.1772;AFR_AF=0.0484;EUR_AF=0.2893;SAS_AF=0.0982;AA=.|||;VT=SNP
10	103891965	rs11819083	C	G	100	PASS	AC=385;AF=0.076877;AN=5008;NS=2504;DP=17084;EAS_AF=0;AMR_AF=0.062;AFR_AF=0.1982;EUR_AF=0.0656;SAS_AF=0.0143;AA=.|||;VT=SNP
10	103891974	rs2815401	C	T	100	PASS	AC=4488;AF=0.896166;AN=5008;NS=2504;DP=17113;EAS_AF=0.8571;AMR_AF=0.9164;AFR_AF=0.9826;EUR_AF=0.8519;SAS_AF=0.8507;AA=.|||;VT=SNP
10	103892027	rs2815402	C	G	100	PASS	AC=3154;AF=0.629792;AN=5008;NS=2504;DP=18196;EAS_AF=0.7173;AMR_AF=0.4942;AFR_AF=0.9425;EUR_AF=0.4423;SAS_AF=0.4059;AA=.|||;VT=SNP
10	103892207	rs148292798	G	T	100	PASS	AC=33;AF=0.00658946;AN=5008;NS=2504;DP=20166;EAS_AF=0;AMR_AF=0.0043;AFR_AF=0;EUR_AF=0.0199;SAS_AF=0.0102;AA=.|||;VT=SNP
10	103892253	rs77705593	A	T	100	PASS	AC=111;AF=0.0221645;AN=5008;NS=2504;DP=20940;EAS_AF=0.001;AMR_AF=0.0317;AFR_AF=0.003;EUR_AF=0.0666;SAS_AF=0.0174;AA=.|||;VT=SNP
10	103892888	rs34756593	G	T	100	PASS	AC=57;AF=0.0113818;AN=5008;NS=2504;DP=11916;EAS_AF=0;AMR_AF=0.0432;AFR_AF=0.0023;EUR_AF=0.0159;SAS_AF=0.0082;AA=.|||;VT=SNP;EX_TARGET
10	103893336	rs2815403	T	G	100	PASS	AC=4490;AF=0.896565;AN=5008;NS=2504;DP=11870;EAS_AF=0.8581;AMR_AF=0.9121;AFR_AF=0.9849;EUR_AF=0.8529;SAS_AF=0.8507;AA=G|||;VT=SNP
10	103894609	rs75709864	G	T	100	PASS	AC=147;AF=0.029353;AN=5008;NS=2504;DP=20566;EAS_AF=0;AMR_AF=0.062;AFR_AF=0.003;EUR_AF=0.0586;SAS_AF=0.0419;AA=G|||;VT=SNP
10	103894705	rs4917960	G	C	100	PASS	AC=3153;AF=0.629593;AN=5008;NS=2504;DP=20967;EAS_AF=0.7173;AMR_AF=0.4942;AFR_AF=0.9418;EUR_AF=0.4423;SAS_AF=0.4059;AA=C|||;VT=SNP
10	103894939	rs4919611	C	A	100	PASS	AC=4499;AF=0.898363;AN=5008;NS=2504;DP=19227;EAS_AF=0.8581;AMR_AF=0.9179;AFR_AF=0.9849;EUR_AF=0.8579;SAS_AF=0.8507;AA=N|||;VT=SNP
10	103895427	rs143908692	C	T	100	PASS	AC=45;AF=0.00898562;AN=5008;NS=2504;DP=18362;EAS_AF=0.001;AMR_AF=0.0159;AFR_AF=0.0008;EUR_AF=0.0209;SAS_AF=0.0112;AA=c|||;VT=SNP
10	103895979	rs17114381	C	T	100	PASS	AC=490;AF=0.0978435;AN=5008;NS=2504;DP=18783;EAS_AF=0.001;AMR_AF=0.0389;AFR_AF=0.3192;EUR_AF=0.0169;SAS_AF=0.0235;AA=N|||;VT=SNP
10	103896322	rs58346762	C	A	100	PASS	AC=426;AF=0.0850639;AN=5008;NS=2504;DP=16180;EAS_AF=0;AMR_AF=0.062;AFR_AF=0.2292;EUR_AF=0.0656;SAS_AF=0.0143;AA=N|||;VT=SNP
10	103898071	rs7092737	C	G	100	PASS	AC=386;AF=0.0770767;AN=5008;NS=2504;DP=21115;EAS_AF=0;AMR_AF=0.062;AFR_AF=0.1989;EUR_AF=0.0656;SAS_AF=0.0143;AA=C|||;VT=SNP
10	103900729	rs61731871	G	A	100	PASS	AC=386;AF=0.0770767;AN=5008;NS=2504;DP=19839;EAS_AF=0;AMR_AF=0.062;AFR_AF=0.1989;EUR_AF=0.0656;SAS_AF=0.0143;AA=g|||;VT=SNP;EX_TARGET
10	103902584	rs73344859	C	T	100	PASS	AC=493;AF=0.0984425;AN=5008;NS=2504;DP=17833;EAS_AF=0.001;AMR_AF=0.0389;AFR_AF=0.3215;EUR_AF=0.0169;SAS_AF=0.0235;AA=c|||;VT=SNP
10	103902677	rs117812420	G	C	100	PASS	AC=19;AF=0.00379393;AN=5008;NS=2504;DP=18123;EAS_AF=0;AMR_AF=0.0014;AFR_AF=0.0008;EUR_AF=0.0139;SAS_AF=0.0031;AA=g|||;VT=SNP
10	103903185	rs61874821	G	A	100	PASS	AC=412;AF=0.0822684;AN=5008;NS=2504;DP=16049;EAS_AF=0;AMR_AF=0.0648;AFR_AF=0.2171;EUR_AF=0.0656;SAS_AF=0.0143;AA=G|||;VT=SNP
10	103905779	rs4919613	A	G	100	PASS	AC=3384;AF=0.675719;AN=5008;NS=2504;DP=17898;EAS_AF=0.4931;AMR_AF=0.7954;AFR_AF=0.6785;EUR_AF=0.7913;SAS_AF=0.6564;AA=G|||;VT=SNP
10	103906612	rs118161359	G	A	100	PASS	AC=46;AF=0.0091853;AN=5008;NS=2504;DP=17362;EAS_AF=0;AMR_AF=0.0173;AFR_AF=0.003;EUR_AF=0.0268;SAS_AF=0.0031;AA=G|||;VT=SNP;EX_TARGET
10	103907055	rs34169738	C	T	100	PASS	AC=34;AF=0.00678914;AN=5008;NS=2504;DP=19431;EAS_AF=0.001;AMR_AF=0.0202;AFR_AF=0;EUR_AF=0.0179;SAS_AF=0.001;AA=C|||;VT=SNP;EX_TARGET
10	103907680	rs10509755	C	T	100	PASS	AC=411;AF=0.0820687;AN=5008;NS=2504;DP=19037;EAS_AF=0;AMR_AF=0.0648;AFR_AF=0.2171;EUR_AF=0.0646;SAS_AF=0.0143;AA=C|||;VT=SNP
10	103908080	rs3740405	G	A	100	PASS	AC=1352;AF=0.269968;AN=5008;NS=2504;DP=19375;EAS_AF=0.1409;AMR_AF=0.4236;AFR_AF=0.0424;EUR_AF=0.4155;SAS_AF=0.4519;AA=G|||;VT=SNP;EX_TARGET
10	103910688	rs140075121	T	C	100	PASS	AC=40;AF=0.00798722;AN=5008;NS=2504;DP=17708;EAS_AF=0;AMR_AF=0.0115;AFR_AF=0.0008;EUR_AF=0.0249;SAS_AF=0.0061;AA=T|||;VT=SNP
10	103911970	rs56412442	A	T	100	PASS	AC=32;AF=0.00638978;AN=5008;NS=2504;DP=16848;EAS_AF=0;AMR_AF=0.0043;AFR_AF=0.0008;EUR_AF=0.0239;SAS_AF=0.0041;AA=A|||;VT=SNP
10	103912003	rs17114397	C	G	100	PASS	AC=385;AF=0.076877;AN=5008;NS=2504;DP=17692;EAS_AF=0;AMR_AF=0.062;AFR_AF=0.1989;EUR_AF=0.0646;SAS_AF=0.0143;AA=C|||;VT=SNP
10	103912015	rs17114401	C	T	100	PASS	AC=496;AF=0.0990415;AN=5008;NS=2504;DP=18070;EAS_AF=0.001;AMR_AF=0.0389;AFR_AF=0.3238;EUR_AF=0.0169;SAS_AF=0.0235;AA=C|||;VT=SNP
10	103912914	rs61874823	C	T	100	PASS	AC=33;AF=0.00658946;AN=5008;NS=2504;DP=18672;EAS_AF=0;AMR_AF=0.0202;AFR_AF=0;EUR_AF=0.0179;SAS_AF=0.001;AA=C|||;VT=SNP
10	103913375	rs17114406	G	A	100	PASS	AC=425;AF=0.0848642;AN=5008;NS=2504;DP=19248;EAS_AF=0;AMR_AF=0.0648;AFR_AF=0.2277;EUR_AF=0.0646;SAS_AF=0.0143;AA=A|||;VT=SNP
10	103915028	rs11818183	C	T	100	PASS	AC=417;AF=0.0832668;AN=5008;NS=2504;DP=16668;EAS_AF=0;AMR_AF=0.0648;AFR_AF=0.2216;EUR_AF=0.0646;SAS_AF=0.0143;AA=C|||;VT=SNP
10	103918171	rs61874824	A	G	100	PASS	AC=386;AF=0.0770767;AN=5008;NS=2504;DP=18575;EAS_AF=0;AMR_AF=0.062;AFR_AF=0.1989;EUR_AF=0.0656;SAS_AF=0.0143;AA=A|||;VT=SNP
10	103918321	rs35340483	G	A	100	PASS	AC=176;AF=0.0351438;AN=5008;NS=2504;DP=18360;EAS_AF=0.0169;AMR_AF=0.0331;AFR_AF=0.0045;EUR_AF=0.0895;SAS_AF=0.0409;AA=G|||;VT=SNP
10	103920172	rs17114409	T	G	100	PASS	AC=316;AF=0.063099;AN=5008;NS=2504;DP=19500;EAS_AF=0;AMR_AF=0.0576;AFR_AF=0.149;EUR_AF=0.0646;SAS_AF=0.0143;AA=T|||;VT=SNP;EX_TARGET
10	103920475	rs1049455	T	C	100	PASS	AC=916;AF=0.182907;AN=5008;NS=2504;DP=20309;EAS_AF=0.001;AMR_AF=0.1052;AFR_AF=0.5477;EUR_AF=0.0815;SAS_AF=0.0368;AA=C|||;VT=SNP;EX_TARGET
10	103922063	rs1049466	G	C	100	PASS	AC=284;AF=0.0567093;AN=5008;NS=2504;DP=16946;EAS_AF=0;AMR_AF=0.0519;AFR_AF=0.1278;EUR_AF=0.0646;SAS_AF=0.0143;AA=G|||;VT=SNP;EX_TARGET
10	103922896	rs7897	G	T	100	PASS	AC=2384;AF=0.476038;AN=5008;NS=2504;DP=19789;EAS_AF=0.6587;AMR_AF=0.4597;AFR_AF=0.3911;EUR_AF=0.4642;SAS_AF=0.4264;AA=T|||;VT=SNP
10	103924065	rs117963079	A	G	100	PASS	AC=38;AF=0.00758786;AN=5008;NS=2504;DP=21354;EAS_AF=0.006;AMR_AF=0.0058;AFR_AF=0.0023;EUR_AF=0.0219;SAS_AF=0.0031;AA=A|||;VT=SNP
10	103924251	rs7898913	G	A	100	PASS	AC=717;AF=0.143171;AN=5008;NS=2504;DP=22419;EAS_AF=0;AMR_AF=0.0836;AFR_AF=0.4365;EUR_AF=0.0666;SAS_AF=0.0153;AA=A|||;VT=SNP
10	103924568	rs145566315	G	A	100	PASS	AC=144;AF=0.028754;AN=5008;NS=2504;DP=19717;EAS_AF=0;AMR_AF=0.0591;AFR_AF=0.0023;EUR_AF=0.0586;SAS_AF=0.0419;AA=G|||;VT=SNP
10	103924763	rs7902393	A	G	100	PASS	AC=2005;AF=0.400359;AN=5008;NS=2504;DP=18408;EAS_AF=0.1696;AMR_AF=0.3184;AFR_AF=0.8071;EUR_AF=0.3936;SAS_AF=0.1534;AA=G|||;VT=SNP
10	103927558	rs12768561	C	T	100	PASS	AC=1212;AF=0.242013;AN=5008;NS=2504;DP=17188;EAS_AF=0.1687;AMR_AF=0.2118;AFR_AF=0.357;EUR_AF=0.3052;SAS_AF=0.1186;AA=C|||;VT=SNP
10	103927890	rs146075765	C	A	100	PASS	AC=59;AF=0.0117812;AN=5008;NS=2504;DP=22241;EAS_AF=0;AMR_AF=0.0187;AFR_AF=0.0015;EUR_AF=0.0229;SAS_AF=0.0215;AA=C|||;VT=SNP
10	103928374	rs17779355	G	A	100	PASS	AC=126;AF=0.0251597;AN=5008;NS=2504;DP=20726;EAS_AF=0.001;AMR_AF=0.0303;AFR_AF=0.003;EUR_AF=0.0666;SAS_AF=0.0337;AA=G|||;VT=SNP
10	103928838	rs1887636	A	G	100	PASS	AC=1505;AF=0.300519;AN=5008;NS=2504;DP=17257;EAS_AF=0.1637;AMR_AF=0.2781;AFR_AF=0.4856;EUR_AF=0.3777;SAS_AF=0.1278;AA=G|||;VT=SNP
10	103929366	rs17114416	G	C	100	PASS	AC=711;AF=0.141973;AN=5008;NS=2504;DP=17973;EAS_AF=0;AMR_AF=0.0836;AFR_AF=0.4319;EUR_AF=0.0676;SAS_AF=0.0143;AA=C|||;VT=SNP
10	103930410	rs7068663	C	T	100	PASS	AC=706;AF=0.140974;AN=5008;NS=2504;DP=17410;EAS_AF=0;AMR_AF=0.0836;AFR_AF=0.4281;EUR_AF=0.0676;SAS_AF=0.0143;AA=C|||;VT=SNP
10	103930606	rs7072336	C	T	100	PASS	AC=3280;AF=0.654952;AN=5008;NS=2504;DP=19305;EAS_AF=0.7143;AMR_AF=0.5447;AFR_AF=0.938;EUR_AF=0.4881;SAS_AF=0.4611;AA=T|||;VT=SNP
10	103930933	rs11191226	G	T	100	PASS	AC=574;AF=0.114617;AN=5008;NS=2504;DP=14392;EAS_AF=0.1627;AMR_AF=0.1398;AFR_AF=0.0234;EUR_AF=0.2227;SAS_AF=0.0593;AA=G|||;VT=SNP
10	103931044	rs142092325	C	T	100	PASS	AC=76;AF=0.0151757;AN=5008;NS=2504;DP=16242;EAS_AF=0;AMR_AF=0.0245;AFR_AF=0.0008;EUR_AF=0.0447;SAS_AF=0.0133;AA=C|||;VT=SNP
10	103931931	rs4917962	G	T	100	PASS	AC=985;AF=0.196685;AN=5008;NS=2504;DP=14269;EAS_AF=0.377;AMR_AF=0.1585;AFR_AF=0.1006;EUR_AF=0.1143;SAS_AF=0.2526;AA=G|||;VT=SNP
10	103931947	rs4919614	C	A	100	PASS	AC=3303;AF=0.659545;AN=5008;NS=2504;DP=13930;EAS_AF=0.7361;AMR_AF=0.5461;AFR_AF=0.9372;EUR_AF=0.4881;SAS_AF=0.4622;AA=A|||;VT=SNP
10	103932720	rs61874825	G	C	100	PASS	AC=1461;AF=0.291733;AN=5008;NS=2504;DP=16637;EAS_AF=0.1647;AMR_AF=0.255;AFR_AF=0.4947;EUR_AF=0.3559;SAS_AF=0.1084;AA=N|||;VT=SNP
10	103933363	rs7900590	T	C	100	PASS	AC=4615;AF=0.921526;AN=5008;NS=2504;DP=11420;EAS_AF=0.876;AMR_AF=0.951;AFR_AF=0.9879;EUR_AF=0.9215;SAS_AF=0.8579;AA=t|||;VT=SNP
10	103933425	rs7915239	A	G	100	PASS	AC=1054;AF=0.210463;AN=5008;NS=2504;DP=13606;EAS_AF=0.38;AMR_AF=0.1816;AFR_AF=0.1127;EUR_AF=0.1312;SAS_AF=0.2699;AA=A|||;VT=SNP
10	103933432	rs12769793	T	C	100	PASS	AC=688;AF=0.13738;AN=5008;NS=2504;DP=13806;EAS_AF=0.1736;AMR_AF=0.1902;AFR_AF=0.0287;EUR_AF=0.2724;SAS_AF=0.0706;AA=T|||;VT=SNP
10	103935657	rs12763521	G	C	100	PASS	AC=709;AF=0.141573;AN=5008;NS=2504;DP=17401;EAS_AF=0.1637;AMR_AF=0.1729;AFR_AF=0.0325;EUR_AF=0.2883;SAS_AF=0.093;AA=G|||;VT=SNP
10	103935778	rs60829629	G	T	100	PASS	AC=298;AF=0.0595048;AN=5008;NS=2504;DP=15160;EAS_AF=0;AMR_AF=0.0591;AFR_AF=0.1324;EUR_AF=0.0676;SAS_AF=0.0143;AA=G|||;VT=SNP
10	103936326	rs12256081	C	T	100	PASS	AC=672;AF=0.134185;AN=5008;NS=2504;DP=15403;EAS_AF=0;AMR_AF=0.085;AFR_AF=0.4002;EUR_AF=0.0696;SAS_AF=0.0143;AA=C|||;VT=SNP
10	103936624	rs12771291	T	C	100	PASS	AC=711;AF=0.141973;AN=5008;NS=2504;DP=16726;EAS_AF=0.1637;AMR_AF=0.1729;AFR_AF=0.0325;EUR_AF=0.2883;SAS_AF=0.0951;AA=T|||;VT=SNP
10	103937244	rs6584485	C	T	100	PASS	AC=3539;AF=0.706669;AN=5008;NS=2504;DP=15499;EAS_AF=0.6815;AMR_AF=0.7637;AFR_AF=0.5779;EUR_AF=0.8191;SAS_AF=0.7505;AA=T|||;VT=SNP
10	103937596	rs61874827	C	G	100	PASS	AC=34;AF=0.00678914;AN=5008;NS=2504;DP=16611;EAS_AF=0;AMR_AF=0.0187;AFR_AF=0;EUR_AF=0.0189;SAS_AF=0.002;AA=C|||;VT=SNP
10	103938339	rs74501892	C	T	100	PASS	AC=484;AF=0.0966454;AN=5008;NS=2504;DP=14500;EAS_AF=0.001;AMR_AF=0.036;AFR_AF=0.3147;EUR_AF=0.0169;SAS_AF=0.0256;AA=C|||;VT=SNP
10	103938439	rs149372424	C	T	100	PASS	AC=54;AF=0.0107827;AN=5008;NS=2504;DP=16070;EAS_AF=0.001;AMR_AF=0.0144;AFR_AF=0.0008;EUR_AF=0.0169;SAS_AF=0.0256;AA=C|||;VT=SNP
10	103938941	rs11191236	G	C	100	PASS	AC=1677;AF=0.334864;AN=5008;NS=2504;DP=14622;EAS_AF=0.377;AMR_AF=0.2666;AFR_AF=0.5015;EUR_AF=0.1869;SAS_AF=0.2669;AA=C|||;VT=SNP
10	103939305	rs10883712	G	T	100	PASS	AC=2499;AF=0.499002;AN=5008;NS=2504;DP=16586;EAS_AF=0.4931;AMR_AF=0.6282;AFR_AF=0.3192;EUR_AF=0.6054;SAS_AF=0.547;AA=T|||;VT=SNP
10	103940629	rs11598856	G	A	100	PASS	AC=644;AF=0.128594;AN=5008;NS=2504;DP=18628;EAS_AF=0.1567;AMR_AF=0.1628;AFR_AF=0.034;EUR_AF=0.2455;SAS_AF=0.0828;AA=G|||;VT=SNP
10	103942599	rs142978166	C	G	100	PASS	AC=61;AF=0.0121805;AN=5008;NS=2504;DP=17084;EAS_AF=0;AMR_AF=0.0288;AFR_AF=0.003;EUR_AF=0.0318;SAS_AF=0.0051;AA=C|||;VT=SNP
10	103942696	rs7903729	A	G	100	PASS	AC=3174;AF=0.633786;AN=5008;NS=2504;DP=16637;EAS_AF=0.7321;AMR_AF=0.5533;AFR_AF=0.8359;EUR_AF=0.4732;SAS_AF=0.4816;AA=A|||;VT=SNP
10	103946480	rs75398587	C	G	100	PASS	AC=127;AF=0.0253594;AN=5008;NS=2504;DP=18222;EAS_AF=0.001;AMR_AF=0.0317;AFR_AF=0.003;EUR_AF=0.0666;SAS_AF=0.0337;AA=C|||;VT=SNP
10	103949557	rs146302280	T	C	100	PASS	AC=55;AF=0.0109824;AN=5008;NS=2504;DP=17331;EAS_AF=0;AMR_AF=0.0144;AFR_AF=0.0015;EUR_AF=0.0398;SAS_AF=0.0031;AA=T|||;VT=SNP
10	103950714	rs116902041	C	T	100	PASS	AC=138;AF=0.0275559;AN=5008;NS=2504;DP=10090;EAS_AF=0;AMR_AF=0.0389;AFR_AF=0.0015;EUR_AF=0.0924;SAS_AF=0.0164;AA=c|||;VT=SNP
10	103952323	rs71496537	G	T	100	PASS	AC=652;AF=0.130192;AN=5008;NS=2504;DP=20936;EAS_AF=0.1567;AMR_AF=0.1657;AFR_AF=0.0386;EUR_AF=0.2445;SAS_AF=0.0838;AA=G|||;VT=SNP
10	103952812	rs79700290	A	G	100	PASS	AC=261;AF=0.0521166;AN=5008;NS=2504;DP=22064;EAS_AF=0;AMR_AF=0.0231;AFR_AF=0.1536;EUR_AF=0.0169;SAS_AF=0.0256;AA=A|||;VT=SNP
10	103952877	rs74885355	T	C	100	PASS	AC=261;AF=0.0521166;AN=5008;NS=2504;DP=21198;EAS_AF=0;AMR_AF=0.0231;AFR_AF=0.1536;EUR_AF=0.0169;SAS_AF=0.0256;AA=T|||;VT=SNP
10	103952938	rs11191238	C	T	100	PASS	AC=141;AF=0.028155;AN=5008;NS=2504;DP=19761;EAS_AF=0;AMR_AF=0.0403;AFR_AF=0.0015;EUR_AF=0.0944;SAS_AF=0.0164;AA=C|||;VT=SNP
10	103954291	rs117049458	C	T	100	PASS	AC=47;AF=0.00938498;AN=5008;NS=2504;DP=12165;EAS_AF=0;AMR_AF=0.0159;AFR_AF=0.0015;EUR_AF=0.0239;SAS_AF=0.0102;AA=c|||;VT=SNP
10	103957407	rs35523291	G	A	100	PASS	AC=646;AF=0.128994;AN=5008;NS=2504;DP=16941;EAS_AF=0.1498;AMR_AF=0.1657;AFR_AF=0.0477;EUR_AF=0.2445;SAS_AF=0.0726;AA=g|||;VT=SNP
10	103957722	rs78953942	G	C	100	PASS	AC=267;AF=0.0533147;AN=5008;NS=2504;DP=19452;EAS_AF=0;AMR_AF=0.0245;AFR_AF=0.1573;EUR_AF=0.0169;SAS_AF=0.0256;AA=G|||;VT=SNP
10	103957883	rs117219521	G	A	100	PASS	AC=80;AF=0.0159744;AN=5008;NS=2504;DP=21539;EAS_AF=0;AMR_AF=0.0288;AFR_AF=0.0015;EUR_AF=0.0457;SAS_AF=0.0123;AA=G|||;VT=SNP
10	103958651	rs11593898	T	C	100	PASS	AC=652;AF=0.130192;AN=5008;NS=2504;DP=16732;EAS_AF=0.1508;AMR_AF=0.1643;AFR_AF=0.0431;EUR_AF=0.2445;SAS_AF=0.0849;AA=T|||;VT=SNP
10	103960099	rs10883714	C	A	100	PASS	AC=1258;AF=0.251198;AN=5008;NS=2504;DP=22963;EAS_AF=0.1448;AMR_AF=0.3473;AFR_AF=0.1331;EUR_AF=0.341;SAS_AF=0.3599;AA=C|||;VT=SNP
10	103960351	rs11594623	T	C	100	PASS	AC=658;AF=0.13139;AN=5008;NS=2504;DP=23135;EAS_AF=0.1498;AMR_AF=0.1671;AFR_AF=0.0477;EUR_AF=0.2445;SAS_AF=0.0838;AA=T|||;VT=SNP
10	103960817	rs10883715	C	T	100	PASS	AC=1736;AF=0.346645;AN=5008;NS=2504;DP=15523;EAS_AF=0.379;AMR_AF=0.2637;AFR_AF=0.5091;EUR_AF=0.2097;SAS_AF=0.2935;AA=C|||;VT=SNP
10	103961013	rs149992817	A	T	100	PASS	AC=45;AF=0.00898562;AN=5008;NS=2504;DP=15891;EAS_AF=0;AMR_AF=0.0173;AFR_AF=0.003;EUR_AF=0.0268;SAS_AF=0.002;AA=A|||;VT=SNP
10	103961219	rs1887637	A	G	100	PASS	AC=3181;AF=0.635184;AN=5008;NS=2504;DP=17536;EAS_AF=0.7312;AMR_AF=0.5576;AFR_AF=0.8411;EUR_AF=0.4732;SAS_AF=0.4796;AA=G|||;VT=SNP
10	103963395	rs11527908	A	G	100	PASS	AC=857;AF=0.171126;AN=5008;NS=2504;DP=18157;EAS_AF=0.1002;AMR_AF=0.2622;AFR_AF=0.031;EUR_AF=0.2147;SAS_AF=0.3241;AA=A|||;VT=SNP
10	103963397	rs11599734	C	G	100	PASS	AC=2399;AF=0.479034;AN=5008;NS=2504;DP=18167;EAS_AF=0.5308;AMR_AF=0.4323;AFR_AF=0.5567;EUR_AF=0.4543;SAS_AF=0.3793;AA=C|||;VT=SNP
10	103963982	rs76637321	A	G	100	PASS	AC=65;AF=0.0129792;AN=5008;NS=2504;DP=22875;EAS_AF=0.0288;AMR_AF=0.0058;AFR_AF=0.0023;EUR_AF=0.0229;SAS_AF=0.0061;AA=A|||;VT=SNP
10	103964163	rs10450406	C	G	100	PASS	AC=287;AF=0.0573083;AN=5008;NS=2504;DP=21364;EAS_AF=0;AMR_AF=0.0274;AFR_AF=0.171;EUR_AF=0.0169;SAS_AF=0.0256;AA=C|||;VT=SNP
10	103964938	rs142440091	C	T	100	PASS	AC=62;AF=0.0123802;AN=5008;NS=2504;DP=16293;EAS_AF=0.0268;AMR_AF=0.0058;AFR_AF=0.0023;EUR_AF=0.0229;SAS_AF=0.0051;AA=C|||;VT=SNP
10	103966145	rs144366339	A	C	100	PASS	AC=31;AF=0.0061901;AN=5008;NS=2504;DP=17072;EAS_AF=0;AMR_AF=0.0058;AFR_AF=0.0015;EUR_AF=0.0149;SAS_AF=0.0102;AA=A|||;VT=SNP
10	103966916	rs147506742	G	A	100	PASS	AC=98;AF=0.0195687;AN=5008;NS=2504;DP=13564;EAS_AF=0.002;AMR_AF=0.0043;AFR_AF=0;EUR_AF=0.0258;SAS_AF=0.0685;AA=G|||;VT=SNP
10	103967173	rs75358084	A	G	100	PASS	AC=273;AF=0.0545128;AN=5008;NS=2504;DP=17479;EAS_AF=0;AMR_AF=0.0259;AFR_AF=0.1611;EUR_AF=0.0169;SAS_AF=0.0256;AA=A|||;VT=SNP
10	103967590	rs10883717	T	C	100	PASS	AC=1075;AF=0.214657;AN=5008;NS=2504;DP=13201;EAS_AF=0.378;AMR_AF=0.1859;AFR_AF=0.1112;EUR_AF=0.1431;SAS_AF=0.2802;AA=T|||;VT=SNP
10	103968547	rs12773990	G	A	100	PASS	AC=46;AF=0.0091853;AN=5008;NS=2504;DP=18142;EAS_AF=0.001;AMR_AF=0.0144;AFR_AF=0.003;EUR_AF=0.0249;SAS_AF=0.0061;AA=G|||;VT=SNP
10	103971209	rs72845627	G	A	100	PASS	AC=55;AF=0.0109824;AN=5008;NS=2504;DP=18590;EAS_AF=0;AMR_AF=0.0187;AFR_AF=0.0008;EUR_AF=0.0338;SAS_AF=0.0072;AA=G|||;VT=SNP
10	103973261	rs139387233	A	G	100	PASS	AC=23;AF=0.00459265;AN=5008;NS=2504;DP=19499;EAS_AF=0;AMR_AF=0.0101;AFR_AF=0;EUR_AF=0.0149;SAS_AF=0.001;AA=A|||;VT=SNP
10	103973716	rs35213151	G	A	100	PASS	AC=508;AF=0.101438;AN=5008;NS=2504;DP=21213;EAS_AF=0.1478;AMR_AF=0.1311;AFR_AF=0.0212;EUR_AF=0.1769;SAS_AF=0.0634;AA=g|||;VT=SNP
10	103973851	rs10883718	G	A	100	PASS	AC=921;AF=0.183906;AN=5008;NS=2504;DP=18717;EAS_AF=0.373;AMR_AF=0.1671;AFR_AF=0.0204;EUR_AF=0.1412;SAS_AF=0.2658;AA=G|||;VT=SNP
10	103975056	rs111960942	C	T	100	PASS	AC=55;AF=0.0109824;AN=5008;NS=2504;DP=13648;EAS_AF=0;AMR_AF=0.0245;AFR_AF=0.0008;EUR_AF=0.0338;SAS_AF=0.0031;AA=c|||;VT=SNP
10	103975793	rs72845629	G	A	100	PASS	AC=455;AF=0.0908546;AN=5008;NS=2504;DP=19646;EAS_AF=0.1329;AMR_AF=0.111;AFR_AF=0.0598;EUR_AF=0.1322;SAS_AF=0.0327;AA=G|||;VT=SNP
10	103976788	rs112725446	C	T	100	PASS	AC=288;AF=0.057508;AN=5008;NS=2504;DP=14074;EAS_AF=0;AMR_AF=0.0317;AFR_AF=0.1694;EUR_AF=0.0169;SAS_AF=0.0256;AA=C|||;VT=SNP
10	103977824	rs6584487	A	C	100	PASS	AC=4453;AF=0.889177;AN=5008;NS=2504;DP=19589;EAS_AF=0.873;AMR_AF=0.9092;AFR_AF=0.9864;EUR_AF=0.8141;SAS_AF=0.8374;AA=C|||;VT=SNP
10	103977898	rs10883719	T	C	100	PASS	AC=887;AF=0.177117;AN=5008;NS=2504;DP=16057;EAS_AF=0.3552;AMR_AF=0.1628;AFR_AF=0.0189;EUR_AF=0.1402;SAS_AF=0.2556;AA=t|||;VT=SNP
10	103978333	rs11599295	T	A	100	PASS	AC=510;AF=0.101837;AN=5008;NS=2504;DP=17047;EAS_AF=0.1498;AMR_AF=0.1311;AFR_AF=0.0212;EUR_AF=0.1769;SAS_AF=0.0634;AA=T|||;VT=SNP
10	103978925	rs11191240	T	A	100	PASS	AC=1254;AF=0.250399;AN=5008;NS=2504;DP=16019;EAS_AF=0.1498;AMR_AF=0.3444;AFR_AF=0.1309;EUR_AF=0.339;SAS_AF=0.3579;AA=A|||;VT=SNP
10	103979113	rs61874833	G	A	100	PASS	AC=34;AF=0.00678914;AN=5008;NS=2504;DP=15979;EAS_AF=0;AMR_AF=0.0187;AFR_AF=0;EUR_AF=0.0189;SAS_AF=0.002;AA=G|||;VT=SNP
10	103979541	rs186552424	C	T	100	PASS	AC=52;AF=0.0103834;AN=5008;NS=2504;DP=16654;EAS_AF=0;AMR_AF=0.0144;AFR_AF=0;EUR_AF=0.0169;SAS_AF=0.0256;AA=C|||;VT=SNP
10	103980241	rs73344887	T	C	100	PASS	AC=292;AF=0.0583067;AN=5008;NS=2504;DP=17207;EAS_AF=0;AMR_AF=0.0317;AFR_AF=0.1725;EUR_AF=0.0169;SAS_AF=0.0256;AA=T|||;VT=SNP
10	103981683	rs188294992	C	T	100	PASS	AC=23;AF=0.00459265;AN=5008;NS=2504;DP=16121;EAS_AF=0;AMR_AF=0.0058;AFR_AF=0;EUR_AF=0.0179;SAS_AF=0.001;AA=C|||;VT=SNP
10	103982278	rs75079151	A	G	100	PASS	AC=67;AF=0.0133786;AN=5008;NS=2504;DP=21256;EAS_AF=0;AMR_AF=0.0259;AFR_AF=0.003;EUR_AF=0.0368;SAS_AF=0.0082;AA=A|||;VT=SNP
10	103983087	rs11191242	T	C	100	PASS	AC=3190;AF=0.636981;AN=5008;NS=2504;DP=17121;EAS_AF=0.7242;AMR_AF=0.562;AFR_AF=0.8517;EUR_AF=0.4742;SAS_AF=0.4775;AA=t|||;VT=SNP
10	103984060	rs7083450	C	T	100	PASS	AC=4451;AF=0.888778;AN=5008;NS=2504;DP=20484;EAS_AF=0.872;AMR_AF=0.9092;AFR_AF=0.9864;EUR_AF=0.8131;SAS_AF=0.8374;AA=t|||;VT=SNP
10	103984390	rs116093870	T	C	100	PASS	AC=162;AF=0.0323482;AN=5008;NS=2504;DP=15197;EAS_AF=0.001;AMR_AF=0.0331;AFR_AF=0.028;EUR_AF=0.0686;SAS_AF=0.0327;AA=t|||;VT=SNP
10	103984607	rs188189333	A	G	100	PASS	AC=13;AF=0.00259585;AN=5008;NS=2504;DP=15300;EAS_AF=0;AMR_AF=0.0043;AFR_AF=0;EUR_AF=0.0099;SAS_AF=0;AA=A|||;VT=SNP
10	103985887	rs61874851	G	T	100	PASS	AC=63;AF=0.0125799;AN=5008;NS=2504;DP=17022;EAS_AF=0;AMR_AF=0.0187;AFR_AF=0.0023;EUR_AF=0.0189;SAS_AF=0.0286;AA=G|||;VT=SNP
10	103987875	rs1410416	C	T	100	PASS	AC=2859;AF=0.570887;AN=5008;NS=2504;DP=19472;EAS_AF=0.7083;AMR_AF=0.5231;AFR_AF=0.6641;EUR_AF=0.4602;SAS_AF=0.4509;AA=C|||;VT=SNP
10	103987986	rs10748816	G	A	100	PASS	AC=3112;AF=0.621406;AN=5008;NS=2504;DP=17906;EAS_AF=0.6498;AMR_AF=0.5591;AFR_AF=0.851;EUR_AF=0.4732;SAS_AF=0.4785;AA=A|||;VT=SNP
10	103988053	rs10748817	C	G	100	PASS	AC=3180;AF=0.634984;AN=5008;NS=2504;DP=16669;EAS_AF=0.7252;AMR_AF=0.5591;AFR_AF=0.8442;EUR_AF=0.4742;SAS_AF=0.4785;AA=C|||;VT=SNP
10	103988265	rs36103207	G	A	100	PASS	AC=89;AF=0.0177716;AN=5008;NS=2504;DP=18751;EAS_AF=0;AMR_AF=0.0173;AFR_AF=0.0023;EUR_AF=0.0408;SAS_AF=0.0337;AA=g|||;VT=SNP;EX_TARGET
10	103989812	rs10786662	G	C	100	PASS	AC=3073;AF=0.613618;AN=5008;NS=2504;DP=16308;EAS_AF=0.7986;AMR_AF=0.5706;AFR_AF=0.6467;EUR_AF=0.5358;SAS_AF=0.4888;AA=G|||;VT=SNP
10	103991381	rs2281983	G	A	100	PASS	AC=3326;AF=0.664137;AN=5008;NS=2504;DP=10795;EAS_AF=0.7718;AMR_AF=0.6254;AFR_AF=0.7753;EUR_AF=0.5974;SAS_AF=0.499;AA=G|||;VT=SNP;EX_TARGET
10	103992122	rs1854291	T	C	100	PASS	AC=3344;AF=0.667732;AN=5008;NS=2504;DP=17623;EAS_AF=0.7738;AMR_AF=0.6254;AFR_AF=0.7874;EUR_AF=0.5974;SAS_AF=0.499;AA=T|||;VT=SNP
10	103992418	rs140312320	G	A	100	PASS	AC=117;AF=0.0233626;AN=5008;NS=2504;DP=19143;EAS_AF=0.001;AMR_AF=0.0303;AFR_AF=0.003;EUR_AF=0.0676;SAS_AF=0.0235;AA=G|||;VT=SNP
10	103992569	rs7923183	A	G	100	PASS	AC=3346;AF=0.668131;AN=5008;NS=2504;DP=19736;EAS_AF=0.7738;AMR_AF=0.6254;AFR_AF=0.7882;EUR_AF=0.5984;SAS_AF=0.499;AA=A|||;VT=SNP
10	103992599	rs3758553	C	T	100	PASS	AC=3332;AF=0.665335;AN=5008;NS=2504;DP=19180;EAS_AF=0.7728;AMR_AF=0.6254;AFR_AF=0.7791;EUR_AF=0.5974;SAS_AF=0.499;AA=C|||;VT=SNP
10	103992964	rs3758552	T	C	100	PASS	AC=3345;AF=0.667931;AN=5008;NS=2504;DP=15428;EAS_AF=0.7738;AMR_AF=0.6254;AFR_AF=0.7874;EUR_AF=0.5984;SAS_AF=0.499;AA=T|||;VT=SNP
10	103993035	rs11191243	G	A	100	PASS	AC=1630;AF=0.325479;AN=5008;NS=2504;DP=12412;EAS_AF=0.374;AMR_AF=0.2435;AFR_AF=0.4894;EUR_AF=0.1849;SAS_AF=0.2566;AA=G|||;VT=SNP
10	103993689	rs3808938	C	G	100	PASS	AC=3418;AF=0.682508;AN=5008;NS=2504;DP=18815;EAS_AF=0.7738;AMR_AF=0.6311;AFR_AF=0.8396;EUR_AF=0.5984;SAS_AF=0.499;AA=G|||;VT=SNP
10	103996576	rs733283	A	T	100	PASS	AC=3437;AF=0.686302;AN=5008;NS=2504;DP=22643;EAS_AF=0.7738;AMR_AF=0.6326;AFR_AF=0.8533;EUR_AF=0.5974;SAS_AF=0.5;AA=T|||;VT=SNP
10	103997077	rs7910399	C	T	100	PASS	AC=293;AF=0.0585064;AN=5008;NS=2504;DP=21794;EAS_AF=0;AMR_AF=0.062;AFR_AF=0.1293;EUR_AF=0.0646;SAS_AF=0.0143;AA=C|||;VT=SNP
10	103997523	rs7913991	A	T	100	PASS	AC=293;AF=0.0585064;AN=5008;NS=2504;DP=12098;EAS_AF=0;AMR_AF=0.062;AFR_AF=0.1293;EUR_AF=0.0646;SAS_AF=0.0143;AA=A|||;VT=SNP
10	103997645	rs1541047	C	T	100	PASS	AC=3340;AF=0.666933;AN=5008;NS=2504;DP=12179;EAS_AF=0.7728;AMR_AF=0.6239;AFR_AF=0.7867;EUR_AF=0.5954;SAS_AF=0.5;AA=C|||;VT=SNP
10	103998258	rs4919620	A	G	100	PASS	AC=3437;AF=0.686302;AN=5008;NS=2504;DP=16258;EAS_AF=0.7738;AMR_AF=0.6326;AFR_AF=0.8533;EUR_AF=0.5974;SAS_AF=0.5;AA=G|||;VT=SNP
10	103998671	rs4919621	A	T	100	PASS	AC=3343;AF=0.667532;AN=5008;NS=2504;DP=21085;EAS_AF=0.7738;AMR_AF=0.6254;AFR_AF=0.7867;EUR_AF=0.5964;SAS_AF=0.5;AA=A|||;VT=SNP
10	103999779	rs77886504	G	A	100	PASS	AC=61;AF=0.0121805;AN=5008;NS=2504;DP=20510;EAS_AF=0.0248;AMR_AF=0.0058;AFR_AF=0.0023;EUR_AF=0.0239;SAS_AF=0.0051;AA=G|||;VT=SNP
10	104000008	rs117589665	A	G	100	PASS	AC=127;AF=0.0253594;AN=5008;NS=2504;DP=19509;EAS_AF=0.001;AMR_AF=0.0303;AFR_AF=0.003;EUR_AF=0.0676;SAS_AF=0.0337;AA=A|||;VT=SNP
10	104000307	rs9664049	C	T	100	PASS	AC=3405;AF=0.679912;AN=5008;NS=2504;DP=16726;EAS_AF=0.7728;AMR_AF=0.6282;AFR_AF=0.8336;EUR_AF=0.5954;SAS_AF=0.5;AA=T|||;VT=SNP
10	104001402	rs112009583	C	T	100	PASS	AC=271;AF=0.0541134;AN=5008;NS=2504;DP=13515;EAS_AF=0;AMR_AF=0.0259;AFR_AF=0.1604;EUR_AF=0.0169;SAS_AF=0.0245;AA=C|||;VT=SNP
10	104002409	rs3758551	A	G	100	PASS	AC=3435;AF=0.685903;AN=5008;NS=2504;DP=18705;EAS_AF=0.7738;AMR_AF=0.6326;AFR_AF=0.8533;EUR_AF=0.5954;SAS_AF=0.5;AA=G|||;VT=SNP
10	104002493	rs140708847	G	C	100	PASS	AC=58;AF=0.0115815;AN=5008;NS=2504;DP=15801;EAS_AF=0;AMR_AF=0.0303;AFR_AF=0.0008;EUR_AF=0.0338;SAS_AF=0.002;AA=G|||;VT=SNP
10	104004012	rs138724629	C	G	100	PASS	AC=46;AF=0.0091853;AN=5008;NS=2504;DP=21537;EAS_AF=0;AMR_AF=0.0144;AFR_AF=0;EUR_AF=0.0169;SAS_AF=0.0194;AA=C|||;VT=SNP
10	104004195	rs3758549	G	A	100	PASS	AC=564;AF=0.11262;AN=5008;NS=2504;DP=19526;EAS_AF=0.1468;AMR_AF=0.1513;AFR_AF=0.0287;EUR_AF=0.2018;SAS_AF=0.0716;AA=g|||;VT=SNP
10	104004653	rs78221767	T	G	100	PASS	AC=171;AF=0.0341454;AN=5008;NS=2504;DP=19898;EAS_AF=0.001;AMR_AF=0.0317;AFR_AF=0.0348;EUR_AF=0.0686;SAS_AF=0.0337;AA=T|||;VT=SNP
10	104005122	rs138223683	C	G	100	PASS	AC=63;AF=0.0125799;AN=5008;NS=2504;DP=20477;EAS_AF=0;AMR_AF=0.0187;AFR_AF=0.0023;EUR_AF=0.0258;SAS_AF=0.0215;AA=C|||;VT=SNP
10	104005386	rs1541046	G	A	100	PASS	AC=3340;AF=0.666933;AN=5008;NS=2504;DP=17470;EAS_AF=0.7728;AMR_AF=0.6239;AFR_AF=0.7867;EUR_AF=0.5954;SAS_AF=0.5;AA=G|||;VT=SNP
10	104005410	rs2296887	T	C	100	PASS	AC=852;AF=0.170128;AN=5008;NS=2504;DP=17558;EAS_AF=0.373;AMR_AF=0.1484;AFR_AF=0.0136;EUR_AF=0.1163;SAS_AF=0.2434;AA=T|||;VT=SNP
10	104006347	rs72845640	T	C	100	PASS	AC=55;AF=0.0109824;AN=5008;NS=2504;DP=21457;EAS_AF=0;AMR_AF=0.0187;AFR_AF=0.0008;EUR_AF=0.0338;SAS_AF=0.0072;AA=T|||;VT=SNP
10	104008280	rs7080055	A	C	100	PASS	AC=3341;AF=0.667133;AN=5008;NS=2504;DP=18257;EAS_AF=0.7728;AMR_AF=0.6239;AFR_AF=0.7867;EUR_AF=0.5974;SAS_AF=0.499;AA=A|||;VT=SNP
10	104008751	rs4244350	G	A	100	PASS	AC=3413;AF=0.68151;AN=5008;NS=2504;DP=20549;EAS_AF=0.7728;AMR_AF=0.6297;AFR_AF=0.8396;EUR_AF=0.5954;SAS_AF=0.499;AA=A|||;VT=SNP
10	104008870	rs4244351	G	C	100	PASS	AC=3413;AF=0.68151;AN=5008;NS=2504;DP=19627;EAS_AF=0.7728;AMR_AF=0.6297;AFR_AF=0.8396;EUR_AF=0.5954;SAS_AF=0.499;AA=C|||;VT=SNP
10	104009503	rs11597939	C	A	100	PASS	AC=1017;AF=0.203075;AN=5008;NS=2504;DP=14214;EAS_AF=0.1012;AMR_AF=0.2781;AFR_AF=0.1316;EUR_AF=0.2147;SAS_AF=0.3395;AA=C|||;VT=SNP
10	104010142	rs7913281	A	G	100	PASS	AC=1086;AF=0.216853;AN=5008;NS=2504;DP=15955;EAS_AF=0.37;AMR_AF=0.1902;AFR_AF=0.1346;EUR_AF=0.1451;SAS_AF=0.2628;AA=A|||;VT=SNP
10	104010637	rs113189494	C	G	100	PASS	AC=148;AF=0.0295527;AN=5008;NS=2504;DP=15761;EAS_AF=0;AMR_AF=0.0605;AFR_AF=0.003;EUR_AF=0.0586;SAS_AF=0.044;AA=C|||;VT=SNP
10	104010702	rs7093928	G	A	100	PASS	AC=2191;AF=0.4375;AN=5008;NS=2504;DP=15931;EAS_AF=0.5179;AMR_AF=0.3963;AFR_AF=0.5174;EUR_AF=0.3877;SAS_AF=0.3272;AA=G|||;VT=SNP
10	104010971	rs10883720	G	C	100	PASS	AC=1081;AF=0.215855;AN=5008;NS=2504;DP=15488;EAS_AF=0.37;AMR_AF=0.1888;AFR_AF=0.1316;EUR_AF=0.1451;SAS_AF=0.2628;AA=G|||;VT=SNP
10	104011317	rs78909007	A	G	100	PASS	AC=279;AF=0.0557109;AN=5008;NS=2504;DP=17384;EAS_AF=0;AMR_AF=0.0259;AFR_AF=0.1664;EUR_AF=0.0169;SAS_AF=0.0245;AA=A|||;VT=SNP
10	104011330	rs11594344	A	G	100	PASS	AC=58;AF=0.0115815;AN=5008;NS=2504;DP=18117;EAS_AF=0;AMR_AF=0.0303;AFR_AF=0.0008;EUR_AF=0.0338;SAS_AF=0.002;AA=A|||;VT=SNP
10	104011953	rs7898499	C	T	100	PASS	AC=269;AF=0.0537141;AN=5008;NS=2504;DP=14051;EAS_AF=0;AMR_AF=0.0259;AFR_AF=0.1581;EUR_AF=0.0169;SAS_AF=0.0256;AA=C|||;VT=SNP
10	104012285	rs61874852	G	A	100	PASS	AC=294;AF=0.0587061;AN=5008;NS=2504;DP=15859;EAS_AF=0;AMR_AF=0.062;AFR_AF=0.1301;EUR_AF=0.0646;SAS_AF=0.0143;AA=G|||;VT=SNP
10	104012677	rs11191245	T	C	100	PASS	AC=3414;AF=0.681709;AN=5008;NS=2504;DP=13518;EAS_AF=0.7728;AMR_AF=0.6297;AFR_AF=0.8396;EUR_AF=0.5964;SAS_AF=0.499;AA=C|||;VT=SNP
10	104012941	rs4919622	T	C	100	PASS	AC=3416;AF=0.682109;AN=5008;NS=2504;DP=14451;EAS_AF=0.7738;AMR_AF=0.6297;AFR_AF=0.8396;EUR_AF=0.5974;SAS_AF=0.499;AA=t|||;VT=SNP
10	104013092	rs4919623	G	C	100	PASS	AC=3414;AF=0.681709;AN=5008;NS=2504;DP=17066;EAS_AF=0.7738;AMR_AF=0.6297;AFR_AF=0.8396;EUR_AF=0.5954;SAS_AF=0.499;AA=C|||;VT=SNP
10	104013595	rs75059264	C	G	100	PASS	AC=59;AF=0.0117812;AN=5008;NS=2504;DP=19126;EAS_AF=0.001;AMR_AF=0.0231;AFR_AF=0.0008;EUR_AF=0.0338;SAS_AF=0.0072;AA=C|||;VT=SNP
10	104013955	rs74501283	T	C	100	PASS	AC=171;AF=0.0341454;AN=5008;NS=2504;DP=15580;EAS_AF=0.001;AMR_AF=0.0317;AFR_AF=0.0356;EUR_AF=0.0686;SAS_AF=0.0327;AA=T|||;VT=SNP
10	104015279	rs10748818	A	G	100	PASS	AC=1024;AF=0.204473;AN=5008;NS=2504;DP=17138;EAS_AF=0.373;AMR_AF=0.1686;AFR_AF=0.1324;EUR_AF=0.1183;SAS_AF=0.2423;AA=A|||;VT=SNP
10	104015737	rs61874853	C	T	100	PASS	AC=293;AF=0.0585064;AN=5008;NS=2504;DP=16888;EAS_AF=0;AMR_AF=0.062;AFR_AF=0.1293;EUR_AF=0.0646;SAS_AF=0.0143;AA=C|||;VT=SNP
10	104015818	rs7916262	G	T	100	PASS	AC=3413;AF=0.68151;AN=5008;NS=2504;DP=17686;EAS_AF=0.7728;AMR_AF=0.6297;AFR_AF=0.8404;EUR_AF=0.5954;SAS_AF=0.498;AA=T|||;VT=SNP
10	104017603	rs187432878	C	T	100	PASS	AC=14;AF=0.00279553;AN=5008;NS=2504;DP=17547;EAS_AF=0;AMR_AF=0.0043;AFR_AF=0;EUR_AF=0.0109;SAS_AF=0;AA=C|||;VT=SNP
10	104019447	rs10736156	C	A	100	PASS	AC=4452;AF=0.888978;AN=5008;NS=2504;DP=18578;EAS_AF=0.873;AMR_AF=0.9078;AFR_AF=0.9871;EUR_AF=0.8111;SAS_AF=0.8395;AA=A|||;VT=SNP
10	104019489	rs75857566	A	G	100	PASS	AC=67;AF=0.0133786;AN=5008;NS=2504;DP=18901;EAS_AF=0;AMR_AF=0.0216;AFR_AF=0.0023;EUR_AF=0.0278;SAS_AF=0.0215;AA=A|||;VT=SNP
10	104021085	rs4919624	A	G	100	PASS	AC=788;AF=0.157348;AN=5008;NS=2504;DP=17059;EAS_AF=0.256;AMR_AF=0.1931;AFR_AF=0.0446;EUR_AF=0.1918;SAS_AF=0.1472;AA=A|||;VT=SNP
10	104021109	rs17094517	G	C	100	PASS	AC=272;AF=0.0543131;AN=5008;NS=2504;DP=17704;EAS_AF=0;AMR_AF=0.0259;AFR_AF=0.1611;EUR_AF=0.0169;SAS_AF=0.0245;AA=G|||;VT=SNP
10	104021541	rs772031	A	G	100	PASS	AC=4452;AF=0.888978;AN=5008;NS=2504;DP=16307;EAS_AF=0.873;AMR_AF=0.9092;AFR_AF=0.9871;EUR_AF=0.8111;SAS_AF=0.8384;AA=G|||;VT=SNP
10	104022300	rs17114427	G	A	100	PASS	AC=81;AF=0.0161741;AN=5008;NS=2504;DP=20485;EAS_AF=0;AMR_AF=0.0288;AFR_AF=0.0015;EUR_AF=0.0467;SAS_AF=0.0123;AA=G|||;VT=SNP
10	104022606	rs117487334	C	T	100	PASS	AC=80;AF=0.0159744;AN=5008;NS=2504;DP=22166;EAS_AF=0;AMR_AF=0.0288;AFR_AF=0.0015;EUR_AF=0.0457;SAS_AF=0.0123;AA=C|||;VT=SNP
10	104023871	rs772030	C	T	100	PASS	AC=1966;AF=0.392572;AN=5008;NS=2504;DP=19488;EAS_AF=0.2272;AMR_AF=0.4035;AFR_AF=0.3926;EUR_AF=0.4205;SAS_AF=0.5266;AA=T|||;VT=SNP
10	104025383	rs2479555	A	G	100	PASS	AC=1670;AF=0.333466;AN=5008;NS=2504;DP=19182;EAS_AF=0.2272;AMR_AF=0.3746;AFR_AF=0.2141;EUR_AF=0.4046;SAS_AF=0.502;AA=G|||;VT=SNP
10	104025410	rs12569901	C	G	100	PASS	AC=611;AF=0.122005;AN=5008;NS=2504;DP=18593;EAS_AF=0.251;AMR_AF=0.1614;AFR_AF=0.0098;EUR_AF=0.1223;SAS_AF=0.1125;AA=C|||;VT=SNP
10	104025716	rs111596223	C	T	100	PASS	AC=52;AF=0.0103834;AN=5008;NS=2504;DP=16936;EAS_AF=0;AMR_AF=0.0072;AFR_AF=0;EUR_AF=0.0427;SAS_AF=0.0041;AA=C|||;VT=SNP
10	104028507	rs2479552	C	A	100	PASS	AC=1554;AF=0.310304;AN=5008;NS=2504;DP=21530;EAS_AF=0.2272;AMR_AF=0.366;AFR_AF=0.1467;EUR_AF=0.3996;SAS_AF=0.4857;AA=C|||;VT=SNP
10	104029307	rs1628530	A	C	100	PASS	AC=357;AF=0.0712859;AN=5008;NS=2504;DP=20257;EAS_AF=0.123;AMR_AF=0.1052;AFR_AF=0.0083;EUR_AF=0.1302;SAS_AF=0.0184;AA=A|||;VT=SNP
10	104029803	rs772018	T	C	100	PASS	AC=1595;AF=0.31849;AN=5008;NS=2504;DP=15230;EAS_AF=0.2272;AMR_AF=0.3689;AFR_AF=0.1611;EUR_AF=0.4036;SAS_AF=0.502;AA=T|||;VT=SNP
10	104030118	rs139997466	G	C	100	PASS	AC=56;AF=0.0111821;AN=5008;NS=2504;DP=15695;EAS_AF=0;AMR_AF=0.0303;AFR_AF=0.0008;EUR_AF=0.0318;SAS_AF=0.002;AA=G|||;VT=SNP
10	104030201	rs2479551	G	A	100	PASS	AC=1593;AF=0.318091;AN=5008;NS=2504;DP=17064;EAS_AF=0.2272;AMR_AF=0.3689;AFR_AF=0.1604;EUR_AF=0.4026;SAS_AF=0.502;AA=G|||;VT=SNP
10	104031289	rs772016	T	C	100	PASS	AC=1668;AF=0.333067;AN=5008;NS=2504;DP=13102;EAS_AF=0.2272;AMR_AF=0.3746;AFR_AF=0.2133;EUR_AF=0.4036;SAS_AF=0.502;AA=C|||;VT=SNP
10	104034087	rs2485371	T	C	100	PASS	AC=1667;AF=0.332867;AN=5008;NS=2504;DP=20089;EAS_AF=0.2272;AMR_AF=0.3746;AFR_AF=0.2133;EUR_AF=0.4026;SAS_AF=0.502;AA=C|||;VT=SNP
10	104034550	rs34309160	C	T	100	PASS	AC=202;AF=0.0403355;AN=5008;NS=2504;DP=13283;EAS_AF=0.0268;AMR_AF=0.0447;AFR_AF=0.0159;EUR_AF=0.0706;SAS_AF=0.0532;AA=C|||;VT=SNP
10	104034634	rs2479550	A	G	100	PASS	AC=171;AF=0.0341454;AN=5008;NS=2504;DP=13907;EAS_AF=0.001;AMR_AF=0.0461;AFR_AF=0.0015;EUR_AF=0.1113;SAS_AF=0.0245;AA=A|||;VT=SNP
10	104036008	rs772022	G	A	100	PASS	AC=1573;AF=0.314097;AN=5008;NS=2504;DP=15227;EAS_AF=0.2272;AMR_AF=0.3674;AFR_AF=0.1467;EUR_AF=0.4026;SAS_AF=0.501;AA=G|||;VT=SNP
10	104036355	rs812799	G	A	100	PASS	AC=1666;AF=0.332668;AN=5008;NS=2504;DP=17367;EAS_AF=0.2272;AMR_AF=0.3746;AFR_AF=0.2126;EUR_AF=0.4036;SAS_AF=0.501;AA=A|||;VT=SNP
10	104036449	rs772021	T	A	100	PASS	AC=1573;AF=0.314097;AN=5008;NS=2504;DP=16099;EAS_AF=0.2272;AMR_AF=0.366;AFR_AF=0.1467;EUR_AF=0.4036;SAS_AF=0.501;AA=T|||;VT=SNP
10	104037333	rs61874855	G	A	100	PASS	AC=293;AF=0.0585064;AN=5008;NS=2504;DP=13248;EAS_AF=0;AMR_AF=0.062;AFR_AF=0.1293;EUR_AF=0.0646;SAS_AF=0.0143;AA=g|||;VT=SNP
10	104037425	rs111409433	C	T	100	PASS	AC=273;AF=0.0545128;AN=5008;NS=2504;DP=14783;EAS_AF=0;AMR_AF=0.0259;AFR_AF=0.1611;EUR_AF=0.0179;SAS_AF=0.0245;AA=C|||;VT=SNP
10	104037744	rs78644554	T	C	100	PASS	AC=98;AF=0.0195687;AN=5008;NS=2504;DP=15183;EAS_AF=0.001;AMR_AF=0.0418;AFR_AF=0.0136;EUR_AF=0.0368;SAS_AF=0.0133;AA=T|||;VT=SNP
10	104038543	rs11191251	G	A	100	PASS	AC=11;AF=0.00219649;AN=5008;NS=2504;DP=18437;EAS_AF=0;AMR_AF=0.0014;AFR_AF=0;EUR_AF=0.0089;SAS_AF=0.001;AA=G|||;VT=SNP
10	104038763	rs75845365	T	G	100	PASS	AC=245;AF=0.0489217;AN=5008;NS=2504;DP=19637;EAS_AF=0;AMR_AF=0.0231;AFR_AF=0.1422;EUR_AF=0.0169;SAS_AF=0.0245;AA=T|||;VT=SNP
10	104038766	rs61874856	A	G	100	PASS	AC=294;AF=0.0587061;AN=5008;NS=2504;DP=19537;EAS_AF=0.001;AMR_AF=0.062;AFR_AF=0.1293;EUR_AF=0.0646;SAS_AF=0.0143;AA=A|||;VT=SNP
10	104038974	rs72845653	G	A	100	PASS	AC=55;AF=0.0109824;AN=5008;NS=2504;DP=17537;EAS_AF=0;AMR_AF=0.0187;AFR_AF=0.0008;EUR_AF=0.0338;SAS_AF=0.0072;AA=G|||;VT=SNP
10	104042609	rs7902537	G	A	100	PASS	AC=289;AF=0.0577077;AN=5008;NS=2504;DP=20428;EAS_AF=0;AMR_AF=0.0288;AFR_AF=0.1725;EUR_AF=0.0169;SAS_AF=0.0245;AA=G|||;VT=SNP
10	104043015	rs17114433	A	G	100	PASS	AC=272;AF=0.0543131;AN=5008;NS=2504;DP=20070;EAS_AF=0;AMR_AF=0.0259;AFR_AF=0.1611;EUR_AF=0.0169;SAS_AF=0.0245;AA=A|||;VT=SNP
10	104043516	rs12779689	G	T	100	PASS	AC=499;AF=0.0996406;AN=5008;NS=2504;DP=20619;EAS_AF=0.1488;AMR_AF=0.1297;AFR_AF=0.0257;EUR_AF=0.175;SAS_AF=0.0501;AA=G|||;VT=SNP
10	104044034	rs72845655	A	G	100	PASS	AC=37;AF=0.00738818;AN=5008;NS=2504;DP=19439;EAS_AF=0;AMR_AF=0.0202;AFR_AF=0;EUR_AF=0.0199;SAS_AF=0.0031;AA=A|||;VT=SNP
10	104047552	rs12782556	C	G	100	PASS	AC=502;AF=0.10024;AN=5008;NS=2504;DP=18180;EAS_AF=0.1478;AMR_AF=0.134;AFR_AF=0.0242;EUR_AF=0.1779;SAS_AF=0.0501;AA=C|||;VT=SNP
10	104047619	rs80221737	C	T	100	PASS	AC=271;AF=0.0541134;AN=5008;NS=2504;DP=19106;EAS_AF=0;AMR_AF=0.0259;AFR_AF=0.1604;EUR_AF=0.0169;SAS_AF=0.0245;AA=C|||;VT=SNP
10	104047836	rs17707508	G	T	100	PASS	AC=1017;AF=0.203075;AN=5008;NS=2504;DP=17487;EAS_AF=0.1002;AMR_AF=0.2795;AFR_AF=0.1316;EUR_AF=0.2137;SAS_AF=0.3405;AA=G|||;VT=SNP
10	104049150	rs2485374	G	A	100	PASS	AC=1576;AF=0.314696;AN=5008;NS=2504;DP=19719;EAS_AF=0.2272;AMR_AF=0.3674;AFR_AF=0.1483;EUR_AF=0.4036;SAS_AF=0.501;AA=G|||;VT=SNP
10	104049281	rs117016725	A	T	100	PASS	AC=54;AF=0.0107827;AN=5008;NS=2504;DP=18915;EAS_AF=0;AMR_AF=0.0144;AFR_AF=0.0015;EUR_AF=0.0388;SAS_AF=0.0031;AA=A|||;VT=SNP
10	104049966	rs2485375	C	T	100	PASS	AC=1667;AF=0.332867;AN=5008;NS=2504;DP=15073;EAS_AF=0.2252;AMR_AF=0.3746;AFR_AF=0.2148;EUR_AF=0.4036;SAS_AF=0.501;AA=T|||;VT=SNP
10	104050006	rs2485376	G	A	100	PASS	AC=1574;AF=0.314297;AN=5008;NS=2504;DP=13430;EAS_AF=0.2252;AMR_AF=0.3674;AFR_AF=0.1483;EUR_AF=0.4036;SAS_AF=0.501;AA=G|||;VT=SNP
10	104050392	rs112286091	A	G	100	PASS	AC=272;AF=0.0543131;AN=5008;NS=2504;DP=11269;EAS_AF=0;AMR_AF=0.0259;AFR_AF=0.1611;EUR_AF=0.0169;SAS_AF=0.0245;AA=A|||;VT=SNP
10	104051165	rs61874857	G	T	100	PASS	AC=65;AF=0.0129792;AN=5008;NS=2504;DP=18737;EAS_AF=0;AMR_AF=0.0187;AFR_AF=0.0023;EUR_AF=0.0189;SAS_AF=0.0307;AA=G|||;VT=SNP
10	104053595	rs1081655	C	T	100	PASS	AC=1574;AF=0.314297;AN=5008;NS=2504;DP=9144;EAS_AF=0.2252;AMR_AF=0.3674;AFR_AF=0.1483;EUR_AF=0.4036;SAS_AF=0.501;AA=C|||;VT=SNP
10	104053712	rs139540800	T	G	100	PASS	AC=59;AF=0.0117812;AN=5008;NS=2504;DP=10604;EAS_AF=0.0228;AMR_AF=0.0058;AFR_AF=0.0023;EUR_AF=0.0239;SAS_AF=0.0051;AA=T|||;VT=SNP
10	104054378	rs147560808	C	T	100	PASS	AC=47;AF=0.00938498;AN=5008;NS=2504;DP=18560;EAS_AF=0;AMR_AF=0.0144;AFR_AF=0;EUR_AF=0.0169;SAS_AF=0.0204;AA=c|||;VT=SNP
10	104055983	rs77616533	A	G	100	PASS	AC=621;AF=0.124002;AN=5008;NS=2504;DP=16675;EAS_AF=0.251;AMR_AF=0.1628;AFR_AF=0.0098;EUR_AF=0.1213;SAS_AF=0.1227;AA=A|||;VT=SNP
10	104056268	rs772033	A	G	100	PASS	AC=1669;AF=0.333267;AN=5008;NS=2504;DP=16928;EAS_AF=0.2272;AMR_AF=0.3746;AFR_AF=0.2133;EUR_AF=0.4046;SAS_AF=0.502;AA=G|||;VT=SNP
10	104056428	rs11598473	G	A	100	PASS	AC=497;AF=0.0992412;AN=5008;NS=2504;DP=16124;EAS_AF=0.1488;AMR_AF=0.1297;AFR_AF=0.0242;EUR_AF=0.175;SAS_AF=0.0501;AA=G|||;VT=SNP
10	104056466	rs772032	C	T	100	PASS	AC=1578;AF=0.315096;AN=5008;NS=2504;DP=14572;EAS_AF=0.2272;AMR_AF=0.3674;AFR_AF=0.1483;EUR_AF=0.4046;SAS_AF=0.502;AA=C|||;VT=SNP
10	104056952	rs71471241	T	C	100	PASS	AC=197;AF=0.0393371;AN=5008;NS=2504;DP=17157;EAS_AF=0;AMR_AF=0.0735;AFR_AF=0.0076;EUR_AF=0.1203;SAS_AF=0.0153;AA=T|||;VT=SNP
10	104057251	rs2246775	A	C	100	PASS	AC=1572;AF=0.313898;AN=5008;NS=2504;DP=19757;EAS_AF=0.2252;AMR_AF=0.3674;AFR_AF=0.1452;EUR_AF=0.4046;SAS_AF=0.502;AA=A|||;VT=SNP
10	104057688	rs2479548	G	T	100	PASS	AC=1668;AF=0.333067;AN=5008;NS=2504;DP=17526;EAS_AF=0.2252;AMR_AF=0.3746;AFR_AF=0.2141;EUR_AF=0.4046;SAS_AF=0.502;AA=T|||;VT=SNP
10	104058521	rs78060343	G	A	100	PASS	AC=67;AF=0.0133786;AN=5008;NS=2504;DP=21025;EAS_AF=0;AMR_AF=0.0259;AFR_AF=0.003;EUR_AF=0.0368;SAS_AF=0.0082;AA=G|||;VT=SNP
10	104059139	rs2485378	A	G	100	PASS	AC=1578;AF=0.315096;AN=5008;NS=2504;DP=20412;EAS_AF=0.2272;AMR_AF=0.3674;AFR_AF=0.1483;EUR_AF=0.4046;SAS_AF=0.502;AA=A|||;VT=SNP
10	104060060	rs11191252	G	C	100	PASS	AC=920;AF=0.183706;AN=5008;NS=2504;DP=19394;EAS_AF=0.373;AMR_AF=0.17;AFR_AF=0.0182;EUR_AF=0.1441;SAS_AF=0.2628;AA=G|||;VT=SNP
10	104060435	rs78385669	G	T	100	PASS	AC=36;AF=0.0071885;AN=5008;NS=2504;DP=18775;EAS_AF=0;AMR_AF=0;AFR_AF=0;EUR_AF=0.0159;SAS_AF=0.0204;AA=G|||;VT=SNP
10	104060529	rs1796765	C	T	100	PASS	AC=1575;AF=0.314497;AN=5008;NS=2504;DP=18731;EAS_AF=0.2252;AMR_AF=0.3674;AFR_AF=0.1483;EUR_AF=0.4036;SAS_AF=0.502;AA=C|||;VT=SNP
10	104061219	rs12355584	G	A	100	PASS	AC=1087;AF=0.217053;AN=5008;NS=2504;DP=15991;EAS_AF=0.373;AMR_AF=0.1888;AFR_AF=0.1346;EUR_AF=0.1441;SAS_AF=0.2628;AA=g|||;VT=SNP
10	104062494	rs772014	A	G	100	PASS	AC=1975;AF=0.394369;AN=5008;NS=2504;DP=18633;EAS_AF=0.2272;AMR_AF=0.4035;AFR_AF=0.3994;EUR_AF=0.4205;SAS_AF=0.5266;AA=G|||;VT=SNP
10	104063367	rs772012	A	G	100	PASS	AC=1672;AF=0.333866;AN=5008;NS=2504;DP=17747;EAS_AF=0.2272;AMR_AF=0.3761;AFR_AF=0.2156;EUR_AF=0.4036;SAS_AF=0.502;AA=G|||;VT=SNP
10	104064102	rs11591372	C	T	100	PASS	AC=499;AF=0.0996406;AN=5008;NS=2504;DP=15805;EAS_AF=0.1488;AMR_AF=0.1311;AFR_AF=0.025;EUR_AF=0.175;SAS_AF=0.0501;AA=C|||;VT=SNP
10	104064548	rs10786663	A	G	100	PASS	AC=1696;AF=0.338658;AN=5008;NS=2504;DP=17369;EAS_AF=0.371;AMR_AF=0.268;AFR_AF=0.4917;EUR_AF=0.2137;SAS_AF=0.2771;AA=A|||;VT=SNP
10	104064885	rs772010	C	G	100	PASS	AC=1669;AF=0.333267;AN=5008;NS=2504;DP=13794;EAS_AF=0.2272;AMR_AF=0.3746;AFR_AF=0.2141;EUR_AF=0.4036;SAS_AF=0.502;AA=G|||;VT=SNP
10	104066117	rs796427	C	A	100	PASS	AC=1578;AF=0.315096;AN=5008;NS=2504;DP=20279;EAS_AF=0.2272;AMR_AF=0.3689;AFR_AF=0.1483;EUR_AF=0.4036;SAS_AF=0.502;AA=C|||;VT=SNP
10	104066239	rs11592582	G	A	100	PASS	AC=490;AF=0.0978435;AN=5008;NS=2504;DP=18760;EAS_AF=0.1488;AMR_AF=0.1282;AFR_AF=0.0197;EUR_AF=0.175;SAS_AF=0.0501;AA=G|||;VT=SNP
10	104066372	rs146848699	G	C	100	PASS	AC=55;AF=0.0109824;AN=5008;NS=2504;DP=17984;EAS_AF=0;AMR_AF=0.0303;AFR_AF=0.0008;EUR_AF=0.0308;SAS_AF=0.002;AA=G|||;VT=SNP
10	104066507	rs11191253	A	T	100	PASS	AC=620;AF=0.123802;AN=5008;NS=2504;DP=19590;EAS_AF=0.252;AMR_AF=0.1614;AFR_AF=0.0098;EUR_AF=0.1213;SAS_AF=0.1217;AA=A|||;VT=SNP
10	104067023	rs772008	A	G	100	PASS	AC=1597;AF=0.31889;AN=5008;NS=2504;DP=17389;EAS_AF=0.2272;AMR_AF=0.3689;AFR_AF=0.1619;EUR_AF=0.4046;SAS_AF=0.502;AA=A|||;VT=SNP
10	104067233	rs17707795	G	A	100	PASS	AC=24;AF=0.00479233;AN=5008;NS=2504;DP=14291;EAS_AF=0;AMR_AF=0;AFR_AF=0;EUR_AF=0.0179;SAS_AF=0.0061;AA=G|||;VT=SNP
10	104068047	rs79468648	A	T	100	PASS	AC=93;AF=0.0185703;AN=5008;NS=2504;DP=17105;EAS_AF=0.002;AMR_AF=0.0072;AFR_AF=0;EUR_AF=0.0258;SAS_AF=0.0613;AA=A|||;VT=SNP
10	104070016	rs78059814	A	G	100	PASS	AC=250;AF=0.0499201;AN=5008;NS=2504;DP=19657;EAS_AF=0;AMR_AF=0.0231;AFR_AF=0.146;EUR_AF=0.0169;SAS_AF=0.0245;AA=A|||;VT=SNP
10	104071973	rs72845660	C	G	100	PASS	AC=1017;AF=0.203075;AN=5008;NS=2504;DP=15106;EAS_AF=0.1012;AMR_AF=0.2795;AFR_AF=0.1316;EUR_AF=0.2137;SAS_AF=0.3395;AA=C|||;VT=SNP
10	104072327	rs772029	T	C	100	PASS	AC=1663;AF=0.332069;AN=5008;NS=2504;DP=21338;EAS_AF=0.2252;AMR_AF=0.3761;AFR_AF=0.211;EUR_AF=0.4026;SAS_AF=0.502;AA=C|||;VT=SNP
10	104072456	rs72845661	C	T	100	PASS	AC=61;AF=0.0121805;AN=5008;NS=2504;DP=22879;EAS_AF=0;AMR_AF=0.0072;AFR_AF=0.0023;EUR_AF=0.0308;SAS_AF=0.0225;AA=C|||;VT=SNP
10	104074065	rs34673678	C	G	100	PASS	AC=359;AF=0.0716853;AN=5008;NS=2504;DP=14735;EAS_AF=0.123;AMR_AF=0.1052;AFR_AF=0.0083;EUR_AF=0.1322;SAS_AF=0.0184;AA=C|||;VT=SNP
10	104074322	rs772027	T	A	100	PASS	AC=1667;AF=0.332867;AN=5008;NS=2504;DP=19683;EAS_AF=0.2272;AMR_AF=0.3761;AFR_AF=0.211;EUR_AF=0.4046;SAS_AF=0.502;AA=A|||;VT=SNP
10	104074340	rs12771352	G	T	100	PASS	AC=359;AF=0.0716853;AN=5008;NS=2504;DP=18726;EAS_AF=0.123;AMR_AF=0.1052;AFR_AF=0.0083;EUR_AF=0.1322;SAS_AF=0.0184;AA=G|||;VT=SNP
10	104075217	rs60154233	A	G	100	PASS	AC=1714;AF=0.342252;AN=5008;NS=2504;DP=22819;EAS_AF=0.372;AMR_AF=0.2695;AFR_AF=0.5045;EUR_AF=0.2127;SAS_AF=0.2771;AA=A|||;VT=SNP
10	104075541	rs772026	T	G	100	PASS	AC=1667;AF=0.332867;AN=5008;NS=2504;DP=17900;EAS_AF=0.2272;AMR_AF=0.3761;AFR_AF=0.211;EUR_AF=0.4046;SAS_AF=0.502;AA=G|||;VT=SNP
10	104075721	rs772025	T	C	100	PASS	AC=1593;AF=0.318091;AN=5008;NS=2504;DP=18231;EAS_AF=0.2272;AMR_AF=0.3703;AFR_AF=0.1581;EUR_AF=0.4046;SAS_AF=0.502;AA=T|||;VT=SNP
10	104075936	rs772024	T	C	100	PASS	AC=1686;AF=0.336661;AN=5008;NS=2504;DP=16563;EAS_AF=0.2272;AMR_AF=0.3775;AFR_AF=0.2247;EUR_AF=0.4046;SAS_AF=0.502;AA=C|||;VT=SNP
10	104076025	rs772023	G	A	100	PASS	AC=1594;AF=0.318291;AN=5008;NS=2504;DP=16774;EAS_AF=0.2272;AMR_AF=0.3703;AFR_AF=0.1589;EUR_AF=0.4046;SAS_AF=0.502;AA=G|||;VT=SNP
10	104076039	rs113932897	T	C	100	PASS	AC=262;AF=0.0523163;AN=5008;NS=2504;DP=16909;EAS_AF=0;AMR_AF=0.0231;AFR_AF=0.1551;EUR_AF=0.0169;SAS_AF=0.0245;AA=T|||;VT=SNP
10	104076231	rs17780667	G	A	100	PASS	AC=1030;AF=0.205671;AN=5008;NS=2504;DP=21116;EAS_AF=0.1002;AMR_AF=0.2795;AFR_AF=0.1399;EUR_AF=0.2147;SAS_AF=0.3415;AA=G|||;VT=SNP
10	104078044	rs144625846	A	G	100	PASS	AC=208;AF=0.0415335;AN=5008;NS=2504;DP=16273;EAS_AF=0.003;AMR_AF=0.0663;AFR_AF=0.003;EUR_AF=0.1213;SAS_AF=0.0337;AA=A|||;VT=SNP
10	104078587	rs77041839	G	A	100	PASS	AC=128;AF=0.0255591;AN=5008;NS=2504;DP=17926;EAS_AF=0.001;AMR_AF=0.0303;AFR_AF=0.0038;EUR_AF=0.0676;SAS_AF=0.0337;AA=G|||;VT=SNP
10	104078716	rs138505789	T	C	100	PASS	AC=39;AF=0.00778754;AN=5008;NS=2504;DP=17880;EAS_AF=0;AMR_AF=0.0072;AFR_AF=0.0015;EUR_AF=0.0149;SAS_AF=0.0174;AA=T|||;VT=SNP
10	104078760	rs2993089	G	C	100	PASS	AC=1664;AF=0.332268;AN=5008;NS=2504;DP=18157;EAS_AF=0.2252;AMR_AF=0.3761;AFR_AF=0.211;EUR_AF=0.4036;SAS_AF=0.502;AA=C|||;VT=SNP
10	104078908	rs111763328	A	C	100	PASS	AC=270;AF=0.0539137;AN=5008;NS=2504;DP=18419;EAS_AF=0.001;AMR_AF=0.0259;AFR_AF=0.1581;EUR_AF=0.0169;SAS_AF=0.0256;AA=A|||;VT=SNP
10	104079091	rs56115161	C	A	100	PASS	AC=1654;AF=0.330272;AN=5008;NS=2504;DP=18227;EAS_AF=0.2262;AMR_AF=0.3732;AFR_AF=0.2042;EUR_AF=0.4036;SAS_AF=0.502;AA=-|||;VT=SNP
10	104079818	rs4919626	T	C	100	PASS	AC=783;AF=0.15635;AN=5008;NS=2504;DP=16415;EAS_AF=0.253;AMR_AF=0.1931;AFR_AF=0.0446;EUR_AF=0.1909;SAS_AF=0.1462;AA=T|||;VT=SNP
10	104080228	rs12763439	A	G	100	PASS	AC=495;AF=0.0988419;AN=5008;NS=2504;DP=14062;EAS_AF=0.1498;AMR_AF=0.1311;AFR_AF=0.0197;EUR_AF=0.1769;SAS_AF=0.0501;AA=A|||;VT=SNP
10	104080583	rs117779480	C	T	100	PASS	AC=132;AF=0.0263578;AN=5008;NS=2504;DP=14553;EAS_AF=0.001;AMR_AF=0.0303;AFR_AF=0.0068;EUR_AF=0.0676;SAS_AF=0.0337;AA=C|||;VT=SNP
10	104081349	rs72845663	C	T	100	PASS	AC=1570;AF=0.313498;AN=5008;NS=2504;DP=20489;EAS_AF=0.2242;AMR_AF=0.3674;AFR_AF=0.146;EUR_AF=0.4026;SAS_AF=0.502;AA=C|||;VT=SNP
10	104081357	rs11191257	C	A	100	PASS	AC=12;AF=0.00239617;AN=5008;NS=2504;DP=20387;EAS_AF=0;AMR_AF=0.0014;AFR_AF=0;EUR_AF=0.0089;SAS_AF=0.002;AA=C|||;VT=SNP
10	104081381	rs113676575	T	C	100	PASS	AC=150;AF=0.0299521;AN=5008;NS=2504;DP=19673;EAS_AF=0;AMR_AF=0.062;AFR_AF=0.003;EUR_AF=0.0586;SAS_AF=0.045;AA=T|||;VT=SNP
10	104081389	rs4919627	C	T	100	PASS	AC=1087;AF=0.217053;AN=5008;NS=2504;DP=19505;EAS_AF=0.373;AMR_AF=0.1873;AFR_AF=0.1354;EUR_AF=0.1441;SAS_AF=0.2628;AA=C|||;VT=SNP
10	104082688	rs12772375	T	G	100	PASS	AC=2151;AF=0.429513;AN=5008;NS=2504;DP=15934;EAS_AF=0.3819;AMR_AF=0.5058;AFR_AF=0.2118;EUR_AF=0.6034;SAS_AF=0.5399;AA=T|||;VT=SNP
10	104082953	rs78531123	G	A	100	PASS	AC=118;AF=0.0235623;AN=5008;NS=2504;DP=16090;EAS_AF=0.001;AMR_AF=0.0303;AFR_AF=0.0038;EUR_AF=0.0676;SAS_AF=0.0235;AA=G|||;VT=SNP
10	104083908	rs12779853	T	C	100	PASS	AC=495;AF=0.0988419;AN=5008;NS=2504;DP=21098;EAS_AF=0.1498;AMR_AF=0.1311;AFR_AF=0.0197;EUR_AF=0.1769;SAS_AF=0.0501;AA=T|||;VT=SNP
10	104084889	rs10444022	A	G	100	PASS	AC=621;AF=0.124002;AN=5008;NS=2504;DP=20417;EAS_AF=0.252;AMR_AF=0.1614;AFR_AF=0.0098;EUR_AF=0.1223;SAS_AF=0.1217;AA=A|||;VT=SNP
10	104085483	rs112753219	T	C	100	PASS	AC=555;AF=0.110823;AN=5008;NS=2504;DP=15202;EAS_AF=0.127;AMR_AF=0.0908;AFR_AF=0.0121;EUR_AF=0.1899;SAS_AF=0.1605;AA=T|||;VT=SNP
10	104085921	rs945781	C	T	100	PASS	AC=992;AF=0.198083;AN=5008;NS=2504;DP=19459;EAS_AF=0.372;AMR_AF=0.1816;AFR_AF=0.0681;EUR_AF=0.1431;SAS_AF=0.2628;AA=C|||;VT=SNP
10	104087214	rs75805294	G	A	100	PASS	AC=113;AF=0.0225639;AN=5008;NS=2504;DP=18532;EAS_AF=0.002;AMR_AF=0.0072;AFR_AF=0;EUR_AF=0.0268;SAS_AF=0.0808;AA=G|||;VT=SNP
10	104087864	rs12781714	G	A	100	PASS	AC=492;AF=0.0982428;AN=5008;NS=2504;DP=21314;EAS_AF=0.1498;AMR_AF=0.1282;AFR_AF=0.0197;EUR_AF=0.1759;SAS_AF=0.0501;AA=G|||;VT=SNP
10	104088097	rs117929568	A	T	100	PASS	AC=52;AF=0.0103834;AN=5008;NS=2504;DP=16841;EAS_AF=0;AMR_AF=0.0144;AFR_AF=0.0015;EUR_AF=0.0368;SAS_AF=0.0031;AA=A|||;VT=SNP
10	104088300	rs72845666	A	G	100	PASS	AC=56;AF=0.0111821;AN=5008;NS=2504;DP=19016;EAS_AF=0;AMR_AF=0.0202;AFR_AF=0.0008;EUR_AF=0.0338;SAS_AF=0.0072;AA=A|||;VT=SNP
10	104089415	rs10128212	T	G	100	PASS	AC=1705;AF=0.340455;AN=5008;NS=2504;DP=15110;EAS_AF=0.373;AMR_AF=0.2651;AFR_AF=0.5008;EUR_AF=0.2107;SAS_AF=0.2771;AA=T|||;VT=SNP
10	104089421	rs10128114	C	T	100	PASS	AC=1705;AF=0.340455;AN=5008;NS=2504;DP=15460;EAS_AF=0.373;AMR_AF=0.2651;AFR_AF=0.5008;EUR_AF=0.2107;SAS_AF=0.2771;AA=C|||;VT=SNP
10	104090311	rs114927933	C	T	100	PASS	AC=306;AF=0.0611022;AN=5008;NS=2504;DP=13565;EAS_AF=0;AMR_AF=0.0634;AFR_AF=0.1392;EUR_AF=0.0636;SAS_AF=0.0143;AA=C|||;VT=SNP
10	104091096	rs17780834	A	T	100	PASS	AC=126;AF=0.0251597;AN=5008;NS=2504;DP=18207;EAS_AF=0.001;AMR_AF=0.0303;AFR_AF=0.003;EUR_AF=0.0676;SAS_AF=0.0327;AA=A|||;VT=SNP
10	104092953	rs149374039	A	G	100	PASS	AC=52;AF=0.0103834;AN=5008;NS=2504;DP=20207;EAS_AF=0;AMR_AF=0.0231;AFR_AF=0.0015;EUR_AF=0.0278;SAS_AF=0.0061;AA=A|||;VT=SNP
10	104094498	rs113398790	C	T	100	PASS	AC=258;AF=0.0515176;AN=5008;NS=2504;DP=17142;EAS_AF=0;AMR_AF=0.0231;AFR_AF=0.152;EUR_AF=0.0169;SAS_AF=0.0245;AA=C|||;VT=SNP
10	104095811	rs112901907	C	G	100	PASS	AC=553;AF=0.110423;AN=5008;NS=2504;DP=14451;EAS_AF=0.127;AMR_AF=0.0893;AFR_AF=0.0121;EUR_AF=0.1889;SAS_AF=0.1605;AA=C|||;VT=SNP
10	104095956	rs147752262	G	A	100	PASS	AC=51;AF=0.0101837;AN=5008;NS=2504;DP=13093;EAS_AF=0;AMR_AF=0.0144;AFR_AF=0;EUR_AF=0.0169;SAS_AF=0.0245;AA=G|||;VT=SNP
10	104096732	rs11191264	A	T	100	PASS	AC=780;AF=0.155751;AN=5008;NS=2504;DP=15309;EAS_AF=0.252;AMR_AF=0.1916;AFR_AF=0.0446;EUR_AF=0.1899;SAS_AF=0.1462;AA=A|||;VT=SNP
10	104098164	rs56223674	A	T	100	PASS	AC=63;AF=0.0125799;AN=5008;NS=2504;DP=15156;EAS_AF=0;AMR_AF=0.0303;AFR_AF=0.003;EUR_AF=0.0328;SAS_AF=0.0051;AA=A|||;VT=SNP
10	104098949	rs11814894	G	A	100	PASS	AC=1591;AF=0.317692;AN=5008;NS=2504;DP=18998;EAS_AF=0.2242;AMR_AF=0.3703;AFR_AF=0.1589;EUR_AF=0.4056;SAS_AF=0.501;AA=G|||;VT=SNP
10	104099858	rs141844044	G	A	100	PASS	AC=69;AF=0.013778;AN=5008;NS=2504;DP=15646;EAS_AF=0.002;AMR_AF=0.0187;AFR_AF=0.0015;EUR_AF=0.0199;SAS_AF=0.0327;AA=g|||;VT=SNP
10	104100109	rs144553084	A	C	100	PASS	AC=269;AF=0.0537141;AN=5008;NS=2504;DP=14995;EAS_AF=0.001;AMR_AF=0.0231;AFR_AF=0.1596;EUR_AF=0.0169;SAS_AF=0.0245;AA=A|||;VT=SNP
10	104100733	rs35000717	G	A	100	PASS	AC=197;AF=0.0393371;AN=5008;NS=2504;DP=18601;EAS_AF=0;AMR_AF=0.0735;AFR_AF=0.0076;EUR_AF=0.1203;SAS_AF=0.0153;AA=G|||;VT=SNP
10	104100813	rs56164723	T	C	100	PASS	AC=96;AF=0.0191693;AN=5008;NS=2504;DP=19199;EAS_AF=0;AMR_AF=0.0418;AFR_AF=0.0136;EUR_AF=0.0368;SAS_AF=0.0123;AA=T|||;VT=SNP
10	104102118	rs11191265	G	A	100	PASS	AC=633;AF=0.126398;AN=5008;NS=2504;DP=17306;EAS_AF=0.2579;AMR_AF=0.1643;AFR_AF=0.0129;EUR_AF=0.1213;SAS_AF=0.1227;AA=G|||;VT=SNP
10	104102331	rs4331020	G	A	100	PASS	AC=1669;AF=0.333267;AN=5008;NS=2504;DP=16151;EAS_AF=0.2242;AMR_AF=0.3761;AFR_AF=0.2148;EUR_AF=0.4046;SAS_AF=0.502;AA=A|||;VT=SNP
10	104104429	rs181476741	G	T	100	PASS	AC=40;AF=0.00798722;AN=5008;NS=2504;DP=14209;EAS_AF=0;AMR_AF=0.0072;AFR_AF=0.0015;EUR_AF=0.0149;SAS_AF=0.0184;AA=G|||;VT=SNP
10	104104822	rs112560636	C	T	100	PASS	AC=138;AF=0.0275559;AN=5008;NS=2504;DP=12514;EAS_AF=0;AMR_AF=0.0432;AFR_AF=0.0061;EUR_AF=0.0875;SAS_AF=0.0123;AA=C|||;VT=SNP
10	104104869	rs11597024	T	C	100	PASS	AC=361;AF=0.0720847;AN=5008;NS=2504;DP=11685;EAS_AF=0.124;AMR_AF=0.1052;AFR_AF=0.0083;EUR_AF=0.1332;SAS_AF=0.0184;AA=T|||;VT=SNP
10	104105725	rs78958848	G	C	100	PASS	AC=54;AF=0.0107827;AN=5008;NS=2504;DP=13378;EAS_AF=0;AMR_AF=0.0159;AFR_AF=0.003;EUR_AF=0.0328;SAS_AF=0.0061;AA=G|||;VT=SNP
10	104106200	rs72845670	T	C	100	PASS	AC=1961;AF=0.391573;AN=5008;NS=2504;DP=21256;EAS_AF=0.2262;AMR_AF=0.4035;AFR_AF=0.3888;EUR_AF=0.4215;SAS_AF=0.5266;AA=C|||;VT=SNP
10	104107191	rs79356410	C	T	100	PASS	AC=171;AF=0.0341454;AN=5008;NS=2504;DP=19190;EAS_AF=0.001;AMR_AF=0.0317;AFR_AF=0.0348;EUR_AF=0.0686;SAS_AF=0.0337;AA=C|||;VT=SNP
10	104107740	rs141298180	T	C	100	PASS	AC=52;AF=0.0103834;AN=5008;NS=2504;DP=18406;EAS_AF=0.001;AMR_AF=0.0144;AFR_AF=0;EUR_AF=0.0169;SAS_AF=0.0245;AA=T|||;VT=SNP
10	104108414	rs11191266	G	A	100	PASS	AC=54;AF=0.0107827;AN=5008;NS=2504;DP=17796;EAS_AF=0;AMR_AF=0.0159;AFR_AF=0.0015;EUR_AF=0.0169;SAS_AF=0.0245;AA=G|||;VT=SNP
10	104109106	rs1977720	A	G	100	PASS	AC=1701;AF=0.339657;AN=5008;NS=2504;DP=16855;EAS_AF=0.3661;AMR_AF=0.268;AFR_AF=0.5008;EUR_AF=0.2117;SAS_AF=0.2771;AA=A|||;VT=SNP
10	104112737	rs11191267	T	C	100	PASS	AC=1683;AF=0.336062;AN=5008;NS=2504;DP=18262;EAS_AF=0.2252;AMR_AF=0.379;AFR_AF=0.2239;EUR_AF=0.4036;SAS_AF=0.502;AA=C|||;VT=SNP
10	104112816	rs945779	A	G	100	PASS	AC=269;AF=0.0537141;AN=5008;NS=2504;DP=19792;EAS_AF=0.001;AMR_AF=0.0231;AFR_AF=0.1596;EUR_AF=0.0169;SAS_AF=0.0245;AA=A|||;VT=SNP
10	104114328	rs3802681	T	C	100	PASS	AC=1669;AF=0.333267;AN=5008;NS=2504;DP=19646;EAS_AF=0.2242;AMR_AF=0.3775;AFR_AF=0.2148;EUR_AF=0.4036;SAS_AF=0.502;AA=C|||;VT=SNP
10	104114886	rs3802680	C	T	100	PASS	AC=1782;AF=0.355831;AN=5008;NS=2504;DP=20184;EAS_AF=0.373;AMR_AF=0.2695;AFR_AF=0.5575;EUR_AF=0.2097;SAS_AF=0.2771;AA=C|||;VT=SNP
10	104115262	rs11191268	G	A	100	PASS	AC=56;AF=0.0111821;AN=5008;NS=2504;DP=21315;EAS_AF=0;AMR_AF=0.0115;AFR_AF=0.0023;EUR_AF=0.0368;SAS_AF=0.0082;AA=G|||;VT=SNP
10	104115395	rs3802678	A	T	100	PASS	AC=1033;AF=0.20627;AN=5008;NS=2504;DP=22004;EAS_AF=0.0992;AMR_AF=0.2824;AFR_AF=0.1422;EUR_AF=0.2137;SAS_AF=0.3415;AA=A|||;VT=SNP
10	104117009	rs10786665	T	C	100	PASS	AC=1670;AF=0.333466;AN=5008;NS=2504;DP=21098;EAS_AF=0.2242;AMR_AF=0.379;AFR_AF=0.2148;EUR_AF=0.4036;SAS_AF=0.502;AA=C|||;VT=SNP
10	104117404	rs11592574	T	C	100	PASS	AC=496;AF=0.0990415;AN=5008;NS=2504;DP=20646;EAS_AF=0.1488;AMR_AF=0.1311;AFR_AF=0.0197;EUR_AF=0.1789;SAS_AF=0.0501;AA=T|||;VT=SNP
10	104117678	rs139083944	T	A	100	PASS	AC=52;AF=0.0103834;AN=5008;NS=2504;DP=24268;EAS_AF=0;AMR_AF=0.0231;AFR_AF=0.0015;EUR_AF=0.0278;SAS_AF=0.0061;AA=T|||;VT=SNP
10	104118273	rs41293034	C	T	100	PASS	AC=34;AF=0.00678914;AN=5008;NS=2504;DP=20461;EAS_AF=0;AMR_AF=0.0058;AFR_AF=0.0023;EUR_AF=0.0239;SAS_AF=0.0031;AA=C|||;VT=SNP;EX_TARGET
10	104118634	rs76633616	T	C	100	PASS	AC=171;AF=0.0341454;AN=5008;NS=2504;DP=22697;EAS_AF=0.001;AMR_AF=0.0317;AFR_AF=0.0348;EUR_AF=0.0686;SAS_AF=0.0337;AA=T|||;VT=SNP
10	104118983	rs41293036	G	C	100	PASS	AC=52;AF=0.0103834;AN=5008;NS=2504;DP=21364;EAS_AF=0;AMR_AF=0.0231;AFR_AF=0.0015;EUR_AF=0.0278;SAS_AF=0.0061;AA=G|||;VT=SNP
10	104119704	rs75796566	G	A	100	PASS	AC=68;AF=0.0135783;AN=5008;NS=2504;DP=16965;EAS_AF=0;AMR_AF=0.0274;AFR_AF=0.003;EUR_AF=0.0368;SAS_AF=0.0082;AA=G|||;VT=SNP
10	104120522	rs11191269	C	G	100	PASS	AC=782;AF=0.15615;AN=5008;NS=2504;DP=16860;EAS_AF=0.254;AMR_AF=0.1916;AFR_AF=0.0446;EUR_AF=0.1899;SAS_AF=0.1462;AA=C|||;VT=SNP
10	104121131	rs117104675	C	A	100	PASS	AC=56;AF=0.0111821;AN=5008;NS=2504;DP=20680;EAS_AF=0;AMR_AF=0.0303;AFR_AF=0.0008;EUR_AF=0.0318;SAS_AF=0.002;AA=C|||;VT=SNP
10	104122106	rs142823189	C	T	100	PASS	AC=13;AF=0.00259585;AN=5008;NS=2504;DP=17344;EAS_AF=0;AMR_AF=0.0014;AFR_AF=0;EUR_AF=0.0099;SAS_AF=0.002;AA=C|||;VT=SNP
10	104122842	rs1890060	A	G	100	PASS	AC=1029;AF=0.205471;AN=5008;NS=2504;DP=18056;EAS_AF=0.1002;AMR_AF=0.281;AFR_AF=0.1392;EUR_AF=0.2147;SAS_AF=0.3405;AA=A|||;VT=SNP
10	104123615	rs61875777	G	T	100	PASS	AC=34;AF=0.00678914;AN=5008;NS=2504;DP=20982;EAS_AF=0;AMR_AF=0.0187;AFR_AF=0;EUR_AF=0.0189;SAS_AF=0.002;AA=G|||;VT=SNP
10	104124055	rs12354486	C	G	100	PASS	AC=748;AF=0.149361;AN=5008;NS=2504;DP=12027;EAS_AF=0.2143;AMR_AF=0.1916;AFR_AF=0.0461;EUR_AF=0.1899;SAS_AF=0.1503;AA=C|||;VT=SNP
10	104124371	rs113786772	C	T	100	PASS	AC=185;AF=0.0369409;AN=5008;NS=2504;DP=14458;EAS_AF=0;AMR_AF=0.0202;AFR_AF=0.0983;EUR_AF=0.0169;SAS_AF=0.0245;AA=C|||;VT=SNP
10	104124605	rs11191270	C	T	100	PASS	AC=786;AF=0.156949;AN=5008;NS=2504;DP=16367;EAS_AF=0.256;AMR_AF=0.1916;AFR_AF=0.0454;EUR_AF=0.1909;SAS_AF=0.1462;AA=C|||;VT=SNP
10	104124737	rs80282642	C	T	100	PASS	AC=180;AF=0.0359425;AN=5008;NS=2504;DP=19065;EAS_AF=0;AMR_AF=0.0202;AFR_AF=0.0946;EUR_AF=0.0169;SAS_AF=0.0245;AA=C|||;VT=SNP
10	104126188	rs147857323	C	T	100	PASS	AC=20;AF=0.00399361;AN=5008;NS=2504;DP=17521;EAS_AF=0;AMR_AF=0.0014;AFR_AF=0;EUR_AF=0.0139;SAS_AF=0.0051;AA=C|||;VT=SNP;EX_TARGET
10	104127171	rs2273555	G	A	100	PASS	AC=2984;AF=0.595847;AN=5008;NS=2504;DP=19845;EAS_AF=0.7718;AMR_AF=0.5908;AFR_AF=0.5681;EUR_AF=0.5775;SAS_AF=0.4744;AA=G|||;VT=SNP
10	104131751	rs3977758	G	C	100	PASS	AC=1783;AF=0.35603;AN=5008;NS=2504;DP=15607;EAS_AF=0.3651;AMR_AF=0.2709;AFR_AF=0.5613;EUR_AF=0.2097;SAS_AF=0.2802;AA=G|||;VT=SNP
10	104132535	rs12572826	A	G	100	PASS	AC=993;AF=0.198283;AN=5008;NS=2504;DP=18568;EAS_AF=0.373;AMR_AF=0.183;AFR_AF=0.0651;EUR_AF=0.1441;SAS_AF=0.2648;AA=A|||;VT=SNP
10	104135450	rs77733074	C	T	100	PASS	AC=245;AF=0.0489217;AN=5008;NS=2504;DP=19515;EAS_AF=0;AMR_AF=0.0231;AFR_AF=0.1422;EUR_AF=0.0169;SAS_AF=0.0245;AA=C|||;VT=SNP
10	104135583	rs147874624	C	T	100	PASS	AC=52;AF=0.0103834;AN=5008;NS=2504;DP=19333;EAS_AF=0;AMR_AF=0.0231;AFR_AF=0.0015;EUR_AF=0.0278;SAS_AF=0.0061;AA=C|||;VT=SNP
10	104136212	rs150990327	A	G	100	PASS	AC=14;AF=0.00279553;AN=5008;NS=2504;DP=21161;EAS_AF=0;AMR_AF=0.0014;AFR_AF=0;EUR_AF=0.0129;SAS_AF=0;AA=A|||;VT=SNP;EX_TARGET
10	104136571	rs150136542	T	G	100	PASS	AC=34;AF=0.00678914;AN=5008;NS=2504;DP=18371;EAS_AF=0;AMR_AF=0.0187;AFR_AF=0;EUR_AF=0.0189;SAS_AF=0.002;AA=T|||;VT=SNP;EX_TARGET
10	104138996	rs61873660	C	T	100	PASS	AC=292;AF=0.0583067;AN=5008;NS=2504;DP=20612;EAS_AF=0;AMR_AF=0.062;AFR_AF=0.1301;EUR_AF=0.0626;SAS_AF=0.0143;AA=C|||;VT=SNP;EX_TARGET
10	104140350	rs11191274	G	A	100	PASS	AC=259;AF=0.0517173;AN=5008;NS=2504;DP=20003;EAS_AF=0.0456;AMR_AF=0.0749;AFR_AF=0.003;EUR_AF=0.1213;SAS_AF=0.0358;AA=G|||;VT=SNP;EX_TARGET
10	104140355	rs112809254	C	T	100	PASS	AC=170;AF=0.0339457;AN=5008;NS=2504;DP=19993;EAS_AF=0;AMR_AF=0.0202;AFR_AF=0.087;EUR_AF=0.0169;SAS_AF=0.0245;AA=C|||;VT=SNP;EX_TARGET
10	104140602	rs3781295	G	A	100	PASS	AC=1548;AF=0.309105;AN=5008;NS=2504;DP=17570;EAS_AF=0.2242;AMR_AF=0.3559;AFR_AF=0.1498;EUR_AF=0.3877;SAS_AF=0.498;AA=g|||;VT=SNP
10	104142294	rs1057050	G	A	100	PASS	AC=154;AF=0.0307508;AN=5008;NS=2504;DP=17209;EAS_AF=0.001;AMR_AF=0.0317;AFR_AF=0.0295;EUR_AF=0.0686;SAS_AF=0.0235;AA=G|||;VT=SNP
10	104142712	rs41293040	G	A	100	PASS	AC=24;AF=0.00479233;AN=5008;NS=2504;DP=16204;EAS_AF=0;AMR_AF=0.0043;AFR_AF=0.0008;EUR_AF=0.0179;SAS_AF=0.002;AA=G|||;VT=SNP
10	104142783	rs76151100	C	T	100	PASS	AC=172;AF=0.034345;AN=5008;NS=2504;DP=11716;EAS_AF=0;AMR_AF=0.0202;AFR_AF=0.0885;EUR_AF=0.0169;SAS_AF=0.0245;AA=C|||;VT=SNP
10	104142800	rs11191275	C	T	100	PASS	AC=610;AF=0.121805;AN=5008;NS=2504;DP=12050;EAS_AF=0.251;AMR_AF=0.1599;AFR_AF=0.0098;EUR_AF=0.1223;SAS_AF=0.1125;AA=C|||;VT=SNP
10	104143581	rs59791256	T	C	100	PASS	AC=358;AF=0.0714856;AN=5008;NS=2504;DP=19471;EAS_AF=0.001;AMR_AF=0.0288;AFR_AF=0.2224;EUR_AF=0.0179;SAS_AF=0.0256;AA=T|||;VT=SNP
10	104146022	rs72845675	T	C	100	PASS	AC=65;AF=0.0129792;AN=5008;NS=2504;DP=16815;EAS_AF=0;AMR_AF=0.0303;AFR_AF=0.003;EUR_AF=0.0338;SAS_AF=0.0061;AA=T|||;VT=SNP
10	104147365	rs149637602	G	A	100	PASS	AC=620;AF=0.123802;AN=5008;NS=2504;DP=13496;EAS_AF=0.253;AMR_AF=0.1614;AFR_AF=0.0091;EUR_AF=0.1223;SAS_AF=0.1207;AA=g|||;VT=SNP
10	104147498	rs12360253	G	C	100	PASS	AC=911;AF=0.181909;AN=5008;NS=2504;DP=11235;EAS_AF=0.3671;AMR_AF=0.1671;AFR_AF=0.0234;EUR_AF=0.1421;SAS_AF=0.2566;AA=g|||;VT=SNP
10	104147705	rs115039829	A	C	100	PASS	AC=365;AF=0.0728834;AN=5008;NS=2504;DP=10676;EAS_AF=0;AMR_AF=0.072;AFR_AF=0.1815;EUR_AF=0.0606;SAS_AF=0.0143;AA=a|||;VT=SNP
10	104147866	rs72845686	C	T	100	PASS	AC=549;AF=0.109625;AN=5008;NS=2504;DP=12769;EAS_AF=0.125;AMR_AF=0.0879;AFR_AF=0.0121;EUR_AF=0.1879;SAS_AF=0.1605;AA=C|||;VT=SNP
10	104148355	rs12360330	C	T	100	PASS	AC=596;AF=0.11901;AN=5008;NS=2504;DP=11114;EAS_AF=0.2222;AMR_AF=0.1614;AFR_AF=0.0091;EUR_AF=0.1282;SAS_AF=0.1217;AA=C|||;VT=SNP
10	104149814	rs56238324	C	G	100	PASS	AC=1471;AF=0.29373;AN=5008;NS=2504;DP=17914;EAS_AF=0.2004;AMR_AF=0.353;AFR_AF=0.1293;EUR_AF=0.3569;SAS_AF=0.5051;AA=C|||;VT=SNP
10	104150142	rs7076748	G	C	100	PASS	AC=1776;AF=0.354633;AN=5008;NS=2504;DP=22294;EAS_AF=0.3681;AMR_AF=0.2824;AFR_AF=0.5204;EUR_AF=0.2515;SAS_AF=0.274;AA=G|||;VT=SNP
10	104150454	rs111415964	A	G	100	PASS	AC=259;AF=0.0517173;AN=5008;NS=2504;DP=20754;EAS_AF=0;AMR_AF=0.0231;AFR_AF=0.1528;EUR_AF=0.0169;SAS_AF=0.0245;AA=G|||;VT=SNP
10	104150743	rs1538081	C	A	100	PASS	AC=1772;AF=0.353834;AN=5008;NS=2504;DP=19290;EAS_AF=0.3681;AMR_AF=0.281;AFR_AF=0.5189;EUR_AF=0.2505;SAS_AF=0.274;AA=C|||;VT=SNP
10	104150999	rs2145308	T	C	100	PASS	AC=1480;AF=0.295527;AN=5008;NS=2504;DP=16861;EAS_AF=0.2004;AMR_AF=0.3545;AFR_AF=0.1377;EUR_AF=0.3569;SAS_AF=0.502;AA=T|||;VT=SNP
10	104152143	rs1005044	C	A	100	PASS	AC=1468;AF=0.293131;AN=5008;NS=2504;DP=18588;EAS_AF=0.2004;AMR_AF=0.353;AFR_AF=0.1293;EUR_AF=0.3569;SAS_AF=0.502;AA=C|||;VT=SNP
10	104152433	rs12765135	T	C	100	PASS	AC=56;AF=0.0111821;AN=5008;NS=2504;DP=18751;EAS_AF=0;AMR_AF=0.0159;AFR_AF=0.003;EUR_AF=0.0348;SAS_AF=0.0061;AA=T|||;VT=SNP
10	104152566	rs117715797	C	T	100	PASS	AC=23;AF=0.00459265;AN=5008;NS=2504;DP=19607;EAS_AF=0;AMR_AF=0.0058;AFR_AF=0;EUR_AF=0.0179;SAS_AF=0.001;AA=C|||;VT=SNP
10	104152751	rs12769316	G	A	100	PASS	AC=535;AF=0.106829;AN=5008;NS=2504;DP=19223;EAS_AF=0.1786;AMR_AF=0.1326;AFR_AF=0.0242;EUR_AF=0.1799;SAS_AF=0.0511;AA=G|||;VT=SNP
10	104156911	rs12772374	A	G	100	PASS	AC=534;AF=0.106629;AN=5008;NS=2504;DP=17256;EAS_AF=0.1786;AMR_AF=0.1326;AFR_AF=0.0234;EUR_AF=0.1789;SAS_AF=0.0521;AA=A|||;VT=SNP
10	104157711	rs7897947	T	G	100	PASS	AC=1459;AF=0.291334;AN=5008;NS=2504;DP=19052;EAS_AF=0.3681;AMR_AF=0.2104;AFR_AF=0.3752;EUR_AF=0.1889;SAS_AF=0.2618;AA=T|||;VT=SNP;EX_TARGET
10	104157727	rs4919632	C	T	100	PASS	AC=4618;AF=0.922125;AN=5008;NS=2504;DP=19041;EAS_AF=0.999;AMR_AF=0.9654;AFR_AF=0.7549;EUR_AF=0.9821;SAS_AF=0.9765;AA=C|||;VT=SNP;EX_TARGET
10	104157947	rs45487496	C	A	100	PASS	AC=36;AF=0.0071885;AN=5008;NS=2504;DP=17299;EAS_AF=0;AMR_AF=0.013;AFR_AF=0.0008;EUR_AF=0.0219;SAS_AF=0.0041;AA=C|||;VT=SNP
10	104158933	rs3740418	C	G	100	PASS	AC=1476;AF=0.294728;AN=5008;NS=2504;DP=12621;EAS_AF=0.1994;AMR_AF=0.3545;AFR_AF=0.1346;EUR_AF=0.3579;SAS_AF=0.502;AA=C|||;VT=SNP
10	104159696	rs11574849	G	A	100	PASS	AC=319;AF=0.0636981;AN=5008;NS=2504;DP=21410;EAS_AF=0;AMR_AF=0.0735;AFR_AF=0.1467;EUR_AF=0.0596;SAS_AF=0.0143;AA=G|||;VT=SNP
10	104160959	rs11574851	C	T	100	PASS	AC=159;AF=0.0317492;AN=5008;NS=2504;DP=15702;EAS_AF=0.0556;AMR_AF=0.0245;AFR_AF=0.0053;EUR_AF=0.0467;SAS_AF=0.0327;AA=c|||;VT=SNP;EX_TARGET
10	104161168	rs72845693	G	A	100	PASS	AC=13;AF=0.00259585;AN=5008;NS=2504;DP=17836;EAS_AF=0;AMR_AF=0.0029;AFR_AF=0.0008;EUR_AF=0.008;SAS_AF=0.002;AA=g|||;VT=SNP;EX_TARGET
10	104161221	rs11191279	C	T	100	PASS	AC=13;AF=0.00259585;AN=5008;NS=2504;DP=17451;EAS_AF=0;AMR_AF=0.0014;AFR_AF=0;EUR_AF=0.0099;SAS_AF=0.002;AA=c|||;VT=SNP;EX_TARGET
10	104161475	rs11574852	A	C	100	PASS	AC=66;AF=0.0131789;AN=5008;NS=2504;DP=19952;EAS_AF=0;AMR_AF=0.0159;AFR_AF=0.0038;EUR_AF=0.0457;SAS_AF=0.0041;AA=a|||;VT=SNP;EX_TARGET
10	104161724	rs41287457	A	G	100	PASS	AC=332;AF=0.0662939;AN=5008;NS=2504;DP=17983;EAS_AF=0;AMR_AF=0.0749;AFR_AF=0.1551;EUR_AF=0.0606;SAS_AF=0.0143;AA=a|||;VT=SNP
10	104161796	rs11574853	T	A	100	PASS	AC=259;AF=0.0517173;AN=5008;NS=2504;DP=17878;EAS_AF=0.001;AMR_AF=0.0231;AFR_AF=0.1528;EUR_AF=0.0169;SAS_AF=0.0235;AA=t|||;VT=SNP
10	104161967	rs7077329	T	C	100	PASS	AC=3467;AF=0.692292;AN=5008;NS=2504;DP=15250;EAS_AF=0.8016;AMR_AF=0.6354;AFR_AF=0.823;EUR_AF=0.6342;SAS_AF=0.5031;AA=t|||;VT=SNP;EX_TARGET
10	104162365	rs41371753	A	C	100	PASS	AC=195;AF=0.0389377;AN=5008;NS=2504;DP=14358;EAS_AF=0.001;AMR_AF=0.0202;AFR_AF=0.1051;EUR_AF=0.0179;SAS_AF=0.0235;AA=a|||;VT=SNP
10	104162770	rs1056890	G	A	100	PASS	AC=1452;AF=0.289936;AN=5008;NS=2504;DP=12244;EAS_AF=0.1984;AMR_AF=0.3516;AFR_AF=0.121;EUR_AF=0.3549;SAS_AF=0.502;AA=G|||;VT=SNP
10	104163370	rs41287458	T	A	100	PASS	AC=56;AF=0.0111821;AN=5008;NS=2504;DP=20212;EAS_AF=0;AMR_AF=0.0187;AFR_AF=0.0023;EUR_AF=0.0258;SAS_AF=0.0143;AA=T|||;VT=SNP
10	104163569	rs11191283	G	A	100	PASS	AC=1310;AF=0.261581;AN=5008;NS=2504;DP=17354;EAS_AF=0.1925;AMR_AF=0.3487;AFR_AF=0.0461;EUR_AF=0.3569;SAS_AF=0.4642;AA=G|||;VT=SNP;EX_TARGET
10	104163834	rs10786666	G	A	100	PASS	AC=2966;AF=0.592252;AN=5008;NS=2504;DP=16787;EAS_AF=0.5526;AMR_AF=0.7104;AFR_AF=0.4841;EUR_AF=0.6879;SAS_AF=0.5971;AA=g|||;VT=SNP
10	104164210	rs11191284	G	C	100	PASS	AC=1752;AF=0.34984;AN=5008;NS=2504;DP=17500;EAS_AF=0.37;AMR_AF=0.2334;AFR_AF=0.5393;EUR_AF=0.2058;SAS_AF=0.3037;AA=G|||;VT=SNP
10	104164488	rs41287460	G	A	100	PASS	AC=360;AF=0.071885;AN=5008;NS=2504;DP=16858;EAS_AF=0;AMR_AF=0.0764;AFR_AF=0.1747;EUR_AF=0.0616;SAS_AF=0.0143;AA=G|||;VT=SNP;EX_TARGET
10	104164852	rs113136188	C	T	100	PASS	AC=52;AF=0.0103834;AN=5008;NS=2504;DP=13936;EAS_AF=0;AMR_AF=0.0072;AFR_AF=0;EUR_AF=0.0427;SAS_AF=0.0041;AA=C|||;VT=SNP;EX_TARGET
10	104166464	rs3781292	G	A	100	PASS	AC=1302;AF=0.259984;AN=5008;NS=2504;DP=17068;EAS_AF=0.1815;AMR_AF=0.3026;AFR_AF=0.1286;EUR_AF=0.3131;SAS_AF=0.4335;AA=G|||;VT=SNP
10	104166466	rs3781291	T	G	100	PASS	AC=1313;AF=0.262181;AN=5008;NS=2504;DP=16906;EAS_AF=0.1815;AMR_AF=0.3084;AFR_AF=0.1293;EUR_AF=0.3101;SAS_AF=0.4427;AA=T|||;VT=SNP
10	104166504	rs148337160	T	C	100	PASS	AC=228;AF=0.0455272;AN=5008;NS=2504;DP=17065;EAS_AF=0.004;AMR_AF=0.036;AFR_AF=0.0779;EUR_AF=0.0686;SAS_AF=0.0276;AA=C|||;VT=SNP
10	104167034	rs75779120	G	A	100	PASS	AC=147;AF=0.029353;AN=5008;NS=2504;DP=10806;EAS_AF=0;AMR_AF=0.0591;AFR_AF=0.003;EUR_AF=0.0586;SAS_AF=0.044;AA=G|||;VT=SNP;EX_TARGET
10	104168125	rs77389536	T	C	100	PASS	AC=830;AF=0.165735;AN=5008;NS=2504;DP=17676;EAS_AF=0.2758;AMR_AF=0.1974;AFR_AF=0.0431;EUR_AF=0.1968;SAS_AF=0.1636;AA=T|||;VT=SNP
10	104168611	rs148440547	G	T	100	PASS	AC=138;AF=0.0275559;AN=5008;NS=2504;DP=9625;EAS_AF=0.002;AMR_AF=0.0461;AFR_AF=0.0091;EUR_AF=0.0706;SAS_AF=0.0215;AA=G|||;VT=SNP
10	104169733	rs72845694	C	T	100	PASS	AC=1420;AF=0.283546;AN=5008;NS=2504;DP=21873;EAS_AF=0.1835;AMR_AF=0.353;AFR_AF=0.1339;EUR_AF=0.3559;SAS_AF=0.4652;AA=C|||;VT=SNP
10	104170204	rs12260430	T	C	100	PASS	AC=1582;AF=0.315895;AN=5008;NS=2504;DP=16278;EAS_AF=0.37;AMR_AF=0.2219;AFR_AF=0.4327;EUR_AF=0.1879;SAS_AF=0.3006;AA=T|||;VT=SNP
10	104171094	rs55970842	C	A	100	PASS	AC=801;AF=0.159944;AN=5008;NS=2504;DP=19729;EAS_AF=0.2669;AMR_AF=0.196;AFR_AF=0.0424;EUR_AF=0.1968;SAS_AF=0.1452;AA=c|||;VT=SNP
10	104172112	rs78145470	C	T	100	PASS	AC=24;AF=0.00479233;AN=5008;NS=2504;DP=19997;EAS_AF=0;AMR_AF=0.0086;AFR_AF=0;EUR_AF=0.0169;SAS_AF=0.001;AA=C|||;VT=SNP
10	104174895	rs2282295	G	A	100	PASS	AC=706;AF=0.140974;AN=5008;NS=2504;DP=16699;EAS_AF=0.3651;AMR_AF=0.0821;AFR_AF=0.0061;EUR_AF=0.0905;SAS_AF=0.1861;AA=G|||;VT=SNP;EX_TARGET
10	104175649	rs79931565	A	G	100	PASS	AC=117;AF=0.0233626;AN=5008;NS=2504;DP=19642;EAS_AF=0.001;AMR_AF=0.0288;AFR_AF=0.0038;EUR_AF=0.0676;SAS_AF=0.0235;AA=A|||;VT=SNP
10	104176471	rs117436403	C	T	100	PASS	AC=97;AF=0.019369;AN=5008;NS=2504;DP=14901;EAS_AF=0.002;AMR_AF=0.0591;AFR_AF=0.003;EUR_AF=0.0159;SAS_AF=0.0348;AA=C|||;VT=SNP;EX_TARGET
10	104177610	rs140374940	C	T	100	PASS	AC=59;AF=0.0117812;AN=5008;NS=2504;DP=17825;EAS_AF=0;AMR_AF=0.0259;AFR_AF=0.0015;EUR_AF=0.0328;SAS_AF=0.0061;AA=C|||;VT=SNP
10	104179219	rs56384670	C	A	100	PASS	AC=987;AF=0.197085;AN=5008;NS=2504;DP=15648;EAS_AF=0.0923;AMR_AF=0.2695;AFR_AF=0.1089;EUR_AF=0.2097;SAS_AF=0.3599;AA=C|||;VT=SNP
10	104181006	rs111522958	G	C	100	PASS	AC=271;AF=0.0541134;AN=5008;NS=2504;DP=13828;EAS_AF=0;AMR_AF=0.0245;AFR_AF=0.1619;EUR_AF=0.0169;SAS_AF=0.0235;AA=G|||;VT=SNP
10	104181366	rs76302201	G	C	100	PASS	AC=299;AF=0.0597045;AN=5008;NS=2504;DP=13364;EAS_AF=0;AMR_AF=0.0677;AFR_AF=0.1331;EUR_AF=0.0616;SAS_AF=0.0143;AA=G|||;VT=SNP
10	104184081	rs1044476	G	A	100	PASS	AC=416;AF=0.0830671;AN=5008;NS=2504;DP=17467;EAS_AF=0.0923;AMR_AF=0.0821;AFR_AF=0.0121;EUR_AF=0.1461;SAS_AF=0.1053;AA=G|||;VT=SNP;EX_TARGET
10	104184189	rs12778231	T	C	100	PASS	AC=532;AF=0.10623;AN=5008;NS=2504;DP=17951;EAS_AF=0.1796;AMR_AF=0.1297;AFR_AF=0.0227;EUR_AF=0.1789;SAS_AF=0.0521;AA=T|||;VT=SNP;EX_TARGET
10	104184213	rs41287462	G	A	100	PASS	AC=988;AF=0.197284;AN=5008;NS=2504;DP=18223;EAS_AF=0.0923;AMR_AF=0.2695;AFR_AF=0.1097;EUR_AF=0.2097;SAS_AF=0.3599;AA=G|||;VT=SNP;EX_TARGET
10	104184953	rs11597439	C	G	100	PASS	AC=1424;AF=0.284345;AN=5008;NS=2504;DP=13305;EAS_AF=0.1845;AMR_AF=0.353;AFR_AF=0.1362;EUR_AF=0.3559;SAS_AF=0.4652;AA=C|||;VT=SNP;EX_TARGET
10	104184981	rs11593146	A	G	100	PASS	AC=1425;AF=0.284545;AN=5008;NS=2504;DP=12211;EAS_AF=0.1845;AMR_AF=0.353;AFR_AF=0.1362;EUR_AF=0.3569;SAS_AF=0.4652;AA=a|||;VT=SNP
10	104186829	rs11594302	A	G	100	PASS	AC=533;AF=0.10643;AN=5008;NS=2504;DP=20380;EAS_AF=0.1806;AMR_AF=0.1297;AFR_AF=0.0234;EUR_AF=0.1779;SAS_AF=0.0521;AA=A|||;VT=SNP
10	104187404	rs72845696	C	T	100	PASS	AC=865;AF=0.172724;AN=5008;NS=2504;DP=22729;EAS_AF=0.0933;AMR_AF=0.2666;AFR_AF=0.0197;EUR_AF=0.2107;SAS_AF=0.3558;AA=C|||;VT=SNP
10	104188259	rs6584499	G	T	100	PASS	AC=3508;AF=0.700479;AN=5008;NS=2504;DP=19488;EAS_AF=0.8145;AMR_AF=0.6412;AFR_AF=0.8018;EUR_AF=0.6551;SAS_AF=0.5348;AA=g|||;VT=SNP
10	104189852	rs61873665	G	A	100	PASS	AC=291;AF=0.058107;AN=5008;NS=2504;DP=10265;EAS_AF=0;AMR_AF=0.0648;AFR_AF=0.1286;EUR_AF=0.0616;SAS_AF=0.0143;AA=G|||;VT=SNP
10	104190524	rs78678650	G	A	100	PASS	AC=262;AF=0.0523163;AN=5008;NS=2504;DP=17470;EAS_AF=0;AMR_AF=0.0245;AFR_AF=0.1551;EUR_AF=0.0169;SAS_AF=0.0235;AA=G|||;VT=SNP
10	104191601	rs1409313	T	C	100	PASS	AC=4387;AF=0.875998;AN=5008;NS=2504;DP=21295;EAS_AF=0.8194;AMR_AF=0.8573;AFR_AF=0.9259;EUR_AF=0.8111;SAS_AF=0.9468;AA=T|||;VT=SNP
10	104191769	rs12415921	G	T	100	PASS	AC=552;AF=0.110224;AN=5008;NS=2504;DP=19856;EAS_AF=0.1806;AMR_AF=0.1369;AFR_AF=0.0234;EUR_AF=0.1909;SAS_AF=0.0532;AA=G|||;VT=SNP
10	104191800	rs1409312	C	T	100	PASS	AC=4385;AF=0.875599;AN=5008;NS=2504;DP=20002;EAS_AF=0.8194;AMR_AF=0.8573;AFR_AF=0.9251;EUR_AF=0.8101;SAS_AF=0.9468;AA=C|||;VT=SNP
10	104192567	rs9665587	C	A	100	PASS	AC=1629;AF=0.32528;AN=5008;NS=2504;DP=15000;EAS_AF=0.371;AMR_AF=0.219;AFR_AF=0.3865;EUR_AF=0.2147;SAS_AF=0.3845;AA=C|||;VT=SNP
10	104192691	rs11592718	T	C	100	PASS	AC=855;AF=0.170727;AN=5008;NS=2504;DP=14704;EAS_AF=0.0903;AMR_AF=0.2579;AFR_AF=0.1097;EUR_AF=0.1819;SAS_AF=0.2628;AA=T|||;VT=SNP
10	104192826	rs7921010	G	T	100	PASS	AC=994;AF=0.198482;AN=5008;NS=2504;DP=14727;EAS_AF=0.2669;AMR_AF=0.2334;AFR_AF=0.1793;EUR_AF=0.1918;SAS_AF=0.136;AA=G|||;VT=SNP
10	104193733	rs1572531	T	C	100	PASS	AC=4449;AF=0.888379;AN=5008;NS=2504;DP=17732;EAS_AF=0.8194;AMR_AF=0.8631;AFR_AF=0.9705;EUR_AF=0.8101;SAS_AF=0.9468;AA=C|||;VT=SNP
10	104193834	rs1572530	G	A	100	PASS	AC=1627;AF=0.32488;AN=5008;NS=2504;DP=16767;EAS_AF=0.3681;AMR_AF=0.219;AFR_AF=0.3873;EUR_AF=0.2147;SAS_AF=0.3845;AA=G|||;VT=SNP
10	104194080	rs148855837	C	T	100	PASS	AC=29;AF=0.00579073;AN=5008;NS=2504;DP=13967;EAS_AF=0;AMR_AF=0.0072;AFR_AF=0.0053;EUR_AF=0.0159;SAS_AF=0.001;AA=C|||;VT=SNP
10	104194081	rs7894593	G	A	100	PASS	AC=290;AF=0.0579073;AN=5008;NS=2504;DP=13790;EAS_AF=0;AMR_AF=0.0648;AFR_AF=0.1278;EUR_AF=0.0616;SAS_AF=0.0143;AA=G|||;VT=SNP
10	104195202	rs1536309	A	G	100	PASS	AC=1430;AF=0.285543;AN=5008;NS=2504;DP=15361;EAS_AF=0.1825;AMR_AF=0.3775;AFR_AF=0.202;EUR_AF=0.3877;SAS_AF=0.3344;AA=A|||;VT=SNP
10	104196050	rs78170991	A	G	100	PASS	AC=62;AF=0.0123802;AN=5008;NS=2504;DP=14098;EAS_AF=0.0238;AMR_AF=0.0072;AFR_AF=0.0023;EUR_AF=0.0239;SAS_AF=0.0061;AA=A|||;VT=SNP
10	104196866	rs12780386	C	T	100	PASS	AC=563;AF=0.11242;AN=5008;NS=2504;DP=14284;EAS_AF=0.1815;AMR_AF=0.1398;AFR_AF=0.0242;EUR_AF=0.1978;SAS_AF=0.0532;AA=C|||;VT=SNP
10	104197327	rs72845701	A	G	100	PASS	AC=400;AF=0.0798722;AN=5008;NS=2504;DP=19184;EAS_AF=0.0903;AMR_AF=0.0793;AFR_AF=0.0121;EUR_AF=0.1342;SAS_AF=0.1053;AA=A|||;VT=SNP
10	104197450	rs7896542	T	C	100	PASS	AC=342;AF=0.0682907;AN=5008;NS=2504;DP=15350;EAS_AF=0;AMR_AF=0.0663;AFR_AF=0.1657;EUR_AF=0.0626;SAS_AF=0.0143;AA=T|||;VT=SNP
10	104198111	rs74606364	G	A	100	PASS	AC=165;AF=0.0329473;AN=5008;NS=2504;DP=16994;EAS_AF=0.001;AMR_AF=0.0331;AFR_AF=0.0348;EUR_AF=0.0696;SAS_AF=0.0256;AA=G|||;VT=SNP
10	104198528	rs117793008	A	G	100	PASS	AC=122;AF=0.024361;AN=5008;NS=2504;DP=16299;EAS_AF=0.002;AMR_AF=0.0303;AFR_AF=0.003;EUR_AF=0.0696;SAS_AF=0.0256;AA=A|||;VT=SNP
10	104199090	rs9731547	G	C	100	PASS	AC=342;AF=0.0682907;AN=5008;NS=2504;DP=14920;EAS_AF=0;AMR_AF=0.0663;AFR_AF=0.1657;EUR_AF=0.0626;SAS_AF=0.0143;AA=G|||;VT=SNP
10	104199214	rs112291536	C	T	100	PASS	AC=258;AF=0.0515176;AN=5008;NS=2504;DP=14525;EAS_AF=0;AMR_AF=0.0245;AFR_AF=0.1505;EUR_AF=0.0189;SAS_AF=0.0235;AA=C|||;VT=SNP
10	104199573	rs11191286	C	T	100	PASS	AC=1231;AF=0.245807;AN=5008;NS=2504;DP=13160;EAS_AF=0.3681;AMR_AF=0.1974;AFR_AF=0.1044;EUR_AF=0.2107;SAS_AF=0.3814;AA=C|||;VT=SNP
10	104199624	rs12776002	A	T	100	PASS	AC=562;AF=0.11222;AN=5008;NS=2504;DP=13671;EAS_AF=0.1815;AMR_AF=0.1398;AFR_AF=0.0477;EUR_AF=0.17;SAS_AF=0.0491;AA=A|||;VT=SNP
10	104200175	rs144487702	G	A	100	PASS	AC=23;AF=0.00459265;AN=5008;NS=2504;DP=15427;EAS_AF=0;AMR_AF=0.0029;AFR_AF=0.0008;EUR_AF=0.0179;SAS_AF=0.002;AA=G|||;VT=SNP
10	104200912	rs140335393	C	T	100	PASS	AC=37;AF=0.00738818;AN=5008;NS=2504;DP=17440;EAS_AF=0;AMR_AF=0.0101;AFR_AF=0.0008;EUR_AF=0.0268;SAS_AF=0.002;AA=C|||;VT=SNP
10	104201323	rs150344656	C	T	100	PASS	AC=33;AF=0.00658946;AN=5008;NS=2504;DP=21571;EAS_AF=0;AMR_AF=0.0173;AFR_AF=0;EUR_AF=0.0189;SAS_AF=0.002;AA=C|||;VT=SNP
10	104201381	rs11599868	A	G	100	PASS	AC=563;AF=0.11242;AN=5008;NS=2504;DP=21648;EAS_AF=0.1815;AMR_AF=0.1398;AFR_AF=0.0234;EUR_AF=0.1978;SAS_AF=0.0542;AA=A|||;VT=SNP
10	104201598	rs11191288	C	T	100	PASS	AC=1268;AF=0.253195;AN=5008;NS=2504;DP=19014;EAS_AF=0.1806;AMR_AF=0.353;AFR_AF=0.1475;EUR_AF=0.328;SAS_AF=0.3231;AA=C|||;VT=SNP
10	104201995	rs11597058	A	G	100	PASS	AC=562;AF=0.11222;AN=5008;NS=2504;DP=18431;EAS_AF=0.1815;AMR_AF=0.1398;AFR_AF=0.0234;EUR_AF=0.1978;SAS_AF=0.0532;AA=A|||;VT=SNP
10	104202729	rs7086205	C	T	100	PASS	AC=4417;AF=0.881989;AN=5008;NS=2504;DP=17427;EAS_AF=0.8185;AMR_AF=0.866;AFR_AF=0.9259;EUR_AF=0.83;SAS_AF=0.953;AA=C|||;VT=SNP
10	104204140	rs2863707	T	C	100	PASS	AC=709;AF=0.141573;AN=5008;NS=2504;DP=15296;EAS_AF=0.2698;AMR_AF=0.1643;AFR_AF=0.0091;EUR_AF=0.1243;SAS_AF=0.1902;AA=T|||;VT=SNP
10	104204290	rs2863708	C	A	100	PASS	AC=4372;AF=0.873003;AN=5008;NS=2504;DP=12701;EAS_AF=0.8185;AMR_AF=0.8516;AFR_AF=0.9251;EUR_AF=0.8131;SAS_AF=0.9356;AA=C|||;VT=SNP
10	104205504	rs6584500	A	G	100	PASS	AC=4436;AF=0.885783;AN=5008;NS=2504;DP=14509;EAS_AF=0.8185;AMR_AF=0.8573;AFR_AF=0.9713;EUR_AF=0.8131;SAS_AF=0.9346;AA=G|||;VT=SNP
10	104206808	rs56940532	T	C	100	PASS	AC=284;AF=0.0567093;AN=5008;NS=2504;DP=10956;EAS_AF=0.001;AMR_AF=0.0591;AFR_AF=0.1263;EUR_AF=0.0596;SAS_AF=0.0153;AA=t|||;VT=SNP
10	104207431	rs61873698	C	T	100	PASS	AC=117;AF=0.0233626;AN=5008;NS=2504;DP=18984;EAS_AF=0.001;AMR_AF=0.0274;AFR_AF=0.0023;EUR_AF=0.0626;SAS_AF=0.0317;AA=C|||;VT=SNP
10	104207799	rs927821	C	A	100	PASS	AC=4372;AF=0.873003;AN=5008;NS=2504;DP=20726;EAS_AF=0.8185;AMR_AF=0.8516;AFR_AF=0.9259;EUR_AF=0.8131;SAS_AF=0.9346;AA=A|||;VT=SNP
10	104208458	rs117305908	C	T	100	PASS	AC=46;AF=0.0091853;AN=5008;NS=2504;DP=16333;EAS_AF=0;AMR_AF=0.0159;AFR_AF=0.003;EUR_AF=0.0268;SAS_AF=0.0041;AA=C|||;VT=SNP
10	104208761	rs4919637	C	G	100	PASS	AC=4367;AF=0.872005;AN=5008;NS=2504;DP=13296;EAS_AF=0.8165;AMR_AF=0.8501;AFR_AF=0.9244;EUR_AF=0.8131;SAS_AF=0.9346;AA=C|||;VT=SNP
10	104210735	rs2281878	C	A	100	PASS	AC=1422;AF=0.283946;AN=5008;NS=2504;DP=8527;EAS_AF=0.3661;AMR_AF=0.2147;AFR_AF=0.2481;EUR_AF=0.2107;SAS_AF=0.3722;AA=C|||;VT=SNP;EX_TARGET
10	104211058	rs3740417	G	C	100	PASS	AC=220;AF=0.0439297;AN=5008;NS=2504;DP=15681;EAS_AF=0.0565;AMR_AF=0.0447;AFR_AF=0.0053;EUR_AF=0.0696;SAS_AF=0.0562;AA=G|||;VT=SNP
10	104212629	rs74979525	G	T	100	PASS	AC=40;AF=0.00798722;AN=5008;NS=2504;DP=19843;EAS_AF=0.001;AMR_AF=0.0086;AFR_AF=0.0008;EUR_AF=0.0169;SAS_AF=0.0153;AA=G|||;VT=SNP
10	104213502	rs11191291	C	T	100	PASS	AC=850;AF=0.169728;AN=5008;NS=2504;DP=16200;EAS_AF=0.0923;AMR_AF=0.2133;AFR_AF=0.1906;EUR_AF=0.1928;SAS_AF=0.1667;AA=C|||;VT=SNP
10	104214048	rs1571003	A	T	100	PASS	AC=1163;AF=0.232228;AN=5008;NS=2504;DP=19181;EAS_AF=0.4048;AMR_AF=0.219;AFR_AF=0.0416;EUR_AF=0.2416;SAS_AF=0.3119;AA=A|||;VT=SNP
10	104214267	rs3929747	C	T	100	PASS	AC=1180;AF=0.235623;AN=5008;NS=2504;DP=15762;EAS_AF=0.4048;AMR_AF=0.219;AFR_AF=0.0545;EUR_AF=0.2416;SAS_AF=0.3119;AA=C|||;VT=SNP
10	104214364	rs150098322	T	C	100	PASS	AC=258;AF=0.0515176;AN=5008;NS=2504;DP=16782;EAS_AF=0.006;AMR_AF=0.1037;AFR_AF=0.0144;EUR_AF=0.1282;SAS_AF=0.0327;AA=T|||;VT=SNP
10	104214878	rs4919638	T	G	100	PASS	AC=1097;AF=0.21905;AN=5008;NS=2504;DP=21643;EAS_AF=0.2044;AMR_AF=0.1902;AFR_AF=0.3487;EUR_AF=0.0656;SAS_AF=0.2372;AA=T|||;VT=SNP
10	104215003	rs79247559	T	G	100	PASS	AC=23;AF=0.00459265;AN=5008;NS=2504;DP=21744;EAS_AF=0;AMR_AF=0.0072;AFR_AF=0;EUR_AF=0.0169;SAS_AF=0.001;AA=T|||;VT=SNP
10	104215617	rs1064072	C	G	100	PASS	AC=1030;AF=0.205671;AN=5008;NS=2504;DP=15497;EAS_AF=0.1151;AMR_AF=0.255;AFR_AF=0.1959;EUR_AF=0.2525;SAS_AF=0.229;AA=C|||;VT=SNP
10	104215975	rs1133932	A	G	100	PASS	AC=173;AF=0.0345447;AN=5008;NS=2504;DP=19530;EAS_AF=0.001;AMR_AF=0.0677;AFR_AF=0.0113;EUR_AF=0.0944;SAS_AF=0.0153;AA=A|||;VT=SNP
10	104216592	rs74153155	C	T	100	PASS	AC=1069;AF=0.213458;AN=5008;NS=2504;DP=15806;EAS_AF=0.12;AMR_AF=0.2608;AFR_AF=0.2247;EUR_AF=0.2505;SAS_AF=0.2229;AA=T|||;VT=SNP
10	104216605	rs77516398	G	T	100	PASS	AC=991;AF=0.197883;AN=5008;NS=2504;DP=15577;EAS_AF=0.12;AMR_AF=0.255;AFR_AF=0.1687;EUR_AF=0.2505;SAS_AF=0.2229;AA=G|||;VT=SNP
10	104216859	rs4919639	C	G	100	PASS	AC=1047;AF=0.209065;AN=5008;NS=2504;DP=14523;EAS_AF=0.2034;AMR_AF=0.1902;AFR_AF=0.323;EUR_AF=0.0666;SAS_AF=0.2209;AA=C|||;VT=SNP
10	104217280	rs112968127	C	A	100	PASS	AC=294;AF=0.0587061;AN=5008;NS=2504;DP=18604;EAS_AF=0.006;AMR_AF=0.1095;AFR_AF=0.0197;EUR_AF=0.1451;SAS_AF=0.0409;AA=A|||;VT=SNP
10	104217411	rs59474492	C	T	100	PASS	AC=155;AF=0.0309505;AN=5008;NS=2504;DP=19293;EAS_AF=0.0228;AMR_AF=0.0432;AFR_AF=0.0091;EUR_AF=0.0606;SAS_AF=0.0297;AA=C|||;VT=SNP
10	104217415	rs4919640	C	T	100	PASS	AC=1170;AF=0.233626;AN=5008;NS=2504;DP=19390;EAS_AF=0.4117;AMR_AF=0.2536;AFR_AF=0.0711;EUR_AF=0.2018;SAS_AF=0.2883;AA=C|||;VT=SNP
10	104217441	rs7094906	A	G	100	PASS	AC=1367;AF=0.272963;AN=5008;NS=2504;DP=20000;EAS_AF=0.1022;AMR_AF=0.2651;AFR_AF=0.469;EUR_AF=0.2356;SAS_AF=0.228;AA=A|||;VT=SNP
10	104217503	rs4919641	T	G	100	PASS	AC=3670;AF=0.732827;AN=5008;NS=2504;DP=20479;EAS_AF=0.7966;AMR_AF=0.8429;AFR_AF=0.4334;EUR_AF=0.9344;SAS_AF=0.7863;AA=G|||;VT=SNP
10	104217592	rs35332469	T	C	100	PASS	AC=1267;AF=0.252995;AN=5008;NS=2504;DP=21424;EAS_AF=0.2589;AMR_AF=0.2493;AFR_AF=0.1233;EUR_AF=0.4235;SAS_AF=0.2495;AA=T|||;VT=SNP
10	104217753	rs77060053	A	G	100	PASS	AC=295;AF=0.0589058;AN=5008;NS=2504;DP=20130;EAS_AF=0.005;AMR_AF=0.111;AFR_AF=0.0166;EUR_AF=0.1471;SAS_AF=0.044;AA=A|||;VT=SNP
10	104217998	rs113345097	G	A	100	PASS	AC=279;AF=0.0557109;AN=5008;NS=2504;DP=18401;EAS_AF=0.005;AMR_AF=0.1052;AFR_AF=0.0166;EUR_AF=0.1352;SAS_AF=0.044;AA=G|||;VT=SNP
10	104218850	rs12240453	C	A	100	PASS	AC=687;AF=0.137181;AN=5008;NS=2504;DP=18237;EAS_AF=0.1716;AMR_AF=0.1023;AFR_AF=0.1793;EUR_AF=0.0249;SAS_AF=0.1851;AA=C|||;VT=SNP
10	104219132	rs10786667	T	C	100	PASS	AC=3001;AF=0.599241;AN=5008;NS=2504;DP=19550;EAS_AF=0.7599;AMR_AF=0.5605;AFR_AF=0.5552;EUR_AF=0.4891;SAS_AF=0.6339;AA=C|||;VT=SNP
10	104219157	rs190697053	T	C	100	PASS	AC=21;AF=0.00419329;AN=5008;NS=2504;DP=19722;EAS_AF=0;AMR_AF=0.0043;AFR_AF=0;EUR_AF=0.0169;SAS_AF=0.001;AA=T|||;VT=SNP
10	104219293	rs56254970	A	G	100	PASS	AC=2961;AF=0.591254;AN=5008;NS=2504;DP=19833;EAS_AF=0.7609;AMR_AF=0.5605;AFR_AF=0.5219;EUR_AF=0.4891;SAS_AF=0.637;AA=A|||;VT=SNP
10	104219908	rs76085620	T	C	100	PASS	AC=55;AF=0.0109824;AN=5008;NS=2504;DP=19020;EAS_AF=0;AMR_AF=0.0144;AFR_AF=0.0008;EUR_AF=0.0398;SAS_AF=0.0041;AA=T|||;VT=SNP
10	104220301	rs7075281	C	A	100	PASS	AC=1563;AF=0.312101;AN=5008;NS=2504;DP=20802;EAS_AF=0.2966;AMR_AF=0.2738;AFR_AF=0.3116;EUR_AF=0.2992;SAS_AF=0.3691;AA=A|||;VT=SNP
10	104220576	rs4917968	C	T	100	PASS	AC=1065;AF=0.21266;AN=5008;NS=2504;DP=22567;EAS_AF=0.4117;AMR_AF=0.2579;AFR_AF=0.0378;EUR_AF=0.175;SAS_AF=0.2505;AA=C|||;VT=SNP
10	104221529	rs17114534	T	C	100	PASS	AC=1120;AF=0.223642;AN=5008;NS=2504;DP=15104;EAS_AF=0.4474;AMR_AF=0.2565;AFR_AF=0.0356;EUR_AF=0.1809;SAS_AF=0.2679;AA=T|||;VT=SNP
10	104221539	rs11191293	A	G	100	PASS	AC=1710;AF=0.341454;AN=5008;NS=2504;DP=15179;EAS_AF=0.2589;AMR_AF=0.438;AFR_AF=0.2118;EUR_AF=0.507;SAS_AF=0.363;AA=A|||;VT=SNP
10	104221854	rs35637354	A	C	100	PASS	AC=635;AF=0.126797;AN=5008;NS=2504;DP=15445;EAS_AF=0.1567;AMR_AF=0.1571;AFR_AF=0.0204;EUR_AF=0.2475;SAS_AF=0.0941;AA=A|||;VT=SNP
10	104222377	rs4919643	G	C	100	PASS	AC=1175;AF=0.234625;AN=5008;NS=2504;DP=17970;EAS_AF=0.4435;AMR_AF=0.2579;AFR_AF=0.084;EUR_AF=0.1779;SAS_AF=0.2648;AA=G|||;VT=SNP
10	104222558	rs116912499	C	G	100	PASS	AC=48;AF=0.00958466;AN=5008;NS=2504;DP=20607;EAS_AF=0;AMR_AF=0.0202;AFR_AF=0.0015;EUR_AF=0.0258;SAS_AF=0.0061;AA=C|||;VT=SNP
10	104222963	rs12570201	T	C	100	PASS	AC=2228;AF=0.444888;AN=5008;NS=2504;DP=12864;EAS_AF=0.3085;AMR_AF=0.3775;AFR_AF=0.4644;EUR_AF=0.5706;SAS_AF=0.4775;AA=T|||;VT=SNP
10	104223031	rs12573502	G	A	100	PASS	AC=176;AF=0.0351438;AN=5008;NS=2504;DP=16808;EAS_AF=0.0159;AMR_AF=0.0231;AFR_AF=0.059;EUR_AF=0.0288;SAS_AF=0.0378;AA=G|||;VT=SNP
10	104223628	rs7342070	T	C	100	PASS	AC=2286;AF=0.45647;AN=5008;NS=2504;DP=19150;EAS_AF=0.3075;AMR_AF=0.3905;AFR_AF=0.5287;EUR_AF=0.5716;SAS_AF=0.4407;AA=T|||;VT=SNP
10	104223831	rs7341995	G	A	100	PASS	AC=2225;AF=0.444289;AN=5008;NS=2504;DP=19838;EAS_AF=0.3075;AMR_AF=0.379;AFR_AF=0.4947;EUR_AF=0.5636;SAS_AF=0.4407;AA=G|||;VT=SNP
10	104225223	rs55932369	C	T	100	PASS	AC=58;AF=0.0115815;AN=5008;NS=2504;DP=18896;EAS_AF=0;AMR_AF=0.013;AFR_AF=0.0008;EUR_AF=0.0437;SAS_AF=0.0041;AA=C|||;VT=SNP
10	104225316	rs11591780	C	G	100	PASS	AC=1910;AF=0.38139;AN=5008;NS=2504;DP=18051;EAS_AF=0.3075;AMR_AF=0.3458;AFR_AF=0.3343;EUR_AF=0.5199;SAS_AF=0.4039;AA=C|||;VT=SNP
10	104225814	rs148990403	A	G	100	PASS	AC=24;AF=0.00479233;AN=5008;NS=2504;DP=19015;EAS_AF=0;AMR_AF=0.0043;AFR_AF=0;EUR_AF=0.0119;SAS_AF=0.0092;AA=A|||;VT=SNP
10	104225832	rs10883723	T	C	100	PASS	AC=1303;AF=0.260184;AN=5008;NS=2504;DP=19509;EAS_AF=0.2629;AMR_AF=0.3487;AFR_AF=0.1573;EUR_AF=0.3052;SAS_AF=0.2873;AA=T|||;VT=SNP
10	104225837	rs11191294	T	G	100	PASS	AC=1302;AF=0.259984;AN=5008;NS=2504;DP=19674;EAS_AF=0.2629;AMR_AF=0.3487;AFR_AF=0.1573;EUR_AF=0.3042;SAS_AF=0.2873;AA=T|||;VT=SNP
10	104225941	rs11592299	G	A	100	PASS	AC=446;AF=0.0890575;AN=5008;NS=2504;DP=19359;EAS_AF=0.0486;AMR_AF=0.1326;AFR_AF=0.0113;EUR_AF=0.1978;SAS_AF=0.093;AA=G|||;VT=SNP
10	104226830	rs1984795	C	T	100	PASS	AC=2043;AF=0.407947;AN=5008;NS=2504;DP=18329;EAS_AF=0.3075;AMR_AF=0.3674;AFR_AF=0.3654;EUR_AF=0.5606;SAS_AF=0.4407;AA=T|||;VT=SNP
10	104226834	rs118028082	G	A	100	PASS	AC=260;AF=0.0519169;AN=5008;NS=2504;DP=18259;EAS_AF=0.0833;AMR_AF=0.0303;AFR_AF=0.0023;EUR_AF=0.0716;SAS_AF=0.0818;AA=G|||;VT=SNP
10	104226983	rs2015583	A	G	100	PASS	AC=2045;AF=0.408347;AN=5008;NS=2504;DP=15911;EAS_AF=0.3075;AMR_AF=0.366;AFR_AF=0.3661;EUR_AF=0.5626;SAS_AF=0.4407;AA=G|||;VT=SNP
10	104227433	rs12781718	G	A	100	PASS	AC=2041;AF=0.407548;AN=5008;NS=2504;DP=15653;EAS_AF=0.3075;AMR_AF=0.366;AFR_AF=0.3661;EUR_AF=0.5606;SAS_AF=0.4387;AA=G|||;VT=SNP
10	104227469	rs12781742	G	A	100	PASS	AC=2040;AF=0.407348;AN=5008;NS=2504;DP=16139;EAS_AF=0.3075;AMR_AF=0.366;AFR_AF=0.3654;EUR_AF=0.5606;SAS_AF=0.4387;AA=A|||;VT=SNP
10	104227623	rs12762305	C	T	100	PASS	AC=2042;AF=0.407748;AN=5008;NS=2504;DP=17454;EAS_AF=0.3075;AMR_AF=0.366;AFR_AF=0.3654;EUR_AF=0.5606;SAS_AF=0.4407;AA=C|||;VT=SNP
10	104227661	rs12763794	T	C	100	PASS	AC=2048;AF=0.408946;AN=5008;NS=2504;DP=16593;EAS_AF=0.3125;AMR_AF=0.366;AFR_AF=0.3654;EUR_AF=0.5616;SAS_AF=0.4407;AA=C|||;VT=SNP
10	104227833	rs75483685	G	A	100	PASS	AC=71;AF=0.0141773;AN=5008;NS=2504;DP=17428;EAS_AF=0;AMR_AF=0.0245;AFR_AF=0.0008;EUR_AF=0.0467;SAS_AF=0.0061;AA=G|||;VT=SNP
10	104228017	rs11593526	C	A	100	PASS	AC=2036;AF=0.40655;AN=5008;NS=2504;DP=19750;EAS_AF=0.3075;AMR_AF=0.366;AFR_AF=0.3601;EUR_AF=0.5626;SAS_AF=0.4397;AA=A|||;VT=SNP
10	104228149	rs11593583	G	A	100	PASS	AC=2043;AF=0.407947;AN=5008;NS=2504;DP=18429;EAS_AF=0.3075;AMR_AF=0.366;AFR_AF=0.3638;EUR_AF=0.5636;SAS_AF=0.4407;AA=G|||;VT=SNP
10	104228299	rs11593589	C	A	100	PASS	AC=2042;AF=0.407748;AN=5008;NS=2504;DP=14795;EAS_AF=0.3075;AMR_AF=0.366;AFR_AF=0.3631;EUR_AF=0.5636;SAS_AF=0.4407;AA=C|||;VT=SNP
10	104229588	rs4919644	G	A	100	PASS	AC=1034;AF=0.20647;AN=5008;NS=2504;DP=17617;EAS_AF=0.4296;AMR_AF=0.2421;AFR_AF=0.0378;EUR_AF=0.1292;SAS_AF=0.2587;AA=G|||;VT=SNP
10	104229785	rs41306870	C	T	100	PASS	AC=2054;AF=0.410144;AN=5008;NS=2504;DP=19354;EAS_AF=0.3075;AMR_AF=0.366;AFR_AF=0.3722;EUR_AF=0.5636;SAS_AF=0.4407;AA=C|||;VT=SNP;EX_TARGET
10	104230012	rs3808937	C	T	100	PASS	AC=543;AF=0.108427;AN=5008;NS=2504;DP=19319;EAS_AF=0.0486;AMR_AF=0.1441;AFR_AF=0.0756;EUR_AF=0.2018;SAS_AF=0.093;AA=C|||;VT=SNP
10	104230064	rs2025712	T	C	100	PASS	AC=2054;AF=0.410144;AN=5008;NS=2504;DP=16235;EAS_AF=0.3075;AMR_AF=0.366;AFR_AF=0.3722;EUR_AF=0.5636;SAS_AF=0.4407;AA=C|||;VT=SNP
10	104230156	rs2025713	A	G	100	PASS	AC=2053;AF=0.409944;AN=5008;NS=2504;DP=19871;EAS_AF=0.3075;AMR_AF=0.366;AFR_AF=0.3714;EUR_AF=0.5636;SAS_AF=0.4407;AA=A|||;VT=SNP
10	104230437	rs3740416	C	G	100	PASS	AC=1037;AF=0.207069;AN=5008;NS=2504;DP=15666;EAS_AF=0.4325;AMR_AF=0.2421;AFR_AF=0.0378;EUR_AF=0.1302;SAS_AF=0.2577;AA=C|||;VT=SNP;EX_TARGET
10	104231054	rs11191295	A	G	100	PASS	AC=2054;AF=0.410144;AN=5008;NS=2504;DP=17778;EAS_AF=0.3075;AMR_AF=0.366;AFR_AF=0.3722;EUR_AF=0.5636;SAS_AF=0.4407;AA=G|||;VT=SNP;EX_TARGET
10	104231203	rs117732217	A	G	100	PASS	AC=28;AF=0.00559105;AN=5008;NS=2504;DP=16318;EAS_AF=0;AMR_AF=0.0086;AFR_AF=0;EUR_AF=0.0199;SAS_AF=0.002;AA=A|||;VT=SNP;EX_TARGET
10	104231651	rs7081110	A	G	100	PASS	AC=2054;AF=0.410144;AN=5008;NS=2504;DP=17061;EAS_AF=0.3065;AMR_AF=0.3674;AFR_AF=0.3714;EUR_AF=0.5636;SAS_AF=0.4417;AA=a|||;VT=SNP
10	104231662	rs7081467	G	C	100	PASS	AC=2054;AF=0.410144;AN=5008;NS=2504;DP=17072;EAS_AF=0.3065;AMR_AF=0.3674;AFR_AF=0.3714;EUR_AF=0.5636;SAS_AF=0.4417;AA=g|||;VT=SNP
10	104232209	rs139410113	C	T	100	PASS	AC=215;AF=0.0429313;AN=5008;NS=2504;DP=15723;EAS_AF=0.001;AMR_AF=0.0072;AFR_AF=0.0431;EUR_AF=0.0189;SAS_AF=0.136;AA=c|||;VT=SNP
10	104232524	rs74550252	G	C	100	PASS	AC=158;AF=0.0315495;AN=5008;NS=2504;DP=16890;EAS_AF=0.001;AMR_AF=0.0058;AFR_AF=0.0008;EUR_AF=0.0189;SAS_AF=0.136;AA=g|||;VT=SNP
10	104232716	rs3740415	G	A	100	PASS	AC=2056;AF=0.410543;AN=5008;NS=2504;DP=20149;EAS_AF=0.3075;AMR_AF=0.3674;AFR_AF=0.3707;EUR_AF=0.5636;SAS_AF=0.4438;AA=g|||;VT=SNP;EX_TARGET
10	104232809	rs3740414	T	G	100	PASS	AC=2058;AF=0.410942;AN=5008;NS=2504;DP=18282;EAS_AF=0.3075;AMR_AF=0.3674;AFR_AF=0.3722;EUR_AF=0.5636;SAS_AF=0.4438;AA=T|||;VT=SNP
10	104233229	rs74908306	C	G	100	PASS	AC=45;AF=0.00898562;AN=5008;NS=2504;DP=19708;EAS_AF=0;AMR_AF=0.0187;AFR_AF=0;EUR_AF=0.0288;SAS_AF=0.0031;AA=C|||;VT=SNP
10	104234090	rs11593971	C	G	100	PASS	AC=2312;AF=0.461661;AN=5008;NS=2504;DP=18669;EAS_AF=0.3075;AMR_AF=0.3876;AFR_AF=0.5522;EUR_AF=0.5656;SAS_AF=0.4438;AA=C|||;VT=SNP
10	104234282	rs61873703	A	G	100	PASS	AC=50;AF=0.00998403;AN=5008;NS=2504;DP=16367;EAS_AF=0.001;AMR_AF=0.0216;AFR_AF=0;EUR_AF=0.0219;SAS_AF=0.0123;AA=A|||;VT=SNP
10	104234588	rs11598884	A	G	100	PASS	AC=1019;AF=0.203474;AN=5008;NS=2504;DP=13679;EAS_AF=0.1329;AMR_AF=0.1816;AFR_AF=0.1218;EUR_AF=0.2913;SAS_AF=0.3119;AA=A|||;VT=SNP
10	104234622	rs150141424	C	T	100	PASS	AC=151;AF=0.0301518;AN=5008;NS=2504;DP=12437;EAS_AF=0.003;AMR_AF=0.0764;AFR_AF=0.0038;EUR_AF=0.0477;SAS_AF=0.0429;AA=C|||;VT=SNP
10	104235956	rs10883725	G	C	100	PASS	AC=1375;AF=0.274561;AN=5008;NS=2504;DP=15718;EAS_AF=0.2629;AMR_AF=0.3559;AFR_AF=0.1982;EUR_AF=0.3052;SAS_AF=0.3006;AA=c|||;VT=SNP
10	104235972	rs45597333	G	A	100	PASS	AC=1033;AF=0.20627;AN=5008;NS=2504;DP=15388;EAS_AF=0.4296;AMR_AF=0.2421;AFR_AF=0.0386;EUR_AF=0.1282;SAS_AF=0.2577;AA=g|||;VT=SNP
10	104235978	rs11595149	C	T	100	PASS	AC=2213;AF=0.441893;AN=5008;NS=2504;DP=15459;EAS_AF=0.3075;AMR_AF=0.3818;AFR_AF=0.4803;EUR_AF=0.5656;SAS_AF=0.4438;AA=c|||;VT=SNP
10	104236276	rs10883726	C	T	100	PASS	AC=1374;AF=0.274361;AN=5008;NS=2504;DP=19950;EAS_AF=0.2629;AMR_AF=0.3559;AFR_AF=0.1974;EUR_AF=0.3052;SAS_AF=0.3006;AA=C|||;VT=SNP
10	104236481	rs1056738	G	A	100	PASS	AC=1363;AF=0.272165;AN=5008;NS=2504;DP=17538;EAS_AF=0.2629;AMR_AF=0.3559;AFR_AF=0.1891;EUR_AF=0.3052;SAS_AF=0.3006;AA=G|||;VT=SNP
10	104236542	rs1056739	T	C	100	PASS	AC=1374;AF=0.274361;AN=5008;NS=2504;DP=18080;EAS_AF=0.2629;AMR_AF=0.3559;AFR_AF=0.1974;EUR_AF=0.3052;SAS_AF=0.3006;AA=C|||;VT=SNP
10	104236552	rs1056740	C	T	100	PASS	AC=1374;AF=0.274361;AN=5008;NS=2504;DP=17971;EAS_AF=0.2629;AMR_AF=0.3559;AFR_AF=0.1967;EUR_AF=0.3052;SAS_AF=0.3016;AA=C|||;VT=SNP
10	104236640	rs1056741	A	C	100	PASS	AC=1368;AF=0.273163;AN=5008;NS=2504;DP=17327;EAS_AF=0.2629;AMR_AF=0.3559;AFR_AF=0.1921;EUR_AF=0.3062;SAS_AF=0.3006;AA=C|||;VT=SNP
10	104236645	rs3740409	G	A	100	PASS	AC=1028;AF=0.205272;AN=5008;NS=2504;DP=17435;EAS_AF=0.4296;AMR_AF=0.2406;AFR_AF=0.0378;EUR_AF=0.1272;SAS_AF=0.2556;AA=G|||;VT=SNP
10	104236687	rs1056744	A	G	100	PASS	AC=2310;AF=0.461262;AN=5008;NS=2504;DP=17493;EAS_AF=0.3095;AMR_AF=0.3876;AFR_AF=0.5492;EUR_AF=0.5656;SAS_AF=0.4438;AA=A|||;VT=SNP
10	104236929	rs61873704	T	C	100	PASS	AC=1384;AF=0.276358;AN=5008;NS=2504;DP=15252;EAS_AF=0.2629;AMR_AF=0.3573;AFR_AF=0.2027;EUR_AF=0.3072;SAS_AF=0.3006;AA=C|||;VT=SNP
10	104237007	rs12569526	A	G	100	PASS	AC=2308;AF=0.460863;AN=5008;NS=2504;DP=16021;EAS_AF=0.3075;AMR_AF=0.3876;AFR_AF=0.5492;EUR_AF=0.5656;SAS_AF=0.4438;AA=A|||;VT=SNP
10	104237837	rs146983609	T	G	100	PASS	AC=44;AF=0.00878594;AN=5008;NS=2504;DP=16589;EAS_AF=0;AMR_AF=0.013;AFR_AF=0;EUR_AF=0.0149;SAS_AF=0.0204;AA=T|||;VT=SNP
10	104238461	rs59426691	G	C	100	PASS	AC=1362;AF=0.271965;AN=5008;NS=2504;DP=16082;EAS_AF=0.255;AMR_AF=0.3573;AFR_AF=0.2005;EUR_AF=0.3002;SAS_AF=0.2965;AA=C|||;VT=SNP
10	104238558	rs11191296	G	C	100	PASS	AC=973;AF=0.194289;AN=5008;NS=2504;DP=17913;EAS_AF=0.4365;AMR_AF=0.2334;AFR_AF=0.0091;EUR_AF=0.1193;SAS_AF=0.2444;AA=G|||;VT=SNP
10	104239100	rs5870	T	C	100	PASS	AC=2242;AF=0.447684;AN=5008;NS=2504;DP=22208;EAS_AF=0.3105;AMR_AF=0.3804;AFR_AF=0.4871;EUR_AF=0.5696;SAS_AF=0.4581;AA=T|||;VT=SNP
10	104240003	rs1056857	C	T	100	PASS	AC=1360;AF=0.271565;AN=5008;NS=2504;DP=16387;EAS_AF=0.256;AMR_AF=0.3573;AFR_AF=0.1982;EUR_AF=0.3012;SAS_AF=0.2955;AA=C|||;VT=SNP
10	104240438	rs13287	A	G	100	PASS	AC=1603;AF=0.320088;AN=5008;NS=2504;DP=17568;EAS_AF=0.2579;AMR_AF=0.366;AFR_AF=0.3767;EUR_AF=0.3002;SAS_AF=0.2955;AA=G|||;VT=SNP
10	104240498	rs12162	A	G	100	PASS	AC=1600;AF=0.319489;AN=5008;NS=2504;DP=19692;EAS_AF=0.256;AMR_AF=0.366;AFR_AF=0.3752;EUR_AF=0.3002;SAS_AF=0.2965;AA=G|||;VT=SNP
10	104240974	rs2296578	C	G	100	PASS	AC=1598;AF=0.319089;AN=5008;NS=2504;DP=20780;EAS_AF=0.256;AMR_AF=0.366;AFR_AF=0.3744;EUR_AF=0.3002;SAS_AF=0.2955;AA=C|||;VT=SNP
10	104241375	rs2296579	A	G	100	PASS	AC=1598;AF=0.319089;AN=5008;NS=2504;DP=20920;EAS_AF=0.256;AMR_AF=0.366;AFR_AF=0.3744;EUR_AF=0.3002;SAS_AF=0.2955;AA=A|||;VT=SNP
10	104241683	rs2296580	G	T	100	PASS	AC=1039;AF=0.207468;AN=5008;NS=2504;DP=20361;EAS_AF=0.1339;AMR_AF=0.1787;AFR_AF=0.121;EUR_AF=0.2982;SAS_AF=0.3272;AA=G|||;VT=SNP;EX_TARGET
10	104241983	rs12763720	T	C	100	PASS	AC=632;AF=0.126198;AN=5008;NS=2504;DP=18683;EAS_AF=0.1587;AMR_AF=0.1571;AFR_AF=0.0197;EUR_AF=0.2425;SAS_AF=0.0951;AA=T|||;VT=SNP
10	104242886	rs2296581	G	A	100	PASS	AC=1359;AF=0.271366;AN=5008;NS=2504;DP=21978;EAS_AF=0.256;AMR_AF=0.3573;AFR_AF=0.1982;EUR_AF=0.3002;SAS_AF=0.2955;AA=G|||;VT=SNP
10	104243883	rs7079810	C	T	100	PASS	AC=1359;AF=0.271366;AN=5008;NS=2504;DP=17772;EAS_AF=0.256;AMR_AF=0.3573;AFR_AF=0.1982;EUR_AF=0.3002;SAS_AF=0.2955;AA=C|||;VT=SNP
10	104244139	rs2296582	G	T	100	PASS	AC=1359;AF=0.271366;AN=5008;NS=2504;DP=21368;EAS_AF=0.256;AMR_AF=0.3573;AFR_AF=0.1982;EUR_AF=0.3002;SAS_AF=0.2955;AA=G|||;VT=SNP;EX_TARGET
10	104244322	rs2296583	T	G	100	PASS	AC=1597;AF=0.31889;AN=5008;NS=2504;DP=16746;EAS_AF=0.256;AMR_AF=0.366;AFR_AF=0.3737;EUR_AF=0.3002;SAS_AF=0.2955;AA=G|||;VT=SNP
10	104244323	rs2296584	T	A	100	PASS	AC=1597;AF=0.31889;AN=5008;NS=2504;DP=16712;EAS_AF=0.256;AMR_AF=0.366;AFR_AF=0.3737;EUR_AF=0.3002;SAS_AF=0.2955;AA=A|||;VT=SNP
10	104244799	rs72847727	G	A	100	PASS	AC=10;AF=0.00199681;AN=5008;NS=2504;DP=19212;EAS_AF=0;AMR_AF=0.0029;AFR_AF=0.0008;EUR_AF=0.005;SAS_AF=0.002;AA=G|||;VT=SNP
10	104244948	rs3781290	G	C	100	PASS	AC=1644;AF=0.328275;AN=5008;NS=2504;DP=19171;EAS_AF=0.256;AMR_AF=0.3847;AFR_AF=0.3752;EUR_AF=0.325;SAS_AF=0.3027;AA=G|||;VT=SNP
10	104244991	rs3781289	G	T	100	PASS	AC=1600;AF=0.319489;AN=5008;NS=2504;DP=18349;EAS_AF=0.256;AMR_AF=0.3674;AFR_AF=0.3737;EUR_AF=0.3022;SAS_AF=0.2955;AA=G|||;VT=SNP
10	104245549	rs2296585	C	T	100	PASS	AC=1374;AF=0.274361;AN=5008;NS=2504;DP=16390;EAS_AF=0.256;AMR_AF=0.3573;AFR_AF=0.2095;EUR_AF=0.3002;SAS_AF=0.2955;AA=C|||;VT=SNP
10	104245575	rs2296586	G	A	100	PASS	AC=1597;AF=0.31889;AN=5008;NS=2504;DP=17251;EAS_AF=0.256;AMR_AF=0.366;AFR_AF=0.3737;EUR_AF=0.3002;SAS_AF=0.2955;AA=G|||;VT=SNP
10	104245588	rs2296587	G	A	100	PASS	AC=830;AF=0.165735;AN=5008;NS=2504;DP=17606;EAS_AF=0.0764;AMR_AF=0.2622;AFR_AF=0.0242;EUR_AF=0.2773;SAS_AF=0.2658;AA=G|||;VT=SNP
10	104245858	rs7898410	T	C	100	PASS	AC=1600;AF=0.319489;AN=5008;NS=2504;DP=18711;EAS_AF=0.256;AMR_AF=0.366;AFR_AF=0.3759;EUR_AF=0.3002;SAS_AF=0.2955;AA=C|||;VT=SNP
10	104246221	rs11598128	C	T	100	PASS	AC=2231;AF=0.445487;AN=5008;NS=2504;DP=16131;EAS_AF=0.3065;AMR_AF=0.3804;AFR_AF=0.4811;EUR_AF=0.5706;SAS_AF=0.4581;AA=C|||;VT=SNP
10	104246303	rs11598184	G	A	100	PASS	AC=2227;AF=0.444688;AN=5008;NS=2504;DP=14990;EAS_AF=0.3065;AMR_AF=0.3804;AFR_AF=0.4781;EUR_AF=0.5706;SAS_AF=0.4581;AA=G|||;VT=SNP
10	104246318	rs11598186	G	A	100	PASS	AC=1039;AF=0.207468;AN=5008;NS=2504;DP=14557;EAS_AF=0.1339;AMR_AF=0.1772;AFR_AF=0.1218;EUR_AF=0.2982;SAS_AF=0.3272;AA=G|||;VT=SNP
10	104246471	rs7917158	C	A	100	PASS	AC=1600;AF=0.319489;AN=5008;NS=2504;DP=18300;EAS_AF=0.256;AMR_AF=0.366;AFR_AF=0.3759;EUR_AF=0.3002;SAS_AF=0.2955;AA=A|||;VT=SNP
10	104246690	rs7917402	C	T	100	PASS	AC=1609;AF=0.321286;AN=5008;NS=2504;DP=13566;EAS_AF=0.256;AMR_AF=0.3674;AFR_AF=0.382;EUR_AF=0.3002;SAS_AF=0.2955;AA=C|||;VT=SNP
10	104246691	rs12771867	G	A	100	PASS	AC=2231;AF=0.445487;AN=5008;NS=2504;DP=13534;EAS_AF=0.3065;AMR_AF=0.379;AFR_AF=0.4818;EUR_AF=0.5706;SAS_AF=0.4581;AA=G|||;VT=SNP
10	104246755	rs7917525	C	G	100	PASS	AC=1598;AF=0.319089;AN=5008;NS=2504;DP=14136;EAS_AF=0.256;AMR_AF=0.3674;AFR_AF=0.3737;EUR_AF=0.3002;SAS_AF=0.2955;AA=C|||;VT=SNP
10	104246927	rs11598715	C	T	100	PASS	AC=53;AF=0.0105831;AN=5008;NS=2504;DP=19341;EAS_AF=0;AMR_AF=0.0346;AFR_AF=0.0015;EUR_AF=0.0258;SAS_AF=0.001;AA=C|||;VT=SNP
10	104247236	rs11598806	G	A	100	PASS	AC=53;AF=0.0105831;AN=5008;NS=2504;DP=15565;EAS_AF=0;AMR_AF=0.0346;AFR_AF=0.0015;EUR_AF=0.0258;SAS_AF=0.001;AA=G|||;VT=SNP
10	104247247	rs12265877	C	G	100	PASS	AC=1597;AF=0.31889;AN=5008;NS=2504;DP=15701;EAS_AF=0.256;AMR_AF=0.366;AFR_AF=0.3737;EUR_AF=0.3002;SAS_AF=0.2955;AA=C|||;VT=SNP
10	104247589	rs7358268	C	T	100	PASS	AC=1599;AF=0.319289;AN=5008;NS=2504;DP=15306;EAS_AF=0.256;AMR_AF=0.3646;AFR_AF=0.3744;EUR_AF=0.3002;SAS_AF=0.2975;AA=C|||;VT=SNP
10	104247681	rs11191301	C	T	100	PASS	AC=1373;AF=0.274161;AN=5008;NS=2504;DP=18090;EAS_AF=0.256;AMR_AF=0.3573;AFR_AF=0.2088;EUR_AF=0.3002;SAS_AF=0.2955;AA=C|||;VT=SNP
10	104248087	rs2296588	T	C	100	PASS	AC=1597;AF=0.31889;AN=5008;NS=2504;DP=19684;EAS_AF=0.256;AMR_AF=0.366;AFR_AF=0.3737;EUR_AF=0.3002;SAS_AF=0.2955;AA=C|||;VT=SNP;EX_TARGET
10	104248106	rs2296589	T	A	100	PASS	AC=1597;AF=0.31889;AN=5008;NS=2504;DP=20639;EAS_AF=0.256;AMR_AF=0.366;AFR_AF=0.3737;EUR_AF=0.3002;SAS_AF=0.2955;AA=T|||;VT=SNP
10	104249839	rs1977382	A	T	100	PASS	AC=1188;AF=0.23722;AN=5008;NS=2504;DP=16066;EAS_AF=0.1726;AMR_AF=0.2032;AFR_AF=0.3555;EUR_AF=0.2724;SAS_AF=0.1319;AA=a|||;VT=SNP
10	104249919	rs7092622	T	G	100	PASS	AC=1598;AF=0.319089;AN=5008;NS=2504;DP=14463;EAS_AF=0.256;AMR_AF=0.366;AFR_AF=0.3744;EUR_AF=0.2992;SAS_AF=0.2965;AA=N|||;VT=SNP
10	104249922	rs7074444	A	G	100	PASS	AC=1599;AF=0.319289;AN=5008;NS=2504;DP=14283;EAS_AF=0.256;AMR_AF=0.366;AFR_AF=0.3752;EUR_AF=0.2992;SAS_AF=0.2965;AA=N|||;VT=SNP
10	104250278	rs17709610	A	G	100	PASS	AC=1040;AF=0.207668;AN=5008;NS=2504;DP=15139;EAS_AF=0.1339;AMR_AF=0.1772;AFR_AF=0.1225;EUR_AF=0.2982;SAS_AF=0.3272;AA=A|||;VT=SNP;EX_TARGET
10	104250754	rs4919647	A	C	100	PASS	AC=1029;AF=0.205471;AN=5008;NS=2504;DP=15559;EAS_AF=0.4375;AMR_AF=0.245;AFR_AF=0.0378;EUR_AF=0.1282;SAS_AF=0.2444;AA=A|||;VT=SNP
10	104251242	rs55920875	T	C	100	PASS	AC=1040;AF=0.207668;AN=5008;NS=2504;DP=22443;EAS_AF=0.1339;AMR_AF=0.1772;AFR_AF=0.1225;EUR_AF=0.2982;SAS_AF=0.3272;AA=T|||;VT=SNP
10	104251458	rs61873733	G	A	100	PASS	AC=1596;AF=0.31869;AN=5008;NS=2504;DP=14367;EAS_AF=0.256;AMR_AF=0.3674;AFR_AF=0.3737;EUR_AF=0.2982;SAS_AF=0.2955;AA=A|||;VT=SNP
10	104252577	rs117098522	A	C	100	PASS	AC=71;AF=0.0141773;AN=5008;NS=2504;DP=20028;EAS_AF=0.001;AMR_AF=0.0187;AFR_AF=0;EUR_AF=0.0427;SAS_AF=0.0143;AA=A|||;VT=SNP
10	104253310	rs117773210	C	T	100	PASS	AC=46;AF=0.0091853;AN=5008;NS=2504;DP=18499;EAS_AF=0;AMR_AF=0.0187;AFR_AF=0.0015;EUR_AF=0.0249;SAS_AF=0.0061;AA=C|||;VT=SNP
10	104253507	rs6584504	T	C	100	PASS	AC=1594;AF=0.318291;AN=5008;NS=2504;DP=21853;EAS_AF=0.256;AMR_AF=0.3631;AFR_AF=0.3737;EUR_AF=0.2992;SAS_AF=0.2955;AA=C|||;VT=SNP
10	104254359	rs7069356	G	C	100	PASS	AC=1594;AF=0.318291;AN=5008;NS=2504;DP=16060;EAS_AF=0.256;AMR_AF=0.3631;AFR_AF=0.3737;EUR_AF=0.2992;SAS_AF=0.2955;AA=C|||;VT=SNP
10	104254428	rs6584506	T	C	100	PASS	AC=1594;AF=0.318291;AN=5008;NS=2504;DP=14515;EAS_AF=0.256;AMR_AF=0.3631;AFR_AF=0.3737;EUR_AF=0.2992;SAS_AF=0.2955;AA=T|||;VT=SNP
10	104254623	rs6584507	G	A	100	PASS	AC=1595;AF=0.31849;AN=5008;NS=2504;DP=16249;EAS_AF=0.256;AMR_AF=0.3631;AFR_AF=0.3744;EUR_AF=0.2992;SAS_AF=0.2955;AA=A|||;VT=SNP
10	104255098	rs7898716	G	A	100	PASS	AC=1372;AF=0.273962;AN=5008;NS=2504;DP=16877;EAS_AF=0.256;AMR_AF=0.3545;AFR_AF=0.2095;EUR_AF=0.2992;SAS_AF=0.2965;AA=G|||;VT=SNP
10	104255106	rs7898507	C	G	100	PASS	AC=1594;AF=0.318291;AN=5008;NS=2504;DP=16528;EAS_AF=0.256;AMR_AF=0.3631;AFR_AF=0.3737;EUR_AF=0.2992;SAS_AF=0.2955;AA=C|||;VT=SNP
10	104255158	rs11191303	T	C	100	PASS	AC=1594;AF=0.318291;AN=5008;NS=2504;DP=13347;EAS_AF=0.256;AMR_AF=0.3631;AFR_AF=0.3737;EUR_AF=0.2992;SAS_AF=0.2955;AA=C|||;VT=SNP
10	104255284	rs11191304	C	T	100	PASS	AC=1594;AF=0.318291;AN=5008;NS=2504;DP=9652;EAS_AF=0.256;AMR_AF=0.3631;AFR_AF=0.3737;EUR_AF=0.2992;SAS_AF=0.2955;AA=C|||;VT=SNP
10	104255434	rs11191305	C	T	100	PASS	AC=1594;AF=0.318291;AN=5008;NS=2504;DP=11691;EAS_AF=0.256;AMR_AF=0.3631;AFR_AF=0.3737;EUR_AF=0.2992;SAS_AF=0.2955;AA=C|||;VT=SNP
10	104255813	rs7475806	C	T	100	PASS	AC=1594;AF=0.318291;AN=5008;NS=2504;DP=12452;EAS_AF=0.256;AMR_AF=0.3631;AFR_AF=0.3737;EUR_AF=0.2992;SAS_AF=0.2955;AA=C|||;VT=SNP
10	104256094	rs10786669	C	G	100	PASS	AC=1592;AF=0.317891;AN=5008;NS=2504;DP=18807;EAS_AF=0.256;AMR_AF=0.3646;AFR_AF=0.3729;EUR_AF=0.2992;SAS_AF=0.2935;AA=C|||;VT=SNP
10	104256208	rs72847735	C	T	100	PASS	AC=27;AF=0.00539137;AN=5008;NS=2504;DP=20439;EAS_AF=0;AMR_AF=0.013;AFR_AF=0;EUR_AF=0.0179;SAS_AF=0;AA=T|||;VT=SNP
10	104257226	rs12570859	C	T	100	PASS	AC=1978;AF=0.394968;AN=5008;NS=2504;DP=14327;EAS_AF=0.3065;AMR_AF=0.3617;AFR_AF=0.2988;EUR_AF=0.5706;SAS_AF=0.4591;AA=C|||;VT=SNP
10	104257809	rs715439	A	C	100	PASS	AC=1597;AF=0.31889;AN=5008;NS=2504;DP=14574;EAS_AF=0.256;AMR_AF=0.3631;AFR_AF=0.3759;EUR_AF=0.2992;SAS_AF=0.2955;AA=C|||;VT=SNP
10	104258303	rs715438	C	T	100	PASS	AC=1371;AF=0.273762;AN=5008;NS=2504;DP=18006;EAS_AF=0.256;AMR_AF=0.3545;AFR_AF=0.2095;EUR_AF=0.2992;SAS_AF=0.2955;AA=C|||;VT=SNP
10	104258567	rs6584508	A	G	100	PASS	AC=1601;AF=0.319688;AN=5008;NS=2504;DP=18785;EAS_AF=0.256;AMR_AF=0.3631;AFR_AF=0.379;EUR_AF=0.2992;SAS_AF=0.2955;AA=G|||;VT=SNP
10	104259101	rs77666293	C	T	100	PASS	AC=255;AF=0.0509185;AN=5008;NS=2504;DP=19594;EAS_AF=0.0813;AMR_AF=0.0288;AFR_AF=0.0023;EUR_AF=0.0676;SAS_AF=0.0838;AA=C|||;VT=SNP
10	104259417	rs7093028	A	G	100	PASS	AC=1594;AF=0.318291;AN=5008;NS=2504;DP=18792;EAS_AF=0.256;AMR_AF=0.3631;AFR_AF=0.3737;EUR_AF=0.2992;SAS_AF=0.2955;AA=A|||;VT=SNP
10	104260388	rs12766112	C	T	100	PASS	AC=1983;AF=0.395966;AN=5008;NS=2504;DP=17837;EAS_AF=0.3065;AMR_AF=0.3617;AFR_AF=0.3026;EUR_AF=0.5706;SAS_AF=0.4591;AA=C|||;VT=SNP
10	104261359	rs2902544	C	T	100	PASS	AC=1028;AF=0.205272;AN=5008;NS=2504;DP=21947;EAS_AF=0.4375;AMR_AF=0.245;AFR_AF=0.0378;EUR_AF=0.1262;SAS_AF=0.2454;AA=C|||;VT=SNP
10	104261963	rs3758547	C	T	100	PASS	AC=302;AF=0.0603035;AN=5008;NS=2504;DP=11811;EAS_AF=0.0159;AMR_AF=0.0259;AFR_AF=0.1551;EUR_AF=0.0278;SAS_AF=0.0358;AA=C|||;VT=SNP
10	104262056	rs184466210	A	G	100	PASS	AC=66;AF=0.0131789;AN=5008;NS=2504;DP=16286;EAS_AF=0.004;AMR_AF=0.0288;AFR_AF=0.0061;EUR_AF=0.0258;SAS_AF=0.0082;AA=A|||;VT=SNP
10	104262628	rs2296590	G	A	100	PASS	AC=1589;AF=0.317292;AN=5008;NS=2504;DP=20101;EAS_AF=0.256;AMR_AF=0.3631;AFR_AF=0.3699;EUR_AF=0.2992;SAS_AF=0.2955;AA=A|||;VT=SNP
10	104263513	rs117169851	G	A	100	PASS	AC=53;AF=0.0105831;AN=5008;NS=2504;DP=14200;EAS_AF=0;AMR_AF=0.0159;AFR_AF=0.003;EUR_AF=0.0298;SAS_AF=0.0082;AA=G|||;VT=SNP
10	104263675	rs3818470	T	C	100	PASS	AC=1589;AF=0.317292;AN=5008;NS=2504;DP=8863;EAS_AF=0.256;AMR_AF=0.3631;AFR_AF=0.3699;EUR_AF=0.2992;SAS_AF=0.2955;AA=C|||;VT=SNP
10	104264107	rs2274351	C	T	100	PASS	AC=1984;AF=0.396166;AN=5008;NS=2504;DP=11243;EAS_AF=0.3065;AMR_AF=0.3631;AFR_AF=0.3026;EUR_AF=0.5706;SAS_AF=0.4591;AA=C|||;VT=SNP
10	104264280	rs3808934	C	T	100	PASS	AC=1589;AF=0.317292;AN=5008;NS=2504;DP=12890;EAS_AF=0.256;AMR_AF=0.3631;AFR_AF=0.3699;EUR_AF=0.2992;SAS_AF=0.2955;AA=C|||;VT=SNP
10	104265041	rs141406333	C	T	100	PASS	AC=45;AF=0.00898562;AN=5008;NS=2504;DP=21010;EAS_AF=0;AMR_AF=0.013;AFR_AF=0;EUR_AF=0.0149;SAS_AF=0.0215;AA=C|||;VT=SNP
10	104265047	rs7072351	C	T	100	PASS	AC=1364;AF=0.272364;AN=5008;NS=2504;DP=20912;EAS_AF=0.256;AMR_AF=0.3545;AFR_AF=0.205;EUR_AF=0.2992;SAS_AF=0.2945;AA=C|||;VT=SNP
10	104266230	rs7902317	G	C	100	PASS	AC=1982;AF=0.395767;AN=5008;NS=2504;DP=19697;EAS_AF=0.3065;AMR_AF=0.3631;AFR_AF=0.2988;EUR_AF=0.5726;SAS_AF=0.4601;AA=G|||;VT=SNP
10	104266239	rs113451617	G	A	100	PASS	AC=632;AF=0.126198;AN=5008;NS=2504;DP=19740;EAS_AF=0.1567;AMR_AF=0.1571;AFR_AF=0.0204;EUR_AF=0.2435;SAS_AF=0.0951;AA=G|||;VT=SNP
10	104266259	rs111604275	C	T	100	PASS	AC=90;AF=0.0179712;AN=5008;NS=2504;DP=19699;EAS_AF=0.001;AMR_AF=0.0331;AFR_AF=0.0015;EUR_AF=0.0547;SAS_AF=0.0092;AA=C|||;VT=SNP
10	104268626	rs12767131	T	C	100	PASS	AC=1047;AF=0.209065;AN=5008;NS=2504;DP=21296;EAS_AF=0.1339;AMR_AF=0.1801;AFR_AF=0.1225;EUR_AF=0.3012;SAS_AF=0.3292;AA=T|||;VT=SNP
10	104268877	rs2281879	G	C	100	PASS	AC=1589;AF=0.317292;AN=5008;NS=2504;DP=21634;EAS_AF=0.256;AMR_AF=0.3646;AFR_AF=0.3699;EUR_AF=0.2992;SAS_AF=0.2945;AA=G|||;VT=SNP;EX_TARGET
10	104269217	rs2281880	G	A	100	PASS	AC=1987;AF=0.396765;AN=5008;NS=2504;DP=21625;EAS_AF=0.3065;AMR_AF=0.3631;AFR_AF=0.3018;EUR_AF=0.5736;SAS_AF=0.4601;AA=G|||;VT=SNP
10	104269301	rs10883728	G	A	100	PASS	AC=1588;AF=0.317093;AN=5008;NS=2504;DP=20971;EAS_AF=0.256;AMR_AF=0.3631;AFR_AF=0.3699;EUR_AF=0.2992;SAS_AF=0.2945;AA=G|||;VT=SNP
10	104270005	rs12774693	T	G	100	PASS	AC=1026;AF=0.204872;AN=5008;NS=2504;DP=15796;EAS_AF=0.4375;AMR_AF=0.2435;AFR_AF=0.0378;EUR_AF=0.1252;SAS_AF=0.2454;AA=T|||;VT=SNP
10	104270781	rs10786670	G	A	100	PASS	AC=1024;AF=0.204473;AN=5008;NS=2504;DP=12639;EAS_AF=0.4365;AMR_AF=0.2435;AFR_AF=0.0378;EUR_AF=0.1243;SAS_AF=0.2454;AA=G|||;VT=SNP
10	104271303	rs10786671	G	A	100	PASS	AC=1588;AF=0.317093;AN=5008;NS=2504;DP=19179;EAS_AF=0.256;AMR_AF=0.3631;AFR_AF=0.3699;EUR_AF=0.2992;SAS_AF=0.2945;AA=A|||;VT=SNP
10	104271674	rs1326193	G	T	100	PASS	AC=1367;AF=0.272963;AN=5008;NS=2504;DP=20654;EAS_AF=0.256;AMR_AF=0.3545;AFR_AF=0.2073;EUR_AF=0.2992;SAS_AF=0.2945;AA=G|||;VT=SNP
10	104272336	rs4919649	T	C	100	PASS	AC=1027;AF=0.205072;AN=5008;NS=2504;DP=19579;EAS_AF=0.4375;AMR_AF=0.2435;AFR_AF=0.0378;EUR_AF=0.1262;SAS_AF=0.2454;AA=T|||;VT=SNP
10	104272710	rs116239977	A	T	100	PASS	AC=273;AF=0.0545128;AN=5008;NS=2504;DP=16593;EAS_AF=0.0159;AMR_AF=0.0259;AFR_AF=0.1331;EUR_AF=0.0278;SAS_AF=0.0358;AA=A|||;VT=SNP
10	104272789	rs3740406	C	T	100	PASS	AC=1591;AF=0.317692;AN=5008;NS=2504;DP=19207;EAS_AF=0.256;AMR_AF=0.3631;AFR_AF=0.3714;EUR_AF=0.2992;SAS_AF=0.2955;AA=C|||;VT=SNP
10	104273863	rs4919650	C	T	100	PASS	AC=1026;AF=0.204872;AN=5008;NS=2504;DP=16298;EAS_AF=0.4375;AMR_AF=0.2435;AFR_AF=0.0378;EUR_AF=0.1252;SAS_AF=0.2454;AA=C|||;VT=SNP
10	104273943	rs10883729	A	G	100	PASS	AC=1368;AF=0.273163;AN=5008;NS=2504;DP=17900;EAS_AF=0.256;AMR_AF=0.3545;AFR_AF=0.2073;EUR_AF=0.2992;SAS_AF=0.2955;AA=A|||;VT=SNP
10	104274157	rs4919652	C	A	100	PASS	AC=1025;AF=0.204673;AN=5008;NS=2504;DP=21108;EAS_AF=0.4375;AMR_AF=0.2435;AFR_AF=0.0378;EUR_AF=0.1252;SAS_AF=0.2444;AA=C|||;VT=SNP
10	104274329	rs11598092	G	C	100	PASS	AC=1076;AF=0.214856;AN=5008;NS=2504;DP=19762;EAS_AF=0.1339;AMR_AF=0.1801;AFR_AF=0.1445;EUR_AF=0.3022;SAS_AF=0.3282;AA=G|||;VT=SNP
10	104274460	rs144523793	G	C	100	PASS	AC=21;AF=0.00419329;AN=5008;NS=2504;DP=20073;EAS_AF=0;AMR_AF=0.0072;AFR_AF=0.0015;EUR_AF=0.0129;SAS_AF=0.001;AA=G|||;VT=SNP
10	104274466	rs10748824	T	C	100	PASS	AC=1591;AF=0.317692;AN=5008;NS=2504;DP=20132;EAS_AF=0.256;AMR_AF=0.3631;AFR_AF=0.3714;EUR_AF=0.2992;SAS_AF=0.2955;AA=C|||;VT=SNP
10	104274730	rs7094366	C	G	100	PASS	AC=1590;AF=0.317492;AN=5008;NS=2504;DP=20266;EAS_AF=0.256;AMR_AF=0.3631;AFR_AF=0.3707;EUR_AF=0.2992;SAS_AF=0.2955;AA=C|||;VT=SNP
10	104274818	rs7094751	G	A	100	PASS	AC=1592;AF=0.317891;AN=5008;NS=2504;DP=17571;EAS_AF=0.256;AMR_AF=0.3631;AFR_AF=0.3722;EUR_AF=0.2992;SAS_AF=0.2955;AA=G|||;VT=SNP
10	104275418	rs1884929	C	T	100	PASS	AC=1591;AF=0.317692;AN=5008;NS=2504;DP=20261;EAS_AF=0.256;AMR_AF=0.3631;AFR_AF=0.3707;EUR_AF=0.2992;SAS_AF=0.2965;AA=T|||;VT=SNP
10	104275743	rs150515675	C	T	100	PASS	AC=174;AF=0.0347444;AN=5008;NS=2504;DP=15651;EAS_AF=0.0159;AMR_AF=0.0231;AFR_AF=0.0598;EUR_AF=0.0278;SAS_AF=0.0358;AA=C|||;VT=SNP
10	104275993	rs191373988	G	A	100	PASS	AC=59;AF=0.0117812;AN=5008;NS=2504;DP=15399;EAS_AF=0;AMR_AF=0.0159;AFR_AF=0;EUR_AF=0.0249;SAS_AF=0.0235;AA=G|||;VT=SNP
10	104276043	rs913025	C	T	100	PASS	AC=1367;AF=0.272963;AN=5008;NS=2504;DP=14634;EAS_AF=0.256;AMR_AF=0.3545;AFR_AF=0.2065;EUR_AF=0.2992;SAS_AF=0.2955;AA=C|||;VT=SNP
10	104276802	rs61869601	T	C	100	PASS	AC=1590;AF=0.317492;AN=5008;NS=2504;DP=13768;EAS_AF=0.256;AMR_AF=0.3631;AFR_AF=0.3707;EUR_AF=0.2992;SAS_AF=0.2955;AA=t|||;VT=SNP
10	104277123	rs7070591	A	C	100	PASS	AC=1072;AF=0.214058;AN=5008;NS=2504;DP=21204;EAS_AF=0.1339;AMR_AF=0.1787;AFR_AF=0.1445;EUR_AF=0.2982;SAS_AF=0.3292;AA=A|||;VT=SNP
10	104277440	rs7912901	T	C	100	PASS	AC=1590;AF=0.317492;AN=5008;NS=2504;DP=23531;EAS_AF=0.256;AMR_AF=0.3631;AFR_AF=0.3707;EUR_AF=0.2992;SAS_AF=0.2955;AA=C|||;VT=SNP
10	104278055	rs76963132	A	C	100	PASS	AC=165;AF=0.0329473;AN=5008;NS=2504;DP=17349;EAS_AF=0.001;AMR_AF=0.0058;AFR_AF=0.0008;EUR_AF=0.0189;SAS_AF=0.1431;AA=A|||;VT=SNP
10	104278601	rs11191312	T	C	100	PASS	AC=955;AF=0.190695;AN=5008;NS=2504;DP=12801;EAS_AF=0.0754;AMR_AF=0.2839;AFR_AF=0.084;EUR_AF=0.2972;SAS_AF=0.2781;AA=T|||;VT=SNP
10	104278618	rs11191313	C	T	100	PASS	AC=955;AF=0.190695;AN=5008;NS=2504;DP=12303;EAS_AF=0.0754;AMR_AF=0.2839;AFR_AF=0.084;EUR_AF=0.2972;SAS_AF=0.2781;AA=C|||;VT=SNP
10	104278693	rs11592334	G	A	100	PASS	AC=1979;AF=0.395168;AN=5008;NS=2504;DP=13924;EAS_AF=0.3065;AMR_AF=0.3631;AFR_AF=0.2973;EUR_AF=0.5726;SAS_AF=0.4591;AA=G|||;VT=SNP
10	104279346	rs75808770	A	T	100	PASS	AC=256;AF=0.0511182;AN=5008;NS=2504;DP=14953;EAS_AF=0.0823;AMR_AF=0.0274;AFR_AF=0.0023;EUR_AF=0.0716;SAS_AF=0.0808;AA=A|||;VT=SNP
10	104279394	rs17782574	G	A	100	PASS	AC=1357;AF=0.270966;AN=5008;NS=2504;DP=16163;EAS_AF=0.256;AMR_AF=0.3545;AFR_AF=0.1982;EUR_AF=0.2992;SAS_AF=0.2965;AA=G|||;VT=SNP
10	104280124	rs11191317	G	A	100	PASS	AC=41;AF=0.0081869;AN=5008;NS=2504;DP=13527;EAS_AF=0;AMR_AF=0.0101;AFR_AF=0.0023;EUR_AF=0.0209;SAS_AF=0.0102;AA=g|||;VT=SNP
10	104280238	rs10219057	A	C	100	PASS	AC=1369;AF=0.273363;AN=5008;NS=2504;DP=16912;EAS_AF=0.256;AMR_AF=0.3573;AFR_AF=0.2065;EUR_AF=0.3002;SAS_AF=0.2945;AA=A|||;VT=SNP
10	104280537	rs10786673	G	A	100	PASS	AC=1590;AF=0.317492;AN=5008;NS=2504;DP=19079;EAS_AF=0.256;AMR_AF=0.3631;AFR_AF=0.3707;EUR_AF=0.2992;SAS_AF=0.2955;AA=G|||;VT=SNP
10	104280664	rs2145307	G	A	100	PASS	AC=1027;AF=0.205072;AN=5008;NS=2504;DP=19875;EAS_AF=0.4375;AMR_AF=0.245;AFR_AF=0.0378;EUR_AF=0.1252;SAS_AF=0.2454;AA=G|||;VT=SNP
10	104281155	rs7090034	C	G	100	PASS	AC=1592;AF=0.317891;AN=5008;NS=2504;DP=18699;EAS_AF=0.2569;AMR_AF=0.3646;AFR_AF=0.3714;EUR_AF=0.2992;SAS_AF=0.2945;AA=C|||;VT=SNP
10	104281239	rs7090276	G	T	100	PASS	AC=1590;AF=0.317492;AN=5008;NS=2504;DP=21000;EAS_AF=0.256;AMR_AF=0.3631;AFR_AF=0.3707;EUR_AF=0.2992;SAS_AF=0.2955;AA=G|||;VT=SNP
10	104281423	rs71471245	C	G	100	PASS	AC=23;AF=0.00459265;AN=5008;NS=2504;DP=20278;EAS_AF=0;AMR_AF=0.0029;AFR_AF=0;EUR_AF=0.0179;SAS_AF=0.0031;AA=C|||;VT=SNP
10	104281962	rs75679796	C	T	100	PASS	AC=66;AF=0.0131789;AN=5008;NS=2504;DP=24841;EAS_AF=0;AMR_AF=0.0216;AFR_AF=0;EUR_AF=0.0467;SAS_AF=0.0041;AA=C|||;VT=SNP
10	104282160	rs1409311	G	A	100	PASS	AC=1367;AF=0.272963;AN=5008;NS=2504;DP=22265;EAS_AF=0.256;AMR_AF=0.3545;AFR_AF=0.2065;EUR_AF=0.2992;SAS_AF=0.2955;AA=G|||;VT=SNP
10	104282265	rs1409310	T	C	100	PASS	AC=1590;AF=0.317492;AN=5008;NS=2504;DP=22112;EAS_AF=0.256;AMR_AF=0.3631;AFR_AF=0.3707;EUR_AF=0.2992;SAS_AF=0.2955;AA=C|||;VT=SNP
10	104282418	rs7087665	T	C	100	PASS	AC=1591;AF=0.317692;AN=5008;NS=2504;DP=23401;EAS_AF=0.2569;AMR_AF=0.3631;AFR_AF=0.3707;EUR_AF=0.2992;SAS_AF=0.2955;AA=T|||;VT=SNP
10	104282861	rs4919656	G	A	100	PASS	AC=1026;AF=0.204872;AN=5008;NS=2504;DP=22066;EAS_AF=0.4375;AMR_AF=0.2435;AFR_AF=0.0378;EUR_AF=0.1252;SAS_AF=0.2454;AA=G|||;VT=SNP
10	104283165	rs7074343	G	A	100	PASS	AC=1590;AF=0.317492;AN=5008;NS=2504;DP=18439;EAS_AF=0.256;AMR_AF=0.3631;AFR_AF=0.3707;EUR_AF=0.2992;SAS_AF=0.2955;AA=A|||;VT=SNP
10	104283874	rs7078511	C	A	100	PASS	AC=1984;AF=0.396166;AN=5008;NS=2504;DP=17090;EAS_AF=0.3065;AMR_AF=0.3631;AFR_AF=0.3011;EUR_AF=0.5726;SAS_AF=0.4591;AA=C|||;VT=SNP
10	104284017	rs7078679	C	G	100	PASS	AC=1984;AF=0.396166;AN=5008;NS=2504;DP=16379;EAS_AF=0.3065;AMR_AF=0.3631;AFR_AF=0.3011;EUR_AF=0.5726;SAS_AF=0.4591;AA=C|||;VT=SNP
10	104284660	rs74984643	C	T	100	PASS	AC=33;AF=0.00658946;AN=5008;NS=2504;DP=13427;EAS_AF=0;AMR_AF=0.0115;AFR_AF=0.0008;EUR_AF=0.0229;SAS_AF=0.001;AA=C|||;VT=SNP
10	104285086	rs10786674	C	T	100	PASS	AC=982;AF=0.196086;AN=5008;NS=2504;DP=16294;EAS_AF=0.4375;AMR_AF=0.232;AFR_AF=0.0295;EUR_AF=0.1034;SAS_AF=0.2423;AA=C|||;VT=SNP
10	104285594	rs12572775	A	T	100	PASS	AC=2005;AF=0.400359;AN=5008;NS=2504;DP=20808;EAS_AF=0.3065;AMR_AF=0.3732;AFR_AF=0.2927;EUR_AF=0.5944;SAS_AF=0.4622;AA=A|||;VT=SNP
10	104285824	rs74496492	G	A	100	PASS	AC=33;AF=0.00658946;AN=5008;NS=2504;DP=16820;EAS_AF=0;AMR_AF=0;AFR_AF=0;EUR_AF=0.0159;SAS_AF=0.0174;AA=G|||;VT=SNP
10	104287051	rs1967815	G	A	100	PASS	AC=762;AF=0.152157;AN=5008;NS=2504;DP=11566;EAS_AF=0.0714;AMR_AF=0.2464;AFR_AF=0.0197;EUR_AF=0.2445;SAS_AF=0.2526;AA=G|||;VT=SNP
10	104287359	rs17114641	T	G	100	PASS	AC=980;AF=0.195687;AN=5008;NS=2504;DP=16825;EAS_AF=0.4365;AMR_AF=0.2291;AFR_AF=0.0378;EUR_AF=0.0944;SAS_AF=0.2413;AA=T|||;VT=SNP
10	104288252	rs11191318	A	C	100	PASS	AC=40;AF=0.00798722;AN=5008;NS=2504;DP=18150;EAS_AF=0;AMR_AF=0.0101;AFR_AF=0.0023;EUR_AF=0.0209;SAS_AF=0.0092;AA=A|||;VT=SNP
10	104288777	rs1536308	T	G	100	PASS	AC=1363;AF=0.272165;AN=5008;NS=2504;DP=12329;EAS_AF=0.2569;AMR_AF=0.353;AFR_AF=0.2057;EUR_AF=0.2972;SAS_AF=0.2945;AA=T|||;VT=SNP
10	104289503	rs11191319	A	C	100	PASS	AC=39;AF=0.00778754;AN=5008;NS=2504;DP=18925;EAS_AF=0;AMR_AF=0.0101;AFR_AF=0.0023;EUR_AF=0.0199;SAS_AF=0.0092;AA=A|||;VT=SNP
10	104290462	rs7902306	C	T	100	PASS	AC=1533;AF=0.30611;AN=5008;NS=2504;DP=16089;EAS_AF=0.252;AMR_AF=0.3487;AFR_AF=0.3676;EUR_AF=0.2704;SAS_AF=0.2853;AA=C|||;VT=SNP
10	104293076	rs147843954	C	T	100	PASS	AC=33;AF=0.00658946;AN=5008;NS=2504;DP=19248;EAS_AF=0;AMR_AF=0.0101;AFR_AF=0.0015;EUR_AF=0.0199;SAS_AF=0.0041;AA=C|||;VT=SNP
10	104293127	rs10883731	G	A	100	PASS	AC=978;AF=0.195288;AN=5008;NS=2504;DP=14449;EAS_AF=0.4365;AMR_AF=0.2277;AFR_AF=0.0371;EUR_AF=0.0944;SAS_AF=0.2413;AA=G|||;VT=SNP
10	104293394	rs11191320	T	C	100	PASS	AC=1364;AF=0.272364;AN=5008;NS=2504;DP=22754;EAS_AF=0.2569;AMR_AF=0.3545;AFR_AF=0.2065;EUR_AF=0.2962;SAS_AF=0.2945;AA=T|||;VT=SNP
10	104293412	rs11191321	C	T	100	PASS	AC=1363;AF=0.272165;AN=5008;NS=2504;DP=22557;EAS_AF=0.2569;AMR_AF=0.353;AFR_AF=0.2065;EUR_AF=0.2962;SAS_AF=0.2945;AA=c|||;VT=SNP
10	104293461	rs10883732	G	A	100	PASS	AC=1587;AF=0.316893;AN=5008;NS=2504;DP=20919;EAS_AF=0.2569;AMR_AF=0.3631;AFR_AF=0.3707;EUR_AF=0.2962;SAS_AF=0.2945;AA=G|||;VT=SNP
10	104293609	rs10748825	A	G	100	PASS	AC=1588;AF=0.317093;AN=5008;NS=2504;DP=22405;EAS_AF=0.2569;AMR_AF=0.3631;AFR_AF=0.3714;EUR_AF=0.2962;SAS_AF=0.2945;AA=A|||;VT=SNP
10	104294228	rs7893155	C	A	100	PASS	AC=1587;AF=0.316893;AN=5008;NS=2504;DP=20227;EAS_AF=0.2569;AMR_AF=0.3631;AFR_AF=0.3707;EUR_AF=0.2962;SAS_AF=0.2945;AA=C|||;VT=SNP
10	104294665	rs7896841	C	T	100	PASS	AC=1364;AF=0.272364;AN=5008;NS=2504;DP=20440;EAS_AF=0.2569;AMR_AF=0.3545;AFR_AF=0.2065;EUR_AF=0.2962;SAS_AF=0.2945;AA=C|||;VT=SNP
10	104295155	rs7897368	A	G	100	PASS	AC=1365;AF=0.272564;AN=5008;NS=2504;DP=17848;EAS_AF=0.2569;AMR_AF=0.3545;AFR_AF=0.2065;EUR_AF=0.2972;SAS_AF=0.2945;AA=A|||;VT=SNP
10	104295382	rs61871067	C	T	100	PASS	AC=825;AF=0.164736;AN=5008;NS=2504;DP=18288;EAS_AF=0.0754;AMR_AF=0.2622;AFR_AF=0.0242;EUR_AF=0.2744;SAS_AF=0.2648;AA=C|||;VT=SNP
10	104295402	rs7914389	T	C	100	PASS	AC=1588;AF=0.317093;AN=5008;NS=2504;DP=17109;EAS_AF=0.2569;AMR_AF=0.3631;AFR_AF=0.3707;EUR_AF=0.2972;SAS_AF=0.2945;AA=C|||;VT=SNP
10	104295443	rs72847755	T	C	100	PASS	AC=30;AF=0.00599042;AN=5008;NS=2504;DP=17631;EAS_AF=0;AMR_AF=0.013;AFR_AF=0;EUR_AF=0.0209;SAS_AF=0;AA=T|||;VT=SNP
10	104296046	rs111352561	G	C	100	PASS	AC=259;AF=0.0517173;AN=5008;NS=2504;DP=16412;EAS_AF=0.0069;AMR_AF=0.0937;AFR_AF=0.0144;EUR_AF=0.1352;SAS_AF=0.0327;AA=G|||;VT=SNP
10	104296213	rs9988738	C	T	100	PASS	AC=1364;AF=0.272364;AN=5008;NS=2504;DP=11811;EAS_AF=0.2569;AMR_AF=0.353;AFR_AF=0.2073;EUR_AF=0.2972;SAS_AF=0.2935;AA=C|||;VT=SNP
10	104296418	rs79159857	C	G	100	PASS	AC=375;AF=0.0748802;AN=5008;NS=2504;DP=16277;EAS_AF=0.1498;AMR_AF=0.0634;AFR_AF=0.0053;EUR_AF=0.1123;SAS_AF=0.0613;AA=C|||;VT=SNP
10	104296419	rs78657278	T	G	100	PASS	AC=375;AF=0.0748802;AN=5008;NS=2504;DP=16316;EAS_AF=0.1498;AMR_AF=0.0634;AFR_AF=0.0053;EUR_AF=0.1123;SAS_AF=0.0613;AA=T|||;VT=SNP
10	104296537	rs191944003	G	A	100	PASS	AC=23;AF=0.00459265;AN=5008;NS=2504;DP=19796;EAS_AF=0;AMR_AF=0.0101;AFR_AF=0.0015;EUR_AF=0.0129;SAS_AF=0.001;AA=G|||;VT=SNP
10	104297791	rs2031604	T	C	100	PASS	AC=3929;AF=0.784545;AN=5008;NS=2504;DP=20054;EAS_AF=0.5635;AMR_AF=0.7637;AFR_AF=0.8926;EUR_AF=0.9036;SAS_AF=0.7587;AA=C|||;VT=SNP
10	104299264	rs7915589	G	A	100	PASS	AC=1587;AF=0.316893;AN=5008;NS=2504;DP=17866;EAS_AF=0.2569;AMR_AF=0.3617;AFR_AF=0.3714;EUR_AF=0.2972;SAS_AF=0.2935;AA=G|||;VT=SNP
10	104299868	rs6584510	T	G	100	PASS	AC=1364;AF=0.272364;AN=5008;NS=2504;DP=16111;EAS_AF=0.2569;AMR_AF=0.353;AFR_AF=0.2073;EUR_AF=0.2972;SAS_AF=0.2935;AA=T|||;VT=SNP
10	104299976	rs7096072	C	T	100	PASS	AC=1353;AF=0.270168;AN=5008;NS=2504;DP=18765;EAS_AF=0.2569;AMR_AF=0.353;AFR_AF=0.1989;EUR_AF=0.2972;SAS_AF=0.2935;AA=C|||;VT=SNP
10	104300638	rs9665626	C	G	100	PASS	AC=3931;AF=0.784944;AN=5008;NS=2504;DP=12161;EAS_AF=0.5635;AMR_AF=0.7637;AFR_AF=0.8926;EUR_AF=0.9046;SAS_AF=0.7597;AA=G|||;VT=SNP
10	104300640	rs9665632	G	A	100	PASS	AC=1588;AF=0.317093;AN=5008;NS=2504;DP=12572;EAS_AF=0.2569;AMR_AF=0.3617;AFR_AF=0.3714;EUR_AF=0.2972;SAS_AF=0.2945;AA=A|||;VT=SNP
10	104300979	rs7100753	C	T	100	PASS	AC=1587;AF=0.316893;AN=5008;NS=2504;DP=16467;EAS_AF=0.2569;AMR_AF=0.3617;AFR_AF=0.3714;EUR_AF=0.2972;SAS_AF=0.2935;AA=C|||;VT=SNP
10	104301732	rs80157931	C	G	100	PASS	AC=1354;AF=0.270367;AN=5008;NS=2504;DP=14362;EAS_AF=0.2569;AMR_AF=0.353;AFR_AF=0.1997;EUR_AF=0.2972;SAS_AF=0.2935;AA=C|||;VT=SNP
10	104301926	rs11191323	G	A	100	PASS	AC=979;AF=0.195487;AN=5008;NS=2504;DP=11264;EAS_AF=0.4365;AMR_AF=0.2291;AFR_AF=0.0371;EUR_AF=0.0944;SAS_AF=0.2413;AA=G|||;VT=SNP
10	104302127	rs61871069	A	G	100	PASS	AC=1587;AF=0.316893;AN=5008;NS=2504;DP=13643;EAS_AF=0.2569;AMR_AF=0.3617;AFR_AF=0.3714;EUR_AF=0.2972;SAS_AF=0.2935;AA=A|||;VT=SNP
10	104302337	rs56219824	C	T	100	PASS	AC=1364;AF=0.272364;AN=5008;NS=2504;DP=14165;EAS_AF=0.2569;AMR_AF=0.353;AFR_AF=0.2073;EUR_AF=0.2972;SAS_AF=0.2935;AA=C|||;VT=SNP
10	104302693	rs56397707	T	C	100	PASS	AC=1366;AF=0.272764;AN=5008;NS=2504;DP=19973;EAS_AF=0.2569;AMR_AF=0.353;AFR_AF=0.2088;EUR_AF=0.2972;SAS_AF=0.2935;AA=t|||;VT=SNP
10	104302933	rs11191325	G	A	100	PASS	AC=1364;AF=0.272364;AN=5008;NS=2504;DP=17294;EAS_AF=0.2569;AMR_AF=0.353;AFR_AF=0.2073;EUR_AF=0.2972;SAS_AF=0.2935;AA=G|||;VT=SNP
10	104302959	rs11191326	C	T	100	PASS	AC=1587;AF=0.316893;AN=5008;NS=2504;DP=17866;EAS_AF=0.2569;AMR_AF=0.3617;AFR_AF=0.3714;EUR_AF=0.2972;SAS_AF=0.2935;AA=C|||;VT=SNP
10	104303748	rs67646802	C	T	100	PASS	AC=1182;AF=0.236022;AN=5008;NS=2504;DP=18547;EAS_AF=0.1726;AMR_AF=0.2089;AFR_AF=0.3381;EUR_AF=0.2853;SAS_AF=0.1319;AA=c|||;VT=SNP
10	104303883	rs11191327	T	C	100	PASS	AC=1587;AF=0.316893;AN=5008;NS=2504;DP=19909;EAS_AF=0.2569;AMR_AF=0.3617;AFR_AF=0.3714;EUR_AF=0.2972;SAS_AF=0.2935;AA=T|||;VT=SNP
10	104304667	rs12770498	G	A	100	PASS	AC=1110;AF=0.221645;AN=5008;NS=2504;DP=20883;EAS_AF=0.1339;AMR_AF=0.1916;AFR_AF=0.1452;EUR_AF=0.3221;SAS_AF=0.3333;AA=G|||;VT=SNP
10	104304766	rs7078435	T	C	100	PASS	AC=1365;AF=0.272564;AN=5008;NS=2504;DP=20549;EAS_AF=0.2569;AMR_AF=0.353;AFR_AF=0.208;EUR_AF=0.2972;SAS_AF=0.2935;AA=T|||;VT=SNP
10	104305119	rs12220810	C	T	100	PASS	AC=979;AF=0.195487;AN=5008;NS=2504;DP=14605;EAS_AF=0.4365;AMR_AF=0.2291;AFR_AF=0.0371;EUR_AF=0.0944;SAS_AF=0.2413;AA=C|||;VT=SNP
10	104305185	rs11191328	C	T	100	PASS	AC=1588;AF=0.317093;AN=5008;NS=2504;DP=15799;EAS_AF=0.2579;AMR_AF=0.3617;AFR_AF=0.3714;EUR_AF=0.2972;SAS_AF=0.2935;AA=C|||;VT=SNP
10	104305501	rs114870238	C	T	100	PASS	AC=25;AF=0.00499201;AN=5008;NS=2504;DP=18891;EAS_AF=0;AMR_AF=0.0043;AFR_AF=0;EUR_AF=0.0119;SAS_AF=0.0102;AA=C|||;VT=SNP
10	104306160	rs11191330	G	T	100	PASS	AC=1588;AF=0.317093;AN=5008;NS=2504;DP=16833;EAS_AF=0.2569;AMR_AF=0.3617;AFR_AF=0.3714;EUR_AF=0.2982;SAS_AF=0.2935;AA=T|||;VT=SNP
10	104306683	rs138324406	C	T	100	PASS	AC=65;AF=0.0129792;AN=5008;NS=2504;DP=19955;EAS_AF=0;AMR_AF=0.0159;AFR_AF=0.0129;EUR_AF=0.0149;SAS_AF=0.0225;AA=C|||;VT=SNP
10	104307504	rs7899576	G	A	100	PASS	AC=1364;AF=0.272364;AN=5008;NS=2504;DP=19391;EAS_AF=0.2569;AMR_AF=0.353;AFR_AF=0.2073;EUR_AF=0.2972;SAS_AF=0.2935;AA=G|||;VT=SNP
10	104307955	rs2031602	G	C	100	PASS	AC=1587;AF=0.316893;AN=5008;NS=2504;DP=22117;EAS_AF=0.2569;AMR_AF=0.3617;AFR_AF=0.3714;EUR_AF=0.2972;SAS_AF=0.2935;AA=C|||;VT=SNP
10	104307959	rs117926251	C	T	100	PASS	AC=33;AF=0.00658946;AN=5008;NS=2504;DP=22250;EAS_AF=0;AMR_AF=0.0101;AFR_AF=0.0008;EUR_AF=0.0219;SAS_AF=0.0031;AA=C|||;VT=SNP
10	104308064	rs2031601	T	G	100	PASS	AC=1587;AF=0.316893;AN=5008;NS=2504;DP=20210;EAS_AF=0.2569;AMR_AF=0.3617;AFR_AF=0.3714;EUR_AF=0.2972;SAS_AF=0.2935;AA=G|||;VT=SNP
10	104308193	rs11594073	T	C	100	PASS	AC=2289;AF=0.457069;AN=5008;NS=2504;DP=19501;EAS_AF=0.3065;AMR_AF=0.3991;AFR_AF=0.4818;EUR_AF=0.6074;SAS_AF=0.4652;AA=T|||;VT=SNP
10	104308446	rs10883735	C	T	100	PASS	AC=979;AF=0.195487;AN=5008;NS=2504;DP=19710;EAS_AF=0.4365;AMR_AF=0.2291;AFR_AF=0.0371;EUR_AF=0.0944;SAS_AF=0.2413;AA=C|||;VT=SNP
10	104309482	rs117516904	T	C	100	PASS	AC=17;AF=0.00339457;AN=5008;NS=2504;DP=20158;EAS_AF=0;AMR_AF=0.0043;AFR_AF=0.0008;EUR_AF=0.0119;SAS_AF=0.001;AA=T|||;VT=SNP
10	104312216	rs117971933	G	A	100	PASS	AC=44;AF=0.00878594;AN=5008;NS=2504;DP=19702;EAS_AF=0.001;AMR_AF=0.0101;AFR_AF=0.0008;EUR_AF=0.0159;SAS_AF=0.0194;AA=G|||;VT=SNP
10	104313365	rs10786677	C	T	100	PASS	AC=1326;AF=0.264776;AN=5008;NS=2504;DP=15725;EAS_AF=0.255;AMR_AF=0.3415;AFR_AF=0.2057;EUR_AF=0.2763;SAS_AF=0.2883;AA=C|||;VT=SNP
10	104313377	rs11591681	C	T	100	PASS	AC=887;AF=0.177117;AN=5008;NS=2504;DP=16160;EAS_AF=0.13;AMR_AF=0.1888;AFR_AF=0.0817;EUR_AF=0.3241;SAS_AF=0.1953;AA=C|||;VT=SNP
10	104313395	rs10786678	C	T	100	PASS	AC=2531;AF=0.505391;AN=5008;NS=2504;DP=16388;EAS_AF=0.6915;AMR_AF=0.5793;AFR_AF=0.4085;EUR_AF=0.3718;SAS_AF=0.5297;AA=T|||;VT=SNP
10	104313434	rs112466860	A	C	100	PASS	AC=33;AF=0.00658946;AN=5008;NS=2504;DP=15152;EAS_AF=0;AMR_AF=0.0101;AFR_AF=0.0015;EUR_AF=0.0199;SAS_AF=0.0041;AA=A|||;VT=SNP
10	104314881	rs35035059	C	T	100	PASS	AC=1105;AF=0.220647;AN=5008;NS=2504;DP=13628;EAS_AF=0.1726;AMR_AF=0.1859;AFR_AF=0.3154;EUR_AF=0.2604;SAS_AF=0.1258;AA=C|||;VT=SNP
10	104315667	rs10786679	G	A	100	PASS	AC=1127;AF=0.22504;AN=5008;NS=2504;DP=23034;EAS_AF=0.2143;AMR_AF=0.3012;AFR_AF=0.1778;EUR_AF=0.2406;SAS_AF=0.2301;AA=G|||;VT=SNP
10	104315668	rs74626918	T	G	100	PASS	AC=31;AF=0.0061901;AN=5008;NS=2504;DP=23043;EAS_AF=0;AMR_AF=0;AFR_AF=0.0008;EUR_AF=0.0159;SAS_AF=0.0143;AA=T|||;VT=SNP
10	104316327	rs4526717	G	A	100	PASS	AC=1341;AF=0.267772;AN=5008;NS=2504;DP=17820;EAS_AF=0.2589;AMR_AF=0.3516;AFR_AF=0.1906;EUR_AF=0.2942;SAS_AF=0.2945;AA=G|||;VT=SNP
10	104316581	rs12767683	C	A	100	PASS	AC=994;AF=0.198482;AN=5008;NS=2504;DP=18481;EAS_AF=0.131;AMR_AF=0.2061;AFR_AF=0.1467;EUR_AF=0.332;SAS_AF=0.1953;AA=C|||;VT=SNP
10	104317192	rs10786680	T	C	100	PASS	AC=2592;AF=0.517572;AN=5008;NS=2504;DP=18867;EAS_AF=0.6944;AMR_AF=0.5922;AFR_AF=0.4274;EUR_AF=0.3897;SAS_AF=0.5358;AA=T|||;VT=SNP
10	104317236	rs11191335	G	C	100	PASS	AC=1340;AF=0.267572;AN=5008;NS=2504;DP=19505;EAS_AF=0.2579;AMR_AF=0.3516;AFR_AF=0.1899;EUR_AF=0.2952;SAS_AF=0.2945;AA=G|||;VT=SNP
10	104317357	rs10786681	G	T	100	PASS	AC=2592;AF=0.517572;AN=5008;NS=2504;DP=20145;EAS_AF=0.6944;AMR_AF=0.5922;AFR_AF=0.4274;EUR_AF=0.3897;SAS_AF=0.5358;AA=G|||;VT=SNP
10	104317785	rs11191337	T	G	100	PASS	AC=1005;AF=0.200679;AN=5008;NS=2504;DP=19870;EAS_AF=0.4355;AMR_AF=0.232;AFR_AF=0.056;EUR_AF=0.0944;SAS_AF=0.2413;AA=T|||;VT=SNP
10	104318322	rs10786682	G	T	100	PASS	AC=2583;AF=0.515775;AN=5008;NS=2504;DP=21839;EAS_AF=0.6944;AMR_AF=0.5922;AFR_AF=0.4206;EUR_AF=0.3897;SAS_AF=0.5358;AA=G|||;VT=SNP
10	104318966	rs7893954	A	G	100	PASS	AC=2255;AF=0.45028;AN=5008;NS=2504;DP=22507;EAS_AF=0.6806;AMR_AF=0.5331;AFR_AF=0.4228;EUR_AF=0.2654;SAS_AF=0.3814;AA=G|||;VT=SNP
10	104320029	rs10883736	G	T	100	PASS	AC=2591;AF=0.517372;AN=5008;NS=2504;DP=18748;EAS_AF=0.6944;AMR_AF=0.5922;AFR_AF=0.4266;EUR_AF=0.3897;SAS_AF=0.5358;AA=G|||;VT=SNP
10	104320476	rs10786683	G	A	100	PASS	AC=2591;AF=0.517372;AN=5008;NS=2504;DP=17457;EAS_AF=0.6944;AMR_AF=0.5922;AFR_AF=0.4266;EUR_AF=0.3897;SAS_AF=0.5358;AA=G|||;VT=SNP
10	104320788	rs151269910	C	T	100	PASS	AC=261;AF=0.0521166;AN=5008;NS=2504;DP=13993;EAS_AF=0.0833;AMR_AF=0.0274;AFR_AF=0.0023;EUR_AF=0.0716;SAS_AF=0.0849;AA=C|||;VT=SNP
10	104320898	rs10883737	C	G	100	PASS	AC=1005;AF=0.200679;AN=5008;NS=2504;DP=15998;EAS_AF=0.4355;AMR_AF=0.232;AFR_AF=0.056;EUR_AF=0.0944;SAS_AF=0.2413;AA=C|||;VT=SNP
10	104321721	rs10883738	T	C	100	PASS	AC=2592;AF=0.517572;AN=5008;NS=2504;DP=17206;EAS_AF=0.6944;AMR_AF=0.5922;AFR_AF=0.4281;EUR_AF=0.3897;SAS_AF=0.5348;AA=t|||;VT=SNP
10	104323028	rs10786684	G	T	100	PASS	AC=2591;AF=0.517372;AN=5008;NS=2504;DP=21819;EAS_AF=0.6935;AMR_AF=0.5922;AFR_AF=0.4274;EUR_AF=0.3897;SAS_AF=0.5358;AA=T|||;VT=SNP
10	104323103	rs10786685	G	A	100	PASS	AC=2589;AF=0.516973;AN=5008;NS=2504;DP=21908;EAS_AF=0.6944;AMR_AF=0.5908;AFR_AF=0.4266;EUR_AF=0.3897;SAS_AF=0.5348;AA=A|||;VT=SNP
10	104324906	rs78069802	T	G	100	PASS	AC=263;AF=0.052516;AN=5008;NS=2504;DP=19257;EAS_AF=0.0843;AMR_AF=0.0274;AFR_AF=0.0023;EUR_AF=0.0716;SAS_AF=0.0859;AA=T|||;VT=SNP
10	104325942	rs117283737	G	A	100	PASS	AC=27;AF=0.00539137;AN=5008;NS=2504;DP=19924;EAS_AF=0;AMR_AF=0.0029;AFR_AF=0;EUR_AF=0.0239;SAS_AF=0.001;AA=G|||;VT=SNP
10	104325984	rs17782856	C	G	100	PASS	AC=24;AF=0.00479233;AN=5008;NS=2504;DP=20112;EAS_AF=0;AMR_AF=0.0014;AFR_AF=0;EUR_AF=0.0159;SAS_AF=0.0072;AA=C|||;VT=SNP
10	104327164	rs7906115	A	G	100	PASS	AC=2593;AF=0.517772;AN=5008;NS=2504;DP=17555;EAS_AF=0.6944;AMR_AF=0.5922;AFR_AF=0.4281;EUR_AF=0.3897;SAS_AF=0.5358;AA=A|||;VT=SNP
10	104327584	rs3862030	A	G	100	PASS	AC=2593;AF=0.517772;AN=5008;NS=2504;DP=18654;EAS_AF=0.6944;AMR_AF=0.5922;AFR_AF=0.4281;EUR_AF=0.3897;SAS_AF=0.5358;AA=G|||;VT=SNP
10	104328115	rs76897907	G	A	100	PASS	AC=165;AF=0.0329473;AN=5008;NS=2504;DP=15961;EAS_AF=0.001;AMR_AF=0.0058;AFR_AF=0.0008;EUR_AF=0.0189;SAS_AF=0.1431;AA=G|||;VT=SNP
10	104328719	rs11593710	A	C	100	PASS	AC=2319;AF=0.463059;AN=5008;NS=2504;DP=4134;EAS_AF=0.3056;AMR_AF=0.4006;AFR_AF=0.5038;EUR_AF=0.6093;SAS_AF=0.4642;AA=a|||;VT=SNP
10	104328859	rs7091252	G	T	100	PASS	AC=2592;AF=0.517572;AN=5008;NS=2504;DP=10894;EAS_AF=0.6944;AMR_AF=0.5922;AFR_AF=0.4274;EUR_AF=0.3897;SAS_AF=0.5358;AA=G|||;VT=SNP
10	104328895	rs76140648	A	G	100	PASS	AC=34;AF=0.00678914;AN=5008;NS=2504;DP=12856;EAS_AF=0.001;AMR_AF=0.0043;AFR_AF=0.0008;EUR_AF=0.0278;SAS_AF=0.001;AA=A|||;VT=SNP
10	104329162	rs61871133	C	T	100	PASS	AC=71;AF=0.0141773;AN=5008;NS=2504;DP=18764;EAS_AF=0;AMR_AF=0.0202;AFR_AF=0;EUR_AF=0.0219;SAS_AF=0.0358;AA=C|||;VT=SNP
10	104329670	rs72847767	C	T	100	PASS	AC=10;AF=0.00199681;AN=5008;NS=2504;DP=19610;EAS_AF=0;AMR_AF=0.0029;AFR_AF=0.0008;EUR_AF=0.005;SAS_AF=0.002;AA=C|||;VT=SNP
10	104329685	rs6584512	A	G	100	PASS	AC=2593;AF=0.517772;AN=5008;NS=2504;DP=19628;EAS_AF=0.6944;AMR_AF=0.5922;AFR_AF=0.4281;EUR_AF=0.3897;SAS_AF=0.5358;AA=A|||;VT=SNP
10	104330077	rs11598815	C	T	100	PASS	AC=2260;AF=0.451278;AN=5008;NS=2504;DP=15602;EAS_AF=0.3056;AMR_AF=0.3977;AFR_AF=0.4607;EUR_AF=0.6093;SAS_AF=0.4642;AA=C|||;VT=SNP
10	104330187	rs117899099	A	G	100	PASS	AC=39;AF=0.00778754;AN=5008;NS=2504;DP=15431;EAS_AF=0;AMR_AF=0.0159;AFR_AF=0;EUR_AF=0.0258;SAS_AF=0.002;AA=A|||;VT=SNP
10	104330878	rs72845082	T	A	100	PASS	AC=262;AF=0.0523163;AN=5008;NS=2504;DP=18793;EAS_AF=0;AMR_AF=0.1009;AFR_AF=0.0053;EUR_AF=0.1402;SAS_AF=0.045;AA=T|||;VT=SNP
10	104330990	rs61871134	A	G	100	PASS	AC=308;AF=0.0615016;AN=5008;NS=2504;DP=20042;EAS_AF=0.0585;AMR_AF=0.1499;AFR_AF=0.0129;EUR_AF=0.0547;SAS_AF=0.0746;AA=A|||;VT=SNP
10	104333700	rs4917973	C	T	100	PASS	AC=2594;AF=0.517971;AN=5008;NS=2504;DP=20221;EAS_AF=0.6944;AMR_AF=0.5922;AFR_AF=0.4289;EUR_AF=0.3897;SAS_AF=0.5358;AA=c|||;VT=SNP
10	104334589	rs7094188	G	A	100	PASS	AC=1243;AF=0.248203;AN=5008;NS=2504;DP=12708;EAS_AF=0.4355;AMR_AF=0.2406;AFR_AF=0.2315;EUR_AF=0.0944;SAS_AF=0.2413;AA=g|||;VT=SNP
10	104334645	rs6584513	G	A	100	PASS	AC=2593;AF=0.517772;AN=5008;NS=2504;DP=14155;EAS_AF=0.6944;AMR_AF=0.5922;AFR_AF=0.4281;EUR_AF=0.3897;SAS_AF=0.5358;AA=g|||;VT=SNP
10	104334874	rs7094614	G	C	100	PASS	AC=1242;AF=0.248003;AN=5008;NS=2504;DP=17399;EAS_AF=0.4355;AMR_AF=0.2406;AFR_AF=0.2307;EUR_AF=0.0944;SAS_AF=0.2413;AA=g|||;VT=SNP
10	104336426	rs34377578	A	C	100	PASS	AC=643;AF=0.128395;AN=5008;NS=2504;DP=20504;EAS_AF=0.0476;AMR_AF=0.1772;AFR_AF=0.0779;EUR_AF=0.2604;SAS_AF=0.1094;AA=a|||;VT=SNP
10	104336986	rs12784963	G	A	100	PASS	AC=2315;AF=0.46226;AN=5008;NS=2504;DP=15770;EAS_AF=0.3056;AMR_AF=0.4006;AFR_AF=0.5008;EUR_AF=0.6093;SAS_AF=0.4642;AA=g|||;VT=SNP
10	104336994	rs10786687	A	C	100	PASS	AC=2592;AF=0.517572;AN=5008;NS=2504;DP=16451;EAS_AF=0.6944;AMR_AF=0.5922;AFR_AF=0.4274;EUR_AF=0.3897;SAS_AF=0.5358;AA=c|||;VT=SNP
10	104338014	rs12767100	A	C	100	PASS	AC=2318;AF=0.462859;AN=5008;NS=2504;DP=14535;EAS_AF=0.3056;AMR_AF=0.4006;AFR_AF=0.503;EUR_AF=0.6093;SAS_AF=0.4642;AA=a|||;VT=SNP
10	104338370	rs77630251	C	G	100	PASS	AC=1005;AF=0.200679;AN=5008;NS=2504;DP=20137;EAS_AF=0.4355;AMR_AF=0.232;AFR_AF=0.056;EUR_AF=0.0944;SAS_AF=0.2413;AA=C|||;VT=SNP
10	104338389	rs10883743	T	C	100	PASS	AC=2593;AF=0.517772;AN=5008;NS=2504;DP=18897;EAS_AF=0.6944;AMR_AF=0.5922;AFR_AF=0.4281;EUR_AF=0.3897;SAS_AF=0.5358;AA=C|||;VT=SNP
10	104338489	rs117318434	A	G	100	PASS	AC=165;AF=0.0329473;AN=5008;NS=2504;DP=18429;EAS_AF=0.001;AMR_AF=0.0058;AFR_AF=0.0008;EUR_AF=0.0189;SAS_AF=0.1431;AA=A|||;VT=SNP
10	104338996	rs111838584	T	C	100	PASS	AC=33;AF=0.00658946;AN=5008;NS=2504;DP=20511;EAS_AF=0;AMR_AF=0.0101;AFR_AF=0.0015;EUR_AF=0.0199;SAS_AF=0.0041;AA=t|||;VT=SNP
10	104339851	rs11595170	T	C	100	PASS	AC=2308;AF=0.460863;AN=5008;NS=2504;DP=12081;EAS_AF=0.3056;AMR_AF=0.4006;AFR_AF=0.4977;EUR_AF=0.6093;SAS_AF=0.4611;AA=T|||;VT=SNP
10	104340704	rs9783158	C	T	100	PASS	AC=2275;AF=0.454273;AN=5008;NS=2504;DP=17927;EAS_AF=0.3065;AMR_AF=0.3977;AFR_AF=0.4713;EUR_AF=0.6093;SAS_AF=0.4642;AA=C|||;VT=SNP
10	104341315	rs183859328	C	T	100	PASS	AC=28;AF=0.00559105;AN=5008;NS=2504;DP=17008;EAS_AF=0;AMR_AF=0.0086;AFR_AF=0;EUR_AF=0.0199;SAS_AF=0.002;AA=C|||;VT=SNP
10	104341435	rs7899004	T	C	100	PASS	AC=2365;AF=0.472244;AN=5008;NS=2504;DP=18276;EAS_AF=0.5119;AMR_AF=0.5447;AFR_AF=0.4244;EUR_AF=0.3877;SAS_AF=0.5317;AA=T|||;VT=SNP
10	104341887	rs729023	C	T	100	PASS	AC=2594;AF=0.517971;AN=5008;NS=2504;DP=18741;EAS_AF=0.6944;AMR_AF=0.5922;AFR_AF=0.4281;EUR_AF=0.3907;SAS_AF=0.5358;AA=C|||;VT=SNP
10	104341975	rs729024	T	C	100	PASS	AC=2592;AF=0.517572;AN=5008;NS=2504;DP=18512;EAS_AF=0.6944;AMR_AF=0.5908;AFR_AF=0.4281;EUR_AF=0.3897;SAS_AF=0.5358;AA=C|||;VT=SNP
10	104342206	rs729025	C	T	100	PASS	AC=1242;AF=0.248003;AN=5008;NS=2504;DP=17803;EAS_AF=0.4355;AMR_AF=0.2406;AFR_AF=0.2307;EUR_AF=0.0944;SAS_AF=0.2413;AA=C|||;VT=SNP
10	104342501	rs746552	A	G	100	PASS	AC=1351;AF=0.269768;AN=5008;NS=2504;DP=18834;EAS_AF=0.2589;AMR_AF=0.3516;AFR_AF=0.1974;EUR_AF=0.2952;SAS_AF=0.2945;AA=A|||;VT=SNP
10	104342583	rs746551	T	C	100	PASS	AC=165;AF=0.0329473;AN=5008;NS=2504;DP=18107;EAS_AF=0.001;AMR_AF=0.0058;AFR_AF=0.0008;EUR_AF=0.0189;SAS_AF=0.1431;AA=T|||;VT=SNP
10	104342804	rs11591571	G	A	100	PASS	AC=1159;AF=0.23143;AN=5008;NS=2504;DP=17550;EAS_AF=0.1319;AMR_AF=0.2118;AFR_AF=0.1475;EUR_AF=0.3509;SAS_AF=0.3384;AA=G|||;VT=SNP
10	104343428	rs7475335	C	A	100	PASS	AC=1159;AF=0.23143;AN=5008;NS=2504;DP=19230;EAS_AF=0.1319;AMR_AF=0.2118;AFR_AF=0.1475;EUR_AF=0.3509;SAS_AF=0.3384;AA=C|||;VT=SNP
10	104344450	rs11191342	G	A	100	PASS	AC=1349;AF=0.269369;AN=5008;NS=2504;DP=21616;EAS_AF=0.2589;AMR_AF=0.3516;AFR_AF=0.1959;EUR_AF=0.2952;SAS_AF=0.2945;AA=G|||;VT=SNP
10	104344522	rs117523800	G	C	100	PASS	AC=28;AF=0.00559105;AN=5008;NS=2504;DP=20450;EAS_AF=0;AMR_AF=0.0086;AFR_AF=0;EUR_AF=0.0199;SAS_AF=0.002;AA=G|||;VT=SNP
10	104345197	rs7907760	C	T	100	PASS	AC=2591;AF=0.517372;AN=5008;NS=2504;DP=20762;EAS_AF=0.6944;AMR_AF=0.5922;AFR_AF=0.4266;EUR_AF=0.3897;SAS_AF=0.5358;AA=T|||;VT=SNP
10	104345225	rs11191343	G	A	100	PASS	AC=1005;AF=0.200679;AN=5008;NS=2504;DP=20527;EAS_AF=0.4355;AMR_AF=0.232;AFR_AF=0.056;EUR_AF=0.0944;SAS_AF=0.2413;AA=G|||;VT=SNP
10	104346166	rs10444069	T	C	100	PASS	AC=2592;AF=0.517572;AN=5008;NS=2504;DP=11896;EAS_AF=0.6944;AMR_AF=0.5922;AFR_AF=0.4274;EUR_AF=0.3897;SAS_AF=0.5358;AA=N|||;VT=SNP
10	104346360	rs186492821	G	T	100	PASS	AC=10;AF=0.00199681;AN=5008;NS=2504;DP=13459;EAS_AF=0;AMR_AF=0.0029;AFR_AF=0.0008;EUR_AF=0.005;SAS_AF=0.002;AA=g|||;VT=SNP
10	104347247	rs10883744	A	G	100	PASS	AC=2594;AF=0.517971;AN=5008;NS=2504;DP=20182;EAS_AF=0.6944;AMR_AF=0.5922;AFR_AF=0.4289;EUR_AF=0.3897;SAS_AF=0.5358;AA=A|||;VT=SNP
10	104347341	rs187172604	C	T	100	PASS	AC=78;AF=0.0155751;AN=5008;NS=2504;DP=16085;EAS_AF=0;AMR_AF=0.0058;AFR_AF=0.0008;EUR_AF=0.0149;SAS_AF=0.0593;AA=C|||;VT=SNP
10	104348694	rs35879747	T	A	100	PASS	AC=632;AF=0.126198;AN=5008;NS=2504;DP=16623;EAS_AF=0.1577;AMR_AF=0.1571;AFR_AF=0.0197;EUR_AF=0.2435;SAS_AF=0.0951;AA=T|||;VT=SNP
10	104349127	rs7068535	C	T	100	PASS	AC=1353;AF=0.270168;AN=5008;NS=2504;DP=18332;EAS_AF=0.2589;AMR_AF=0.3516;AFR_AF=0.1982;EUR_AF=0.2962;SAS_AF=0.2945;AA=C|||;VT=SNP
10	104349483	rs7072723	G	A	100	PASS	AC=2595;AF=0.518171;AN=5008;NS=2504;DP=17998;EAS_AF=0.6944;AMR_AF=0.5922;AFR_AF=0.4289;EUR_AF=0.3907;SAS_AF=0.5358;AA=G|||;VT=SNP
10	104349531	rs12411442	A	G	100	PASS	AC=2595;AF=0.518171;AN=5008;NS=2504;DP=18127;EAS_AF=0.6944;AMR_AF=0.5922;AFR_AF=0.4289;EUR_AF=0.3907;SAS_AF=0.5358;AA=A|||;VT=SNP
10	104349697	rs61871136	G	A	100	PASS	AC=37;AF=0.00738818;AN=5008;NS=2504;DP=15624;EAS_AF=0;AMR_AF=0.0014;AFR_AF=0.0015;EUR_AF=0.0099;SAS_AF=0.0245;AA=G|||;VT=SNP
10	104349723	rs77091257	T	G	100	PASS	AC=13;AF=0.00259585;AN=5008;NS=2504;DP=15136;EAS_AF=0;AMR_AF=0.0058;AFR_AF=0.0008;EUR_AF=0.007;SAS_AF=0.001;AA=T|||;VT=SNP
10	104349962	rs7898166	A	G	100	PASS	AC=2597;AF=0.51857;AN=5008;NS=2504;DP=10775;EAS_AF=0.6944;AMR_AF=0.5922;AFR_AF=0.4304;EUR_AF=0.3907;SAS_AF=0.5358;AA=G|||;VT=SNP
10	104350225	rs74557492	A	G	100	PASS	AC=633;AF=0.126398;AN=5008;NS=2504;DP=16158;EAS_AF=0.1577;AMR_AF=0.1571;AFR_AF=0.0197;EUR_AF=0.2445;SAS_AF=0.0951;AA=A|||;VT=SNP
10	104351367	rs143738393	C	T	100	PASS	AC=165;AF=0.0329473;AN=5008;NS=2504;DP=19800;EAS_AF=0.001;AMR_AF=0.0058;AFR_AF=0.0008;EUR_AF=0.0189;SAS_AF=0.1431;AA=C|||;VT=SNP
10	104351617	rs11191347	G	A	100	PASS	AC=1350;AF=0.269569;AN=5008;NS=2504;DP=20832;EAS_AF=0.2589;AMR_AF=0.3516;AFR_AF=0.1959;EUR_AF=0.2962;SAS_AF=0.2945;AA=G|||;VT=SNP
10	104352912	rs78837000	C	T	100	PASS	AC=24;AF=0.00479233;AN=5008;NS=2504;DP=20563;EAS_AF=0;AMR_AF=0.0043;AFR_AF=0;EUR_AF=0.0179;SAS_AF=0.0031;AA=C|||;VT=SNP
10	104354424	rs3936017	T	C	100	PASS	AC=2594;AF=0.517971;AN=5008;NS=2504;DP=21288;EAS_AF=0.6944;AMR_AF=0.5908;AFR_AF=0.4289;EUR_AF=0.3907;SAS_AF=0.5358;AA=T|||;VT=SNP
10	104354509	rs3936016	C	T	100	PASS	AC=90;AF=0.0179712;AN=5008;NS=2504;DP=19481;EAS_AF=0;AMR_AF=0.0173;AFR_AF=0.0008;EUR_AF=0.0427;SAS_AF=0.0348;AA=C|||;VT=SNP
10	104354804	rs10748826	T	C	100	PASS	AC=2594;AF=0.517971;AN=5008;NS=2504;DP=17900;EAS_AF=0.6944;AMR_AF=0.5922;AFR_AF=0.4281;EUR_AF=0.3907;SAS_AF=0.5358;AA=C|||;VT=SNP
10	104355275	rs3934960	A	G	100	PASS	AC=2315;AF=0.46226;AN=5008;NS=2504;DP=19960;EAS_AF=0.3056;AMR_AF=0.4006;AFR_AF=0.5008;EUR_AF=0.6093;SAS_AF=0.4642;AA=A|||;VT=SNP
10	104356185	rs77799815	C	G	100	PASS	AC=33;AF=0.00658946;AN=5008;NS=2504;DP=22571;EAS_AF=0;AMR_AF=0.0072;AFR_AF=0.0015;EUR_AF=0.0219;SAS_AF=0.0041;AA=C|||;VT=SNP
10	104356359	rs10786689	T	C	100	PASS	AC=2592;AF=0.517572;AN=5008;NS=2504;DP=22155;EAS_AF=0.6944;AMR_AF=0.5922;AFR_AF=0.4274;EUR_AF=0.3897;SAS_AF=0.5358;AA=C|||;VT=SNP
10	104358178	rs112972631	G	T	100	PASS	AC=642;AF=0.128195;AN=5008;NS=2504;DP=16723;EAS_AF=0.0476;AMR_AF=0.1772;AFR_AF=0.0772;EUR_AF=0.2604;SAS_AF=0.1094;AA=G|||;VT=SNP
10	104358403	rs4919661	T	C	100	PASS	AC=2592;AF=0.517572;AN=5008;NS=2504;DP=19134;EAS_AF=0.6944;AMR_AF=0.5922;AFR_AF=0.4274;EUR_AF=0.3897;SAS_AF=0.5358;AA=C|||;VT=SNP
10	104358407	rs4917975	C	G	100	PASS	AC=2592;AF=0.517572;AN=5008;NS=2504;DP=19251;EAS_AF=0.6944;AMR_AF=0.5922;AFR_AF=0.4274;EUR_AF=0.3897;SAS_AF=0.5358;AA=C|||;VT=SNP
10	104358474	rs12779854	G	A	100	PASS	AC=2312;AF=0.461661;AN=5008;NS=2504;DP=19749;EAS_AF=0.3056;AMR_AF=0.4006;AFR_AF=0.4977;EUR_AF=0.6103;SAS_AF=0.4642;AA=G|||;VT=SNP
10	104359350	rs3824756	T	C	100	PASS	AC=1242;AF=0.248003;AN=5008;NS=2504;DP=18718;EAS_AF=0.4355;AMR_AF=0.2406;AFR_AF=0.2307;EUR_AF=0.0944;SAS_AF=0.2413;AA=T|||;VT=SNP
10	104359884	rs12762934	C	T	100	PASS	AC=995;AF=0.198682;AN=5008;NS=2504;DP=18917;EAS_AF=0.131;AMR_AF=0.2061;AFR_AF=0.1475;EUR_AF=0.332;SAS_AF=0.1953;AA=C|||;VT=SNP
10	104360518	rs4917976	C	T	100	PASS	AC=2591;AF=0.517372;AN=5008;NS=2504;DP=17432;EAS_AF=0.6935;AMR_AF=0.5922;AFR_AF=0.4274;EUR_AF=0.3897;SAS_AF=0.5358;AA=C|||;VT=SNP
10	104361451	rs61871137	C	T	100	PASS	AC=58;AF=0.0115815;AN=5008;NS=2504;DP=21582;EAS_AF=0;AMR_AF=0.0202;AFR_AF=0;EUR_AF=0.0229;SAS_AF=0.0215;AA=C|||;VT=SNP
10	104361711	rs3934495	C	T	100	PASS	AC=1005;AF=0.200679;AN=5008;NS=2504;DP=19522;EAS_AF=0.4355;AMR_AF=0.232;AFR_AF=0.056;EUR_AF=0.0944;SAS_AF=0.2413;AA=C|||;VT=SNP
10	104363119	rs4917977	C	T	100	PASS	AC=2591;AF=0.517372;AN=5008;NS=2504;DP=17376;EAS_AF=0.6944;AMR_AF=0.5922;AFR_AF=0.4274;EUR_AF=0.3897;SAS_AF=0.5348;AA=C|||;VT=SNP
10	104363293	rs4919663	T	C	100	PASS	AC=2593;AF=0.517772;AN=5008;NS=2504;DP=20939;EAS_AF=0.6944;AMR_AF=0.5922;AFR_AF=0.4289;EUR_AF=0.3897;SAS_AF=0.5348;AA=T|||;VT=SNP
10	104363392	rs141667426	T	G	100	PASS	AC=44;AF=0.00878594;AN=5008;NS=2504;DP=19804;EAS_AF=0;AMR_AF=0.0115;AFR_AF=0;EUR_AF=0.0139;SAS_AF=0.0225;AA=T|||;VT=SNP
10	104363408	rs4919664	A	C	100	PASS	AC=2591;AF=0.517372;AN=5008;NS=2504;DP=19772;EAS_AF=0.6944;AMR_AF=0.5922;AFR_AF=0.4274;EUR_AF=0.3897;SAS_AF=0.5348;AA=C|||;VT=SNP
10	104364223	rs74854733	A	G	100	PASS	AC=263;AF=0.052516;AN=5008;NS=2504;DP=20650;EAS_AF=0.0843;AMR_AF=0.0274;AFR_AF=0.0023;EUR_AF=0.0716;SAS_AF=0.0859;AA=A|||;VT=SNP
10	104364542	rs11191349	A	G	100	PASS	AC=11;AF=0.00219649;AN=5008;NS=2504;DP=16048;EAS_AF=0;AMR_AF=0.0014;AFR_AF=0;EUR_AF=0.008;SAS_AF=0.002;AA=A|||;VT=SNP
10	104364652	rs10786691	G	A	100	PASS	AC=2592;AF=0.517572;AN=5008;NS=2504;DP=15886;EAS_AF=0.6944;AMR_AF=0.5922;AFR_AF=0.4274;EUR_AF=0.3897;SAS_AF=0.5358;AA=G|||;VT=SNP
10	104365724	rs7075269	G	A	100	PASS	AC=2594;AF=0.517971;AN=5008;NS=2504;DP=22289;EAS_AF=0.6944;AMR_AF=0.5922;AFR_AF=0.4289;EUR_AF=0.3897;SAS_AF=0.5358;AA=G|||;VT=SNP
10	104366042	rs4919665	T	C	100	PASS	AC=2596;AF=0.518371;AN=5008;NS=2504;DP=22868;EAS_AF=0.6944;AMR_AF=0.5922;AFR_AF=0.4297;EUR_AF=0.3907;SAS_AF=0.5358;AA=C|||;VT=SNP
10	104366353	rs4917978	T	C	100	PASS	AC=2594;AF=0.517971;AN=5008;NS=2504;DP=22202;EAS_AF=0.6944;AMR_AF=0.5922;AFR_AF=0.4289;EUR_AF=0.3897;SAS_AF=0.5358;AA=T|||;VT=SNP
10	104367092	rs7904955	C	T	100	PASS	AC=1275;AF=0.254593;AN=5008;NS=2504;DP=15945;EAS_AF=0.2589;AMR_AF=0.3429;AFR_AF=0.1543;EUR_AF=0.2942;SAS_AF=0.2822;AA=C|||;VT=SNP
10	104367377	rs72845100	A	G	100	PASS	AC=53;AF=0.0105831;AN=5008;NS=2504;DP=15687;EAS_AF=0;AMR_AF=0.036;AFR_AF=0.0015;EUR_AF=0.0258;SAS_AF=0;AA=A|||;VT=SNP
10	104367450	rs138763710	C	T	100	PASS	AC=34;AF=0.00678914;AN=5008;NS=2504;DP=16856;EAS_AF=0;AMR_AF=0;AFR_AF=0;EUR_AF=0.0159;SAS_AF=0.0184;AA=C|||;VT=SNP
10	104367582	rs57066328	C	T	100	PASS	AC=63;AF=0.0125799;AN=5008;NS=2504;DP=18584;EAS_AF=0.0288;AMR_AF=0.0101;AFR_AF=0.0008;EUR_AF=0.0219;SAS_AF=0.0041;AA=C|||;VT=SNP
10	104368294	rs12782153	A	G	100	PASS	AC=2317;AF=0.46266;AN=5008;NS=2504;DP=16905;EAS_AF=0.3056;AMR_AF=0.4006;AFR_AF=0.5023;EUR_AF=0.6093;SAS_AF=0.4642;AA=A|||;VT=SNP
10	104368336	rs10748827	G	T	100	PASS	AC=1353;AF=0.270168;AN=5008;NS=2504;DP=17449;EAS_AF=0.2589;AMR_AF=0.3516;AFR_AF=0.1982;EUR_AF=0.2952;SAS_AF=0.2955;AA=G|||;VT=SNP
10	104368756	rs10786695	A	C	100	PASS	AC=2592;AF=0.517572;AN=5008;NS=2504;DP=18437;EAS_AF=0.6944;AMR_AF=0.5922;AFR_AF=0.4274;EUR_AF=0.3897;SAS_AF=0.5358;AA=A|||;VT=SNP
10	104369323	rs34058856	C	T	100	PASS	AC=634;AF=0.126597;AN=5008;NS=2504;DP=22848;EAS_AF=0.1577;AMR_AF=0.1571;AFR_AF=0.0197;EUR_AF=0.2455;SAS_AF=0.0951;AA=C|||;VT=SNP
10	104370023	rs10736158	A	G	100	PASS	AC=2594;AF=0.517971;AN=5008;NS=2504;DP=14165;EAS_AF=0.6944;AMR_AF=0.5922;AFR_AF=0.4289;EUR_AF=0.3897;SAS_AF=0.5358;AA=G|||;VT=SNP
10	104370027	rs139379671	A	G	100	PASS	AC=32;AF=0.00638978;AN=5008;NS=2504;DP=14390;EAS_AF=0;AMR_AF=0.0058;AFR_AF=0.0023;EUR_AF=0.0239;SAS_AF=0.001;AA=A|||;VT=SNP
10	104370662	rs7907417	T	C	100	PASS	AC=2372;AF=0.473642;AN=5008;NS=2504;DP=21152;EAS_AF=0.3056;AMR_AF=0.4035;AFR_AF=0.5424;EUR_AF=0.6093;SAS_AF=0.4642;AA=T|||;VT=SNP
10	104370827	rs35485301	C	T	100	PASS	AC=633;AF=0.126398;AN=5008;NS=2504;DP=20905;EAS_AF=0.1577;AMR_AF=0.1571;AFR_AF=0.0197;EUR_AF=0.2445;SAS_AF=0.0951;AA=C|||;VT=SNP
10	104372022	rs77114650	C	T	100	PASS	AC=33;AF=0.00658946;AN=5008;NS=2504;DP=15818;EAS_AF=0;AMR_AF=0.0072;AFR_AF=0.0023;EUR_AF=0.0239;SAS_AF=0.001;AA=C|||;VT=SNP
10	104372244	rs11191352	A	G	100	PASS	AC=2592;AF=0.517572;AN=5008;NS=2504;DP=19617;EAS_AF=0.6944;AMR_AF=0.5922;AFR_AF=0.4266;EUR_AF=0.3897;SAS_AF=0.5368;AA=A|||;VT=SNP
10	104372441	rs10883753	C	T	100	PASS	AC=2573;AF=0.513778;AN=5008;NS=2504;DP=20613;EAS_AF=0.6776;AMR_AF=0.5922;AFR_AF=0.4266;EUR_AF=0.3897;SAS_AF=0.5348;AA=T|||;VT=SNP
10	104373300	rs7908249	A	G	100	PASS	AC=2588;AF=0.516773;AN=5008;NS=2504;DP=16719;EAS_AF=0.6915;AMR_AF=0.5922;AFR_AF=0.4266;EUR_AF=0.3897;SAS_AF=0.5358;AA=A|||;VT=SNP
10	104373758	rs7912339	G	C	100	PASS	AC=2591;AF=0.517372;AN=5008;NS=2504;DP=17541;EAS_AF=0.6944;AMR_AF=0.5922;AFR_AF=0.4266;EUR_AF=0.3897;SAS_AF=0.5358;AA=C|||;VT=SNP
10	104373904	rs4604806	G	A	100	PASS	AC=2588;AF=0.516773;AN=5008;NS=2504;DP=17927;EAS_AF=0.6915;AMR_AF=0.5922;AFR_AF=0.4266;EUR_AF=0.3897;SAS_AF=0.5358;AA=G|||;VT=SNP
10	104374122	rs140854610	T	G	100	PASS	AC=50;AF=0.00998403;AN=5008;NS=2504;DP=18902;EAS_AF=0;AMR_AF=0.0144;AFR_AF=0;EUR_AF=0.0368;SAS_AF=0.0031;AA=T|||;VT=SNP
10	104374246	rs12572855	C	T	100	PASS	AC=239;AF=0.0477236;AN=5008;NS=2504;DP=18130;EAS_AF=0.0159;AMR_AF=0.0115;AFR_AF=0.1309;EUR_AF=0.0119;SAS_AF=0.0307;AA=C|||;VT=SNP
10	104374815	rs7093285	G	C	100	PASS	AC=1272;AF=0.253994;AN=5008;NS=2504;DP=15622;EAS_AF=0.2589;AMR_AF=0.3429;AFR_AF=0.1513;EUR_AF=0.2952;SAS_AF=0.2822;AA=G|||;VT=SNP
10	104375002	rs117407459	C	G	100	PASS	AC=61;AF=0.0121805;AN=5008;NS=2504;DP=19003;EAS_AF=0.0159;AMR_AF=0.0043;AFR_AF=0.0008;EUR_AF=0.0109;SAS_AF=0.0307;AA=C|||;VT=SNP;EX_TARGET
10	104375258	rs2001389	G	A	100	PASS	AC=2585;AF=0.516174;AN=5008;NS=2504;DP=16343;EAS_AF=0.6915;AMR_AF=0.5922;AFR_AF=0.4244;EUR_AF=0.3897;SAS_AF=0.5358;AA=G|||;VT=SNP
10	104375405	rs2298281	T	G	100	PASS	AC=62;AF=0.0123802;AN=5008;NS=2504;DP=16488;EAS_AF=0.0278;AMR_AF=0.0101;AFR_AF=0.0008;EUR_AF=0.0219;SAS_AF=0.0041;AA=T|||;VT=SNP
10	104376946	rs78549129	C	T	100	PASS	AC=244;AF=0.048722;AN=5008;NS=2504;DP=18440;EAS_AF=0.0159;AMR_AF=0.0115;AFR_AF=0.1346;EUR_AF=0.0119;SAS_AF=0.0307;AA=C|||;VT=SNP
10	104377759	rs35095897	T	C	100	PASS	AC=2334;AF=0.466054;AN=5008;NS=2504;DP=19532;EAS_AF=0.3214;AMR_AF=0.4006;AFR_AF=0.5008;EUR_AF=0.6093;SAS_AF=0.4673;AA=T|||;VT=SNP
10	104378134	rs10786696	A	G	100	PASS	AC=2585;AF=0.516174;AN=5008;NS=2504;DP=19367;EAS_AF=0.6915;AMR_AF=0.5922;AFR_AF=0.4244;EUR_AF=0.3897;SAS_AF=0.5358;AA=G|||;VT=SNP
10	104378363	rs45516493	G	A	100	PASS	AC=227;AF=0.0453275;AN=5008;NS=2504;DP=20305;EAS_AF=0;AMR_AF=0.0576;AFR_AF=0.0061;EUR_AF=0.1223;SAS_AF=0.0573;AA=G|||;VT=SNP
10	104378563	rs10786697	G	T	100	PASS	AC=2586;AF=0.516374;AN=5008;NS=2504;DP=14283;EAS_AF=0.6915;AMR_AF=0.5922;AFR_AF=0.4244;EUR_AF=0.3907;SAS_AF=0.5358;AA=G|||;VT=SNP
10	104378750	rs10786698	G	A	100	PASS	AC=2585;AF=0.516174;AN=5008;NS=2504;DP=11289;EAS_AF=0.6915;AMR_AF=0.5922;AFR_AF=0.4244;EUR_AF=0.3897;SAS_AF=0.5358;AA=G|||;VT=SNP
10	104378978	rs149768712	C	T	100	PASS	AC=15;AF=0.00299521;AN=5008;NS=2504;DP=11056;EAS_AF=0;AMR_AF=0.0072;AFR_AF=0.0008;EUR_AF=0.008;SAS_AF=0.001;AA=C|||;VT=SNP
10	104379588	rs74861159	G	A	100	PASS	AC=65;AF=0.0129792;AN=5008;NS=2504;DP=17155;EAS_AF=0;AMR_AF=0.0216;AFR_AF=0;EUR_AF=0.0467;SAS_AF=0.0031;AA=G|||;VT=SNP
10	104380686	rs7087984	G	A	100	PASS	AC=2571;AF=0.513379;AN=5008;NS=2504;DP=19309;EAS_AF=0.6786;AMR_AF=0.5922;AFR_AF=0.4251;EUR_AF=0.3897;SAS_AF=0.5337;AA=G|||;VT=SNP
10	104382467	rs554001558	T	C	100	PASS	AC=15;AF=0.00299521;AN=5008;NS=2504;DP=610;EAS_AF=0;AMR_AF=0.0072;AFR_AF=0.0008;EUR_AF=0.008;SAS_AF=0.001;AA=T|||;VT=SNP
10	104382673	rs11191353	A	G	100	PASS	AC=2082;AF=0.415735;AN=5008;NS=2504;DP=15271;EAS_AF=0.5089;AMR_AF=0.5;AFR_AF=0.2708;EUR_AF=0.3658;SAS_AF=0.5072;AA=a|||;VT=SNP
10	104384029	rs4919666	G	A	100	PASS	AC=1231;AF=0.245807;AN=5008;NS=2504;DP=17566;EAS_AF=0.4355;AMR_AF=0.2406;AFR_AF=0.2216;EUR_AF=0.0944;SAS_AF=0.2423;AA=G|||;VT=SNP
10	104384337	rs74558061	A	G	100	PASS	AC=935;AF=0.186701;AN=5008;NS=2504;DP=18926;EAS_AF=0.4355;AMR_AF=0.2233;AFR_AF=0.0076;EUR_AF=0.0934;SAS_AF=0.2423;AA=A|||;VT=SNP
10	104385132	rs72845807	G	A	100	PASS	AC=1062;AF=0.212061;AN=5008;NS=2504;DP=20235;EAS_AF=0.131;AMR_AF=0.1787;AFR_AF=0.1483;EUR_AF=0.2903;SAS_AF=0.3252;AA=G|||;VT=SNP
10	104385398	rs7907090	G	A	100	PASS	AC=235;AF=0.0469249;AN=5008;NS=2504;DP=20933;EAS_AF=0.0149;AMR_AF=0.0115;AFR_AF=0.1286;EUR_AF=0.0119;SAS_AF=0.0307;AA=G|||;VT=SNP
10	104385622	rs7910191	C	T	100	PASS	AC=235;AF=0.0469249;AN=5008;NS=2504;DP=20338;EAS_AF=0.0149;AMR_AF=0.0115;AFR_AF=0.1286;EUR_AF=0.0119;SAS_AF=0.0307;AA=C|||;VT=SNP
10	104386094	rs149754618	T	C	100	PASS	AC=20;AF=0.00399361;AN=5008;NS=2504;DP=20442;EAS_AF=0;AMR_AF=0.0058;AFR_AF=0.0015;EUR_AF=0.0129;SAS_AF=0.001;AA=T|||;VT=SNP
10	104386152	rs7086898	A	G	100	PASS	AC=1234;AF=0.246406;AN=5008;NS=2504;DP=20965;EAS_AF=0.4345;AMR_AF=0.2378;AFR_AF=0.2277;EUR_AF=0.0934;SAS_AF=0.2413;AA=A|||;VT=SNP
10	104386309	rs4285804	T	A	100	PASS	AC=2310;AF=0.461262;AN=5008;NS=2504;DP=17200;EAS_AF=0.3165;AMR_AF=0.3905;AFR_AF=0.5023;EUR_AF=0.5974;SAS_AF=0.4652;AA=T|||;VT=SNP
10	104386934	rs17114803	T	C	100	PASS	AC=1232;AF=0.246006;AN=5008;NS=2504;DP=20545;EAS_AF=0.4335;AMR_AF=0.2378;AFR_AF=0.2277;EUR_AF=0.0934;SAS_AF=0.2403;AA=T|||;VT=SNP;EX_TARGET
10	104387019	rs12414407	T	C	100	PASS	AC=3604;AF=0.719649;AN=5008;NS=2504;DP=19477;EAS_AF=0.75;AMR_AF=0.6311;AFR_AF=0.7761;EUR_AF=0.6899;SAS_AF=0.7055;AA=C|||;VT=SNP;EX_TARGET
10	104387103	rs41297161	G	T	100	PASS	AC=42;AF=0.00838658;AN=5008;NS=2504;DP=18887;EAS_AF=0;AMR_AF=0.0101;AFR_AF=0.0023;EUR_AF=0.0219;SAS_AF=0.0102;AA=G|||;VT=SNP
10	104387735	rs10786700	C	T	100	PASS	AC=1251;AF=0.2498;AN=5008;NS=2504;DP=17326;EAS_AF=0.4335;AMR_AF=0.2406;AFR_AF=0.2405;EUR_AF=0.0934;SAS_AF=0.2403;AA=T|||;VT=SNP
10	104388117	rs150280914	G	A	100	PASS	AC=46;AF=0.0091853;AN=5008;NS=2504;DP=18238;EAS_AF=0;AMR_AF=0.0202;AFR_AF=0.0015;EUR_AF=0.0249;SAS_AF=0.0051;AA=G|||;VT=SNP
10	104388710	rs4917979	T	C	100	PASS	AC=1232;AF=0.246006;AN=5008;NS=2504;DP=17419;EAS_AF=0.4335;AMR_AF=0.2378;AFR_AF=0.2277;EUR_AF=0.0934;SAS_AF=0.2403;AA=C|||;VT=SNP
10	104390303	rs2298278	A	G	100	PASS	AC=1234;AF=0.246406;AN=5008;NS=2504;DP=15566;EAS_AF=0.4335;AMR_AF=0.2378;AFR_AF=0.2277;EUR_AF=0.0954;SAS_AF=0.2403;AA=G|||;VT=SNP
10	104391034	rs11596235	C	T	100	PASS	AC=974;AF=0.194489;AN=5008;NS=2504;DP=21851;EAS_AF=0.1319;AMR_AF=0.1931;AFR_AF=0.1498;EUR_AF=0.3161;SAS_AF=0.1953;AA=C|||;VT=SNP
10	104391285	rs17114808	C	T	100	PASS	AC=1231;AF=0.245807;AN=5008;NS=2504;DP=21670;EAS_AF=0.4335;AMR_AF=0.2378;AFR_AF=0.2277;EUR_AF=0.0924;SAS_AF=0.2403;AA=T|||;VT=SNP
10	104391545	rs17114810	C	T	100	PASS	AC=1227;AF=0.245008;AN=5008;NS=2504;DP=20663;EAS_AF=0.4365;AMR_AF=0.2378;AFR_AF=0.2216;EUR_AF=0.0934;SAS_AF=0.2403;AA=C|||;VT=SNP
10	104391584	rs117196884	A	G	100	PASS	AC=32;AF=0.00638978;AN=5008;NS=2504;DP=19421;EAS_AF=0;AMR_AF=0.0029;AFR_AF=0;EUR_AF=0.0258;SAS_AF=0.0041;AA=a|||;VT=SNP
10	104391587	rs41287466	G	A	100	PASS	AC=64;AF=0.0127796;AN=5008;NS=2504;DP=19236;EAS_AF=0;AMR_AF=0.0216;AFR_AF=0;EUR_AF=0.0457;SAS_AF=0.0031;AA=G|||;VT=SNP
10	104391627	rs11818043	A	G	100	PASS	AC=1232;AF=0.246006;AN=5008;NS=2504;DP=17416;EAS_AF=0.4335;AMR_AF=0.2378;AFR_AF=0.2277;EUR_AF=0.0934;SAS_AF=0.2403;AA=G|||;VT=SNP
10	104392497	rs11191355	T	C	100	PASS	AC=1547;AF=0.308906;AN=5008;NS=2504;DP=19013;EAS_AF=0.5159;AMR_AF=0.268;AFR_AF=0.2693;EUR_AF=0.165;SAS_AF=0.3262;AA=C|||;VT=SNP
10	104392580	rs11594179	C	T	100	PASS	AC=618;AF=0.123403;AN=5008;NS=2504;DP=18494;EAS_AF=0.0496;AMR_AF=0.1643;AFR_AF=0.0764;EUR_AF=0.2445;SAS_AF=0.1094;AA=C|||;VT=SNP
10	104393489	rs11191356	A	G	100	PASS	AC=1258;AF=0.251198;AN=5008;NS=2504;DP=16289;EAS_AF=0.4514;AMR_AF=0.2378;AFR_AF=0.2216;EUR_AF=0.0944;SAS_AF=0.2556;AA=A|||;VT=SNP
10	104393506	rs12573474	A	G	100	PASS	AC=1030;AF=0.205671;AN=5008;NS=2504;DP=15857;EAS_AF=0.4514;AMR_AF=0.2291;AFR_AF=0.0545;EUR_AF=0.0934;SAS_AF=0.2556;AA=A|||;VT=SNP
10	104393645	rs188457393	T	G	100	PASS	AC=165;AF=0.0329473;AN=5008;NS=2504;DP=17787;EAS_AF=0.001;AMR_AF=0.0072;AFR_AF=0.0008;EUR_AF=0.0189;SAS_AF=0.1421;AA=T|||;VT=SNP
10	104393646	rs192268053	C	T	100	PASS	AC=165;AF=0.0329473;AN=5008;NS=2504;DP=17752;EAS_AF=0.001;AMR_AF=0.0072;AFR_AF=0.0008;EUR_AF=0.0189;SAS_AF=0.1421;AA=C|||;VT=SNP
10	104395085	rs2001595	C	T	100	PASS	AC=838;AF=0.167332;AN=5008;NS=2504;DP=19011;EAS_AF=0.0774;AMR_AF=0.2608;AFR_AF=0.0446;EUR_AF=0.2634;SAS_AF=0.2607;AA=C|||;VT=SNP
10	104395409	rs58114614	T	C	100	PASS	AC=118;AF=0.0235623;AN=5008;NS=2504;DP=21009;EAS_AF=0;AMR_AF=0.0216;AFR_AF=0.0552;EUR_AF=0.0189;SAS_AF=0.0112;AA=T|||;VT=SNP
10	104395982	rs118104390	G	A	100	PASS	AC=33;AF=0.00658946;AN=5008;NS=2504;DP=15669;EAS_AF=0;AMR_AF=0.0072;AFR_AF=0.0015;EUR_AF=0.0209;SAS_AF=0.0051;AA=G|||;VT=SNP
10	104398288	rs11593061	A	G	100	PASS	AC=1049;AF=0.209465;AN=5008;NS=2504;DP=16554;EAS_AF=0.1339;AMR_AF=0.1801;AFR_AF=0.1354;EUR_AF=0.2883;SAS_AF=0.3272;AA=A|||;VT=SNP
10	104398377	rs146634750	C	G	100	PASS	AC=79;AF=0.0157748;AN=5008;NS=2504;DP=20938;EAS_AF=0.002;AMR_AF=0.0476;AFR_AF=0.003;EUR_AF=0.008;SAS_AF=0.0327;AA=C|||;VT=SNP
10	104398582	rs3977756	G	A	100	PASS	AC=2853;AF=0.569688;AN=5008;NS=2504;DP=14247;EAS_AF=0.4921;AMR_AF=0.4986;AFR_AF=0.6732;EUR_AF=0.6342;SAS_AF=0.4939;AA=G|||;VT=SNP
10	104398895	rs12764219	G	T	100	PASS	AC=692;AF=0.138179;AN=5008;NS=2504;DP=9371;EAS_AF=0.1567;AMR_AF=0.1772;AFR_AF=0.0234;EUR_AF=0.2893;SAS_AF=0.091;AA=G|||;VT=SNP
10	104399250	rs11191358	C	T	100	PASS	AC=2851;AF=0.569289;AN=5008;NS=2504;DP=19643;EAS_AF=0.4901;AMR_AF=0.4928;AFR_AF=0.6762;EUR_AF=0.6342;SAS_AF=0.4939;AA=C|||;VT=SNP
10	104399349	rs12765060	G	A	100	PASS	AC=45;AF=0.00898562;AN=5008;NS=2504;DP=23246;EAS_AF=0;AMR_AF=0.0144;AFR_AF=0.0015;EUR_AF=0.0239;SAS_AF=0.0092;AA=G|||;VT=SNP
10	104400112	rs10883756	T	C	100	PASS	AC=2951;AF=0.589257;AN=5008;NS=2504;DP=20118;EAS_AF=0.4911;AMR_AF=0.4986;AFR_AF=0.7489;EUR_AF=0.6342;SAS_AF=0.4928;AA=C|||;VT=SNP
10	104400133	rs10883757	C	T	100	PASS	AC=1161;AF=0.231829;AN=5008;NS=2504;DP=19608;EAS_AF=0.4315;AMR_AF=0.2349;AFR_AF=0.1762;EUR_AF=0.0934;SAS_AF=0.2413;AA=C|||;VT=SNP
10	104401203	rs7922780	G	A	100	PASS	AC=2850;AF=0.569089;AN=5008;NS=2504;DP=9593;EAS_AF=0.4911;AMR_AF=0.4928;AFR_AF=0.6762;EUR_AF=0.6342;SAS_AF=0.4918;AA=G|||;VT=SNP
10	104401218	rs5011218	A	C	100	PASS	AC=1026;AF=0.204872;AN=5008;NS=2504;DP=10205;EAS_AF=0.4315;AMR_AF=0.2291;AFR_AF=0.0772;EUR_AF=0.0934;SAS_AF=0.2413;AA=A|||;VT=SNP
10	104401486	rs11191359	A	T	100	PASS	AC=928;AF=0.185304;AN=5008;NS=2504;DP=15826;EAS_AF=0.4315;AMR_AF=0.2205;AFR_AF=0.0076;EUR_AF=0.0934;SAS_AF=0.2413;AA=A|||;VT=SNP
10	104401632	rs4146429	T	C	100	PASS	AC=1027;AF=0.205072;AN=5008;NS=2504;DP=17462;EAS_AF=0.4325;AMR_AF=0.2291;AFR_AF=0.0772;EUR_AF=0.0934;SAS_AF=0.2413;AA=T|||;VT=SNP
10	104401721	rs4146428	G	A	100	PASS	AC=1026;AF=0.204872;AN=5008;NS=2504;DP=14775;EAS_AF=0.4315;AMR_AF=0.2291;AFR_AF=0.0772;EUR_AF=0.0934;SAS_AF=0.2413;AA=G|||;VT=SNP
10	104403310	rs28408682	A	G	100	PASS	AC=2979;AF=0.594848;AN=5008;NS=2504;DP=2990;EAS_AF=0.4911;AMR_AF=0.4971;AFR_AF=0.7685;EUR_AF=0.6352;SAS_AF=0.4949;AA=G|||;VT=SNP
10	104404335	rs4146426	A	T	100	PASS	AC=575;AF=0.114816;AN=5008;NS=2504;DP=9513;EAS_AF=0.2063;AMR_AF=0.1095;AFR_AF=0.1687;EUR_AF=0.0398;SAS_AF=0.0286;AA=A|||;VT=SNP
10	104405850	rs80146619	G	A	100	PASS	AC=519;AF=0.103634;AN=5008;NS=2504;DP=16188;EAS_AF=0.0198;AMR_AF=0.111;AFR_AF=0.0121;EUR_AF=0.2177;SAS_AF=0.1912;AA=G|||;VT=SNP
10	104407463	rs80339617	C	T	100	PASS	AC=168;AF=0.0335463;AN=5008;NS=2504;DP=18470;EAS_AF=0.001;AMR_AF=0.0058;AFR_AF=0.0015;EUR_AF=0.0189;SAS_AF=0.1452;AA=C|||;VT=SNP
10	104407792	rs12241531	G	A	100	PASS	AC=555;AF=0.110823;AN=5008;NS=2504;DP=21064;EAS_AF=0.1855;AMR_AF=0.111;AFR_AF=0.1687;EUR_AF=0.0398;SAS_AF=0.0286;AA=g|||;VT=SNP
10	104408272	rs12241712	C	A	100	PASS	AC=1255;AF=0.250599;AN=5008;NS=2504;DP=20353;EAS_AF=0.1726;AMR_AF=0.1988;AFR_AF=0.3911;EUR_AF=0.3042;SAS_AF=0.1227;AA=C|||;VT=SNP
10	104408847	rs79299693	C	T	100	PASS	AC=168;AF=0.0335463;AN=5008;NS=2504;DP=20005;EAS_AF=0.001;AMR_AF=0.0058;AFR_AF=0.0015;EUR_AF=0.0189;SAS_AF=0.1452;AA=C|||;VT=SNP
10	104409735	rs116913838	C	T	100	PASS	AC=79;AF=0.0157748;AN=5008;NS=2504;DP=11754;EAS_AF=0.002;AMR_AF=0.0476;AFR_AF=0.003;EUR_AF=0.008;SAS_AF=0.0327;AA=C|||;VT=SNP
10	104410599	rs34269636	T	C	100	PASS	AC=688;AF=0.13738;AN=5008;NS=2504;DP=15672;EAS_AF=0.1577;AMR_AF=0.1671;AFR_AF=0.0234;EUR_AF=0.2903;SAS_AF=0.092;AA=T|||;VT=SNP
10	104410736	rs17783771	C	T	100	PASS	AC=858;AF=0.171326;AN=5008;NS=2504;DP=15245;EAS_AF=0.0774;AMR_AF=0.2637;AFR_AF=0.0469;EUR_AF=0.2724;SAS_AF=0.2669;AA=c|||;VT=SNP
10	104411958	rs11191361	C	T	100	PASS	AC=856;AF=0.170927;AN=5008;NS=2504;DP=18983;EAS_AF=0.0774;AMR_AF=0.2651;AFR_AF=0.0446;EUR_AF=0.2724;SAS_AF=0.2669;AA=C|||;VT=SNP
10	104412049	rs10883759	G	A	100	PASS	AC=1603;AF=0.320088;AN=5008;NS=2504;DP=17825;EAS_AF=0.3175;AMR_AF=0.2925;AFR_AF=0.2943;EUR_AF=0.329;SAS_AF=0.3681;AA=G|||;VT=SNP
10	104412308	rs10786701	C	T	100	PASS	AC=1027;AF=0.205072;AN=5008;NS=2504;DP=19493;EAS_AF=0.4315;AMR_AF=0.2305;AFR_AF=0.0772;EUR_AF=0.0934;SAS_AF=0.2413;AA=C|||;VT=SNP
10	104412742	rs3862031	G	T	100	PASS	AC=4139;AF=0.826478;AN=5008;NS=2504;DP=16395;EAS_AF=0.9226;AMR_AF=0.7334;AFR_AF=0.9455;EUR_AF=0.7276;SAS_AF=0.7342;AA=T|||;VT=SNP
10	104413385	rs12764388	G	A	100	PASS	AC=347;AF=0.0692891;AN=5008;NS=2504;DP=19854;EAS_AF=0.1518;AMR_AF=0.0648;AFR_AF=0.0083;EUR_AF=0.1123;SAS_AF=0.0256;AA=G|||;VT=SNP
10	104414183	rs3977743	G	A	100	PASS	AC=1604;AF=0.320288;AN=5008;NS=2504;DP=17406;EAS_AF=0.3175;AMR_AF=0.2925;AFR_AF=0.2943;EUR_AF=0.33;SAS_AF=0.3681;AA=g|||;VT=SNP
10	104414184	rs3977744	A	T	100	PASS	AC=1604;AF=0.320288;AN=5008;NS=2504;DP=17436;EAS_AF=0.3175;AMR_AF=0.2925;AFR_AF=0.2943;EUR_AF=0.33;SAS_AF=0.3681;AA=a|||;VT=SNP
10	104414221	rs3850699	A	G	100	PASS	AC=1255;AF=0.250599;AN=5008;NS=2504;DP=17341;EAS_AF=0.1726;AMR_AF=0.1988;AFR_AF=0.3911;EUR_AF=0.3032;SAS_AF=0.1237;AA=a|||;VT=SNP
10	104414709	rs2286748	C	A	100	PASS	AC=1604;AF=0.320288;AN=5008;NS=2504;DP=16854;EAS_AF=0.3175;AMR_AF=0.2925;AFR_AF=0.2927;EUR_AF=0.33;SAS_AF=0.3701;AA=C|||;VT=SNP
10	104415690	rs75950986	G	T	100	PASS	AC=82;AF=0.0163738;AN=5008;NS=2504;DP=15595;EAS_AF=0.001;AMR_AF=0.0058;AFR_AF=0;EUR_AF=0.0189;SAS_AF=0.0593;AA=G|||;VT=SNP
10	104415777	rs78418271	G	C	100	PASS	AC=32;AF=0.00638978;AN=5008;NS=2504;DP=15676;EAS_AF=0;AMR_AF=0.0072;AFR_AF=0.0015;EUR_AF=0.0209;SAS_AF=0.0041;AA=G|||;VT=SNP
10	104415818	rs145033011	T	C	100	PASS	AC=22;AF=0.00439297;AN=5008;NS=2504;DP=15484;EAS_AF=0;AMR_AF=0.0058;AFR_AF=0.0121;EUR_AF=0.002;SAS_AF=0;AA=T|||;VT=SNP;EX_TARGET
10	104418228	rs12773600	C	G	100	PASS	AC=725;AF=0.144768;AN=5008;NS=2504;DP=16626;EAS_AF=0.1577;AMR_AF=0.183;AFR_AF=0.0242;EUR_AF=0.3151;SAS_AF=0.092;AA=c|||;VT=SNP
10	104418350	rs12773833	C	T	100	PASS	AC=1297;AF=0.258986;AN=5008;NS=2504;DP=20648;EAS_AF=0.1726;AMR_AF=0.2147;AFR_AF=0.3941;EUR_AF=0.33;SAS_AF=0.1237;AA=C|||;VT=SNP
10	104418656	rs7923415	C	T	100	PASS	AC=2747;AF=0.548522;AN=5008;NS=2504;DP=20701;EAS_AF=0.749;AMR_AF=0.5159;AFR_AF=0.4818;EUR_AF=0.3976;SAS_AF=0.6104;AA=T|||;VT=SNP
10	104419235	rs11191362	G	A	100	PASS	AC=1557;AF=0.310903;AN=5008;NS=2504;DP=17047;EAS_AF=0.3204;AMR_AF=0.2709;AFR_AF=0.2935;EUR_AF=0.3012;SAS_AF=0.363;AA=G|||;VT=SNP
10	104419465	rs10883760	G	T	100	PASS	AC=1191;AF=0.237819;AN=5008;NS=2504;DP=16555;EAS_AF=0.4296;AMR_AF=0.245;AFR_AF=0.1891;EUR_AF=0.0964;SAS_AF=0.2464;AA=G|||;VT=SNP
10	104419492	rs3977746	T	C	100	PASS	AC=1557;AF=0.310903;AN=5008;NS=2504;DP=15579;EAS_AF=0.3204;AMR_AF=0.2723;AFR_AF=0.2935;EUR_AF=0.3012;SAS_AF=0.362;AA=T|||;VT=SNP
10	104420018	rs10883761	A	G	100	PASS	AC=1053;AF=0.210264;AN=5008;NS=2504;DP=19687;EAS_AF=0.4296;AMR_AF=0.2363;AFR_AF=0.0893;EUR_AF=0.0964;SAS_AF=0.2464;AA=A|||;VT=SNP
10	104420078	rs7072014	C	T	100	PASS	AC=506;AF=0.101038;AN=5008;NS=2504;DP=19984;EAS_AF=0.1766;AMR_AF=0.0951;AFR_AF=0.1634;EUR_AF=0.0199;SAS_AF=0.0266;AA=C|||;VT=SNP
10	104420210	rs3977755	C	T	100	PASS	AC=1557;AF=0.310903;AN=5008;NS=2504;DP=17226;EAS_AF=0.3204;AMR_AF=0.2709;AFR_AF=0.2935;EUR_AF=0.3012;SAS_AF=0.363;AA=C|||;VT=SNP
10	104420516	rs10883762	T	C	100	PASS	AC=1557;AF=0.310903;AN=5008;NS=2504;DP=19226;EAS_AF=0.3204;AMR_AF=0.2709;AFR_AF=0.2935;EUR_AF=0.3012;SAS_AF=0.363;AA=T|||;VT=SNP
10	104420754	rs61691222	C	T	100	PASS	AC=845;AF=0.16873;AN=5008;NS=2504;DP=17197;EAS_AF=0.1181;AMR_AF=0.17;AFR_AF=0.1225;EUR_AF=0.2614;SAS_AF=0.1871;AA=C|||;VT=SNP
10	104420902	rs12414479	C	T	100	PASS	AC=817;AF=0.163139;AN=5008;NS=2504;DP=17183;EAS_AF=0.0774;AMR_AF=0.2579;AFR_AF=0.0439;EUR_AF=0.2505;SAS_AF=0.2556;AA=C|||;VT=SNP
10	104421471	rs3961455	G	A	100	PASS	AC=1027;AF=0.205072;AN=5008;NS=2504;DP=17845;EAS_AF=0.1319;AMR_AF=0.1758;AFR_AF=0.1241;EUR_AF=0.2803;SAS_AF=0.3333;AA=G|||;VT=SNP
10	104421568	rs3977747	T	G	100	PASS	AC=1555;AF=0.310503;AN=5008;NS=2504;DP=19094;EAS_AF=0.3204;AMR_AF=0.2709;AFR_AF=0.2935;EUR_AF=0.3002;SAS_AF=0.362;AA=T|||;VT=SNP
10	104421679	rs12570611	G	C	100	PASS	AC=1295;AF=0.258586;AN=5008;NS=2504;DP=17483;EAS_AF=0.1726;AMR_AF=0.2147;AFR_AF=0.3926;EUR_AF=0.329;SAS_AF=0.1247;AA=G|||;VT=SNP
10	104422012	rs4323806	A	G	100	PASS	AC=4041;AF=0.806909;AN=5008;NS=2504;DP=17675;EAS_AF=0.9226;AMR_AF=0.7305;AFR_AF=0.8737;EUR_AF=0.7276;SAS_AF=0.7331;AA=G|||;VT=SNP
10	104422046	rs4522108	C	T	100	PASS	AC=1295;AF=0.258586;AN=5008;NS=2504;DP=16731;EAS_AF=0.1726;AMR_AF=0.2147;AFR_AF=0.3926;EUR_AF=0.329;SAS_AF=0.1247;AA=C|||;VT=SNP
10	104422321	rs7914158	C	T	100	PASS	AC=2746;AF=0.548323;AN=5008;NS=2504;DP=14887;EAS_AF=0.75;AMR_AF=0.5159;AFR_AF=0.4811;EUR_AF=0.3986;SAS_AF=0.6084;AA=T|||;VT=SNP
10	104422348	rs3977748	C	T	100	PASS	AC=1555;AF=0.310503;AN=5008;NS=2504;DP=13794;EAS_AF=0.3204;AMR_AF=0.2709;AFR_AF=0.2935;EUR_AF=0.3002;SAS_AF=0.362;AA=C|||;VT=SNP
10	104424234	rs3977749	G	A	100	PASS	AC=172;AF=0.034345;AN=5008;NS=2504;DP=17741;EAS_AF=0.001;AMR_AF=0.0058;AFR_AF=0.0015;EUR_AF=0.0189;SAS_AF=0.1493;AA=G|||;VT=SNP
10	104424619	rs74625455	G	A	100	PASS	AC=326;AF=0.0650958;AN=5008;NS=2504;DP=16501;EAS_AF=0.0149;AMR_AF=0.0144;AFR_AF=0.1952;EUR_AF=0.0109;SAS_AF=0.0327;AA=G|||;VT=SNP
10	104425304	rs3961456	A	T	100	PASS	AC=3935;AF=0.785743;AN=5008;NS=2504;DP=15912;EAS_AF=0.9226;AMR_AF=0.7262;AFR_AF=0.7927;EUR_AF=0.7276;SAS_AF=0.7372;AA=T|||;VT=SNP
10	104425471	rs7916092	T	C	100	PASS	AC=1299;AF=0.259385;AN=5008;NS=2504;DP=15604;EAS_AF=0.1726;AMR_AF=0.2161;AFR_AF=0.3941;EUR_AF=0.33;SAS_AF=0.1247;AA=T|||;VT=SNP
10	104425626	rs72845815	G	T	100	PASS	AC=213;AF=0.0425319;AN=5008;NS=2504;DP=19332;EAS_AF=0;AMR_AF=0.049;AFR_AF=0.0061;EUR_AF=0.1193;SAS_AF=0.0521;AA=G|||;VT=SNP
10	104425772	rs61869164	G	A	100	PASS	AC=44;AF=0.00878594;AN=5008;NS=2504;DP=18203;EAS_AF=0;AMR_AF=0.0202;AFR_AF=0;EUR_AF=0.0189;SAS_AF=0.0112;AA=G|||;VT=SNP
10	104426011	rs4919667	T	C	100	PASS	AC=3937;AF=0.786142;AN=5008;NS=2504;DP=21527;EAS_AF=0.9226;AMR_AF=0.7262;AFR_AF=0.795;EUR_AF=0.7266;SAS_AF=0.7372;AA=C|||;VT=SNP
10	104426177	rs4244354	G	A	100	PASS	AC=1046;AF=0.208866;AN=5008;NS=2504;DP=21845;EAS_AF=0.4335;AMR_AF=0.2363;AFR_AF=0.0772;EUR_AF=0.0974;SAS_AF=0.2505;AA=G|||;VT=SNP
10	104427616	rs884825	T	G	100	PASS	AC=3256;AF=0.65016;AN=5008;NS=2504;DP=16149;EAS_AF=0.3562;AMR_AF=0.6614;AFR_AF=0.6377;EUR_AF=0.8817;SAS_AF=0.7239;AA=T|||;VT=SNP
10	104428104	rs76019731	G	A	100	PASS	AC=24;AF=0.00479233;AN=5008;NS=2504;DP=18556;EAS_AF=0;AMR_AF=0.0043;AFR_AF=0;EUR_AF=0.0179;SAS_AF=0.0031;AA=G|||;VT=SNP
10	104428314	rs12261409	G	A	100	PASS	AC=546;AF=0.109026;AN=5008;NS=2504;DP=18060;EAS_AF=0.2103;AMR_AF=0.0951;AFR_AF=0.1687;EUR_AF=0.0199;SAS_AF=0.0256;AA=G|||;VT=SNP
10	104428716	rs12262998	C	T	100	PASS	AC=1049;AF=0.209465;AN=5008;NS=2504;DP=15499;EAS_AF=0.1716;AMR_AF=0.1974;AFR_AF=0.2186;EUR_AF=0.326;SAS_AF=0.1247;AA=C|||;VT=SNP
10	104429143	rs116963179	T	C	100	PASS	AC=82;AF=0.0163738;AN=5008;NS=2504;DP=20053;EAS_AF=0.002;AMR_AF=0.049;AFR_AF=0.003;EUR_AF=0.0089;SAS_AF=0.0337;AA=t|||;VT=SNP
10	104429639	rs3961457	G	A	100	PASS	AC=3267;AF=0.652356;AN=5008;NS=2504;DP=15773;EAS_AF=0.3571;AMR_AF=0.6614;AFR_AF=0.6467;EUR_AF=0.8797;SAS_AF=0.7239;AA=G|||;VT=SNP
10	104429746	rs7094325	G	C	100	PASS	AC=1312;AF=0.261981;AN=5008;NS=2504;DP=17214;EAS_AF=0.1716;AMR_AF=0.2161;AFR_AF=0.4054;EUR_AF=0.329;SAS_AF=0.1247;AA=G|||;VT=SNP
10	104430251	rs11191365	G	A	100	PASS	AC=1045;AF=0.208666;AN=5008;NS=2504;DP=22874;EAS_AF=0.4325;AMR_AF=0.2363;AFR_AF=0.0772;EUR_AF=0.0974;SAS_AF=0.2505;AA=G|||;VT=SNP
10	104430386	rs75630054	A	C	100	PASS	AC=232;AF=0.0463259;AN=5008;NS=2504;DP=21882;EAS_AF=0.0595;AMR_AF=0.0274;AFR_AF=0.0023;EUR_AF=0.0646;SAS_AF=0.0869;AA=A|||;VT=SNP
10	104431204	rs112942339	G	A	100	PASS	AC=43;AF=0.00858626;AN=5008;NS=2504;DP=19222;EAS_AF=0;AMR_AF=0.013;AFR_AF=0.0015;EUR_AF=0.0308;SAS_AF=0.001;AA=G|||;VT=SNP
10	104431271	rs2002917	T	C	100	PASS	AC=3252;AF=0.649361;AN=5008;NS=2504;DP=18905;EAS_AF=0.3571;AMR_AF=0.6585;AFR_AF=0.6354;EUR_AF=0.8817;SAS_AF=0.7239;AA=T|||;VT=SNP
10	104431918	rs117356225	G	A	100	PASS	AC=60;AF=0.0119808;AN=5008;NS=2504;DP=15875;EAS_AF=0;AMR_AF=0.0144;AFR_AF=0;EUR_AF=0.0229;SAS_AF=0.0276;AA=G|||;VT=SNP
10	104432024	rs7096601	T	C	100	PASS	AC=535;AF=0.106829;AN=5008;NS=2504;DP=16358;EAS_AF=0.2103;AMR_AF=0.0951;AFR_AF=0.1604;EUR_AF=0.0199;SAS_AF=0.0256;AA=T|||;VT=SNP
10	104432053	rs2002916	A	G	100	PASS	AC=1329;AF=0.265375;AN=5008;NS=2504;DP=16827;EAS_AF=0.1716;AMR_AF=0.2161;AFR_AF=0.4198;EUR_AF=0.327;SAS_AF=0.1247;AA=A|||;VT=SNP
10	104432459	rs145903238	C	T	100	PASS	AC=80;AF=0.0159744;AN=5008;NS=2504;DP=19614;EAS_AF=0.002;AMR_AF=0.049;AFR_AF=0.003;EUR_AF=0.007;SAS_AF=0.0337;AA=C|||;VT=SNP
10	104433000	rs142703099	G	A	100	PASS	AC=27;AF=0.00539137;AN=5008;NS=2504;DP=15038;EAS_AF=0;AMR_AF=0.0058;AFR_AF=0.0023;EUR_AF=0.0189;SAS_AF=0.001;AA=G|||;VT=SNP
10	104434194	rs7088470	A	G	100	PASS	AC=547;AF=0.109225;AN=5008;NS=2504;DP=14286;EAS_AF=0.2123;AMR_AF=0.0994;AFR_AF=0.1657;EUR_AF=0.0199;SAS_AF=0.0256;AA=A|||;VT=SNP
10	104434209	rs1043450	A	G	100	PASS	AC=854;AF=0.170527;AN=5008;NS=2504;DP=13401;EAS_AF=0.0754;AMR_AF=0.2651;AFR_AF=0.0446;EUR_AF=0.2734;SAS_AF=0.2658;AA=a|||;VT=SNP
10	104434250	rs61869169	C	T	100	PASS	AC=44;AF=0.00878594;AN=5008;NS=2504;DP=13050;EAS_AF=0;AMR_AF=0.0202;AFR_AF=0;EUR_AF=0.0189;SAS_AF=0.0112;AA=C|||;VT=SNP
10	104434630	rs12573077	C	A	100	PASS	AC=1282;AF=0.25599;AN=5008;NS=2504;DP=15661;EAS_AF=0.1647;AMR_AF=0.2104;AFR_AF=0.4002;EUR_AF=0.3191;SAS_AF=0.1227;AA=C|||;VT=SNP
10	104435188	rs181722822	C	T	100	PASS	AC=10;AF=0.00199681;AN=5008;NS=2504;DP=16465;EAS_AF=0;AMR_AF=0.0029;AFR_AF=0.0015;EUR_AF=0.006;SAS_AF=0;AA=C|||;VT=SNP
10	104436519	rs41308675	G	A	100	PASS	AC=56;AF=0.0111821;AN=5008;NS=2504;DP=16917;EAS_AF=0;AMR_AF=0.036;AFR_AF=0.0015;EUR_AF=0.0278;SAS_AF=0.001;AA=G|||;VT=SNP
10	104436641	rs8354	C	T	100	PASS	AC=1034;AF=0.20647;AN=5008;NS=2504;DP=18993;EAS_AF=0.4494;AMR_AF=0.2262;AFR_AF=0.0537;EUR_AF=0.0974;SAS_AF=0.2607;AA=C|||;VT=SNP;EX_TARGET
10	104436772	rs117132407	G	A	100	PASS	AC=181;AF=0.0361422;AN=5008;NS=2504;DP=16598;EAS_AF=0.004;AMR_AF=0.0375;AFR_AF=0.0015;EUR_AF=0.0447;SAS_AF=0.1063;AA=G|||;VT=SNP
10	104437175	rs61869210	A	C	100	PASS	AC=958;AF=0.191294;AN=5008;NS=2504;DP=19470;EAS_AF=0.0744;AMR_AF=0.2622;AFR_AF=0.0507;EUR_AF=0.2734;SAS_AF=0.3671;AA=A|||;VT=SNP
10	104438565	rs7077678	C	T	100	PASS	AC=2421;AF=0.483427;AN=5008;NS=2504;DP=19128;EAS_AF=0.5228;AMR_AF=0.5216;AFR_AF=0.4213;EUR_AF=0.3608;SAS_AF=0.6258;AA=C|||;VT=SNP
10	104438825	rs146952142	G	A	100	PASS	AC=68;AF=0.0135783;AN=5008;NS=2504;DP=16217;EAS_AF=0.0258;AMR_AF=0.0101;AFR_AF=0.0008;EUR_AF=0.0298;SAS_AF=0.0041;AA=G|||;VT=SNP
10	104440050	rs7907503	C	T	100	PASS	AC=1230;AF=0.245607;AN=5008;NS=2504;DP=20052;EAS_AF=0.1498;AMR_AF=0.2104;AFR_AF=0.3676;EUR_AF=0.325;SAS_AF=0.1227;AA=C|||;VT=SNP
10	104440062	rs117714998	G	A	100	PASS	AC=72;AF=0.014377;AN=5008;NS=2504;DP=20501;EAS_AF=0.0149;AMR_AF=0.0072;AFR_AF=0.0008;EUR_AF=0.0189;SAS_AF=0.0327;AA=G|||;VT=SNP
10	104442457	rs3781571	C	T	100	PASS	AC=1294;AF=0.258387;AN=5008;NS=2504;DP=18829;EAS_AF=0.3264;AMR_AF=0.2594;AFR_AF=0.174;EUR_AF=0.3091;SAS_AF=0.2495;AA=C|||;VT=SNP
10	104443875	rs79305676	C	A	100	PASS	AC=84;AF=0.0167732;AN=5008;NS=2504;DP=19118;EAS_AF=0;AMR_AF=0.0187;AFR_AF=0.0008;EUR_AF=0.0398;SAS_AF=0.0307;AA=C|||;VT=SNP
10	104444556	rs112004166	C	T	100	PASS	AC=28;AF=0.00559105;AN=5008;NS=2504;DP=11034;EAS_AF=0.002;AMR_AF=0.0173;AFR_AF=0;EUR_AF=0.0139;SAS_AF=0;AA=C|||;VT=SNP
10	104444615	rs34349481	G	C	100	PASS	AC=1246;AF=0.248802;AN=5008;NS=2504;DP=8361;EAS_AF=0.1498;AMR_AF=0.2133;AFR_AF=0.379;EUR_AF=0.3241;SAS_AF=0.1227;AA=G|||;VT=SNP
10	104445368	rs3740606	G	A	100	PASS	AC=1310;AF=0.261581;AN=5008;NS=2504;DP=21152;EAS_AF=0.3264;AMR_AF=0.2608;AFR_AF=0.1823;EUR_AF=0.3131;SAS_AF=0.2495;AA=G|||;VT=SNP
10	104445963	rs141933852	G	C	100	PASS	AC=17;AF=0.00339457;AN=5008;NS=2504;DP=15737;EAS_AF=0;AMR_AF=0.0072;AFR_AF=0.0008;EUR_AF=0.0089;SAS_AF=0.002;AA=G|||;VT=SNP
10	104446927	rs112731942	C	T	100	PASS	AC=56;AF=0.0111821;AN=5008;NS=2504;DP=13218;EAS_AF=0;AMR_AF=0.036;AFR_AF=0.0015;EUR_AF=0.0278;SAS_AF=0.001;AA=C|||;VT=SNP
10	104447013	rs117345621	C	T	100	PASS	AC=24;AF=0.00479233;AN=5008;NS=2504;DP=16051;EAS_AF=0;AMR_AF=0.0014;AFR_AF=0.0008;EUR_AF=0.0179;SAS_AF=0.0041;AA=C|||;VT=SNP
10	104447629	rs3977736	T	C	100	PASS	AC=623;AF=0.124401;AN=5008;NS=2504;DP=18572;EAS_AF=0.0754;AMR_AF=0.1499;AFR_AF=0.0734;EUR_AF=0.2296;SAS_AF=0.1176;AA=T|||;VT=SNP
10	104448939	rs56771365	G	A	100	PASS	AC=1255;AF=0.250599;AN=5008;NS=2504;DP=15919;EAS_AF=0.1518;AMR_AF=0.2133;AFR_AF=0.3828;EUR_AF=0.326;SAS_AF=0.1227;AA=G|||;VT=SNP
10	104449013	rs112766449	T	C	100	PASS	AC=343;AF=0.0684904;AN=5008;NS=2504;DP=18063;EAS_AF=0.005;AMR_AF=0.1037;AFR_AF=0.0174;EUR_AF=0.1789;SAS_AF=0.0644;AA=T|||;VT=SNP
10	104449444	rs11191368	C	T	100	PASS	AC=994;AF=0.198482;AN=5008;NS=2504;DP=13277;EAS_AF=0.4494;AMR_AF=0.2291;AFR_AF=0.0197;EUR_AF=0.0984;SAS_AF=0.2628;AA=C|||;VT=SNP
10	104449836	rs61869211	A	G	100	PASS	AC=940;AF=0.1877;AN=5008;NS=2504;DP=14053;EAS_AF=0.0734;AMR_AF=0.2594;AFR_AF=0.0499;EUR_AF=0.2634;SAS_AF=0.363;AA=A|||;VT=SNP
10	104451328	rs148658224	A	G	100	PASS	AC=65;AF=0.0129792;AN=5008;NS=2504;DP=17841;EAS_AF=0;AMR_AF=0.0274;AFR_AF=0.003;EUR_AF=0.0298;SAS_AF=0.0123;AA=A|||;VT=SNP
10	104452818	rs140702899	G	A	100	PASS	AC=64;AF=0.0127796;AN=5008;NS=2504;DP=18860;EAS_AF=0.001;AMR_AF=0.0159;AFR_AF=0.0015;EUR_AF=0.0189;SAS_AF=0.0317;AA=G|||;VT=SNP
10	104453024	rs10437480	C	G	100	PASS	AC=1252;AF=0.25;AN=5008;NS=2504;DP=18277;EAS_AF=0.1508;AMR_AF=0.2133;AFR_AF=0.385;EUR_AF=0.3241;SAS_AF=0.1196;AA=C|||;VT=SNP
10	104453905	rs78020516	C	T	100	PASS	AC=37;AF=0.00738818;AN=5008;NS=2504;DP=13892;EAS_AF=0.001;AMR_AF=0.0014;AFR_AF=0.0008;EUR_AF=0.0109;SAS_AF=0.0235;AA=C|||;VT=SNP
10	104454113	rs4264100	C	G	100	PASS	AC=1252;AF=0.25;AN=5008;NS=2504;DP=17551;EAS_AF=0.1508;AMR_AF=0.2133;AFR_AF=0.385;EUR_AF=0.3241;SAS_AF=0.1196;AA=C|||;VT=SNP
10	104454700	rs4556473	T	C	100	PASS	AC=2345;AF=0.468251;AN=5008;NS=2504;DP=17035;EAS_AF=0.5228;AMR_AF=0.5187;AFR_AF=0.3585;EUR_AF=0.3668;SAS_AF=0.6288;AA=T|||;VT=SNP
10	104456153	rs146213793	C	A	100	PASS	AC=77;AF=0.0153754;AN=5008;NS=2504;DP=15440;EAS_AF=0;AMR_AF=0.0303;AFR_AF=0.003;EUR_AF=0.0398;SAS_AF=0.0123;AA=C|||;VT=SNP
10	104456310	rs7900450	C	T	100	PASS	AC=1252;AF=0.25;AN=5008;NS=2504;DP=17611;EAS_AF=0.1508;AMR_AF=0.2147;AFR_AF=0.3843;EUR_AF=0.3241;SAS_AF=0.1196;AA=C|||;VT=SNP
10	104456686	rs10883765	T	C	100	PASS	AC=1091;AF=0.217851;AN=5008;NS=2504;DP=18808;EAS_AF=0.4494;AMR_AF=0.232;AFR_AF=0.0923;EUR_AF=0.0984;SAS_AF=0.2618;AA=T|||;VT=SNP
10	104456725	rs7904252	G	T	100	PASS	AC=1247;AF=0.249002;AN=5008;NS=2504;DP=19228;EAS_AF=0.1508;AMR_AF=0.2118;AFR_AF=0.382;EUR_AF=0.3241;SAS_AF=0.1196;AA=G|||;VT=SNP
10	104456794	rs10748828	C	T	100	PASS	AC=3745;AF=0.747804;AN=5008;NS=2504;DP=20305;EAS_AF=0.8492;AMR_AF=0.7853;AFR_AF=0.6074;EUR_AF=0.6759;SAS_AF=0.8804;AA=C|||;VT=SNP
10	104456838	rs7904396	G	A	100	PASS	AC=1232;AF=0.246006;AN=5008;NS=2504;DP=21162;EAS_AF=0.1508;AMR_AF=0.2118;AFR_AF=0.3714;EUR_AF=0.3231;SAS_AF=0.1196;AA=G|||;VT=SNP
10	104457076	rs139805226	C	A	100	PASS	AC=62;AF=0.0123802;AN=5008;NS=2504;DP=15810;EAS_AF=0;AMR_AF=0.013;AFR_AF=0;EUR_AF=0.0239;SAS_AF=0.0297;AA=C|||;VT=SNP
10	104457456	rs11191369	G	A	100	PASS	AC=2429;AF=0.485024;AN=5008;NS=2504;DP=19041;EAS_AF=0.5228;AMR_AF=0.5231;AFR_AF=0.4228;EUR_AF=0.3628;SAS_AF=0.6288;AA=G|||;VT=SNP
10	104457603	rs7893687	T	A	100	PASS	AC=1315;AF=0.26258;AN=5008;NS=2504;DP=20895;EAS_AF=0.3264;AMR_AF=0.2622;AFR_AF=0.1846;EUR_AF=0.3121;SAS_AF=0.2515;AA=T|||;VT=SNP
10	104458243	rs117027139	C	T	100	PASS	AC=77;AF=0.0153754;AN=5008;NS=2504;DP=22111;EAS_AF=0;AMR_AF=0.0216;AFR_AF=0.0023;EUR_AF=0.0537;SAS_AF=0.0051;AA=T|||;VT=SNP
10	104459897	rs11191371	G	C	100	PASS	AC=1252;AF=0.25;AN=5008;NS=2504;DP=17389;EAS_AF=0.1508;AMR_AF=0.2133;AFR_AF=0.385;EUR_AF=0.3241;SAS_AF=0.1196;AA=G|||;VT=SNP
10	104460035	rs12414033	G	A	100	PASS	AC=801;AF=0.159944;AN=5008;NS=2504;DP=14326;EAS_AF=0.0724;AMR_AF=0.255;AFR_AF=0.0446;EUR_AF=0.2495;SAS_AF=0.2464;AA=G|||;VT=SNP
10	104462187	rs11191372	T	C	100	PASS	AC=1236;AF=0.246805;AN=5008;NS=2504;DP=14405;EAS_AF=0.1508;AMR_AF=0.2118;AFR_AF=0.3729;EUR_AF=0.3241;SAS_AF=0.1207;AA=T|||;VT=SNP
10	104462981	rs12769291	C	G	100	PASS	AC=1248;AF=0.249201;AN=5008;NS=2504;DP=16811;EAS_AF=0.1508;AMR_AF=0.2104;AFR_AF=0.3835;EUR_AF=0.3241;SAS_AF=0.1196;AA=C|||;VT=SNP
10	104463676	rs11191373	G	A	100	PASS	AC=2351;AF=0.469449;AN=5008;NS=2504;DP=13149;EAS_AF=0.5238;AMR_AF=0.5173;AFR_AF=0.3661;EUR_AF=0.3628;SAS_AF=0.6288;AA=g|||;VT=SNP
10	104463840	rs12776238	G	A	100	PASS	AC=1253;AF=0.2502;AN=5008;NS=2504;DP=12071;EAS_AF=0.1508;AMR_AF=0.2133;AFR_AF=0.3858;EUR_AF=0.3241;SAS_AF=0.1196;AA=G|||;VT=SNP
10	104464436	rs116928769	A	G	100	PASS	AC=53;AF=0.0105831;AN=5008;NS=2504;DP=10066;EAS_AF=0;AMR_AF=0.0159;AFR_AF=0;EUR_AF=0.0378;SAS_AF=0.0041;AA=A|||;VT=SNP
10	104464657	rs11191375	T	C	100	PASS	AC=1039;AF=0.207468;AN=5008;NS=2504;DP=15540;EAS_AF=0.4504;AMR_AF=0.2291;AFR_AF=0.053;EUR_AF=0.0984;SAS_AF=0.2628;AA=T|||;VT=SNP
10	104464763	rs10883766	G	A	100	PASS	AC=1039;AF=0.207468;AN=5008;NS=2504;DP=19704;EAS_AF=0.4504;AMR_AF=0.2291;AFR_AF=0.053;EUR_AF=0.0984;SAS_AF=0.2628;AA=G|||;VT=SNP
10	104464970	rs12784517	T	C	100	PASS	AC=1253;AF=0.2502;AN=5008;NS=2504;DP=22235;EAS_AF=0.1508;AMR_AF=0.2133;AFR_AF=0.3858;EUR_AF=0.3241;SAS_AF=0.1196;AA=T|||;VT=SNP
10	104465374	rs12761195	T	C	100	PASS	AC=1254;AF=0.250399;AN=5008;NS=2504;DP=22694;EAS_AF=0.1508;AMR_AF=0.2147;AFR_AF=0.3858;EUR_AF=0.3241;SAS_AF=0.1196;AA=T|||;VT=SNP
10	104465687	rs12765459	G	C	100	PASS	AC=689;AF=0.13758;AN=5008;NS=2504;DP=18272;EAS_AF=0.1359;AMR_AF=0.1801;AFR_AF=0.0257;EUR_AF=0.3042;SAS_AF=0.089;AA=G|||;VT=SNP
10	104467609	rs12415043	G	C	100	PASS	AC=1163;AF=0.232228;AN=5008;NS=2504;DP=19039;EAS_AF=0.4504;AMR_AF=0.2378;AFR_AF=0.1422;EUR_AF=0.0984;SAS_AF=0.2628;AA=G|||;VT=SNP
10	104467774	rs2252147	G	A	100	PASS	AC=943;AF=0.188299;AN=5008;NS=2504;DP=14957;EAS_AF=0.0734;AMR_AF=0.2594;AFR_AF=0.0499;EUR_AF=0.2634;SAS_AF=0.3661;AA=G|||;VT=SNP
10	104467954	rs12780827	T	C	100	PASS	AC=1134;AF=0.226438;AN=5008;NS=2504;DP=15488;EAS_AF=0.1508;AMR_AF=0.2046;AFR_AF=0.2965;EUR_AF=0.329;SAS_AF=0.1196;AA=T|||;VT=SNP
10	104468434	rs2489743	C	T	100	PASS	AC=942;AF=0.188099;AN=5008;NS=2504;DP=10287;EAS_AF=0.0734;AMR_AF=0.2594;AFR_AF=0.0499;EUR_AF=0.2624;SAS_AF=0.3661;AA=c|||;VT=SNP
10	104468583	rs10883767	A	G	100	PASS	AC=1217;AF=0.243011;AN=5008;NS=2504;DP=9514;EAS_AF=0.4504;AMR_AF=0.2406;AFR_AF=0.1815;EUR_AF=0.0984;SAS_AF=0.2628;AA=A|||;VT=SNP
10	104469728	rs7076749	T	A	100	PASS	AC=1310;AF=0.261581;AN=5008;NS=2504;DP=15537;EAS_AF=0.3254;AMR_AF=0.2622;AFR_AF=0.1838;EUR_AF=0.3091;SAS_AF=0.2515;AA=T|||;VT=SNP
10	104470918	rs2251772	T	C	100	PASS	AC=772;AF=0.154153;AN=5008;NS=2504;DP=16383;EAS_AF=0.0734;AMR_AF=0.2522;AFR_AF=0.0242;EUR_AF=0.2485;SAS_AF=0.2464;AA=T|||;VT=SNP
10	104471012	rs80171687	A	G	100	PASS	AC=252;AF=0.0503195;AN=5008;NS=2504;DP=14759;EAS_AF=0.0645;AMR_AF=0.0274;AFR_AF=0.0023;EUR_AF=0.0626;SAS_AF=0.1043;AA=A|||;VT=SNP
10	104471975	rs4919669	T	A	100	PASS	AC=992;AF=0.198083;AN=5008;NS=2504;DP=17874;EAS_AF=0.4504;AMR_AF=0.2277;AFR_AF=0.0182;EUR_AF=0.0984;SAS_AF=0.2628;AA=T|||;VT=SNP
10	104472777	rs11191377	T	C	100	PASS	AC=1304;AF=0.260383;AN=5008;NS=2504;DP=14834;EAS_AF=0.3244;AMR_AF=0.2608;AFR_AF=0.1831;EUR_AF=0.3052;SAS_AF=0.2526;AA=T|||;VT=SNP
10	104475010	rs10786704	G	T	100	PASS	AC=1305;AF=0.260583;AN=5008;NS=2504;DP=16450;EAS_AF=0.3254;AMR_AF=0.2608;AFR_AF=0.1838;EUR_AF=0.3052;SAS_AF=0.2515;AA=G|||;VT=SNP
10	104476292	rs7905481	T	C	100	PASS	AC=1131;AF=0.225839;AN=5008;NS=2504;DP=17112;EAS_AF=0.1508;AMR_AF=0.2046;AFR_AF=0.2958;EUR_AF=0.327;SAS_AF=0.1196;AA=T|||;VT=SNP
10	104477165	rs144125267	G	A	100	PASS	AC=64;AF=0.0127796;AN=5008;NS=2504;DP=19154;EAS_AF=0.001;AMR_AF=0.0159;AFR_AF=0.0015;EUR_AF=0.0189;SAS_AF=0.0317;AA=G|||;VT=SNP
10	104477705	rs10786705	G	A	100	PASS	AC=1307;AF=0.260982;AN=5008;NS=2504;DP=19461;EAS_AF=0.3254;AMR_AF=0.2608;AFR_AF=0.1838;EUR_AF=0.3052;SAS_AF=0.2536;AA=G|||;VT=SNP
10	104478203	rs1475645	T	G	100	PASS	AC=141;AF=0.028155;AN=5008;NS=2504;DP=21221;EAS_AF=0.001;AMR_AF=0.0058;AFR_AF=0.0008;EUR_AF=0.0179;SAS_AF=0.1196;AA=T|||;VT=SNP
10	104479165	rs12771656	T	A	100	PASS	AC=1113;AF=0.222244;AN=5008;NS=2504;DP=16168;EAS_AF=0.1508;AMR_AF=0.2032;AFR_AF=0.2814;EUR_AF=0.328;SAS_AF=0.1207;AA=T|||;VT=SNP
10	104479385	rs17784294	C	A	100	PASS	AC=1110;AF=0.221645;AN=5008;NS=2504;DP=17779;EAS_AF=0.1478;AMR_AF=0.2032;AFR_AF=0.2821;EUR_AF=0.328;SAS_AF=0.1196;AA=C|||;VT=SNP
10	104479875	rs2489741	G	A	100	PASS	AC=2557;AF=0.510583;AN=5008;NS=2504;DP=15255;EAS_AF=0.5228;AMR_AF=0.5331;AFR_AF=0.5136;EUR_AF=0.3658;SAS_AF=0.6268;AA=G|||;VT=SNP
10	104480659	rs12783444	G	A	100	PASS	AC=1129;AF=0.225439;AN=5008;NS=2504;DP=17316;EAS_AF=0.1478;AMR_AF=0.2046;AFR_AF=0.2958;EUR_AF=0.328;SAS_AF=0.1196;AA=G|||;VT=SNP
10	104482330	rs11191379	C	T	100	PASS	AC=1162;AF=0.232029;AN=5008;NS=2504;DP=18755;EAS_AF=0.4464;AMR_AF=0.2378;AFR_AF=0.1437;EUR_AF=0.0984;SAS_AF=0.2638;AA=C|||;VT=SNP
10	104482331	rs2902547	G	A	100	PASS	AC=1310;AF=0.261581;AN=5008;NS=2504;DP=18643;EAS_AF=0.3304;AMR_AF=0.2608;AFR_AF=0.1838;EUR_AF=0.3052;SAS_AF=0.2515;AA=G|||;VT=SNP
10	104484799	rs12259058	A	G	100	PASS	AC=1111;AF=0.221845;AN=5008;NS=2504;DP=17527;EAS_AF=0.1488;AMR_AF=0.2032;AFR_AF=0.2821;EUR_AF=0.328;SAS_AF=0.1196;AA=A|||;VT=SNP
10	104485301	rs12775883	G	A	100	PASS	AC=1110;AF=0.221645;AN=5008;NS=2504;DP=19143;EAS_AF=0.1488;AMR_AF=0.2032;AFR_AF=0.2814;EUR_AF=0.328;SAS_AF=0.1196;AA=G|||;VT=SNP
10	104485725	rs2778036	G	A	100	PASS	AC=948;AF=0.189297;AN=5008;NS=2504;DP=17064;EAS_AF=0.0744;AMR_AF=0.2608;AFR_AF=0.0514;EUR_AF=0.2654;SAS_AF=0.365;AA=G|||;VT=SNP
10	104486304	rs2244647	G	C	100	PASS	AC=3683;AF=0.735423;AN=5008;NS=2504;DP=18737;EAS_AF=0.7351;AMR_AF=0.7406;AFR_AF=0.6324;EUR_AF=0.7555;SAS_AF=0.8507;AA=G|||;VT=SNP
10	104486974	rs2244524	C	T	100	PASS	AC=2413;AF=0.481829;AN=5008;NS=2504;DP=17674;EAS_AF=0.5823;AMR_AF=0.5259;AFR_AF=0.236;EUR_AF=0.4284;SAS_AF=0.7342;AA=C|||;VT=SNP
10	104487382	rs2902548	C	T	100	PASS	AC=1613;AF=0.322085;AN=5008;NS=2504;DP=18170;EAS_AF=0.6131;AMR_AF=0.2752;AFR_AF=0.2103;EUR_AF=0.168;SAS_AF=0.365;AA=C|||;VT=SNP
10	104487443	rs7917772	G	A	100	PASS	AC=2679;AF=0.534944;AN=5008;NS=2504;DP=19841;EAS_AF=0.4683;AMR_AF=0.4813;AFR_AF=0.6271;EUR_AF=0.6561;SAS_AF=0.3926;AA=G|||;VT=SNP
10	104487871	rs2265309	T	C	100	PASS	AC=2289;AF=0.457069;AN=5008;NS=2504;DP=18299;EAS_AF=0.3472;AMR_AF=0.513;AFR_AF=0.4955;EUR_AF=0.5109;SAS_AF=0.4233;AA=T|||;VT=SNP
10	104487973	rs10883768	T	C	100	PASS	AC=1534;AF=0.30631;AN=5008;NS=2504;DP=19890;EAS_AF=0.5228;AMR_AF=0.268;AFR_AF=0.233;EUR_AF=0.1501;SAS_AF=0.3701;AA=T|||;VT=SNP
10	104488900	rs2244258	A	T	100	PASS	AC=3805;AF=0.759784;AN=5008;NS=2504;DP=19522;EAS_AF=0.7331;AMR_AF=0.7651;AFR_AF=0.8041;EUR_AF=0.7515;SAS_AF=0.7321;AA=T|||;VT=SNP
10	104488914	rs2244257	A	G	100	PASS	AC=4856;AF=0.969649;AN=5008;NS=2504;DP=19300;EAS_AF=0.999;AMR_AF=0.9928;AFR_AF=0.9924;EUR_AF=0.9811;SAS_AF=0.8804;AA=G|||;VT=SNP
10	104489011	rs2244254	G	C	100	PASS	AC=3741;AF=0.747005;AN=5008;NS=2504;DP=17323;EAS_AF=0.7331;AMR_AF=0.7622;AFR_AF=0.7572;EUR_AF=0.7515;SAS_AF=0.7321;AA=C|||;VT=SNP
10	104491114	rs2265308	T	C	100	PASS	AC=3741;AF=0.747005;AN=5008;NS=2504;DP=18827;EAS_AF=0.7331;AMR_AF=0.7622;AFR_AF=0.7572;EUR_AF=0.7515;SAS_AF=0.7321;AA=C|||;VT=SNP
10	104491148	rs111823312	G	A	100	PASS	AC=27;AF=0.00539137;AN=5008;NS=2504;DP=19300;EAS_AF=0;AMR_AF=0.0086;AFR_AF=0.0015;EUR_AF=0.0149;SAS_AF=0.0041;AA=G|||;VT=SNP
10	104491164	rs1475644	G	A	100	PASS	AC=1170;AF=0.233626;AN=5008;NS=2504;DP=18439;EAS_AF=0.0813;AMR_AF=0.2795;AFR_AF=0.2595;EUR_AF=0.2813;SAS_AF=0.274;AA=G|||;VT=SNP
10	104491702	rs3802676	G	A	100	PASS	AC=1051;AF=0.209864;AN=5008;NS=2504;DP=19686;EAS_AF=0.2659;AMR_AF=0.2277;AFR_AF=0.1884;EUR_AF=0.2296;SAS_AF=0.1483;AA=G|||;VT=SNP
10	104492707	rs2778037	G	C	100	PASS	AC=3742;AF=0.747204;AN=5008;NS=2504;DP=19722;EAS_AF=0.7341;AMR_AF=0.7622;AFR_AF=0.7572;EUR_AF=0.7515;SAS_AF=0.7321;AA=C|||;VT=SNP
10	104493432	rs78400164	C	T	100	PASS	AC=40;AF=0.00798722;AN=5008;NS=2504;DP=19167;EAS_AF=0;AMR_AF=0.0144;AFR_AF=0.0015;EUR_AF=0.0219;SAS_AF=0.0061;AA=C|||;VT=SNP
10	104493444	rs11191381	C	T	100	PASS	AC=699;AF=0.139577;AN=5008;NS=2504;DP=19178;EAS_AF=0.129;AMR_AF=0.1888;AFR_AF=0.025;EUR_AF=0.3171;SAS_AF=0.0879;AA=C|||;VT=SNP
10	104493676	rs2863719	G	A	100	PASS	AC=1055;AF=0.210663;AN=5008;NS=2504;DP=18043;EAS_AF=0.2659;AMR_AF=0.2277;AFR_AF=0.1906;EUR_AF=0.2306;SAS_AF=0.1483;AA=G|||;VT=SNP
10	104493739	rs148331040	G	C	100	PASS	AC=33;AF=0.00658946;AN=5008;NS=2504;DP=21539;EAS_AF=0;AMR_AF=0.0115;AFR_AF=0.0008;EUR_AF=0.0209;SAS_AF=0.0031;AA=G|||;VT=SNP
10	104493919	rs188411559	G	A	100	PASS	AC=26;AF=0.00519169;AN=5008;NS=2504;DP=20332;EAS_AF=0.001;AMR_AF=0.0086;AFR_AF=0;EUR_AF=0.0169;SAS_AF=0.002;AA=G|||;VT=SNP
10	104494569	rs111930640	C	T	100	PASS	AC=27;AF=0.00539137;AN=5008;NS=2504;DP=18052;EAS_AF=0;AMR_AF=0.0086;AFR_AF=0.0015;EUR_AF=0.0149;SAS_AF=0.0041;AA=C|||;VT=SNP
10	104494947	rs10883769	C	G	100	PASS	AC=1052;AF=0.210064;AN=5008;NS=2504;DP=18138;EAS_AF=0.2659;AMR_AF=0.2277;AFR_AF=0.1884;EUR_AF=0.2296;SAS_AF=0.1493;AA=C|||;VT=SNP
10	104494977	rs79981445	C	T	100	PASS	AC=24;AF=0.00479233;AN=5008;NS=2504;DP=18478;EAS_AF=0;AMR_AF=0.0014;AFR_AF=0;EUR_AF=0.0159;SAS_AF=0.0072;AA=C|||;VT=SNP
10	104496598	rs9645569	G	A	100	PASS	AC=356;AF=0.0710863;AN=5008;NS=2504;DP=12201;EAS_AF=0.124;AMR_AF=0.0807;AFR_AF=0.0068;EUR_AF=0.1402;SAS_AF=0.0256;AA=g|||;VT=SNP
10	104496658	rs61869252	C	T	100	PASS	AC=3739;AF=0.746605;AN=5008;NS=2504;DP=11022;EAS_AF=0.7331;AMR_AF=0.7608;AFR_AF=0.7572;EUR_AF=0.7515;SAS_AF=0.7311;AA=c|||;VT=SNP
10	104496859	rs9419938	C	T	100	PASS	AC=1170;AF=0.233626;AN=5008;NS=2504;DP=14125;EAS_AF=0.0813;AMR_AF=0.2795;AFR_AF=0.2595;EUR_AF=0.2813;SAS_AF=0.274;AA=C|||;VT=SNP
10	104498846	rs17711717	T	C	100	PASS	AC=89;AF=0.0177716;AN=5008;NS=2504;DP=22083;EAS_AF=0.002;AMR_AF=0.0072;AFR_AF=0;EUR_AF=0.0179;SAS_AF=0.0654;AA=T|||;VT=SNP
10	104499220	rs2254198	T	C	100	PASS	AC=4855;AF=0.969449;AN=5008;NS=2504;DP=20286;EAS_AF=0.999;AMR_AF=0.9928;AFR_AF=0.9924;EUR_AF=0.9811;SAS_AF=0.8793;AA=C|||;VT=SNP
10	104499232	rs12762176	A	T	100	PASS	AC=882;AF=0.176118;AN=5008;NS=2504;DP=20117;EAS_AF=0.129;AMR_AF=0.2089;AFR_AF=0.152;EUR_AF=0.3181;SAS_AF=0.0879;AA=A|||;VT=SNP
10	104499388	rs7912571	A	G	100	PASS	AC=1052;AF=0.210064;AN=5008;NS=2504;DP=18733;EAS_AF=0.2659;AMR_AF=0.2277;AFR_AF=0.1884;EUR_AF=0.2296;SAS_AF=0.1493;AA=A|||;VT=SNP
10	104499594	rs2265307	T	C	100	PASS	AC=4856;AF=0.969649;AN=5008;NS=2504;DP=18345;EAS_AF=0.999;AMR_AF=0.9928;AFR_AF=0.9924;EUR_AF=0.9811;SAS_AF=0.8804;AA=C|||;VT=SNP
10	104499764	rs7092723	C	T	100	PASS	AC=1053;AF=0.210264;AN=5008;NS=2504;DP=19044;EAS_AF=0.2659;AMR_AF=0.2277;AFR_AF=0.1884;EUR_AF=0.2306;SAS_AF=0.1493;AA=C|||;VT=SNP
10	104500659	rs10786706	C	T	100	PASS	AC=2481;AF=0.495407;AN=5008;NS=2504;DP=20907;EAS_AF=0.6518;AMR_AF=0.4755;AFR_AF=0.4342;EUR_AF=0.4702;SAS_AF=0.4571;AA=C|||;VT=SNP
10	104500988	rs60459635	T	G	100	PASS	AC=1533;AF=0.30611;AN=5008;NS=2504;DP=20378;EAS_AF=0.5228;AMR_AF=0.2651;AFR_AF=0.2337;EUR_AF=0.1511;SAS_AF=0.3691;AA=T|||;VT=SNP
10	104502114	rs7918739	T	G	100	PASS	AC=4792;AF=0.956869;AN=5008;NS=2504;DP=17445;EAS_AF=0.999;AMR_AF=0.9899;AFR_AF=0.9455;EUR_AF=0.9811;SAS_AF=0.8804;AA=G|||;VT=SNP
10	104503130	rs61869255	A	G	100	PASS	AC=106;AF=0.0211661;AN=5008;NS=2504;DP=20278;EAS_AF=0;AMR_AF=0.0216;AFR_AF=0.0461;EUR_AF=0.0159;SAS_AF=0.0143;AA=A|||;VT=SNP
10	104503174	rs2297450	T	C	100	PASS	AC=1534;AF=0.30631;AN=5008;NS=2504;DP=20603;EAS_AF=0.5228;AMR_AF=0.2651;AFR_AF=0.2345;EUR_AF=0.1511;SAS_AF=0.3691;AA=T|||;VT=SNP
10	104503459	rs2297451	T	A	100	PASS	AC=1052;AF=0.210064;AN=5008;NS=2504;DP=16372;EAS_AF=0.2659;AMR_AF=0.2277;AFR_AF=0.1884;EUR_AF=0.2296;SAS_AF=0.1493;AA=T|||;VT=SNP
10	104503584	rs3818708	C	T	100	PASS	AC=2469;AF=0.493011;AN=5008;NS=2504;DP=16990;EAS_AF=0.6518;AMR_AF=0.4755;AFR_AF=0.4251;EUR_AF=0.4702;SAS_AF=0.4571;AA=c|||;VT=SNP
10	104504534	rs7074894	T	G	100	PASS	AC=1052;AF=0.210064;AN=5008;NS=2504;DP=19620;EAS_AF=0.2659;AMR_AF=0.2277;AFR_AF=0.1876;EUR_AF=0.2296;SAS_AF=0.1503;AA=T|||;VT=SNP
10	104504564	rs999867	C	T	100	PASS	AC=984;AF=0.196486;AN=5008;NS=2504;DP=19363;EAS_AF=0.4573;AMR_AF=0.2233;AFR_AF=0.0166;EUR_AF=0.0875;SAS_AF=0.2638;AA=C|||;VT=SNP
10	104505687	rs2250580	G	C	100	PASS	AC=1235;AF=0.246605;AN=5008;NS=2504;DP=19792;EAS_AF=0.0813;AMR_AF=0.2839;AFR_AF=0.3064;EUR_AF=0.2813;SAS_AF=0.274;AA=G|||;VT=SNP
10	104505765	rs11598797	C	T	100	PASS	AC=661;AF=0.131989;AN=5008;NS=2504;DP=18837;EAS_AF=0.1062;AMR_AF=0.1441;AFR_AF=0.0915;EUR_AF=0.2127;SAS_AF=0.1217;AA=c|||;VT=SNP
10	104505884	rs11191383	G	A	100	PASS	AC=1051;AF=0.209864;AN=5008;NS=2504;DP=18322;EAS_AF=0.2659;AMR_AF=0.2277;AFR_AF=0.1868;EUR_AF=0.2306;SAS_AF=0.1493;AA=G|||;VT=SNP
10	104506111	rs11191384	A	G	100	PASS	AC=1056;AF=0.210863;AN=5008;NS=2504;DP=17840;EAS_AF=0.2669;AMR_AF=0.2291;AFR_AF=0.1899;EUR_AF=0.2296;SAS_AF=0.1493;AA=A|||;VT=SNP
10	104506543	rs7923711	G	C	100	PASS	AC=1085;AF=0.216653;AN=5008;NS=2504;DP=17569;EAS_AF=0.2669;AMR_AF=0.2291;AFR_AF=0.2103;EUR_AF=0.2286;SAS_AF=0.1524;AA=G|||;VT=SNP
10	104506750	rs17784610	T	G	100	PASS	AC=144;AF=0.028754;AN=5008;NS=2504;DP=19311;EAS_AF=0.001;AMR_AF=0.0058;AFR_AF=0.0008;EUR_AF=0.0179;SAS_AF=0.1227;AA=T|||;VT=SNP
10	104506852	rs10883770	G	A	100	PASS	AC=1085;AF=0.216653;AN=5008;NS=2504;DP=18712;EAS_AF=0.2669;AMR_AF=0.2291;AFR_AF=0.2103;EUR_AF=0.2286;SAS_AF=0.1524;AA=G|||;VT=SNP
10	104507156	rs2489744	T	C	100	PASS	AC=4787;AF=0.955871;AN=5008;NS=2504;DP=15735;EAS_AF=0.999;AMR_AF=0.9899;AFR_AF=0.9448;EUR_AF=0.9811;SAS_AF=0.8763;AA=t|||;VT=SNP
10	104507575	rs7071523	C	G	100	PASS	AC=4788;AF=0.95607;AN=5008;NS=2504;DP=18560;EAS_AF=0.999;AMR_AF=0.9899;AFR_AF=0.9455;EUR_AF=0.9811;SAS_AF=0.8763;AA=G|||;VT=SNP
10	104508202	rs12763284	A	G	100	PASS	AC=2538;AF=0.506789;AN=5008;NS=2504;DP=20036;EAS_AF=0.6528;AMR_AF=0.4784;AFR_AF=0.4781;EUR_AF=0.4702;SAS_AF=0.453;AA=A|||;VT=SNP
10	104508906	rs7342026	A	G	100	PASS	AC=1051;AF=0.209864;AN=5008;NS=2504;DP=16468;EAS_AF=0.2669;AMR_AF=0.2262;AFR_AF=0.1861;EUR_AF=0.2286;SAS_AF=0.1524;AA=A|||;VT=SNP
10	104509064	rs67506723	G	T	100	PASS	AC=2467;AF=0.492612;AN=5008;NS=2504;DP=13791;EAS_AF=0.6528;AMR_AF=0.4726;AFR_AF=0.4274;EUR_AF=0.4702;SAS_AF=0.453;AA=G|||;VT=SNP
10	104509393	rs2801050	T	A	100	PASS	AC=944;AF=0.188498;AN=5008;NS=2504;DP=10877;EAS_AF=0.0724;AMR_AF=0.2622;AFR_AF=0.1415;EUR_AF=0.2644;SAS_AF=0.2413;AA=T|||;VT=SNP
10	104509673	rs117847542	T	G	100	PASS	AC=26;AF=0.00519169;AN=5008;NS=2504;DP=11532;EAS_AF=0;AMR_AF=0;AFR_AF=0;EUR_AF=0.0139;SAS_AF=0.0123;AA=T|||;VT=SNP
10	104509818	rs58706228	C	T	100	PASS	AC=3738;AF=0.746406;AN=5008;NS=2504;DP=14562;EAS_AF=0.7321;AMR_AF=0.7637;AFR_AF=0.7602;EUR_AF=0.7525;SAS_AF=0.7239;AA=C|||;VT=SNP
10	104510158	rs10883771	A	G	100	PASS	AC=1051;AF=0.209864;AN=5008;NS=2504;DP=14866;EAS_AF=0.2669;AMR_AF=0.2262;AFR_AF=0.1861;EUR_AF=0.2286;SAS_AF=0.1524;AA=A|||;VT=SNP
10	104510240	rs10883772	A	T	100	PASS	AC=1052;AF=0.210064;AN=5008;NS=2504;DP=20243;EAS_AF=0.2688;AMR_AF=0.2262;AFR_AF=0.1853;EUR_AF=0.2286;SAS_AF=0.1524;AA=A|||;VT=SNP
10	104510305	rs2250064	C	T	100	PASS	AC=3702;AF=0.739217;AN=5008;NS=2504;DP=16851;EAS_AF=0.7321;AMR_AF=0.7608;AFR_AF=0.7345;EUR_AF=0.7525;SAS_AF=0.7239;AA=C|||;VT=SNP
10	104510443	rs145506479	A	G	100	PASS	AC=17;AF=0.00339457;AN=5008;NS=2504;DP=13067;EAS_AF=0;AMR_AF=0.0072;AFR_AF=0.0008;EUR_AF=0.0089;SAS_AF=0.002;AA=A|||;VT=SNP
10	104510505	rs2250052	G	A	100	PASS	AC=3738;AF=0.746406;AN=5008;NS=2504;DP=16273;EAS_AF=0.7321;AMR_AF=0.7637;AFR_AF=0.7602;EUR_AF=0.7525;SAS_AF=0.7239;AA=G|||;VT=SNP
10	104511028	rs35055249	A	C	100	PASS	AC=100;AF=0.0199681;AN=5008;NS=2504;DP=20551;EAS_AF=0;AMR_AF=0.0259;AFR_AF=0.003;EUR_AF=0.0656;SAS_AF=0.0123;AA=A|||;VT=SNP
10	104512006	rs2249850	A	G	100	PASS	AC=816;AF=0.162939;AN=5008;NS=2504;DP=19270;EAS_AF=0.0724;AMR_AF=0.2565;AFR_AF=0.0477;EUR_AF=0.2644;SAS_AF=0.2413;AA=A|||;VT=SNP
10	104512095	rs2249845	G	A	100	PASS	AC=1165;AF=0.232628;AN=5008;NS=2504;DP=21694;EAS_AF=0.0794;AMR_AF=0.2824;AFR_AF=0.2572;EUR_AF=0.2823;SAS_AF=0.271;AA=G|||;VT=SNP
10	104512215	rs76192150	T	A	100	PASS	AC=72;AF=0.014377;AN=5008;NS=2504;DP=22027;EAS_AF=0;AMR_AF=0.0216;AFR_AF=0.0015;EUR_AF=0.0378;SAS_AF=0.0174;AA=T|||;VT=SNP
10	104512797	rs79090078	A	T	100	PASS	AC=39;AF=0.00778754;AN=5008;NS=2504;DP=21557;EAS_AF=0;AMR_AF=0.0086;AFR_AF=0.0008;EUR_AF=0.0288;SAS_AF=0.0031;AA=A|||;VT=SNP
10	104513049	rs11191385	G	T	100	PASS	AC=705;AF=0.140775;AN=5008;NS=2504;DP=20474;EAS_AF=0.13;AMR_AF=0.1888;AFR_AF=0.0295;EUR_AF=0.3171;SAS_AF=0.0869;AA=G|||;VT=SNP
10	104514770	rs188908928	G	A	100	PASS	AC=44;AF=0.00878594;AN=5008;NS=2504;DP=12947;EAS_AF=0;AMR_AF=0.0187;AFR_AF=0;EUR_AF=0.0159;SAS_AF=0.0153;AA=g|||;VT=SNP
10	104515069	rs2778038	C	A	100	PASS	AC=3759;AF=0.750599;AN=5008;NS=2504;DP=21470;EAS_AF=0.7312;AMR_AF=0.7767;AFR_AF=0.736;EUR_AF=0.7903;SAS_AF=0.7311;AA=c|||;VT=SNP
10	104515170	rs11191386	A	G	100	PASS	AC=1086;AF=0.216853;AN=5008;NS=2504;DP=18583;EAS_AF=0.2669;AMR_AF=0.2291;AFR_AF=0.211;EUR_AF=0.2286;SAS_AF=0.1524;AA=a|||;VT=SNP
10	104515440	rs11191387	G	A	100	PASS	AC=3622;AF=0.723243;AN=5008;NS=2504;DP=18963;EAS_AF=0.9187;AMR_AF=0.7075;AFR_AF=0.6884;EUR_AF=0.6988;SAS_AF=0.6053;AA=g|||;VT=SNP
10	104515725	rs2482501	C	A	100	PASS	AC=1164;AF=0.232428;AN=5008;NS=2504;DP=15084;EAS_AF=0.0794;AMR_AF=0.2824;AFR_AF=0.2564;EUR_AF=0.2823;SAS_AF=0.271;AA=C|||;VT=SNP
10	104515799	rs4919670	C	A	100	PASS	AC=3623;AF=0.723442;AN=5008;NS=2504;DP=16342;EAS_AF=0.9187;AMR_AF=0.7075;AFR_AF=0.6891;EUR_AF=0.6988;SAS_AF=0.6053;AA=C|||;VT=SNP
10	104515850	rs7068910	T	C	100	PASS	AC=3623;AF=0.723442;AN=5008;NS=2504;DP=17505;EAS_AF=0.9187;AMR_AF=0.7075;AFR_AF=0.6891;EUR_AF=0.6988;SAS_AF=0.6053;AA=C|||;VT=SNP
10	104516131	rs2482500	T	C	100	PASS	AC=4788;AF=0.95607;AN=5008;NS=2504;DP=16100;EAS_AF=0.998;AMR_AF=0.9899;AFR_AF=0.9455;EUR_AF=0.9821;SAS_AF=0.8763;AA=C|||;VT=SNP
10	104516246	rs2482499	G	A	100	PASS	AC=1158;AF=0.23123;AN=5008;NS=2504;DP=20681;EAS_AF=0.0794;AMR_AF=0.2824;AFR_AF=0.2526;EUR_AF=0.2813;SAS_AF=0.271;AA=G|||;VT=SNP
10	104516272	rs61869257	C	T	100	PASS	AC=1050;AF=0.209665;AN=5008;NS=2504;DP=21593;EAS_AF=0.2669;AMR_AF=0.2262;AFR_AF=0.1853;EUR_AF=0.2286;SAS_AF=0.1524;AA=C|||;VT=SNP
10	104517119	rs7090307	G	A	100	PASS	AC=1050;AF=0.209665;AN=5008;NS=2504;DP=18322;EAS_AF=0.2669;AMR_AF=0.2262;AFR_AF=0.1853;EUR_AF=0.2286;SAS_AF=0.1524;AA=G|||;VT=SNP
10	104517826	rs7918080	G	C	100	PASS	AC=1050;AF=0.209665;AN=5008;NS=2504;DP=13383;EAS_AF=0.2669;AMR_AF=0.2262;AFR_AF=0.1853;EUR_AF=0.2286;SAS_AF=0.1524;AA=G|||;VT=SNP
10	104519469	rs2902549	A	G	100	PASS	AC=1069;AF=0.213458;AN=5008;NS=2504;DP=17337;EAS_AF=0.2669;AMR_AF=0.2291;AFR_AF=0.1982;EUR_AF=0.2286;SAS_AF=0.1524;AA=A|||;VT=SNP
10	104519631	rs2863718	G	C	100	PASS	AC=3844;AF=0.767572;AN=5008;NS=2504;DP=19320;EAS_AF=0.9206;AMR_AF=0.7176;AFR_AF=0.7436;EUR_AF=0.7177;SAS_AF=0.729;AA=G|||;VT=SNP
10	104519829	rs2863717	A	G	100	PASS	AC=3844;AF=0.767572;AN=5008;NS=2504;DP=19197;EAS_AF=0.9206;AMR_AF=0.7176;AFR_AF=0.7436;EUR_AF=0.7177;SAS_AF=0.729;AA=a|||;VT=SNP
10	104520197	rs7070903	G	C	100	PASS	AC=3843;AF=0.767372;AN=5008;NS=2504;DP=14501;EAS_AF=0.9206;AMR_AF=0.7176;AFR_AF=0.7428;EUR_AF=0.7177;SAS_AF=0.729;AA=G|||;VT=SNP
10	104520277	rs12571643	G	A	100	PASS	AC=964;AF=0.192492;AN=5008;NS=2504;DP=16184;EAS_AF=0.4563;AMR_AF=0.219;AFR_AF=0.0083;EUR_AF=0.0865;SAS_AF=0.2597;AA=G|||;VT=SNP
10	104520423	rs7088981	T	C	100	PASS	AC=3843;AF=0.767372;AN=5008;NS=2504;DP=15901;EAS_AF=0.9206;AMR_AF=0.7176;AFR_AF=0.7428;EUR_AF=0.7177;SAS_AF=0.729;AA=C|||;VT=SNP
10	104521022	rs4919671	A	G	100	PASS	AC=3848;AF=0.768371;AN=5008;NS=2504;DP=13647;EAS_AF=0.9206;AMR_AF=0.7176;AFR_AF=0.7466;EUR_AF=0.7177;SAS_AF=0.729;AA=G|||;VT=SNP
10	104521104	rs4919672	T	C	100	PASS	AC=3843;AF=0.767372;AN=5008;NS=2504;DP=14310;EAS_AF=0.9206;AMR_AF=0.7176;AFR_AF=0.7428;EUR_AF=0.7177;SAS_AF=0.729;AA=C|||;VT=SNP
10	104521319	rs4919673	G	A	100	PASS	AC=3843;AF=0.767372;AN=5008;NS=2504;DP=16472;EAS_AF=0.9206;AMR_AF=0.7176;AFR_AF=0.7428;EUR_AF=0.7177;SAS_AF=0.729;AA=G|||;VT=SNP
10	104521661	rs7912147	G	A	100	PASS	AC=961;AF=0.191893;AN=5008;NS=2504;DP=16720;EAS_AF=0.256;AMR_AF=0.2161;AFR_AF=0.1407;EUR_AF=0.2276;SAS_AF=0.1411;AA=G|||;VT=SNP
10	104522226	rs4919674	T	C	100	PASS	AC=3843;AF=0.767372;AN=5008;NS=2504;DP=17800;EAS_AF=0.9206;AMR_AF=0.7176;AFR_AF=0.7428;EUR_AF=0.7177;SAS_AF=0.729;AA=C|||;VT=SNP
10	104522410	rs75531112	C	T	100	PASS	AC=225;AF=0.0449281;AN=5008;NS=2504;DP=21077;EAS_AF=0.002;AMR_AF=0.0101;AFR_AF=0.056;EUR_AF=0.0199;SAS_AF=0.1247;AA=C|||;VT=SNP
10	104522526	rs113312087	T	C	100	PASS	AC=17;AF=0.00339457;AN=5008;NS=2504;DP=19929;EAS_AF=0;AMR_AF=0.0043;AFR_AF=0.0015;EUR_AF=0.008;SAS_AF=0.0041;AA=T|||;VT=SNP
10	104522564	rs1475646	G	T	100	PASS	AC=3843;AF=0.767372;AN=5008;NS=2504;DP=19658;EAS_AF=0.9206;AMR_AF=0.7176;AFR_AF=0.7428;EUR_AF=0.7177;SAS_AF=0.729;AA=G|||;VT=SNP
10	104522885	rs10883773	T	C	100	PASS	AC=3843;AF=0.767372;AN=5008;NS=2504;DP=17757;EAS_AF=0.9206;AMR_AF=0.7176;AFR_AF=0.7428;EUR_AF=0.7177;SAS_AF=0.729;AA=C|||;VT=SNP
10	104522934	rs114127273	A	G	100	PASS	AC=125;AF=0.0249601;AN=5008;NS=2504;DP=13572;EAS_AF=0.0069;AMR_AF=0.0173;AFR_AF=0.0446;EUR_AF=0.0179;SAS_AF=0.0297;AA=A|||;VT=SNP
10	104523018	rs11191389	C	T	100	PASS	AC=1715;AF=0.342452;AN=5008;NS=2504;DP=15850;EAS_AF=0.5218;AMR_AF=0.2781;AFR_AF=0.3676;EUR_AF=0.1511;SAS_AF=0.3661;AA=C|||;VT=SNP
10	104523634	rs12775376	G	A	100	PASS	AC=713;AF=0.142372;AN=5008;NS=2504;DP=18974;EAS_AF=0.1339;AMR_AF=0.1916;AFR_AF=0.0295;EUR_AF=0.3181;SAS_AF=0.0879;AA=G|||;VT=SNP
10	104523731	rs138305438	C	T	100	PASS	AC=60;AF=0.0119808;AN=5008;NS=2504;DP=19211;EAS_AF=0;AMR_AF=0.0159;AFR_AF=0.0023;EUR_AF=0.0378;SAS_AF=0.0082;AA=C|||;VT=SNP
10	104524352	rs4919676	C	T	100	PASS	AC=3843;AF=0.767372;AN=5008;NS=2504;DP=19659;EAS_AF=0.9206;AMR_AF=0.7176;AFR_AF=0.7428;EUR_AF=0.7177;SAS_AF=0.729;AA=C|||;VT=SNP
10	104524422	rs876003	A	G	100	PASS	AC=125;AF=0.0249601;AN=5008;NS=2504;DP=20109;EAS_AF=0.0069;AMR_AF=0.0173;AFR_AF=0.0446;EUR_AF=0.0179;SAS_AF=0.0297;AA=A|||;VT=SNP
10	104524647	rs7894154	G	A	100	PASS	AC=3843;AF=0.767372;AN=5008;NS=2504;DP=20308;EAS_AF=0.9206;AMR_AF=0.7176;AFR_AF=0.7428;EUR_AF=0.7177;SAS_AF=0.729;AA=G|||;VT=SNP
10	104525123	rs4418737	A	G	100	PASS	AC=3843;AF=0.767372;AN=5008;NS=2504;DP=20656;EAS_AF=0.9206;AMR_AF=0.7176;AFR_AF=0.7428;EUR_AF=0.7177;SAS_AF=0.729;AA=G|||;VT=SNP
10	104525371	rs7069489	C	T	100	PASS	AC=3843;AF=0.767372;AN=5008;NS=2504;DP=23567;EAS_AF=0.9206;AMR_AF=0.7176;AFR_AF=0.7428;EUR_AF=0.7177;SAS_AF=0.729;AA=T|||;VT=SNP
10	104526155	rs10786707	A	G	100	PASS	AC=3843;AF=0.767372;AN=5008;NS=2504;DP=12625;EAS_AF=0.9206;AMR_AF=0.7176;AFR_AF=0.7428;EUR_AF=0.7177;SAS_AF=0.729;AA=G|||;VT=SNP
10	104526245	rs10786708	A	G	100	PASS	AC=3848;AF=0.768371;AN=5008;NS=2504;DP=13974;EAS_AF=0.9206;AMR_AF=0.7176;AFR_AF=0.7466;EUR_AF=0.7177;SAS_AF=0.729;AA=G|||;VT=SNP
10	104526521	rs145583731	G	A	100	PASS	AC=253;AF=0.0505192;AN=5008;NS=2504;DP=17659;EAS_AF=0.0645;AMR_AF=0.0274;AFR_AF=0.0023;EUR_AF=0.0626;SAS_AF=0.1053;AA=g|||;VT=SNP
10	104526567	rs139657470	C	T	100	PASS	AC=156;AF=0.0311502;AN=5008;NS=2504;DP=16606;EAS_AF=0.002;AMR_AF=0.0072;AFR_AF=0.0068;EUR_AF=0.0189;SAS_AF=0.1237;AA=C|||;VT=SNP
10	104526951	rs11191392	C	A	100	PASS	AC=2577;AF=0.514577;AN=5008;NS=2504;DP=19639;EAS_AF=0.6558;AMR_AF=0.4813;AFR_AF=0.503;EUR_AF=0.4702;SAS_AF=0.454;AA=C|||;VT=SNP
10	104527244	rs10748829	G	A	100	PASS	AC=3843;AF=0.767372;AN=5008;NS=2504;DP=14690;EAS_AF=0.9206;AMR_AF=0.7176;AFR_AF=0.7428;EUR_AF=0.7177;SAS_AF=0.729;AA=A|||;VT=SNP
10	104527341	rs7079231	G	A	100	PASS	AC=3841;AF=0.766973;AN=5008;NS=2504;DP=17218;EAS_AF=0.9206;AMR_AF=0.7161;AFR_AF=0.7421;EUR_AF=0.7177;SAS_AF=0.729;AA=G|||;VT=SNP
10	104527430	rs11191393	C	G	100	PASS	AC=1532;AF=0.305911;AN=5008;NS=2504;DP=17869;EAS_AF=0.5218;AMR_AF=0.2622;AFR_AF=0.2383;EUR_AF=0.1501;SAS_AF=0.3661;AA=C|||;VT=SNP
10	104527975	rs61870775	G	A	100	PASS	AC=43;AF=0.00858626;AN=5008;NS=2504;DP=16892;EAS_AF=0;AMR_AF=0.0187;AFR_AF=0;EUR_AF=0.0159;SAS_AF=0.0143;AA=G|||;VT=SNP
10	104527980	rs151137139	T	G	100	PASS	AC=64;AF=0.0127796;AN=5008;NS=2504;DP=16595;EAS_AF=0.0069;AMR_AF=0.013;AFR_AF=0.0015;EUR_AF=0.0169;SAS_AF=0.0297;AA=T|||;VT=SNP
10	104528128	rs10786709	G	T	100	PASS	AC=4130;AF=0.824681;AN=5008;NS=2504;DP=11573;EAS_AF=0.9315;AMR_AF=0.7795;AFR_AF=0.8381;EUR_AF=0.7684;SAS_AF=0.7863;AA=-|||;VT=SNP
10	104528509	rs11191394	A	C	100	PASS	AC=714;AF=0.142572;AN=5008;NS=2504;DP=11631;EAS_AF=0.1339;AMR_AF=0.1931;AFR_AF=0.0295;EUR_AF=0.3181;SAS_AF=0.0879;AA=A|||;VT=SNP
10	104528890	rs7911747	A	G	100	PASS	AC=3843;AF=0.767372;AN=5008;NS=2504;DP=17453;EAS_AF=0.9206;AMR_AF=0.7176;AFR_AF=0.7428;EUR_AF=0.7177;SAS_AF=0.729;AA=G|||;VT=SNP
10	104529042	rs7897384	T	G	100	PASS	AC=3842;AF=0.767173;AN=5008;NS=2504;DP=19970;EAS_AF=0.9206;AMR_AF=0.7176;AFR_AF=0.7428;EUR_AF=0.7177;SAS_AF=0.728;AA=T|||;VT=SNP
10	104529610	rs142093276	T	C	100	PASS	AC=48;AF=0.00958466;AN=5008;NS=2504;DP=23872;EAS_AF=0;AMR_AF=0.0274;AFR_AF=0.0023;EUR_AF=0.0149;SAS_AF=0.0112;AA=T|||;VT=SNP
10	104529668	rs7092340	A	G	100	PASS	AC=1261;AF=0.251797;AN=5008;NS=2504;DP=22002;EAS_AF=0.2649;AMR_AF=0.2363;AFR_AF=0.236;EUR_AF=0.2475;SAS_AF=0.2751;AA=A|||;VT=SNP
10	104531050	rs12266856	G	A	100	PASS	AC=1331;AF=0.265775;AN=5008;NS=2504;DP=16277;EAS_AF=0.2649;AMR_AF=0.2421;AFR_AF=0.2859;EUR_AF=0.2475;SAS_AF=0.2751;AA=G|||;VT=SNP
10	104531148	rs61870777	T	G	100	PASS	AC=43;AF=0.00858626;AN=5008;NS=2504;DP=13561;EAS_AF=0;AMR_AF=0.0187;AFR_AF=0;EUR_AF=0.0159;SAS_AF=0.0143;AA=T|||;VT=SNP
10	104531606	rs72845847	A	G	100	PASS	AC=1531;AF=0.305711;AN=5008;NS=2504;DP=15222;EAS_AF=0.5218;AMR_AF=0.2622;AFR_AF=0.2375;EUR_AF=0.1501;SAS_AF=0.3661;AA=A|||;VT=SNP
10	104532485	rs141742516	C	T	100	PASS	AC=341;AF=0.0680911;AN=5008;NS=2504;DP=13835;EAS_AF=0.005;AMR_AF=0.1095;AFR_AF=0.0182;EUR_AF=0.175;SAS_AF=0.0613;AA=C|||;VT=SNP
10	104532573	rs145480637	C	T	100	PASS	AC=61;AF=0.0121805;AN=5008;NS=2504;DP=16673;EAS_AF=0;AMR_AF=0.0058;AFR_AF=0.0287;EUR_AF=0.0159;SAS_AF=0.0031;AA=C|||;VT=SNP
10	104532828	rs12776506	A	G	100	PASS	AC=768;AF=0.153355;AN=5008;NS=2504;DP=19168;EAS_AF=0.13;AMR_AF=0.1945;AFR_AF=0.0726;EUR_AF=0.3191;SAS_AF=0.0869;AA=A|||;VT=SNP
10	104532832	rs593410	T	C	100	PASS	AC=3006;AF=0.60024;AN=5008;NS=2504;DP=19319;EAS_AF=0.7907;AMR_AF=0.5144;AFR_AF=0.6225;EUR_AF=0.3986;SAS_AF=0.6421;AA=T|||;VT=SNP
10	104532913	rs549466	T	C	100	PASS	AC=2996;AF=0.598243;AN=5008;NS=2504;DP=20108;EAS_AF=0.7907;AMR_AF=0.5144;AFR_AF=0.615;EUR_AF=0.3996;SAS_AF=0.6411;AA=T|||;VT=SNP
10	104533322	rs553258	C	T	100	PASS	AC=3006;AF=0.60024;AN=5008;NS=2504;DP=17672;EAS_AF=0.7907;AMR_AF=0.5144;AFR_AF=0.6225;EUR_AF=0.3986;SAS_AF=0.6421;AA=C|||;VT=SNP
10	104534027	rs74702335	G	A	100	PASS	AC=153;AF=0.0305511;AN=5008;NS=2504;DP=23905;EAS_AF=0.002;AMR_AF=0.0101;AFR_AF=0.0008;EUR_AF=0.0209;SAS_AF=0.1247;AA=G|||;VT=SNP
10	104534448	rs1339919	A	G	100	PASS	AC=1532;AF=0.305911;AN=5008;NS=2504;DP=20538;EAS_AF=0.5218;AMR_AF=0.2622;AFR_AF=0.2383;EUR_AF=0.1501;SAS_AF=0.3661;AA=A|||;VT=SNP
10	104534907	rs499770	C	G	100	PASS	AC=2003;AF=0.39996;AN=5008;NS=2504;DP=14415;EAS_AF=0.2093;AMR_AF=0.4841;AFR_AF=0.379;EUR_AF=0.6014;SAS_AF=0.3579;AA=G|||;VT=SNP
10	104534961	rs17114969	G	A	100	PASS	AC=64;AF=0.0127796;AN=5008;NS=2504;DP=17345;EAS_AF=0;AMR_AF=0.0288;AFR_AF=0.0129;EUR_AF=0.0149;SAS_AF=0.0123;AA=A|||;VT=SNP
10	104535145	rs2486757	C	T	100	PASS	AC=1156;AF=0.230831;AN=5008;NS=2504;DP=17645;EAS_AF=0.0794;AMR_AF=0.281;AFR_AF=0.2511;EUR_AF=0.2823;SAS_AF=0.271;AA=C|||;VT=SNP
10	104535450	rs2482498	G	C	100	PASS	AC=1939;AF=0.387181;AN=5008;NS=2504;DP=17304;EAS_AF=0.2083;AMR_AF=0.4755;AFR_AF=0.3359;EUR_AF=0.6014;SAS_AF=0.3579;AA=C|||;VT=SNP
10	104536360	rs4147157	G	A	100	PASS	AC=978;AF=0.195288;AN=5008;NS=2504;DP=18609;EAS_AF=0.4573;AMR_AF=0.2205;AFR_AF=0.0166;EUR_AF=0.0865;SAS_AF=0.2607;AA=G|||;VT=SNP
10	104536365	rs2254563	C	G	100	PASS	AC=1939;AF=0.387181;AN=5008;NS=2504;DP=18758;EAS_AF=0.2083;AMR_AF=0.4755;AFR_AF=0.3359;EUR_AF=0.6014;SAS_AF=0.3579;AA=C|||;VT=SNP
10	104536771	rs4147155	G	A	100	PASS	AC=1726;AF=0.344649;AN=5008;NS=2504;DP=16541;EAS_AF=0.5228;AMR_AF=0.2781;AFR_AF=0.3737;EUR_AF=0.1521;SAS_AF=0.3671;AA=G|||;VT=SNP
10	104537149	rs630185	A	G	100	PASS	AC=1944;AF=0.388179;AN=5008;NS=2504;DP=17461;EAS_AF=0.2083;AMR_AF=0.4769;AFR_AF=0.3359;EUR_AF=0.6014;SAS_AF=0.362;AA=G|||;VT=SNP
10	104537943	rs2482496	C	G	100	PASS	AC=1949;AF=0.389177;AN=5008;NS=2504;DP=23316;EAS_AF=0.2083;AMR_AF=0.4784;AFR_AF=0.3419;EUR_AF=0.6014;SAS_AF=0.3579;AA=C|||;VT=SNP
10	104538581	rs2486756	T	C	100	PASS	AC=1949;AF=0.389177;AN=5008;NS=2504;DP=21436;EAS_AF=0.2083;AMR_AF=0.4784;AFR_AF=0.3419;EUR_AF=0.6014;SAS_AF=0.3579;AA=T|||;VT=SNP
10	104538611	rs541393	T	C	100	PASS	AC=1949;AF=0.389177;AN=5008;NS=2504;DP=21310;EAS_AF=0.2083;AMR_AF=0.4784;AFR_AF=0.3419;EUR_AF=0.6014;SAS_AF=0.3579;AA=T|||;VT=SNP
10	104539028	rs61870778	A	G	100	PASS	AC=1950;AF=0.389377;AN=5008;NS=2504;DP=14586;EAS_AF=0.2093;AMR_AF=0.4784;AFR_AF=0.3427;EUR_AF=0.6014;SAS_AF=0.3569;AA=A|||;VT=SNP
10	104539520	rs2254111	A	T	100	PASS	AC=1969;AF=0.393171;AN=5008;NS=2504;DP=18595;EAS_AF=0.2083;AMR_AF=0.4813;AFR_AF=0.3555;EUR_AF=0.6014;SAS_AF=0.3579;AA=A|||;VT=SNP
10	104539560	rs61870779	G	A	100	PASS	AC=43;AF=0.00858626;AN=5008;NS=2504;DP=17680;EAS_AF=0;AMR_AF=0.0187;AFR_AF=0;EUR_AF=0.0159;SAS_AF=0.0143;AA=G|||;VT=SNP
10	104539917	rs2254093	T	G	100	PASS	AC=2018;AF=0.402955;AN=5008;NS=2504;DP=21044;EAS_AF=0.2123;AMR_AF=0.487;AFR_AF=0.3858;EUR_AF=0.6014;SAS_AF=0.3589;AA=G|||;VT=SNP
10	104539932	rs193264497	T	C	100	PASS	AC=44;AF=0.00878594;AN=5008;NS=2504;DP=21020;EAS_AF=0;AMR_AF=0.0288;AFR_AF=0.0015;EUR_AF=0.0139;SAS_AF=0.0082;AA=T|||;VT=SNP
10	104540461	rs2253983	C	T	100	PASS	AC=2015;AF=0.402356;AN=5008;NS=2504;DP=22620;EAS_AF=0.2083;AMR_AF=0.487;AFR_AF=0.3873;EUR_AF=0.6014;SAS_AF=0.3579;AA=T|||;VT=SNP
10	104540565	rs674816	G	C	100	PASS	AC=1950;AF=0.389377;AN=5008;NS=2504;DP=23422;EAS_AF=0.2093;AMR_AF=0.4784;AFR_AF=0.3419;EUR_AF=0.6024;SAS_AF=0.3569;AA=G|||;VT=SNP
10	104540822	rs191454360	C	A	100	PASS	AC=18;AF=0.00359425;AN=5008;NS=2504;DP=19472;EAS_AF=0;AMR_AF=0.0043;AFR_AF=0.0008;EUR_AF=0.0129;SAS_AF=0.001;AA=C|||;VT=SNP
10	104541019	rs10883776	T	C	100	PASS	AC=1054;AF=0.210463;AN=5008;NS=2504;DP=18670;EAS_AF=0.2669;AMR_AF=0.2262;AFR_AF=0.1831;EUR_AF=0.2276;SAS_AF=0.1605;AA=T|||;VT=SNP
10	104541020	rs10883777	G	C	100	PASS	AC=1054;AF=0.210463;AN=5008;NS=2504;DP=18823;EAS_AF=0.2669;AMR_AF=0.2262;AFR_AF=0.1831;EUR_AF=0.2276;SAS_AF=0.1605;AA=G|||;VT=SNP
10	104541120	rs2253950	G	A	100	PASS	AC=1126;AF=0.22484;AN=5008;NS=2504;DP=20333;EAS_AF=0.0794;AMR_AF=0.2752;AFR_AF=0.2511;EUR_AF=0.2604;SAS_AF=0.2669;AA=G|||;VT=SNP
10	104541236	rs2253942	A	G	100	PASS	AC=4852;AF=0.96885;AN=5008;NS=2504;DP=16624;EAS_AF=0.998;AMR_AF=0.9928;AFR_AF=0.9932;EUR_AF=0.9811;SAS_AF=0.8763;AA=G|||;VT=SNP
10	104541500	rs524430	C	A	100	PASS	AC=1950;AF=0.389377;AN=5008;NS=2504;DP=20798;EAS_AF=0.2093;AMR_AF=0.4784;AFR_AF=0.3419;EUR_AF=0.6014;SAS_AF=0.3579;AA=C|||;VT=SNP
10	104542593	rs117325917	G	A	100	PASS	AC=63;AF=0.0125799;AN=5008;NS=2504;DP=20019;EAS_AF=0.0069;AMR_AF=0.013;AFR_AF=0.0008;EUR_AF=0.0169;SAS_AF=0.0297;AA=G|||;VT=SNP
10	104542745	rs2253709	T	A	100	PASS	AC=1166;AF=0.232827;AN=5008;NS=2504;DP=22795;EAS_AF=0.0794;AMR_AF=0.2839;AFR_AF=0.2572;EUR_AF=0.2823;SAS_AF=0.271;AA=T|||;VT=SNP
10	104542974	rs2253703	C	T	100	PASS	AC=1975;AF=0.394369;AN=5008;NS=2504;DP=20648;EAS_AF=0.2093;AMR_AF=0.4784;AFR_AF=0.3616;EUR_AF=0.6004;SAS_AF=0.3579;AA=C|||;VT=SNP
10	104543274	rs631839	G	A	100	PASS	AC=1983;AF=0.395966;AN=5008;NS=2504;DP=20702;EAS_AF=0.2093;AMR_AF=0.4813;AFR_AF=0.3631;EUR_AF=0.6034;SAS_AF=0.3589;AA=G|||;VT=SNP
10	104543388	rs631381	T	A	100	PASS	AC=1946;AF=0.388578;AN=5008;NS=2504;DP=21968;EAS_AF=0.2113;AMR_AF=0.4784;AFR_AF=0.3359;EUR_AF=0.6034;SAS_AF=0.3579;AA=T|||;VT=SNP
10	104543883	rs478126	G	A	100	PASS	AC=1215;AF=0.242612;AN=5008;NS=2504;DP=17896;EAS_AF=0.0724;AMR_AF=0.2781;AFR_AF=0.2769;EUR_AF=0.2903;SAS_AF=0.2975;AA=G|||;VT=SNP
10	104543888	rs34416174	G	C	100	PASS	AC=687;AF=0.137181;AN=5008;NS=2504;DP=17916;EAS_AF=0.1359;AMR_AF=0.1974;AFR_AF=0.0303;EUR_AF=0.3091;SAS_AF=0.0634;AA=G|||;VT=SNP
10	104543933	rs150356848	C	G	100	PASS	AC=83;AF=0.0165735;AN=5008;NS=2504;DP=17940;EAS_AF=0;AMR_AF=0.0317;AFR_AF=0.003;EUR_AF=0.0457;SAS_AF=0.0112;AA=C|||;VT=SNP
10	104544231	rs187851820	G	A	100	PASS	AC=69;AF=0.013778;AN=5008;NS=2504;DP=10692;EAS_AF=0;AMR_AF=0.0245;AFR_AF=0.0008;EUR_AF=0.0258;SAS_AF=0.0256;AA=G|||;VT=SNP
10	104544753	rs7904248	A	C	100	PASS	AC=2190;AF=0.4373;AN=5008;NS=2504;DP=13792;EAS_AF=0.4315;AMR_AF=0.487;AFR_AF=0.4017;EUR_AF=0.6093;SAS_AF=0.2791;AA=C|||;VT=SNP
10	104544836	rs7904281	A	G	100	PASS	AC=2187;AF=0.436701;AN=5008;NS=2504;DP=15566;EAS_AF=0.4315;AMR_AF=0.487;AFR_AF=0.4017;EUR_AF=0.6074;SAS_AF=0.2781;AA=G|||;VT=SNP
10	104545274	rs7080587	C	T	100	PASS	AC=2065;AF=0.41234;AN=5008;NS=2504;DP=19030;EAS_AF=0.4325;AMR_AF=0.4769;AFR_AF=0.3154;EUR_AF=0.6054;SAS_AF=0.2781;AA=C|||;VT=SNP
10	104546183	rs1475642	A	G	100	PASS	AC=687;AF=0.137181;AN=5008;NS=2504;DP=20627;EAS_AF=0.1577;AMR_AF=0.1844;AFR_AF=0.0265;EUR_AF=0.2982;SAS_AF=0.0665;AA=A|||;VT=SNP
10	104546284	rs486955	C	T	100	PASS	AC=3521;AF=0.703075;AN=5008;NS=2504;DP=21228;EAS_AF=0.5238;AMR_AF=0.7738;AFR_AF=0.6755;EUR_AF=0.8936;SAS_AF=0.6789;AA=T|||;VT=SNP
10	104546467	rs1475643	C	T	100	PASS	AC=2035;AF=0.40635;AN=5008;NS=2504;DP=20091;EAS_AF=0.4325;AMR_AF=0.4712;AFR_AF=0.3011;EUR_AF=0.5994;SAS_AF=0.2771;AA=C|||;VT=SNP
10	104546718	rs151309499	C	G	100	PASS	AC=10;AF=0.00199681;AN=5008;NS=2504;DP=20217;EAS_AF=0;AMR_AF=0;AFR_AF=0.0008;EUR_AF=0.007;SAS_AF=0.002;AA=C|||;VT=SNP
10	104547610	rs9419939	G	A	100	PASS	AC=693;AF=0.138379;AN=5008;NS=2504;DP=15494;EAS_AF=0.0813;AMR_AF=0.2248;AFR_AF=0.0416;EUR_AF=0.1948;SAS_AF=0.2086;AA=G|||;VT=SNP
10	104547628	rs9663711	C	A	100	PASS	AC=2149;AF=0.429113;AN=5008;NS=2504;DP=15409;EAS_AF=0.4325;AMR_AF=0.4841;AFR_AF=0.3737;EUR_AF=0.6074;SAS_AF=0.2781;AA=A|||;VT=SNP
10	104548382	rs10748830	A	C	100	PASS	AC=2009;AF=0.401158;AN=5008;NS=2504;DP=16951;EAS_AF=0.4325;AMR_AF=0.4755;AFR_AF=0.2708;EUR_AF=0.6074;SAS_AF=0.2802;AA=A|||;VT=SNP
10	104548393	rs2250301	G	A	100	PASS	AC=1057;AF=0.211062;AN=5008;NS=2504;DP=16893;EAS_AF=0.0893;AMR_AF=0.2781;AFR_AF=0.18;EUR_AF=0.2654;SAS_AF=0.2751;AA=G|||;VT=SNP
10	104548739	rs10786710	C	T	100	PASS	AC=2042;AF=0.407748;AN=5008;NS=2504;DP=14475;EAS_AF=0.4315;AMR_AF=0.4769;AFR_AF=0.2958;EUR_AF=0.6074;SAS_AF=0.2802;AA=C|||;VT=SNP
10	104549066	rs1018696	A	G	100	PASS	AC=2048;AF=0.408946;AN=5008;NS=2504;DP=19065;EAS_AF=0.4315;AMR_AF=0.4769;AFR_AF=0.2995;EUR_AF=0.6083;SAS_AF=0.2802;AA=G|||;VT=SNP
10	104549224	rs1018697	C	A	100	PASS	AC=2048;AF=0.408946;AN=5008;NS=2504;DP=17992;EAS_AF=0.4315;AMR_AF=0.4769;AFR_AF=0.2995;EUR_AF=0.6083;SAS_AF=0.2802;AA=A|||;VT=SNP
10	104549461	rs1953930	G	A	100	PASS	AC=2110;AF=0.421326;AN=5008;NS=2504;DP=17579;EAS_AF=0.4315;AMR_AF=0.4827;AFR_AF=0.3434;EUR_AF=0.6083;SAS_AF=0.2802;AA=A|||;VT=SNP
10	104549649	rs1953928	G	A	100	PASS	AC=2049;AF=0.409145;AN=5008;NS=2504;DP=13381;EAS_AF=0.4315;AMR_AF=0.4769;AFR_AF=0.3003;EUR_AF=0.6083;SAS_AF=0.2802;AA=G|||;VT=SNP
10	104550079	rs284841	G	A	100	PASS	AC=3497;AF=0.698283;AN=5008;NS=2504;DP=15423;EAS_AF=0.5228;AMR_AF=0.7738;AFR_AF=0.6589;EUR_AF=0.8936;SAS_AF=0.6779;AA=A|||;VT=SNP
10	104550538	rs7392913	A	G	100	PASS	AC=2046;AF=0.408546;AN=5008;NS=2504;DP=15307;EAS_AF=0.4306;AMR_AF=0.4769;AFR_AF=0.2995;EUR_AF=0.6074;SAS_AF=0.2802;AA=G|||;VT=SNP
10	104550589	rs79281446	A	G	100	PASS	AC=157;AF=0.0313498;AN=5008;NS=2504;DP=17437;EAS_AF=0.0635;AMR_AF=0.0058;AFR_AF=0.0015;EUR_AF=0.0239;SAS_AF=0.0644;AA=A|||;VT=SNP
10	104550937	rs2150929	T	A	100	PASS	AC=2008;AF=0.400958;AN=5008;NS=2504;DP=17268;EAS_AF=0.4306;AMR_AF=0.4755;AFR_AF=0.2708;EUR_AF=0.6083;SAS_AF=0.2802;AA=T|||;VT=SNP
10	104550985	rs2150928	G	A	100	PASS	AC=2048;AF=0.408946;AN=5008;NS=2504;DP=18425;EAS_AF=0.4306;AMR_AF=0.4769;AFR_AF=0.2995;EUR_AF=0.6083;SAS_AF=0.2812;AA=G|||;VT=SNP
10	104551545	rs117090262	A	G	100	PASS	AC=84;AF=0.0167732;AN=5008;NS=2504;DP=19985;EAS_AF=0.0069;AMR_AF=0.0144;AFR_AF=0.0008;EUR_AF=0.0179;SAS_AF=0.0491;AA=A|||;VT=SNP
10	104551567	rs7911528	A	G	100	PASS	AC=2029;AF=0.405152;AN=5008;NS=2504;DP=19798;EAS_AF=0.4306;AMR_AF=0.4769;AFR_AF=0.2859;EUR_AF=0.6083;SAS_AF=0.2802;AA=A|||;VT=SNP
10	104551981	rs6584525	G	A	100	PASS	AC=2049;AF=0.409145;AN=5008;NS=2504;DP=18939;EAS_AF=0.4306;AMR_AF=0.4769;AFR_AF=0.2995;EUR_AF=0.6103;SAS_AF=0.2802;AA=G|||;VT=SNP
10	104552594	rs11191395	T	C	100	PASS	AC=2151;AF=0.429513;AN=5008;NS=2504;DP=17981;EAS_AF=0.4306;AMR_AF=0.4841;AFR_AF=0.3737;EUR_AF=0.6093;SAS_AF=0.2802;AA=C|||;VT=SNP
10	104552865	rs11191396	A	G	100	PASS	AC=2048;AF=0.408946;AN=5008;NS=2504;DP=22175;EAS_AF=0.4306;AMR_AF=0.4769;AFR_AF=0.2995;EUR_AF=0.6093;SAS_AF=0.2802;AA=A|||;VT=SNP
10	104552955	rs117385011	T	C	100	PASS	AC=55;AF=0.0109824;AN=5008;NS=2504;DP=20729;EAS_AF=0;AMR_AF=0.0144;AFR_AF=0.0008;EUR_AF=0.0408;SAS_AF=0.0031;AA=T|||;VT=SNP
10	104553566	rs284843	C	T	100	PASS	AC=1097;AF=0.21905;AN=5008;NS=2504;DP=13324;EAS_AF=0.0893;AMR_AF=0.2795;AFR_AF=0.2088;EUR_AF=0.2664;SAS_AF=0.2751;AA=C|||;VT=SNP
10	104554117	rs147981855	T	A	100	PASS	AC=58;AF=0.0115815;AN=5008;NS=2504;DP=16162;EAS_AF=0;AMR_AF=0.0115;AFR_AF=0.0015;EUR_AF=0.0417;SAS_AF=0.0061;AA=T|||;VT=SNP
10	104554304	rs4919677	G	A	100	PASS	AC=2042;AF=0.407748;AN=5008;NS=2504;DP=19565;EAS_AF=0.4306;AMR_AF=0.4769;AFR_AF=0.2958;EUR_AF=0.6093;SAS_AF=0.2791;AA=G|||;VT=SNP
10	104554529	rs284844	A	G	100	PASS	AC=3494;AF=0.697684;AN=5008;NS=2504;DP=17642;EAS_AF=0.5228;AMR_AF=0.7738;AFR_AF=0.6543;EUR_AF=0.8946;SAS_AF=0.68;AA=G|||;VT=SNP
10	104554560	rs17785185	G	T	100	PASS	AC=149;AF=0.0297524;AN=5008;NS=2504;DP=18296;EAS_AF=0.003;AMR_AF=0.0058;AFR_AF=0.0008;EUR_AF=0.0179;SAS_AF=0.1258;AA=G|||;VT=SNP
10	104555380	rs17115006	C	T	100	PASS	AC=222;AF=0.0443291;AN=5008;NS=2504;DP=22803;EAS_AF=0.003;AMR_AF=0.0101;AFR_AF=0.0537;EUR_AF=0.0179;SAS_AF=0.1258;AA=C|||;VT=SNP
10	104555651	rs7073114	C	T	100	PASS	AC=2085;AF=0.416334;AN=5008;NS=2504;DP=20516;EAS_AF=0.4315;AMR_AF=0.4755;AFR_AF=0.295;EUR_AF=0.6103;SAS_AF=0.3231;AA=T|||;VT=SNP
10	104555688	rs74371703	A	G	100	PASS	AC=192;AF=0.0383387;AN=5008;NS=2504;DP=20160;EAS_AF=0.003;AMR_AF=0.0072;AFR_AF=0.031;EUR_AF=0.0179;SAS_AF=0.1278;AA=A|||;VT=SNP
10	104556054	rs176185	G	C	100	PASS	AC=3565;AF=0.711861;AN=5008;NS=2504;DP=18467;EAS_AF=0.5288;AMR_AF=0.8012;AFR_AF=0.6543;EUR_AF=0.8956;SAS_AF=0.726;AA=C|||;VT=SNP
10	104557290	rs284846	T	C	100	PASS	AC=1118;AF=0.223243;AN=5008;NS=2504;DP=19188;EAS_AF=0.0893;AMR_AF=0.2795;AFR_AF=0.2231;EUR_AF=0.2674;SAS_AF=0.2761;AA=T|||;VT=SNP
10	104558274	rs11191397	C	A	100	PASS	AC=2092;AF=0.417732;AN=5008;NS=2504;DP=19370;EAS_AF=0.4325;AMR_AF=0.4784;AFR_AF=0.3003;EUR_AF=0.6093;SAS_AF=0.3211;AA=C|||;VT=SNP
10	104558743	rs10748831	T	C	100	PASS	AC=2134;AF=0.426118;AN=5008;NS=2504;DP=19366;EAS_AF=0.4335;AMR_AF=0.4798;AFR_AF=0.3321;EUR_AF=0.6093;SAS_AF=0.319;AA=C|||;VT=SNP
10	104558961	rs2482508	C	T	100	PASS	AC=3535;AF=0.705871;AN=5008;NS=2504;DP=17436;EAS_AF=0.5268;AMR_AF=0.7738;AFR_AF=0.6536;EUR_AF=0.8946;SAS_AF=0.7188;AA=T|||;VT=SNP
10	104559266	rs7088711	G	A	100	PASS	AC=2088;AF=0.416933;AN=5008;NS=2504;DP=18418;EAS_AF=0.4325;AMR_AF=0.4784;AFR_AF=0.2988;EUR_AF=0.6093;SAS_AF=0.319;AA=G|||;VT=SNP
10	104559477	rs7092051	C	T	100	PASS	AC=2091;AF=0.417532;AN=5008;NS=2504;DP=20399;EAS_AF=0.4325;AMR_AF=0.4784;AFR_AF=0.3018;EUR_AF=0.6093;SAS_AF=0.318;AA=C|||;VT=SNP
10	104559764	rs7092346	A	G	100	PASS	AC=2091;AF=0.417532;AN=5008;NS=2504;DP=18677;EAS_AF=0.4325;AMR_AF=0.4784;AFR_AF=0.3018;EUR_AF=0.6093;SAS_AF=0.318;AA=G|||;VT=SNP
10	104560283	rs2778039	T	C	100	PASS	AC=1117;AF=0.223043;AN=5008;NS=2504;DP=19420;EAS_AF=0.0893;AMR_AF=0.2795;AFR_AF=0.2231;EUR_AF=0.2674;SAS_AF=0.2751;AA=T|||;VT=SNP
10	104560294	rs17115036	G	A	100	PASS	AC=225;AF=0.0449281;AN=5008;NS=2504;DP=19577;EAS_AF=0.006;AMR_AF=0.0101;AFR_AF=0.0537;EUR_AF=0.0179;SAS_AF=0.1258;AA=g|||;VT=SNP
10	104561028	rs117085871	C	A	100	PASS	AC=55;AF=0.0109824;AN=5008;NS=2504;DP=19916;EAS_AF=0;AMR_AF=0.0144;AFR_AF=0.0008;EUR_AF=0.0408;SAS_AF=0.0031;AA=c|||;VT=SNP
10	104561356	rs2482507	T	C	100	PASS	AC=3310;AF=0.660942;AN=5008;NS=2504;DP=13921;EAS_AF=0.5218;AMR_AF=0.7637;AFR_AF=0.5991;EUR_AF=0.8767;SAS_AF=0.593;AA=c|||;VT=SNP
10	104561456	rs7909612	G	A	100	PASS	AC=2132;AF=0.425719;AN=5008;NS=2504;DP=12208;EAS_AF=0.4325;AMR_AF=0.4798;AFR_AF=0.3321;EUR_AF=0.6093;SAS_AF=0.318;AA=a|||;VT=SNP
10	104562097	rs7086400	G	A	100	PASS	AC=2073;AF=0.413938;AN=5008;NS=2504;DP=13484;EAS_AF=0.4325;AMR_AF=0.4784;AFR_AF=0.2882;EUR_AF=0.6093;SAS_AF=0.318;AA=G|||;VT=SNP
10	104562212	rs2432580	C	T	100	PASS	AC=656;AF=0.13099;AN=5008;NS=2504;DP=18373;EAS_AF=0.0813;AMR_AF=0.2219;AFR_AF=0.0166;EUR_AF=0.1928;SAS_AF=0.2086;AA=C|||;VT=SNP
10	104563504	rs11191399	T	C	100	PASS	AC=140;AF=0.0279553;AN=5008;NS=2504;DP=14387;EAS_AF=0;AMR_AF=0.0677;AFR_AF=0.003;EUR_AF=0.0586;SAS_AF=0.0307;AA=T|||;VT=SNP
10	104563517	rs7918308	C	T	100	PASS	AC=2093;AF=0.417931;AN=5008;NS=2504;DP=15080;EAS_AF=0.4325;AMR_AF=0.4784;AFR_AF=0.3018;EUR_AF=0.6103;SAS_AF=0.319;AA=C|||;VT=SNP
10	104563743	rs2482506	C	G	100	PASS	AC=1115;AF=0.222644;AN=5008;NS=2504;DP=18166;EAS_AF=0.0893;AMR_AF=0.2795;AFR_AF=0.2231;EUR_AF=0.2674;SAS_AF=0.273;AA=C|||;VT=SNP
10	104563808	rs12356821	G	C	100	PASS	AC=419;AF=0.0836661;AN=5008;NS=2504;DP=16598;EAS_AF=0.1677;AMR_AF=0.0879;AFR_AF=0.0136;EUR_AF=0.1461;SAS_AF=0.0245;AA=G|||;VT=SNP
10	104566241	rs6584526	G	C	100	PASS	AC=2191;AF=0.4375;AN=5008;NS=2504;DP=18711;EAS_AF=0.4315;AMR_AF=0.4841;AFR_AF=0.3744;EUR_AF=0.6093;SAS_AF=0.319;AA=C|||;VT=SNP
10	104566417	rs7896903	A	G	100	PASS	AC=2092;AF=0.417732;AN=5008;NS=2504;DP=21460;EAS_AF=0.4315;AMR_AF=0.4784;AFR_AF=0.3018;EUR_AF=0.6093;SAS_AF=0.32;AA=A|||;VT=SNP
10	104566740	rs111496314	G	A	100	PASS	AC=36;AF=0.0071885;AN=5008;NS=2504;DP=17794;EAS_AF=0;AMR_AF=0.0187;AFR_AF=0;EUR_AF=0.0189;SAS_AF=0.0041;AA=G|||;VT=SNP
10	104566805	rs117370482	A	C	100	PASS	AC=40;AF=0.00798722;AN=5008;NS=2504;DP=16515;EAS_AF=0;AMR_AF=0.0101;AFR_AF=0.0015;EUR_AF=0.0288;SAS_AF=0.002;AA=A|||;VT=SNP
10	104566807	rs72845859	A	G	100	PASS	AC=111;AF=0.0221645;AN=5008;NS=2504;DP=16487;EAS_AF=0;AMR_AF=0.0259;AFR_AF=0.0023;EUR_AF=0.0755;SAS_AF=0.0143;AA=A|||;VT=SNP
10	104568018	rs2790914	C	T	100	PASS	AC=1117;AF=0.223043;AN=5008;NS=2504;DP=17416;EAS_AF=0.0893;AMR_AF=0.2795;AFR_AF=0.2239;EUR_AF=0.2674;SAS_AF=0.274;AA=C|||;VT=SNP
10	104568480	rs10748832	G	A	100	PASS	AC=2092;AF=0.417732;AN=5008;NS=2504;DP=20287;EAS_AF=0.4315;AMR_AF=0.4784;AFR_AF=0.3018;EUR_AF=0.6093;SAS_AF=0.32;AA=G|||;VT=SNP
10	104569044	rs187733704	A	G	100	PASS	AC=34;AF=0.00678914;AN=5008;NS=2504;DP=20643;EAS_AF=0;AMR_AF=0.013;AFR_AF=0;EUR_AF=0.0129;SAS_AF=0.0123;AA=a|||;VT=SNP
10	104569239	rs2778034	G	A	100	PASS	AC=1118;AF=0.223243;AN=5008;NS=2504;DP=19144;EAS_AF=0.0903;AMR_AF=0.2795;AFR_AF=0.2239;EUR_AF=0.2674;SAS_AF=0.274;AA=g|||;VT=SNP
10	104569567	rs687541	C	A	100	PASS	AC=21;AF=0.00419329;AN=5008;NS=2504;DP=18925;EAS_AF=0;AMR_AF=0.0058;AFR_AF=0.0008;EUR_AF=0.0129;SAS_AF=0.0031;AA=c|||;VT=SNP
10	104570096	rs76272587	C	T	100	PASS	AC=92;AF=0.0183706;AN=5008;NS=2504;DP=11586;EAS_AF=0.001;AMR_AF=0.0303;AFR_AF=0;EUR_AF=0.0527;SAS_AF=0.0174;AA=c|||;VT=SNP
10	104570118	rs4919680	T	C	100	PASS	AC=3564;AF=0.711661;AN=5008;NS=2504;DP=10324;EAS_AF=0.5585;AMR_AF=0.8098;AFR_AF=0.6467;EUR_AF=0.8757;SAS_AF=0.7188;AA=t|||;VT=SNP
10	104570905	rs3758544	G	A	100	PASS	AC=110;AF=0.0219649;AN=5008;NS=2504;DP=14193;EAS_AF=0.0615;AMR_AF=0.0058;AFR_AF=0.0023;EUR_AF=0.0239;SAS_AF=0.0174;AA=G|||;VT=SNP
10	104571436	rs284863	G	T	100	PASS	AC=2712;AF=0.541534;AN=5008;NS=2504;DP=16280;EAS_AF=0.3988;AMR_AF=0.5677;AFR_AF=0.5197;EUR_AF=0.5944;SAS_AF=0.6452;AA=T|||;VT=SNP
10	104572081	rs284862	C	T	100	PASS	AC=2293;AF=0.457867;AN=5008;NS=2504;DP=21084;EAS_AF=0.3938;AMR_AF=0.5519;AFR_AF=0.329;EUR_AF=0.5746;SAS_AF=0.5112;AA=C|||;VT=SNP
10	104572276	rs284861	A	G	100	PASS	AC=3630;AF=0.72484;AN=5008;NS=2504;DP=20732;EAS_AF=0.5794;AMR_AF=0.8242;AFR_AF=0.6694;EUR_AF=0.8807;SAS_AF=0.7188;AA=g|||;VT=SNP
10	104572881	rs17115061	T	C	100	PASS	AC=284;AF=0.0567093;AN=5008;NS=2504;DP=17256;EAS_AF=0.005;AMR_AF=0.0115;AFR_AF=0.0923;EUR_AF=0.0179;SAS_AF=0.1339;AA=t|||;VT=SNP;EX_TARGET
10	104572963	rs284860	T	C	100	PASS	AC=2721;AF=0.543331;AN=5008;NS=2504;DP=14099;EAS_AF=0.3988;AMR_AF=0.5764;AFR_AF=0.5212;EUR_AF=0.5954;SAS_AF=0.6452;AA=c|||;VT=SNP;EX_TARGET
10	104573017	rs284859	G	T	100	PASS	AC=734;AF=0.146565;AN=5008;NS=2504;DP=15672;EAS_AF=0.131;AMR_AF=0.2248;AFR_AF=0.0431;EUR_AF=0.1909;SAS_AF=0.2014;AA=G|||;VT=SNP;EX_TARGET
10	104573403	rs11191401	A	G	100	PASS	AC=870;AF=0.173722;AN=5008;NS=2504;DP=22641;EAS_AF=0.1806;AMR_AF=0.2464;AFR_AF=0.1188;EUR_AF=0.2863;SAS_AF=0.0736;AA=A|||;VT=SNP
10	104573520	rs79771646	C	T	100	PASS	AC=34;AF=0.00678914;AN=5008;NS=2504;DP=18933;EAS_AF=0.003;AMR_AF=0.0058;AFR_AF=0.0023;EUR_AF=0.0229;SAS_AF=0.001;AA=C|||;VT=SNP
10	104573856	rs17115073	C	T	100	PASS	AC=349;AF=0.0696885;AN=5008;NS=2504;DP=21076;EAS_AF=0.005;AMR_AF=0.0173;AFR_AF=0.1384;EUR_AF=0.0179;SAS_AF=0.1339;AA=C|||;VT=SNP
10	104573936	rs284858	T	C	100	PASS	AC=2753;AF=0.54972;AN=5008;NS=2504;DP=16002;EAS_AF=0.3998;AMR_AF=0.5807;AFR_AF=0.5431;EUR_AF=0.5944;SAS_AF=0.6452;AA=C|||;VT=SNP
10	104574015	rs34102073	G	A	100	PASS	AC=95;AF=0.0189696;AN=5008;NS=2504;DP=13401;EAS_AF=0.0169;AMR_AF=0.0144;AFR_AF=0.0008;EUR_AF=0.0179;SAS_AF=0.0501;AA=G|||;VT=SNP
10	104574063	rs284857	G	A	100	PASS	AC=2719;AF=0.542931;AN=5008;NS=2504;DP=13266;EAS_AF=0.3988;AMR_AF=0.5764;AFR_AF=0.5204;EUR_AF=0.5944;SAS_AF=0.6452;AA=G|||;VT=SNP
10	104574329	rs284856	A	T	100	PASS	AC=2724;AF=0.54393;AN=5008;NS=2504;DP=9963;EAS_AF=0.4008;AMR_AF=0.5764;AFR_AF=0.5219;EUR_AF=0.5944;SAS_AF=0.6462;AA=A|||;VT=SNP
10	104574422	rs284855	A	G	100	PASS	AC=2722;AF=0.54353;AN=5008;NS=2504;DP=8877;EAS_AF=0.3978;AMR_AF=0.5764;AFR_AF=0.5219;EUR_AF=0.5944;SAS_AF=0.6472;AA=A|||;VT=SNP
10	104574562	rs284854	T	G	100	PASS	AC=2297;AF=0.458666;AN=5008;NS=2504;DP=14697;EAS_AF=0.3938;AMR_AF=0.5591;AFR_AF=0.329;EUR_AF=0.5736;SAS_AF=0.5112;AA=t|||;VT=SNP
10	104574642	rs284853	T	A	100	PASS	AC=3626;AF=0.724042;AN=5008;NS=2504;DP=16379;EAS_AF=0.5794;AMR_AF=0.8228;AFR_AF=0.6694;EUR_AF=0.8807;SAS_AF=0.7157;AA=t|||;VT=SNP
10	104575852	rs14849	C	T	100	PASS	AC=367;AF=0.0732827;AN=5008;NS=2504;DP=22333;EAS_AF=0.005;AMR_AF=0.0173;AFR_AF=0.152;EUR_AF=0.0179;SAS_AF=0.1339;AA=C|||;VT=SNP
10	104575870	rs6892	A	G	100	PASS	AC=703;AF=0.140375;AN=5008;NS=2504;DP=22787;EAS_AF=0.1319;AMR_AF=0.2104;AFR_AF=0.0174;EUR_AF=0.1899;SAS_AF=0.2147;AA=A|||;VT=SNP
10	104577915	rs192569	T	C	100	PASS	AC=2277;AF=0.454673;AN=5008;NS=2504;DP=18104;EAS_AF=0.3929;AMR_AF=0.549;AFR_AF=0.3177;EUR_AF=0.5755;SAS_AF=0.5123;AA=T|||;VT=SNP
10	104578531	rs284851	G	C	100	PASS	AC=3618;AF=0.722444;AN=5008;NS=2504;DP=18353;EAS_AF=0.5813;AMR_AF=0.8228;AFR_AF=0.6581;EUR_AF=0.8817;SAS_AF=0.7198;AA=c|||;VT=SNP
10	104579256	rs56119742	A	G	100	PASS	AC=91;AF=0.0181709;AN=5008;NS=2504;DP=19395;EAS_AF=0.001;AMR_AF=0.0303;AFR_AF=0;EUR_AF=0.0517;SAS_AF=0.0174;AA=a|||;VT=SNP
10	104579328	rs10883780	C	T	100	PASS	AC=880;AF=0.175719;AN=5008;NS=2504;DP=19481;EAS_AF=0.1825;AMR_AF=0.255;AFR_AF=0.1188;EUR_AF=0.2873;SAS_AF=0.0746;AA=c|||;VT=SNP
10	104579584	rs150428218	G	A	100	PASS	AC=44;AF=0.00878594;AN=5008;NS=2504;DP=17456;EAS_AF=0;AMR_AF=0.0187;AFR_AF=0.0015;EUR_AF=0.0249;SAS_AF=0.0041;AA=g|||;VT=SNP
10	104580279	rs144160547	C	T	100	PASS	AC=430;AF=0.0858626;AN=5008;NS=2504;DP=11482;EAS_AF=0.1359;AMR_AF=0.1239;AFR_AF=0.0061;EUR_AF=0.1183;SAS_AF=0.0818;AA=N|||;VT=SNP
10	104580493	rs188232360	A	G	100	PASS	AC=22;AF=0.00439297;AN=5008;NS=2504;DP=13993;EAS_AF=0.001;AMR_AF=0.0072;AFR_AF=0.0008;EUR_AF=0.0139;SAS_AF=0.001;AA=N|||;VT=SNP
10	104580517	rs148265803	C	T	100	PASS	AC=91;AF=0.0181709;AN=5008;NS=2504;DP=13571;EAS_AF=0.001;AMR_AF=0.0303;AFR_AF=0;EUR_AF=0.0517;SAS_AF=0.0174;AA=N|||;VT=SNP
10	104580643	rs12780720	A	G	100	PASS	AC=902;AF=0.180112;AN=5008;NS=2504;DP=16423;EAS_AF=0.1825;AMR_AF=0.255;AFR_AF=0.1362;EUR_AF=0.2873;SAS_AF=0.0736;AA=N|||;VT=SNP
10	104581130	rs10883781	A	G	100	PASS	AC=879;AF=0.175519;AN=5008;NS=2504;DP=22699;EAS_AF=0.1825;AMR_AF=0.255;AFR_AF=0.1188;EUR_AF=0.2873;SAS_AF=0.0736;AA=a|||;VT=SNP
10	104581242	rs17723910	G	A	100	PASS	AC=155;AF=0.0309505;AN=5008;NS=2504;DP=22317;EAS_AF=0.005;AMR_AF=0.0058;AFR_AF=0.0008;EUR_AF=0.0179;SAS_AF=0.1299;AA=g|||;VT=SNP
10	104581288	rs619824	A	C	100	PASS	AC=2286;AF=0.45647;AN=5008;NS=2504;DP=21502;EAS_AF=0.3938;AMR_AF=0.5476;AFR_AF=0.3215;EUR_AF=0.5755;SAS_AF=0.5164;AA=a|||;VT=SNP
10	104581908	rs139468884	G	A	100	PASS	AC=38;AF=0.00758786;AN=5008;NS=2504;DP=17187;EAS_AF=0.002;AMR_AF=0.0144;AFR_AF=0.0008;EUR_AF=0.0129;SAS_AF=0.0123;AA=g|||;VT=SNP
10	104582155	rs78362087	G	A	100	PASS	AC=433;AF=0.0864617;AN=5008;NS=2504;DP=15588;EAS_AF=0.1379;AMR_AF=0.1239;AFR_AF=0.0076;EUR_AF=0.1193;SAS_AF=0.0798;AA=g|||;VT=SNP
10	104582462	rs79285531	C	T	100	PASS	AC=40;AF=0.00798722;AN=5008;NS=2504;DP=17713;EAS_AF=0;AMR_AF=0.0058;AFR_AF=0.0008;EUR_AF=0.0308;SAS_AF=0.0041;AA=N|||;VT=SNP
10	104583395	rs7910601	T	G	100	PASS	AC=3612;AF=0.721246;AN=5008;NS=2504;DP=18897;EAS_AF=0.5813;AMR_AF=0.8156;AFR_AF=0.6566;EUR_AF=0.8817;SAS_AF=0.7209;AA=G|||;VT=SNP
10	104583932	rs10883782	A	G	100	PASS	AC=707;AF=0.141174;AN=5008;NS=2504;DP=19268;EAS_AF=0.1438;AMR_AF=0.1398;AFR_AF=0.0998;EUR_AF=0.1789;SAS_AF=0.1564;AA=A|||;VT=SNP
10	104584096	rs4919681	C	T	100	PASS	AC=43;AF=0.00858626;AN=5008;NS=2504;DP=17979;EAS_AF=0.001;AMR_AF=0.0259;AFR_AF=0.0023;EUR_AF=0.0109;SAS_AF=0.0102;AA=C|||;VT=SNP
10	104584330	rs4919682	C	T	100	PASS	AC=859;AF=0.171526;AN=5008;NS=2504;DP=20312;EAS_AF=0.1974;AMR_AF=0.2464;AFR_AF=0.0998;EUR_AF=0.2873;SAS_AF=0.0695;AA=C|||;VT=SNP
10	104585125	rs4919683	C	A	100	PASS	AC=2233;AF=0.445887;AN=5008;NS=2504;DP=20722;EAS_AF=0.6062;AMR_AF=0.4207;AFR_AF=0.3268;EUR_AF=0.4105;SAS_AF=0.4959;AA=A|||;VT=SNP
10	104585405	rs7902804	A	T	100	PASS	AC=1771;AF=0.353634;AN=5008;NS=2504;DP=20934;EAS_AF=0.5407;AMR_AF=0.4049;AFR_AF=0.1626;EUR_AF=0.3907;SAS_AF=0.3446;AA=A|||;VT=SNP
10	104585572	rs35756290	G	A	100	PASS	AC=697;AF=0.139177;AN=5008;NS=2504;DP=17402;EAS_AF=0.1627;AMR_AF=0.1844;AFR_AF=0.0272;EUR_AF=0.2972;SAS_AF=0.0716;AA=G|||;VT=SNP
10	104586136	rs111302066	C	T	100	PASS	AC=62;AF=0.0123802;AN=5008;NS=2504;DP=18251;EAS_AF=0;AMR_AF=0.0418;AFR_AF=0.0015;EUR_AF=0.0288;SAS_AF=0.002;AA=C|||;VT=SNP
10	104586994	rs147013102	G	A	100	PASS	AC=167;AF=0.0333466;AN=5008;NS=2504;DP=15024;EAS_AF=0.004;AMR_AF=0.0058;AFR_AF=0.0091;EUR_AF=0.0179;SAS_AF=0.1319;AA=G|||;VT=SNP
10	104587024	rs4919684	A	G	100	PASS	AC=935;AF=0.186701;AN=5008;NS=2504;DP=16038;EAS_AF=0.254;AMR_AF=0.2003;AFR_AF=0.1112;EUR_AF=0.2982;SAS_AF=0.0951;AA=A|||;VT=SNP
10	104587362	rs4919685	G	T	100	PASS	AC=835;AF=0.166733;AN=5008;NS=2504;DP=19269;EAS_AF=0.1786;AMR_AF=0.2003;AFR_AF=0.1074;EUR_AF=0.2972;SAS_AF=0.0767;AA=G|||;VT=SNP
10	104587617	rs72841265	C	T	100	PASS	AC=39;AF=0.00778754;AN=5008;NS=2504;DP=16582;EAS_AF=0.002;AMR_AF=0.0101;AFR_AF=0.0015;EUR_AF=0.0219;SAS_AF=0.0061;AA=C|||;VT=SNP
10	104587904	rs3740398	T	A	100	PASS	AC=413;AF=0.0824681;AN=5008;NS=2504;DP=16758;EAS_AF=0.1012;AMR_AF=0.1282;AFR_AF=0.0083;EUR_AF=0.1402;SAS_AF=0.0716;AA=T|||;VT=SNP
10	104588391	rs3890077	C	T	100	PASS	AC=153;AF=0.0305511;AN=5008;NS=2504;DP=16850;EAS_AF=0.004;AMR_AF=0.0058;AFR_AF=0.0008;EUR_AF=0.0179;SAS_AF=0.1288;AA=C|||;VT=SNP
10	104589747	rs12254149	C	T	100	PASS	AC=834;AF=0.166534;AN=5008;NS=2504;DP=20280;EAS_AF=0.1776;AMR_AF=0.2003;AFR_AF=0.1074;EUR_AF=0.2972;SAS_AF=0.0767;AA=C|||;VT=SNP
10	104591152	rs10883783	T	A	100	PASS	AC=936;AF=0.186901;AN=5008;NS=2504;DP=19281;EAS_AF=0.254;AMR_AF=0.2032;AFR_AF=0.1082;EUR_AF=0.3002;SAS_AF=0.0961;AA=T|||;VT=SNP
10	104591182	rs284849	G	T	100	PASS	AC=711;AF=0.141973;AN=5008;NS=2504;DP=19221;EAS_AF=0.1319;AMR_AF=0.2133;AFR_AF=0.0182;EUR_AF=0.2078;SAS_AF=0.2014;AA=G|||;VT=SNP
10	104591393	rs17115100	G	T	100	PASS	AC=900;AF=0.179712;AN=5008;NS=2504;DP=22724;EAS_AF=0.3472;AMR_AF=0.2017;AFR_AF=0.0484;EUR_AF=0.0934;SAS_AF=0.2577;AA=G|||;VT=SNP
10	104591639	rs45609333	G	A	100	PASS	AC=26;AF=0.00519169;AN=5008;NS=2504;DP=16702;EAS_AF=0;AMR_AF=0.0086;AFR_AF=0;EUR_AF=0.0179;SAS_AF=0.002;AA=G|||;VT=SNP
10	104592125	rs284848	G	A	100	PASS	AC=727;AF=0.145168;AN=5008;NS=2504;DP=14975;EAS_AF=0.1458;AMR_AF=0.2205;AFR_AF=0.0182;EUR_AF=0.2078;SAS_AF=0.1984;AA=G|||;VT=SNP
10	104592249	rs4919686	A	C	100	PASS	AC=695;AF=0.138778;AN=5008;NS=2504;DP=17231;EAS_AF=0.1617;AMR_AF=0.1873;AFR_AF=0.0242;EUR_AF=0.2982;SAS_AF=0.0716;AA=G|||;VT=SNP;EX_TARGET
10	104592675	rs3740397	G	C	100	PASS	AC=1754;AF=0.35024;AN=5008;NS=2504;DP=19586;EAS_AF=0.5109;AMR_AF=0.4049;AFR_AF=0.1793;EUR_AF=0.3926;SAS_AF=0.3333;AA=G|||;VT=SNP
10	104594507	rs1004467	A	G	100	PASS	AC=1097;AF=0.21905;AN=5008;NS=2504;DP=20284;EAS_AF=0.3472;AMR_AF=0.2118;AFR_AF=0.1906;EUR_AF=0.0944;SAS_AF=0.2587;AA=A|||;VT=SNP
10	104594906	rs743575	T	G	100	PASS	AC=952;AF=0.190096;AN=5008;NS=2504;DP=20482;EAS_AF=0.2679;AMR_AF=0.2032;AFR_AF=0.112;EUR_AF=0.2982;SAS_AF=0.0951;AA=t|||;VT=SNP
10	104595248	rs4919687	G	A	100	PASS	AC=938;AF=0.1873;AN=5008;NS=2504;DP=20189;EAS_AF=0.253;AMR_AF=0.2032;AFR_AF=0.1127;EUR_AF=0.2982;SAS_AF=0.0951;AA=G|||;VT=SNP
10	104595420	rs3781287	T	G	100	PASS	AC=2225;AF=0.444289;AN=5008;NS=2504;DP=22167;EAS_AF=0.5913;AMR_AF=0.4294;AFR_AF=0.326;EUR_AF=0.4115;SAS_AF=0.4969;AA=G|||;VT=SNP
10	104595719	rs3781286	C	T	100	PASS	AC=2035;AF=0.40635;AN=5008;NS=2504;DP=18825;EAS_AF=0.5873;AMR_AF=0.4164;AFR_AF=0.3124;EUR_AF=0.3926;SAS_AF=0.3538;AA=C|||;VT=SNP
10	104595828	rs284847	G	A	100	PASS	AC=36;AF=0.0071885;AN=5008;NS=2504;DP=19960;EAS_AF=0;AMR_AF=0.0086;AFR_AF=0.0008;EUR_AF=0.0209;SAS_AF=0.0082;AA=G|||;VT=SNP
10	104595849	rs3824755	G	C	100	PASS	AC=1095;AF=0.21865;AN=5008;NS=2504;DP=19459;EAS_AF=0.3323;AMR_AF=0.2133;AFR_AF=0.1997;EUR_AF=0.0944;SAS_AF=0.2587;AA=G|||;VT=SNP
10	104596356	rs45463800	C	T	100	PASS	AC=180;AF=0.0359425;AN=5008;NS=2504;DP=17230;EAS_AF=0.004;AMR_AF=0.0058;AFR_AF=0.0098;EUR_AF=0.0189;SAS_AF=0.1431;AA=C|||;VT=SNP
10	104596396	rs10786712	C	T	100	PASS	AC=2036;AF=0.40655;AN=5008;NS=2504;DP=18341;EAS_AF=0.5873;AMR_AF=0.4164;AFR_AF=0.3132;EUR_AF=0.3926;SAS_AF=0.3538;AA=C|||;VT=SNP
10	104596924	rs6163	C	A	100	PASS	AC=2055;AF=0.410343;AN=5008;NS=2504;DP=19704;EAS_AF=0.5873;AMR_AF=0.4179;AFR_AF=0.3268;EUR_AF=0.3926;SAS_AF=0.3538;AA=g|||;VT=SNP;EX_TARGET
10	104596981	rs6162	G	A	100	PASS	AC=2216;AF=0.442492;AN=5008;NS=2504;DP=19226;EAS_AF=0.5913;AMR_AF=0.4236;AFR_AF=0.323;EUR_AF=0.4115;SAS_AF=0.4959;AA=A|||;VT=SNP;EX_TARGET
10	104597152	rs743572	A	G	100	PASS	AC=2056;AF=0.410543;AN=5008;NS=2504;DP=20341;EAS_AF=0.5873;AMR_AF=0.4164;AFR_AF=0.326;EUR_AF=0.3936;SAS_AF=0.3558;AA=G|||;VT=SNP
10	104597480	rs2486758	T	C	100	PASS	AC=888;AF=0.177316;AN=5008;NS=2504;DP=21713;EAS_AF=0.1865;AMR_AF=0.2421;AFR_AF=0.0446;EUR_AF=0.2256;SAS_AF=0.2515;AA=T|||;VT=SNP
10	104597922	rs10883784	C	T	100	PASS	AC=941;AF=0.187899;AN=5008;NS=2504;DP=18521;EAS_AF=0.254;AMR_AF=0.2032;AFR_AF=0.1135;EUR_AF=0.2992;SAS_AF=0.0951;AA=C|||;VT=SNP
10	104598322	rs10786713	A	G	100	PASS	AC=2220;AF=0.443291;AN=5008;NS=2504;DP=20627;EAS_AF=0.5913;AMR_AF=0.4236;AFR_AF=0.3268;EUR_AF=0.4125;SAS_AF=0.4939;AA=G|||;VT=SNP
10	104598606	rs10786714	G	C	100	PASS	AC=942;AF=0.188099;AN=5008;NS=2504;DP=19666;EAS_AF=0.254;AMR_AF=0.2032;AFR_AF=0.1135;EUR_AF=0.3002;SAS_AF=0.0951;AA=G|||;VT=SNP
10	104598995	rs138009835	G	A	100	PASS	AC=903;AF=0.180312;AN=5008;NS=2504;DP=19050;EAS_AF=0.3333;AMR_AF=0.2017;AFR_AF=0.0605;EUR_AF=0.0934;SAS_AF=0.2587;AA=G|||;VT=SNP
10	104599051	rs117574307	G	A	100	PASS	AC=141;AF=0.028155;AN=5008;NS=2504;DP=17891;EAS_AF=0.0744;AMR_AF=0.0576;AFR_AF=0.0015;EUR_AF=0.0229;SAS_AF=0.001;AA=G|||;VT=SNP
10	104599323	rs2150927	G	A	100	PASS	AC=2053;AF=0.409944;AN=5008;NS=2504;DP=21614;EAS_AF=0.5873;AMR_AF=0.4164;AFR_AF=0.3253;EUR_AF=0.3936;SAS_AF=0.3538;AA=G|||;VT=SNP
10	104599959	rs117856379	G	A	100	PASS	AC=166;AF=0.033147;AN=5008;NS=2504;DP=19252;EAS_AF=0.004;AMR_AF=0.0072;AFR_AF=0.0008;EUR_AF=0.0189;SAS_AF=0.1401;AA=G|||;VT=SNP
10	104600751	rs284865	A	C	100	PASS	AC=4353;AF=0.869209;AN=5008;NS=2504;DP=17330;EAS_AF=0.995;AMR_AF=0.9352;AFR_AF=0.5976;EUR_AF=0.9443;SAS_AF=0.9826;AA=C|||;VT=SNP
10	104600791	rs147520323	G	A	100	PASS	AC=38;AF=0.00758786;AN=5008;NS=2504;DP=17929;EAS_AF=0;AMR_AF=0.0144;AFR_AF=0;EUR_AF=0.0149;SAS_AF=0.0133;AA=C|||;VT=SNP
10	104601565	rs11191414	A	T	100	PASS	AC=2220;AF=0.443291;AN=5008;NS=2504;DP=17769;EAS_AF=0.5913;AMR_AF=0.4236;AFR_AF=0.3275;EUR_AF=0.4115;SAS_AF=0.4939;AA=T|||;VT=SNP
10	104601618	rs79932911	C	T	100	PASS	AC=166;AF=0.033147;AN=5008;NS=2504;DP=17945;EAS_AF=0.004;AMR_AF=0.0072;AFR_AF=0.0008;EUR_AF=0.0189;SAS_AF=0.1401;AA=C|||;VT=SNP
10	104602215	rs12265066	T	C	100	PASS	AC=2055;AF=0.410343;AN=5008;NS=2504;DP=21957;EAS_AF=0.5873;AMR_AF=0.4164;AFR_AF=0.3268;EUR_AF=0.3926;SAS_AF=0.3548;AA=T|||;VT=SNP
10	104602575	rs11191415	G	T	100	PASS	AC=846;AF=0.16893;AN=5008;NS=2504;DP=22589;EAS_AF=0.1786;AMR_AF=0.2032;AFR_AF=0.1135;EUR_AF=0.2982;SAS_AF=0.0767;AA=G|||;VT=SNP
10	104602607	rs58109969	G	C	100	PASS	AC=141;AF=0.028155;AN=5008;NS=2504;DP=22861;EAS_AF=0.0744;AMR_AF=0.0576;AFR_AF=0.0015;EUR_AF=0.0229;SAS_AF=0.001;AA=G|||;VT=SNP
10	104603151	rs117289471	C	T	100	PASS	AC=166;AF=0.033147;AN=5008;NS=2504;DP=20346;EAS_AF=0.004;AMR_AF=0.0072;AFR_AF=0.0008;EUR_AF=0.0189;SAS_AF=0.1401;AA=c|||;VT=SNP
10	104603588	rs10883785	A	G	100	PASS	AC=2055;AF=0.410343;AN=5008;NS=2504;DP=21621;EAS_AF=0.5873;AMR_AF=0.4164;AFR_AF=0.3268;EUR_AF=0.3926;SAS_AF=0.3548;AA=G|||;VT=SNP
10	104604563	rs7912206	C	T	100	PASS	AC=1110;AF=0.221645;AN=5008;NS=2504;DP=19657;EAS_AF=0.3333;AMR_AF=0.2133;AFR_AF=0.2103;EUR_AF=0.0944;SAS_AF=0.2587;AA=C|||;VT=SNP
10	104604916	rs11191416	T	G	100	PASS	AC=906;AF=0.180911;AN=5008;NS=2504;DP=20569;EAS_AF=0.3482;AMR_AF=0.2017;AFR_AF=0.0522;EUR_AF=0.0924;SAS_AF=0.2587;AA=T|||;VT=SNP
10	104605328	rs7089422	C	T	100	PASS	AC=503;AF=0.100439;AN=5008;NS=2504;DP=22295;EAS_AF=0.0794;AMR_AF=0.147;AFR_AF=0.0598;EUR_AF=0.1581;SAS_AF=0.0849;AA=C|||;VT=SNP
10	104605329	rs79424856	G	A	100	PASS	AC=207;AF=0.0413339;AN=5008;NS=2504;DP=22283;EAS_AF=0.004;AMR_AF=0.013;AFR_AF=0.0182;EUR_AF=0.0278;SAS_AF=0.1452;AA=G|||;VT=SNP
10	104605521	rs17724534	C	T	100	PASS	AC=236;AF=0.0471246;AN=5008;NS=2504;DP=22458;EAS_AF=0;AMR_AF=0.0706;AFR_AF=0.0068;EUR_AF=0.1183;SAS_AF=0.0603;AA=C|||;VT=SNP
10	104605760	rs146504787	A	T	100	PASS	AC=39;AF=0.00778754;AN=5008;NS=2504;DP=19515;EAS_AF=0;AMR_AF=0.0101;AFR_AF=0.0015;EUR_AF=0.0239;SAS_AF=0.0061;AA=A|||;VT=SNP
10	104605829	rs139928717	C	T	100	PASS	AC=29;AF=0.00579073;AN=5008;NS=2504;DP=18746;EAS_AF=0;AMR_AF=0.0058;AFR_AF=0.0015;EUR_AF=0.0229;SAS_AF=0;AA=C|||;VT=SNP
10	104605892	rs4919689	G	A	100	PASS	AC=2037;AF=0.406749;AN=5008;NS=2504;DP=15468;EAS_AF=0.5873;AMR_AF=0.4164;AFR_AF=0.3139;EUR_AF=0.3926;SAS_AF=0.3538;AA=G|||;VT=SNP
10	104606166	rs140232918	G	A	100	PASS	AC=26;AF=0.00519169;AN=5008;NS=2504;DP=18698;EAS_AF=0;AMR_AF=0.0058;AFR_AF=0.0015;EUR_AF=0.0139;SAS_AF=0.0061;AA=G|||;VT=SNP
10	104606258	rs61870808	C	T	100	PASS	AC=26;AF=0.00519169;AN=5008;NS=2504;DP=17749;EAS_AF=0;AMR_AF=0.0159;AFR_AF=0;EUR_AF=0.0109;SAS_AF=0.0041;AA=C|||;VT=SNP
10	104606472	rs10509762	T	G	100	PASS	AC=142;AF=0.0283546;AN=5008;NS=2504;DP=21594;EAS_AF=0.0754;AMR_AF=0.0576;AFR_AF=0.0015;EUR_AF=0.0229;SAS_AF=0.001;AA=T|||;VT=SNP
10	104606615	rs72547489	T	C	100	PASS	AC=26;AF=0.00519169;AN=5008;NS=2504;DP=18395;EAS_AF=0;AMR_AF=0.0058;AFR_AF=0.0015;EUR_AF=0.0139;SAS_AF=0.0061;AA=T|||;VT=SNP
10	104606636	rs7097872	C	T	100	PASS	AC=2218;AF=0.442891;AN=5008;NS=2504;DP=17758;EAS_AF=0.5913;AMR_AF=0.4236;AFR_AF=0.3275;EUR_AF=0.4125;SAS_AF=0.4908;AA=T|||;VT=SNP
10	104607817	rs139527180	G	T	100	PASS	AC=166;AF=0.033147;AN=5008;NS=2504;DP=19146;EAS_AF=0.004;AMR_AF=0.0072;AFR_AF=0.0008;EUR_AF=0.0189;SAS_AF=0.1401;AA=G|||;VT=SNP
10	104608462	rs117188027	T	C	100	PASS	AC=22;AF=0.00439297;AN=5008;NS=2504;DP=17196;EAS_AF=0;AMR_AF=0.0101;AFR_AF=0.0008;EUR_AF=0.0129;SAS_AF=0.001;AA=T|||;VT=SNP
10	104609365	rs7092690	T	C	100	PASS	AC=2057;AF=0.410743;AN=5008;NS=2504;DP=16876;EAS_AF=0.5873;AMR_AF=0.4164;AFR_AF=0.3275;EUR_AF=0.3936;SAS_AF=0.3548;AA=C|||;VT=SNP
10	104609466	rs7096183	T	C	100	PASS	AC=2056;AF=0.410543;AN=5008;NS=2504;DP=19287;EAS_AF=0.5873;AMR_AF=0.4164;AFR_AF=0.3268;EUR_AF=0.3936;SAS_AF=0.3548;AA=C|||;VT=SNP
10	104609654	rs72841269	C	T	100	PASS	AC=62;AF=0.0123802;AN=5008;NS=2504;DP=19545;EAS_AF=0;AMR_AF=0.0418;AFR_AF=0.0015;EUR_AF=0.0288;SAS_AF=0.002;AA=C|||;VT=SNP
10	104609676	rs7096475	T	C	100	PASS	AC=2222;AF=0.44369;AN=5008;NS=2504;DP=18701;EAS_AF=0.5913;AMR_AF=0.4236;AFR_AF=0.3275;EUR_AF=0.4125;SAS_AF=0.4949;AA=C|||;VT=SNP
10	104610776	rs146419716	G	C	100	PASS	AC=17;AF=0.00339457;AN=5008;NS=2504;DP=20459;EAS_AF=0;AMR_AF=0.0072;AFR_AF=0.0008;EUR_AF=0.0089;SAS_AF=0.002;AA=G|||;VT=SNP
10	104610926	rs4290163	G	T	100	PASS	AC=2142;AF=0.427716;AN=5008;NS=2504;DP=16133;EAS_AF=0.5883;AMR_AF=0.415;AFR_AF=0.2973;EUR_AF=0.4115;SAS_AF=0.4642;AA=T|||;VT=SNP
10	104611764	rs12775431	A	C	100	PASS	AC=795;AF=0.158746;AN=5008;NS=2504;DP=16322;EAS_AF=0.1825;AMR_AF=0.1888;AFR_AF=0.1135;EUR_AF=0.2555;SAS_AF=0.0746;AA=A|||;VT=SNP
10	104612335	rs11191419	T	A	100	PASS	AC=1956;AF=0.390575;AN=5008;NS=2504;DP=14193;EAS_AF=0.5883;AMR_AF=0.402;AFR_AF=0.3139;EUR_AF=0.3519;SAS_AF=0.3221;AA=T|||;VT=SNP
10	104612941	rs150786824	G	A	100	PASS	AC=904;AF=0.180511;AN=5008;NS=2504;DP=14527;EAS_AF=0.3343;AMR_AF=0.2017;AFR_AF=0.0825;EUR_AF=0.0934;SAS_AF=0.229;AA=G|||;VT=SNP
10	104613020	rs112468006	G	A	100	PASS	AC=875;AF=0.17472;AN=5008;NS=2504;DP=12775;EAS_AF=0.3343;AMR_AF=0.2017;AFR_AF=0.0605;EUR_AF=0.0934;SAS_AF=0.229;AA=G|||;VT=SNP
10	104613089	rs55994728	A	T	100	PASS	AC=491;AF=0.0980431;AN=5008;NS=2504;DP=13808;EAS_AF=0.0813;AMR_AF=0.1556;AFR_AF=0.0129;EUR_AF=0.2068;SAS_AF=0.0777;AA=A|||;VT=SNP
10	104613105	rs117981547	A	T	100	PASS	AC=172;AF=0.034345;AN=5008;NS=2504;DP=13143;EAS_AF=0.0268;AMR_AF=0.0778;AFR_AF=0.0008;EUR_AF=0.0815;SAS_AF=0.0082;AA=a|||;VT=SNP
10	104613355	rs12219246	A	G	100	PASS	AC=2136;AF=0.426518;AN=5008;NS=2504;DP=9491;EAS_AF=0.5923;AMR_AF=0.4107;AFR_AF=0.3275;EUR_AF=0.3698;SAS_AF=0.4591;AA=G|||;VT=SNP
10	104613361	rs12219247	A	G	100	PASS	AC=1957;AF=0.390775;AN=5008;NS=2504;DP=9526;EAS_AF=0.5883;AMR_AF=0.4035;AFR_AF=0.3139;EUR_AF=0.3509;SAS_AF=0.3231;AA=G|||;VT=SNP
10	104613736	rs142463040	C	T	100	PASS	AC=26;AF=0.00519169;AN=5008;NS=2504;DP=13088;EAS_AF=0;AMR_AF=0.0086;AFR_AF=0;EUR_AF=0.0179;SAS_AF=0.002;AA=C|||;VT=SNP
10	104614350	rs3824754	C	T	100	PASS	AC=806;AF=0.160942;AN=5008;NS=2504;DP=15386;EAS_AF=0.3353;AMR_AF=0.2017;AFR_AF=0.0076;EUR_AF=0.0934;SAS_AF=0.229;AA=C|||;VT=SNP
10	104614613	rs9420881	C	T	100	PASS	AC=916;AF=0.182907;AN=5008;NS=2504;DP=8024;EAS_AF=0.1835;AMR_AF=0.2421;AFR_AF=0.0461;EUR_AF=0.2256;SAS_AF=0.2812;AA=C|||;VT=SNP
10	104615043	rs144631296	G	A	100	PASS	AC=32;AF=0.00638978;AN=5008;NS=2504;DP=12950;EAS_AF=0;AMR_AF=0.0014;AFR_AF=0.0008;EUR_AF=0.0268;SAS_AF=0.0031;AA=G|||;VT=SNP
10	104615643	rs190942123	T	C	100	PASS	AC=78;AF=0.0155751;AN=5008;NS=2504;DP=16553;EAS_AF=0;AMR_AF=0.0274;AFR_AF=0.0015;EUR_AF=0.0537;SAS_AF=0.0031;AA=T|||;VT=SNP
10	104615644	rs182622705	G	A	100	PASS	AC=78;AF=0.0155751;AN=5008;NS=2504;DP=16450;EAS_AF=0;AMR_AF=0.0274;AFR_AF=0.0015;EUR_AF=0.0537;SAS_AF=0.0031;AA=G|||;VT=SNP
10	104615647	rs141778169	T	C	100	PASS	AC=78;AF=0.0155751;AN=5008;NS=2504;DP=16483;EAS_AF=0;AMR_AF=0.0274;AFR_AF=0.0015;EUR_AF=0.0537;SAS_AF=0.0031;AA=T|||;VT=SNP
10	104616500	rs4919690	T	C	100	PASS	AC=890;AF=0.177716;AN=5008;NS=2504;DP=19776;EAS_AF=0.255;AMR_AF=0.1888;AFR_AF=0.115;EUR_AF=0.2565;SAS_AF=0.0941;AA=T|||;VT=SNP
10	104616663	rs4409766	T	C	100	PASS	AC=1051;AF=0.209864;AN=5008;NS=2504;DP=20521;EAS_AF=0.3036;AMR_AF=0.2133;AFR_AF=0.2126;EUR_AF=0.0934;SAS_AF=0.227;AA=C|||;VT=SNP
10	104617647	rs76429823	C	T	100	PASS	AC=215;AF=0.0429313;AN=5008;NS=2504;DP=16864;EAS_AF=0.0506;AMR_AF=0.0058;AFR_AF=0.0008;EUR_AF=0.0199;SAS_AF=0.1421;AA=C|||;VT=SNP
10	104618524	rs7096249	G	A	100	PASS	AC=2140;AF=0.427316;AN=5008;NS=2504;DP=18383;EAS_AF=0.5942;AMR_AF=0.4092;AFR_AF=0.3283;EUR_AF=0.3698;SAS_AF=0.4611;AA=A|||;VT=SNP
10	104618695	rs7096169	A	G	100	PASS	AC=1925;AF=0.384385;AN=5008;NS=2504;DP=15984;EAS_AF=0.5437;AMR_AF=0.402;AFR_AF=0.3275;EUR_AF=0.3499;SAS_AF=0.32;AA=G|||;VT=SNP
10	104619448	rs7100530	A	G	100	PASS	AC=2141;AF=0.427516;AN=5008;NS=2504;DP=16126;EAS_AF=0.5942;AMR_AF=0.4107;AFR_AF=0.3283;EUR_AF=0.3698;SAS_AF=0.4611;AA=G|||;VT=SNP
10	104619731	rs143779162	A	G	100	PASS	AC=32;AF=0.00638978;AN=5008;NS=2504;DP=20772;EAS_AF=0;AMR_AF=0.0115;AFR_AF=0;EUR_AF=0.0119;SAS_AF=0.0123;AA=A|||;VT=SNP
10	104620735	rs10786715	G	C	100	PASS	AC=2141;AF=0.427516;AN=5008;NS=2504;DP=18867;EAS_AF=0.5942;AMR_AF=0.4092;AFR_AF=0.3283;EUR_AF=0.3708;SAS_AF=0.4611;AA=C|||;VT=SNP
10	104621068	rs12241517	A	G	100	PASS	AC=1925;AF=0.384385;AN=5008;NS=2504;DP=15711;EAS_AF=0.5437;AMR_AF=0.402;AFR_AF=0.3275;EUR_AF=0.3499;SAS_AF=0.32;AA=G|||;VT=SNP
10	104621829	rs41287472	A	G	100	PASS	AC=34;AF=0.00678914;AN=5008;NS=2504;DP=20492;EAS_AF=0;AMR_AF=0.0086;AFR_AF=0.0015;EUR_AF=0.0219;SAS_AF=0.0041;AA=A|||;VT=SNP
10	104622953	rs10883788	G	A	100	PASS	AC=148;AF=0.0295527;AN=5008;NS=2504;DP=14012;EAS_AF=0;AMR_AF=0.072;AFR_AF=0.0061;EUR_AF=0.0596;SAS_AF=0.0307;AA=G|||;VT=SNP
10	104623053	rs11191421	C	G	100	PASS	AC=789;AF=0.157548;AN=5008;NS=2504;DP=12075;EAS_AF=0.1796;AMR_AF=0.1888;AFR_AF=0.1142;EUR_AF=0.2515;SAS_AF=0.0746;AA=C|||;VT=SNP
10	104623578	rs9527	C	T	100	PASS	AC=789;AF=0.157548;AN=5008;NS=2504;DP=19701;EAS_AF=0.1796;AMR_AF=0.1888;AFR_AF=0.1142;EUR_AF=0.2515;SAS_AF=0.0746;AA=C|||;VT=SNP
10	104623804	rs118074019	C	T	100	PASS	AC=108;AF=0.0215655;AN=5008;NS=2504;DP=19424;EAS_AF=0.001;AMR_AF=0.0331;AFR_AF=0.0015;EUR_AF=0.0338;SAS_AF=0.0491;AA=C|||;VT=SNP
10	104624072	rs4917985	G	A	100	PASS	AC=2140;AF=0.427316;AN=5008;NS=2504;DP=18059;EAS_AF=0.5942;AMR_AF=0.4092;AFR_AF=0.3283;EUR_AF=0.3698;SAS_AF=0.4611;AA=A|||;VT=SNP
10	104624475	rs4919691	T	G	100	PASS	AC=2141;AF=0.427516;AN=5008;NS=2504;DP=14671;EAS_AF=0.5942;AMR_AF=0.4092;AFR_AF=0.3283;EUR_AF=0.3698;SAS_AF=0.4622;AA=G|||;VT=SNP
10	104624672	rs17115171	T	C	100	PASS	AC=140;AF=0.0279553;AN=5008;NS=2504;DP=13532;EAS_AF=0.0734;AMR_AF=0.0576;AFR_AF=0.0015;EUR_AF=0.0229;SAS_AF=0.001;AA=T|||;VT=SNP
10	104625178	rs10786716	T	C	100	PASS	AC=2141;AF=0.427516;AN=5008;NS=2504;DP=16048;EAS_AF=0.5942;AMR_AF=0.4092;AFR_AF=0.3283;EUR_AF=0.3698;SAS_AF=0.4622;AA=C|||;VT=SNP
10	104625237	rs10786717	A	G	100	PASS	AC=1926;AF=0.384585;AN=5008;NS=2504;DP=15120;EAS_AF=0.5437;AMR_AF=0.402;AFR_AF=0.3275;EUR_AF=0.3499;SAS_AF=0.3211;AA=G|||;VT=SNP
10	104625886	rs11191424	G	A	100	PASS	AC=1925;AF=0.384385;AN=5008;NS=2504;DP=16309;EAS_AF=0.5437;AMR_AF=0.402;AFR_AF=0.3275;EUR_AF=0.3499;SAS_AF=0.32;AA=A|||;VT=SNP
10	104625970	rs11191425	C	T	100	PASS	AC=815;AF=0.16274;AN=5008;NS=2504;DP=16593;EAS_AF=0.2887;AMR_AF=0.2017;AFR_AF=0.053;EUR_AF=0.0924;SAS_AF=0.226;AA=C|||;VT=SNP
10	104627230	rs11191426	G	T	100	PASS	AC=756;AF=0.150958;AN=5008;NS=2504;DP=17745;EAS_AF=0.2887;AMR_AF=0.2017;AFR_AF=0.0083;EUR_AF=0.0924;SAS_AF=0.226;AA=G|||;VT=SNP
10	104628234	rs7098825	T	C	100	PASS	AC=848;AF=0.169329;AN=5008;NS=2504;DP=1264;EAS_AF=0.3065;AMR_AF=0.2017;AFR_AF=0.0605;EUR_AF=0.0964;SAS_AF=0.227;AA=T|||;VT=SNP
10	104628624	rs17115179	A	G	100	PASS	AC=216;AF=0.043131;AN=5008;NS=2504;DP=19975;EAS_AF=0.0506;AMR_AF=0.0072;AFR_AF=0.0008;EUR_AF=0.0199;SAS_AF=0.1421;AA=A|||;VT=SNP
10	104628674	rs17882328	T	C	100	PASS	AC=29;AF=0.00579073;AN=5008;NS=2504;DP=17429;EAS_AF=0;AMR_AF=0.0058;AFR_AF=0.0015;EUR_AF=0.0229;SAS_AF=0;AA=T|||;VT=SNP
10	104628873	rs7085104	A	G	100	PASS	AC=1910;AF=0.38139;AN=5008;NS=2504;DP=18327;EAS_AF=0.5466;AMR_AF=0.402;AFR_AF=0.3139;EUR_AF=0.3499;SAS_AF=0.32;AA=A|||;VT=SNP
10	104629011	rs12416687	T	C	100	PASS	AC=788;AF=0.157348;AN=5008;NS=2504;DP=17786;EAS_AF=0.1786;AMR_AF=0.1859;AFR_AF=0.1135;EUR_AF=0.2545;SAS_AF=0.0746;AA=T|||;VT=SNP
10	104629236	rs17881215	G	C	100	PASS	AC=698;AF=0.139377;AN=5008;NS=2504;DP=9459;EAS_AF=0.0952;AMR_AF=0.1124;AFR_AF=0.2549;EUR_AF=0.1193;SAS_AF=0.0685;AA=G|||;VT=SNP
10	104629465	rs3740400	T	G	100	PASS	AC=2140;AF=0.427316;AN=5008;NS=2504;DP=11908;EAS_AF=0.5942;AMR_AF=0.4092;AFR_AF=0.3283;EUR_AF=0.3698;SAS_AF=0.4611;AA=G|||;VT=SNP
10	104630181	rs4917986	T	C	100	PASS	AC=488;AF=0.0974441;AN=5008;NS=2504;DP=18721;EAS_AF=0.0952;AMR_AF=0.1009;AFR_AF=0.1067;EUR_AF=0.1143;SAS_AF=0.0675;AA=T|||;VT=SNP
10	104630412	rs17878846	A	T	100	PASS	AC=756;AF=0.150958;AN=5008;NS=2504;DP=21546;EAS_AF=0.2887;AMR_AF=0.2003;AFR_AF=0.0068;EUR_AF=0.0964;SAS_AF=0.2249;AA=A|||;VT=SNP
10	104631127	rs61870810	C	T	100	PASS	AC=78;AF=0.0155751;AN=5008;NS=2504;DP=14067;EAS_AF=0;AMR_AF=0.0303;AFR_AF=0.0023;EUR_AF=0.0288;SAS_AF=0.0256;AA=C|||;VT=SNP
10	104631189	rs10786718	G	A	100	PASS	AC=1431;AF=0.285743;AN=5008;NS=2504;DP=11330;EAS_AF=0.4484;AMR_AF=0.3012;AFR_AF=0.2163;EUR_AF=0.2356;SAS_AF=0.2526;AA=a|||;VT=SNP
10	104631663	rs12767543	G	A	100	PASS	AC=1431;AF=0.285743;AN=5008;NS=2504;DP=15758;EAS_AF=0.4484;AMR_AF=0.3012;AFR_AF=0.2163;EUR_AF=0.2356;SAS_AF=0.2526;AA=g|||;VT=SNP
10	104633114	rs7904113	G	T	100	PASS	AC=2140;AF=0.427316;AN=5008;NS=2504;DP=15750;EAS_AF=0.5942;AMR_AF=0.4092;AFR_AF=0.3283;EUR_AF=0.3698;SAS_AF=0.4611;AA=T|||;VT=SNP
10	104633244	rs7920657	T	A	100	PASS	AC=1431;AF=0.285743;AN=5008;NS=2504;DP=18481;EAS_AF=0.4484;AMR_AF=0.3026;AFR_AF=0.2163;EUR_AF=0.2356;SAS_AF=0.2515;AA=T|||;VT=SNP
10	104633290	rs12259506	G	A	100	PASS	AC=711;AF=0.141973;AN=5008;NS=2504;DP=18720;EAS_AF=0.1448;AMR_AF=0.1095;AFR_AF=0.1127;EUR_AF=0.1342;SAS_AF=0.2096;AA=G|||;VT=SNP
10	104633291	rs11191430	C	T	100	PASS	AC=145;AF=0.0289537;AN=5008;NS=2504;DP=19026;EAS_AF=0;AMR_AF=0.072;AFR_AF=0.0061;EUR_AF=0.0596;SAS_AF=0.0276;AA=C|||;VT=SNP
10	104633337	rs7920697	T	C	100	PASS	AC=1431;AF=0.285743;AN=5008;NS=2504;DP=18583;EAS_AF=0.4484;AMR_AF=0.3012;AFR_AF=0.2163;EUR_AF=0.2356;SAS_AF=0.2526;AA=C|||;VT=SNP
10	104633524	rs600266	A	G	100	PASS	AC=34;AF=0.00678914;AN=5008;NS=2504;DP=20525;EAS_AF=0;AMR_AF=0.0072;AFR_AF=0.0008;EUR_AF=0.0199;SAS_AF=0.0082;AA=A|||;VT=SNP
10	104634107	rs10509760	A	G	100	PASS	AC=386;AF=0.0770767;AN=5008;NS=2504;DP=22745;EAS_AF=0.0198;AMR_AF=0.1009;AFR_AF=0.1021;EUR_AF=0.1133;SAS_AF=0.0481;AA=A|||;VT=SNP
10	104634474	rs3740394	A	G	100	PASS	AC=386;AF=0.0770767;AN=5008;NS=2504;DP=21643;EAS_AF=0.0198;AMR_AF=0.1009;AFR_AF=0.1021;EUR_AF=0.1133;SAS_AF=0.0481;AA=A|||;VT=SNP
10	104634956	rs12764049	A	G	100	PASS	AC=1431;AF=0.285743;AN=5008;NS=2504;DP=18628;EAS_AF=0.4484;AMR_AF=0.3012;AFR_AF=0.2163;EUR_AF=0.2356;SAS_AF=0.2526;AA=A|||;VT=SNP
10	104635103	rs12764899	G	A	100	PASS	AC=1231;AF=0.245807;AN=5008;NS=2504;DP=14667;EAS_AF=0.4484;AMR_AF=0.2896;AFR_AF=0.0719;EUR_AF=0.2346;SAS_AF=0.2526;AA=g|||;VT=SNP
10	104635344	rs12765337	G	C	100	PASS	AC=2141;AF=0.427516;AN=5008;NS=2504;DP=17061;EAS_AF=0.5952;AMR_AF=0.4092;AFR_AF=0.3283;EUR_AF=0.3698;SAS_AF=0.4611;AA=g|||;VT=SNP
10	104635348	rs12765002	C	T	100	PASS	AC=1411;AF=0.281749;AN=5008;NS=2504;DP=17043;EAS_AF=0.4484;AMR_AF=0.3012;AFR_AF=0.2012;EUR_AF=0.2356;SAS_AF=0.2526;AA=c|||;VT=SNP
10	104635595	rs12770034	A	G	100	PASS	AC=2140;AF=0.427316;AN=5008;NS=2504;DP=16601;EAS_AF=0.5942;AMR_AF=0.4092;AFR_AF=0.3283;EUR_AF=0.3698;SAS_AF=0.4611;AA=g|||;VT=SNP
10	104635620	rs12771681	T	C	100	PASS	AC=1432;AF=0.285942;AN=5008;NS=2504;DP=16784;EAS_AF=0.4494;AMR_AF=0.3012;AFR_AF=0.2163;EUR_AF=0.2356;SAS_AF=0.2526;AA=t|||;VT=SNP
10	104635687	rs191177668	A	T	100	PASS	AC=52;AF=0.0103834;AN=5008;NS=2504;DP=16276;EAS_AF=0;AMR_AF=0.0303;AFR_AF=0.0023;EUR_AF=0.0179;SAS_AF=0.0102;AA=a|||;VT=SNP
10	104636276	rs77335224	C	T	100	PASS	AC=846;AF=0.16893;AN=5008;NS=2504;DP=17685;EAS_AF=0.254;AMR_AF=0.2075;AFR_AF=0.0976;EUR_AF=0.0974;SAS_AF=0.2239;AA=C|||;VT=SNP
10	104636655	rs3740393	G	C	100	PASS	AC=1053;AF=0.210264;AN=5008;NS=2504;DP=20449;EAS_AF=0.2867;AMR_AF=0.2291;AFR_AF=0.1679;EUR_AF=0.1491;SAS_AF=0.2382;AA=C|||;VT=SNP
10	104636855	rs3740392	T	C	100	PASS	AC=1179;AF=0.235423;AN=5008;NS=2504;DP=18618;EAS_AF=0.3026;AMR_AF=0.1888;AFR_AF=0.18;EUR_AF=0.2644;SAS_AF=0.2444;AA=T|||;VT=SNP
10	104637548	rs11191435	C	T	100	PASS	AC=679;AF=0.135583;AN=5008;NS=2504;DP=10162;EAS_AF=0.2083;AMR_AF=0.0865;AFR_AF=0.0681;EUR_AF=0.1531;SAS_AF=0.1687;AA=C|||;VT=SNP
10	104637602	rs11191436	C	T	100	PASS	AC=1163;AF=0.232228;AN=5008;NS=2504;DP=14383;EAS_AF=0.3016;AMR_AF=0.1873;AFR_AF=0.1664;EUR_AF=0.2674;SAS_AF=0.2454;AA=C|||;VT=SNP
10	104637759	rs11191437	C	T	100	PASS	AC=479;AF=0.095647;AN=5008;NS=2504;DP=17004;EAS_AF=0.0933;AMR_AF=0.1009;AFR_AF=0.0946;EUR_AF=0.1143;SAS_AF=0.0767;AA=C|||;VT=SNP
10	104637864	rs11191438	G	C	100	PASS	AC=2218;AF=0.442891;AN=5008;NS=2504;DP=19476;EAS_AF=0.5903;AMR_AF=0.4193;AFR_AF=0.3351;EUR_AF=0.4165;SAS_AF=0.4806;AA=C|||;VT=SNP
10	104637992	rs10786719	A	G	100	PASS	AC=2218;AF=0.442891;AN=5008;NS=2504;DP=18256;EAS_AF=0.5893;AMR_AF=0.4193;AFR_AF=0.3351;EUR_AF=0.4175;SAS_AF=0.4806;AA=G|||;VT=SNP
10	104638421	rs3740391	A	C	100	PASS	AC=662;AF=0.132188;AN=5008;NS=2504;DP=19054;EAS_AF=0.1458;AMR_AF=0.1268;AFR_AF=0.0953;EUR_AF=0.1531;SAS_AF=0.1503;AA=C|||;VT=SNP
10	104638480	rs3740390	C	T	100	PASS	AC=787;AF=0.157149;AN=5008;NS=2504;DP=20549;EAS_AF=0.2867;AMR_AF=0.1945;AFR_AF=0.0439;EUR_AF=0.0895;SAS_AF=0.2198;AA=C|||;VT=SNP
10	104638723	rs11191439	T	C	100	PASS	AC=386;AF=0.0770767;AN=5008;NS=2504;DP=20509;EAS_AF=0.0218;AMR_AF=0.1009;AFR_AF=0.0938;EUR_AF=0.1133;SAS_AF=0.0573;AA=T|||;VT=SNP;EX_TARGET
10	104639387	rs187598077	G	A	100	PASS	AC=225;AF=0.0449281;AN=5008;NS=2504;DP=11783;EAS_AF=0.0486;AMR_AF=0.0072;AFR_AF=0.0091;EUR_AF=0.0199;SAS_AF=0.1421;AA=G|||;VT=SNP
10	104639738	rs12774047	G	A	100	PASS	AC=684;AF=0.136581;AN=5008;NS=2504;DP=14195;EAS_AF=0.2083;AMR_AF=0.0865;AFR_AF=0.0681;EUR_AF=0.1581;SAS_AF=0.1687;AA=G|||;VT=SNP
10	104639969	rs17115203	T	C	100	PASS	AC=142;AF=0.0283546;AN=5008;NS=2504;DP=16830;EAS_AF=0.0764;AMR_AF=0.0576;AFR_AF=0.0015;EUR_AF=0.0229;SAS_AF=0;AA=T|||;VT=SNP
10	104640052	rs12244388	G	A	100	PASS	AC=2126;AF=0.424521;AN=5008;NS=2504;DP=15272;EAS_AF=0.5883;AMR_AF=0.3919;AFR_AF=0.3336;EUR_AF=0.3628;SAS_AF=0.4652;AA=A|||;VT=SNP
10	104640757	rs149053625	A	T	100	PASS	AC=120;AF=0.0239617;AN=5008;NS=2504;DP=20034;EAS_AF=0;AMR_AF=0.0317;AFR_AF=0.0015;EUR_AF=0.0785;SAS_AF=0.0174;AA=A|||;VT=SNP
10	104640955	rs10883790	A	C	100	PASS	AC=1164;AF=0.232428;AN=5008;NS=2504;DP=18553;EAS_AF=0.3026;AMR_AF=0.1873;AFR_AF=0.1626;EUR_AF=0.2724;SAS_AF=0.2454;AA=A|||;VT=SNP
10	104641511	rs11191440	G	A	100	PASS	AC=1163;AF=0.232228;AN=5008;NS=2504;DP=14964;EAS_AF=0.3016;AMR_AF=0.1873;AFR_AF=0.1626;EUR_AF=0.2724;SAS_AF=0.2454;AA=G|||;VT=SNP
10	104641579	rs7096222	A	G	100	PASS	AC=263;AF=0.052516;AN=5008;NS=2504;DP=16199;EAS_AF=0.001;AMR_AF=0.0375;AFR_AF=0.1248;EUR_AF=0.0547;SAS_AF=0.0164;AA=A|||;VT=SNP
10	104641679	rs12776863	T	C	100	PASS	AC=438;AF=0.0874601;AN=5008;NS=2504;DP=15540;EAS_AF=0.1597;AMR_AF=0.0793;AFR_AF=0.0431;EUR_AF=0.1382;SAS_AF=0.0266;AA=T|||;VT=SNP
10	104642237	rs72841270	T	G	100	PASS	AC=1049;AF=0.209465;AN=5008;NS=2504;DP=13677;EAS_AF=0.2877;AMR_AF=0.232;AFR_AF=0.1687;EUR_AF=0.1441;SAS_AF=0.2352;AA=T|||;VT=SNP
10	104642520	rs183807670	A	C	100	PASS	AC=91;AF=0.0181709;AN=5008;NS=2504;DP=12367;EAS_AF=0.001;AMR_AF=0.0274;AFR_AF=0.0015;EUR_AF=0.0537;SAS_AF=0.0153;AA=A|||;VT=SNP
10	104643241	rs12783782	G	A	100	PASS	AC=1167;AF=0.233027;AN=5008;NS=2504;DP=13764;EAS_AF=0.3016;AMR_AF=0.1873;AFR_AF=0.1657;EUR_AF=0.2724;SAS_AF=0.2454;AA=G|||;VT=SNP
10	104643464	rs113548449	T	C	100	PASS	AC=1167;AF=0.233027;AN=5008;NS=2504;DP=13427;EAS_AF=0.3016;AMR_AF=0.1873;AFR_AF=0.1657;EUR_AF=0.2724;SAS_AF=0.2454;AA=t|||;VT=SNP
10	104643596	rs11191442	T	A	100	PASS	AC=1162;AF=0.232029;AN=5008;NS=2504;DP=15059;EAS_AF=0.3016;AMR_AF=0.1888;AFR_AF=0.1611;EUR_AF=0.2724;SAS_AF=0.2454;AA=T|||;VT=SNP
10	104643698	rs12249194	T	C	100	PASS	AC=1167;AF=0.233027;AN=5008;NS=2504;DP=15516;EAS_AF=0.3016;AMR_AF=0.1873;AFR_AF=0.1657;EUR_AF=0.2724;SAS_AF=0.2454;AA=t|||;VT=SNP
10	104645944	rs12245779	C	A	100	PASS	AC=384;AF=0.0766773;AN=5008;NS=2504;DP=15007;EAS_AF=0.0218;AMR_AF=0.1009;AFR_AF=0.093;EUR_AF=0.1133;SAS_AF=0.0562;AA=C|||;VT=SNP
10	104646297	rs12253834	T	C	100	PASS	AC=384;AF=0.0766773;AN=5008;NS=2504;DP=15992;EAS_AF=0.0218;AMR_AF=0.1009;AFR_AF=0.093;EUR_AF=0.1133;SAS_AF=0.0562;AA=T|||;VT=SNP
10	104646443	rs12780134	C	A	100	PASS	AC=950;AF=0.189696;AN=5008;NS=2504;DP=17690;EAS_AF=0.2093;AMR_AF=0.1239;AFR_AF=0.1967;EUR_AF=0.2117;SAS_AF=0.184;AA=C|||;VT=SNP
10	104646849	rs1591915	C	T	100	PASS	AC=2212;AF=0.441693;AN=5008;NS=2504;DP=19072;EAS_AF=0.5893;AMR_AF=0.4193;AFR_AF=0.3306;EUR_AF=0.4165;SAS_AF=0.4816;AA=T|||;VT=SNP
10	104647200	rs72841273	A	G	100	PASS	AC=131;AF=0.0261581;AN=5008;NS=2504;DP=20075;EAS_AF=0.001;AMR_AF=0.0303;AFR_AF=0.0303;EUR_AF=0.0537;SAS_AF=0.0153;AA=A|||;VT=SNP
10	104647414	rs145463656	T	G	100	PASS	AC=25;AF=0.00499201;AN=5008;NS=2504;DP=17521;EAS_AF=0;AMR_AF=0.0029;AFR_AF=0.0008;EUR_AF=0.0209;SAS_AF=0.001;AA=T|||;VT=SNP
10	104647536	rs182040503	T	G	100	PASS	AC=38;AF=0.00758786;AN=5008;NS=2504;DP=16247;EAS_AF=0;AMR_AF=0.0072;AFR_AF=0.0015;EUR_AF=0.0229;SAS_AF=0.0082;AA=T|||;VT=SNP
10	104647774	rs77505796	A	T	100	PASS	AC=241;AF=0.048123;AN=5008;NS=2504;DP=18685;EAS_AF=0.004;AMR_AF=0.085;AFR_AF=0.0121;EUR_AF=0.1123;SAS_AF=0.0501;AA=A|||;VT=SNP
10	104647849	rs12768205	C	T	100	PASS	AC=1740;AF=0.347444;AN=5008;NS=2504;DP=16940;EAS_AF=0.496;AMR_AF=0.3184;AFR_AF=0.2413;EUR_AF=0.3022;SAS_AF=0.4049;AA=c|||;VT=SNP
10	104648466	rs112507051	C	T	100	PASS	AC=241;AF=0.048123;AN=5008;NS=2504;DP=12111;EAS_AF=0.004;AMR_AF=0.085;AFR_AF=0.0121;EUR_AF=0.1123;SAS_AF=0.0501;AA=C|||;VT=SNP
10	104649729	rs7100709	A	C	100	PASS	AC=1744;AF=0.348243;AN=5008;NS=2504;DP=13107;EAS_AF=0.497;AMR_AF=0.3184;AFR_AF=0.2413;EUR_AF=0.3042;SAS_AF=0.4059;AA=a|||;VT=SNP
10	104649880	rs7101086	C	G	100	PASS	AC=953;AF=0.190296;AN=5008;NS=2504;DP=10118;EAS_AF=0.2093;AMR_AF=0.1239;AFR_AF=0.1982;EUR_AF=0.2127;SAS_AF=0.184;AA=C|||;VT=SNP
10	104650128	rs7085598	T	C	100	PASS	AC=2216;AF=0.442492;AN=5008;NS=2504;DP=16844;EAS_AF=0.5893;AMR_AF=0.4193;AFR_AF=0.3343;EUR_AF=0.4165;SAS_AF=0.4806;AA=T|||;VT=SNP
10	104650251	rs7085854	T	C	100	PASS	AC=981;AF=0.195887;AN=5008;NS=2504;DP=15869;EAS_AF=0.2093;AMR_AF=0.1239;AFR_AF=0.2194;EUR_AF=0.2127;SAS_AF=0.184;AA=T|||;VT=SNP;EX_TARGET
10	104650630	rs17882560	G	A	100	PASS	AC=476;AF=0.0950479;AN=5008;NS=2504;DP=16494;EAS_AF=0.0933;AMR_AF=0.1009;AFR_AF=0.093;EUR_AF=0.1143;SAS_AF=0.0757;AA=G|||;VT=SNP
10	104651055	rs11191445	C	T	100	PASS	AC=383;AF=0.0764776;AN=5008;NS=2504;DP=17658;EAS_AF=0.0218;AMR_AF=0.1009;AFR_AF=0.0923;EUR_AF=0.1133;SAS_AF=0.0562;AA=C|||;VT=SNP
10	104651480	rs11191446	A	G	100	PASS	AC=476;AF=0.0950479;AN=5008;NS=2504;DP=17034;EAS_AF=0.0933;AMR_AF=0.1009;AFR_AF=0.093;EUR_AF=0.1143;SAS_AF=0.0757;AA=A|||;VT=SNP
10	104651955	rs76255497	T	C	100	PASS	AC=476;AF=0.0950479;AN=5008;NS=2504;DP=17314;EAS_AF=0.0933;AMR_AF=0.1009;AFR_AF=0.093;EUR_AF=0.1143;SAS_AF=0.0757;AA=T|||;VT=SNP
10	104652045	rs75691516	C	T	100	PASS	AC=476;AF=0.0950479;AN=5008;NS=2504;DP=17629;EAS_AF=0.0933;AMR_AF=0.1009;AFR_AF=0.093;EUR_AF=0.1143;SAS_AF=0.0757;AA=C|||;VT=SNP
10	104652323	rs11191447	C	T	100	PASS	AC=787;AF=0.157149;AN=5008;NS=2504;DP=17613;EAS_AF=0.2867;AMR_AF=0.1945;AFR_AF=0.0431;EUR_AF=0.0895;SAS_AF=0.2209;AA=C|||;VT=SNP
10	104652495	rs10883793	G	A	100	PASS	AC=1740;AF=0.347444;AN=5008;NS=2504;DP=12815;EAS_AF=0.496;AMR_AF=0.3184;AFR_AF=0.2413;EUR_AF=0.3022;SAS_AF=0.4049;AA=G|||;VT=SNP
10	104653473	rs12782585	G	T	100	PASS	AC=1739;AF=0.347244;AN=5008;NS=2504;DP=18690;EAS_AF=0.495;AMR_AF=0.3184;AFR_AF=0.2413;EUR_AF=0.3022;SAS_AF=0.4049;AA=g|||;VT=SNP
10	104653545	rs56946876	T	C	100	PASS	AC=2216;AF=0.442492;AN=5008;NS=2504;DP=16139;EAS_AF=0.5893;AMR_AF=0.4193;AFR_AF=0.3343;EUR_AF=0.4165;SAS_AF=0.4806;AA=t|||;VT=SNP
10	104653717	rs12763665	G	A	100	PASS	AC=2216;AF=0.442492;AN=5008;NS=2504;DP=16464;EAS_AF=0.5893;AMR_AF=0.4193;AFR_AF=0.3343;EUR_AF=0.4165;SAS_AF=0.4806;AA=g|||;VT=SNP
10	104653872	rs78561456	G	A	100	PASS	AC=226;AF=0.0451278;AN=5008;NS=2504;DP=16572;EAS_AF=0.0486;AMR_AF=0.0072;AFR_AF=0.0098;EUR_AF=0.0199;SAS_AF=0.1421;AA=g|||;VT=SNP
10	104654211	rs66759943	A	G	100	PASS	AC=953;AF=0.190296;AN=5008;NS=2504;DP=14336;EAS_AF=0.2093;AMR_AF=0.1239;AFR_AF=0.1982;EUR_AF=0.2127;SAS_AF=0.184;AA=a|||;VT=SNP
10	104654220	rs146314946	A	G	100	PASS	AC=27;AF=0.00539137;AN=5008;NS=2504;DP=14785;EAS_AF=0;AMR_AF=0.0101;AFR_AF=0;EUR_AF=0.0179;SAS_AF=0.002;AA=a|||;VT=SNP
10	104654356	rs72841276	G	C	100	PASS	AC=91;AF=0.0181709;AN=5008;NS=2504;DP=14450;EAS_AF=0.001;AMR_AF=0.0274;AFR_AF=0.0015;EUR_AF=0.0537;SAS_AF=0.0153;AA=g|||;VT=SNP
10	104654383	rs10786721	C	A	100	PASS	AC=2216;AF=0.442492;AN=5008;NS=2504;DP=14724;EAS_AF=0.5893;AMR_AF=0.4193;AFR_AF=0.3343;EUR_AF=0.4165;SAS_AF=0.4806;AA=a|||;VT=SNP
10	104654577	rs10883795	T	C	100	PASS	AC=1740;AF=0.347444;AN=5008;NS=2504;DP=18525;EAS_AF=0.496;AMR_AF=0.3184;AFR_AF=0.2413;EUR_AF=0.3022;SAS_AF=0.4049;AA=t|||;VT=SNP
10	104655124	rs12184363	T	C	100	PASS	AC=11;AF=0.00219649;AN=5008;NS=2504;DP=15713;EAS_AF=0;AMR_AF=0.0014;AFR_AF=0;EUR_AF=0.007;SAS_AF=0.0031;AA=T|||;VT=SNP
10	104655315	rs10883796	G	A	100	PASS	AC=1740;AF=0.347444;AN=5008;NS=2504;DP=18275;EAS_AF=0.496;AMR_AF=0.3184;AFR_AF=0.2413;EUR_AF=0.3022;SAS_AF=0.4049;AA=A|||;VT=SNP
10	104655350	rs74233296	T	C	100	PASS	AC=788;AF=0.157348;AN=5008;NS=2504;DP=17672;EAS_AF=0.2867;AMR_AF=0.1945;AFR_AF=0.0431;EUR_AF=0.0895;SAS_AF=0.2219;AA=T|||;VT=SNP
10	104655419	rs12771834	G	A	100	PASS	AC=415;AF=0.0828674;AN=5008;NS=2504;DP=14261;EAS_AF=0.1607;AMR_AF=0.0793;AFR_AF=0.0121;EUR_AF=0.1382;SAS_AF=0.044;AA=G|||;VT=SNP
10	104655515	rs4363528	A	G	100	PASS	AC=1739;AF=0.347244;AN=5008;NS=2504;DP=14351;EAS_AF=0.496;AMR_AF=0.317;AFR_AF=0.2413;EUR_AF=0.3022;SAS_AF=0.4049;AA=A|||;VT=SNP
10	104656015	rs7896290	G	A	100	PASS	AC=1741;AF=0.347644;AN=5008;NS=2504;DP=13860;EAS_AF=0.496;AMR_AF=0.3184;AFR_AF=0.2421;EUR_AF=0.3022;SAS_AF=0.4049;AA=G|||;VT=SNP
10	104656039	rs35125602	G	A	100	PASS	AC=787;AF=0.157149;AN=5008;NS=2504;DP=11390;EAS_AF=0.2867;AMR_AF=0.1945;AFR_AF=0.0431;EUR_AF=0.0895;SAS_AF=0.2209;AA=G|||;VT=SNP
10	104656315	rs113320965	C	T	100	PASS	AC=383;AF=0.0764776;AN=5008;NS=2504;DP=13889;EAS_AF=0.0218;AMR_AF=0.1009;AFR_AF=0.0923;EUR_AF=0.1133;SAS_AF=0.0562;AA=C|||;VT=SNP
10	104656671	rs80327774	T	C	100	PASS	AC=386;AF=0.0770767;AN=5008;NS=2504;DP=16167;EAS_AF=0.0228;AMR_AF=0.1023;AFR_AF=0.0923;EUR_AF=0.1143;SAS_AF=0.0562;AA=T|||;VT=SNP
10	104657248	rs113282265	A	G	100	PASS	AC=763;AF=0.152356;AN=5008;NS=2504;DP=13233;EAS_AF=0.2867;AMR_AF=0.1931;AFR_AF=0.0257;EUR_AF=0.0895;SAS_AF=0.2209;AA=A|||;VT=SNP
10	104657300	rs12219346	T	C	100	PASS	AC=1740;AF=0.347444;AN=5008;NS=2504;DP=11577;EAS_AF=0.496;AMR_AF=0.3184;AFR_AF=0.2413;EUR_AF=0.3022;SAS_AF=0.4049;AA=C|||;VT=SNP
10	104657469	rs12218148	C	A	100	PASS	AC=762;AF=0.152157;AN=5008;NS=2504;DP=13288;EAS_AF=0.2867;AMR_AF=0.1931;AFR_AF=0.025;EUR_AF=0.0895;SAS_AF=0.2209;AA=C|||;VT=SNP
10	104658172	rs111638521	G	A	100	PASS	AC=476;AF=0.0950479;AN=5008;NS=2504;DP=15802;EAS_AF=0.0933;AMR_AF=0.1009;AFR_AF=0.093;EUR_AF=0.1143;SAS_AF=0.0757;AA=G|||;VT=SNP
10	104658992	rs7909286	A	G	100	PASS	AC=1733;AF=0.346046;AN=5008;NS=2504;DP=20804;EAS_AF=0.4911;AMR_AF=0.317;AFR_AF=0.2405;EUR_AF=0.3022;SAS_AF=0.4049;AA=G|||;VT=SNP
10	104659018	rs7909591	G	T	100	PASS	AC=1734;AF=0.346246;AN=5008;NS=2504;DP=20332;EAS_AF=0.4911;AMR_AF=0.317;AFR_AF=0.2413;EUR_AF=0.3022;SAS_AF=0.4049;AA=G|||;VT=SNP
10	104659682	rs10883797	T	C	100	PASS	AC=1734;AF=0.346246;AN=5008;NS=2504;DP=18666;EAS_AF=0.4911;AMR_AF=0.317;AFR_AF=0.2413;EUR_AF=0.3022;SAS_AF=0.4049;AA=C|||;VT=SNP
10	104659852	rs11191453	T	C	100	PASS	AC=784;AF=0.15655;AN=5008;NS=2504;DP=20391;EAS_AF=0.2867;AMR_AF=0.1931;AFR_AF=0.0416;EUR_AF=0.0895;SAS_AF=0.2209;AA=T|||;VT=SNP
10	104660004	rs11191454	A	G	100	PASS	AC=737;AF=0.147165;AN=5008;NS=2504;DP=19822;EAS_AF=0.2867;AMR_AF=0.1916;AFR_AF=0.0068;EUR_AF=0.0895;SAS_AF=0.2209;AA=A|||;VT=SNP
10	104660068	rs10786722	C	T	100	PASS	AC=1734;AF=0.346246;AN=5008;NS=2504;DP=20654;EAS_AF=0.4911;AMR_AF=0.317;AFR_AF=0.2413;EUR_AF=0.3022;SAS_AF=0.4049;AA=T|||;VT=SNP
10	104660256	rs10748835	G	A	100	PASS	AC=2210;AF=0.441294;AN=5008;NS=2504;DP=21680;EAS_AF=0.5843;AMR_AF=0.4179;AFR_AF=0.3343;EUR_AF=0.4165;SAS_AF=0.4806;AA=A|||;VT=SNP
10	104660688	rs10883798	A	G	100	PASS	AC=786;AF=0.156949;AN=5008;NS=2504;DP=14209;EAS_AF=0.2867;AMR_AF=0.1931;AFR_AF=0.0416;EUR_AF=0.0905;SAS_AF=0.2219;AA=A|||;VT=SNP
10	104660721	rs17881031	A	G	100	PASS	AC=212;AF=0.0423323;AN=5008;NS=2504;DP=12761;EAS_AF=0.0476;AMR_AF=0.0058;AFR_AF=0.0008;EUR_AF=0.0199;SAS_AF=0.1421;AA=A|||;VT=SNP
10	104660942	rs41310292	T	C	100	PASS	AC=89;AF=0.0177716;AN=5008;NS=2504;DP=13529;EAS_AF=0.002;AMR_AF=0.0058;AFR_AF=0;EUR_AF=0.0159;SAS_AF=0.0685;AA=T|||;VT=SNP
10	104661484	rs1046778	T	C	100	PASS	AC=1733;AF=0.346046;AN=5008;NS=2504;DP=16598;EAS_AF=0.4901;AMR_AF=0.317;AFR_AF=0.2413;EUR_AF=0.3022;SAS_AF=0.4049;AA=T|||;VT=SNP
10	104661708	rs11191457	C	T	100	PASS	AC=848;AF=0.169329;AN=5008;NS=2504;DP=20409;EAS_AF=0.2044;AMR_AF=0.1196;AFR_AF=0.1248;EUR_AF=0.2127;SAS_AF=0.184;AA=C|||;VT=SNP
10	104661881	rs4568943	C	A	100	PASS	AC=784;AF=0.15655;AN=5008;NS=2504;DP=18913;EAS_AF=0.2867;AMR_AF=0.1931;AFR_AF=0.0416;EUR_AF=0.0895;SAS_AF=0.2209;AA=C|||;VT=SNP
10	104661997	rs7084472	C	T	100	PASS	AC=476;AF=0.0950479;AN=5008;NS=2504;DP=20392;EAS_AF=0.0933;AMR_AF=0.1009;AFR_AF=0.093;EUR_AF=0.1143;SAS_AF=0.0757;AA=C|||;VT=SNP
10	104662070	rs11191458	A	T	100	PASS	AC=433;AF=0.0864617;AN=5008;NS=2504;DP=20463;EAS_AF=0.1548;AMR_AF=0.0793;AFR_AF=0.0431;EUR_AF=0.1382;SAS_AF=0.0266;AA=A|||;VT=SNP
10	104662118	rs11191459	G	A	100	PASS	AC=1735;AF=0.346446;AN=5008;NS=2504;DP=19443;EAS_AF=0.4911;AMR_AF=0.317;AFR_AF=0.2413;EUR_AF=0.3022;SAS_AF=0.4059;AA=G|||;VT=SNP
10	104662215	rs17879819	C	T	100	PASS	AC=784;AF=0.15655;AN=5008;NS=2504;DP=18104;EAS_AF=0.2867;AMR_AF=0.1931;AFR_AF=0.0416;EUR_AF=0.0895;SAS_AF=0.2209;AA=C|||;VT=SNP
10	104662458	rs7897654	T	C	100	PASS	AC=1734;AF=0.346246;AN=5008;NS=2504;DP=20013;EAS_AF=0.4911;AMR_AF=0.317;AFR_AF=0.2413;EUR_AF=0.3022;SAS_AF=0.4049;AA=C|||;VT=SNP
10	104662673	rs7912578	A	G	100	PASS	AC=1735;AF=0.346446;AN=5008;NS=2504;DP=16076;EAS_AF=0.4911;AMR_AF=0.317;AFR_AF=0.2413;EUR_AF=0.3032;SAS_AF=0.4049;AA=A|||;VT=SNP
10	104663310	rs10883799	G	A	100	PASS	AC=1734;AF=0.346246;AN=5008;NS=2504;DP=20167;EAS_AF=0.4911;AMR_AF=0.317;AFR_AF=0.2413;EUR_AF=0.3022;SAS_AF=0.4049;AA=G|||;VT=SNP
10	104663414	rs140973522	T	C	100	PASS	AC=225;AF=0.0449281;AN=5008;NS=2504;DP=18264;EAS_AF=0.0486;AMR_AF=0.0058;AFR_AF=0.0098;EUR_AF=0.0199;SAS_AF=0.1421;AA=T|||;VT=SNP
10	104664289	rs56358609	G	C	100	PASS	AC=59;AF=0.0117812;AN=5008;NS=2504;DP=14757;EAS_AF=0;AMR_AF=0.0216;AFR_AF=0.0008;EUR_AF=0.0408;SAS_AF=0.002;AA=G|||;VT=SNP
10	104665145	rs12253284	G	C	100	PASS	AC=477;AF=0.0952476;AN=5008;NS=2504;DP=20134;EAS_AF=0.0933;AMR_AF=0.1009;AFR_AF=0.093;EUR_AF=0.1143;SAS_AF=0.0767;AA=C|||;VT=SNP
10	104665267	rs12221193	A	C	100	PASS	AC=784;AF=0.15655;AN=5008;NS=2504;DP=19372;EAS_AF=0.2867;AMR_AF=0.1931;AFR_AF=0.0416;EUR_AF=0.0895;SAS_AF=0.2209;AA=A|||;VT=SNP
10	104665397	rs12261040	T	C	100	PASS	AC=476;AF=0.0950479;AN=5008;NS=2504;DP=18451;EAS_AF=0.0933;AMR_AF=0.1009;AFR_AF=0.093;EUR_AF=0.1143;SAS_AF=0.0757;AA=T|||;VT=SNP
10	104666757	rs77180047	G	A	100	PASS	AC=784;AF=0.15655;AN=5008;NS=2504;DP=19239;EAS_AF=0.2867;AMR_AF=0.1931;AFR_AF=0.0416;EUR_AF=0.0895;SAS_AF=0.2209;AA=G|||;VT=SNP
10	104667406	rs4532960	C	T	100	PASS	AC=2209;AF=0.441094;AN=5008;NS=2504;DP=19675;EAS_AF=0.5843;AMR_AF=0.4179;AFR_AF=0.3336;EUR_AF=0.4165;SAS_AF=0.4806;AA=T|||;VT=SNP
10	104668216	rs139032605	C	T	100	PASS	AC=49;AF=0.00978435;AN=5008;NS=2504;DP=16361;EAS_AF=0;AMR_AF=0.0216;AFR_AF=0.0008;EUR_AF=0.0278;SAS_AF=0.0051;AA=C|||;VT=SNP
10	104668942	rs10786724	A	G	100	PASS	AC=2209;AF=0.441094;AN=5008;NS=2504;DP=19655;EAS_AF=0.5843;AMR_AF=0.4179;AFR_AF=0.3336;EUR_AF=0.4165;SAS_AF=0.4806;AA=a|||;VT=SNP
10	104669442	rs72841283	A	T	100	PASS	AC=160;AF=0.0319489;AN=5008;NS=2504;DP=15834;EAS_AF=0.001;AMR_AF=0.0303;AFR_AF=0.0514;EUR_AF=0.0547;SAS_AF=0.0153;AA=A|||;VT=SNP
10	104670346	rs112809537	C	T	100	PASS	AC=383;AF=0.0764776;AN=5008;NS=2504;DP=17856;EAS_AF=0.0218;AMR_AF=0.1009;AFR_AF=0.0923;EUR_AF=0.1133;SAS_AF=0.0562;AA=C|||;VT=SNP
10	104670449	rs28848563	G	A	100	PASS	AC=676;AF=0.134984;AN=5008;NS=2504;DP=15547;EAS_AF=0.2034;AMR_AF=0.0893;AFR_AF=0.0643;EUR_AF=0.1581;SAS_AF=0.1687;AA=G|||;VT=SNP
10	104670832	rs28606370	C	A	100	PASS	AC=2084;AF=0.416134;AN=5008;NS=2504;DP=5733;EAS_AF=0.5833;AMR_AF=0.389;AFR_AF=0.3003;EUR_AF=0.3728;SAS_AF=0.4642;AA=A|||;VT=SNP
10	104670868	rs7093470	A	C	100	PASS	AC=948;AF=0.189297;AN=5008;NS=2504;DP=5783;EAS_AF=0.2054;AMR_AF=0.1239;AFR_AF=0.1974;EUR_AF=0.2127;SAS_AF=0.184;AA=A|||;VT=SNP
10	104671212	rs10883800	A	C	100	PASS	AC=1423;AF=0.284145;AN=5008;NS=2504;DP=11107;EAS_AF=0.2976;AMR_AF=0.2248;AFR_AF=0.2905;EUR_AF=0.327;SAS_AF=0.2597;AA=C|||;VT=SNP
10	104671459	rs12251035	A	C	100	PASS	AC=383;AF=0.0764776;AN=5008;NS=2504;DP=13400;EAS_AF=0.0218;AMR_AF=0.1009;AFR_AF=0.0923;EUR_AF=0.1133;SAS_AF=0.0562;AA=A|||;VT=SNP
10	104671769	rs112269947	T	C	100	PASS	AC=19;AF=0.00379393;AN=5008;NS=2504;DP=15850;EAS_AF=0;AMR_AF=0.0072;AFR_AF=0.0008;EUR_AF=0.0129;SAS_AF=0;AA=T|||;VT=SNP
10	104671966	rs75899148	T	C	100	PASS	AC=226;AF=0.0451278;AN=5008;NS=2504;DP=20155;EAS_AF=0.0486;AMR_AF=0.0072;AFR_AF=0.0098;EUR_AF=0.0199;SAS_AF=0.1421;AA=T|||;VT=SNP
10	104672233	rs7073295	A	G	100	PASS	AC=1423;AF=0.284145;AN=5008;NS=2504;DP=17556;EAS_AF=0.2976;AMR_AF=0.2248;AFR_AF=0.2905;EUR_AF=0.327;SAS_AF=0.2597;AA=G|||;VT=SNP
10	104673097	rs7475853	G	A	100	PASS	AC=784;AF=0.15655;AN=5008;NS=2504;DP=18507;EAS_AF=0.2867;AMR_AF=0.1931;AFR_AF=0.0416;EUR_AF=0.0895;SAS_AF=0.2209;AA=G|||;VT=SNP
10	104674104	rs12780220	C	T	100	PASS	AC=37;AF=0.00738818;AN=5008;NS=2504;DP=15527;EAS_AF=0;AMR_AF=0.0058;AFR_AF=0.0008;EUR_AF=0.0298;SAS_AF=0.002;AA=c|||;VT=SNP
10	104674358	rs7924072	T	A	100	PASS	AC=942;AF=0.188099;AN=5008;NS=2504;DP=11555;EAS_AF=0.2044;AMR_AF=0.1239;AFR_AF=0.1936;EUR_AF=0.2127;SAS_AF=0.184;AA=T|||;VT=SNP
10	104674516	rs6584532	G	C	100	PASS	AC=942;AF=0.188099;AN=5008;NS=2504;DP=17146;EAS_AF=0.2044;AMR_AF=0.1239;AFR_AF=0.1936;EUR_AF=0.2127;SAS_AF=0.184;AA=G|||;VT=SNP
10	104676968	rs117107046	C	T	100	PASS	AC=49;AF=0.00978435;AN=5008;NS=2504;DP=16971;EAS_AF=0;AMR_AF=0.0216;AFR_AF=0.0008;EUR_AF=0.0278;SAS_AF=0.0051;AA=C|||;VT=SNP
10	104677126	rs12221064	C	T	100	PASS	AC=784;AF=0.15655;AN=5008;NS=2504;DP=16507;EAS_AF=0.2867;AMR_AF=0.1931;AFR_AF=0.0416;EUR_AF=0.0895;SAS_AF=0.2209;AA=C|||;VT=SNP
10	104677629	rs75650764	G	A	100	PASS	AC=215;AF=0.0429313;AN=5008;NS=2504;DP=14362;EAS_AF=0.0486;AMR_AF=0.0072;AFR_AF=0.0015;EUR_AF=0.0199;SAS_AF=0.1421;AA=G|||;VT=SNP
10	104677662	rs74376228	G	C	100	PASS	AC=243;AF=0.0485224;AN=5008;NS=2504;DP=15087;EAS_AF=0.004;AMR_AF=0.0865;AFR_AF=0.0129;EUR_AF=0.1123;SAS_AF=0.0501;AA=G|||;VT=SNP
10	104677690	rs77760630	C	A	100	PASS	AC=160;AF=0.0319489;AN=5008;NS=2504;DP=14641;EAS_AF=0.001;AMR_AF=0.0303;AFR_AF=0.0514;EUR_AF=0.0547;SAS_AF=0.0153;AA=C|||;VT=SNP
10	104677887	rs10883801	A	C	100	PASS	AC=1423;AF=0.284145;AN=5008;NS=2504;DP=17231;EAS_AF=0.2976;AMR_AF=0.2248;AFR_AF=0.2905;EUR_AF=0.327;SAS_AF=0.2597;AA=A|||;VT=SNP
10	104678350	rs76057237	G	A	100	PASS	AC=160;AF=0.0319489;AN=5008;NS=2504;DP=11117;EAS_AF=0.001;AMR_AF=0.0303;AFR_AF=0.0514;EUR_AF=0.0547;SAS_AF=0.0153;AA=G|||;VT=SNP;EX_TARGET
10	104679978	rs2297786	C	T	100	PASS	AC=2210;AF=0.441294;AN=5008;NS=2504;DP=17014;EAS_AF=0.5843;AMR_AF=0.4164;AFR_AF=0.3351;EUR_AF=0.4165;SAS_AF=0.4806;AA=T|||;VT=SNP
10	104680137	rs2297787	T	A	100	PASS	AC=1120;AF=0.223642;AN=5008;NS=2504;DP=17588;EAS_AF=0.2599;AMR_AF=0.2003;AFR_AF=0.3162;EUR_AF=0.0924;SAS_AF=0.2127;AA=T|||;VT=SNP
10	104680362	rs10883802	A	G	100	PASS	AC=432;AF=0.086262;AN=5008;NS=2504;DP=18724;EAS_AF=0.1548;AMR_AF=0.0778;AFR_AF=0.0431;EUR_AF=0.1382;SAS_AF=0.0266;AA=A|||;VT=SNP
10	104681143	rs17115213	A	G	100	PASS	AC=762;AF=0.152157;AN=5008;NS=2504;DP=21414;EAS_AF=0.2867;AMR_AF=0.1916;AFR_AF=0.025;EUR_AF=0.0895;SAS_AF=0.2219;AA=A|||;VT=SNP
10	104681710	rs10509758	T	C	100	PASS	AC=477;AF=0.0952476;AN=5008;NS=2504;DP=17146;EAS_AF=0.0942;AMR_AF=0.1009;AFR_AF=0.093;EUR_AF=0.1143;SAS_AF=0.0757;AA=T|||;VT=SNP
10	104682148	rs11191464	T	C	100	PASS	AC=433;AF=0.0864617;AN=5008;NS=2504;DP=17196;EAS_AF=0.1548;AMR_AF=0.0778;AFR_AF=0.0431;EUR_AF=0.1382;SAS_AF=0.0276;AA=T|||;VT=SNP
10	104682357	rs10786725	T	C	100	PASS	AC=2209;AF=0.441094;AN=5008;NS=2504;DP=18622;EAS_AF=0.5843;AMR_AF=0.4164;AFR_AF=0.3336;EUR_AF=0.4175;SAS_AF=0.4806;AA=C|||;VT=SNP
10	104682602	rs77602510	G	A	100	PASS	AC=783;AF=0.15635;AN=5008;NS=2504;DP=17714;EAS_AF=0.2857;AMR_AF=0.1931;AFR_AF=0.0416;EUR_AF=0.0895;SAS_AF=0.2209;AA=G|||;VT=SNP
10	104684392	rs7913682	T	A	100	PASS	AC=2204;AF=0.440096;AN=5008;NS=2504;DP=15988;EAS_AF=0.5843;AMR_AF=0.4164;AFR_AF=0.3328;EUR_AF=0.4155;SAS_AF=0.4785;AA=T|||;VT=SNP
10	104684544	rs78821730	G	A	100	PASS	AC=783;AF=0.15635;AN=5008;NS=2504;DP=16549;EAS_AF=0.2857;AMR_AF=0.1931;AFR_AF=0.0416;EUR_AF=0.0895;SAS_AF=0.2209;AA=G|||;VT=SNP
10	104685103	rs11191465	A	G	100	PASS	AC=942;AF=0.188099;AN=5008;NS=2504;DP=13933;EAS_AF=0.2044;AMR_AF=0.1225;AFR_AF=0.1936;EUR_AF=0.2127;SAS_AF=0.1851;AA=A|||;VT=SNP
10	104685108	rs111426607	A	C	100	PASS	AC=161;AF=0.0321486;AN=5008;NS=2504;DP=14188;EAS_AF=0.001;AMR_AF=0.0303;AFR_AF=0.0514;EUR_AF=0.0547;SAS_AF=0.0164;AA=A|||;VT=SNP
10	104685299	rs12411886	C	A	100	PASS	AC=736;AF=0.146965;AN=5008;NS=2504;DP=16173;EAS_AF=0.2857;AMR_AF=0.1916;AFR_AF=0.0068;EUR_AF=0.0895;SAS_AF=0.2209;AA=C|||;VT=SNP
10	104685493	rs17725614	G	C	100	PASS	AC=1425;AF=0.284545;AN=5008;NS=2504;DP=19248;EAS_AF=0.2986;AMR_AF=0.2233;AFR_AF=0.292;EUR_AF=0.327;SAS_AF=0.2597;AA=C|||;VT=SNP
10	104685537	rs34572965	A	C	100	PASS	AC=946;AF=0.188898;AN=5008;NS=2504;DP=17631;EAS_AF=0.2044;AMR_AF=0.1225;AFR_AF=0.1974;EUR_AF=0.2127;SAS_AF=0.184;AA=A|||;VT=SNP
10	104686657	rs12355897	G	T	100	PASS	AC=845;AF=0.16873;AN=5008;NS=2504;DP=15048;EAS_AF=0.2044;AMR_AF=0.1167;AFR_AF=0.1241;EUR_AF=0.2127;SAS_AF=0.184;AA=G|||;VT=SNP
10	104687266	rs143934882	C	T	100	PASS	AC=33;AF=0.00658946;AN=5008;NS=2504;DP=17215;EAS_AF=0;AMR_AF=0.0115;AFR_AF=0;EUR_AF=0.0129;SAS_AF=0.0123;AA=C|||;VT=SNP
10	104688038	rs139203564	G	A	100	PASS	AC=52;AF=0.0103834;AN=5008;NS=2504;DP=15757;EAS_AF=0;AMR_AF=0.0259;AFR_AF=0.0023;EUR_AF=0.0258;SAS_AF=0.0051;AA=G|||;VT=SNP
10	104688115	rs149944362	G	A	100	PASS	AC=161;AF=0.0321486;AN=5008;NS=2504;DP=14173;EAS_AF=0.002;AMR_AF=0.0303;AFR_AF=0.0514;EUR_AF=0.0547;SAS_AF=0.0153;AA=G|||;VT=SNP
10	104688892	rs7918582	C	T	100	PASS	AC=477;AF=0.0952476;AN=5008;NS=2504;DP=16874;EAS_AF=0.0942;AMR_AF=0.1009;AFR_AF=0.093;EUR_AF=0.1143;SAS_AF=0.0757;AA=C|||;VT=SNP
10	104689458	rs7922349	C	T	100	PASS	AC=941;AF=0.187899;AN=5008;NS=2504;DP=17016;EAS_AF=0.2044;AMR_AF=0.121;AFR_AF=0.1944;EUR_AF=0.2127;SAS_AF=0.184;AA=C|||;VT=SNP
10	104689665	rs10509759	A	T	100	PASS	AC=760;AF=0.151757;AN=5008;NS=2504;DP=18496;EAS_AF=0.2857;AMR_AF=0.1916;AFR_AF=0.025;EUR_AF=0.0895;SAS_AF=0.2209;AA=A|||;VT=SNP
10	104689990	rs12416441	A	G	100	PASS	AC=941;AF=0.187899;AN=5008;NS=2504;DP=18551;EAS_AF=0.2044;AMR_AF=0.121;AFR_AF=0.1944;EUR_AF=0.2127;SAS_AF=0.184;AA=A|||;VT=SNP
10	104691567	rs79254677	A	G	100	PASS	AC=395;AF=0.0788738;AN=5008;NS=2504;DP=14876;EAS_AF=0.0218;AMR_AF=0.1066;AFR_AF=0.0923;EUR_AF=0.1193;SAS_AF=0.0583;AA=A|||;VT=SNP
10	104691732	rs2152915	A	T	100	PASS	AC=1422;AF=0.283946;AN=5008;NS=2504;DP=16405;EAS_AF=0.2986;AMR_AF=0.2219;AFR_AF=0.2905;EUR_AF=0.327;SAS_AF=0.2597;AA=T|||;VT=SNP
10	104691837	rs72841292	C	T	100	PASS	AC=160;AF=0.0319489;AN=5008;NS=2504;DP=18310;EAS_AF=0.001;AMR_AF=0.0303;AFR_AF=0.0514;EUR_AF=0.0547;SAS_AF=0.0153;AA=C|||;VT=SNP
10	104691917	rs61870817	A	C	100	PASS	AC=32;AF=0.00638978;AN=5008;NS=2504;DP=19924;EAS_AF=0;AMR_AF=0.0029;AFR_AF=0.0015;EUR_AF=0.0209;SAS_AF=0.0072;AA=A|||;VT=SNP
10	104692505	rs143968693	T	C	100	PASS	AC=160;AF=0.0319489;AN=5008;NS=2504;DP=15809;EAS_AF=0.001;AMR_AF=0.0303;AFR_AF=0.0514;EUR_AF=0.0547;SAS_AF=0.0153;AA=T|||;VT=SNP
10	104692542	rs6584533	T	C	100	PASS	AC=2207;AF=0.440695;AN=5008;NS=2504;DP=16114;EAS_AF=0.5843;AMR_AF=0.4164;AFR_AF=0.3328;EUR_AF=0.4165;SAS_AF=0.4806;AA=C|||;VT=SNP
10	104692633	rs112699822	C	A	100	PASS	AC=783;AF=0.15635;AN=5008;NS=2504;DP=14888;EAS_AF=0.2857;AMR_AF=0.1931;AFR_AF=0.0416;EUR_AF=0.0895;SAS_AF=0.2209;AA=C|||;VT=SNP
10	104692829	rs149365813	C	G	100	PASS	AC=21;AF=0.00419329;AN=5008;NS=2504;DP=17809;EAS_AF=0;AMR_AF=0.0086;AFR_AF=0;EUR_AF=0.0149;SAS_AF=0;AA=C|||;VT=SNP
10	104693361	rs7073716	T	A	100	PASS	AC=848;AF=0.169329;AN=5008;NS=2504;DP=17877;EAS_AF=0.2044;AMR_AF=0.1167;AFR_AF=0.1248;EUR_AF=0.2127;SAS_AF=0.1861;AA=T|||;VT=SNP
10	104693479	rs7093461	G	C	100	PASS	AC=848;AF=0.169329;AN=5008;NS=2504;DP=18313;EAS_AF=0.2044;AMR_AF=0.1167;AFR_AF=0.1248;EUR_AF=0.2127;SAS_AF=0.1861;AA=G|||;VT=SNP
10	104693658	rs10786726	C	A	100	PASS	AC=390;AF=0.0778754;AN=5008;NS=2504;DP=16491;EAS_AF=0.1548;AMR_AF=0.0778;AFR_AF=0.0113;EUR_AF=0.1382;SAS_AF=0.0266;AA=C|||;VT=SNP
10	104693917	rs10748836	G	A	100	PASS	AC=2210;AF=0.441294;AN=5008;NS=2504;DP=16643;EAS_AF=0.5843;AMR_AF=0.4164;AFR_AF=0.3351;EUR_AF=0.4165;SAS_AF=0.4806;AA=A|||;VT=SNP
10	104694286	rs67760877	C	T	100	PASS	AC=1424;AF=0.284345;AN=5008;NS=2504;DP=13958;EAS_AF=0.2986;AMR_AF=0.2233;AFR_AF=0.2912;EUR_AF=0.327;SAS_AF=0.2597;AA=C|||;VT=SNP
10	104694654	rs112314091	G	A	100	PASS	AC=783;AF=0.15635;AN=5008;NS=2504;DP=14729;EAS_AF=0.2857;AMR_AF=0.1931;AFR_AF=0.0416;EUR_AF=0.0895;SAS_AF=0.2209;AA=G|||;VT=SNP
10	104695195	rs11191466	G	A	100	PASS	AC=432;AF=0.086262;AN=5008;NS=2504;DP=14054;EAS_AF=0.1548;AMR_AF=0.0778;AFR_AF=0.0431;EUR_AF=0.1382;SAS_AF=0.0266;AA=G|||;VT=SNP
10	104695699	rs17787717	T	G	100	PASS	AC=243;AF=0.0485224;AN=5008;NS=2504;DP=16217;EAS_AF=0.004;AMR_AF=0.085;AFR_AF=0.0136;EUR_AF=0.1123;SAS_AF=0.0501;AA=T|||;VT=SNP
10	104696379	rs3897401	T	C	100	PASS	AC=1424;AF=0.284345;AN=5008;NS=2504;DP=17857;EAS_AF=0.2986;AMR_AF=0.2233;AFR_AF=0.2912;EUR_AF=0.327;SAS_AF=0.2597;AA=T|||;VT=SNP
10	104697516	rs5011520	G	A	100	PASS	AC=783;AF=0.15635;AN=5008;NS=2504;DP=17485;EAS_AF=0.2857;AMR_AF=0.1931;AFR_AF=0.0416;EUR_AF=0.0895;SAS_AF=0.2209;AA=t|||;VT=SNP
10	104697707	rs12774555	G	A	100	PASS	AC=662;AF=0.132188;AN=5008;NS=2504;DP=15929;EAS_AF=0.2034;AMR_AF=0.0865;AFR_AF=0.053;EUR_AF=0.159;SAS_AF=0.1708;AA=g|||;VT=SNP
10	104697781	rs12414777	C	T	100	PASS	AC=1259;AF=0.251398;AN=5008;NS=2504;DP=16016;EAS_AF=0.38;AMR_AF=0.2954;AFR_AF=0.1346;EUR_AF=0.2038;SAS_AF=0.2945;AA=c|||;VT=SNP
10	104697929	rs36045108	G	A	100	PASS	AC=1430;AF=0.285543;AN=5008;NS=2504;DP=14251;EAS_AF=0.2986;AMR_AF=0.2248;AFR_AF=0.295;EUR_AF=0.327;SAS_AF=0.2597;AA=A|||;VT=SNP
10	104698209	rs11191467	G	A	100	PASS	AC=1345;AF=0.26857;AN=5008;NS=2504;DP=14832;EAS_AF=0.2897;AMR_AF=0.2118;AFR_AF=0.2746;EUR_AF=0.3042;SAS_AF=0.2423;AA=g|||;VT=SNP
10	104698523	rs10786727	G	A	100	PASS	AC=2209;AF=0.441094;AN=5008;NS=2504;DP=16246;EAS_AF=0.5843;AMR_AF=0.4164;AFR_AF=0.3343;EUR_AF=0.4165;SAS_AF=0.4806;AA=A|||;VT=SNP
10	104698571	rs17787824	G	A	100	PASS	AC=88;AF=0.0175719;AN=5008;NS=2504;DP=16766;EAS_AF=0.001;AMR_AF=0.0058;AFR_AF=0;EUR_AF=0.0159;SAS_AF=0.0685;AA=G|||;VT=SNP
10	104698978	rs4919694	T	C	100	PASS	AC=476;AF=0.0950479;AN=5008;NS=2504;DP=20522;EAS_AF=0.0942;AMR_AF=0.1023;AFR_AF=0.093;EUR_AF=0.1143;SAS_AF=0.0736;AA=T|||;VT=SNP
10	104699706	rs139976905	C	G	100	PASS	AC=64;AF=0.0127796;AN=5008;NS=2504;DP=15552;EAS_AF=0;AMR_AF=0.0317;AFR_AF=0.0015;EUR_AF=0.0288;SAS_AF=0.0112;AA=C|||;VT=SNP
10	104700444	rs7093087	G	A	100	PASS	AC=1074;AF=0.214457;AN=5008;NS=2504;DP=16631;EAS_AF=0.1399;AMR_AF=0.1499;AFR_AF=0.3109;EUR_AF=0.1899;SAS_AF=0.2321;AA=G|||;VT=SNP
10	104701122	rs4917987	A	C	100	PASS	AC=2210;AF=0.441294;AN=5008;NS=2504;DP=15907;EAS_AF=0.5804;AMR_AF=0.4207;AFR_AF=0.3351;EUR_AF=0.4175;SAS_AF=0.4806;AA=C|||;VT=SNP
10	104701187	rs7917295	A	G	100	PASS	AC=1424;AF=0.284345;AN=5008;NS=2504;DP=15289;EAS_AF=0.2946;AMR_AF=0.2277;AFR_AF=0.292;EUR_AF=0.327;SAS_AF=0.2597;AA=A|||;VT=SNP
10	104701251	rs77059182	T	C	100	PASS	AC=46;AF=0.0091853;AN=5008;NS=2504;DP=17713;EAS_AF=0.0169;AMR_AF=0.0058;AFR_AF=0.0015;EUR_AF=0.0229;SAS_AF=0;AA=T|||;VT=SNP
10	104701597	rs112222210	G	T	100	PASS	AC=21;AF=0.00419329;AN=5008;NS=2504;DP=20627;EAS_AF=0;AMR_AF=0.0072;AFR_AF=0.0008;EUR_AF=0.0149;SAS_AF=0;AA=G|||;VT=SNP
10	104701872	rs72841298	A	G	100	PASS	AC=78;AF=0.0155751;AN=5008;NS=2504;DP=18124;EAS_AF=0;AMR_AF=0.0274;AFR_AF=0.0015;EUR_AF=0.0537;SAS_AF=0.0031;AA=A|||;VT=SNP
10	104702050	rs11191471	T	A	100	PASS	AC=2209;AF=0.441094;AN=5008;NS=2504;DP=17329;EAS_AF=0.5794;AMR_AF=0.4207;AFR_AF=0.3351;EUR_AF=0.4175;SAS_AF=0.4806;AA=A|||;VT=SNP
10	104702413	rs12242000	A	C	100	PASS	AC=383;AF=0.0764776;AN=5008;NS=2504;DP=18843;EAS_AF=0.0218;AMR_AF=0.1009;AFR_AF=0.0923;EUR_AF=0.1133;SAS_AF=0.0562;AA=A|||;VT=SNP
10	104702654	rs72841300	T	C	100	PASS	AC=121;AF=0.0241613;AN=5008;NS=2504;DP=17431;EAS_AF=0;AMR_AF=0.0317;AFR_AF=0.0015;EUR_AF=0.0795;SAS_AF=0.0174;AA=T|||;VT=SNP
10	104702999	rs12772775	C	A	100	PASS	AC=1420;AF=0.283546;AN=5008;NS=2504;DP=17845;EAS_AF=0.2946;AMR_AF=0.2233;AFR_AF=0.2912;EUR_AF=0.327;SAS_AF=0.2597;AA=A|||;VT=SNP
10	104704017	rs4919695	A	G	100	PASS	AC=2209;AF=0.441094;AN=5008;NS=2504;DP=14351;EAS_AF=0.5794;AMR_AF=0.4207;AFR_AF=0.3351;EUR_AF=0.4175;SAS_AF=0.4806;AA=G|||;VT=SNP
10	104704530	rs77273695	C	T	100	PASS	AC=246;AF=0.0491214;AN=5008;NS=2504;DP=18358;EAS_AF=0.0754;AMR_AF=0.1398;AFR_AF=0.0015;EUR_AF=0.0179;SAS_AF=0.0542;AA=c|||;VT=SNP
10	104704762	rs61870830	A	G	100	PASS	AC=140;AF=0.0279553;AN=5008;NS=2504;DP=14583;EAS_AF=0;AMR_AF=0.072;AFR_AF=0.0053;EUR_AF=0.0577;SAS_AF=0.0256;AA=a|||;VT=SNP
10	104705412	rs3897402	C	T	100	PASS	AC=844;AF=0.16853;AN=5008;NS=2504;DP=16926;EAS_AF=0.2004;AMR_AF=0.1167;AFR_AF=0.1248;EUR_AF=0.2127;SAS_AF=0.1861;AA=c|||;VT=SNP
10	104705706	rs10786728	C	G	100	PASS	AC=697;AF=0.139177;AN=5008;NS=2504;DP=19851;EAS_AF=0.1518;AMR_AF=0.1297;AFR_AF=0.1188;EUR_AF=0.1501;SAS_AF=0.1493;AA=c|||;VT=SNP
10	104706520	rs10883804	G	A	100	PASS	AC=1424;AF=0.284345;AN=5008;NS=2504;DP=19443;EAS_AF=0.2986;AMR_AF=0.2219;AFR_AF=0.292;EUR_AF=0.327;SAS_AF=0.2597;AA=a|||;VT=SNP
10	104707016	rs11191472	A	T	100	PASS	AC=741;AF=0.147963;AN=5008;NS=2504;DP=16941;EAS_AF=0.2857;AMR_AF=0.1916;AFR_AF=0.0106;EUR_AF=0.0895;SAS_AF=0.2209;AA=a|||;VT=SNP
10	104707465	rs151332490	G	A	100	PASS	AC=41;AF=0.0081869;AN=5008;NS=2504;DP=17243;EAS_AF=0;AMR_AF=0.0086;AFR_AF=0.0008;EUR_AF=0.0169;SAS_AF=0.0174;AA=g|||;VT=SNP
10	104707537	rs7101143	G	A	100	PASS	AC=2210;AF=0.441294;AN=5008;NS=2504;DP=18732;EAS_AF=0.5823;AMR_AF=0.4179;AFR_AF=0.3351;EUR_AF=0.4165;SAS_AF=0.4816;AA=a|||;VT=SNP
10	104707727	rs56192823	G	A	100	PASS	AC=119;AF=0.023762;AN=5008;NS=2504;DP=15971;EAS_AF=0.001;AMR_AF=0.0202;AFR_AF=0.0386;EUR_AF=0.0378;SAS_AF=0.0153;AA=g|||;VT=SNP
10	104707734	rs149177817	C	T	100	PASS	AC=227;AF=0.0453275;AN=5008;NS=2504;DP=16412;EAS_AF=0.0486;AMR_AF=0.0058;AFR_AF=0.0098;EUR_AF=0.0199;SAS_AF=0.1442;AA=c|||;VT=SNP
10	104708251	rs10883805	T	C	100	PASS	AC=2214;AF=0.442093;AN=5008;NS=2504;DP=21086;EAS_AF=0.5853;AMR_AF=0.4164;AFR_AF=0.3359;EUR_AF=0.4185;SAS_AF=0.4806;AA=t|||;VT=SNP
10	104708312	rs12783467	A	G	100	PASS	AC=1043;AF=0.208267;AN=5008;NS=2504;DP=21707;EAS_AF=0.2788;AMR_AF=0.121;AFR_AF=0.1959;EUR_AF=0.2177;SAS_AF=0.2045;AA=a|||;VT=SNP
10	104709001	rs12241656	C	T	100	PASS	AC=475;AF=0.0948482;AN=5008;NS=2504;DP=17358;EAS_AF=0.0942;AMR_AF=0.1009;AFR_AF=0.093;EUR_AF=0.1143;SAS_AF=0.0736;AA=c|||;VT=SNP
10	104709018	rs12765531	C	T	100	PASS	AC=943;AF=0.188299;AN=5008;NS=2504;DP=17541;EAS_AF=0.2044;AMR_AF=0.121;AFR_AF=0.1944;EUR_AF=0.2127;SAS_AF=0.1861;AA=t|||;VT=SNP
10	104709063	rs142772276	G	A	100	PASS	AC=59;AF=0.0117812;AN=5008;NS=2504;DP=17607;EAS_AF=0;AMR_AF=0.0216;AFR_AF=0.0008;EUR_AF=0.0408;SAS_AF=0.002;AA=g|||;VT=SNP
10	104709160	rs71496552	G	A	100	PASS	AC=390;AF=0.0778754;AN=5008;NS=2504;DP=12710;EAS_AF=0.1548;AMR_AF=0.0778;AFR_AF=0.0113;EUR_AF=0.1382;SAS_AF=0.0266;AA=g|||;VT=SNP
10	104709267	rs3096383	A	G	100	PASS	AC=4365;AF=0.871605;AN=5008;NS=2504;DP=13261;EAS_AF=0.8919;AMR_AF=0.8934;AFR_AF=0.9803;EUR_AF=0.7903;SAS_AF=0.772;AA=N|||;VT=SNP
10	104710710	rs11191473	C	G	100	PASS	AC=383;AF=0.0764776;AN=5008;NS=2504;DP=12778;EAS_AF=0.0218;AMR_AF=0.0994;AFR_AF=0.093;EUR_AF=0.1133;SAS_AF=0.0562;AA=c|||;VT=SNP
10	104711940	rs9733635	G	A	100	PASS	AC=1426;AF=0.284744;AN=5008;NS=2504;DP=15274;EAS_AF=0.2996;AMR_AF=0.2219;AFR_AF=0.292;EUR_AF=0.328;SAS_AF=0.2597;AA=g|||;VT=SNP
10	104713076	rs10883806	C	T	100	PASS	AC=762;AF=0.152157;AN=5008;NS=2504;DP=15065;EAS_AF=0.2857;AMR_AF=0.1931;AFR_AF=0.025;EUR_AF=0.0895;SAS_AF=0.2219;AA=c|||;VT=SNP
10	104713113	rs11191474	A	C	100	PASS	AC=786;AF=0.156949;AN=5008;NS=2504;DP=12932;EAS_AF=0.2867;AMR_AF=0.1945;AFR_AF=0.0416;EUR_AF=0.0895;SAS_AF=0.2219;AA=a|||;VT=SNP
10	104713162	rs11191475	C	T	100	PASS	AC=762;AF=0.152157;AN=5008;NS=2504;DP=15002;EAS_AF=0.2857;AMR_AF=0.1931;AFR_AF=0.025;EUR_AF=0.0895;SAS_AF=0.2219;AA=c|||;VT=SNP
10	104714146	rs113050307	G	A	100	PASS	AC=23;AF=0.00459265;AN=5008;NS=2504;DP=18404;EAS_AF=0;AMR_AF=0.0086;AFR_AF=0.0008;EUR_AF=0.0159;SAS_AF=0;AA=g|||;VT=SNP
10	104715993	rs10883807	T	C	100	PASS	AC=1425;AF=0.284545;AN=5008;NS=2504;DP=13418;EAS_AF=0.2986;AMR_AF=0.2219;AFR_AF=0.2927;EUR_AF=0.327;SAS_AF=0.2597;AA=N|||;VT=SNP
10	104716759	rs116050393	A	T	100	PASS	AC=227;AF=0.0453275;AN=5008;NS=2504;DP=14582;EAS_AF=0.0486;AMR_AF=0.0058;AFR_AF=0.0098;EUR_AF=0.0199;SAS_AF=0.1442;AA=a|||;VT=SNP
10	104716767	rs138112129	T	A	100	PASS	AC=40;AF=0.00798722;AN=5008;NS=2504;DP=14683;EAS_AF=0;AMR_AF=0.0101;AFR_AF=0.0015;EUR_AF=0.0258;SAS_AF=0.0051;AA=t|||;VT=SNP
10	104716771	rs113541728	A	T	100	PASS	AC=383;AF=0.0764776;AN=5008;NS=2504;DP=14668;EAS_AF=0.0218;AMR_AF=0.0994;AFR_AF=0.093;EUR_AF=0.1133;SAS_AF=0.0562;AA=a|||;VT=SNP
10	104717669	rs72847279	G	A	100	PASS	AC=161;AF=0.0321486;AN=5008;NS=2504;DP=19049;EAS_AF=0.001;AMR_AF=0.0303;AFR_AF=0.0522;EUR_AF=0.0547;SAS_AF=0.0153;AA=g|||;VT=SNP
10	104719096	rs12413409	G	A	100	PASS	AC=784;AF=0.15655;AN=5008;NS=2504;DP=21122;EAS_AF=0.2857;AMR_AF=0.1945;AFR_AF=0.0416;EUR_AF=0.0895;SAS_AF=0.2209;AA=g|||;VT=SNP
10	104719290	rs76892505	G	A	100	PASS	AC=230;AF=0.0459265;AN=5008;NS=2504;DP=21036;EAS_AF=0.004;AMR_AF=0.085;AFR_AF=0.0136;EUR_AF=0.1103;SAS_AF=0.0389;AA=g|||;VT=SNP
10	104719378	rs10786729	A	G	100	PASS	AC=2211;AF=0.441494;AN=5008;NS=2504;DP=19672;EAS_AF=0.5853;AMR_AF=0.4164;AFR_AF=0.3351;EUR_AF=0.4165;SAS_AF=0.4806;AA=N|||;VT=SNP
10	104721126	rs10883808	A	T	100	PASS	AC=784;AF=0.15655;AN=5008;NS=2504;DP=18616;EAS_AF=0.2857;AMR_AF=0.1945;AFR_AF=0.0416;EUR_AF=0.0895;SAS_AF=0.2209;AA=a|||;VT=SNP
10	104721962	rs78260931	G	C	100	PASS	AC=760;AF=0.151757;AN=5008;NS=2504;DP=12344;EAS_AF=0.2847;AMR_AF=0.1931;AFR_AF=0.025;EUR_AF=0.0895;SAS_AF=0.2209;AA=-|||;VT=SNP
10	104723015	rs7089061	C	A	100	PASS	AC=1423;AF=0.284145;AN=5008;NS=2504;DP=20462;EAS_AF=0.2986;AMR_AF=0.2205;AFR_AF=0.292;EUR_AF=0.327;SAS_AF=0.2597;AA=C|||;VT=SNP
10	104723022	rs7089065	C	T	100	PASS	AC=1423;AF=0.284145;AN=5008;NS=2504;DP=20557;EAS_AF=0.2986;AMR_AF=0.2205;AFR_AF=0.292;EUR_AF=0.327;SAS_AF=0.2597;AA=T|||;VT=SNP
10	104723091	rs7073179	T	C	100	PASS	AC=849;AF=0.169529;AN=5008;NS=2504;DP=19461;EAS_AF=0.2044;AMR_AF=0.1167;AFR_AF=0.1256;EUR_AF=0.2127;SAS_AF=0.1861;AA=T|||;VT=SNP
10	104723620	rs11191479	T	C	100	PASS	AC=784;AF=0.15655;AN=5008;NS=2504;DP=16934;EAS_AF=0.2867;AMR_AF=0.1945;AFR_AF=0.0416;EUR_AF=0.0895;SAS_AF=0.2198;AA=T|||;VT=SNP
10	104724200	rs10786730	G	A	100	PASS	AC=1424;AF=0.284345;AN=5008;NS=2504;DP=18516;EAS_AF=0.2986;AMR_AF=0.2219;AFR_AF=0.292;EUR_AF=0.327;SAS_AF=0.2597;AA=G|||;VT=SNP
10	104724264	rs10883809	T	A	100	PASS	AC=450;AF=0.0898562;AN=5008;NS=2504;DP=18720;EAS_AF=0.1548;AMR_AF=0.0807;AFR_AF=0.0552;EUR_AF=0.1382;SAS_AF=0.0266;AA=G|||;VT=SNP
10	104724573	rs75014273	A	G	100	PASS	AC=88;AF=0.0175719;AN=5008;NS=2504;DP=20818;EAS_AF=0.001;AMR_AF=0.0058;AFR_AF=0;EUR_AF=0.0159;SAS_AF=0.0685;AA=A|||;VT=SNP
10	104725170	rs12778673	C	T	100	PASS	AC=848;AF=0.169329;AN=5008;NS=2504;DP=19031;EAS_AF=0.2044;AMR_AF=0.1167;AFR_AF=0.1248;EUR_AF=0.2127;SAS_AF=0.1861;AA=C|||;VT=SNP
10	104725471	rs72847281	T	A	100	PASS	AC=160;AF=0.0319489;AN=5008;NS=2504;DP=19945;EAS_AF=0.001;AMR_AF=0.0303;AFR_AF=0.0514;EUR_AF=0.0547;SAS_AF=0.0153;AA=T|||;VT=SNP
10	104726178	rs145444967	G	A	100	PASS	AC=16;AF=0.00319489;AN=5008;NS=2504;DP=16960;EAS_AF=0;AMR_AF=0.0058;AFR_AF=0.0008;EUR_AF=0.0089;SAS_AF=0.002;AA=G|||;VT=SNP
10	104726673	rs1556960	A	G	100	PASS	AC=1427;AF=0.284944;AN=5008;NS=2504;DP=17945;EAS_AF=0.3006;AMR_AF=0.2219;AFR_AF=0.292;EUR_AF=0.327;SAS_AF=0.2607;AA=A|||;VT=SNP
10	104726870	rs147647366	C	T	100	PASS	AC=33;AF=0.00658946;AN=5008;NS=2504;DP=19648;EAS_AF=0;AMR_AF=0.0115;AFR_AF=0;EUR_AF=0.0129;SAS_AF=0.0123;AA=C|||;VT=SNP
10	104727224	rs10883810	A	C	100	PASS	AC=1426;AF=0.284744;AN=5008;NS=2504;DP=17786;EAS_AF=0.2996;AMR_AF=0.2219;AFR_AF=0.292;EUR_AF=0.327;SAS_AF=0.2607;AA=C|||;VT=SNP
10	104727279	rs10883811	A	G	100	PASS	AC=1428;AF=0.285144;AN=5008;NS=2504;DP=19141;EAS_AF=0.2996;AMR_AF=0.2219;AFR_AF=0.2927;EUR_AF=0.327;SAS_AF=0.2618;AA=A|||;VT=SNP
10	104727304	rs7899608	C	T	100	PASS	AC=451;AF=0.0900559;AN=5008;NS=2504;DP=19939;EAS_AF=0.1548;AMR_AF=0.0793;AFR_AF=0.0567;EUR_AF=0.1382;SAS_AF=0.0266;AA=C|||;VT=SNP
10	104727333	rs7899622	C	T	100	PASS	AC=1427;AF=0.284944;AN=5008;NS=2504;DP=20253;EAS_AF=0.2996;AMR_AF=0.2219;AFR_AF=0.2927;EUR_AF=0.327;SAS_AF=0.2607;AA=C|||;VT=SNP
10	104727524	rs12258949	G	T	100	PASS	AC=477;AF=0.0952476;AN=5008;NS=2504;DP=17991;EAS_AF=0.0952;AMR_AF=0.1009;AFR_AF=0.0938;EUR_AF=0.1143;SAS_AF=0.0736;AA=G|||;VT=SNP
10	104727541	rs7903190	G	A	100	PASS	AC=1426;AF=0.284744;AN=5008;NS=2504;DP=15781;EAS_AF=0.2996;AMR_AF=0.2219;AFR_AF=0.292;EUR_AF=0.327;SAS_AF=0.2607;AA=G|||;VT=SNP
10	104728164	rs12414798	C	T	100	PASS	AC=1426;AF=0.284744;AN=5008;NS=2504;DP=17335;EAS_AF=0.2996;AMR_AF=0.2219;AFR_AF=0.292;EUR_AF=0.327;SAS_AF=0.2607;AA=c|||;VT=SNP
10	104728616	rs10450373	T	C	100	PASS	AC=2212;AF=0.441693;AN=5008;NS=2504;DP=17132;EAS_AF=0.5873;AMR_AF=0.4164;AFR_AF=0.3336;EUR_AF=0.4165;SAS_AF=0.4816;AA=C|||;VT=SNP
10	104728629	rs7907792	G	A	100	PASS	AC=4974;AF=0.993211;AN=5008;NS=2504;DP=16024;EAS_AF=1;AMR_AF=0.9942;AFR_AF=0.9992;EUR_AF=0.9791;SAS_AF=0.9918;AA=A|||;VT=SNP
10	104729249	rs11191484	G	A	100	PASS	AC=762;AF=0.152157;AN=5008;NS=2504;DP=16560;EAS_AF=0.2867;AMR_AF=0.1931;AFR_AF=0.025;EUR_AF=0.0895;SAS_AF=0.2209;AA=G|||;VT=SNP
10	104729312	rs147477817	C	T	100	PASS	AC=33;AF=0.00658946;AN=5008;NS=2504;DP=19215;EAS_AF=0;AMR_AF=0.0115;AFR_AF=0;EUR_AF=0.0129;SAS_AF=0.0123;AA=T|||;VT=SNP
10	104729415	rs2065977	C	T	100	PASS	AC=2213;AF=0.441893;AN=5008;NS=2504;DP=18504;EAS_AF=0.5863;AMR_AF=0.4164;AFR_AF=0.3351;EUR_AF=0.4165;SAS_AF=0.4816;AA=T|||;VT=SNP
10	104729816	rs11191485	G	C	100	PASS	AC=1426;AF=0.284744;AN=5008;NS=2504;DP=18055;EAS_AF=0.2996;AMR_AF=0.2219;AFR_AF=0.292;EUR_AF=0.327;SAS_AF=0.2607;AA=G|||;VT=SNP
10	104729996	rs12569617	T	C	100	PASS	AC=2213;AF=0.441893;AN=5008;NS=2504;DP=16284;EAS_AF=0.5863;AMR_AF=0.4164;AFR_AF=0.3343;EUR_AF=0.4165;SAS_AF=0.4826;AA=C|||;VT=SNP
10	104730687	rs117978529	C	A	100	PASS	AC=228;AF=0.0455272;AN=5008;NS=2504;DP=17327;EAS_AF=0.0486;AMR_AF=0.0058;AFR_AF=0.0098;EUR_AF=0.0199;SAS_AF=0.1452;AA=C|||;VT=SNP
10	104730737	rs72847285	C	G	100	PASS	AC=161;AF=0.0321486;AN=5008;NS=2504;DP=14831;EAS_AF=0.002;AMR_AF=0.0303;AFR_AF=0.0514;EUR_AF=0.0547;SAS_AF=0.0153;AA=C|||;VT=SNP
10	104730852	rs61870837	A	G	100	PASS	AC=22;AF=0.00439297;AN=5008;NS=2504;DP=15307;EAS_AF=0;AMR_AF=0;AFR_AF=0.0008;EUR_AF=0.0169;SAS_AF=0.0041;AA=A|||;VT=SNP
10	104732996	rs74749600	T	C	100	PASS	AC=243;AF=0.0485224;AN=5008;NS=2504;DP=18813;EAS_AF=0.004;AMR_AF=0.085;AFR_AF=0.0136;EUR_AF=0.1123;SAS_AF=0.0501;AA=T|||;VT=SNP
10	104733098	rs77318450	A	G	100	PASS	AC=248;AF=0.0495208;AN=5008;NS=2504;DP=18967;EAS_AF=0.004;AMR_AF=0.085;AFR_AF=0.0136;EUR_AF=0.1173;SAS_AF=0.0501;AA=A|||;VT=SNP
10	104733893	rs1538204	T	A	100	PASS	AC=2216;AF=0.442492;AN=5008;NS=2504;DP=21439;EAS_AF=0.5873;AMR_AF=0.4164;AFR_AF=0.3366;EUR_AF=0.4165;SAS_AF=0.4816;AA=A|||;VT=SNP
10	104734612	rs6584535	T	C	100	PASS	AC=4117;AF=0.822085;AN=5008;NS=2504;DP=20194;EAS_AF=0.8175;AMR_AF=0.7536;AFR_AF=0.9781;EUR_AF=0.7714;SAS_AF=0.7168;AA=C|||;VT=SNP
10	104734623	rs11191487	A	G	100	PASS	AC=390;AF=0.0778754;AN=5008;NS=2504;DP=20549;EAS_AF=0.1548;AMR_AF=0.0778;AFR_AF=0.0113;EUR_AF=0.1382;SAS_AF=0.0266;AA=A|||;VT=SNP
10	104735366	rs12248123	A	G	100	PASS	AC=1429;AF=0.285343;AN=5008;NS=2504;DP=18584;EAS_AF=0.3006;AMR_AF=0.2219;AFR_AF=0.2927;EUR_AF=0.327;SAS_AF=0.2618;AA=G|||;VT=SNP
10	104736345	rs7092815	G	T	100	PASS	AC=1422;AF=0.283946;AN=5008;NS=2504;DP=11713;EAS_AF=0.3006;AMR_AF=0.2205;AFR_AF=0.292;EUR_AF=0.3231;SAS_AF=0.2607;AA=G|||;VT=SNP
10	104736563	rs7096452	G	A	100	PASS	AC=1428;AF=0.285144;AN=5008;NS=2504;DP=16264;EAS_AF=0.3006;AMR_AF=0.2219;AFR_AF=0.2927;EUR_AF=0.327;SAS_AF=0.2607;AA=A|||;VT=SNP
10	104736699	rs7080462	T	C	100	PASS	AC=1427;AF=0.284944;AN=5008;NS=2504;DP=19023;EAS_AF=0.3006;AMR_AF=0.2219;AFR_AF=0.292;EUR_AF=0.327;SAS_AF=0.2607;AA=C|||;VT=SNP
10	104736721	rs7096269	A	G	100	PASS	AC=2215;AF=0.442292;AN=5008;NS=2504;DP=19335;EAS_AF=0.5873;AMR_AF=0.4164;AFR_AF=0.3359;EUR_AF=0.4165;SAS_AF=0.4816;AA=A|||;VT=SNP
10	104736855	rs72847291	A	G	100	PASS	AC=91;AF=0.0181709;AN=5008;NS=2504;DP=18530;EAS_AF=0.001;AMR_AF=0.0274;AFR_AF=0.0015;EUR_AF=0.0537;SAS_AF=0.0153;AA=A|||;VT=SNP
10	104737168	rs148381004	G	A	100	PASS	AC=54;AF=0.0107827;AN=5008;NS=2504;DP=18284;EAS_AF=0;AMR_AF=0.0288;AFR_AF=0.0023;EUR_AF=0.0258;SAS_AF=0.0051;AA=G|||;VT=SNP
10	104737404	rs10883814	T	C	100	PASS	AC=2211;AF=0.441494;AN=5008;NS=2504;DP=16196;EAS_AF=0.5863;AMR_AF=0.4164;AFR_AF=0.3336;EUR_AF=0.4165;SAS_AF=0.4816;AA=C|||;VT=SNP
10	104737682	rs12268849	G	A	100	PASS	AC=477;AF=0.0952476;AN=5008;NS=2504;DP=18737;EAS_AF=0.0962;AMR_AF=0.1009;AFR_AF=0.093;EUR_AF=0.1143;SAS_AF=0.0736;AA=G|||;VT=SNP
10	104737729	rs34778766	T	C	100	PASS	AC=1427;AF=0.284944;AN=5008;NS=2504;DP=16228;EAS_AF=0.3006;AMR_AF=0.2219;AFR_AF=0.292;EUR_AF=0.327;SAS_AF=0.2607;AA=t|||;VT=SNP
10	104738011	rs74808043	C	T	100	PASS	AC=17;AF=0.00339457;AN=5008;NS=2504;DP=16536;EAS_AF=0;AMR_AF=0;AFR_AF=0.0008;EUR_AF=0.0159;SAS_AF=0;AA=C|||;VT=SNP
10	104739179	rs10883815	T	C	100	PASS	AC=784;AF=0.15655;AN=5008;NS=2504;DP=19072;EAS_AF=0.2857;AMR_AF=0.1945;AFR_AF=0.0416;EUR_AF=0.0895;SAS_AF=0.2209;AA=T|||;VT=SNP
10	104739633	rs139912319	A	C	100	PASS	AC=54;AF=0.0107827;AN=5008;NS=2504;DP=17610;EAS_AF=0;AMR_AF=0.0288;AFR_AF=0.0023;EUR_AF=0.0258;SAS_AF=0.0051;AA=A|||;VT=SNP
10	104740210	rs7902218	A	G	100	PASS	AC=1855;AF=0.370407;AN=5008;NS=2504;DP=16354;EAS_AF=0.3819;AMR_AF=0.3256;AFR_AF=0.3018;EUR_AF=0.5139;SAS_AF=0.3354;AA=A|||;VT=SNP
10	104740568	rs11191489	C	A	100	PASS	AC=1428;AF=0.285144;AN=5008;NS=2504;DP=21754;EAS_AF=0.3006;AMR_AF=0.2233;AFR_AF=0.292;EUR_AF=0.326;SAS_AF=0.2618;AA=C|||;VT=SNP
10	104741031	rs112390216	C	T	100	PASS	AC=783;AF=0.15635;AN=5008;NS=2504;DP=16845;EAS_AF=0.2857;AMR_AF=0.1945;AFR_AF=0.0416;EUR_AF=0.0895;SAS_AF=0.2198;AA=C|||;VT=SNP
10	104741114	rs12260436	A	C	100	PASS	AC=1780;AF=0.355431;AN=5008;NS=2504;DP=16654;EAS_AF=0.4315;AMR_AF=0.3386;AFR_AF=0.2927;EUR_AF=0.2763;SAS_AF=0.455;AA=C|||;VT=SNP
10	104741583	rs55833108	G	T	100	PASS	AC=426;AF=0.0850639;AN=5008;NS=2504;DP=20255;EAS_AF=0.0823;AMR_AF=0.1023;AFR_AF=0.0091;EUR_AF=0.1869;SAS_AF=0.0736;AA=G|||;VT=SNP
10	104745174	rs11191490	T	A	100	PASS	AC=386;AF=0.0770767;AN=5008;NS=2504;DP=18545;EAS_AF=0.0218;AMR_AF=0.1009;AFR_AF=0.0953;EUR_AF=0.1123;SAS_AF=0.0562;AA=t|||;VT=SNP
10	104746398	rs12777726	A	G	100	PASS	AC=2212;AF=0.441693;AN=5008;NS=2504;DP=14460;EAS_AF=0.5843;AMR_AF=0.415;AFR_AF=0.3343;EUR_AF=0.4175;SAS_AF=0.4836;AA=G|||;VT=SNP
10	104746468	rs113375453	C	T	100	PASS	AC=382;AF=0.076278;AN=5008;NS=2504;DP=13234;EAS_AF=0.0208;AMR_AF=0.0994;AFR_AF=0.093;EUR_AF=0.1133;SAS_AF=0.0562;AA=C|||;VT=SNP
10	104746649	rs3902934	A	G	100	PASS	AC=2125;AF=0.424321;AN=5008;NS=2504;DP=19285;EAS_AF=0.5119;AMR_AF=0.415;AFR_AF=0.3343;EUR_AF=0.4165;SAS_AF=0.4703;AA=G|||;VT=SNP
10	104747373	rs11191491	C	T	100	PASS	AC=388;AF=0.077476;AN=5008;NS=2504;DP=11631;EAS_AF=0.1548;AMR_AF=0.0749;AFR_AF=0.0106;EUR_AF=0.1392;SAS_AF=0.0266;AA=C|||;VT=SNP
10	104747534	rs11191492	A	G	100	PASS	AC=690;AF=0.13778;AN=5008;NS=2504;DP=13589;EAS_AF=0.2034;AMR_AF=0.0836;AFR_AF=0.0741;EUR_AF=0.1581;SAS_AF=0.1738;AA=A|||;VT=SNP
10	104747594	rs75219158	C	T	100	PASS	AC=246;AF=0.0491214;AN=5008;NS=2504;DP=12601;EAS_AF=0.005;AMR_AF=0.0879;AFR_AF=0.0136;EUR_AF=0.1123;SAS_AF=0.0501;AA=C|||;VT=SNP
10	104747994	rs5016309	G	A	100	PASS	AC=1334;AF=0.266374;AN=5008;NS=2504;DP=15347;EAS_AF=0.2262;AMR_AF=0.219;AFR_AF=0.2927;EUR_AF=0.327;SAS_AF=0.2434;AA=G|||;VT=SNP
10	104748007	rs5016308	C	G	100	PASS	AC=1334;AF=0.266374;AN=5008;NS=2504;DP=15521;EAS_AF=0.2262;AMR_AF=0.219;AFR_AF=0.2927;EUR_AF=0.327;SAS_AF=0.2434;AA=C|||;VT=SNP
10	104748009	rs77860422	G	A	100	PASS	AC=787;AF=0.157149;AN=5008;NS=2504;DP=15499;EAS_AF=0.2867;AMR_AF=0.196;AFR_AF=0.0416;EUR_AF=0.0895;SAS_AF=0.2219;AA=G|||;VT=SNP
10	104748459	rs1890184	A	C	100	PASS	AC=2119;AF=0.423123;AN=5008;NS=2504;DP=20272;EAS_AF=0.5109;AMR_AF=0.415;AFR_AF=0.3343;EUR_AF=0.4165;SAS_AF=0.4652;AA=C|||;VT=SNP
10	104748718	rs1890185	A	G	100	PASS	AC=2212;AF=0.441693;AN=5008;NS=2504;DP=20454;EAS_AF=0.5853;AMR_AF=0.415;AFR_AF=0.3343;EUR_AF=0.4175;SAS_AF=0.4826;AA=G|||;VT=SNP
10	104749725	rs10883816	A	G	100	PASS	AC=2120;AF=0.423323;AN=5008;NS=2504;DP=11971;EAS_AF=0.5119;AMR_AF=0.415;AFR_AF=0.3343;EUR_AF=0.4165;SAS_AF=0.4652;AA=G|||;VT=SNP
10	104751781	rs10786731	A	T	100	PASS	AC=848;AF=0.169329;AN=5008;NS=2504;DP=17356;EAS_AF=0.2044;AMR_AF=0.1138;AFR_AF=0.1256;EUR_AF=0.2127;SAS_AF=0.1871;AA=A|||;VT=SNP
10	104752830	rs4917988	T	G	100	PASS	AC=385;AF=0.076877;AN=5008;NS=2504;DP=22539;EAS_AF=0.0218;AMR_AF=0.1023;AFR_AF=0.0923;EUR_AF=0.1143;SAS_AF=0.0562;AA=T|||;VT=SNP
10	104752831	rs4917379	A	T	100	PASS	AC=385;AF=0.076877;AN=5008;NS=2504;DP=22521;EAS_AF=0.0218;AMR_AF=0.1023;AFR_AF=0.0923;EUR_AF=0.1143;SAS_AF=0.0562;AA=A|||;VT=SNP
10	104752960	rs10509757	G	A	100	PASS	AC=2117;AF=0.422724;AN=5008;NS=2504;DP=21470;EAS_AF=0.5109;AMR_AF=0.415;AFR_AF=0.3328;EUR_AF=0.4165;SAS_AF=0.4652;AA=A|||;VT=SNP
10	104753507	rs12569364	G	A	100	PASS	AC=946;AF=0.188898;AN=5008;NS=2504;DP=18973;EAS_AF=0.2044;AMR_AF=0.1196;AFR_AF=0.1952;EUR_AF=0.2137;SAS_AF=0.1881;AA=G|||;VT=SNP
10	104753518	rs111603791	G	A	100	PASS	AC=22;AF=0.00439297;AN=5008;NS=2504;DP=18846;EAS_AF=0;AMR_AF=0.0072;AFR_AF=0.0008;EUR_AF=0.0119;SAS_AF=0.0041;AA=G|||;VT=SNP
10	104753675	rs11191494	C	A	100	PASS	AC=688;AF=0.13738;AN=5008;NS=2504;DP=18767;EAS_AF=0.2034;AMR_AF=0.085;AFR_AF=0.0719;EUR_AF=0.159;SAS_AF=0.1728;AA=C|||;VT=SNP
10	104753726	rs112240253	C	T	100	PASS	AC=244;AF=0.048722;AN=5008;NS=2504;DP=19442;EAS_AF=0.004;AMR_AF=0.0865;AFR_AF=0.0136;EUR_AF=0.1123;SAS_AF=0.0501;AA=C|||;VT=SNP
10	104754813	rs61870841	C	T	100	PASS	AC=30;AF=0.00599042;AN=5008;NS=2504;DP=8081;EAS_AF=0;AMR_AF=0.0014;AFR_AF=0.0015;EUR_AF=0.0209;SAS_AF=0.0061;AA=C|||;VT=SNP
10	104755431	rs10883817	G	A	100	PASS	AC=2113;AF=0.421925;AN=5008;NS=2504;DP=17376;EAS_AF=0.5109;AMR_AF=0.415;AFR_AF=0.3306;EUR_AF=0.4155;SAS_AF=0.4652;AA=g|||;VT=SNP
10	104755570	rs118120753	G	A	100	PASS	AC=52;AF=0.0103834;AN=5008;NS=2504;DP=15305;EAS_AF=0;AMR_AF=0.0144;AFR_AF=0;EUR_AF=0.0398;SAS_AF=0.002;AA=G|||;VT=SNP
10	104756030	rs7894588	A	T	100	PASS	AC=1336;AF=0.266773;AN=5008;NS=2504;DP=16760;EAS_AF=0.2262;AMR_AF=0.2219;AFR_AF=0.292;EUR_AF=0.327;SAS_AF=0.2444;AA=A|||;VT=SNP
10	104756182	rs7894959	C	T	100	PASS	AC=1311;AF=0.261781;AN=5008;NS=2504;DP=17667;EAS_AF=0.2262;AMR_AF=0.2205;AFR_AF=0.2738;EUR_AF=0.327;SAS_AF=0.2444;AA=C|||;VT=SNP
10	104756374	rs7911789	T	C	100	PASS	AC=2120;AF=0.423323;AN=5008;NS=2504;DP=17770;EAS_AF=0.5119;AMR_AF=0.4164;AFR_AF=0.3336;EUR_AF=0.4165;SAS_AF=0.4652;AA=C|||;VT=SNP
10	104756636	rs7898770	G	A	100	PASS	AC=1336;AF=0.266773;AN=5008;NS=2504;DP=19022;EAS_AF=0.2262;AMR_AF=0.2219;AFR_AF=0.292;EUR_AF=0.327;SAS_AF=0.2444;AA=A|||;VT=SNP
10	104757709	rs12764154	A	C	100	PASS	AC=948;AF=0.189297;AN=5008;NS=2504;DP=19540;EAS_AF=0.2054;AMR_AF=0.121;AFR_AF=0.1952;EUR_AF=0.2137;SAS_AF=0.1881;AA=A|||;VT=SNP
10	104757753	rs35791366	T	C	100	PASS	AC=395;AF=0.0788738;AN=5008;NS=2504;DP=20646;EAS_AF=0.1558;AMR_AF=0.0793;AFR_AF=0.0106;EUR_AF=0.1421;SAS_AF=0.0266;AA=T|||;VT=SNP
10	104758730	rs71471263	G	A	100	PASS	AC=37;AF=0.00738818;AN=5008;NS=2504;DP=15342;EAS_AF=0;AMR_AF=0.0058;AFR_AF=0.0008;EUR_AF=0.0288;SAS_AF=0.0031;AA=G|||;VT=SNP
10	104759191	rs7908450	G	C	100	PASS	AC=4336;AF=0.865815;AN=5008;NS=2504;DP=13452;EAS_AF=0.8919;AMR_AF=0.8429;AFR_AF=0.9818;EUR_AF=0.7913;SAS_AF=0.7751;AA=C|||;VT=SNP
10	104759586	rs10883818	A	G	100	PASS	AC=1336;AF=0.266773;AN=5008;NS=2504;DP=19887;EAS_AF=0.2262;AMR_AF=0.2219;AFR_AF=0.292;EUR_AF=0.327;SAS_AF=0.2444;AA=C|||;VT=SNP
10	104760485	rs12262503	T	C	100	PASS	AC=1337;AF=0.266973;AN=5008;NS=2504;DP=19314;EAS_AF=0.2272;AMR_AF=0.2219;AFR_AF=0.292;EUR_AF=0.327;SAS_AF=0.2444;AA=C|||;VT=SNP
10	104760752	rs12255047	G	A	100	PASS	AC=2212;AF=0.441693;AN=5008;NS=2504;DP=20932;EAS_AF=0.5853;AMR_AF=0.4164;AFR_AF=0.3336;EUR_AF=0.4175;SAS_AF=0.4826;AA=A|||;VT=SNP
10	104761333	rs112961699	C	T	100	PASS	AC=21;AF=0.00419329;AN=5008;NS=2504;DP=19529;EAS_AF=0;AMR_AF=0.0072;AFR_AF=0.0008;EUR_AF=0.0149;SAS_AF=0;AA=C|||;VT=SNP
10	104761930	rs12779991	A	G	100	PASS	AC=695;AF=0.138778;AN=5008;NS=2504;DP=16158;EAS_AF=0.2044;AMR_AF=0.0879;AFR_AF=0.0734;EUR_AF=0.161;SAS_AF=0.1728;AA=A|||;VT=SNP
10	104762535	rs10786732	T	C	100	PASS	AC=1337;AF=0.266973;AN=5008;NS=2504;DP=17818;EAS_AF=0.2272;AMR_AF=0.2219;AFR_AF=0.292;EUR_AF=0.327;SAS_AF=0.2444;AA=C|||;VT=SNP
10	104762622	rs72847301	A	G	100	PASS	AC=60;AF=0.0119808;AN=5008;NS=2504;DP=19512;EAS_AF=0;AMR_AF=0.0403;AFR_AF=0.0015;EUR_AF=0.0278;SAS_AF=0.002;AA=A|||;VT=SNP
10	104762924	rs151023956	C	T	100	PASS	AC=75;AF=0.014976;AN=5008;NS=2504;DP=14617;EAS_AF=0;AMR_AF=0.0259;AFR_AF=0.0015;EUR_AF=0.0517;SAS_AF=0.0031;AA=C|||;VT=SNP
10	104763308	rs10883819	C	T	100	PASS	AC=948;AF=0.189297;AN=5008;NS=2504;DP=19668;EAS_AF=0.2054;AMR_AF=0.121;AFR_AF=0.1952;EUR_AF=0.2137;SAS_AF=0.1881;AA=C|||;VT=SNP
10	104764065	rs34060850	C	T	100	PASS	AC=951;AF=0.189896;AN=5008;NS=2504;DP=20214;EAS_AF=0.2054;AMR_AF=0.121;AFR_AF=0.1952;EUR_AF=0.2157;SAS_AF=0.1892;AA=C|||;VT=SNP
10	104764148	rs77426338	A	G	100	PASS	AC=229;AF=0.0457268;AN=5008;NS=2504;DP=23244;EAS_AF=0.0486;AMR_AF=0.0058;AFR_AF=0.0098;EUR_AF=0.0199;SAS_AF=0.1462;AA=A|||;VT=SNP
10	104764271	rs11191499	T	C	100	PASS	AC=786;AF=0.156949;AN=5008;NS=2504;DP=19788;EAS_AF=0.2847;AMR_AF=0.1945;AFR_AF=0.0416;EUR_AF=0.0895;SAS_AF=0.2239;AA=T|||;VT=SNP
10	104764661	rs10883820	C	A	100	PASS	AC=1338;AF=0.267173;AN=5008;NS=2504;DP=20687;EAS_AF=0.2282;AMR_AF=0.2219;AFR_AF=0.292;EUR_AF=0.327;SAS_AF=0.2444;AA=C|||;VT=SNP
10	104764989	rs67908413	T	C	100	PASS	AC=2119;AF=0.423123;AN=5008;NS=2504;DP=17350;EAS_AF=0.5119;AMR_AF=0.4164;AFR_AF=0.3328;EUR_AF=0.4165;SAS_AF=0.4652;AA=C|||;VT=SNP
10	104765494	rs11191502	T	G	100	PASS	AC=784;AF=0.15655;AN=5008;NS=2504;DP=21226;EAS_AF=0.2857;AMR_AF=0.1945;AFR_AF=0.0416;EUR_AF=0.0895;SAS_AF=0.2209;AA=T|||;VT=SNP
10	104765605	rs12254254	C	T	100	PASS	AC=383;AF=0.0764776;AN=5008;NS=2504;DP=16010;EAS_AF=0.0218;AMR_AF=0.0994;AFR_AF=0.093;EUR_AF=0.1133;SAS_AF=0.0562;AA=C|||;VT=SNP
10	104766120	rs113554404	C	T	100	PASS	AC=783;AF=0.15635;AN=5008;NS=2504;DP=15619;EAS_AF=0.2847;AMR_AF=0.1945;AFR_AF=0.0416;EUR_AF=0.0895;SAS_AF=0.2209;AA=c|||;VT=SNP
10	104766874	rs12766187	G	A	100	PASS	AC=947;AF=0.189097;AN=5008;NS=2504;DP=17064;EAS_AF=0.2054;AMR_AF=0.121;AFR_AF=0.1944;EUR_AF=0.2137;SAS_AF=0.1881;AA=G|||;VT=SNP
10	104766891	rs11191505	C	T	100	PASS	AC=755;AF=0.150759;AN=5008;NS=2504;DP=17075;EAS_AF=0.2847;AMR_AF=0.1916;AFR_AF=0.0219;EUR_AF=0.0895;SAS_AF=0.2209;AA=C|||;VT=SNP
10	104767185	rs12264415	T	G	100	PASS	AC=2209;AF=0.441094;AN=5008;NS=2504;DP=18104;EAS_AF=0.5853;AMR_AF=0.415;AFR_AF=0.3321;EUR_AF=0.4175;SAS_AF=0.4826;AA=G|||;VT=SNP
10	104767892	rs12258551	C	G	100	PASS	AC=383;AF=0.0764776;AN=5008;NS=2504;DP=16105;EAS_AF=0.0218;AMR_AF=0.0994;AFR_AF=0.093;EUR_AF=0.1133;SAS_AF=0.0562;AA=C|||;VT=SNP
10	104768634	rs11191506	C	T	100	PASS	AC=951;AF=0.189896;AN=5008;NS=2504;DP=19892;EAS_AF=0.2054;AMR_AF=0.1225;AFR_AF=0.1952;EUR_AF=0.2137;SAS_AF=0.1902;AA=C|||;VT=SNP
10	104768922	rs7082375	A	G	100	PASS	AC=1337;AF=0.266973;AN=5008;NS=2504;DP=16721;EAS_AF=0.2272;AMR_AF=0.2219;AFR_AF=0.2912;EUR_AF=0.328;SAS_AF=0.2444;AA=A|||;VT=SNP
10	104769098	rs7100592	T	G	100	PASS	AC=384;AF=0.0766773;AN=5008;NS=2504;DP=18881;EAS_AF=0.0218;AMR_AF=0.1009;AFR_AF=0.093;EUR_AF=0.1133;SAS_AF=0.0562;AA=T|||;VT=SNP
10	104769268	rs7083328	G	A	100	PASS	AC=384;AF=0.0766773;AN=5008;NS=2504;DP=15385;EAS_AF=0.0218;AMR_AF=0.1009;AFR_AF=0.093;EUR_AF=0.1133;SAS_AF=0.0562;AA=G|||;VT=SNP
10	104769275	rs74444347	A	C	100	PASS	AC=783;AF=0.15635;AN=5008;NS=2504;DP=15274;EAS_AF=0.2847;AMR_AF=0.1945;AFR_AF=0.0416;EUR_AF=0.0895;SAS_AF=0.2209;AA=A|||;VT=SNP
10	104769335	rs12780843	G	C	100	PASS	AC=2212;AF=0.441693;AN=5008;NS=2504;DP=16175;EAS_AF=0.5853;AMR_AF=0.4164;AFR_AF=0.3328;EUR_AF=0.4185;SAS_AF=0.4826;AA=C|||;VT=SNP
10	104769392	rs12221335	T	A	100	PASS	AC=783;AF=0.15635;AN=5008;NS=2504;DP=12134;EAS_AF=0.2847;AMR_AF=0.1945;AFR_AF=0.0416;EUR_AF=0.0895;SAS_AF=0.2209;AA=T|||;VT=SNP
10	104769709	rs11191511	T	C	100	PASS	AC=785;AF=0.156749;AN=5008;NS=2504;DP=14148;EAS_AF=0.2847;AMR_AF=0.1945;AFR_AF=0.0416;EUR_AF=0.0895;SAS_AF=0.2229;AA=T|||;VT=SNP
10	104770424	rs56116679	C	T	100	PASS	AC=433;AF=0.0864617;AN=5008;NS=2504;DP=17327;EAS_AF=0.0813;AMR_AF=0.1081;AFR_AF=0.0091;EUR_AF=0.1918;SAS_AF=0.0726;AA=C|||;VT=SNP
10	104770702	rs6584536	T	C	100	PASS	AC=4987;AF=0.995807;AN=5008;NS=2504;DP=17576;EAS_AF=1;AMR_AF=0.9928;AFR_AF=0.9992;EUR_AF=0.9871;SAS_AF=0.998;AA=c|||;VT=SNP
10	104771029	rs4917990	A	G	100	PASS	AC=2212;AF=0.441693;AN=5008;NS=2504;DP=16205;EAS_AF=0.5853;AMR_AF=0.4164;AFR_AF=0.3336;EUR_AF=0.4175;SAS_AF=0.4826;AA=G|||;VT=SNP
10	104771922	rs7071373	A	G	100	PASS	AC=2212;AF=0.441693;AN=5008;NS=2504;DP=18478;EAS_AF=0.5853;AMR_AF=0.4164;AFR_AF=0.3336;EUR_AF=0.4175;SAS_AF=0.4826;AA=G|||;VT=SNP
10	104772699	rs11191512	A	G	100	PASS	AC=949;AF=0.189497;AN=5008;NS=2504;DP=16569;EAS_AF=0.2054;AMR_AF=0.121;AFR_AF=0.1959;EUR_AF=0.2137;SAS_AF=0.1881;AA=A|||;VT=SNP
10	104772984	rs11191513	T	G	100	PASS	AC=1338;AF=0.267173;AN=5008;NS=2504;DP=17909;EAS_AF=0.2272;AMR_AF=0.2219;AFR_AF=0.2927;EUR_AF=0.327;SAS_AF=0.2444;AA=G|||;VT=SNP
10	104773364	rs11191514	C	T	100	PASS	AC=784;AF=0.15655;AN=5008;NS=2504;DP=19446;EAS_AF=0.2847;AMR_AF=0.1945;AFR_AF=0.0416;EUR_AF=0.0905;SAS_AF=0.2209;AA=C|||;VT=SNP
10	104774050	rs12245343	A	G	100	PASS	AC=383;AF=0.0764776;AN=5008;NS=2504;DP=19805;EAS_AF=0.0218;AMR_AF=0.0994;AFR_AF=0.093;EUR_AF=0.1133;SAS_AF=0.0562;AA=A|||;VT=SNP
10	104775335	rs4917380	C	G	100	PASS	AC=2212;AF=0.441693;AN=5008;NS=2504;DP=17636;EAS_AF=0.5853;AMR_AF=0.4164;AFR_AF=0.3336;EUR_AF=0.4165;SAS_AF=0.4836;AA=G|||;VT=SNP
10	104775483	rs7090337	G	A	100	PASS	AC=2070;AF=0.413339;AN=5008;NS=2504;DP=15698;EAS_AF=0.2827;AMR_AF=0.2911;AFR_AF=0.6445;EUR_AF=0.3748;SAS_AF=0.362;AA=G|||;VT=SNP
10	104775908	rs7914558	G	A	100	PASS	AC=2211;AF=0.441494;AN=5008;NS=2504;DP=12125;EAS_AF=0.5853;AMR_AF=0.4164;AFR_AF=0.3336;EUR_AF=0.4165;SAS_AF=0.4826;AA=A|||;VT=SNP
10	104776205	rs77787671	C	T	100	PASS	AC=784;AF=0.15655;AN=5008;NS=2504;DP=17693;EAS_AF=0.2857;AMR_AF=0.1945;AFR_AF=0.0416;EUR_AF=0.0895;SAS_AF=0.2209;AA=C|||;VT=SNP
10	104776391	rs10509763	G	A	100	PASS	AC=383;AF=0.0764776;AN=5008;NS=2504;DP=20663;EAS_AF=0.0218;AMR_AF=0.0994;AFR_AF=0.093;EUR_AF=0.1133;SAS_AF=0.0562;AA=G|||;VT=SNP
10	104776475	rs10509764	G	A	100	PASS	AC=1334;AF=0.266374;AN=5008;NS=2504;DP=20435;EAS_AF=0.2262;AMR_AF=0.2219;AFR_AF=0.2912;EUR_AF=0.326;SAS_AF=0.2444;AA=G|||;VT=SNP
10	104776527	rs11191515	G	A	100	PASS	AC=735;AF=0.146765;AN=5008;NS=2504;DP=20060;EAS_AF=0.2847;AMR_AF=0.1916;AFR_AF=0.0061;EUR_AF=0.0905;SAS_AF=0.2209;AA=G|||;VT=SNP
10	104777872	rs11191516	C	A	100	PASS	AC=948;AF=0.189297;AN=5008;NS=2504;DP=17456;EAS_AF=0.2054;AMR_AF=0.1225;AFR_AF=0.1952;EUR_AF=0.2127;SAS_AF=0.1881;AA=C|||;VT=SNP
10	104778267	rs6584537	C	G	100	PASS	AC=1336;AF=0.266773;AN=5008;NS=2504;DP=18085;EAS_AF=0.2272;AMR_AF=0.2219;AFR_AF=0.292;EUR_AF=0.326;SAS_AF=0.2444;AA=C|||;VT=SNP
10	104778756	rs112425217	G	A	100	PASS	AC=384;AF=0.0766773;AN=5008;NS=2504;DP=10150;EAS_AF=0.0218;AMR_AF=0.0994;AFR_AF=0.0938;EUR_AF=0.1133;SAS_AF=0.0562;AA=G|||;VT=SNP
10	104778812	rs113970872	C	T	100	PASS	AC=783;AF=0.15635;AN=5008;NS=2504;DP=11723;EAS_AF=0.2847;AMR_AF=0.1945;AFR_AF=0.0416;EUR_AF=0.0895;SAS_AF=0.2209;AA=c|||;VT=SNP
10	104779200	rs117636977	C	G	100	PASS	AC=27;AF=0.00539137;AN=5008;NS=2504;DP=18991;EAS_AF=0;AMR_AF=0.0086;AFR_AF=0;EUR_AF=0.0189;SAS_AF=0.002;AA=C|||;VT=SNP
10	104780038	rs11191517	G	A	100	PASS	AC=783;AF=0.15635;AN=5008;NS=2504;DP=14520;EAS_AF=0.2847;AMR_AF=0.1945;AFR_AF=0.0416;EUR_AF=0.0895;SAS_AF=0.2209;AA=G|||;VT=SNP
10	104780564	rs78193706	T	C	100	PASS	AC=1336;AF=0.266773;AN=5008;NS=2504;DP=17351;EAS_AF=0.2272;AMR_AF=0.2219;AFR_AF=0.292;EUR_AF=0.326;SAS_AF=0.2444;AA=T|||;VT=SNP
10	104780788	rs75552379	A	G	100	PASS	AC=15;AF=0.00299521;AN=5008;NS=2504;DP=21520;EAS_AF=0;AMR_AF=0.0058;AFR_AF=0.0008;EUR_AF=0.0089;SAS_AF=0.001;AA=a|||;VT=SNP
10	104780879	rs72850111	C	T	100	PASS	AC=59;AF=0.0117812;AN=5008;NS=2504;DP=18681;EAS_AF=0;AMR_AF=0.0389;AFR_AF=0.0015;EUR_AF=0.0278;SAS_AF=0.002;AA=C|||;VT=SNP
10	104781301	rs72850112	G	A	100	PASS	AC=93;AF=0.0185703;AN=5008;NS=2504;DP=17778;EAS_AF=0.002;AMR_AF=0.0274;AFR_AF=0.0015;EUR_AF=0.0547;SAS_AF=0.0153;AA=G|||;VT=SNP
10	104782557	rs7906754	T	C	100	PASS	AC=1337;AF=0.266973;AN=5008;NS=2504;DP=20300;EAS_AF=0.2272;AMR_AF=0.2219;AFR_AF=0.292;EUR_AF=0.327;SAS_AF=0.2444;AA=C|||;VT=SNP
10	104782853	rs11191518	C	G	100	PASS	AC=2211;AF=0.441494;AN=5008;NS=2504;DP=18604;EAS_AF=0.5853;AMR_AF=0.4164;AFR_AF=0.3336;EUR_AF=0.4165;SAS_AF=0.4826;AA=G|||;VT=SNP
10	104783605	rs78064113	C	A	100	PASS	AC=23;AF=0.00459265;AN=5008;NS=2504;DP=16405;EAS_AF=0;AMR_AF=0.0014;AFR_AF=0;EUR_AF=0.0149;SAS_AF=0.0072;AA=C|||;VT=SNP
10	104783692	rs116955283	A	G	100	PASS	AC=32;AF=0.00638978;AN=5008;NS=2504;DP=15741;EAS_AF=0.003;AMR_AF=0.0058;AFR_AF=0.0015;EUR_AF=0.0229;SAS_AF=0;AA=A|||;VT=SNP
10	104783829	rs72850116	T	C	100	PASS	AC=160;AF=0.0319489;AN=5008;NS=2504;DP=16214;EAS_AF=0.001;AMR_AF=0.0303;AFR_AF=0.0507;EUR_AF=0.0557;SAS_AF=0.0153;AA=T|||;VT=SNP
10	104783833	rs4917991	T	C	100	PASS	AC=1336;AF=0.266773;AN=5008;NS=2504;DP=16234;EAS_AF=0.2272;AMR_AF=0.2219;AFR_AF=0.292;EUR_AF=0.326;SAS_AF=0.2444;AA=C|||;VT=SNP
10	104784794	rs1538205	A	G	100	PASS	AC=62;AF=0.0123802;AN=5008;NS=2504;DP=17976;EAS_AF=0;AMR_AF=0.0418;AFR_AF=0.0023;EUR_AF=0.0278;SAS_AF=0.002;AA=A|||;VT=SNP
10	104784918	rs11191519	C	T	100	PASS	AC=783;AF=0.15635;AN=5008;NS=2504;DP=16056;EAS_AF=0.2847;AMR_AF=0.1945;AFR_AF=0.0416;EUR_AF=0.0895;SAS_AF=0.2209;AA=C|||;VT=SNP
10	104785737	rs79227132	T	C	100	PASS	AC=228;AF=0.0455272;AN=5008;NS=2504;DP=19137;EAS_AF=0.0486;AMR_AF=0.0058;AFR_AF=0.0098;EUR_AF=0.0189;SAS_AF=0.1462;AA=T|||;VT=SNP
10	104786313	rs4917992	G	A	100	PASS	AC=1309;AF=0.261382;AN=5008;NS=2504;DP=14345;EAS_AF=0.2262;AMR_AF=0.2219;AFR_AF=0.2882;EUR_AF=0.3171;SAS_AF=0.2321;AA=G|||;VT=SNP
10	104786531	rs148650436	G	A	100	PASS	AC=63;AF=0.0125799;AN=5008;NS=2504;DP=18552;EAS_AF=0.001;AMR_AF=0.0072;AFR_AF=0.0008;EUR_AF=0.0129;SAS_AF=0.044;AA=G|||;VT=SNP
10	104787019	rs12246739	C	A	100	PASS	AC=1236;AF=0.246805;AN=5008;NS=2504;DP=21415;EAS_AF=0.127;AMR_AF=0.2219;AFR_AF=0.2935;EUR_AF=0.325;SAS_AF=0.2444;AA=A|||;VT=SNP
10	104788826	rs113430310	G	A	100	PASS	AC=384;AF=0.0766773;AN=5008;NS=2504;DP=13508;EAS_AF=0.0218;AMR_AF=0.098;AFR_AF=0.0938;EUR_AF=0.1143;SAS_AF=0.0562;AA=A|||;VT=SNP
10	104789475	rs11191521	T	G	100	PASS	AC=759;AF=0.151558;AN=5008;NS=2504;DP=15945;EAS_AF=0.2857;AMR_AF=0.1931;AFR_AF=0.025;EUR_AF=0.0885;SAS_AF=0.2198;AA=T|||;VT=SNP
10	104789483	rs142661594	C	T	100	PASS	AC=105;AF=0.0209665;AN=5008;NS=2504;DP=16384;EAS_AF=0.0754;AMR_AF=0.0058;AFR_AF=0.0015;EUR_AF=0.0229;SAS_AF=0;AA=C|||;VT=SNP
10	104789494	rs150573418	G	A	100	PASS	AC=130;AF=0.0259585;AN=5008;NS=2504;DP=15989;EAS_AF=0.001;AMR_AF=0.0331;AFR_AF=0.0295;EUR_AF=0.0517;SAS_AF=0.0153;AA=G|||;VT=SNP
10	104789528	rs138581435	C	T	100	PASS	AC=135;AF=0.0269569;AN=5008;NS=2504;DP=17165;EAS_AF=0.001;AMR_AF=0.0101;AFR_AF=0.0325;EUR_AF=0.0159;SAS_AF=0.0695;AA=C|||;VT=SNP
10	104789580	rs11191522	G	A	100	PASS	AC=781;AF=0.15595;AN=5008;NS=2504;DP=13394;EAS_AF=0.2847;AMR_AF=0.1945;AFR_AF=0.0416;EUR_AF=0.0885;SAS_AF=0.2198;AA=G|||;VT=SNP
10	104789637	rs78392571	T	A	100	PASS	AC=1200;AF=0.239617;AN=5008;NS=2504;DP=17364;EAS_AF=0.2907;AMR_AF=0.2752;AFR_AF=0.1626;EUR_AF=0.2594;SAS_AF=0.2454;AA=A|||;VT=SNP
10	104790999	rs7087459	T	C	100	PASS	AC=1332;AF=0.265974;AN=5008;NS=2504;DP=20239;EAS_AF=0.2272;AMR_AF=0.219;AFR_AF=0.292;EUR_AF=0.3241;SAS_AF=0.2444;AA=N|||;VT=SNP
10	104791595	rs4917993	C	G	100	PASS	AC=614;AF=0.122604;AN=5008;NS=2504;DP=19364;EAS_AF=0.0813;AMR_AF=0.1527;AFR_AF=0.0681;EUR_AF=0.2237;SAS_AF=0.1135;AA=G|||;VT=SNP
10	104791760	rs12779535	C	T	100	PASS	AC=673;AF=0.134385;AN=5008;NS=2504;DP=17738;EAS_AF=0.2044;AMR_AF=0.0807;AFR_AF=0.0651;EUR_AF=0.1551;SAS_AF=0.1728;AA=C|||;VT=SNP
10	104791837	rs72850120	G	A	100	PASS	AC=165;AF=0.0329473;AN=5008;NS=2504;DP=18565;EAS_AF=0.001;AMR_AF=0.0346;AFR_AF=0.0522;EUR_AF=0.0557;SAS_AF=0.0153;AA=G|||;VT=SNP
10	104792248	rs12780440	A	G	100	PASS	AC=943;AF=0.188299;AN=5008;NS=2504;DP=15559;EAS_AF=0.2054;AMR_AF=0.1196;AFR_AF=0.1944;EUR_AF=0.2107;SAS_AF=0.1881;AA=A|||;VT=SNP
10	104792400	rs11191523	A	G	100	PASS	AC=384;AF=0.0766773;AN=5008;NS=2504;DP=11728;EAS_AF=0.0218;AMR_AF=0.0994;AFR_AF=0.0938;EUR_AF=0.1133;SAS_AF=0.0562;AA=A|||;VT=SNP
10	104792461	rs117521106	T	C	100	PASS	AC=48;AF=0.00958466;AN=5008;NS=2504;DP=11976;EAS_AF=0;AMR_AF=0.0216;AFR_AF=0.0008;EUR_AF=0.0268;SAS_AF=0.0051;AA=T|||;VT=SNP
10	104792910	rs148266331	T	C	100	PASS	AC=39;AF=0.00778754;AN=5008;NS=2504;DP=15301;EAS_AF=0;AMR_AF=0.0058;AFR_AF=0.0008;EUR_AF=0.0308;SAS_AF=0.0031;AA=T|||;VT=SNP
10	104793040	rs11191524	G	A	100	PASS	AC=384;AF=0.0766773;AN=5008;NS=2504;DP=12171;EAS_AF=0.0218;AMR_AF=0.0994;AFR_AF=0.0938;EUR_AF=0.1133;SAS_AF=0.0562;AA=G|||;VT=SNP
10	104793235	rs7088200	G	A	100	PASS	AC=1332;AF=0.265974;AN=5008;NS=2504;DP=14922;EAS_AF=0.2272;AMR_AF=0.219;AFR_AF=0.292;EUR_AF=0.3241;SAS_AF=0.2444;AA=g|||;VT=SNP
10	104793435	rs11191525	G	C	100	PASS	AC=384;AF=0.0766773;AN=5008;NS=2504;DP=15977;EAS_AF=0.0218;AMR_AF=0.0994;AFR_AF=0.0938;EUR_AF=0.1133;SAS_AF=0.0562;AA=G|||;VT=SNP
10	104793648	rs75970938	T	C	100	PASS	AC=734;AF=0.146565;AN=5008;NS=2504;DP=16010;EAS_AF=0.2857;AMR_AF=0.1916;AFR_AF=0.0061;EUR_AF=0.0885;SAS_AF=0.2209;AA=T|||;VT=SNP
10	104793723	rs7091889	A	G	100	PASS	AC=943;AF=0.188299;AN=5008;NS=2504;DP=16169;EAS_AF=0.2054;AMR_AF=0.1196;AFR_AF=0.1944;EUR_AF=0.2107;SAS_AF=0.1881;AA=A|||;VT=SNP
10	104793904	rs79668541	C	T	100	PASS	AC=733;AF=0.146366;AN=5008;NS=2504;DP=12771;EAS_AF=0.2857;AMR_AF=0.1916;AFR_AF=0.0061;EUR_AF=0.0885;SAS_AF=0.2198;AA=C|||;VT=SNP
10	104793992	rs72850123	G	T	100	PASS	AC=89;AF=0.0177716;AN=5008;NS=2504;DP=14548;EAS_AF=0.001;AMR_AF=0.0317;AFR_AF=0.0015;EUR_AF=0.0547;SAS_AF=0.0092;AA=g|||;VT=SNP
10	104794947	rs10786733	G	A	100	PASS	AC=2114;AF=0.422125;AN=5008;NS=2504;DP=19639;EAS_AF=0.5129;AMR_AF=0.4135;AFR_AF=0.3336;EUR_AF=0.4125;SAS_AF=0.4642;AA=A|||;VT=SNP
10	104794984	rs12252500	G	C	100	PASS	AC=384;AF=0.0766773;AN=5008;NS=2504;DP=18730;EAS_AF=0.0218;AMR_AF=0.0994;AFR_AF=0.0938;EUR_AF=0.1133;SAS_AF=0.0562;AA=G|||;VT=SNP
10	104795134	rs11191527	C	T	100	PASS	AC=683;AF=0.136382;AN=5008;NS=2504;DP=19835;EAS_AF=0.2034;AMR_AF=0.0807;AFR_AF=0.0734;EUR_AF=0.1551;SAS_AF=0.1728;AA=C|||;VT=SNP
10	104795409	rs7920868	C	T	100	PASS	AC=1331;AF=0.265775;AN=5008;NS=2504;DP=20392;EAS_AF=0.2262;AMR_AF=0.219;AFR_AF=0.292;EUR_AF=0.3241;SAS_AF=0.2444;AA=C|||;VT=SNP
10	104795723	rs4633383	T	G	100	PASS	AC=381;AF=0.0760783;AN=5008;NS=2504;DP=22208;EAS_AF=0.1538;AMR_AF=0.072;AFR_AF=0.0106;EUR_AF=0.1342;SAS_AF=0.0276;AA=T|||;VT=SNP
10	104795834	rs72850126	T	C	100	PASS	AC=165;AF=0.0329473;AN=5008;NS=2504;DP=20453;EAS_AF=0.001;AMR_AF=0.0346;AFR_AF=0.0522;EUR_AF=0.0557;SAS_AF=0.0153;AA=T|||;VT=SNP
10	104795835	rs2184996	A	G	100	PASS	AC=4366;AF=0.871805;AN=5008;NS=2504;DP=20399;EAS_AF=0.8958;AMR_AF=0.8948;AFR_AF=0.9796;EUR_AF=0.7883;SAS_AF=0.771;AA=G|||;VT=SNP
10	104796138	rs78893207	T	C	100	PASS	AC=385;AF=0.076877;AN=5008;NS=2504;DP=20483;EAS_AF=0.0228;AMR_AF=0.0994;AFR_AF=0.0938;EUR_AF=0.1133;SAS_AF=0.0562;AA=T|||;VT=SNP
10	104796244	rs78312046	G	A	100	PASS	AC=229;AF=0.0457268;AN=5008;NS=2504;DP=17838;EAS_AF=0.0486;AMR_AF=0.0058;AFR_AF=0.0098;EUR_AF=0.0209;SAS_AF=0.1452;AA=G|||;VT=SNP
10	104796345	rs12415388	T	C	100	PASS	AC=1333;AF=0.266174;AN=5008;NS=2504;DP=16237;EAS_AF=0.2272;AMR_AF=0.219;AFR_AF=0.292;EUR_AF=0.325;SAS_AF=0.2444;AA=T|||;VT=SNP
10	104796652	rs10883822	T	G	100	PASS	AC=944;AF=0.188498;AN=5008;NS=2504;DP=15083;EAS_AF=0.2054;AMR_AF=0.1196;AFR_AF=0.1944;EUR_AF=0.2117;SAS_AF=0.1881;AA=T|||;VT=SNP
10	104796787	rs10218853	A	C	100	PASS	AC=1333;AF=0.266174;AN=5008;NS=2504;DP=13804;EAS_AF=0.2272;AMR_AF=0.219;AFR_AF=0.292;EUR_AF=0.3241;SAS_AF=0.2454;AA=C|||;VT=SNP
10	104797283	rs76099321	G	A	100	PASS	AC=239;AF=0.0477236;AN=5008;NS=2504;DP=11344;EAS_AF=0.0734;AMR_AF=0.134;AFR_AF=0.0015;EUR_AF=0.0179;SAS_AF=0.0532;AA=G|||;VT=SNP
10	104797423	rs7073323	A	C	100	PASS	AC=1331;AF=0.265775;AN=5008;NS=2504;DP=14795;EAS_AF=0.2272;AMR_AF=0.219;AFR_AF=0.292;EUR_AF=0.3241;SAS_AF=0.2434;AA=C|||;VT=SNP
10	104799019	rs143557932	G	A	100	PASS	AC=35;AF=0.00698882;AN=5008;NS=2504;DP=17172;EAS_AF=0;AMR_AF=0.0144;AFR_AF=0;EUR_AF=0.0129;SAS_AF=0.0123;AA=G|||;VT=SNP
10	104799267	rs58317752	T	A	100	PASS	AC=383;AF=0.0764776;AN=5008;NS=2504;DP=20447;EAS_AF=0.0218;AMR_AF=0.098;AFR_AF=0.0938;EUR_AF=0.1133;SAS_AF=0.0562;AA=T|||;VT=SNP
10	104799668	rs7087040	G	A	100	PASS	AC=1332;AF=0.265974;AN=5008;NS=2504;DP=20060;EAS_AF=0.2272;AMR_AF=0.219;AFR_AF=0.292;EUR_AF=0.3241;SAS_AF=0.2444;AA=A|||;VT=SNP
10	104800044	rs11191530	T	C	100	PASS	AC=444;AF=0.0886581;AN=5008;NS=2504;DP=20650;EAS_AF=0.1558;AMR_AF=0.0749;AFR_AF=0.0552;EUR_AF=0.1342;SAS_AF=0.0276;AA=T|||;VT=SNP
10	104800099	rs56376544	G	T	100	PASS	AC=37;AF=0.00738818;AN=5008;NS=2504;DP=19967;EAS_AF=0;AMR_AF=0.0115;AFR_AF=0.0015;EUR_AF=0.0209;SAS_AF=0.0061;AA=G|||;VT=SNP
10	104800205	rs58700372	T	C	100	PASS	AC=383;AF=0.0764776;AN=5008;NS=2504;DP=20077;EAS_AF=0.0218;AMR_AF=0.098;AFR_AF=0.0938;EUR_AF=0.1133;SAS_AF=0.0562;AA=T|||;VT=SNP
10	104800954	rs74386455	C	T	100	PASS	AC=46;AF=0.0091853;AN=5008;NS=2504;DP=18358;EAS_AF=0.0169;AMR_AF=0.0058;AFR_AF=0.0015;EUR_AF=0.0229;SAS_AF=0;AA=C|||;VT=SNP
10	104801087	rs7092097	A	G	100	PASS	AC=165;AF=0.0329473;AN=5008;NS=2504;DP=22548;EAS_AF=0.001;AMR_AF=0.0346;AFR_AF=0.0522;EUR_AF=0.0557;SAS_AF=0.0153;AA=A|||;VT=SNP
10	104801866	rs12255761	C	T	100	PASS	AC=648;AF=0.129393;AN=5008;NS=2504;DP=20391;EAS_AF=0.0228;AMR_AF=0.1383;AFR_AF=0.2186;EUR_AF=0.169;SAS_AF=0.0716;AA=C|||;VT=SNP
10	104802071	rs7089680	T	C	100	PASS	AC=1335;AF=0.266573;AN=5008;NS=2504;DP=19091;EAS_AF=0.2272;AMR_AF=0.219;AFR_AF=0.2935;EUR_AF=0.325;SAS_AF=0.2444;AA=C|||;VT=SNP
10	104803062	rs12257935	C	A	100	PASS	AC=383;AF=0.0764776;AN=5008;NS=2504;DP=19626;EAS_AF=0.0218;AMR_AF=0.098;AFR_AF=0.0938;EUR_AF=0.1133;SAS_AF=0.0562;AA=c|||;VT=SNP
10	104803314	rs17115381	T	C	100	PASS	AC=230;AF=0.0459265;AN=5008;NS=2504;DP=21138;EAS_AF=0.0486;AMR_AF=0.0058;AFR_AF=0.0098;EUR_AF=0.0219;SAS_AF=0.1452;AA=T|||;VT=SNP
10	104803955	rs79359900	C	T	100	PASS	AC=139;AF=0.0277556;AN=5008;NS=2504;DP=18322;EAS_AF=0.001;AMR_AF=0.0461;AFR_AF=0.0106;EUR_AF=0.0795;SAS_AF=0.0123;AA=C|||;VT=SNP
10	104804941	rs143467426	C	T	100	PASS	AC=35;AF=0.00698882;AN=5008;NS=2504;DP=20751;EAS_AF=0;AMR_AF=0.0144;AFR_AF=0;EUR_AF=0.0129;SAS_AF=0.0123;AA=C|||;VT=SNP
10	104805610	rs35159404	C	A	100	PASS	AC=381;AF=0.0760783;AN=5008;NS=2504;DP=14531;EAS_AF=0.0218;AMR_AF=0.098;AFR_AF=0.0923;EUR_AF=0.1133;SAS_AF=0.0562;AA=C|||;VT=SNP
10	104806654	rs7094843	A	C	100	PASS	AC=2207;AF=0.440695;AN=5008;NS=2504;DP=18623;EAS_AF=0.5863;AMR_AF=0.4135;AFR_AF=0.3328;EUR_AF=0.4155;SAS_AF=0.4816;AA=C|||;VT=SNP
10	104806770	rs116954400	A	G	100	PASS	AC=39;AF=0.00778754;AN=5008;NS=2504;DP=19128;EAS_AF=0;AMR_AF=0.0058;AFR_AF=0.0008;EUR_AF=0.0308;SAS_AF=0.0031;AA=A|||;VT=SNP
10	104806884	rs12266291	G	A	100	PASS	AC=383;AF=0.0764776;AN=5008;NS=2504;DP=19477;EAS_AF=0.0218;AMR_AF=0.098;AFR_AF=0.0938;EUR_AF=0.1133;SAS_AF=0.0562;AA=G|||;VT=SNP
10	104806898	rs11191531	G	C	100	PASS	AC=761;AF=0.151957;AN=5008;NS=2504;DP=19373;EAS_AF=0.2877;AMR_AF=0.1931;AFR_AF=0.025;EUR_AF=0.0885;SAS_AF=0.2198;AA=G|||;VT=SNP
10	104807926	rs7099987	C	T	100	PASS	AC=389;AF=0.0776757;AN=5008;NS=2504;DP=16603;EAS_AF=0.0218;AMR_AF=0.0994;AFR_AF=0.0976;EUR_AF=0.1133;SAS_AF=0.0562;AA=C|||;VT=SNP
10	104808059	rs12416483	G	T	100	PASS	AC=686;AF=0.136981;AN=5008;NS=2504;DP=16957;EAS_AF=0.2034;AMR_AF=0.0807;AFR_AF=0.0734;EUR_AF=0.1561;SAS_AF=0.1748;AA=G|||;VT=SNP
10	104808238	rs148501722	G	A	100	PASS	AC=39;AF=0.00778754;AN=5008;NS=2504;DP=18507;EAS_AF=0;AMR_AF=0.0101;AFR_AF=0.0015;EUR_AF=0.0249;SAS_AF=0.0051;AA=G|||;VT=SNP
10	104808997	rs12241091	G	A	100	PASS	AC=383;AF=0.0764776;AN=5008;NS=2504;DP=23544;EAS_AF=0.0218;AMR_AF=0.0994;AFR_AF=0.093;EUR_AF=0.1133;SAS_AF=0.0562;AA=G|||;VT=SNP
10	104810100	rs116986821	C	G	100	PASS	AC=144;AF=0.028754;AN=5008;NS=2504;DP=16046;EAS_AF=0.0794;AMR_AF=0.0576;AFR_AF=0.0015;EUR_AF=0.0219;SAS_AF=0;AA=C|||;VT=SNP
10	104811085	rs141482908	G	C	100	PASS	AC=229;AF=0.0457268;AN=5008;NS=2504;DP=18389;EAS_AF=0.0486;AMR_AF=0.0058;AFR_AF=0.0098;EUR_AF=0.0209;SAS_AF=0.1452;AA=G|||;VT=SNP
10	104811203	rs12219027	T	C	100	PASS	AC=784;AF=0.15655;AN=5008;NS=2504;DP=18108;EAS_AF=0.2877;AMR_AF=0.1945;AFR_AF=0.0416;EUR_AF=0.0885;SAS_AF=0.2198;AA=T|||;VT=SNP
10	104811699	rs4917994	C	T	100	PASS	AC=2165;AF=0.432308;AN=5008;NS=2504;DP=18435;EAS_AF=0.5863;AMR_AF=0.4135;AFR_AF=0.3328;EUR_AF=0.4145;SAS_AF=0.4397;AA=T|||;VT=SNP
10	104811800	rs140652467	G	A	100	PASS	AC=88;AF=0.0175719;AN=5008;NS=2504;DP=16764;EAS_AF=0.001;AMR_AF=0.0058;AFR_AF=0;EUR_AF=0.0159;SAS_AF=0.0685;AA=G|||;VT=SNP
10	104812052	rs7917547	A	C	100	PASS	AC=936;AF=0.186901;AN=5008;NS=2504;DP=16211;EAS_AF=0.2044;AMR_AF=0.121;AFR_AF=0.2194;EUR_AF=0.2117;SAS_AF=0.1462;AA=a|||;VT=SNP
10	104812331	rs10883823	T	C	100	PASS	AC=2071;AF=0.413538;AN=5008;NS=2504;DP=12976;EAS_AF=0.5109;AMR_AF=0.4135;AFR_AF=0.3328;EUR_AF=0.4135;SAS_AF=0.4223;AA=C|||;VT=SNP
10	104812799	rs118031532	T	C	100	PASS	AC=50;AF=0.00998403;AN=5008;NS=2504;DP=19354;EAS_AF=0;AMR_AF=0.0216;AFR_AF=0.0015;EUR_AF=0.0278;SAS_AF=0.0051;AA=T|||;VT=SNP
10	104812861	rs72850132	A	G	100	PASS	AC=165;AF=0.0329473;AN=5008;NS=2504;DP=19417;EAS_AF=0.001;AMR_AF=0.0346;AFR_AF=0.0522;EUR_AF=0.0557;SAS_AF=0.0153;AA=A|||;VT=SNP
10	104812897	rs10883824	A	G	100	PASS	AC=2073;AF=0.413938;AN=5008;NS=2504;DP=20959;EAS_AF=0.5129;AMR_AF=0.4135;AFR_AF=0.3328;EUR_AF=0.4135;SAS_AF=0.4223;AA=G|||;VT=SNP
10	104813268	rs6584538	G	A	100	PASS	AC=4986;AF=0.995607;AN=5008;NS=2504;DP=20611;EAS_AF=1;AMR_AF=0.9928;AFR_AF=0.9992;EUR_AF=0.9871;SAS_AF=0.9969;AA=A|||;VT=SNP
10	104814162	rs2275271	T	C	100	PASS	AC=2166;AF=0.432508;AN=5008;NS=2504;DP=18745;EAS_AF=0.5863;AMR_AF=0.4135;AFR_AF=0.3328;EUR_AF=0.4145;SAS_AF=0.4407;AA=C|||;VT=SNP;EX_TARGET
10	104815268	rs7916476	T	A	100	PASS	AC=808;AF=0.161342;AN=5008;NS=2504;DP=18654;EAS_AF=0.2054;AMR_AF=0.1153;AFR_AF=0.1248;EUR_AF=0.2117;SAS_AF=0.1462;AA=T|||;VT=SNP
10	104815345	rs12769080	G	A	100	PASS	AC=90;AF=0.0179712;AN=5008;NS=2504;DP=17384;EAS_AF=0;AMR_AF=0.0259;AFR_AF=0.0038;EUR_AF=0.0567;SAS_AF=0.0102;AA=G|||;VT=SNP
10	104815827	rs11191534	A	G	100	PASS	AC=786;AF=0.156949;AN=5008;NS=2504;DP=11089;EAS_AF=0.2897;AMR_AF=0.1945;AFR_AF=0.0416;EUR_AF=0.0885;SAS_AF=0.2198;AA=A|||;VT=SNP
10	104816469	rs41287478	T	C	100	PASS	AC=142;AF=0.0283546;AN=5008;NS=2504;DP=18980;EAS_AF=0;AMR_AF=0.0706;AFR_AF=0.0061;EUR_AF=0.0577;SAS_AF=0.0276;AA=T|||;VT=SNP
10	104816947	rs7908280	C	G	100	PASS	AC=2165;AF=0.432308;AN=5008;NS=2504;DP=17430;EAS_AF=0.5863;AMR_AF=0.4135;AFR_AF=0.3336;EUR_AF=0.4145;SAS_AF=0.4387;AA=G|||;VT=SNP
10	104817031	rs12246689	C	T	100	PASS	AC=384;AF=0.0766773;AN=5008;NS=2504;DP=15366;EAS_AF=0.0218;AMR_AF=0.098;AFR_AF=0.0938;EUR_AF=0.1133;SAS_AF=0.0573;AA=C|||;VT=SNP
10	104817383	rs79205575	T	C	100	PASS	AC=175;AF=0.0349441;AN=5008;NS=2504;DP=18433;EAS_AF=0.0486;AMR_AF=0.0058;AFR_AF=0;EUR_AF=0.0209;SAS_AF=0.1033;AA=T|||;VT=SNP
10	104817709	rs11191537	A	G	100	PASS	AC=745;AF=0.148762;AN=5008;NS=2504;DP=21111;EAS_AF=0.1508;AMR_AF=0.1354;AFR_AF=0.1218;EUR_AF=0.1521;SAS_AF=0.1892;AA=A|||;VT=SNP
10	104819556	rs11191538	A	G	100	PASS	AC=422;AF=0.0842652;AN=5008;NS=2504;DP=19073;EAS_AF=0.1538;AMR_AF=0.0735;AFR_AF=0.0386;EUR_AF=0.1372;SAS_AF=0.0276;AA=A|||;VT=SNP
10	104819770	rs11191539	A	G	100	PASS	AC=2166;AF=0.432508;AN=5008;NS=2504;DP=15126;EAS_AF=0.5853;AMR_AF=0.4135;AFR_AF=0.3328;EUR_AF=0.4145;SAS_AF=0.4417;AA=G|||;VT=SNP
10	104821191	rs12415468	T	C	100	PASS	AC=382;AF=0.076278;AN=5008;NS=2504;DP=14089;EAS_AF=0.1538;AMR_AF=0.072;AFR_AF=0.0113;EUR_AF=0.1342;SAS_AF=0.0276;AA=T|||;VT=SNP
10	104821256	rs17727044	A	T	100	PASS	AC=243;AF=0.0485224;AN=5008;NS=2504;DP=15385;EAS_AF=0.004;AMR_AF=0.0836;AFR_AF=0.0144;EUR_AF=0.1123;SAS_AF=0.0501;AA=A|||;VT=SNP
10	104821768	rs117460856	C	T	100	PASS	AC=32;AF=0.00638978;AN=5008;NS=2504;DP=18424;EAS_AF=0;AMR_AF=0.0072;AFR_AF=0.0015;EUR_AF=0.0209;SAS_AF=0.0041;AA=C|||;VT=SNP
10	104821946	rs12780116	G	A	100	PASS	AC=419;AF=0.0836661;AN=5008;NS=2504;DP=17875;EAS_AF=0.1538;AMR_AF=0.072;AFR_AF=0.0393;EUR_AF=0.1342;SAS_AF=0.0276;AA=G|||;VT=SNP
10	104822009	rs77827514	C	T	100	PASS	AC=385;AF=0.076877;AN=5008;NS=2504;DP=17454;EAS_AF=0.0218;AMR_AF=0.0994;AFR_AF=0.0938;EUR_AF=0.1133;SAS_AF=0.0573;AA=C|||;VT=SNP
10	104822262	rs80200167	T	C	100	PASS	AC=36;AF=0.0071885;AN=5008;NS=2504;DP=18650;EAS_AF=0;AMR_AF=0.0101;AFR_AF=0.0015;EUR_AF=0.0209;SAS_AF=0.0061;AA=T|||;VT=SNP
10	104822431	rs1572578	C	G	100	PASS	AC=1288;AF=0.257188;AN=5008;NS=2504;DP=17637;EAS_AF=0.2252;AMR_AF=0.219;AFR_AF=0.2905;EUR_AF=0.3241;SAS_AF=0.2035;AA=G|||;VT=SNP
10	104822688	rs78214351	A	G	100	PASS	AC=389;AF=0.0776757;AN=5008;NS=2504;DP=20248;EAS_AF=0.0218;AMR_AF=0.0994;AFR_AF=0.0976;EUR_AF=0.1133;SAS_AF=0.0562;AA=A|||;VT=SNP
10	104822809	rs11191540	G	C	100	PASS	AC=1288;AF=0.257188;AN=5008;NS=2504;DP=20250;EAS_AF=0.2252;AMR_AF=0.219;AFR_AF=0.2912;EUR_AF=0.3241;SAS_AF=0.2025;AA=G|||;VT=SNP
10	104822954	rs143928707	T	C	100	PASS	AC=90;AF=0.0179712;AN=5008;NS=2504;DP=21400;EAS_AF=0.001;AMR_AF=0.0216;AFR_AF=0.0008;EUR_AF=0.0268;SAS_AF=0.047;AA=T|||;VT=SNP
10	104823674	rs72843968	C	T	100	PASS	AC=161;AF=0.0321486;AN=5008;NS=2504;DP=20418;EAS_AF=0.001;AMR_AF=0.0331;AFR_AF=0.0522;EUR_AF=0.0527;SAS_AF=0.0153;AA=C|||;VT=SNP
10	104823909	rs7092029	A	T	100	PASS	AC=1289;AF=0.257388;AN=5008;NS=2504;DP=17717;EAS_AF=0.2262;AMR_AF=0.219;AFR_AF=0.2912;EUR_AF=0.3241;SAS_AF=0.2025;AA=A|||;VT=SNP
10	104824199	rs11191541	A	G	100	PASS	AC=2167;AF=0.432708;AN=5008;NS=2504;DP=16916;EAS_AF=0.5863;AMR_AF=0.4135;AFR_AF=0.3328;EUR_AF=0.4145;SAS_AF=0.4417;AA=G|||;VT=SNP
10	104824324	rs11191542	T	A	100	PASS	AC=2075;AF=0.414337;AN=5008;NS=2504;DP=15729;EAS_AF=0.5139;AMR_AF=0.4135;AFR_AF=0.3328;EUR_AF=0.4135;SAS_AF=0.4233;AA=A|||;VT=SNP
10	104824387	rs11191543	G	A	100	PASS	AC=786;AF=0.156949;AN=5008;NS=2504;DP=16020;EAS_AF=0.2877;AMR_AF=0.1945;AFR_AF=0.0416;EUR_AF=0.0895;SAS_AF=0.2209;AA=G|||;VT=SNP
10	104825132	rs943039	C	T	100	PASS	AC=1287;AF=0.256989;AN=5008;NS=2504;DP=17709;EAS_AF=0.2252;AMR_AF=0.219;AFR_AF=0.2905;EUR_AF=0.3241;SAS_AF=0.2025;AA=T|||;VT=SNP
10	104825152	rs17115414	T	G	100	PASS	AC=244;AF=0.048722;AN=5008;NS=2504;DP=17313;EAS_AF=0.0754;AMR_AF=0.134;AFR_AF=0.0015;EUR_AF=0.0189;SAS_AF=0.0552;AA=T|||;VT=SNP
10	104825578	rs12358887	T	C	100	PASS	AC=222;AF=0.0443291;AN=5008;NS=2504;DP=22145;EAS_AF=0;AMR_AF=0.0663;AFR_AF=0.0106;EUR_AF=0.1342;SAS_AF=0.0276;AA=T|||;VT=SNP
10	104825665	rs3781285	C	G	100	PASS	AC=735;AF=0.146765;AN=5008;NS=2504;DP=19873;EAS_AF=0.2877;AMR_AF=0.1916;AFR_AF=0.0061;EUR_AF=0.0885;SAS_AF=0.2198;AA=C|||;VT=SNP
10	104825846	rs74468868	C	T	100	PASS	AC=72;AF=0.014377;AN=5008;NS=2504;DP=17717;EAS_AF=0.0308;AMR_AF=0.0058;AFR_AF=0.0008;EUR_AF=0.0308;SAS_AF=0.0051;AA=C|||;VT=SNP
10	104826261	rs943038	T	C	100	PASS	AC=2168;AF=0.432907;AN=5008;NS=2504;DP=17237;EAS_AF=0.5863;AMR_AF=0.4135;AFR_AF=0.3336;EUR_AF=0.4145;SAS_AF=0.4417;AA=C|||;VT=SNP
10	104827198	rs11191544	C	G	100	PASS	AC=1289;AF=0.257388;AN=5008;NS=2504;DP=21989;EAS_AF=0.2252;AMR_AF=0.219;AFR_AF=0.2912;EUR_AF=0.325;SAS_AF=0.2025;AA=G|||;VT=SNP
10	104829102	rs1926034	G	A	100	PASS	AC=2137;AF=0.426717;AN=5008;NS=2504;DP=23058;EAS_AF=0.5744;AMR_AF=0.4078;AFR_AF=0.3321;EUR_AF=0.4036;SAS_AF=0.4397;AA=A|||;VT=SNP
10	104829469	rs1926032	C	T	100	PASS	AC=689;AF=0.13758;AN=5008;NS=2504;DP=19163;EAS_AF=0.2837;AMR_AF=0.183;AFR_AF=0.0197;EUR_AF=0.0706;SAS_AF=0.183;AA=C|||;VT=SNP
10	104829793	rs11191545	G	A	100	PASS	AC=365;AF=0.0728834;AN=5008;NS=2504;DP=20295;EAS_AF=0.004;AMR_AF=0.098;AFR_AF=0.0983;EUR_AF=0.1133;SAS_AF=0.0501;AA=G|||;VT=SNP
10	104829898	rs7910900	C	T	100	PASS	AC=1270;AF=0.253594;AN=5008;NS=2504;DP=22144;EAS_AF=0.2252;AMR_AF=0.219;AFR_AF=0.2784;EUR_AF=0.3241;SAS_AF=0.2014;AA=C|||;VT=SNP
10	104830210	rs12570528	A	G	100	PASS	AC=924;AF=0.184505;AN=5008;NS=2504;DP=22032;EAS_AF=0.2044;AMR_AF=0.1225;AFR_AF=0.2073;EUR_AF=0.2137;SAS_AF=0.1472;AA=A|||;VT=SNP
10	104830588	rs12768266	G	A	100	PASS	AC=621;AF=0.124002;AN=5008;NS=2504;DP=19073;EAS_AF=0.2024;AMR_AF=0.0807;AFR_AF=0.056;EUR_AF=0.1561;SAS_AF=0.1329;AA=G|||;VT=SNP
10	104830634	rs12264456	C	T	100	PASS	AC=384;AF=0.0766773;AN=5008;NS=2504;DP=17496;EAS_AF=0.0218;AMR_AF=0.0994;AFR_AF=0.0938;EUR_AF=0.1133;SAS_AF=0.0562;AA=C|||;VT=SNP
10	104830819	rs10883826	A	G	100	PASS	AC=2077;AF=0.414736;AN=5008;NS=2504;DP=19809;EAS_AF=0.5159;AMR_AF=0.4135;AFR_AF=0.3328;EUR_AF=0.4125;SAS_AF=0.4243;AA=G|||;VT=SNP
10	104832857	rs72843974	C	T	100	PASS	AC=145;AF=0.0289537;AN=5008;NS=2504;DP=16546;EAS_AF=0.001;AMR_AF=0.0317;AFR_AF=0.0408;EUR_AF=0.0527;SAS_AF=0.0153;AA=C|||;VT=SNP
10	104833048	rs3781283	G	A	100	PASS	AC=202;AF=0.0403355;AN=5008;NS=2504;DP=17571;EAS_AF=0.0486;AMR_AF=0.0072;AFR_AF=0.0197;EUR_AF=0.0209;SAS_AF=0.1033;AA=G|||;VT=SNP
10	104833074	rs12770390	A	G	100	PASS	AC=386;AF=0.0770767;AN=5008;NS=2504;DP=18417;EAS_AF=0.1538;AMR_AF=0.0735;AFR_AF=0.0106;EUR_AF=0.1382;SAS_AF=0.0276;AA=A|||;VT=SNP
10	104833161	rs12257941	C	T	100	PASS	AC=383;AF=0.0764776;AN=5008;NS=2504;DP=19469;EAS_AF=0.0218;AMR_AF=0.098;AFR_AF=0.0938;EUR_AF=0.1133;SAS_AF=0.0562;AA=C|||;VT=SNP
10	104833664	rs61870850	C	T	100	PASS	AC=65;AF=0.0129792;AN=5008;NS=2504;DP=13925;EAS_AF=0;AMR_AF=0.0274;AFR_AF=0.0015;EUR_AF=0.0219;SAS_AF=0.0225;AA=C|||;VT=SNP
10	104833686	rs118003084	T	C	100	PASS	AC=50;AF=0.00998403;AN=5008;NS=2504;DP=14790;EAS_AF=0;AMR_AF=0.0216;AFR_AF=0.0015;EUR_AF=0.0278;SAS_AF=0.0051;AA=T|||;VT=SNP
10	104833922	rs61120766	A	G	100	PASS	AC=383;AF=0.0764776;AN=5008;NS=2504;DP=16918;EAS_AF=0.0218;AMR_AF=0.098;AFR_AF=0.0938;EUR_AF=0.1133;SAS_AF=0.0562;AA=A|||;VT=SNP
10	104834237	rs72843977	A	G	100	PASS	AC=39;AF=0.00778754;AN=5008;NS=2504;DP=20505;EAS_AF=0;AMR_AF=0.0101;AFR_AF=0.0015;EUR_AF=0.0239;SAS_AF=0.0061;AA=A|||;VT=SNP
10	104834876	rs17115419	C	T	100	PASS	AC=574;AF=0.114617;AN=5008;NS=2504;DP=19421;EAS_AF=0.1478;AMR_AF=0.121;AFR_AF=0.0121;EUR_AF=0.1421;SAS_AF=0.1861;AA=C|||;VT=SNP
10	104835919	rs943037	C	T	100	PASS	AC=760;AF=0.151757;AN=5008;NS=2504;DP=17611;EAS_AF=0.2877;AMR_AF=0.1916;AFR_AF=0.0219;EUR_AF=0.0885;SAS_AF=0.2239;AA=C|||;VT=SNP;EX_TARGET
10	104836047	rs943036	T	C	100	PASS	AC=2092;AF=0.417732;AN=5008;NS=2504;DP=20126;EAS_AF=0.5129;AMR_AF=0.4135;AFR_AF=0.3472;EUR_AF=0.4135;SAS_AF=0.4223;AA=C|||;VT=SNP;EX_TARGET
10	104836101	rs17727391	C	A	100	PASS	AC=383;AF=0.0764776;AN=5008;NS=2504;DP=19467;EAS_AF=0.0218;AMR_AF=0.098;AFR_AF=0.0938;EUR_AF=0.1133;SAS_AF=0.0562;AA=C|||;VT=SNP
10	104836511	rs2296569	A	G	100	PASS	AC=310;AF=0.061901;AN=5008;NS=2504;DP=19429;EAS_AF=0;AMR_AF=0.0965;AFR_AF=0.0076;EUR_AF=0.166;SAS_AF=0.0675;AA=A|||;VT=SNP
10	104836853	rs35647154	C	T	100	PASS	AC=139;AF=0.0277556;AN=5008;NS=2504;DP=17827;EAS_AF=0.001;AMR_AF=0.0461;AFR_AF=0.0106;EUR_AF=0.0795;SAS_AF=0.0123;AA=C|||;VT=SNP;EX_TARGET
10	104836940	rs2296568	C	T	100	PASS	AC=386;AF=0.0770767;AN=5008;NS=2504;DP=14065;EAS_AF=0.1528;AMR_AF=0.0749;AFR_AF=0.0106;EUR_AF=0.1382;SAS_AF=0.0276;AA=C|||;VT=SNP;EX_TARGET
10	104837731	rs41287480	G	A	100	PASS	AC=21;AF=0.00419329;AN=5008;NS=2504;DP=18659;EAS_AF=0;AMR_AF=0.0086;AFR_AF=0.0008;EUR_AF=0.0139;SAS_AF=0;AA=G|||;VT=SNP
10	104837816	rs1046411	G	A	100	PASS	AC=1316;AF=0.26278;AN=5008;NS=2504;DP=17556;EAS_AF=0.2242;AMR_AF=0.2233;AFR_AF=0.3033;EUR_AF=0.331;SAS_AF=0.2055;AA=G|||;VT=SNP
10	104838415	rs17115427	T	C	100	PASS	AC=145;AF=0.0289537;AN=5008;NS=2504;DP=20255;EAS_AF=0.0804;AMR_AF=0.0576;AFR_AF=0.0015;EUR_AF=0.0219;SAS_AF=0;AA=T|||;VT=SNP
10	104838510	rs4917382	G	A	100	PASS	AC=384;AF=0.0766773;AN=5008;NS=2504;DP=19440;EAS_AF=0.0218;AMR_AF=0.098;AFR_AF=0.0938;EUR_AF=0.1133;SAS_AF=0.0573;AA=G|||;VT=SNP
10	104839152	rs943035	T	C	100	PASS	AC=2088;AF=0.416933;AN=5008;NS=2504;DP=17768;EAS_AF=0.5129;AMR_AF=0.4135;AFR_AF=0.3449;EUR_AF=0.4135;SAS_AF=0.4213;AA=C|||;VT=SNP
10	104839230	rs72843983	T	C	100	PASS	AC=114;AF=0.0227636;AN=5008;NS=2504;DP=17484;EAS_AF=0.001;AMR_AF=0.0317;AFR_AF=0.0189;EUR_AF=0.0517;SAS_AF=0.0143;AA=T|||;VT=SNP
10	104840433	rs7901197	C	T	100	PASS	AC=1306;AF=0.260783;AN=5008;NS=2504;DP=22574;EAS_AF=0.2252;AMR_AF=0.2205;AFR_AF=0.3033;EUR_AF=0.325;SAS_AF=0.2025;AA=C|||;VT=SNP
10	104840635	rs10883829	T	C	100	PASS	AC=1306;AF=0.260783;AN=5008;NS=2504;DP=21086;EAS_AF=0.2252;AMR_AF=0.219;AFR_AF=0.3033;EUR_AF=0.325;SAS_AF=0.2035;AA=T|||;VT=SNP
10	104840967	rs12219901	A	G	100	PASS	AC=783;AF=0.15635;AN=5008;NS=2504;DP=20550;EAS_AF=0.2877;AMR_AF=0.1945;AFR_AF=0.0416;EUR_AF=0.0885;SAS_AF=0.2188;AA=A|||;VT=SNP
10	104840970	rs7921574	T	C	100	PASS	AC=2089;AF=0.417133;AN=5008;NS=2504;DP=20507;EAS_AF=0.5129;AMR_AF=0.4135;AFR_AF=0.3449;EUR_AF=0.4135;SAS_AF=0.4223;AA=T|||;VT=SNP
10	104841479	rs10458729	C	T	100	PASS	AC=783;AF=0.15635;AN=5008;NS=2504;DP=21971;EAS_AF=0.2867;AMR_AF=0.1945;AFR_AF=0.0416;EUR_AF=0.0885;SAS_AF=0.2198;AA=c|||;VT=SNP
10	104841587	rs763914	T	C	100	PASS	AC=1307;AF=0.260982;AN=5008;NS=2504;DP=21736;EAS_AF=0.2252;AMR_AF=0.219;AFR_AF=0.3033;EUR_AF=0.325;SAS_AF=0.2045;AA=T|||;VT=SNP
10	104841977	rs726010	C	T	100	PASS	AC=1355;AF=0.270567;AN=5008;NS=2504;DP=20292;EAS_AF=0.2956;AMR_AF=0.219;AFR_AF=0.2761;EUR_AF=0.326;SAS_AF=0.2168;AA=T|||;VT=SNP
10	104842172	rs78414630	C	T	100	PASS	AC=203;AF=0.0405351;AN=5008;NS=2504;DP=16696;EAS_AF=0.0486;AMR_AF=0.0058;AFR_AF=0.0212;EUR_AF=0.0209;SAS_AF=0.1033;AA=C|||;VT=SNP
10	104843148	rs11191547	C	T	100	PASS	AC=1301;AF=0.259784;AN=5008;NS=2504;DP=21796;EAS_AF=0.2242;AMR_AF=0.2176;AFR_AF=0.3033;EUR_AF=0.3241;SAS_AF=0.2014;AA=C|||;VT=SNP
10	104844011	rs12785223	A	G	100	PASS	AC=1299;AF=0.259385;AN=5008;NS=2504;DP=22164;EAS_AF=0.2252;AMR_AF=0.2176;AFR_AF=0.2988;EUR_AF=0.325;SAS_AF=0.2035;AA=A|||;VT=SNP
10	104844149	rs117639302	C	T	100	PASS	AC=26;AF=0.00519169;AN=5008;NS=2504;DP=21101;EAS_AF=0;AMR_AF=0.0058;AFR_AF=0.0015;EUR_AF=0.0139;SAS_AF=0.0061;AA=C|||;VT=SNP
10	104844314	rs76325870	T	G	100	PASS	AC=178;AF=0.0355431;AN=5008;NS=2504;DP=19729;EAS_AF=0.0486;AMR_AF=0.0058;AFR_AF=0;EUR_AF=0.0219;SAS_AF=0.1053;AA=T|||;VT=SNP
10	104844872	rs7092200	T	C	100	PASS	AC=2129;AF=0.42512;AN=5008;NS=2504;DP=17782;EAS_AF=0.5129;AMR_AF=0.4352;AFR_AF=0.3381;EUR_AF=0.4414;SAS_AF=0.4284;AA=C|||;VT=SNP
10	104844876	rs58279999	C	T	100	PASS	AC=145;AF=0.0289537;AN=5008;NS=2504;DP=17958;EAS_AF=0.0794;AMR_AF=0.0576;AFR_AF=0.0023;EUR_AF=0.0219;SAS_AF=0;AA=C|||;VT=SNP
10	104844928	rs7074395	G	T	100	PASS	AC=1307;AF=0.260982;AN=5008;NS=2504;DP=18694;EAS_AF=0.2242;AMR_AF=0.219;AFR_AF=0.3048;EUR_AF=0.325;SAS_AF=0.2035;AA=G|||;VT=SNP
10	104845226	rs17727686	G	A	100	PASS	AC=88;AF=0.0175719;AN=5008;NS=2504;DP=19270;EAS_AF=0.001;AMR_AF=0.0058;AFR_AF=0;EUR_AF=0.0159;SAS_AF=0.0685;AA=G|||;VT=SNP
10	104845443	rs4917995	T	A	100	PASS	AC=543;AF=0.108427;AN=5008;NS=2504;DP=19310;EAS_AF=0.0228;AMR_AF=0.1326;AFR_AF=0.1452;EUR_AF=0.166;SAS_AF=0.0706;AA=T|||;VT=SNP
10	104846178	rs11191548	T	C	100	PASS	AC=763;AF=0.152356;AN=5008;NS=2504;DP=19324;EAS_AF=0.2887;AMR_AF=0.1931;AFR_AF=0.025;EUR_AF=0.0885;SAS_AF=0.2209;AA=T|||;VT=SNP
10	104846312	rs72843990	C	T	100	PASS	AC=33;AF=0.00658946;AN=5008;NS=2504;DP=18041;EAS_AF=0;AMR_AF=0.0086;AFR_AF=0.0015;EUR_AF=0.0179;SAS_AF=0.0072;AA=C|||;VT=SNP
10	104846797	rs11191549	C	T	100	PASS	AC=1317;AF=0.262979;AN=5008;NS=2504;DP=15748;EAS_AF=0.2242;AMR_AF=0.2176;AFR_AF=0.2844;EUR_AF=0.3241;SAS_AF=0.2434;AA=C|||;VT=SNP
10	104846891	rs74233806	C	T	100	PASS	AC=243;AF=0.0485224;AN=5008;NS=2504;DP=13059;EAS_AF=0.0764;AMR_AF=0.134;AFR_AF=0.0015;EUR_AF=0.0189;SAS_AF=0.0532;AA=C|||;VT=SNP
10	104847713	rs142058693	T	C	100	PASS	AC=37;AF=0.00738818;AN=5008;NS=2504;DP=18968;EAS_AF=0;AMR_AF=0.0144;AFR_AF=0;EUR_AF=0.0149;SAS_AF=0.0123;AA=T|||;VT=SNP
10	104848123	rs8139	G	A	100	PASS	AC=2127;AF=0.42472;AN=5008;NS=2504;DP=19722;EAS_AF=0.5119;AMR_AF=0.4135;AFR_AF=0.3442;EUR_AF=0.4135;SAS_AF=0.4632;AA=A|||;VT=SNP
10	104848430	rs10430665	C	T	100	PASS	AC=785;AF=0.156749;AN=5008;NS=2504;DP=18178;EAS_AF=0.2897;AMR_AF=0.1945;AFR_AF=0.0408;EUR_AF=0.0885;SAS_AF=0.2198;AA=C|||;VT=SNP
10	104848844	rs12573199	A	T	100	PASS	AC=230;AF=0.0459265;AN=5008;NS=2504;DP=21865;EAS_AF=0.0486;AMR_AF=0.0058;AFR_AF=0.0219;EUR_AF=0.0209;SAS_AF=0.1299;AA=A|||;VT=SNP
10	104848855	rs12573200	A	T	100	PASS	AC=230;AF=0.0459265;AN=5008;NS=2504;DP=21848;EAS_AF=0.0486;AMR_AF=0.0058;AFR_AF=0.0219;EUR_AF=0.0209;SAS_AF=0.1299;AA=A|||;VT=SNP
10	104849116	rs10786736	G	C	100	PASS	AC=805;AF=0.160743;AN=5008;NS=2504;DP=18453;EAS_AF=0.2877;AMR_AF=0.2133;AFR_AF=0.0227;EUR_AF=0.1163;SAS_AF=0.2249;AA=G|||;VT=SNP
10	104849144	rs12573221	A	C	100	PASS	AC=230;AF=0.0459265;AN=5008;NS=2504;DP=19059;EAS_AF=0.0486;AMR_AF=0.0058;AFR_AF=0.0219;EUR_AF=0.0209;SAS_AF=0.1299;AA=A|||;VT=SNP
10	104849468	rs3740387	G	A	100	PASS	AC=2114;AF=0.422125;AN=5008;NS=2504;DP=18060;EAS_AF=0.499;AMR_AF=0.4135;AFR_AF=0.3442;EUR_AF=0.4135;SAS_AF=0.4632;AA=A|||;VT=SNP;EX_TARGET
10	104850155	rs17795366	T	C	100	PASS	AC=23;AF=0.00459265;AN=5008;NS=2504;DP=20373;EAS_AF=0;AMR_AF=0.0014;AFR_AF=0;EUR_AF=0.0149;SAS_AF=0.0072;AA=T|||;VT=SNP
10	104850620	rs34758128	A	C	100	PASS	AC=152;AF=0.0303514;AN=5008;NS=2504;DP=21021;EAS_AF=0;AMR_AF=0.0476;AFR_AF=0.0091;EUR_AF=0.0895;SAS_AF=0.0174;AA=A|||;VT=SNP
10	104850632	rs3736922	G	A	100	PASS	AC=2271;AF=0.453474;AN=5008;NS=2504;DP=20704;EAS_AF=0.5853;AMR_AF=0.4352;AFR_AF=0.3457;EUR_AF=0.4423;SAS_AF=0.4877;AA=A|||;VT=SNP
10	104850835	rs11191551	A	G	100	PASS	AC=785;AF=0.156749;AN=5008;NS=2504;DP=17598;EAS_AF=0.2887;AMR_AF=0.1945;AFR_AF=0.0416;EUR_AF=0.0885;SAS_AF=0.2198;AA=A|||;VT=SNP
10	104850895	rs11191552	G	A	100	PASS	AC=12;AF=0.00239617;AN=5008;NS=2504;DP=18122;EAS_AF=0;AMR_AF=0.0014;AFR_AF=0;EUR_AF=0.008;SAS_AF=0.0031;AA=G|||;VT=SNP
10	104851285	rs10883830	G	A	100	PASS	AC=1345;AF=0.26857;AN=5008;NS=2504;DP=18318;EAS_AF=0.2242;AMR_AF=0.219;AFR_AF=0.3041;EUR_AF=0.325;SAS_AF=0.2434;AA=A|||;VT=SNP
10	104851301	rs17094683	G	T	100	PASS	AC=784;AF=0.15655;AN=5008;NS=2504;DP=18506;EAS_AF=0.2887;AMR_AF=0.1945;AFR_AF=0.0408;EUR_AF=0.0885;SAS_AF=0.2198;AA=G|||;VT=SNP;EX_TARGET
10	104851396	rs11191553	G	T	100	PASS	AC=1346;AF=0.26877;AN=5008;NS=2504;DP=20517;EAS_AF=0.2242;AMR_AF=0.219;AFR_AF=0.3033;EUR_AF=0.325;SAS_AF=0.2454;AA=G|||;VT=SNP;EX_TARGET
10	104851400	rs79438485	G	A	100	PASS	AC=219;AF=0.04373;AN=5008;NS=2504;DP=20442;EAS_AF=0.0486;AMR_AF=0.0058;AFR_AF=0.0008;EUR_AF=0.0209;SAS_AF=0.1472;AA=G|||;VT=SNP;EX_TARGET
10	104851889	rs12217501	T	C	100	PASS	AC=755;AF=0.150759;AN=5008;NS=2504;DP=19769;EAS_AF=0.2877;AMR_AF=0.1916;AFR_AF=0.0212;EUR_AF=0.0885;SAS_AF=0.2198;AA=T|||;VT=SNP
10	104851912	rs12220743	C	T	100	PASS	AC=783;AF=0.15635;AN=5008;NS=2504;DP=20203;EAS_AF=0.2877;AMR_AF=0.1945;AFR_AF=0.0408;EUR_AF=0.0885;SAS_AF=0.2198;AA=C|||;VT=SNP
10	104852002	rs56036640	T	C	100	PASS	AC=647;AF=0.129193;AN=5008;NS=2504;DP=21922;EAS_AF=0.1071;AMR_AF=0.1066;AFR_AF=0.0204;EUR_AF=0.2117;SAS_AF=0.2301;AA=T|||;VT=SNP
10	104852166	rs12355120	T	G	100	PASS	AC=1440;AF=0.28754;AN=5008;NS=2504;DP=20907;EAS_AF=0.2986;AMR_AF=0.219;AFR_AF=0.3041;EUR_AF=0.326;SAS_AF=0.2628;AA=T|||;VT=SNP
10	104852419	rs3781282	A	G	100	PASS	AC=1441;AF=0.28774;AN=5008;NS=2504;DP=23750;EAS_AF=0.2986;AMR_AF=0.2205;AFR_AF=0.3041;EUR_AF=0.326;SAS_AF=0.2628;AA=G|||;VT=SNP
10	104852648	rs3781281	G	A	100	PASS	AC=1442;AF=0.287939;AN=5008;NS=2504;DP=20398;EAS_AF=0.2976;AMR_AF=0.2219;AFR_AF=0.3048;EUR_AF=0.326;SAS_AF=0.2628;AA=A|||;VT=SNP
10	104853290	rs72843997	A	G	100	PASS	AC=129;AF=0.0257588;AN=5008;NS=2504;DP=18302;EAS_AF=0.001;AMR_AF=0.0331;AFR_AF=0.0295;EUR_AF=0.0517;SAS_AF=0.0143;AA=A|||;VT=SNP
10	104853407	rs140795780	C	T	100	PASS	AC=35;AF=0.00698882;AN=5008;NS=2504;DP=20112;EAS_AF=0;AMR_AF=0.0144;AFR_AF=0;EUR_AF=0.0129;SAS_AF=0.0123;AA=C|||;VT=SNP
10	104853503	rs2274341	A	T	100	PASS	AC=571;AF=0.114018;AN=5008;NS=2504;DP=17538;EAS_AF=0.0804;AMR_AF=0.1729;AFR_AF=0.0688;EUR_AF=0.1998;SAS_AF=0.0798;AA=A|||;VT=SNP
10	104853577	rs2274340	T	C	100	PASS	AC=144;AF=0.028754;AN=5008;NS=2504;DP=18016;EAS_AF=0.0784;AMR_AF=0.0576;AFR_AF=0.0015;EUR_AF=0.0229;SAS_AF=0;AA=T|||;VT=SNP
10	104854262	rs148828123	G	A	100	PASS	AC=23;AF=0.00459265;AN=5008;NS=2504;DP=18414;EAS_AF=0;AMR_AF=0.0058;AFR_AF=0;EUR_AF=0.0179;SAS_AF=0.001;AA=G|||;VT=SNP
10	104854444	rs7080242	T	G	100	PASS	AC=98;AF=0.0195687;AN=5008;NS=2504;DP=15739;EAS_AF=0;AMR_AF=0.0086;AFR_AF=0.059;EUR_AF=0.0129;SAS_AF=0.001;AA=T|||;VT=SNP
10	104855261	rs72843998	T	C	100	PASS	AC=214;AF=0.0427316;AN=5008;NS=2504;DP=20338;EAS_AF=0.001;AMR_AF=0.0562;AFR_AF=0.0053;EUR_AF=0.1441;SAS_AF=0.0225;AA=T|||;VT=SNP
10	104855267	rs72843999	C	T	100	PASS	AC=90;AF=0.0179712;AN=5008;NS=2504;DP=20278;EAS_AF=0.001;AMR_AF=0.0303;AFR_AF=0.0015;EUR_AF=0.0517;SAS_AF=0.0143;AA=C|||;VT=SNP
10	104855278	rs11191554	C	T	100	PASS	AC=702;AF=0.140176;AN=5008;NS=2504;DP=20020;EAS_AF=0.2024;AMR_AF=0.0821;AFR_AF=0.0847;EUR_AF=0.159;SAS_AF=0.1728;AA=C|||;VT=SNP
10	104855656	rs1926030	T	C	100	PASS	AC=2220;AF=0.443291;AN=5008;NS=2504;DP=17705;EAS_AF=0.5853;AMR_AF=0.415;AFR_AF=0.3449;EUR_AF=0.4135;SAS_AF=0.4806;AA=C|||;VT=SNP;EX_TARGET
10	104855670	rs1926029	G	A	100	PASS	AC=1344;AF=0.268371;AN=5008;NS=2504;DP=17717;EAS_AF=0.2252;AMR_AF=0.2176;AFR_AF=0.3041;EUR_AF=0.325;SAS_AF=0.2423;AA=A|||;VT=SNP;EX_TARGET
10	104856100	rs77593808	A	C	100	PASS	AC=36;AF=0.0071885;AN=5008;NS=2504;DP=18402;EAS_AF=0;AMR_AF=0.0014;AFR_AF=0;EUR_AF=0.0149;SAS_AF=0.0204;AA=A|||;VT=SNP
10	104856162	rs12412038	G	A	100	PASS	AC=757;AF=0.151158;AN=5008;NS=2504;DP=19330;EAS_AF=0.2877;AMR_AF=0.1945;AFR_AF=0.0212;EUR_AF=0.0875;SAS_AF=0.2209;AA=G|||;VT=SNP
10	104857218	rs10786737	A	C	100	PASS	AC=701;AF=0.139976;AN=5008;NS=2504;DP=18948;EAS_AF=0.2024;AMR_AF=0.0807;AFR_AF=0.0847;EUR_AF=0.159;SAS_AF=0.1728;AA=A|||;VT=SNP
10	104857234	rs10883831	C	A	100	PASS	AC=383;AF=0.0764776;AN=5008;NS=2504;DP=19146;EAS_AF=0.1538;AMR_AF=0.072;AFR_AF=0.0098;EUR_AF=0.1372;SAS_AF=0.0276;AA=C|||;VT=SNP
10	104857523	rs11191555	A	C	100	PASS	AC=759;AF=0.151558;AN=5008;NS=2504;DP=18603;EAS_AF=0.2887;AMR_AF=0.1945;AFR_AF=0.0219;EUR_AF=0.0875;SAS_AF=0.2209;AA=A|||;VT=SNP
10	104858144	rs11191556	G	T	100	PASS	AC=382;AF=0.076278;AN=5008;NS=2504;DP=18180;EAS_AF=0.1528;AMR_AF=0.072;AFR_AF=0.0098;EUR_AF=0.1372;SAS_AF=0.0276;AA=G|||;VT=SNP
10	104860053	rs2274339	T	A	100	PASS	AC=1344;AF=0.268371;AN=5008;NS=2504;DP=18520;EAS_AF=0.2252;AMR_AF=0.219;AFR_AF=0.3033;EUR_AF=0.325;SAS_AF=0.2423;AA=T|||;VT=SNP
10	104860933	rs41287482	A	G	100	PASS	AC=20;AF=0.00399361;AN=5008;NS=2504;DP=13625;EAS_AF=0;AMR_AF=0.0029;AFR_AF=0.0008;EUR_AF=0.008;SAS_AF=0.0092;AA=A|||;VT=SNP
10	104861423	rs140193005	T	C	100	PASS	AC=39;AF=0.00778754;AN=5008;NS=2504;DP=14433;EAS_AF=0;AMR_AF=0.0058;AFR_AF=0.0008;EUR_AF=0.0308;SAS_AF=0.0031;AA=T|||;VT=SNP
10	104861736	rs72844002	T	G	100	PASS	AC=131;AF=0.0261581;AN=5008;NS=2504;DP=19552;EAS_AF=0.001;AMR_AF=0.0331;AFR_AF=0.0303;EUR_AF=0.0527;SAS_AF=0.0143;AA=T|||;VT=SNP
10	104863843	rs3781280	T	G	100	PASS	AC=1444;AF=0.288339;AN=5008;NS=2504;DP=17547;EAS_AF=0.2976;AMR_AF=0.2277;AFR_AF=0.3033;EUR_AF=0.328;SAS_AF=0.2607;AA=T|||;VT=SNP
10	104864614	rs11191557	C	G	100	PASS	AC=758;AF=0.151358;AN=5008;NS=2504;DP=19820;EAS_AF=0.2877;AMR_AF=0.1945;AFR_AF=0.0219;EUR_AF=0.0875;SAS_AF=0.2209;AA=C|||;VT=SNP
10	104864678	rs11191558	G	A	100	PASS	AC=758;AF=0.151358;AN=5008;NS=2504;DP=18741;EAS_AF=0.2877;AMR_AF=0.1945;AFR_AF=0.0219;EUR_AF=0.0875;SAS_AF=0.2209;AA=G|||;VT=SNP
10	104866062	rs2281877	C	T	100	PASS	AC=1435;AF=0.286542;AN=5008;NS=2504;DP=18216;EAS_AF=0.2976;AMR_AF=0.219;AFR_AF=0.3033;EUR_AF=0.326;SAS_AF=0.2597;AA=C|||;VT=SNP
10	104866815	rs80122405	G	A	100	PASS	AC=116;AF=0.0231629;AN=5008;NS=2504;DP=18484;EAS_AF=0.0724;AMR_AF=0.0043;AFR_AF=0.0008;EUR_AF=0.0199;SAS_AF=0.0194;AA=g|||;VT=SNP
10	104866863	rs7896519	C	T	100	PASS	AC=2138;AF=0.426917;AN=5008;NS=2504;DP=18798;EAS_AF=0.5853;AMR_AF=0.3862;AFR_AF=0.3464;EUR_AF=0.3628;SAS_AF=0.4673;AA=T|||;VT=SNP
10	104866958	rs7896547	A	G	100	PASS	AC=2223;AF=0.44389;AN=5008;NS=2504;DP=17588;EAS_AF=0.5863;AMR_AF=0.4164;AFR_AF=0.3457;EUR_AF=0.4135;SAS_AF=0.4806;AA=G|||;VT=SNP
10	104867206	rs12255989	C	T	100	PASS	AC=534;AF=0.106629;AN=5008;NS=2504;DP=16619;EAS_AF=0.0228;AMR_AF=0.1326;AFR_AF=0.1392;EUR_AF=0.166;SAS_AF=0.0695;AA=C|||;VT=SNP
10	104867639	rs117814456	C	T	100	PASS	AC=144;AF=0.028754;AN=5008;NS=2504;DP=16163;EAS_AF=0;AMR_AF=0.0432;AFR_AF=0.003;EUR_AF=0.0954;SAS_AF=0.0143;AA=C|||;VT=SNP
10	104867686	rs11191559	C	T	100	PASS	AC=829;AF=0.165535;AN=5008;NS=2504;DP=15536;EAS_AF=0.2887;AMR_AF=0.1988;AFR_AF=0.0726;EUR_AF=0.0875;SAS_AF=0.2209;AA=C|||;VT=SNP
10	104867695	rs140814859	T	G	100	PASS	AC=246;AF=0.0491214;AN=5008;NS=2504;DP=14843;EAS_AF=0.0486;AMR_AF=0.0058;AFR_AF=0.0219;EUR_AF=0.0219;SAS_AF=0.1452;AA=T|||;VT=SNP
10	104869038	rs11191560	T	C	100	PASS	AC=759;AF=0.151558;AN=5008;NS=2504;DP=18614;EAS_AF=0.2887;AMR_AF=0.1945;AFR_AF=0.0219;EUR_AF=0.0875;SAS_AF=0.2209;AA=T|||;VT=SNP
10	104869451	rs10786738	C	T	100	PASS	AC=1435;AF=0.286542;AN=5008;NS=2504;DP=18195;EAS_AF=0.2976;AMR_AF=0.219;AFR_AF=0.3033;EUR_AF=0.326;SAS_AF=0.2597;AA=C|||;VT=SNP
10	104869531	rs11191561	C	G	100	PASS	AC=702;AF=0.140176;AN=5008;NS=2504;DP=17248;EAS_AF=0.1498;AMR_AF=0.134;AFR_AF=0.1203;EUR_AF=0.1521;SAS_AF=0.1493;AA=C|||;VT=SNP
10	104870218	rs1807298	G	A	100	PASS	AC=1435;AF=0.286542;AN=5008;NS=2504;DP=19860;EAS_AF=0.2976;AMR_AF=0.219;AFR_AF=0.3033;EUR_AF=0.326;SAS_AF=0.2597;AA=A|||;VT=SNP
10	104871204	rs12413046	A	G	100	PASS	AC=758;AF=0.151358;AN=5008;NS=2504;DP=20414;EAS_AF=0.2877;AMR_AF=0.1945;AFR_AF=0.0219;EUR_AF=0.0875;SAS_AF=0.2209;AA=A|||;VT=SNP
10	104871279	rs10883832	T	G	100	PASS	AC=758;AF=0.151358;AN=5008;NS=2504;DP=19217;EAS_AF=0.2877;AMR_AF=0.1945;AFR_AF=0.0219;EUR_AF=0.0875;SAS_AF=0.2209;AA=T|||;VT=SNP
10	104871361	rs2066323	A	G	100	PASS	AC=2222;AF=0.44369;AN=5008;NS=2504;DP=18323;EAS_AF=0.5853;AMR_AF=0.4164;AFR_AF=0.3457;EUR_AF=0.4135;SAS_AF=0.4806;AA=G|||;VT=SNP
10	104872547	rs7899084	A	T	100	PASS	AC=2220;AF=0.443291;AN=5008;NS=2504;DP=18235;EAS_AF=0.5853;AMR_AF=0.4164;AFR_AF=0.3442;EUR_AF=0.4135;SAS_AF=0.4806;AA=T|||;VT=SNP
10	104872684	rs2182348	A	G	100	PASS	AC=1435;AF=0.286542;AN=5008;NS=2504;DP=16288;EAS_AF=0.2976;AMR_AF=0.219;AFR_AF=0.3033;EUR_AF=0.326;SAS_AF=0.2597;AA=A|||;VT=SNP
10	104873431	rs116993824	G	C	100	PASS	AC=73;AF=0.0145767;AN=5008;NS=2504;DP=15339;EAS_AF=0.0317;AMR_AF=0.0058;AFR_AF=0.0008;EUR_AF=0.0308;SAS_AF=0.0051;AA=G|||;VT=SNP
10	104873761	rs9633712	G	C	100	PASS	AC=784;AF=0.15655;AN=5008;NS=2504;DP=19722;EAS_AF=0.2867;AMR_AF=0.1974;AFR_AF=0.0408;EUR_AF=0.0875;SAS_AF=0.2209;AA=G|||;VT=SNP
10	104874609	rs61870853	A	C	100	PASS	AC=25;AF=0.00499201;AN=5008;NS=2504;DP=19724;EAS_AF=0;AMR_AF=0.0159;AFR_AF=0;EUR_AF=0.0109;SAS_AF=0.0031;AA=A|||;VT=SNP
10	104875084	rs7909022	G	A	100	PASS	AC=428;AF=0.0854633;AN=5008;NS=2504;DP=17406;EAS_AF=0.1538;AMR_AF=0.0735;AFR_AF=0.0424;EUR_AF=0.1382;SAS_AF=0.0276;AA=G|||;VT=SNP
10	104875136	rs150201993	G	A	100	PASS	AC=75;AF=0.014976;AN=5008;NS=2504;DP=16770;EAS_AF=0;AMR_AF=0.0418;AFR_AF=0.0023;EUR_AF=0.0209;SAS_AF=0.0225;AA=G|||;VT=SNP
10	104875304	rs7908960	A	C	100	PASS	AC=246;AF=0.0491214;AN=5008;NS=2504;DP=15453;EAS_AF=0.0486;AMR_AF=0.0058;AFR_AF=0.0219;EUR_AF=0.0219;SAS_AF=0.1452;AA=A|||;VT=SNP
10	104877035	rs1935323	T	C	100	PASS	AC=1338;AF=0.267173;AN=5008;NS=2504;DP=19890;EAS_AF=0.2252;AMR_AF=0.2176;AFR_AF=0.2995;EUR_AF=0.325;SAS_AF=0.2423;AA=T|||;VT=SNP
10	104877302	rs79082900	T	C	100	PASS	AC=757;AF=0.151158;AN=5008;NS=2504;DP=18177;EAS_AF=0.2877;AMR_AF=0.1945;AFR_AF=0.0212;EUR_AF=0.0875;SAS_AF=0.2209;AA=T|||;VT=SNP
10	104878010	rs1926037	A	C	100	PASS	AC=1435;AF=0.286542;AN=5008;NS=2504;DP=17122;EAS_AF=0.2976;AMR_AF=0.219;AFR_AF=0.3033;EUR_AF=0.326;SAS_AF=0.2597;AA=C|||;VT=SNP
10	104878454	rs72846714	G	A	100	PASS	AC=545;AF=0.108826;AN=5008;NS=2504;DP=16636;EAS_AF=0.0228;AMR_AF=0.1311;AFR_AF=0.1475;EUR_AF=0.166;SAS_AF=0.0706;AA=G|||;VT=SNP
10	104878543	rs11191564	C	T	100	PASS	AC=785;AF=0.156749;AN=5008;NS=2504;DP=14976;EAS_AF=0.2877;AMR_AF=0.1974;AFR_AF=0.0408;EUR_AF=0.0875;SAS_AF=0.2209;AA=C|||;VT=SNP
10	104879049	rs7895154	C	T	100	PASS	AC=1339;AF=0.267372;AN=5008;NS=2504;DP=19454;EAS_AF=0.2252;AMR_AF=0.219;AFR_AF=0.2995;EUR_AF=0.325;SAS_AF=0.2423;AA=C|||;VT=SNP
10	104879402	rs6584539	G	C	100	PASS	AC=1435;AF=0.286542;AN=5008;NS=2504;DP=20375;EAS_AF=0.2976;AMR_AF=0.219;AFR_AF=0.3033;EUR_AF=0.326;SAS_AF=0.2597;AA=G|||;VT=SNP
10	104879798	rs145870899	G	A	100	PASS	AC=123;AF=0.0245607;AN=5008;NS=2504;DP=17764;EAS_AF=0;AMR_AF=0.0317;AFR_AF=0.0015;EUR_AF=0.0805;SAS_AF=0.0184;AA=G|||;VT=SNP
10	104879847	rs2148200	C	A	100	PASS	AC=1435;AF=0.286542;AN=5008;NS=2504;DP=17082;EAS_AF=0.2976;AMR_AF=0.219;AFR_AF=0.3033;EUR_AF=0.326;SAS_AF=0.2597;AA=C|||;VT=SNP
10	104879856	rs2148199	A	G	100	PASS	AC=247;AF=0.0493211;AN=5008;NS=2504;DP=17945;EAS_AF=0.0486;AMR_AF=0.0072;AFR_AF=0.0219;EUR_AF=0.0219;SAS_AF=0.1452;AA=A|||;VT=SNP
10	104880236	rs10748837	T	C	100	PASS	AC=2221;AF=0.44349;AN=5008;NS=2504;DP=18392;EAS_AF=0.5853;AMR_AF=0.4164;AFR_AF=0.3449;EUR_AF=0.4135;SAS_AF=0.4806;AA=C|||;VT=SNP
10	104880773	rs75221325	A	G	100	PASS	AC=93;AF=0.0185703;AN=5008;NS=2504;DP=18277;EAS_AF=0;AMR_AF=0.0202;AFR_AF=0.0008;EUR_AF=0.0626;SAS_AF=0.0153;AA=A|||;VT=SNP
10	104881035	rs2153774	T	C	100	PASS	AC=1435;AF=0.286542;AN=5008;NS=2504;DP=15885;EAS_AF=0.2976;AMR_AF=0.219;AFR_AF=0.3033;EUR_AF=0.326;SAS_AF=0.2597;AA=T|||;VT=SNP
10	104881402	rs10883834	T	C	100	PASS	AC=1435;AF=0.286542;AN=5008;NS=2504;DP=17488;EAS_AF=0.2976;AMR_AF=0.219;AFR_AF=0.3033;EUR_AF=0.326;SAS_AF=0.2597;AA=C|||;VT=SNP
10	104881750	rs7915816	A	G	100	PASS	AC=1435;AF=0.286542;AN=5008;NS=2504;DP=14614;EAS_AF=0.2976;AMR_AF=0.219;AFR_AF=0.3033;EUR_AF=0.326;SAS_AF=0.2597;AA=G|||;VT=SNP
10	104882913	rs79331374	G	A	100	PASS	AC=382;AF=0.076278;AN=5008;NS=2504;DP=19982;EAS_AF=0.0218;AMR_AF=0.098;AFR_AF=0.0938;EUR_AF=0.1133;SAS_AF=0.0552;AA=G|||;VT=SNP
10	104883337	rs1060240	A	G	100	PASS	AC=787;AF=0.157149;AN=5008;NS=2504;DP=21044;EAS_AF=0.2877;AMR_AF=0.1974;AFR_AF=0.0424;EUR_AF=0.0875;SAS_AF=0.2209;AA=A|||;VT=SNP
10	104883650	rs7067663	A	G	100	PASS	AC=1459;AF=0.291334;AN=5008;NS=2504;DP=16288;EAS_AF=0.2986;AMR_AF=0.2219;AFR_AF=0.3192;EUR_AF=0.326;SAS_AF=0.2597;AA=G|||;VT=SNP
10	104883812	rs1926036	C	T	100	PASS	AC=1423;AF=0.284145;AN=5008;NS=2504;DP=17268;EAS_AF=0.2976;AMR_AF=0.219;AFR_AF=0.3026;EUR_AF=0.326;SAS_AF=0.2485;AA=C|||;VT=SNP
10	104884208	rs10883835	T	C	100	PASS	AC=787;AF=0.157149;AN=5008;NS=2504;DP=17497;EAS_AF=0.2877;AMR_AF=0.1974;AFR_AF=0.0424;EUR_AF=0.0875;SAS_AF=0.2209;AA=T|||;VT=SNP
10	104885330	rs1541213	A	G	100	PASS	AC=1433;AF=0.286142;AN=5008;NS=2504;DP=20476;EAS_AF=0.2976;AMR_AF=0.2161;AFR_AF=0.3033;EUR_AF=0.326;SAS_AF=0.2597;AA=G|||;VT=SNP
10	104886188	rs10786739	C	G	100	PASS	AC=2217;AF=0.442692;AN=5008;NS=2504;DP=18223;EAS_AF=0.5843;AMR_AF=0.4135;AFR_AF=0.3434;EUR_AF=0.4145;SAS_AF=0.4806;AA=G|||;VT=SNP
10	104886374	rs11191568	G	A	100	PASS	AC=784;AF=0.15655;AN=5008;NS=2504;DP=18149;EAS_AF=0.2877;AMR_AF=0.1974;AFR_AF=0.0408;EUR_AF=0.0875;SAS_AF=0.2198;AA=G|||;VT=SNP
10	104886533	rs12779263	G	T	100	PASS	AC=1090;AF=0.217652;AN=5008;NS=2504;DP=21038;EAS_AF=0.1766;AMR_AF=0.2089;AFR_AF=0.2776;EUR_AF=0.3032;SAS_AF=0.0971;AA=G|||;VT=SNP
10	104886612	rs76003516	A	G	100	PASS	AC=44;AF=0.00878594;AN=5008;NS=2504;DP=18649;EAS_AF=0.0159;AMR_AF=0.0058;AFR_AF=0.0015;EUR_AF=0.0219;SAS_AF=0;AA=A|||;VT=SNP
10	104886621	rs117208459	T	A	100	PASS	AC=28;AF=0.00559105;AN=5008;NS=2504;DP=18700;EAS_AF=0;AMR_AF=0.0086;AFR_AF=0.0015;EUR_AF=0.0139;SAS_AF=0.0061;AA=T|||;VT=SNP
10	104891198	rs10883836	T	C	100	PASS	AC=1436;AF=0.286741;AN=5008;NS=2504;DP=19848;EAS_AF=0.2976;AMR_AF=0.2161;AFR_AF=0.3048;EUR_AF=0.326;SAS_AF=0.2607;AA=C|||;VT=SNP
10	104891396	rs12571568	C	G	100	PASS	AC=2220;AF=0.443291;AN=5008;NS=2504;DP=19397;EAS_AF=0.5853;AMR_AF=0.4135;AFR_AF=0.3457;EUR_AF=0.4135;SAS_AF=0.4806;AA=G|||;VT=SNP
10	104891928	rs149040511	C	T	100	PASS	AC=22;AF=0.00439297;AN=5008;NS=2504;DP=16659;EAS_AF=0;AMR_AF=0.0072;AFR_AF=0.0008;EUR_AF=0.0139;SAS_AF=0.002;AA=C|||;VT=SNP
10	104891975	rs2148197	T	C	100	PASS	AC=2221;AF=0.44349;AN=5008;NS=2504;DP=14872;EAS_AF=0.5853;AMR_AF=0.4135;AFR_AF=0.3464;EUR_AF=0.4135;SAS_AF=0.4806;AA=C|||;VT=SNP
10	104892216	rs75287094	T	C	100	PASS	AC=248;AF=0.0495208;AN=5008;NS=2504;DP=18352;EAS_AF=0.0486;AMR_AF=0.0072;AFR_AF=0.0219;EUR_AF=0.0219;SAS_AF=0.1462;AA=T|||;VT=SNP
10	104892483	rs146569383	T	A	100	PASS	AC=90;AF=0.0179712;AN=5008;NS=2504;DP=14027;EAS_AF=0.001;AMR_AF=0.0303;AFR_AF=0.0015;EUR_AF=0.0517;SAS_AF=0.0143;AA=T|||;VT=SNP
10	104893137	rs11191572	A	G	100	PASS	AC=1435;AF=0.286542;AN=5008;NS=2504;DP=19533;EAS_AF=0.2976;AMR_AF=0.2161;AFR_AF=0.3048;EUR_AF=0.326;SAS_AF=0.2597;AA=G|||;VT=SNP
10	104893271	rs1163246	A	G	100	PASS	AC=4371;AF=0.872804;AN=5008;NS=2504;DP=17946;EAS_AF=0.8958;AMR_AF=0.8963;AFR_AF=0.9803;EUR_AF=0.7903;SAS_AF=0.772;AA=G|||;VT=SNP
10	104893568	rs12766205	A	G	100	PASS	AC=2221;AF=0.44349;AN=5008;NS=2504;DP=18780;EAS_AF=0.5853;AMR_AF=0.4135;AFR_AF=0.3464;EUR_AF=0.4135;SAS_AF=0.4806;AA=G|||;VT=SNP
10	104895297	rs111278264	C	T	100	PASS	AC=381;AF=0.0760783;AN=5008;NS=2504;DP=16781;EAS_AF=0.0218;AMR_AF=0.0951;AFR_AF=0.0946;EUR_AF=0.1133;SAS_AF=0.0552;AA=C|||;VT=SNP
10	104895493	rs147351091	T	A	100	PASS	AC=50;AF=0.00998403;AN=5008;NS=2504;DP=16564;EAS_AF=0;AMR_AF=0.0058;AFR_AF=0;EUR_AF=0.0209;SAS_AF=0.0256;AA=T|||;VT=SNP
10	104895536	rs12415199	T	C	100	PASS	AC=1436;AF=0.286741;AN=5008;NS=2504;DP=17145;EAS_AF=0.2976;AMR_AF=0.2161;AFR_AF=0.3048;EUR_AF=0.326;SAS_AF=0.2607;AA=C|||;VT=SNP
10	104895568	rs12780509	G	T	100	PASS	AC=386;AF=0.0770767;AN=5008;NS=2504;DP=17533;EAS_AF=0.1548;AMR_AF=0.0749;AFR_AF=0.0098;EUR_AF=0.1372;SAS_AF=0.0276;AA=G|||;VT=SNP
10	104896078	rs34104646	T	A	100	PASS	AC=1436;AF=0.286741;AN=5008;NS=2504;DP=18810;EAS_AF=0.2976;AMR_AF=0.2161;AFR_AF=0.3048;EUR_AF=0.326;SAS_AF=0.2607;AA=T|||;VT=SNP
10	104896100	rs72844301	G	A	100	PASS	AC=63;AF=0.0125799;AN=5008;NS=2504;DP=17903;EAS_AF=0;AMR_AF=0.0245;AFR_AF=0.0008;EUR_AF=0.0388;SAS_AF=0.0061;AA=G|||;VT=SNP
10	104896486	rs10883837	G	A	100	PASS	AC=2221;AF=0.44349;AN=5008;NS=2504;DP=16138;EAS_AF=0.5853;AMR_AF=0.415;AFR_AF=0.3457;EUR_AF=0.4135;SAS_AF=0.4806;AA=A|||;VT=SNP
10	104896563	rs1163248	A	G	100	PASS	AC=4124;AF=0.823482;AN=5008;NS=2504;DP=14205;EAS_AF=0.8204;AMR_AF=0.7594;AFR_AF=0.9781;EUR_AF=0.7704;SAS_AF=0.7178;AA=G|||;VT=SNP
10	104896751	rs72846103	A	T	100	PASS	AC=130;AF=0.0259585;AN=5008;NS=2504;DP=19701;EAS_AF=0.001;AMR_AF=0.0331;AFR_AF=0.0303;EUR_AF=0.0517;SAS_AF=0.0143;AA=A|||;VT=SNP
10	104896816	rs11191573	T	C	100	PASS	AC=1436;AF=0.286741;AN=5008;NS=2504;DP=18612;EAS_AF=0.2976;AMR_AF=0.2161;AFR_AF=0.3048;EUR_AF=0.326;SAS_AF=0.2607;AA=T|||;VT=SNP
10	104897254	rs746293	G	T	100	PASS	AC=2220;AF=0.443291;AN=5008;NS=2504;DP=19491;EAS_AF=0.5853;AMR_AF=0.4135;AFR_AF=0.3457;EUR_AF=0.4135;SAS_AF=0.4806;AA=T|||;VT=SNP
10	104897901	rs732998	T	C	100	PASS	AC=784;AF=0.15655;AN=5008;NS=2504;DP=18418;EAS_AF=0.2877;AMR_AF=0.1974;AFR_AF=0.0408;EUR_AF=0.0875;SAS_AF=0.2198;AA=T|||;VT=SNP
10	104897985	rs11598702	T	C	100	PASS	AC=1280;AF=0.255591;AN=5008;NS=2504;DP=19819;EAS_AF=0.2341;AMR_AF=0.3069;AFR_AF=0.1846;EUR_AF=0.3529;SAS_AF=0.2372;AA=T|||;VT=SNP
10	104898126	rs11191574	C	T	100	PASS	AC=785;AF=0.156749;AN=5008;NS=2504;DP=21846;EAS_AF=0.2877;AMR_AF=0.1974;AFR_AF=0.0408;EUR_AF=0.0885;SAS_AF=0.2198;AA=C|||;VT=SNP
10	104898337	rs11191575	C	T	100	PASS	AC=784;AF=0.15655;AN=5008;NS=2504;DP=22880;EAS_AF=0.2877;AMR_AF=0.1974;AFR_AF=0.0408;EUR_AF=0.0875;SAS_AF=0.2198;AA=C|||;VT=SNP
10	104898422	rs116976910	G	A	100	PASS	AC=21;AF=0.00419329;AN=5008;NS=2504;DP=22810;EAS_AF=0;AMR_AF=0.0072;AFR_AF=0.0008;EUR_AF=0.0129;SAS_AF=0.002;AA=G|||;VT=SNP
10	104899869	rs35348020	C	T	100	PASS	AC=455;AF=0.0908546;AN=5008;NS=2504;DP=19374;EAS_AF=0.1528;AMR_AF=0.0764;AFR_AF=0.0628;EUR_AF=0.1372;SAS_AF=0.0276;AA=C|||;VT=SNP
10	104900272	rs12262258	G	A	100	PASS	AC=541;AF=0.108027;AN=5008;NS=2504;DP=21022;EAS_AF=0.0228;AMR_AF=0.1282;AFR_AF=0.1467;EUR_AF=0.166;SAS_AF=0.0695;AA=g|||;VT=SNP
10	104900841	rs78436955	C	T	100	PASS	AC=220;AF=0.0439297;AN=5008;NS=2504;DP=19860;EAS_AF=0.0486;AMR_AF=0.0072;AFR_AF=0.0008;EUR_AF=0.0219;SAS_AF=0.1462;AA=C|||;VT=SNP
10	104901031	rs79993475	A	G	100	PASS	AC=786;AF=0.156949;AN=5008;NS=2504;DP=15136;EAS_AF=0.2887;AMR_AF=0.1974;AFR_AF=0.0416;EUR_AF=0.0875;SAS_AF=0.2198;AA=A|||;VT=SNP
10	104901491	rs12220375	T	C	100	PASS	AC=758;AF=0.151358;AN=5008;NS=2504;DP=13556;EAS_AF=0.2887;AMR_AF=0.1945;AFR_AF=0.0219;EUR_AF=0.0875;SAS_AF=0.2198;AA=T|||;VT=SNP
10	104902165	rs11191577	A	G	100	PASS	AC=2221;AF=0.44349;AN=5008;NS=2504;DP=17515;EAS_AF=0.5853;AMR_AF=0.4135;AFR_AF=0.3464;EUR_AF=0.4135;SAS_AF=0.4806;AA=G|||;VT=SNP
10	104902337	rs11191578	A	T	100	PASS	AC=1434;AF=0.286342;AN=5008;NS=2504;DP=17831;EAS_AF=0.2966;AMR_AF=0.2161;AFR_AF=0.3048;EUR_AF=0.326;SAS_AF=0.2597;AA=A|||;VT=SNP
10	104903638	rs34130454	A	G	100	PASS	AC=1436;AF=0.286741;AN=5008;NS=2504;DP=16631;EAS_AF=0.2976;AMR_AF=0.2161;AFR_AF=0.3048;EUR_AF=0.326;SAS_AF=0.2607;AA=G|||;VT=SNP
10	104903666	rs12774513	C	T	100	PASS	AC=426;AF=0.0850639;AN=5008;NS=2504;DP=15531;EAS_AF=0.1528;AMR_AF=0.0735;AFR_AF=0.0424;EUR_AF=0.1372;SAS_AF=0.0276;AA=C|||;VT=SNP
10	104905529	rs7912517	G	A	100	PASS	AC=1337;AF=0.266973;AN=5008;NS=2504;DP=19097;EAS_AF=0.2242;AMR_AF=0.2161;AFR_AF=0.2995;EUR_AF=0.325;SAS_AF=0.2434;AA=G|||;VT=SNP
10	104905604	rs7897663	T	C	100	PASS	AC=1434;AF=0.286342;AN=5008;NS=2504;DP=18543;EAS_AF=0.2976;AMR_AF=0.2161;AFR_AF=0.3033;EUR_AF=0.326;SAS_AF=0.2607;AA=T|||;VT=SNP
10	104906211	rs11191580	T	C	100	PASS	AC=736;AF=0.146965;AN=5008;NS=2504;DP=18430;EAS_AF=0.2877;AMR_AF=0.1945;AFR_AF=0.0061;EUR_AF=0.0875;SAS_AF=0.2198;AA=T|||;VT=SNP
10	104906992	rs12243903	T	C	100	PASS	AC=540;AF=0.107827;AN=5008;NS=2504;DP=17152;EAS_AF=0.0228;AMR_AF=0.1282;AFR_AF=0.146;EUR_AF=0.166;SAS_AF=0.0695;AA=T|||;VT=SNP
10	104908344	rs182512562	G	C	100	PASS	AC=35;AF=0.00698882;AN=5008;NS=2504;DP=11042;EAS_AF=0;AMR_AF=0.0144;AFR_AF=0;EUR_AF=0.0129;SAS_AF=0.0123;AA=G|||;VT=SNP
10	104909339	rs2066322	T	G	100	PASS	AC=1339;AF=0.267372;AN=5008;NS=2504;DP=15812;EAS_AF=0.2242;AMR_AF=0.2161;AFR_AF=0.3011;EUR_AF=0.325;SAS_AF=0.2434;AA=T|||;VT=SNP
10	104909890	rs1163249	A	G	100	PASS	AC=4351;AF=0.86881;AN=5008;NS=2504;DP=18005;EAS_AF=0.8889;AMR_AF=0.8919;AFR_AF=0.9773;EUR_AF=0.7853;SAS_AF=0.771;AA=A|||;VT=SNP
10	104910959	rs79680647	G	A	100	PASS	AC=780;AF=0.155751;AN=5008;NS=2504;DP=17180;EAS_AF=0.2827;AMR_AF=0.1974;AFR_AF=0.0416;EUR_AF=0.0875;SAS_AF=0.2198;AA=G|||;VT=SNP
10	104911356	rs12775302	A	G	100	PASS	AC=1436;AF=0.286741;AN=5008;NS=2504;DP=17142;EAS_AF=0.2986;AMR_AF=0.2161;AFR_AF=0.3048;EUR_AF=0.325;SAS_AF=0.2607;AA=A|||;VT=SNP
10	104913653	rs11191582	G	A	100	PASS	AC=711;AF=0.141973;AN=5008;NS=2504;DP=16702;EAS_AF=0.2649;AMR_AF=0.1931;AFR_AF=0.0053;EUR_AF=0.0885;SAS_AF=0.2188;AA=G|||;VT=SNP
10	104913870	rs7067970	C	T	100	PASS	AC=2211;AF=0.441494;AN=5008;NS=2504;DP=14739;EAS_AF=0.5804;AMR_AF=0.415;AFR_AF=0.3427;EUR_AF=0.4135;SAS_AF=0.4796;AA=T|||;VT=SNP
10	104913940	rs74233809	T	C	100	PASS	AC=814;AF=0.16254;AN=5008;NS=2504;DP=15064;EAS_AF=0.2748;AMR_AF=0.2003;AFR_AF=0.0719;EUR_AF=0.0885;SAS_AF=0.2188;AA=T|||;VT=SNP
10	104914491	rs12414232	A	T	100	PASS	AC=1433;AF=0.286142;AN=5008;NS=2504;DP=16842;EAS_AF=0.2966;AMR_AF=0.2161;AFR_AF=0.3033;EUR_AF=0.326;SAS_AF=0.2607;AA=T|||;VT=SNP
10	104915018	rs115915120	T	A	100	PASS	AC=31;AF=0.0061901;AN=5008;NS=2504;DP=18885;EAS_AF=0.001;AMR_AF=0.0072;AFR_AF=0.0015;EUR_AF=0.0179;SAS_AF=0.0051;AA=T|||;VT=SNP
10	104915310	rs2148198	G	A	100	PASS	AC=1432;AF=0.285942;AN=5008;NS=2504;DP=18545;EAS_AF=0.2966;AMR_AF=0.2161;AFR_AF=0.3033;EUR_AF=0.326;SAS_AF=0.2597;AA=g|||;VT=SNP
10	104915471	rs76558380	T	C	100	PASS	AC=20;AF=0.00399361;AN=5008;NS=2504;DP=18143;EAS_AF=0;AMR_AF=0.0058;AFR_AF=0.0008;EUR_AF=0.0129;SAS_AF=0.002;AA=T|||;VT=SNP
10	104916857	rs3861983	T	C	100	PASS	AC=693;AF=0.138379;AN=5008;NS=2504;DP=12674;EAS_AF=0.2014;AMR_AF=0.0821;AFR_AF=0.0779;EUR_AF=0.159;SAS_AF=0.1738;AA=T|||;VT=SNP
10	104916980	rs3861984	T	C	100	PASS	AC=1434;AF=0.286342;AN=5008;NS=2504;DP=16018;EAS_AF=0.2976;AMR_AF=0.2147;AFR_AF=0.3048;EUR_AF=0.326;SAS_AF=0.2597;AA=C|||;VT=SNP
10	104917227	rs74827204	A	T	100	PASS	AC=129;AF=0.0257588;AN=5008;NS=2504;DP=19649;EAS_AF=0.001;AMR_AF=0.0331;AFR_AF=0.0295;EUR_AF=0.0517;SAS_AF=0.0143;AA=A|||;VT=SNP
10	104917342	rs11191583	C	A	100	PASS	AC=383;AF=0.0764776;AN=5008;NS=2504;DP=20487;EAS_AF=0.1528;AMR_AF=0.0735;AFR_AF=0.0098;EUR_AF=0.1372;SAS_AF=0.0276;AA=C|||;VT=SNP
10	104920232	rs3977751	A	G	100	PASS	AC=2221;AF=0.44349;AN=5008;NS=2504;DP=19573;EAS_AF=0.5863;AMR_AF=0.4121;AFR_AF=0.3449;EUR_AF=0.4145;SAS_AF=0.4816;AA=G|||;VT=SNP
10	104920341	rs10883839	A	G	100	PASS	AC=1434;AF=0.286342;AN=5008;NS=2504;DP=19691;EAS_AF=0.2986;AMR_AF=0.2147;AFR_AF=0.3033;EUR_AF=0.326;SAS_AF=0.2607;AA=A|||;VT=SNP
10	104920509	rs11191584	C	T	100	PASS	AC=443;AF=0.0884585;AN=5008;NS=2504;DP=21036;EAS_AF=0.1528;AMR_AF=0.0764;AFR_AF=0.0537;EUR_AF=0.1372;SAS_AF=0.0276;AA=C|||;VT=SNP
10	104922039	rs10883840	A	G	100	PASS	AC=2215;AF=0.442292;AN=5008;NS=2504;DP=15539;EAS_AF=0.5813;AMR_AF=0.4135;AFR_AF=0.3449;EUR_AF=0.4135;SAS_AF=0.4806;AA=G|||;VT=SNP
10	104922746	rs141637838	G	C	100	PASS	AC=33;AF=0.00658946;AN=5008;NS=2504;DP=15308;EAS_AF=0;AMR_AF=0.013;AFR_AF=0;EUR_AF=0.0129;SAS_AF=0.0112;AA=G|||;VT=SNP
10	104922870	rs35745742	T	C	100	PASS	AC=37;AF=0.00738818;AN=5008;NS=2504;DP=17339;EAS_AF=0;AMR_AF=0.0058;AFR_AF=0.0008;EUR_AF=0.0278;SAS_AF=0.0041;AA=T|||;VT=SNP
10	104923595	rs66652022	G	A	100	PASS	AC=1439;AF=0.28734;AN=5008;NS=2504;DP=9696;EAS_AF=0.2986;AMR_AF=0.2161;AFR_AF=0.3041;EUR_AF=0.327;SAS_AF=0.2628;AA=G|||;VT=SNP
10	104924039	rs149555487	G	A	100	PASS	AC=248;AF=0.0495208;AN=5008;NS=2504;DP=17375;EAS_AF=0.0496;AMR_AF=0.0058;AFR_AF=0.0219;EUR_AF=0.0219;SAS_AF=0.1462;AA=G|||;VT=SNP
10	104924820	rs10509765	G	A	100	PASS	AC=710;AF=0.141773;AN=5008;NS=2504;DP=20747;EAS_AF=0.1508;AMR_AF=0.1354;AFR_AF=0.1263;EUR_AF=0.1501;SAS_AF=0.1493;AA=G|||;VT=SNP
10	104924838	rs12773916	G	A	100	PASS	AC=383;AF=0.0764776;AN=5008;NS=2504;DP=20231;EAS_AF=0.1528;AMR_AF=0.0735;AFR_AF=0.0098;EUR_AF=0.1372;SAS_AF=0.0276;AA=G|||;VT=SNP
10	104925543	rs146240286	C	G	100	PASS	AC=248;AF=0.0495208;AN=5008;NS=2504;DP=14883;EAS_AF=0.0496;AMR_AF=0.0058;AFR_AF=0.0219;EUR_AF=0.0219;SAS_AF=0.1462;AA=C|||;VT=SNP
10	104925829	rs4917996	A	C	100	PASS	AC=2221;AF=0.44349;AN=5008;NS=2504;DP=19000;EAS_AF=0.5863;AMR_AF=0.4135;AFR_AF=0.3457;EUR_AF=0.4135;SAS_AF=0.4806;AA=C|||;VT=SNP
10	104926334	rs10509766	T	C	100	PASS	AC=1438;AF=0.287141;AN=5008;NS=2504;DP=19219;EAS_AF=0.2986;AMR_AF=0.2161;AFR_AF=0.3056;EUR_AF=0.326;SAS_AF=0.2607;AA=T|||;VT=SNP
10	104926485	rs12763944	T	C	100	PASS	AC=193;AF=0.0385383;AN=5008;NS=2504;DP=15906;EAS_AF=0;AMR_AF=0.0562;AFR_AF=0.0098;EUR_AF=0.1193;SAS_AF=0.0215;AA=T|||;VT=SNP
10	104926876	rs112224955	G	A	100	PASS	AC=241;AF=0.048123;AN=5008;NS=2504;DP=14048;EAS_AF=0.004;AMR_AF=0.0807;AFR_AF=0.0151;EUR_AF=0.1123;SAS_AF=0.0491;AA=G|||;VT=SNP
10	104926933	rs11191586	T	C	100	PASS	AC=1437;AF=0.286941;AN=5008;NS=2504;DP=13446;EAS_AF=0.2976;AMR_AF=0.2176;AFR_AF=0.3048;EUR_AF=0.326;SAS_AF=0.2607;AA=C|||;VT=SNP
10	104927634	rs6584540	A	G	100	PASS	AC=2224;AF=0.444089;AN=5008;NS=2504;DP=15845;EAS_AF=0.5863;AMR_AF=0.4135;AFR_AF=0.3464;EUR_AF=0.4135;SAS_AF=0.4826;AA=G|||;VT=SNP
10	104928164	rs75839032	G	C	100	PASS	AC=249;AF=0.0497204;AN=5008;NS=2504;DP=17130;EAS_AF=0.0496;AMR_AF=0.0072;AFR_AF=0.0219;EUR_AF=0.0219;SAS_AF=0.1462;AA=G|||;VT=SNP
10	104928770	rs35195396	T	A	100	PASS	AC=1436;AF=0.286741;AN=5008;NS=2504;DP=14836;EAS_AF=0.2976;AMR_AF=0.2161;AFR_AF=0.3048;EUR_AF=0.326;SAS_AF=0.2607;AA=T|||;VT=SNP
10	104928914	rs12416331	T	A	100	PASS	AC=752;AF=0.15016;AN=5008;NS=2504;DP=16468;EAS_AF=0.2837;AMR_AF=0.1945;AFR_AF=0.0212;EUR_AF=0.0875;SAS_AF=0.2198;AA=T|||;VT=SNP
10	104929113	rs7080935	C	A	100	PASS	AC=542;AF=0.108227;AN=5008;NS=2504;DP=17788;EAS_AF=0.0228;AMR_AF=0.1282;AFR_AF=0.1475;EUR_AF=0.166;SAS_AF=0.0695;AA=C|||;VT=SNP
10	104929124	rs6584541	A	G	100	PASS	AC=1341;AF=0.267772;AN=5008;NS=2504;DP=17911;EAS_AF=0.2252;AMR_AF=0.2161;AFR_AF=0.3018;EUR_AF=0.325;SAS_AF=0.2434;AA=A|||;VT=SNP
10	104929191	rs7081075	C	T	100	PASS	AC=2221;AF=0.44349;AN=5008;NS=2504;DP=16454;EAS_AF=0.5863;AMR_AF=0.4135;AFR_AF=0.3457;EUR_AF=0.4135;SAS_AF=0.4806;AA=T|||;VT=SNP
10	104929716	rs11191587	T	C	100	PASS	AC=786;AF=0.156949;AN=5008;NS=2504;DP=13545;EAS_AF=0.2887;AMR_AF=0.1974;AFR_AF=0.0416;EUR_AF=0.0875;SAS_AF=0.2198;AA=T|||;VT=SNP
10	104930382	rs11191589	T	C	100	PASS	AC=1436;AF=0.286741;AN=5008;NS=2504;DP=14697;EAS_AF=0.2976;AMR_AF=0.2161;AFR_AF=0.3048;EUR_AF=0.326;SAS_AF=0.2607;AA=C|||;VT=SNP
10	104930391	rs116925486	C	T	100	PASS	AC=38;AF=0.00758786;AN=5008;NS=2504;DP=15367;EAS_AF=0;AMR_AF=0.0058;AFR_AF=0.0008;EUR_AF=0.0298;SAS_AF=0.0031;AA=C|||;VT=SNP
10	104930486	rs1163240	C	T	100	PASS	AC=4988;AF=0.996006;AN=5008;NS=2504;DP=14187;EAS_AF=1;AMR_AF=0.9928;AFR_AF=0.9992;EUR_AF=0.9891;SAS_AF=0.9969;AA=T|||;VT=SNP
10	104930682	rs118141064	C	T	100	PASS	AC=21;AF=0.00419329;AN=5008;NS=2504;DP=17604;EAS_AF=0;AMR_AF=0.0072;AFR_AF=0.0008;EUR_AF=0.0149;SAS_AF=0;AA=C|||;VT=SNP
10	104931051	rs3740386	C	T	100	PASS	AC=1436;AF=0.286741;AN=5008;NS=2504;DP=17674;EAS_AF=0.2976;AMR_AF=0.2161;AFR_AF=0.3048;EUR_AF=0.326;SAS_AF=0.2607;AA=T|||;VT=SNP
10	104931584	rs12219304	G	C	100	PASS	AC=763;AF=0.152356;AN=5008;NS=2504;DP=15748;EAS_AF=0.2698;AMR_AF=0.196;AFR_AF=0.0408;EUR_AF=0.0875;SAS_AF=0.2178;AA=G|||;VT=SNP
10	104931818	rs11191590	T	C	100	PASS	AC=21;AF=0.00419329;AN=5008;NS=2504;DP=10855;EAS_AF=0;AMR_AF=0.0072;AFR_AF=0.0008;EUR_AF=0.0139;SAS_AF=0.001;AA=T|||;VT=SNP
10	104932062	rs113973959	G	A	100	PASS	AC=239;AF=0.0477236;AN=5008;NS=2504;DP=7782;EAS_AF=0.004;AMR_AF=0.0793;AFR_AF=0.0144;EUR_AF=0.1123;SAS_AF=0.0491;AA=G|||;VT=SNP
10	104932361	rs143956083	G	A	100	PASS	AC=92;AF=0.0183706;AN=5008;NS=2504;DP=14393;EAS_AF=0;AMR_AF=0.0187;AFR_AF=0.0008;EUR_AF=0.0626;SAS_AF=0.0153;AA=G|||;VT=SNP
10	104933023	rs117715523	C	A	100	PASS	AC=19;AF=0.00379393;AN=5008;NS=2504;DP=19275;EAS_AF=0;AMR_AF=0.0058;AFR_AF=0.0008;EUR_AF=0.0129;SAS_AF=0.001;AA=C|||;VT=SNP
10	104933449	rs12257472	C	T	100	PASS	AC=1091;AF=0.217851;AN=5008;NS=2504;DP=12822;EAS_AF=0.1756;AMR_AF=0.2089;AFR_AF=0.2776;EUR_AF=0.3052;SAS_AF=0.0971;AA=c|||;VT=SNP
10	104933511	rs12774412	G	T	100	PASS	AC=383;AF=0.0764776;AN=5008;NS=2504;DP=11818;EAS_AF=0.1528;AMR_AF=0.0735;AFR_AF=0.0098;EUR_AF=0.1372;SAS_AF=0.0276;AA=G|||;VT=SNP
10	104933654	rs12244207	A	G	100	PASS	AC=541;AF=0.108027;AN=5008;NS=2504;DP=13745;EAS_AF=0.0228;AMR_AF=0.1282;AFR_AF=0.1467;EUR_AF=0.166;SAS_AF=0.0695;AA=A|||;VT=SNP
10	104933679	rs190000397	C	T	100	PASS	AC=29;AF=0.00579073;AN=5008;NS=2504;DP=13308;EAS_AF=0;AMR_AF=0.0058;AFR_AF=0;EUR_AF=0.0229;SAS_AF=0.002;AA=C|||;VT=SNP
10	104933921	rs11191591	C	T	100	PASS	AC=1445;AF=0.288538;AN=5008;NS=2504;DP=18396;EAS_AF=0.2976;AMR_AF=0.2161;AFR_AF=0.3116;EUR_AF=0.326;SAS_AF=0.2607;AA=T|||;VT=SNP
10	104934709	rs10883841	T	C	100	PASS	AC=384;AF=0.0766773;AN=5008;NS=2504;DP=18019;EAS_AF=0.1528;AMR_AF=0.0735;AFR_AF=0.0098;EUR_AF=0.1382;SAS_AF=0.0276;AA=T|||;VT=SNP;EX_TARGET
10	104934952	rs12261294	C	T	100	PASS	AC=541;AF=0.108027;AN=5008;NS=2504;DP=16207;EAS_AF=0.0228;AMR_AF=0.1282;AFR_AF=0.1467;EUR_AF=0.166;SAS_AF=0.0695;AA=C|||;VT=SNP
10	104935593	rs10786740	G	C	100	PASS	AC=2216;AF=0.442492;AN=5008;NS=2504;DP=19226;EAS_AF=0.5813;AMR_AF=0.4135;AFR_AF=0.3457;EUR_AF=0.4135;SAS_AF=0.4806;AA=C|||;VT=SNP
10	104937100	rs7917650	G	C	100	PASS	AC=1339;AF=0.267372;AN=5008;NS=2504;DP=17618;EAS_AF=0.2252;AMR_AF=0.2147;AFR_AF=0.3011;EUR_AF=0.325;SAS_AF=0.2434;AA=G|||;VT=SNP
10	104939052	rs114373406	C	T	100	PASS	AC=247;AF=0.0493211;AN=5008;NS=2504;DP=18487;EAS_AF=0.0496;AMR_AF=0.0058;AFR_AF=0.0219;EUR_AF=0.0209;SAS_AF=0.1462;AA=C|||;VT=SNP
10	104939182	rs10786741	G	A	100	PASS	AC=1434;AF=0.286342;AN=5008;NS=2504;DP=18545;EAS_AF=0.2976;AMR_AF=0.2161;AFR_AF=0.3033;EUR_AF=0.326;SAS_AF=0.2607;AA=G|||;VT=SNP
10	104939215	rs11191593	T	C	100	PASS	AC=786;AF=0.156949;AN=5008;NS=2504;DP=18916;EAS_AF=0.2887;AMR_AF=0.1974;AFR_AF=0.0416;EUR_AF=0.0875;SAS_AF=0.2198;AA=T|||;VT=SNP
10	104939232	rs12240508	G	A	100	PASS	AC=541;AF=0.108027;AN=5008;NS=2504;DP=19208;EAS_AF=0.0228;AMR_AF=0.1282;AFR_AF=0.1467;EUR_AF=0.166;SAS_AF=0.0695;AA=G|||;VT=SNP
10	104939283	rs10786742	A	G	100	PASS	AC=1437;AF=0.286941;AN=5008;NS=2504;DP=18108;EAS_AF=0.2986;AMR_AF=0.2161;AFR_AF=0.3048;EUR_AF=0.326;SAS_AF=0.2607;AA=G|||;VT=SNP
10	104939538	rs77602755	T	C	100	PASS	AC=32;AF=0.00638978;AN=5008;NS=2504;DP=3713;EAS_AF=0;AMR_AF=0.0029;AFR_AF=0.0015;EUR_AF=0.0209;SAS_AF=0.0072;AA=T|||;VT=SNP
10	104940867	rs56168342	A	G	100	PASS	AC=114;AF=0.0227636;AN=5008;NS=2504;DP=16309;EAS_AF=0.001;AMR_AF=0.0317;AFR_AF=0.0189;EUR_AF=0.0517;SAS_AF=0.0143;AA=A|||;VT=SNP
10	104940946	rs79237883	T	C	100	PASS	AC=757;AF=0.151158;AN=5008;NS=2504;DP=17178;EAS_AF=0.2877;AMR_AF=0.1945;AFR_AF=0.0212;EUR_AF=0.0875;SAS_AF=0.2209;AA=T|||;VT=SNP
10	104941589	rs10883842	C	T	100	PASS	AC=2222;AF=0.44369;AN=5008;NS=2504;DP=17180;EAS_AF=0.5863;AMR_AF=0.415;AFR_AF=0.3457;EUR_AF=0.4135;SAS_AF=0.4806;AA=T|||;VT=SNP
10	104942243	rs184211672	G	A	100	PASS	AC=248;AF=0.0495208;AN=5008;NS=2504;DP=15053;EAS_AF=0.0496;AMR_AF=0.0058;AFR_AF=0.0219;EUR_AF=0.0219;SAS_AF=0.1462;AA=T|||;VT=SNP
10	104942244	rs34747231	T	G	100	PASS	AC=738;AF=0.147364;AN=5008;NS=2504;DP=15004;EAS_AF=0.2887;AMR_AF=0.1945;AFR_AF=0.0068;EUR_AF=0.0875;SAS_AF=0.2198;AA=T|||;VT=SNP
10	104943342	rs10786743	A	G	100	PASS	AC=2219;AF=0.443091;AN=5008;NS=2504;DP=9095;EAS_AF=0.5813;AMR_AF=0.415;AFR_AF=0.3464;EUR_AF=0.4135;SAS_AF=0.4816;AA=G|||;VT=SNP
10	104943390	rs116821290	T	C	100	PASS	AC=569;AF=0.113618;AN=5008;NS=2504;DP=9458;EAS_AF=0.0833;AMR_AF=0.1729;AFR_AF=0.0567;EUR_AF=0.2038;SAS_AF=0.0869;AA=T|||;VT=SNP
10	104943986	rs10748838	T	A	100	PASS	AC=2199;AF=0.439097;AN=5008;NS=2504;DP=18337;EAS_AF=0.5645;AMR_AF=0.4135;AFR_AF=0.3464;EUR_AF=0.4135;SAS_AF=0.4796;AA=A|||;VT=SNP
10	104943993	rs1163238	G	A	100	PASS	AC=1898;AF=0.378994;AN=5008;NS=2504;DP=18721;EAS_AF=0.2341;AMR_AF=0.3458;AFR_AF=0.6301;EUR_AF=0.3559;SAS_AF=0.2362;AA=G|||;VT=SNP
10	104944001	rs11191596	C	T	100	PASS	AC=384;AF=0.0766773;AN=5008;NS=2504;DP=19248;EAS_AF=0.1538;AMR_AF=0.0735;AFR_AF=0.0098;EUR_AF=0.1372;SAS_AF=0.0276;AA=C|||;VT=SNP
10	104944720	rs11191598	A	G	100	PASS	AC=384;AF=0.0766773;AN=5008;NS=2504;DP=19356;EAS_AF=0.1538;AMR_AF=0.0735;AFR_AF=0.0098;EUR_AF=0.1372;SAS_AF=0.0276;AA=A|||;VT=SNP
10	104944744	rs3758543	C	G	100	PASS	AC=2195;AF=0.438299;AN=5008;NS=2504;DP=19094;EAS_AF=0.5635;AMR_AF=0.4121;AFR_AF=0.3442;EUR_AF=0.4135;SAS_AF=0.4806;AA=G|||;VT=SNP
10	104945028	rs10786744	C	A	100	PASS	AC=1344;AF=0.268371;AN=5008;NS=2504;DP=18992;EAS_AF=0.2272;AMR_AF=0.2161;AFR_AF=0.3033;EUR_AF=0.325;SAS_AF=0.2423;AA=A|||;VT=SNP
10	104945213	rs4917997	A	G	100	PASS	AC=2195;AF=0.438299;AN=5008;NS=2504;DP=16548;EAS_AF=0.5635;AMR_AF=0.4121;AFR_AF=0.3442;EUR_AF=0.4135;SAS_AF=0.4806;AA=G|||;VT=SNP
10	104945463	rs7077097	G	A	100	PASS	AC=2195;AF=0.438299;AN=5008;NS=2504;DP=15182;EAS_AF=0.5635;AMR_AF=0.4121;AFR_AF=0.3442;EUR_AF=0.4135;SAS_AF=0.4806;AA=A|||;VT=SNP
10	104945751	rs7077291	C	T	100	PASS	AC=2194;AF=0.438099;AN=5008;NS=2504;DP=20005;EAS_AF=0.5625;AMR_AF=0.4121;AFR_AF=0.3442;EUR_AF=0.4135;SAS_AF=0.4806;AA=T|||;VT=SNP
10	104945823	rs77420391	G	A	100	PASS	AC=759;AF=0.151558;AN=5008;NS=2504;DP=21196;EAS_AF=0.2639;AMR_AF=0.196;AFR_AF=0.0408;EUR_AF=0.0875;SAS_AF=0.2198;AA=G|||;VT=SNP
10	104946325	rs80084683	T	A	100	PASS	AC=23;AF=0.00459265;AN=5008;NS=2504;DP=19945;EAS_AF=0;AMR_AF=0.0086;AFR_AF=0.0008;EUR_AF=0.0159;SAS_AF=0;AA=t|||;VT=SNP
10	104947493	rs10883843	C	G	100	PASS	AC=1347;AF=0.26897;AN=5008;NS=2504;DP=15025;EAS_AF=0.2252;AMR_AF=0.2161;AFR_AF=0.3056;EUR_AF=0.325;SAS_AF=0.2444;AA=G|||;VT=SNP
10	104948615	rs7091462	C	T	100	PASS	AC=544;AF=0.108626;AN=5008;NS=2504;DP=18186;EAS_AF=0.0228;AMR_AF=0.1282;AFR_AF=0.149;EUR_AF=0.166;SAS_AF=0.0695;AA=C|||;VT=SNP
10	104948712	rs7075552	T	C	100	PASS	AC=1339;AF=0.267372;AN=5008;NS=2504;DP=15143;EAS_AF=0.2252;AMR_AF=0.2161;AFR_AF=0.3011;EUR_AF=0.325;SAS_AF=0.2423;AA=T|||;VT=SNP
10	104948720	rs75580295	G	C	100	PASS	AC=40;AF=0.00798722;AN=5008;NS=2504;DP=14775;EAS_AF=0.001;AMR_AF=0.0014;AFR_AF=0;EUR_AF=0.0159;SAS_AF=0.0225;AA=G|||;VT=SNP
10	104949116	rs7092407	G	A	100	PASS	AC=2193;AF=0.437899;AN=5008;NS=2504;DP=14849;EAS_AF=0.5625;AMR_AF=0.4121;AFR_AF=0.3434;EUR_AF=0.4145;SAS_AF=0.4796;AA=A|||;VT=SNP
10	104949709	rs11191600	G	A	100	PASS	AC=1336;AF=0.266773;AN=5008;NS=2504;DP=12658;EAS_AF=0.2252;AMR_AF=0.2147;AFR_AF=0.2995;EUR_AF=0.325;SAS_AF=0.2423;AA=G|||;VT=SNP
10	104949734	rs116979997	C	T	100	PASS	AC=114;AF=0.0227636;AN=5008;NS=2504;DP=12680;EAS_AF=0;AMR_AF=0.0317;AFR_AF=0.0008;EUR_AF=0.0746;SAS_AF=0.0164;AA=C|||;VT=SNP
10	104950197	rs7920251	C	T	100	PASS	AC=2193;AF=0.437899;AN=5008;NS=2504;DP=19954;EAS_AF=0.5625;AMR_AF=0.4121;AFR_AF=0.3434;EUR_AF=0.4145;SAS_AF=0.4796;AA=T|||;VT=SNP
10	104952499	rs79780963	C	T	100	PASS	AC=3588;AF=0.716454;AN=5008;NS=2504;DP=13262;EAS_AF=0.9792;AMR_AF=0.8127;AFR_AF=0.5227;EUR_AF=0.9662;SAS_AF=0.3824;AA=C|||;VT=SNP
10	104952587	rs115952365	C	G	100	PASS	AC=113;AF=0.0225639;AN=5008;NS=2504;DP=13164;EAS_AF=0.001;AMR_AF=0.0317;AFR_AF=0.0189;EUR_AF=0.0517;SAS_AF=0.0133;AA=C|||;VT=SNP
10	104952625	rs3087681	G	T	100	PASS	AC=444;AF=0.0886581;AN=5008;NS=2504;DP=12064;EAS_AF=0.1538;AMR_AF=0.0749;AFR_AF=0.0545;EUR_AF=0.1362;SAS_AF=0.0286;AA=G|||;VT=SNP
10	104952632	rs12774207	G	A	100	PASS	AC=383;AF=0.0764776;AN=5008;NS=2504;DP=11530;EAS_AF=0.1538;AMR_AF=0.072;AFR_AF=0.0098;EUR_AF=0.1362;SAS_AF=0.0286;AA=G|||;VT=SNP
10	104953007	rs1141095	C	G	100	PASS	AC=4105;AF=0.819688;AN=5008;NS=2504;DP=4755;EAS_AF=0.8224;AMR_AF=0.7579;AFR_AF=0.9644;EUR_AF=0.7694;SAS_AF=0.7168;AA=G|||;VT=SNP
10	104953021	rs111622998	C	A	100	PASS	AC=381;AF=0.0760783;AN=5008;NS=2504;DP=4573;EAS_AF=0.0208;AMR_AF=0.0951;AFR_AF=0.0961;EUR_AF=0.1113;SAS_AF=0.0562;AA=C|||;VT=SNP
10	104953044	rs149363415	A	G	100	PASS	AC=571;AF=0.114018;AN=5008;NS=2504;DP=4651;EAS_AF=0.0823;AMR_AF=0.1729;AFR_AF=0.059;EUR_AF=0.2038;SAS_AF=0.0869;AA=A|||;VT=SNP
10	104953547	rs10748839	T	C	100	PASS	AC=2225;AF=0.444289;AN=5008;NS=2504;DP=20687;EAS_AF=0.5863;AMR_AF=0.4135;AFR_AF=0.3487;EUR_AF=0.4115;SAS_AF=0.4826;AA=C|||;VT=SNP
10	104953734	rs79179549	T	G	100	PASS	AC=72;AF=0.014377;AN=5008;NS=2504;DP=21352;EAS_AF=0.0308;AMR_AF=0.0058;AFR_AF=0.0008;EUR_AF=0.0308;SAS_AF=0.0051;AA=T|||;VT=SNP
10	104953892	rs117569499	A	C	100	PASS	AC=42;AF=0.00838658;AN=5008;NS=2504;DP=21615;EAS_AF=0;AMR_AF=0.0058;AFR_AF=0.003;EUR_AF=0.0308;SAS_AF=0.0031;AA=A|||;VT=SNP
10	104954219	rs11191602	C	T	100	PASS	AC=1341;AF=0.267772;AN=5008;NS=2504;DP=18227;EAS_AF=0.2242;AMR_AF=0.2161;AFR_AF=0.3048;EUR_AF=0.3221;SAS_AF=0.2434;AA=C|||;VT=SNP
10	104954795	rs7095304	G	A	100	PASS	AC=1340;AF=0.267572;AN=5008;NS=2504;DP=15714;EAS_AF=0.2242;AMR_AF=0.2161;AFR_AF=0.3041;EUR_AF=0.3221;SAS_AF=0.2434;AA=A|||;VT=SNP
10	104956035	rs11191606	T	C	100	PASS	AC=386;AF=0.0770767;AN=5008;NS=2504;DP=12697;EAS_AF=0.1548;AMR_AF=0.0735;AFR_AF=0.0106;EUR_AF=0.1362;SAS_AF=0.0286;AA=T|||;VT=SNP
10	104956218	rs7100369	C	A	100	PASS	AC=1341;AF=0.267772;AN=5008;NS=2504;DP=15985;EAS_AF=0.2252;AMR_AF=0.2161;AFR_AF=0.3041;EUR_AF=0.3221;SAS_AF=0.2434;AA=A|||;VT=SNP
10	104956827	rs10786745	A	G	100	PASS	AC=2224;AF=0.444089;AN=5008;NS=2504;DP=19366;EAS_AF=0.5863;AMR_AF=0.4135;AFR_AF=0.348;EUR_AF=0.4115;SAS_AF=0.4826;AA=G|||;VT=SNP
10	104957152	rs12571345	T	C	100	PASS	AC=246;AF=0.0491214;AN=5008;NS=2504;DP=18583;EAS_AF=0.0486;AMR_AF=0.0058;AFR_AF=0.0219;EUR_AF=0.0219;SAS_AF=0.1452;AA=T|||;VT=SNP
10	104957594	rs12784384	G	C	100	PASS	AC=1340;AF=0.267572;AN=5008;NS=2504;DP=17667;EAS_AF=0.2242;AMR_AF=0.2161;AFR_AF=0.3041;EUR_AF=0.3221;SAS_AF=0.2434;AA=C|||;VT=SNP
10	104957629	rs12414028	T	A	100	PASS	AC=758;AF=0.151358;AN=5008;NS=2504;DP=17473;EAS_AF=0.2976;AMR_AF=0.1369;AFR_AF=0.0469;EUR_AF=0.0895;SAS_AF=0.2157;AA=T|||;VT=SNP
10	104958244	rs10883846	C	T	100	PASS	AC=1314;AF=0.26238;AN=5008;NS=2504;DP=20269;EAS_AF=0.2341;AMR_AF=0.3098;AFR_AF=0.2088;EUR_AF=0.3549;SAS_AF=0.2352;AA=C|||;VT=SNP
10	104958284	rs10883847	C	T	100	PASS	AC=1342;AF=0.267971;AN=5008;NS=2504;DP=19363;EAS_AF=0.2242;AMR_AF=0.2161;AFR_AF=0.3056;EUR_AF=0.3221;SAS_AF=0.2434;AA=C|||;VT=SNP
10	104958900	rs112913898	G	A	100	PASS	AC=792;AF=0.158147;AN=5008;NS=2504;DP=20357;EAS_AF=0.2946;AMR_AF=0.196;AFR_AF=0.0408;EUR_AF=0.0885;SAS_AF=0.2209;AA=G|||;VT=SNP
10	104959188	rs11191607	G	T	100	PASS	AC=797;AF=0.159145;AN=5008;NS=2504;DP=19045;EAS_AF=0.2996;AMR_AF=0.196;AFR_AF=0.0408;EUR_AF=0.0885;SAS_AF=0.2209;AA=G|||;VT=SNP
10	104959477	rs117375427	A	T	100	PASS	AC=52;AF=0.0103834;AN=5008;NS=2504;DP=17546;EAS_AF=0;AMR_AF=0.0144;AFR_AF=0;EUR_AF=0.0408;SAS_AF=0.001;AA=A|||;VT=SNP
10	104959487	rs12774577	T	C	100	PASS	AC=385;AF=0.076877;AN=5008;NS=2504;DP=17928;EAS_AF=0.1548;AMR_AF=0.0735;AFR_AF=0.0098;EUR_AF=0.1362;SAS_AF=0.0286;AA=T|||;VT=SNP
10	104959852	rs4307650	C	A	100	PASS	AC=2193;AF=0.437899;AN=5008;NS=2504;DP=18030;EAS_AF=0.5605;AMR_AF=0.4121;AFR_AF=0.3472;EUR_AF=0.4095;SAS_AF=0.4816;AA=A|||;VT=SNP
10	104960248	rs184796073	G	A	100	PASS	AC=39;AF=0.00778754;AN=5008;NS=2504;DP=12657;EAS_AF=0;AMR_AF=0.0058;AFR_AF=0.0008;EUR_AF=0.0308;SAS_AF=0.0031;AA=G|||;VT=SNP
10	104960300	rs144453732	G	A	100	PASS	AC=246;AF=0.0491214;AN=5008;NS=2504;DP=11334;EAS_AF=0.0476;AMR_AF=0.0058;AFR_AF=0.0219;EUR_AF=0.0219;SAS_AF=0.1462;AA=G|||;VT=SNP
10	104960549	rs113816956	G	A	100	PASS	AC=1343;AF=0.268171;AN=5008;NS=2504;DP=14099;EAS_AF=0.2242;AMR_AF=0.2176;AFR_AF=0.3064;EUR_AF=0.3211;SAS_AF=0.2434;AA=g|||;VT=SNP
10	104960710	rs189401006	G	T	100	PASS	AC=137;AF=0.0273562;AN=5008;NS=2504;DP=14301;EAS_AF=0.0744;AMR_AF=0.0562;AFR_AF=0.0015;EUR_AF=0.0209;SAS_AF=0;AA=g|||;VT=SNP
10	104960752	rs113642369	A	G	100	PASS	AC=539;AF=0.107628;AN=5008;NS=2504;DP=13506;EAS_AF=0.0218;AMR_AF=0.1282;AFR_AF=0.1475;EUR_AF=0.164;SAS_AF=0.0695;AA=a|||;VT=SNP
10	104960856	rs75075426	C	G	100	PASS	AC=245;AF=0.0489217;AN=5008;NS=2504;DP=17945;EAS_AF=0.0476;AMR_AF=0.0058;AFR_AF=0.0219;EUR_AF=0.0219;SAS_AF=0.1452;AA=c|||;VT=SNP
10	104961119	rs11191608	A	G	100	PASS	AC=1341;AF=0.267772;AN=5008;NS=2504;DP=17080;EAS_AF=0.2242;AMR_AF=0.2176;AFR_AF=0.3048;EUR_AF=0.3211;SAS_AF=0.2434;AA=G|||;VT=SNP
10	104961316	rs74757396	C	T	100	PASS	AC=224;AF=0.0447284;AN=5008;NS=2504;DP=19949;EAS_AF=0.0794;AMR_AF=0.0346;AFR_AF=0.0129;EUR_AF=0.0557;SAS_AF=0.0481;AA=C|||;VT=SNP
10	104961477	rs12259163	A	G	100	PASS	AC=1343;AF=0.268171;AN=5008;NS=2504;DP=20934;EAS_AF=0.2242;AMR_AF=0.2176;AFR_AF=0.3056;EUR_AF=0.3211;SAS_AF=0.2444;AA=A|||;VT=SNP
10	104961941	rs183908547	G	A	100	PASS	AC=10;AF=0.00199681;AN=5008;NS=2504;DP=18720;EAS_AF=0;AMR_AF=0.0014;AFR_AF=0;EUR_AF=0.007;SAS_AF=0.002;AA=G|||;VT=SNP
10	104963051	rs4917999	G	C	100	PASS	AC=1049;AF=0.209465;AN=5008;NS=2504;DP=19875;EAS_AF=0.1389;AMR_AF=0.2104;AFR_AF=0.2769;EUR_AF=0.2992;SAS_AF=0.0982;AA=G|||;VT=SNP
10	104963618	rs12256506	T	A	100	PASS	AC=549;AF=0.109625;AN=5008;NS=2504;DP=19358;EAS_AF=0.0248;AMR_AF=0.1311;AFR_AF=0.149;EUR_AF=0.167;SAS_AF=0.0695;AA=T|||;VT=SNP
10	104963721	rs11191609	T	G	100	PASS	AC=662;AF=0.132188;AN=5008;NS=2504;DP=19622;EAS_AF=0.1458;AMR_AF=0.1282;AFR_AF=0.1248;EUR_AF=0.1352;SAS_AF=0.1278;AA=T|||;VT=SNP
10	104963737	rs116931390	T	A	100	PASS	AC=22;AF=0.00439297;AN=5008;NS=2504;DP=19500;EAS_AF=0.001;AMR_AF=0.0058;AFR_AF=0.0015;EUR_AF=0.0139;SAS_AF=0.001;AA=T|||;VT=SNP
10	104963893	rs11191610	C	T	100	PASS	AC=1312;AF=0.261981;AN=5008;NS=2504;DP=16673;EAS_AF=0.2272;AMR_AF=0.3069;AFR_AF=0.2194;EUR_AF=0.3489;SAS_AF=0.2342;AA=C|||;VT=SNP
10	104963994	rs1163234	G	T	100	PASS	AC=4552;AF=0.908946;AN=5008;NS=2504;DP=18207;EAS_AF=1;AMR_AF=0.9597;AFR_AF=0.7057;EUR_AF=0.9742;SAS_AF=0.9867;AA=T|||;VT=SNP
10	104964157	rs150790859	G	A	100	PASS	AC=71;AF=0.0141773;AN=5008;NS=2504;DP=18308;EAS_AF=0.0298;AMR_AF=0.0058;AFR_AF=0.0008;EUR_AF=0.0308;SAS_AF=0.0051;AA=g|||;VT=SNP
10	104964233	rs114803773	A	T	100	PASS	AC=157;AF=0.0313498;AN=5008;NS=2504;DP=17830;EAS_AF=0.002;AMR_AF=0.0072;AFR_AF=0.0212;EUR_AF=0.0199;SAS_AF=0.1043;AA=a|||;VT=SNP
10	104964318	rs139155670	G	A	100	PASS	AC=84;AF=0.0167732;AN=5008;NS=2504;DP=17569;EAS_AF=0.001;AMR_AF=0.0187;AFR_AF=0.0182;EUR_AF=0.0328;SAS_AF=0.0133;AA=g|||;VT=SNP
10	104964407	rs185522044	G	A	100	PASS	AC=21;AF=0.00419329;AN=5008;NS=2504;DP=18434;EAS_AF=0.001;AMR_AF=0.0058;AFR_AF=0.0023;EUR_AF=0.0119;SAS_AF=0.001;AA=g|||;VT=SNP
10	104964536	rs11818627	A	G	100	PASS	AC=388;AF=0.077476;AN=5008;NS=2504;DP=19029;EAS_AF=0.0446;AMR_AF=0.0432;AFR_AF=0.1982;EUR_AF=0.0338;SAS_AF=0.0174;AA=g|||;VT=SNP
10	104964620	rs73353848	C	A	100	PASS	AC=386;AF=0.0770767;AN=5008;NS=2504;DP=18471;EAS_AF=0.0446;AMR_AF=0.0432;AFR_AF=0.1982;EUR_AF=0.0338;SAS_AF=0.0153;AA=c|||;VT=SNP
10	104965551	rs1750480	T	G	100	PASS	AC=3187;AF=0.636382;AN=5008;NS=2504;DP=16961;EAS_AF=0.503;AMR_AF=0.549;AFR_AF=0.9599;EUR_AF=0.6282;SAS_AF=0.407;AA=g|||;VT=SNP
10	104965552	rs1773924	T	C	100	PASS	AC=3188;AF=0.636581;AN=5008;NS=2504;DP=16756;EAS_AF=0.502;AMR_AF=0.549;AFR_AF=0.9599;EUR_AF=0.6292;SAS_AF=0.408;AA=c|||;VT=SNP
10	104965919	rs61870857	C	T	100	PASS	AC=20;AF=0.00399361;AN=5008;NS=2504;DP=21233;EAS_AF=0;AMR_AF=0;AFR_AF=0.0008;EUR_AF=0.0169;SAS_AF=0.002;AA=c|||;VT=SNP
10	104966171	rs1163233	C	T	100	PASS	AC=1676;AF=0.334665;AN=5008;NS=2504;DP=18968;EAS_AF=0.2768;AMR_AF=0.3256;AFR_AF=0.4523;EUR_AF=0.3489;SAS_AF=0.227;AA=c|||;VT=SNP
10	104966287	rs140552605	C	T	100	PASS	AC=387;AF=0.0772764;AN=5008;NS=2504;DP=21673;EAS_AF=0.0456;AMR_AF=0.0432;AFR_AF=0.1982;EUR_AF=0.0338;SAS_AF=0.0153;AA=c|||;VT=SNP
10	104966498	rs116990256	A	G	100	PASS	AC=58;AF=0.0115815;AN=5008;NS=2504;DP=20650;EAS_AF=0;AMR_AF=0.0144;AFR_AF=0;EUR_AF=0.0427;SAS_AF=0.0051;AA=a|||;VT=SNP
10	104966523	rs111703483	G	C	100	PASS	AC=387;AF=0.0772764;AN=5008;NS=2504;DP=20372;EAS_AF=0.0456;AMR_AF=0.0432;AFR_AF=0.1982;EUR_AF=0.0338;SAS_AF=0.0153;AA=g|||;VT=SNP
10	104966698	rs142416119	C	T	100	PASS	AC=286;AF=0.0571086;AN=5008;NS=2504;DP=19029;EAS_AF=0.1071;AMR_AF=0.1412;AFR_AF=0.0008;EUR_AF=0.0318;SAS_AF=0.0481;AA=c|||;VT=SNP
10	104967326	rs117469725	T	C	100	PASS	AC=84;AF=0.0167732;AN=5008;NS=2504;DP=19040;EAS_AF=0.001;AMR_AF=0.0187;AFR_AF=0.0182;EUR_AF=0.0328;SAS_AF=0.0133;AA=t|||;VT=SNP
10	104967679	rs1773926	C	G	100	PASS	AC=1679;AF=0.335264;AN=5008;NS=2504;DP=17933;EAS_AF=0.2788;AMR_AF=0.3256;AFR_AF=0.4523;EUR_AF=0.3469;SAS_AF=0.2301;AA=c|||;VT=SNP
10	104967813	rs111817773	A	G	100	PASS	AC=386;AF=0.0770767;AN=5008;NS=2504;DP=17444;EAS_AF=0.0446;AMR_AF=0.0432;AFR_AF=0.1982;EUR_AF=0.0338;SAS_AF=0.0153;AA=g|||;VT=SNP
10	104967834	rs59807730	A	G	100	PASS	AC=386;AF=0.0770767;AN=5008;NS=2504;DP=17935;EAS_AF=0.0446;AMR_AF=0.0432;AFR_AF=0.1982;EUR_AF=0.0338;SAS_AF=0.0153;AA=a|||;VT=SNP
10	104967999	rs61509417	G	A	100	PASS	AC=387;AF=0.0772764;AN=5008;NS=2504;DP=18553;EAS_AF=0.0456;AMR_AF=0.0432;AFR_AF=0.1982;EUR_AF=0.0338;SAS_AF=0.0153;AA=g|||;VT=SNP
10	104968050	rs1630303	T	G	100	PASS	AC=1677;AF=0.334864;AN=5008;NS=2504;DP=18533;EAS_AF=0.2758;AMR_AF=0.3271;AFR_AF=0.4523;EUR_AF=0.3489;SAS_AF=0.228;AA=t|||;VT=SNP
10	104968083	rs60068878	A	T	100	PASS	AC=387;AF=0.0772764;AN=5008;NS=2504;DP=17051;EAS_AF=0.0446;AMR_AF=0.0432;AFR_AF=0.1989;EUR_AF=0.0338;SAS_AF=0.0153;AA=a|||;VT=SNP
10	104968330	rs148583280	G	A	100	PASS	AC=85;AF=0.0169728;AN=5008;NS=2504;DP=15328;EAS_AF=0.001;AMR_AF=0.0187;AFR_AF=0.0182;EUR_AF=0.0338;SAS_AF=0.0133;AA=g|||;VT=SNP
10	104968531	rs117418452	C	A	100	PASS	AC=62;AF=0.0123802;AN=5008;NS=2504;DP=19023;EAS_AF=0.001;AMR_AF=0.0173;AFR_AF=0.0023;EUR_AF=0.0328;SAS_AF=0.0133;AA=-|||;VT=SNP
10	104968686	rs59963492	A	G	100	PASS	AC=386;AF=0.0770767;AN=5008;NS=2504;DP=21020;EAS_AF=0.0446;AMR_AF=0.0432;AFR_AF=0.1982;EUR_AF=0.0338;SAS_AF=0.0153;AA=-|||;VT=SNP
10	104968998	rs61256595	G	A	100	PASS	AC=386;AF=0.0770767;AN=5008;NS=2504;DP=19851;EAS_AF=0.0446;AMR_AF=0.0432;AFR_AF=0.1982;EUR_AF=0.0338;SAS_AF=0.0153;AA=g|||;VT=SNP
10	104969553	rs144810391	C	G	100	PASS	AC=84;AF=0.0167732;AN=5008;NS=2504;DP=20475;EAS_AF=0.001;AMR_AF=0.0187;AFR_AF=0.0182;EUR_AF=0.0328;SAS_AF=0.0133;AA=-|||;VT=SNP
10	104969578	rs11191612	A	G	100	PASS	AC=1680;AF=0.335463;AN=5008;NS=2504;DP=20431;EAS_AF=0.2778;AMR_AF=0.3256;AFR_AF=0.4539;EUR_AF=0.3489;SAS_AF=0.228;AA=-|||;VT=SNP
10	104969906	rs11522502	C	G	100	PASS	AC=13;AF=0.00259585;AN=5008;NS=2504;DP=20760;EAS_AF=0;AMR_AF=0.0029;AFR_AF=0;EUR_AF=0.008;SAS_AF=0.0031;AA=-|||;VT=SNP
10	104970156	rs111668583	C	A	100	PASS	AC=369;AF=0.0736821;AN=5008;NS=2504;DP=23353;EAS_AF=0.0228;AMR_AF=0.0922;AFR_AF=0.0983;EUR_AF=0.1044;SAS_AF=0.0481;AA=-|||;VT=SNP
10	104970410	rs139424795	T	G	100	PASS	AC=387;AF=0.0772764;AN=5008;NS=2504;DP=21924;EAS_AF=0.0446;AMR_AF=0.0432;AFR_AF=0.1989;EUR_AF=0.0338;SAS_AF=0.0153;AA=-|||;VT=SNP
10	104971035	rs1807951	A	G	100	PASS	AC=387;AF=0.0772764;AN=5008;NS=2504;DP=20986;EAS_AF=0.0446;AMR_AF=0.0432;AFR_AF=0.1989;EUR_AF=0.0338;SAS_AF=0.0153;AA=-|||;VT=SNP
10	104971159	rs112574306	C	T	100	PASS	AC=221;AF=0.0441294;AN=5008;NS=2504;DP=18945;EAS_AF=0.004;AMR_AF=0.0793;AFR_AF=0.0091;EUR_AF=0.1083;SAS_AF=0.0419;AA=-|||;VT=SNP
10	104971203	rs111750727	C	T	100	PASS	AC=374;AF=0.0746805;AN=5008;NS=2504;DP=18361;EAS_AF=0.0228;AMR_AF=0.0922;AFR_AF=0.0991;EUR_AF=0.1083;SAS_AF=0.0481;AA=-|||;VT=SNP
10	104972770	rs183293459	G	T	100	PASS	AC=62;AF=0.0123802;AN=5008;NS=2504;DP=18220;EAS_AF=0.002;AMR_AF=0.0058;AFR_AF=0.0023;EUR_AF=0.0159;SAS_AF=0.0378;AA=g|||;VT=SNP
10	104973061	rs10883848	A	G	100	PASS	AC=3478;AF=0.694489;AN=5008;NS=2504;DP=16968;EAS_AF=0.6032;AMR_AF=0.6888;AFR_AF=0.9705;EUR_AF=0.66;SAS_AF=0.455;AA=a|||;VT=SNP
10	104973172	rs10748840	A	G	100	PASS	AC=4980;AF=0.994409;AN=5008;NS=2504;DP=16158;EAS_AF=1;AMR_AF=0.9957;AFR_AF=0.9992;EUR_AF=0.9801;SAS_AF=0.9959;AA=a|||;VT=SNP
10	104973317	rs190474885	C	T	100	PASS	AC=100;AF=0.0199681;AN=5008;NS=2504;DP=17116;EAS_AF=0.002;AMR_AF=0.0144;AFR_AF=0;EUR_AF=0.0199;SAS_AF=0.0695;AA=t|||;VT=SNP
10	104975024	rs148198148	T	A	100	PASS	AC=42;AF=0.00838658;AN=5008;NS=2504;DP=14893;EAS_AF=0;AMR_AF=0.0101;AFR_AF=0.0008;EUR_AF=0.0338;SAS_AF=0;AA=t|||;VT=SNP
10	104975113	rs111230627	G	C	100	PASS	AC=54;AF=0.0107827;AN=5008;NS=2504;DP=19661;EAS_AF=0;AMR_AF=0.0159;AFR_AF=0.0008;EUR_AF=0.0378;SAS_AF=0.0041;AA=g|||;VT=SNP
10	104976822	rs7916091	G	C	100	PASS	AC=383;AF=0.0764776;AN=5008;NS=2504;DP=16572;EAS_AF=0.0456;AMR_AF=0.0432;AFR_AF=0.1952;EUR_AF=0.0338;SAS_AF=0.0153;AA=g|||;VT=SNP
10	104976963	rs72846141	A	G	100	PASS	AC=49;AF=0.00978435;AN=5008;NS=2504;DP=18734;EAS_AF=0;AMR_AF=0.0159;AFR_AF=0.0008;EUR_AF=0.0368;SAS_AF=0;AA=a|||;VT=SNP
10	104977603	rs11191614	C	T	100	PASS	AC=372;AF=0.0742812;AN=5008;NS=2504;DP=12146;EAS_AF=0.1528;AMR_AF=0.0677;AFR_AF=0.0106;EUR_AF=0.1282;SAS_AF=0.0286;AA=c|||;VT=SNP
10	104978126	rs113361908	T	C	100	PASS	AC=381;AF=0.0760783;AN=5008;NS=2504;DP=16073;EAS_AF=0.0228;AMR_AF=0.0922;AFR_AF=0.1029;EUR_AF=0.1103;SAS_AF=0.0481;AA=t|||;VT=SNP
10	104978553	rs77664249	C	G	100	PASS	AC=84;AF=0.0167732;AN=5008;NS=2504;DP=19172;EAS_AF=0.001;AMR_AF=0.0187;AFR_AF=0.0182;EUR_AF=0.0328;SAS_AF=0.0133;AA=C|||;VT=SNP
10	104978885	rs143583045	C	T	100	PASS	AC=84;AF=0.0167732;AN=5008;NS=2504;DP=18521;EAS_AF=0.001;AMR_AF=0.0187;AFR_AF=0.0182;EUR_AF=0.0328;SAS_AF=0.0133;AA=C|||;VT=SNP
10	104979168	rs113987398	A	G	100	PASS	AC=385;AF=0.076877;AN=5008;NS=2504;DP=13604;EAS_AF=0.0466;AMR_AF=0.0432;AFR_AF=0.1959;EUR_AF=0.0338;SAS_AF=0.0153;AA=A|||;VT=SNP
10	104979954	rs73353870	G	T	100	PASS	AC=385;AF=0.076877;AN=5008;NS=2504;DP=10951;EAS_AF=0.0466;AMR_AF=0.0432;AFR_AF=0.1959;EUR_AF=0.0338;SAS_AF=0.0153;AA=G|||;VT=SNP
10	104980726	rs77521106	G	T	100	PASS	AC=226;AF=0.0451278;AN=5008;NS=2504;DP=15342;EAS_AF=0.004;AMR_AF=0.0793;AFR_AF=0.0121;EUR_AF=0.1093;SAS_AF=0.0419;AA=G|||;VT=SNP
10	104981167	rs10786747	C	G	100	PASS	AC=2131;AF=0.425519;AN=5008;NS=2504;DP=17543;EAS_AF=0.4335;AMR_AF=0.3948;AFR_AF=0.5219;EUR_AF=0.4771;SAS_AF=0.2556;AA=C|||;VT=SNP
10	104981385	rs11191615	T	A	100	PASS	AC=1621;AF=0.323682;AN=5008;NS=2504;DP=19221;EAS_AF=0.2808;AMR_AF=0.2824;AFR_AF=0.4508;EUR_AF=0.3231;SAS_AF=0.226;AA=A|||;VT=SNP
10	104981795	rs138417829	C	A	100	PASS	AC=84;AF=0.0167732;AN=5008;NS=2504;DP=17620;EAS_AF=0.001;AMR_AF=0.0187;AFR_AF=0.0182;EUR_AF=0.0328;SAS_AF=0.0133;AA=C|||;VT=SNP
10	104983200	rs144826113	C	T	100	PASS	AC=84;AF=0.0167732;AN=5008;NS=2504;DP=19194;EAS_AF=0.001;AMR_AF=0.0187;AFR_AF=0.0182;EUR_AF=0.0328;SAS_AF=0.0133;AA=C|||;VT=SNP
10	104983705	rs75680955	C	T	100	PASS	AC=84;AF=0.0167732;AN=5008;NS=2504;DP=18464;EAS_AF=0.001;AMR_AF=0.0187;AFR_AF=0.0182;EUR_AF=0.0328;SAS_AF=0.0133;AA=C|||;VT=SNP
10	104983736	rs11599577	G	C	100	PASS	AC=57;AF=0.0113818;AN=5008;NS=2504;DP=19379;EAS_AF=0;AMR_AF=0.0418;AFR_AF=0.0015;EUR_AF=0.0249;SAS_AF=0.001;AA=G|||;VT=SNP
10	104983902	rs7923655	G	A	100	PASS	AC=51;AF=0.0101837;AN=5008;NS=2504;DP=20414;EAS_AF=0;AMR_AF=0;AFR_AF=0.0151;EUR_AF=0.0159;SAS_AF=0.0153;AA=G|||;VT=SNP
10	104986916	rs11817165	A	C	100	PASS	AC=528;AF=0.105431;AN=5008;NS=2504;DP=17717;EAS_AF=0.0486;AMR_AF=0.0504;AFR_AF=0.23;EUR_AF=0.0398;SAS_AF=0.1022;AA=C|||;VT=SNP
10	104987693	rs139527316	C	T	100	PASS	AC=41;AF=0.0081869;AN=5008;NS=2504;DP=21875;EAS_AF=0;AMR_AF=0.0159;AFR_AF=0.0053;EUR_AF=0.0109;SAS_AF=0.0123;AA=C|||;VT=SNP
10	104988715	rs117162325	G	A	100	PASS	AC=85;AF=0.0169728;AN=5008;NS=2504;DP=18625;EAS_AF=0.001;AMR_AF=0.0187;AFR_AF=0.0189;EUR_AF=0.0328;SAS_AF=0.0133;AA=G|||;VT=SNP
10	104989168	rs74780752	C	T	100	PASS	AC=84;AF=0.0167732;AN=5008;NS=2504;DP=21807;EAS_AF=0.001;AMR_AF=0.0187;AFR_AF=0.0182;EUR_AF=0.0328;SAS_AF=0.0133;AA=C|||;VT=SNP
10	104989360	rs146962034	G	A	100	PASS	AC=84;AF=0.0167732;AN=5008;NS=2504;DP=15820;EAS_AF=0.001;AMR_AF=0.0187;AFR_AF=0.0182;EUR_AF=0.0328;SAS_AF=0.0133;AA=G|||;VT=SNP
10	104989523	rs147575835	T	A	100	PASS	AC=84;AF=0.0167732;AN=5008;NS=2504;DP=17884;EAS_AF=0.001;AMR_AF=0.0187;AFR_AF=0.0182;EUR_AF=0.0328;SAS_AF=0.0133;AA=T|||;VT=SNP
10	104990305	rs55939028	T	C	100	PASS	AC=142;AF=0.0283546;AN=5008;NS=2504;DP=16734;EAS_AF=0;AMR_AF=0.0418;AFR_AF=0.0015;EUR_AF=0.0944;SAS_AF=0.0164;AA=T|||;VT=SNP
10	104990877	rs7922955	A	G	100	PASS	AC=473;AF=0.0944489;AN=5008;NS=2504;DP=18661;EAS_AF=0.0466;AMR_AF=0.0461;AFR_AF=0.2602;EUR_AF=0.0348;SAS_AF=0.0153;AA=A|||;VT=SNP
10	104990933	rs7922982	A	G	100	PASS	AC=470;AF=0.0938498;AN=5008;NS=2504;DP=19784;EAS_AF=0.0585;AMR_AF=0.0447;AFR_AF=0.2504;EUR_AF=0.0338;SAS_AF=0.0153;AA=G|||;VT=SNP
10	104991552	rs10883849	T	A	100	PASS	AC=425;AF=0.0848642;AN=5008;NS=2504;DP=18301;EAS_AF=0.1448;AMR_AF=0.1095;AFR_AF=0.0136;EUR_AF=0.1551;SAS_AF=0.0297;AA=T|||;VT=SNP
10	104993304	rs79850157	C	T	100	PASS	AC=84;AF=0.0167732;AN=5008;NS=2504;DP=17748;EAS_AF=0.001;AMR_AF=0.0187;AFR_AF=0.0182;EUR_AF=0.0328;SAS_AF=0.0133;AA=C|||;VT=SNP
10	104993635	rs112359712	C	T	100	PASS	AC=596;AF=0.11901;AN=5008;NS=2504;DP=16666;EAS_AF=0.0486;AMR_AF=0.0519;AFR_AF=0.2844;EUR_AF=0.0398;SAS_AF=0.0971;AA=T|||;VT=SNP
10	104993869	rs76448877	A	C	100	PASS	AC=84;AF=0.0167732;AN=5008;NS=2504;DP=19482;EAS_AF=0.001;AMR_AF=0.0187;AFR_AF=0.0182;EUR_AF=0.0328;SAS_AF=0.0133;AA=A|||;VT=SNP
10	104994436	rs7073965	T	C	100	PASS	AC=84;AF=0.0167732;AN=5008;NS=2504;DP=17256;EAS_AF=0.001;AMR_AF=0.0187;AFR_AF=0.0182;EUR_AF=0.0328;SAS_AF=0.0133;AA=T|||;VT=SNP
10	104994896	rs117361944	A	G	100	PASS	AC=84;AF=0.0167732;AN=5008;NS=2504;DP=18637;EAS_AF=0.001;AMR_AF=0.0187;AFR_AF=0.0182;EUR_AF=0.0328;SAS_AF=0.0133;AA=A|||;VT=SNP
10	104994944	rs117717985	T	C	100	PASS	AC=59;AF=0.0117812;AN=5008;NS=2504;DP=18310;EAS_AF=0;AMR_AF=0.0418;AFR_AF=0.0015;EUR_AF=0.0268;SAS_AF=0.001;AA=T|||;VT=SNP
10	104995486	rs7082288	T	C	100	PASS	AC=2972;AF=0.59345;AN=5008;NS=2504;DP=11464;EAS_AF=0.5665;AMR_AF=0.5908;AFR_AF=0.7897;EUR_AF=0.5517;SAS_AF=0.4008;AA=C|||;VT=SNP
10	104995788	rs4917384	T	C	100	PASS	AC=3458;AF=0.690495;AN=5008;NS=2504;DP=18873;EAS_AF=0.5893;AMR_AF=0.6888;AFR_AF=0.9705;EUR_AF=0.66;SAS_AF=0.4489;AA=t|||;VT=SNP
10	104996259	rs12253370	G	C	100	PASS	AC=517;AF=0.103235;AN=5008;NS=2504;DP=17700;EAS_AF=0.0258;AMR_AF=0.0994;AFR_AF=0.1346;EUR_AF=0.1163;SAS_AF=0.1299;AA=G|||;VT=SNP
10	104997012	rs12761878	G	C	100	PASS	AC=420;AF=0.0838658;AN=5008;NS=2504;DP=18153;EAS_AF=0.1429;AMR_AF=0.1095;AFR_AF=0.0121;EUR_AF=0.1541;SAS_AF=0.0297;AA=G|||;VT=SNP
10	104997014	rs6584543	G	A	100	PASS	AC=2435;AF=0.486222;AN=5008;NS=2504;DP=18121;EAS_AF=0.5188;AMR_AF=0.5548;AFR_AF=0.5151;EUR_AF=0.5338;SAS_AF=0.316;AA=G|||;VT=SNP
10	104997409	rs6584544	C	T	100	PASS	AC=4980;AF=0.994409;AN=5008;NS=2504;DP=13214;EAS_AF=1;AMR_AF=0.9957;AFR_AF=0.9992;EUR_AF=0.9801;SAS_AF=0.9959;AA=N|||;VT=SNP
10	104997485	rs190707177	C	A	100	PASS	AC=41;AF=0.0081869;AN=5008;NS=2504;DP=14048;EAS_AF=0;AMR_AF=0.0101;AFR_AF=0.0008;EUR_AF=0.0328;SAS_AF=0;AA=N|||;VT=SNP
10	104997914	rs7916056	T	C	100	PASS	AC=3035;AF=0.60603;AN=5008;NS=2504;DP=13556;EAS_AF=0.5675;AMR_AF=0.5922;AFR_AF=0.8457;EUR_AF=0.5408;SAS_AF=0.3988;AA=N|||;VT=SNP
10	104999266	rs6584545	A	T	100	PASS	AC=4229;AF=0.844449;AN=5008;NS=2504;DP=16025;EAS_AF=0.876;AMR_AF=0.8804;AFR_AF=0.9766;EUR_AF=0.7475;SAS_AF=0.7076;AA=T|||;VT=SNP
10	105000369	rs7894240	T	C	100	PASS	AC=2625;AF=0.524161;AN=5008;NS=2504;DP=19765;EAS_AF=0.5218;AMR_AF=0.5663;AFR_AF=0.5862;EUR_AF=0.5398;SAS_AF=0.3967;AA=t|||;VT=SNP
10	105000633	rs6584546	C	G	100	PASS	AC=2436;AF=0.486422;AN=5008;NS=2504;DP=19660;EAS_AF=0.5208;AMR_AF=0.5548;AFR_AF=0.5144;EUR_AF=0.5338;SAS_AF=0.316;AA=C|||;VT=SNP
10	105001325	rs7913461	G	A	100	PASS	AC=3036;AF=0.60623;AN=5008;NS=2504;DP=21408;EAS_AF=0.5694;AMR_AF=0.5922;AFR_AF=0.8442;EUR_AF=0.5408;SAS_AF=0.3998;AA=A|||;VT=SNP
10	105001510	rs1891292	A	G	100	PASS	AC=2437;AF=0.486621;AN=5008;NS=2504;DP=20171;EAS_AF=0.5208;AMR_AF=0.5548;AFR_AF=0.5144;EUR_AF=0.5338;SAS_AF=0.317;AA=A|||;VT=SNP
10	105001797	rs1891293	G	A	100	PASS	AC=2437;AF=0.486621;AN=5008;NS=2504;DP=16930;EAS_AF=0.5208;AMR_AF=0.5548;AFR_AF=0.5144;EUR_AF=0.5338;SAS_AF=0.317;AA=G|||;VT=SNP
10	105002317	rs72846144	C	T	100	PASS	AC=59;AF=0.0117812;AN=5008;NS=2504;DP=16271;EAS_AF=0;AMR_AF=0.0418;AFR_AF=0.0015;EUR_AF=0.0268;SAS_AF=0.001;AA=C|||;VT=SNP
10	105003019	rs78384860	G	T	100	PASS	AC=223;AF=0.0445288;AN=5008;NS=2504;DP=14093;EAS_AF=0.003;AMR_AF=0.0764;AFR_AF=0.0121;EUR_AF=0.1083;SAS_AF=0.0429;AA=G|||;VT=SNP
10	105003721	rs4917385	T	G	100	PASS	AC=3445;AF=0.687899;AN=5008;NS=2504;DP=17162;EAS_AF=0.5903;AMR_AF=0.6859;AFR_AF=0.9697;EUR_AF=0.6501;SAS_AF=0.4479;AA=N|||;VT=SNP
10	105004101	rs7903004	G	A	100	PASS	AC=2624;AF=0.523962;AN=5008;NS=2504;DP=17293;EAS_AF=0.5228;AMR_AF=0.5663;AFR_AF=0.5832;EUR_AF=0.5388;SAS_AF=0.3998;AA=A|||;VT=SNP
10	105005500	rs11591398	T	C	100	PASS	AC=59;AF=0.0117812;AN=5008;NS=2504;DP=16910;EAS_AF=0;AMR_AF=0.0418;AFR_AF=0.0015;EUR_AF=0.0268;SAS_AF=0.001;AA=T|||;VT=SNP
10	105005501	rs71471272	G	A	100	PASS	AC=92;AF=0.0183706;AN=5008;NS=2504;DP=16868;EAS_AF=0;AMR_AF=0.0274;AFR_AF=0.003;EUR_AF=0.0586;SAS_AF=0.0102;AA=G|||;VT=SNP
10	105005926	rs61746133	G	A	100	PASS	AC=27;AF=0.00539137;AN=5008;NS=2504;DP=20430;EAS_AF=0;AMR_AF=0.0058;AFR_AF=0.0015;EUR_AF=0.0209;SAS_AF=0;AA=G|||;VT=SNP
10	105006771	rs61869770	A	G	100	PASS	AC=471;AF=0.0940495;AN=5008;NS=2504;DP=19123;EAS_AF=0.1002;AMR_AF=0.0778;AFR_AF=0.062;EUR_AF=0.1014;SAS_AF=0.135;AA=A|||;VT=SNP
10	105007528	rs4917386	C	T	100	PASS	AC=1803;AF=0.360024;AN=5008;NS=2504;DP=16106;EAS_AF=0.373;AMR_AF=0.4207;AFR_AF=0.3926;EUR_AF=0.3459;SAS_AF=0.274;AA=C|||;VT=SNP
10	105007926	rs2506961	G	T	100	PASS	AC=2452;AF=0.489617;AN=5008;NS=2504;DP=19628;EAS_AF=0.5198;AMR_AF=0.5548;AFR_AF=0.525;EUR_AF=0.5348;SAS_AF=0.318;AA=G|||;VT=SNP
10	105009086	rs1712510	A	G	100	PASS	AC=2453;AF=0.489816;AN=5008;NS=2504;DP=13908;EAS_AF=0.5198;AMR_AF=0.5548;AFR_AF=0.5257;EUR_AF=0.5348;SAS_AF=0.318;AA=A|||;VT=SNP
10	105010418	rs61869771	T	C	100	PASS	AC=658;AF=0.13139;AN=5008;NS=2504;DP=19289;EAS_AF=0.1895;AMR_AF=0.0937;AFR_AF=0.1165;EUR_AF=0.1064;SAS_AF=0.1442;AA=t|||;VT=SNP
10	105011895	rs3121271	C	T	100	PASS	AC=37;AF=0.00738818;AN=5008;NS=2504;DP=18757;EAS_AF=0.001;AMR_AF=0.0043;AFR_AF=0.0008;EUR_AF=0.0249;SAS_AF=0.0072;AA=C|||;VT=SNP
10	105012081	rs149318573	C	A	100	PASS	AC=31;AF=0.0061901;AN=5008;NS=2504;DP=11446;EAS_AF=0.001;AMR_AF=0.0101;AFR_AF=0.0015;EUR_AF=0.0199;SAS_AF=0.001;AA=C|||;VT=SNP
10	105012214	rs184995389	G	C	100	PASS	AC=27;AF=0.00539137;AN=5008;NS=2504;DP=12001;EAS_AF=0;AMR_AF=0.0202;AFR_AF=0.0008;EUR_AF=0.0099;SAS_AF=0.002;AA=g|||;VT=SNP
10	105012269	rs61869780	T	A	100	PASS	AC=669;AF=0.133586;AN=5008;NS=2504;DP=10622;EAS_AF=0.1885;AMR_AF=0.0951;AFR_AF=0.1233;EUR_AF=0.1074;SAS_AF=0.1452;AA=N|||;VT=SNP
10	105012869	rs12359807	C	A	100	PASS	AC=81;AF=0.0161741;AN=5008;NS=2504;DP=12808;EAS_AF=0;AMR_AF=0.0288;AFR_AF=0.0053;EUR_AF=0.0308;SAS_AF=0.0235;AA=C|||;VT=SNP
10	105012994	rs1628768	T	C	100	PASS	AC=762;AF=0.152157;AN=5008;NS=2504;DP=16913;EAS_AF=0.1171;AMR_AF=0.1182;AFR_AF=0.0219;EUR_AF=0.2555;SAS_AF=0.2822;AA=T|||;VT=SNP
10	105013147	rs4918001	A	C	100	PASS	AC=405;AF=0.0808706;AN=5008;NS=2504;DP=18519;EAS_AF=0.0218;AMR_AF=0.0922;AFR_AF=0.1248;EUR_AF=0.1083;SAS_AF=0.046;AA=A|||;VT=SNP
10	105013870	rs1712509	G	T	100	PASS	AC=1547;AF=0.308906;AN=5008;NS=2504;DP=18140;EAS_AF=0.4048;AMR_AF=0.3156;AFR_AF=0.031;EUR_AF=0.3489;SAS_AF=0.5399;AA=G|||;VT=SNP
10	105014157	rs11522503	G	A	100	PASS	AC=44;AF=0.00878594;AN=5008;NS=2504;DP=17836;EAS_AF=0;AMR_AF=0.0115;AFR_AF=0.0015;EUR_AF=0.0149;SAS_AF=0.0194;AA=G|||;VT=SNP
10	105014781	rs76215422	G	C	100	PASS	AC=86;AF=0.0171725;AN=5008;NS=2504;DP=15654;EAS_AF=0.002;AMR_AF=0.0187;AFR_AF=0.0182;EUR_AF=0.0328;SAS_AF=0.0143;AA=G|||;VT=SNP
10	105016107	rs1163082	T	C	100	PASS	AC=2564;AF=0.511981;AN=5008;NS=2504;DP=19116;EAS_AF=0.4742;AMR_AF=0.4452;AFR_AF=0.4864;EUR_AF=0.4642;SAS_AF=0.682;AA=C|||;VT=SNP
10	105017093	rs113174040	G	A	100	PASS	AC=98;AF=0.0195687;AN=5008;NS=2504;DP=17051;EAS_AF=0;AMR_AF=0.0072;AFR_AF=0.0567;EUR_AF=0.0169;SAS_AF=0.001;AA=G|||;VT=SNP
10	105018817	rs1163076	A	C	100	PASS	AC=2362;AF=0.471645;AN=5008;NS=2504;DP=20499;EAS_AF=0.4722;AMR_AF=0.4337;AFR_AF=0.4153;EUR_AF=0.4583;SAS_AF=0.5879;AA=A|||;VT=SNP
10	105021263	rs1163075	G	A	100	PASS	AC=2364;AF=0.472045;AN=5008;NS=2504;DP=20566;EAS_AF=0.4722;AMR_AF=0.4352;AFR_AF=0.4153;EUR_AF=0.4592;SAS_AF=0.5879;AA=G|||;VT=SNP
10	105021474	rs7903472	C	T	100	PASS	AC=404;AF=0.0806709;AN=5008;NS=2504;DP=7776;EAS_AF=0.0218;AMR_AF=0.0922;AFR_AF=0.1241;EUR_AF=0.1083;SAS_AF=0.046;AA=C|||;VT=SNP
10	105021762	rs1163074	C	T	100	PASS	AC=2361;AF=0.471446;AN=5008;NS=2504;DP=22809;EAS_AF=0.4722;AMR_AF=0.4337;AFR_AF=0.4145;EUR_AF=0.4583;SAS_AF=0.5879;AA=C|||;VT=SNP
10	105022934	rs1163073	T	C	100	PASS	AC=1547;AF=0.308906;AN=5008;NS=2504;DP=21425;EAS_AF=0.4048;AMR_AF=0.3156;AFR_AF=0.0318;EUR_AF=0.3489;SAS_AF=0.5389;AA=T|||;VT=SNP
10	105024378	rs1163072	T	C	100	PASS	AC=3200;AF=0.638978;AN=5008;NS=2504;DP=19531;EAS_AF=0.621;AMR_AF=0.5793;AFR_AF=0.6082;EUR_AF=0.6541;SAS_AF=0.726;AA=C|||;VT=SNP
10	105026201	rs1163070	C	T	100	PASS	AC=3200;AF=0.638978;AN=5008;NS=2504;DP=18207;EAS_AF=0.621;AMR_AF=0.5793;AFR_AF=0.6082;EUR_AF=0.6541;SAS_AF=0.726;AA=T|||;VT=SNP
10	105027662	rs75708209	G	A	100	PASS	AC=57;AF=0.0113818;AN=5008;NS=2504;DP=17921;EAS_AF=0;AMR_AF=0.0389;AFR_AF=0.0015;EUR_AF=0.0268;SAS_AF=0.001;AA=G|||;VT=SNP
10	105028040	rs1163077	T	C	100	PASS	AC=2565;AF=0.512181;AN=5008;NS=2504;DP=18466;EAS_AF=0.4742;AMR_AF=0.4467;AFR_AF=0.4864;EUR_AF=0.4642;SAS_AF=0.682;AA=C|||;VT=SNP
10	105029450	rs1163080	C	T	100	PASS	AC=36;AF=0.0071885;AN=5008;NS=2504;DP=14149;EAS_AF=0;AMR_AF=0.0043;AFR_AF=0.0008;EUR_AF=0.0249;SAS_AF=0.0072;AA=C|||;VT=SNP
10	105029828	rs78352334	T	C	100	PASS	AC=86;AF=0.0171725;AN=5008;NS=2504;DP=18942;EAS_AF=0.002;AMR_AF=0.0187;AFR_AF=0.0182;EUR_AF=0.0328;SAS_AF=0.0143;AA=T|||;VT=SNP
10	105029840	rs1163081	G	C	100	PASS	AC=2368;AF=0.472843;AN=5008;NS=2504;DP=18737;EAS_AF=0.4712;AMR_AF=0.4337;AFR_AF=0.4198;EUR_AF=0.4583;SAS_AF=0.589;AA=G|||;VT=SNP
10	105030157	rs76957677	C	T	100	PASS	AC=25;AF=0.00499201;AN=5008;NS=2504;DP=17457;EAS_AF=0;AMR_AF=0;AFR_AF=0.0008;EUR_AF=0.0189;SAS_AF=0.0051;AA=C|||;VT=SNP
10	105030522	rs11191628	T	G	100	PASS	AC=44;AF=0.00878594;AN=5008;NS=2504;DP=14923;EAS_AF=0;AMR_AF=0.0115;AFR_AF=0.0015;EUR_AF=0.0149;SAS_AF=0.0194;AA=T|||;VT=SNP
10	105030574	rs149076773	C	T	100	PASS	AC=87;AF=0.0173722;AN=5008;NS=2504;DP=15901;EAS_AF=0.002;AMR_AF=0.0187;AFR_AF=0.0189;EUR_AF=0.0328;SAS_AF=0.0143;AA=C|||;VT=SNP
10	105031611	rs77344735	G	A	100	PASS	AC=290;AF=0.0579073;AN=5008;NS=2504;DP=18034;EAS_AF=0.1071;AMR_AF=0.1441;AFR_AF=0.0008;EUR_AF=0.0318;SAS_AF=0.0501;AA=G|||;VT=SNP
10	105032812	rs148386244	A	G	100	PASS	AC=111;AF=0.0221645;AN=5008;NS=2504;DP=15995;EAS_AF=0;AMR_AF=0.0331;AFR_AF=0.0008;EUR_AF=0.0696;SAS_AF=0.0174;AA=A|||;VT=SNP
10	105033015	rs1712517	C	T	100	PASS	AC=2773;AF=0.553714;AN=5008;NS=2504;DP=18999;EAS_AF=0.4762;AMR_AF=0.4697;AFR_AF=0.5946;EUR_AF=0.498;SAS_AF=0.6953;AA=T|||;VT=SNP
10	105033628	rs1712516	G	A	100	PASS	AC=1954;AF=0.390176;AN=5008;NS=2504;DP=20242;EAS_AF=0.4256;AMR_AF=0.4078;AFR_AF=0.1596;EUR_AF=0.4563;SAS_AF=0.5849;AA=G|||;VT=SNP
10	105033742	rs3123794	A	G	100	PASS	AC=2724;AF=0.54393;AN=5008;NS=2504;DP=22105;EAS_AF=0.4762;AMR_AF=0.4669;AFR_AF=0.5598;EUR_AF=0.497;SAS_AF=0.6953;AA=G|||;VT=SNP
10	105033903	rs3123795	T	C	100	PASS	AC=2567;AF=0.51258;AN=5008;NS=2504;DP=18424;EAS_AF=0.4742;AMR_AF=0.4452;AFR_AF=0.4902;EUR_AF=0.4632;SAS_AF=0.681;AA=C|||;VT=SNP
10	105034268	rs189353863	C	T	100	PASS	AC=36;AF=0.0071885;AN=5008;NS=2504;DP=15916;EAS_AF=0;AMR_AF=0.0043;AFR_AF=0.0008;EUR_AF=0.0249;SAS_AF=0.0072;AA=C|||;VT=SNP
10	105035338	rs2153771	A	T	100	PASS	AC=425;AF=0.0848642;AN=5008;NS=2504;DP=18603;EAS_AF=0.1438;AMR_AF=0.1095;AFR_AF=0.0121;EUR_AF=0.1581;SAS_AF=0.0297;AA=A|||;VT=SNP
10	105035724	rs142707907	C	A	100	PASS	AC=24;AF=0.00479233;AN=5008;NS=2504;DP=15861;EAS_AF=0;AMR_AF=0.0086;AFR_AF=0.0008;EUR_AF=0.0129;SAS_AF=0.0041;AA=C|||;VT=SNP
10	105035954	rs80020194	A	G	100	PASS	AC=220;AF=0.0439297;AN=5008;NS=2504;DP=15601;EAS_AF=0.003;AMR_AF=0.0778;AFR_AF=0.0129;EUR_AF=0.1064;SAS_AF=0.0399;AA=A|||;VT=SNP
10	105038455	rs1163083	T	A	100	PASS	AC=2570;AF=0.513179;AN=5008;NS=2504;DP=16389;EAS_AF=0.4742;AMR_AF=0.4452;AFR_AF=0.4917;EUR_AF=0.4632;SAS_AF=0.682;AA=A|||;VT=SNP
10	105038605	rs12360346	C	A	100	PASS	AC=46;AF=0.0091853;AN=5008;NS=2504;DP=15185;EAS_AF=0;AMR_AF=0.013;AFR_AF=0.0015;EUR_AF=0.0159;SAS_AF=0.0194;AA=C|||;VT=SNP
10	105039048	rs1163084	T	C	100	PASS	AC=2773;AF=0.553714;AN=5008;NS=2504;DP=20367;EAS_AF=0.4762;AMR_AF=0.4697;AFR_AF=0.5946;EUR_AF=0.497;SAS_AF=0.6963;AA=C|||;VT=SNP
10	105039241	rs1163085	G	A	100	PASS	AC=3200;AF=0.638978;AN=5008;NS=2504;DP=19036;EAS_AF=0.62;AMR_AF=0.5793;AFR_AF=0.6082;EUR_AF=0.6551;SAS_AF=0.726;AA=A|||;VT=SNP
10	105039579	rs1163086	A	G	100	PASS	AC=1956;AF=0.390575;AN=5008;NS=2504;DP=19448;EAS_AF=0.4256;AMR_AF=0.4078;AFR_AF=0.1596;EUR_AF=0.4573;SAS_AF=0.5859;AA=A|||;VT=SNP
10	105040690	rs12355126	C	T	100	PASS	AC=12;AF=0.00239617;AN=5008;NS=2504;DP=18965;EAS_AF=0;AMR_AF=0.0014;AFR_AF=0;EUR_AF=0.008;SAS_AF=0.0031;AA=C|||;VT=SNP
10	105041253	rs72846169	T	G	100	PASS	AC=121;AF=0.0241613;AN=5008;NS=2504;DP=19532;EAS_AF=0;AMR_AF=0.0346;AFR_AF=0.0015;EUR_AF=0.0755;SAS_AF=0.0194;AA=T|||;VT=SNP
10	105043289	rs1163087	G	A	100	PASS	AC=1945;AF=0.388379;AN=5008;NS=2504;DP=19047;EAS_AF=0.4752;AMR_AF=0.3948;AFR_AF=0.1195;EUR_AF=0.4553;SAS_AF=0.589;AA=G|||;VT=SNP
10	105043964	rs1163089	G	A	100	PASS	AC=1945;AF=0.388379;AN=5008;NS=2504;DP=13970;EAS_AF=0.4742;AMR_AF=0.3963;AFR_AF=0.1195;EUR_AF=0.4553;SAS_AF=0.589;AA=G|||;VT=SNP
10	105044157	rs4918003	C	T	100	PASS	AC=2448;AF=0.488818;AN=5008;NS=2504;DP=19641;EAS_AF=0.4772;AMR_AF=0.4308;AFR_AF=0.4062;EUR_AF=0.4612;SAS_AF=0.682;AA=T|||;VT=SNP
10	105044284	rs4918004	G	A	100	PASS	AC=23;AF=0.00459265;AN=5008;NS=2504;DP=15919;EAS_AF=0.001;AMR_AF=0.0144;AFR_AF=0.0008;EUR_AF=0.008;SAS_AF=0.0031;AA=G|||;VT=SNP
10	105045007	rs145147493	C	T	100	PASS	AC=37;AF=0.00738818;AN=5008;NS=2504;DP=18045;EAS_AF=0.0099;AMR_AF=0.0058;AFR_AF=0.0015;EUR_AF=0.0209;SAS_AF=0;AA=C|||;VT=SNP
10	105045477	rs2487862	C	T	100	PASS	AC=773;AF=0.154353;AN=5008;NS=2504;DP=19926;EAS_AF=0.1081;AMR_AF=0.1196;AFR_AF=0.0333;EUR_AF=0.2535;SAS_AF=0.2883;AA=C|||;VT=SNP
10	105046007	rs7076274	G	A	100	PASS	AC=1524;AF=0.304313;AN=5008;NS=2504;DP=16392;EAS_AF=0.3571;AMR_AF=0.3184;AFR_AF=0.053;EUR_AF=0.3469;SAS_AF=0.5358;AA=G|||;VT=SNP
10	105046689	rs3740381	G	C	100	PASS	AC=1524;AF=0.304313;AN=5008;NS=2504;DP=21003;EAS_AF=0.3571;AMR_AF=0.3184;AFR_AF=0.053;EUR_AF=0.3469;SAS_AF=0.5358;AA=G|||;VT=SNP
10	105046732	rs41287484	G	A	100	PASS	AC=84;AF=0.0167732;AN=5008;NS=2504;DP=21968;EAS_AF=0.001;AMR_AF=0.0202;AFR_AF=0.0008;EUR_AF=0.0268;SAS_AF=0.0419;AA=G|||;VT=SNP
10	105046981	rs72846177	G	A	100	PASS	AC=53;AF=0.0105831;AN=5008;NS=2504;DP=18785;EAS_AF=0;AMR_AF=0.0403;AFR_AF=0.0008;EUR_AF=0.0239;SAS_AF=0;AA=G|||;VT=SNP
10	105048217	rs34440112	A	C	100	PASS	AC=90;AF=0.0179712;AN=5008;NS=2504;DP=15846;EAS_AF=0.002;AMR_AF=0.0187;AFR_AF=0.0204;EUR_AF=0.0318;SAS_AF=0.0164;AA=A|||;VT=SNP;EX_TARGET
10	105049105	rs1063461	C	G	100	PASS	AC=2096;AF=0.41853;AN=5008;NS=2504;DP=18402;EAS_AF=0.4395;AMR_AF=0.4179;AFR_AF=0.2277;EUR_AF=0.4841;SAS_AF=0.5879;AA=C|||;VT=SNP
10	105049751	rs55996880	T	C	100	PASS	AC=90;AF=0.0179712;AN=5008;NS=2504;DP=19838;EAS_AF=0.002;AMR_AF=0.0187;AFR_AF=0.0204;EUR_AF=0.0318;SAS_AF=0.0164;AA=T|||;VT=SNP
10	105050792	rs116887225	G	C	100	PASS	AC=26;AF=0.00519169;AN=5008;NS=2504;DP=19976;EAS_AF=0;AMR_AF=0.0187;AFR_AF=0.0008;EUR_AF=0.0099;SAS_AF=0.002;AA=G|||;VT=SNP
10	105051142	rs138203183	G	A	100	PASS	AC=90;AF=0.0179712;AN=5008;NS=2504;DP=18442;EAS_AF=0.002;AMR_AF=0.0187;AFR_AF=0.0204;EUR_AF=0.0318;SAS_AF=0.0164;AA=g|||;VT=SNP
10	105052624	rs4293062	G	A	100	PASS	AC=2095;AF=0.418331;AN=5008;NS=2504;DP=19231;EAS_AF=0.4385;AMR_AF=0.4179;AFR_AF=0.2277;EUR_AF=0.4841;SAS_AF=0.5879;AA=G|||;VT=SNP
10	105052940	rs11191641	C	T	100	PASS	AC=2095;AF=0.418331;AN=5008;NS=2504;DP=15214;EAS_AF=0.4385;AMR_AF=0.4179;AFR_AF=0.2277;EUR_AF=0.4841;SAS_AF=0.5879;AA=C|||;VT=SNP
10	105052976	rs4293063	G	T	100	PASS	AC=2096;AF=0.41853;AN=5008;NS=2504;DP=16658;EAS_AF=0.4395;AMR_AF=0.4179;AFR_AF=0.2277;EUR_AF=0.4841;SAS_AF=0.5879;AA=G|||;VT=SNP
10	105054913	rs78100656	G	A	100	PASS	AC=47;AF=0.00938498;AN=5008;NS=2504;DP=20963;EAS_AF=0;AMR_AF=0.0101;AFR_AF=0.0015;EUR_AF=0.0298;SAS_AF=0.0082;AA=G|||;VT=SNP
10	105054963	rs7917388	C	T	100	PASS	AC=1519;AF=0.303315;AN=5008;NS=2504;DP=20822;EAS_AF=0.3442;AMR_AF=0.3184;AFR_AF=0.053;EUR_AF=0.3469;SAS_AF=0.544;AA=C|||;VT=SNP
10	105055483	rs114225092	T	C	100	PASS	AC=93;AF=0.0185703;AN=5008;NS=2504;DP=19458;EAS_AF=0.002;AMR_AF=0.0187;AFR_AF=0.0227;EUR_AF=0.0318;SAS_AF=0.0164;AA=T|||;VT=SNP
10	105055912	rs11191642	A	G	100	PASS	AC=1517;AF=0.302915;AN=5008;NS=2504;DP=19674;EAS_AF=0.3442;AMR_AF=0.3184;AFR_AF=0.0507;EUR_AF=0.3479;SAS_AF=0.544;AA=A|||;VT=SNP
10	105056473	rs2030205	G	C	100	PASS	AC=753;AF=0.150359;AN=5008;NS=2504;DP=19506;EAS_AF=0.1081;AMR_AF=0.1196;AFR_AF=0.0227;EUR_AF=0.2545;SAS_AF=0.2812;AA=G|||;VT=SNP
10	105056936	rs117476620	C	T	100	PASS	AC=93;AF=0.0185703;AN=5008;NS=2504;DP=14275;EAS_AF=0.002;AMR_AF=0.0187;AFR_AF=0.0227;EUR_AF=0.0318;SAS_AF=0.0164;AA=C|||;VT=SNP
10	105057561	rs11191643	C	G	100	PASS	AC=2524;AF=0.503994;AN=5008;NS=2504;DP=17281;EAS_AF=0.4385;AMR_AF=0.4467;AFR_AF=0.4622;EUR_AF=0.4861;SAS_AF=0.6871;AA=G|||;VT=SNP
10	105058104	rs75182663	A	G	100	PASS	AC=421;AF=0.0840655;AN=5008;NS=2504;DP=18223;EAS_AF=0.0923;AMR_AF=0.0836;AFR_AF=0.0658;EUR_AF=0.1312;SAS_AF=0.0521;AA=A|||;VT=SNP
10	105058832	rs72846183	A	G	100	PASS	AC=94;AF=0.01877;AN=5008;NS=2504;DP=14924;EAS_AF=0;AMR_AF=0.0216;AFR_AF=0.0008;EUR_AF=0.0626;SAS_AF=0.0153;AA=A|||;VT=SNP
10	105058839	rs2008530	G	A	100	PASS	AC=2048;AF=0.408946;AN=5008;NS=2504;DP=14868;EAS_AF=0.4345;AMR_AF=0.4107;AFR_AF=0.1982;EUR_AF=0.4801;SAS_AF=0.593;AA=G|||;VT=SNP
10	105059308	rs11191645	G	T	100	PASS	AC=2435;AF=0.486222;AN=5008;NS=2504;DP=14058;EAS_AF=0.4365;AMR_AF=0.4409;AFR_AF=0.4009;EUR_AF=0.4871;SAS_AF=0.684;AA=t|||;VT=SNP
10	105059905	rs185629471	A	G	100	PASS	AC=94;AF=0.01877;AN=5008;NS=2504;DP=15348;EAS_AF=0.002;AMR_AF=0.0187;AFR_AF=0.0227;EUR_AF=0.0328;SAS_AF=0.0164;AA=A|||;VT=SNP
10	105061143	rs10883853	C	T	100	PASS	AC=2429;AF=0.485024;AN=5008;NS=2504;DP=17332;EAS_AF=0.4365;AMR_AF=0.4395;AFR_AF=0.3949;EUR_AF=0.4861;SAS_AF=0.6881;AA=C|||;VT=SNP
10	105063279	rs41287490	T	C	100	PASS	AC=402;AF=0.0802716;AN=5008;NS=2504;DP=16941;EAS_AF=0.0149;AMR_AF=0.0634;AFR_AF=0.0053;EUR_AF=0.166;SAS_AF=0.1728;AA=T|||;VT=SNP
10	105064294	rs112940311	T	C	100	PASS	AC=2434;AF=0.486022;AN=5008;NS=2504;DP=16902;EAS_AF=0.4365;AMR_AF=0.4395;AFR_AF=0.4017;EUR_AF=0.4861;SAS_AF=0.684;AA=T|||;VT=SNP
10	105065409	rs6584547	C	T	100	PASS	AC=2525;AF=0.504193;AN=5008;NS=2504;DP=17782;EAS_AF=0.4385;AMR_AF=0.4582;AFR_AF=0.4228;EUR_AF=0.5179;SAS_AF=0.7004;AA=T|||;VT=SNP
10	105066314	rs77328741	T	C	100	PASS	AC=416;AF=0.0830671;AN=5008;NS=2504;DP=18270;EAS_AF=0.0913;AMR_AF=0.0821;AFR_AF=0.062;EUR_AF=0.1322;SAS_AF=0.0532;AA=T|||;VT=SNP
10	105066738	rs117870499	A	G	100	PASS	AC=36;AF=0.0071885;AN=5008;NS=2504;DP=14929;EAS_AF=0;AMR_AF=0.0043;AFR_AF=0.0008;EUR_AF=0.0258;SAS_AF=0.0061;AA=A|||;VT=SNP
10	105067037	rs11191649	T	C	100	PASS	AC=2809;AF=0.560903;AN=5008;NS=2504;DP=12993;EAS_AF=0.4385;AMR_AF=0.4784;AFR_AF=0.621;EUR_AF=0.5209;SAS_AF=0.7055;AA=C|||;VT=SNP
10	105067274	rs118129511	C	T	100	PASS	AC=85;AF=0.0169728;AN=5008;NS=2504;DP=22383;EAS_AF=0.002;AMR_AF=0.0058;AFR_AF=0;EUR_AF=0.0159;SAS_AF=0.0644;AA=C|||;VT=SNP
10	105068219	rs147124747	G	A	100	PASS	AC=62;AF=0.0123802;AN=5008;NS=2504;DP=13987;EAS_AF=0;AMR_AF=0.0058;AFR_AF=0.0023;EUR_AF=0.0179;SAS_AF=0.0378;AA=G|||;VT=SNP
10	105068233	rs138538313	G	A	100	PASS	AC=49;AF=0.00978435;AN=5008;NS=2504;DP=14756;EAS_AF=0;AMR_AF=0.0159;AFR_AF=0.0008;EUR_AF=0.0368;SAS_AF=0;AA=G|||;VT=SNP
10	105069120	rs61350103	A	C	100	PASS	AC=2438;AF=0.486821;AN=5008;NS=2504;DP=20585;EAS_AF=0.4365;AMR_AF=0.4395;AFR_AF=0.4009;EUR_AF=0.4861;SAS_AF=0.6892;AA=C|||;VT=SNP
10	105069239	rs11191650	G	C	100	PASS	AC=263;AF=0.052516;AN=5008;NS=2504;DP=20387;EAS_AF=0;AMR_AF=0.098;AFR_AF=0.0121;EUR_AF=0.1501;SAS_AF=0.0286;AA=G|||;VT=SNP
10	105070253	rs56060736	T	C	100	PASS	AC=769;AF=0.153554;AN=5008;NS=2504;DP=16445;EAS_AF=0.1935;AMR_AF=0.2939;AFR_AF=0.0113;EUR_AF=0.2326;SAS_AF=0.1237;AA=T|||;VT=SNP
10	105070837	rs76695159	C	T	100	PASS	AC=415;AF=0.0828674;AN=5008;NS=2504;DP=19779;EAS_AF=0.0913;AMR_AF=0.0821;AFR_AF=0.062;EUR_AF=0.1322;SAS_AF=0.0521;AA=C|||;VT=SNP
10	105073070	rs61869825	C	T	100	PASS	AC=1521;AF=0.303714;AN=5008;NS=2504;DP=17875;EAS_AF=0.3433;AMR_AF=0.3184;AFR_AF=0.053;EUR_AF=0.3469;SAS_AF=0.547;AA=C|||;VT=SNP
10	105075071	rs117848719	T	C	100	PASS	AC=79;AF=0.0157748;AN=5008;NS=2504;DP=18423;EAS_AF=0;AMR_AF=0.0288;AFR_AF=0.0008;EUR_AF=0.0437;SAS_AF=0.0143;AA=T|||;VT=SNP
10	105075712	rs12220267	C	T	100	PASS	AC=1520;AF=0.303514;AN=5008;NS=2504;DP=12428;EAS_AF=0.3433;AMR_AF=0.3184;AFR_AF=0.053;EUR_AF=0.3469;SAS_AF=0.546;AA=C|||;VT=SNP
10	105075736	rs11191652	T	G	100	PASS	AC=297;AF=0.0593051;AN=5008;NS=2504;DP=12761;EAS_AF=0.0744;AMR_AF=0.0821;AFR_AF=0.0113;EUR_AF=0.1213;SAS_AF=0.0286;AA=T|||;VT=SNP
10	105075994	rs78742461	T	C	100	PASS	AC=55;AF=0.0109824;AN=5008;NS=2504;DP=17529;EAS_AF=0;AMR_AF=0.0159;AFR_AF=0;EUR_AF=0.0338;SAS_AF=0.0102;AA=T|||;VT=SNP
10	105076338	rs112186664	T	C	100	PASS	AC=19;AF=0.00379393;AN=5008;NS=2504;DP=20085;EAS_AF=0;AMR_AF=0.0072;AFR_AF=0.0008;EUR_AF=0.0129;SAS_AF=0;AA=T|||;VT=SNP
10	105076383	rs75890466	C	T	100	PASS	AC=247;AF=0.0493211;AN=5008;NS=2504;DP=18956;EAS_AF=0.003;AMR_AF=0.0764;AFR_AF=0.0106;EUR_AF=0.1312;SAS_AF=0.046;AA=C|||;VT=SNP
10	105077124	rs11191654	C	A	100	PASS	AC=2421;AF=0.483427;AN=5008;NS=2504;DP=16505;EAS_AF=0.4365;AMR_AF=0.438;AFR_AF=0.3888;EUR_AF=0.4861;SAS_AF=0.6892;AA=C|||;VT=SNP
10	105078625	rs74693936	C	T	100	PASS	AC=137;AF=0.0273562;AN=5008;NS=2504;DP=18360;EAS_AF=0.002;AMR_AF=0.0447;AFR_AF=0.0098;EUR_AF=0.0746;SAS_AF=0.0164;AA=C|||;VT=SNP
10	105078793	rs11191655	T	C	100	PASS	AC=420;AF=0.0838658;AN=5008;NS=2504;DP=18576;EAS_AF=0.1419;AMR_AF=0.1037;AFR_AF=0.0151;EUR_AF=0.1501;SAS_AF=0.0348;AA=T|||;VT=SNP
10	105078946	rs150787616	G	A	100	PASS	AC=24;AF=0.00479233;AN=5008;NS=2504;DP=18196;EAS_AF=0;AMR_AF=0.0101;AFR_AF=0.0008;EUR_AF=0.0089;SAS_AF=0.0072;AA=G|||;VT=SNP
10	105079130	rs113555008	G	A	100	PASS	AC=247;AF=0.0493211;AN=5008;NS=2504;DP=16864;EAS_AF=0.003;AMR_AF=0.0764;AFR_AF=0.0106;EUR_AF=0.1312;SAS_AF=0.046;AA=G|||;VT=SNP
10	105079162	rs12268583	C	T	100	PASS	AC=2421;AF=0.483427;AN=5008;NS=2504;DP=18058;EAS_AF=0.4365;AMR_AF=0.438;AFR_AF=0.3888;EUR_AF=0.4861;SAS_AF=0.6892;AA=C|||;VT=SNP
10	105079417	rs72846190	T	C	100	PASS	AC=770;AF=0.153754;AN=5008;NS=2504;DP=16404;EAS_AF=0.1944;AMR_AF=0.2939;AFR_AF=0.0113;EUR_AF=0.2326;SAS_AF=0.1237;AA=T|||;VT=SNP
10	105079439	rs61869827	T	C	100	PASS	AC=2421;AF=0.483427;AN=5008;NS=2504;DP=16501;EAS_AF=0.4365;AMR_AF=0.438;AFR_AF=0.3888;EUR_AF=0.4861;SAS_AF=0.6892;AA=T|||;VT=SNP
10	105080575	rs7093667	T	C	100	PASS	AC=3228;AF=0.644569;AN=5008;NS=2504;DP=17808;EAS_AF=0.5804;AMR_AF=0.5836;AFR_AF=0.6354;EUR_AF=0.671;SAS_AF=0.7393;AA=C|||;VT=SNP
10	105081105	rs116935979	A	G	100	PASS	AC=92;AF=0.0183706;AN=5008;NS=2504;DP=17550;EAS_AF=0.002;AMR_AF=0.0187;AFR_AF=0.0219;EUR_AF=0.0318;SAS_AF=0.0164;AA=A|||;VT=SNP
10	105081277	rs34158009	T	C	100	PASS	AC=28;AF=0.00559105;AN=5008;NS=2504;DP=14238;EAS_AF=0;AMR_AF=0.0014;AFR_AF=0.0015;EUR_AF=0.0189;SAS_AF=0.0061;AA=T|||;VT=SNP
10	105081931	rs72846191	G	A	100	PASS	AC=59;AF=0.0117812;AN=5008;NS=2504;DP=18536;EAS_AF=0;AMR_AF=0.0418;AFR_AF=0.0015;EUR_AF=0.0268;SAS_AF=0.001;AA=G|||;VT=SNP
10	105084449	rs145263159	G	A	100	PASS	AC=115;AF=0.0229633;AN=5008;NS=2504;DP=11931;EAS_AF=0;AMR_AF=0.0303;AFR_AF=0.0023;EUR_AF=0.0736;SAS_AF=0.0174;AA=G|||;VT=SNP
10	105084840	rs61869829	C	T	100	PASS	AC=2142;AF=0.427716;AN=5008;NS=2504;DP=10918;EAS_AF=0.4365;AMR_AF=0.4164;AFR_AF=0.1876;EUR_AF=0.4851;SAS_AF=0.6922;AA=C|||;VT=SNP
10	105085191	rs4420190	T	C	100	PASS	AC=785;AF=0.156749;AN=5008;NS=2504;DP=12316;EAS_AF=0.1131;AMR_AF=0.121;AFR_AF=0.0333;EUR_AF=0.2555;SAS_AF=0.2924;AA=T|||;VT=SNP
10	105087582	rs138123250	C	G	100	PASS	AC=93;AF=0.0185703;AN=5008;NS=2504;DP=12996;EAS_AF=0.002;AMR_AF=0.0187;AFR_AF=0.0227;EUR_AF=0.0318;SAS_AF=0.0164;AA=C|||;VT=SNP
10	105089845	rs75383465	T	G	100	PASS	AC=20;AF=0.00399361;AN=5008;NS=2504;DP=18511;EAS_AF=0.001;AMR_AF=0;AFR_AF=0.0008;EUR_AF=0.0159;SAS_AF=0.002;AA=t|||;VT=SNP
10	105091459	rs72846192	A	C	100	PASS	AC=763;AF=0.152356;AN=5008;NS=2504;DP=18043;EAS_AF=0.1081;AMR_AF=0.1182;AFR_AF=0.0219;EUR_AF=0.2545;SAS_AF=0.2935;AA=A|||;VT=SNP
10	105092447	rs10883855	T	C	100	PASS	AC=3232;AF=0.645367;AN=5008;NS=2504;DP=19343;EAS_AF=0.5804;AMR_AF=0.5836;AFR_AF=0.6362;EUR_AF=0.672;SAS_AF=0.7413;AA=C|||;VT=SNP
10	105092789	rs150766911	T	C	100	PASS	AC=38;AF=0.00758786;AN=5008;NS=2504;DP=17508;EAS_AF=0;AMR_AF=0.0159;AFR_AF=0;EUR_AF=0.0149;SAS_AF=0.0123;AA=T|||;VT=SNP
10	105095180	rs139834723	G	A	100	PASS	AC=51;AF=0.0101837;AN=5008;NS=2504;DP=11846;EAS_AF=0.001;AMR_AF=0.0101;AFR_AF=0.0023;EUR_AF=0.0348;SAS_AF=0.0051;AA=G|||;VT=SNP
10	105095204	rs61869832	T	C	100	PASS	AC=2441;AF=0.48742;AN=5008;NS=2504;DP=13154;EAS_AF=0.4365;AMR_AF=0.4395;AFR_AF=0.4009;EUR_AF=0.4861;SAS_AF=0.6922;AA=C|||;VT=SNP
10	105095395	rs61869833	G	A	100	PASS	AC=42;AF=0.00838658;AN=5008;NS=2504;DP=14006;EAS_AF=0;AMR_AF=0.0043;AFR_AF=0.0015;EUR_AF=0.0199;SAS_AF=0.0174;AA=G|||;VT=SNP
10	105095584	rs11191657	T	C	100	PASS	AC=2441;AF=0.48742;AN=5008;NS=2504;DP=14402;EAS_AF=0.4365;AMR_AF=0.4395;AFR_AF=0.4009;EUR_AF=0.4861;SAS_AF=0.6922;AA=C|||;VT=SNP
10	105095698	rs61869834	C	T	100	PASS	AC=651;AF=0.129992;AN=5008;NS=2504;DP=13358;EAS_AF=0.2252;AMR_AF=0.0937;AFR_AF=0.1172;EUR_AF=0.0805;SAS_AF=0.1258;AA=c|||;VT=SNP
10	105096021	rs11191658	A	G	100	PASS	AC=1524;AF=0.304313;AN=5008;NS=2504;DP=10189;EAS_AF=0.3433;AMR_AF=0.3184;AFR_AF=0.053;EUR_AF=0.3479;SAS_AF=0.5491;AA=A|||;VT=SNP
10	105098024	rs72846198	G	A	100	PASS	AC=1506;AF=0.300719;AN=5008;NS=2504;DP=16296;EAS_AF=0.3433;AMR_AF=0.3184;AFR_AF=0.0393;EUR_AF=0.3469;SAS_AF=0.5501;AA=G|||;VT=SNP
10	105101701	rs11191659	C	T	100	PASS	AC=414;AF=0.0826677;AN=5008;NS=2504;DP=16691;EAS_AF=0.1409;AMR_AF=0.1037;AFR_AF=0.0129;EUR_AF=0.1501;SAS_AF=0.0327;AA=C|||;VT=SNP
10	105101980	rs116120213	T	C	100	PASS	AC=100;AF=0.0199681;AN=5008;NS=2504;DP=16380;EAS_AF=0;AMR_AF=0.0187;AFR_AF=0.0454;EUR_AF=0.0149;SAS_AF=0.0123;AA=T|||;VT=SNP
10	105102965	rs11191660	G	A	100	PASS	AC=1517;AF=0.302915;AN=5008;NS=2504;DP=15888;EAS_AF=0.3433;AMR_AF=0.3184;AFR_AF=0.0507;EUR_AF=0.3459;SAS_AF=0.547;AA=G|||;VT=SNP
10	105103698	rs117502120	C	G	100	PASS	AC=54;AF=0.0107827;AN=5008;NS=2504;DP=17636;EAS_AF=0.001;AMR_AF=0.0072;AFR_AF=0.0008;EUR_AF=0.0129;SAS_AF=0.0348;AA=C|||;VT=SNP
10	105104083	rs12258092	C	T	100	PASS	AC=2421;AF=0.483427;AN=5008;NS=2504;DP=12664;EAS_AF=0.4365;AMR_AF=0.438;AFR_AF=0.3888;EUR_AF=0.4861;SAS_AF=0.6892;AA=C|||;VT=SNP
10	105104425	rs60388741	G	T	100	PASS	AC=2531;AF=0.505391;AN=5008;NS=2504;DP=13063;EAS_AF=0.4385;AMR_AF=0.4582;AFR_AF=0.4236;EUR_AF=0.5179;SAS_AF=0.7055;AA=T|||;VT=SNP
10	105105304	rs116889583	G	A	100	PASS	AC=93;AF=0.0185703;AN=5008;NS=2504;DP=16623;EAS_AF=0.002;AMR_AF=0.0187;AFR_AF=0.0227;EUR_AF=0.0318;SAS_AF=0.0164;AA=G|||;VT=SNP
10	105107438	rs117294680	T	C	100	PASS	AC=28;AF=0.00559105;AN=5008;NS=2504;DP=20569;EAS_AF=0;AMR_AF=0.0058;AFR_AF=0.0015;EUR_AF=0.0219;SAS_AF=0;AA=t|||;VT=SNP
10	105107470	rs4918007	G	A	100	PASS	AC=1967;AF=0.392772;AN=5008;NS=2504;DP=19638;EAS_AF=0.5635;AMR_AF=0.5115;AFR_AF=0.2095;EUR_AF=0.4791;SAS_AF=0.2914;AA=G|||;VT=SNP
10	105108455	rs4917387	T	C	100	PASS	AC=2164;AF=0.432109;AN=5008;NS=2504;DP=18053;EAS_AF=0.4365;AMR_AF=0.4179;AFR_AF=0.2057;EUR_AF=0.4851;SAS_AF=0.6892;AA=C|||;VT=SNP;EX_TARGET
10	105112486	rs184129855	A	T	100	PASS	AC=23;AF=0.00459265;AN=5008;NS=2504;DP=17956;EAS_AF=0;AMR_AF=0.0058;AFR_AF=0.0008;EUR_AF=0.0179;SAS_AF=0;AA=G|||;VT=SNP
10	105112852	rs117927731	C	A	100	PASS	AC=254;AF=0.0507188;AN=5008;NS=2504;DP=15926;EAS_AF=0.003;AMR_AF=0.0778;AFR_AF=0.0106;EUR_AF=0.1342;SAS_AF=0.0491;AA=-|||;VT=SNP
10	105113534	rs113210389	G	T	100	PASS	AC=59;AF=0.0117812;AN=5008;NS=2504;DP=13704;EAS_AF=0;AMR_AF=0.0418;AFR_AF=0.0015;EUR_AF=0.0268;SAS_AF=0.001;AA=G|||;VT=SNP
10	105113701	rs7921655	C	T	100	PASS	AC=2147;AF=0.428714;AN=5008;NS=2504;DP=18565;EAS_AF=0.4365;AMR_AF=0.4164;AFR_AF=0.1936;EUR_AF=0.4851;SAS_AF=0.6892;AA=C|||;VT=SNP
10	105114747	rs61869836	T	A	100	PASS	AC=2164;AF=0.432109;AN=5008;NS=2504;DP=14473;EAS_AF=0.4365;AMR_AF=0.4179;AFR_AF=0.2057;EUR_AF=0.4851;SAS_AF=0.6892;AA=A|||;VT=SNP
10	105116056	rs7074749	C	T	100	PASS	AC=2147;AF=0.428714;AN=5008;NS=2504;DP=17995;EAS_AF=0.4365;AMR_AF=0.4164;AFR_AF=0.1936;EUR_AF=0.4851;SAS_AF=0.6892;AA=C|||;VT=SNP
10	105116465	rs12770682	T	C	100	PASS	AC=414;AF=0.0826677;AN=5008;NS=2504;DP=13532;EAS_AF=0.1409;AMR_AF=0.1037;AFR_AF=0.0129;EUR_AF=0.1501;SAS_AF=0.0327;AA=t|||;VT=SNP
10	105116748	rs57963697	C	A	100	PASS	AC=414;AF=0.0826677;AN=5008;NS=2504;DP=14484;EAS_AF=0.0913;AMR_AF=0.0821;AFR_AF=0.062;EUR_AF=0.1312;SAS_AF=0.0521;AA=c|||;VT=SNP
10	105118462	rs11191663	C	T	100	PASS	AC=2145;AF=0.428315;AN=5008;NS=2504;DP=14770;EAS_AF=0.4345;AMR_AF=0.4164;AFR_AF=0.1936;EUR_AF=0.4851;SAS_AF=0.6892;AA=C|||;VT=SNP
10	105118476	rs11191664	C	T	100	PASS	AC=2164;AF=0.432109;AN=5008;NS=2504;DP=14782;EAS_AF=0.4345;AMR_AF=0.4179;AFR_AF=0.2073;EUR_AF=0.4851;SAS_AF=0.6892;AA=T|||;VT=SNP
10	105118960	rs111968809	G	A	100	PASS	AC=414;AF=0.0826677;AN=5008;NS=2504;DP=15396;EAS_AF=0.0913;AMR_AF=0.0821;AFR_AF=0.062;EUR_AF=0.1312;SAS_AF=0.0521;AA=G|||;VT=SNP
10	105120086	rs117974136	G	A	100	PASS	AC=150;AF=0.0299521;AN=5008;NS=2504;DP=8507;EAS_AF=0;AMR_AF=0.0447;AFR_AF=0.0023;EUR_AF=0.0994;SAS_AF=0.0164;AA=G|||;VT=SNP
10	105120649	rs4311992	G	A	100	PASS	AC=768;AF=0.153355;AN=5008;NS=2504;DP=16617;EAS_AF=0.1081;AMR_AF=0.121;AFR_AF=0.0333;EUR_AF=0.2505;SAS_AF=0.2853;AA=G|||;VT=SNP
10	105122052	rs4319443	G	A	100	PASS	AC=415;AF=0.0828674;AN=5008;NS=2504;DP=15924;EAS_AF=0.1409;AMR_AF=0.1037;AFR_AF=0.0129;EUR_AF=0.1501;SAS_AF=0.0337;AA=G|||;VT=SNP
10	105123324	rs80112764	G	A	100	PASS	AC=93;AF=0.0185703;AN=5008;NS=2504;DP=19869;EAS_AF=0.002;AMR_AF=0.0187;AFR_AF=0.0227;EUR_AF=0.0318;SAS_AF=0.0164;AA=G|||;VT=SNP
10	105124741	rs7900966	T	C	100	PASS	AC=2165;AF=0.432308;AN=5008;NS=2504;DP=10357;EAS_AF=0.4365;AMR_AF=0.4179;AFR_AF=0.2065;EUR_AF=0.4851;SAS_AF=0.6892;AA=C|||;VT=SNP
10	105124906	rs141158484	C	G	100	PASS	AC=74;AF=0.0147764;AN=5008;NS=2504;DP=12921;EAS_AF=0.002;AMR_AF=0.0058;AFR_AF=0.0023;EUR_AF=0.0219;SAS_AF=0.044;AA=C|||;VT=SNP
10	105125451	rs113528138	C	A	100	PASS	AC=1521;AF=0.303714;AN=5008;NS=2504;DP=14952;EAS_AF=0.3433;AMR_AF=0.3184;AFR_AF=0.053;EUR_AF=0.3479;SAS_AF=0.546;AA=C|||;VT=SNP
10	105127191	rs72847518	A	C	100	PASS	AC=79;AF=0.0157748;AN=5008;NS=2504;DP=17204;EAS_AF=0.001;AMR_AF=0.0274;AFR_AF=0.003;EUR_AF=0.0537;SAS_AF=0.001;AA=A|||;VT=SNP
10	105127278	rs11191666	A	G	100	PASS	AC=2164;AF=0.432109;AN=5008;NS=2504;DP=15577;EAS_AF=0.4365;AMR_AF=0.4179;AFR_AF=0.2057;EUR_AF=0.4851;SAS_AF=0.6892;AA=G|||;VT=SNP
10	105127587	rs10883857	G	T	100	PASS	AC=2165;AF=0.432308;AN=5008;NS=2504;DP=18683;EAS_AF=0.4375;AMR_AF=0.4179;AFR_AF=0.2057;EUR_AF=0.4851;SAS_AF=0.6892;AA=T|||;VT=SNP
10	105127634	rs117715127	C	T	100	PASS	AC=14;AF=0.00279553;AN=5008;NS=2504;DP=18279;EAS_AF=0;AMR_AF=0.0058;AFR_AF=0;EUR_AF=0.008;SAS_AF=0.002;AA=C|||;VT=SNP
10	105127708	rs10883858	G	A	100	PASS	AC=2147;AF=0.428714;AN=5008;NS=2504;DP=17298;EAS_AF=0.4365;AMR_AF=0.4164;AFR_AF=0.1936;EUR_AF=0.4851;SAS_AF=0.6892;AA=G|||;VT=SNP;EX_TARGET
10	105128898	rs11191667	G	A	100	PASS	AC=1521;AF=0.303714;AN=5008;NS=2504;DP=12383;EAS_AF=0.3433;AMR_AF=0.317;AFR_AF=0.0537;EUR_AF=0.3479;SAS_AF=0.546;AA=G|||;VT=SNP
10	105129665	rs10883861	T	C	100	PASS	AC=556;AF=0.111022;AN=5008;NS=2504;DP=17071;EAS_AF=0.2262;AMR_AF=0.1239;AFR_AF=0.0106;EUR_AF=0.1044;SAS_AF=0.1258;AA=T|||;VT=SNP
10	105130812	rs4918012	A	G	100	PASS	AC=2148;AF=0.428914;AN=5008;NS=2504;DP=15867;EAS_AF=0.4365;AMR_AF=0.415;AFR_AF=0.1944;EUR_AF=0.4851;SAS_AF=0.6902;AA=A|||;VT=SNP
10	105131834	rs117008171	C	T	100	PASS	AC=34;AF=0.00678914;AN=5008;NS=2504;DP=17641;EAS_AF=0.001;AMR_AF=0.013;AFR_AF=0.0023;EUR_AF=0.0199;SAS_AF=0.001;AA=c|||;VT=SNP
10	105132154	rs185088034	C	T	100	PASS	AC=37;AF=0.00738818;AN=5008;NS=2504;DP=12838;EAS_AF=0;AMR_AF=0.0043;AFR_AF=0;EUR_AF=0.0258;SAS_AF=0.0082;AA=C|||;VT=SNP
10	105132466	rs61869857	A	G	100	PASS	AC=2149;AF=0.429113;AN=5008;NS=2504;DP=11365;EAS_AF=0.4365;AMR_AF=0.415;AFR_AF=0.1952;EUR_AF=0.4851;SAS_AF=0.6902;AA=A|||;VT=SNP
10	105134547	rs149562273	C	T	100	PASS	AC=39;AF=0.00778754;AN=5008;NS=2504;DP=18726;EAS_AF=0;AMR_AF=0.0159;AFR_AF=0;EUR_AF=0.0159;SAS_AF=0.0123;AA=c|||;VT=SNP
10	105135319	rs7905968	C	T	100	PASS	AC=2257;AF=0.450679;AN=5008;NS=2504;DP=21991;EAS_AF=0.4365;AMR_AF=0.4352;AFR_AF=0.23;EUR_AF=0.5169;SAS_AF=0.7065;AA=G|||;VT=SNP
10	105135352	rs117582193	G	A	100	PASS	AC=23;AF=0.00459265;AN=5008;NS=2504;DP=20926;EAS_AF=0.001;AMR_AF=0.0072;AFR_AF=0.0023;EUR_AF=0.0129;SAS_AF=0.001;AA=G|||;VT=SNP
10	105135612	rs7894768	T	C	100	PASS	AC=2258;AF=0.450879;AN=5008;NS=2504;DP=16343;EAS_AF=0.4385;AMR_AF=0.4352;AFR_AF=0.2292;EUR_AF=0.5169;SAS_AF=0.7065;AA=T|||;VT=SNP
10	105138961	rs11191672	C	T	100	PASS	AC=2155;AF=0.430312;AN=5008;NS=2504;DP=17090;EAS_AF=0.4345;AMR_AF=0.4164;AFR_AF=0.2005;EUR_AF=0.4851;SAS_AF=0.6902;AA=T|||;VT=SNP
10	105141034	rs2176448	T	A	100	PASS	AC=1627;AF=0.32488;AN=5008;NS=2504;DP=14173;EAS_AF=0.4206;AMR_AF=0.4524;AFR_AF=0.2065;EUR_AF=0.3569;SAS_AF=0.2628;AA=T|||;VT=SNP
10	105142179	rs11191673	G	A	100	PASS	AC=358;AF=0.0714856;AN=5008;NS=2504;DP=11575;EAS_AF=0.1429;AMR_AF=0.0634;AFR_AF=0.0121;EUR_AF=0.1233;SAS_AF=0.0307;AA=G|||;VT=SNP
10	105143438	rs61869858	C	T	100	PASS	AC=94;AF=0.01877;AN=5008;NS=2504;DP=15413;EAS_AF=0;AMR_AF=0.0274;AFR_AF=0.003;EUR_AF=0.0268;SAS_AF=0.045;AA=C|||;VT=SNP
10	105144257	rs7099480	G	A	100	PASS	AC=710;AF=0.141773;AN=5008;NS=2504;DP=16949;EAS_AF=0.2262;AMR_AF=0.1326;AFR_AF=0.1188;EUR_AF=0.1074;SAS_AF=0.1278;AA=G|||;VT=SNP
10	105144288	rs61871160	C	T	100	PASS	AC=2146;AF=0.428514;AN=5008;NS=2504;DP=18097;EAS_AF=0.4355;AMR_AF=0.415;AFR_AF=0.1936;EUR_AF=0.4851;SAS_AF=0.6902;AA=C|||;VT=SNP
10	105145657	rs61871162	A	G	100	PASS	AC=2167;AF=0.432708;AN=5008;NS=2504;DP=10195;EAS_AF=0.4365;AMR_AF=0.4164;AFR_AF=0.208;EUR_AF=0.4851;SAS_AF=0.6902;AA=G|||;VT=SNP
10	105146342	rs12414443	A	G	100	PASS	AC=2148;AF=0.428914;AN=5008;NS=2504;DP=17454;EAS_AF=0.4365;AMR_AF=0.415;AFR_AF=0.1952;EUR_AF=0.4841;SAS_AF=0.6902;AA=A|||;VT=SNP
10	105146692	rs59744322	G	T	100	PASS	AC=2165;AF=0.432308;AN=5008;NS=2504;DP=15482;EAS_AF=0.4365;AMR_AF=0.4164;AFR_AF=0.2073;EUR_AF=0.4841;SAS_AF=0.6902;AA=T|||;VT=SNP
10	105149547	rs7093039	A	G	100	PASS	AC=2260;AF=0.451278;AN=5008;NS=2504;DP=16033;EAS_AF=0.4395;AMR_AF=0.4352;AFR_AF=0.23;EUR_AF=0.5169;SAS_AF=0.7065;AA=G|||;VT=SNP
10	105149645	rs12770529	C	T	100	PASS	AC=354;AF=0.0706869;AN=5008;NS=2504;DP=14069;EAS_AF=0.1409;AMR_AF=0.0634;AFR_AF=0.0113;EUR_AF=0.1223;SAS_AF=0.0307;AA=C|||;VT=SNP
10	105150260	rs117222357	T	G	100	PASS	AC=68;AF=0.0135783;AN=5008;NS=2504;DP=17656;EAS_AF=0.0397;AMR_AF=0.0058;AFR_AF=0.0015;EUR_AF=0.0219;SAS_AF=0;AA=T|||;VT=SNP
10	105154089	rs7911488	A	G	100	PASS	AC=1521;AF=0.303714;AN=5008;NS=2504;DP=13313;EAS_AF=0.3433;AMR_AF=0.317;AFR_AF=0.053;EUR_AF=0.3479;SAS_AF=0.547;AA=A|||;VT=SNP;EX_TARGET
10	105155066	rs11191676	C	A	100	PASS	AC=2148;AF=0.428914;AN=5008;NS=2504;DP=20250;EAS_AF=0.4345;AMR_AF=0.415;AFR_AF=0.1952;EUR_AF=0.4861;SAS_AF=0.6902;AA=C|||;VT=SNP
10	105155645	rs2292807	T	C	100	PASS	AC=2165;AF=0.432308;AN=5008;NS=2504;DP=18540;EAS_AF=0.4345;AMR_AF=0.4164;AFR_AF=0.2073;EUR_AF=0.4861;SAS_AF=0.6902;AA=C|||;VT=SNP
10	105155780	rs17735597	G	A	100	PASS	AC=75;AF=0.014976;AN=5008;NS=2504;DP=18597;EAS_AF=0;AMR_AF=0.0288;AFR_AF=0.0008;EUR_AF=0.0417;SAS_AF=0.0123;AA=G|||;VT=SNP
10	105156736	rs112278220	T	G	100	PASS	AC=41;AF=0.0081869;AN=5008;NS=2504;DP=20611;EAS_AF=0;AMR_AF=0.0331;AFR_AF=0.0008;EUR_AF=0.0169;SAS_AF=0;AA=T|||;VT=SNP
10	105157128	rs10786751	A	C	100	PASS	AC=719;AF=0.14357;AN=5008;NS=2504;DP=18971;EAS_AF=0.2262;AMR_AF=0.134;AFR_AF=0.1263;EUR_AF=0.1064;SAS_AF=0.1268;AA=A|||;VT=SNP
10	105159770	rs74966383	A	T	100	PASS	AC=64;AF=0.0127796;AN=5008;NS=2504;DP=18916;EAS_AF=0.002;AMR_AF=0.0173;AFR_AF=0.0015;EUR_AF=0.0318;SAS_AF=0.0164;AA=A|||;VT=SNP
10	105161778	rs7076463	C	T	100	PASS	AC=1516;AF=0.302716;AN=5008;NS=2504;DP=18103;EAS_AF=0.3433;AMR_AF=0.317;AFR_AF=0.0477;EUR_AF=0.3479;SAS_AF=0.5491;AA=C|||;VT=SNP
10	105161879	rs10883863	G	A	100	PASS	AC=2365;AF=0.472244;AN=5008;NS=2504;DP=16822;EAS_AF=0.5615;AMR_AF=0.5432;AFR_AF=0.4962;EUR_AF=0.4781;SAS_AF=0.2914;AA=G|||;VT=SNP
10	105162320	rs12413386	T	C	100	PASS	AC=2255;AF=0.45028;AN=5008;NS=2504;DP=12492;EAS_AF=0.4385;AMR_AF=0.4352;AFR_AF=0.2239;EUR_AF=0.5189;SAS_AF=0.7086;AA=C|||;VT=SNP
10	105163997	rs146715278	C	T	100	PASS	AC=95;AF=0.0189696;AN=5008;NS=2504;DP=21150;EAS_AF=0.004;AMR_AF=0.0202;AFR_AF=0.0272;EUR_AF=0.0258;SAS_AF=0.0153;AA=c|||;VT=SNP
10	105164513	rs76903131	A	C	100	PASS	AC=49;AF=0.00978435;AN=5008;NS=2504;DP=22526;EAS_AF=0;AMR_AF=0.0173;AFR_AF=0.0015;EUR_AF=0.0318;SAS_AF=0.0031;AA=A|||;VT=SNP
10	105164774	rs3740383	T	C	100	PASS	AC=40;AF=0.00798722;AN=5008;NS=2504;DP=22293;EAS_AF=0.0119;AMR_AF=0.0058;AFR_AF=0.0015;EUR_AF=0.0219;SAS_AF=0;AA=t|||;VT=SNP;EX_TARGET
10	105165256	rs11191679	G	A	100	PASS	AC=631;AF=0.125998;AN=5008;NS=2504;DP=18961;EAS_AF=0.1419;AMR_AF=0.085;AFR_AF=0.2073;EUR_AF=0.1243;SAS_AF=0.0307;AA=G|||;VT=SNP
10	105165414	rs144027269	A	G	100	PASS	AC=54;AF=0.0107827;AN=5008;NS=2504;DP=20161;EAS_AF=0;AMR_AF=0.0231;AFR_AF=0.0023;EUR_AF=0.0139;SAS_AF=0.0215;AA=A|||;VT=SNP
10	105166276	rs17735658	A	G	100	PASS	AC=19;AF=0.00379393;AN=5008;NS=2504;DP=19994;EAS_AF=0;AMR_AF=0.0072;AFR_AF=0.0008;EUR_AF=0.0129;SAS_AF=0;AA=A|||;VT=SNP
10	105167135	rs35499499	A	G	100	PASS	AC=120;AF=0.0239617;AN=5008;NS=2504;DP=13354;EAS_AF=0;AMR_AF=0.0288;AFR_AF=0.0045;EUR_AF=0.0815;SAS_AF=0.0123;AA=A|||;VT=SNP
10	105168532	rs12219609	G	C	100	PASS	AC=2144;AF=0.428115;AN=5008;NS=2504;DP=14087;EAS_AF=0.4355;AMR_AF=0.415;AFR_AF=0.1899;EUR_AF=0.4861;SAS_AF=0.6922;AA=G|||;VT=SNP
10	105168562	rs10883865	G	C	100	PASS	AC=1607;AF=0.320887;AN=5008;NS=2504;DP=14648;EAS_AF=0.4206;AMR_AF=0.4496;AFR_AF=0.1959;EUR_AF=0.3549;SAS_AF=0.2607;AA=G|||;VT=SNP
10	105169582	rs41287492	A	G	100	PASS	AC=142;AF=0.0283546;AN=5008;NS=2504;DP=20057;EAS_AF=0;AMR_AF=0.072;AFR_AF=0.0068;EUR_AF=0.0567;SAS_AF=0.0266;AA=A|||;VT=SNP
10	105169859	rs4918013	G	A	100	PASS	AC=638;AF=0.127396;AN=5008;NS=2504;DP=17039;EAS_AF=0.0933;AMR_AF=0.098;AFR_AF=0.1407;EUR_AF=0.1392;SAS_AF=0.1534;AA=G|||;VT=SNP
10	105170649	rs11191683	G	T	100	PASS	AC=1511;AF=0.301717;AN=5008;NS=2504;DP=13875;EAS_AF=0.3423;AMR_AF=0.317;AFR_AF=0.053;EUR_AF=0.3469;SAS_AF=0.5389;AA=G|||;VT=SNP
10	105170776	rs183347551	G	A	100	PASS	AC=16;AF=0.00319489;AN=5008;NS=2504;DP=11319;EAS_AF=0;AMR_AF=0;AFR_AF=0.0008;EUR_AF=0.0149;SAS_AF=0;AA=G|||;VT=SNP
10	105171865	rs115545027	G	A	100	PASS	AC=93;AF=0.0185703;AN=5008;NS=2504;DP=15697;EAS_AF=0.002;AMR_AF=0.0187;AFR_AF=0.0227;EUR_AF=0.0318;SAS_AF=0.0164;AA=G|||;VT=SNP
10	105172132	rs144259029	C	T	100	PASS	AC=101;AF=0.0201677;AN=5008;NS=2504;DP=15915;EAS_AF=0.002;AMR_AF=0.0202;AFR_AF=0.028;EUR_AF=0.0318;SAS_AF=0.0164;AA=C|||;VT=SNP
10	105172436	rs117968908	G	A	100	PASS	AC=93;AF=0.0185703;AN=5008;NS=2504;DP=19845;EAS_AF=0.002;AMR_AF=0.0187;AFR_AF=0.0227;EUR_AF=0.0318;SAS_AF=0.0164;AA=G|||;VT=SNP
10	105172744	rs11591265	A	G	100	PASS	AC=59;AF=0.0117812;AN=5008;NS=2504;DP=22372;EAS_AF=0;AMR_AF=0.0418;AFR_AF=0.0015;EUR_AF=0.0268;SAS_AF=0.001;AA=A|||;VT=SNP
10	105173490	rs117532580	A	G	100	PASS	AC=50;AF=0.00998403;AN=5008;NS=2504;DP=21676;EAS_AF=0;AMR_AF=0.0216;AFR_AF=0.0008;EUR_AF=0.0268;SAS_AF=0.0072;AA=A|||;VT=SNP
10	105174869	rs2271750	G	A	100	PASS	AC=628;AF=0.125399;AN=5008;NS=2504;DP=21118;EAS_AF=0.0933;AMR_AF=0.098;AFR_AF=0.1407;EUR_AF=0.1392;SAS_AF=0.1431;AA=G|||;VT=SNP;EX_TARGET
10	105175131	rs2271751	T	C	100	PASS	AC=1531;AF=0.305711;AN=5008;NS=2504;DP=20568;EAS_AF=0.3442;AMR_AF=0.3213;AFR_AF=0.053;EUR_AF=0.3489;SAS_AF=0.5521;AA=T|||;VT=SNP
10	105175355	rs116616626	T	C	100	PASS	AC=93;AF=0.0185703;AN=5008;NS=2504;DP=23041;EAS_AF=0.002;AMR_AF=0.0187;AFR_AF=0.0227;EUR_AF=0.0318;SAS_AF=0.0164;AA=T|||;VT=SNP
10	105176179	rs7894407	T	C	100	PASS	AC=1540;AF=0.307508;AN=5008;NS=2504;DP=19833;EAS_AF=0.4206;AMR_AF=0.4049;AFR_AF=0.1944;EUR_AF=0.328;SAS_AF=0.2536;AA=T|||;VT=SNP
10	105176717	rs75371893	C	T	100	PASS	AC=93;AF=0.0185703;AN=5008;NS=2504;DP=18245;EAS_AF=0.002;AMR_AF=0.0187;AFR_AF=0.0227;EUR_AF=0.0318;SAS_AF=0.0164;AA=C|||;VT=SNP
10	105176914	rs7089271	A	G	100	PASS	AC=2335;AF=0.466254;AN=5008;NS=2504;DP=20905;EAS_AF=0.4375;AMR_AF=0.4798;AFR_AF=0.236;EUR_AF=0.5457;SAS_AF=0.7157;AA=G|||;VT=SNP
10	105177217	rs77206432	A	C	100	PASS	AC=93;AF=0.0185703;AN=5008;NS=2504;DP=18592;EAS_AF=0.002;AMR_AF=0.0187;AFR_AF=0.0227;EUR_AF=0.0318;SAS_AF=0.0164;AA=A|||;VT=SNP
10	105177645	rs11598673	G	T	100	PASS	AC=134;AF=0.0267572;AN=5008;NS=2504;DP=20481;EAS_AF=0;AMR_AF=0.0663;AFR_AF=0.0068;EUR_AF=0.0557;SAS_AF=0.0235;AA=G|||;VT=SNP;EX_TARGET
10	105178031	rs74646973	G	A	100	PASS	AC=72;AF=0.014377;AN=5008;NS=2504;DP=19153;EAS_AF=0.002;AMR_AF=0.0187;AFR_AF=0.0068;EUR_AF=0.0318;SAS_AF=0.0164;AA=G|||;VT=SNP
10	105179214	rs3740382	C	T	100	PASS	AC=1745;AF=0.348442;AN=5008;NS=2504;DP=21614;EAS_AF=0.3532;AMR_AF=0.3588;AFR_AF=0.1762;EUR_AF=0.3897;SAS_AF=0.5266;AA=T|||;VT=SNP
10	105179885	rs138873813	A	G	100	PASS	AC=35;AF=0.00698882;AN=5008;NS=2504;DP=17089;EAS_AF=0;AMR_AF=0.0058;AFR_AF=0.0008;EUR_AF=0.0258;SAS_AF=0.0041;AA=A|||;VT=SNP
10	105180910	rs35435808	C	T	100	PASS	AC=1539;AF=0.307308;AN=5008;NS=2504;DP=15517;EAS_AF=0.3313;AMR_AF=0.3444;AFR_AF=0.0499;EUR_AF=0.3897;SAS_AF=0.5194;AA=C|||;VT=SNP
10	105183348	rs61751511	T	C	100	PASS	AC=19;AF=0.00379393;AN=5008;NS=2504;DP=22477;EAS_AF=0;AMR_AF=0.0072;AFR_AF=0.0008;EUR_AF=0.0099;SAS_AF=0.0031;AA=T|||;VT=SNP;EX_TARGET
10	105183736	rs35615718	T	C	100	PASS	AC=2040;AF=0.407348;AN=5008;NS=2504;DP=16065;EAS_AF=0.4236;AMR_AF=0.3818;AFR_AF=0.2209;EUR_AF=0.4225;SAS_AF=0.6452;AA=C|||;VT=SNP
10	105185476	rs146848476	G	A	100	PASS	AC=120;AF=0.0239617;AN=5008;NS=2504;DP=17360;EAS_AF=0;AMR_AF=0.0331;AFR_AF=0.0015;EUR_AF=0.0765;SAS_AF=0.0184;AA=G|||;VT=SNP
10	105185522	rs61871170	T	C	100	PASS	AC=1871;AF=0.373602;AN=5008;NS=2504;DP=16560;EAS_AF=0.3552;AMR_AF=0.3746;AFR_AF=0.2216;EUR_AF=0.4155;SAS_AF=0.5542;AA=t|||;VT=SNP
10	105186817	rs10883867	G	C	100	PASS	AC=1772;AF=0.353834;AN=5008;NS=2504;DP=14961;EAS_AF=0.3522;AMR_AF=0.3602;AFR_AF=0.1891;EUR_AF=0.3897;SAS_AF=0.5368;AA=G|||;VT=SNP
10	105187746	rs11191686	G	A	100	PASS	AC=1558;AF=0.311102;AN=5008;NS=2504;DP=17877;EAS_AF=0.3304;AMR_AF=0.3473;AFR_AF=0.0552;EUR_AF=0.3897;SAS_AF=0.5307;AA=G|||;VT=SNP
10	105188180	rs72847561	G	A	100	PASS	AC=89;AF=0.0177716;AN=5008;NS=2504;DP=17508;EAS_AF=0;AMR_AF=0.0231;AFR_AF=0.0008;EUR_AF=0.0567;SAS_AF=0.0153;AA=G|||;VT=SNP
10	105188868	rs61871171	C	T	100	PASS	AC=21;AF=0.00419329;AN=5008;NS=2504;DP=20294;EAS_AF=0;AMR_AF=0;AFR_AF=0.0038;EUR_AF=0.0129;SAS_AF=0.0031;AA=C|||;VT=SNP
10	105189562	rs11191687	C	T	100	PASS	AC=117;AF=0.0233626;AN=5008;NS=2504;DP=18967;EAS_AF=0;AMR_AF=0.0648;AFR_AF=0.0045;EUR_AF=0.0517;SAS_AF=0.0143;AA=C|||;VT=SNP
10	105189770	rs6584550	C	T	100	PASS	AC=1752;AF=0.34984;AN=5008;NS=2504;DP=19927;EAS_AF=0.3522;AMR_AF=0.3588;AFR_AF=0.1853;EUR_AF=0.3867;SAS_AF=0.5256;AA=C|||;VT=SNP
10	105190575	rs2863731	A	G	100	PASS	AC=2047;AF=0.408746;AN=5008;NS=2504;DP=16448;EAS_AF=0.4246;AMR_AF=0.3818;AFR_AF=0.2269;EUR_AF=0.4205;SAS_AF=0.6452;AA=G|||;VT=SNP
10	105191154	rs139044094	C	A	100	PASS	AC=72;AF=0.014377;AN=5008;NS=2504;DP=14748;EAS_AF=0.002;AMR_AF=0.0072;AFR_AF=0.028;EUR_AF=0.0139;SAS_AF=0.0143;AA=C|||;VT=SNP
10	105192570	rs11191688	A	G	100	PASS	AC=1792;AF=0.357827;AN=5008;NS=2504;DP=22877;EAS_AF=0.3532;AMR_AF=0.366;AFR_AF=0.1914;EUR_AF=0.3996;SAS_AF=0.5389;AA=G|||;VT=SNP
10	105194086	rs2986014	C	T	100	PASS	AC=2396;AF=0.478435;AN=5008;NS=2504;DP=16763;EAS_AF=0.4236;AMR_AF=0.402;AFR_AF=0.4803;EUR_AF=0.4235;SAS_AF=0.6431;AA=T|||;VT=SNP;EX_TARGET
10	105194476	rs4917389	C	T	100	PASS	AC=342;AF=0.0682907;AN=5008;NS=2504;DP=18451;EAS_AF=0.003;AMR_AF=0.1196;AFR_AF=0.0129;EUR_AF=0.165;SAS_AF=0.0746;AA=C|||;VT=SNP
10	105195897	rs61871172	A	G	100	PASS	AC=1787;AF=0.356829;AN=5008;NS=2504;DP=18161;EAS_AF=0.3542;AMR_AF=0.3674;AFR_AF=0.1853;EUR_AF=0.4006;SAS_AF=0.5389;AA=a|||;VT=SNP
10	105196814	rs10883868	G	A	100	PASS	AC=1532;AF=0.305911;AN=5008;NS=2504;DP=21513;EAS_AF=0.3165;AMR_AF=0.353;AFR_AF=0.0416;EUR_AF=0.4006;SAS_AF=0.5215;AA=G|||;VT=SNP
10	105199024	rs148760303	A	G	100	PASS	AC=62;AF=0.0123802;AN=5008;NS=2504;DP=15422;EAS_AF=0.002;AMR_AF=0.0043;AFR_AF=0.0227;EUR_AF=0.0129;SAS_AF=0.0143;AA=A|||;VT=SNP
10	105199139	rs2986015	A	G	100	PASS	AC=4972;AF=0.992812;AN=5008;NS=2504;DP=17804;EAS_AF=1;AMR_AF=0.9957;AFR_AF=0.9992;EUR_AF=0.9751;SAS_AF=0.9928;AA=G|||;VT=SNP
10	105201565	rs2281861	G	A	100	PASS	AC=2054;AF=0.410144;AN=5008;NS=2504;DP=14449;EAS_AF=0.3532;AMR_AF=0.3905;AFR_AF=0.3828;EUR_AF=0.4026;SAS_AF=0.5276;AA=G|||;VT=SNP;EX_TARGET
10	105201577	rs2281860	C	T	100	PASS	AC=2119;AF=0.423123;AN=5008;NS=2504;DP=14765;EAS_AF=0.3552;AMR_AF=0.3963;AFR_AF=0.4054;EUR_AF=0.4165;SAS_AF=0.5429;AA=C|||;VT=SNP;EX_TARGET
10	105202318	rs1536225	T	G	100	PASS	AC=1531;AF=0.305711;AN=5008;NS=2504;DP=17719;EAS_AF=0.3175;AMR_AF=0.3501;AFR_AF=0.0416;EUR_AF=0.3996;SAS_AF=0.5225;AA=T|||;VT=SNP
10	105202501	rs137929159	A	G	100	PASS	AC=70;AF=0.0139776;AN=5008;NS=2504;DP=19187;EAS_AF=0.001;AMR_AF=0.0259;AFR_AF=0;EUR_AF=0.0348;SAS_AF=0.0164;AA=A|||;VT=SNP
10	105203193	rs79478408	C	A	100	PASS	AC=65;AF=0.0129792;AN=5008;NS=2504;DP=18026;EAS_AF=0.002;AMR_AF=0.0058;AFR_AF=0.0234;EUR_AF=0.0139;SAS_AF=0.0143;AA=C|||;VT=SNP
10	105203785	rs41302735	C	T	100	PASS	AC=64;AF=0.0127796;AN=5008;NS=2504;DP=18541;EAS_AF=0.002;AMR_AF=0.0058;AFR_AF=0.0227;EUR_AF=0.0139;SAS_AF=0.0143;AA=C|||;VT=SNP;EX_TARGET
10	105204453	rs34354196	C	G	100	PASS	AC=103;AF=0.0205671;AN=5008;NS=2504;DP=19573;EAS_AF=0;AMR_AF=0.0259;AFR_AF=0.0045;EUR_AF=0.0676;SAS_AF=0.0112;AA=C|||;VT=SNP;EX_TARGET
10	105204454	rs942900	T	C	100	PASS	AC=2144;AF=0.428115;AN=5008;NS=2504;DP=19477;EAS_AF=0.3581;AMR_AF=0.3963;AFR_AF=0.4138;EUR_AF=0.4125;SAS_AF=0.5583;AA=C|||;VT=SNP;EX_TARGET
10	105205302	rs7831	A	C	100	PASS	AC=1881;AF=0.375599;AN=5008;NS=2504;DP=16472;EAS_AF=0.3185;AMR_AF=0.3775;AFR_AF=0.2905;EUR_AF=0.4006;SAS_AF=0.5225;AA=A|||;VT=SNP;EX_TARGET
10	105205356	rs3740478	C	T	100	PASS	AC=245;AF=0.0489217;AN=5008;NS=2504;DP=16614;EAS_AF=0.1419;AMR_AF=0.0331;AFR_AF=0.0068;EUR_AF=0.0497;SAS_AF=0.0204;AA=C|||;VT=SNP
10	105206365	rs78629205	A	G	100	PASS	AC=105;AF=0.0209665;AN=5008;NS=2504;DP=16164;EAS_AF=0.001;AMR_AF=0.0072;AFR_AF=0;EUR_AF=0.0308;SAS_AF=0.0695;AA=A|||;VT=SNP
10	105206874	rs6580	T	C	100	PASS	AC=1765;AF=0.352436;AN=5008;NS=2504;DP=19250;EAS_AF=0.3591;AMR_AF=0.3646;AFR_AF=0.1536;EUR_AF=0.4135;SAS_AF=0.5429;AA=T|||;VT=SNP;EX_TARGET
10	105207505	rs2296513	C	T	100	PASS	AC=584;AF=0.116613;AN=5008;NS=2504;DP=22465;EAS_AF=0.2173;AMR_AF=0.0562;AFR_AF=0.0953;EUR_AF=0.0626;SAS_AF=0.1401;AA=c|||;VT=SNP
10	105207662	rs17115660	T	C	100	PASS	AC=168;AF=0.0335463;AN=5008;NS=2504;DP=18023;EAS_AF=0.0387;AMR_AF=0.013;AFR_AF=0.0643;EUR_AF=0.0139;SAS_AF=0.0215;AA=T|||;VT=SNP
10	105208653	rs114681462	C	T	100	PASS	AC=95;AF=0.0189696;AN=5008;NS=2504;DP=17760;EAS_AF=0;AMR_AF=0.0187;AFR_AF=0.0431;EUR_AF=0.0139;SAS_AF=0.0112;AA=C|||;VT=SNP
10	105208740	rs148371916	T	A	100	PASS	AC=17;AF=0.00339457;AN=5008;NS=2504;DP=16468;EAS_AF=0;AMR_AF=0.0058;AFR_AF=0;EUR_AF=0.0129;SAS_AF=0;AA=T|||;VT=SNP
10	105209413	rs2232659	C	T	100	PASS	AC=45;AF=0.00898562;AN=5008;NS=2504;DP=19026;EAS_AF=0;AMR_AF=0.0043;AFR_AF=0.0015;EUR_AF=0.0199;SAS_AF=0.0204;AA=C|||;VT=SNP;EX_TARGET
10	105210888	rs11591832	C	G	100	PASS	AC=135;AF=0.0269569;AN=5008;NS=2504;DP=17878;EAS_AF=0;AMR_AF=0.0663;AFR_AF=0.0061;EUR_AF=0.0586;SAS_AF=0.0225;AA=C|||;VT=SNP
10	105211432	rs10883869	G	T	100	PASS	AC=2450;AF=0.489217;AN=5008;NS=2504;DP=10683;EAS_AF=0.5913;AMR_AF=0.5375;AFR_AF=0.4796;EUR_AF=0.4722;SAS_AF=0.3804;AA=G|||;VT=SNP
10	105213765	rs11191692	G	A	100	PASS	AC=1495;AF=0.298522;AN=5008;NS=2504;DP=20374;EAS_AF=0.3075;AMR_AF=0.3055;AFR_AF=0.062;EUR_AF=0.3897;SAS_AF=0.5102;AA=G|||;VT=SNP
10	105214932	rs729211	T	C	100	PASS	AC=1821;AF=0.363618;AN=5008;NS=2504;DP=20211;EAS_AF=0.4137;AMR_AF=0.438;AFR_AF=0.41;EUR_AF=0.2932;SAS_AF=0.2689;AA=T|||;VT=SNP
10	105215016	rs2986016	A	G	100	PASS	AC=4408;AF=0.880192;AN=5008;NS=2504;DP=19241;EAS_AF=0.8849;AMR_AF=0.8386;AFR_AF=0.9788;EUR_AF=0.7545;SAS_AF=0.9008;AA=G|||;VT=SNP;EX_TARGET
10	105215091	rs41287500	C	T	100	PASS	AC=51;AF=0.0101837;AN=5008;NS=2504;DP=17565;EAS_AF=0.001;AMR_AF=0.0072;AFR_AF=0.0076;EUR_AF=0.0219;SAS_AF=0.0133;AA=C|||;VT=SNP;EX_TARGET
10	105215216	rs41287502	C	A	100	PASS	AC=51;AF=0.0101837;AN=5008;NS=2504;DP=19757;EAS_AF=0.001;AMR_AF=0.0072;AFR_AF=0.0076;EUR_AF=0.0219;SAS_AF=0.0133;AA=C|||;VT=SNP;EX_TARGET
10	105215651	rs10883870	A	G	100	PASS	AC=1538;AF=0.307109;AN=5008;NS=2504;DP=24392;EAS_AF=0.3105;AMR_AF=0.317;AFR_AF=0.0613;EUR_AF=0.4225;SAS_AF=0.5102;AA=A|||;VT=SNP
10	105216004	rs112298840	C	T	100	PASS	AC=31;AF=0.0061901;AN=5008;NS=2504;DP=22216;EAS_AF=0;AMR_AF=0.0115;AFR_AF=0.0038;EUR_AF=0.0149;SAS_AF=0.0031;AA=C|||;VT=SNP
10	105217373	rs79433117	G	C	100	PASS	AC=118;AF=0.0235623;AN=5008;NS=2504;DP=16778;EAS_AF=0.003;AMR_AF=0.0115;AFR_AF=0.0008;EUR_AF=0.0199;SAS_AF=0.0879;AA=G|||;VT=SNP
10	105218252	rs2986017	A	G	100	PASS	AC=4367;AF=0.872005;AN=5008;NS=2504;DP=15069;EAS_AF=0.8849;AMR_AF=0.8343;AFR_AF=0.9705;EUR_AF=0.7406;SAS_AF=0.8875;AA=G|||;VT=SNP;EX_TARGET
10	105218254	rs4918016	C	T	100	PASS	AC=1521;AF=0.303714;AN=5008;NS=2504;DP=14923;EAS_AF=0.4137;AMR_AF=0.4063;AFR_AF=0.1997;EUR_AF=0.2992;SAS_AF=0.2628;AA=C|||;VT=SNP;EX_TARGET
10	105218359	rs2986018	T	C	100	PASS	AC=4431;AF=0.884784;AN=5008;NS=2504;DP=18060;EAS_AF=0.8849;AMR_AF=0.8444;AFR_AF=0.9796;EUR_AF=0.7714;SAS_AF=0.9018;AA=C|||;VT=SNP;EX_TARGET
10	105219172	rs74465643	C	T	100	PASS	AC=94;AF=0.01877;AN=5008;NS=2504;DP=16138;EAS_AF=0.001;AMR_AF=0.0058;AFR_AF=0;EUR_AF=0.0199;SAS_AF=0.0706;AA=C|||;VT=SNP
10	105220837	rs7096861	C	A	100	PASS	AC=2349;AF=0.46905;AN=5008;NS=2504;DP=12909;EAS_AF=0.5903;AMR_AF=0.4942;AFR_AF=0.5454;EUR_AF=0.3131;SAS_AF=0.3834;AA=A|||;VT=SNP
10	105221154	rs12252456	C	G	100	PASS	AC=2253;AF=0.44988;AN=5008;NS=2504;DP=17416;EAS_AF=0.4157;AMR_AF=0.3473;AFR_AF=0.4849;EUR_AF=0.4344;SAS_AF=0.5266;AA=C|||;VT=SNP
10	105221194	rs77171315	C	A	100	PASS	AC=60;AF=0.0119808;AN=5008;NS=2504;DP=17260;EAS_AF=0;AMR_AF=0.0159;AFR_AF=0.0008;EUR_AF=0.0427;SAS_AF=0.0051;AA=C|||;VT=SNP
10	105221349	rs145687148	C	T	100	PASS	AC=32;AF=0.00638978;AN=5008;NS=2504;DP=14224;EAS_AF=0;AMR_AF=0.0058;AFR_AF=0.0008;EUR_AF=0.0258;SAS_AF=0.001;AA=C|||;VT=SNP
10	105221357	rs112639942	C	T	100	PASS	AC=123;AF=0.0245607;AN=5008;NS=2504;DP=13897;EAS_AF=0;AMR_AF=0.0331;AFR_AF=0.0015;EUR_AF=0.0805;SAS_AF=0.0174;AA=C|||;VT=SNP
10	105221383	rs7920710	A	G	100	PASS	AC=4422;AF=0.882987;AN=5008;NS=2504;DP=14328;EAS_AF=0.8948;AMR_AF=0.8775;AFR_AF=0.8888;EUR_AF=0.8151;SAS_AF=0.9366;AA=G|||;VT=SNP
10	105221433	rs7921066	G	A	100	PASS	AC=4291;AF=0.856829;AN=5008;NS=2504;DP=13131;EAS_AF=0.8889;AMR_AF=0.8473;AFR_AF=0.8722;EUR_AF=0.7664;SAS_AF=0.9029;AA=G|||;VT=SNP
10	105221736	rs7900899	A	G	100	PASS	AC=3156;AF=0.630192;AN=5008;NS=2504;DP=14778;EAS_AF=0.5546;AMR_AF=0.5;AFR_AF=0.7277;EUR_AF=0.5477;SAS_AF=0.7536;AA=A|||;VT=SNP
10	105222076	rs2986020	G	C	100	PASS	AC=2994;AF=0.597843;AN=5008;NS=2504;DP=15194;EAS_AF=0.5397;AMR_AF=0.4308;AFR_AF=0.7194;EUR_AF=0.4841;SAS_AF=0.729;AA=G|||;VT=SNP
10	105222448	rs117457051	T	C	100	PASS	AC=29;AF=0.00579073;AN=5008;NS=2504;DP=18632;EAS_AF=0.001;AMR_AF=0.013;AFR_AF=0.0023;EUR_AF=0.0149;SAS_AF=0.001;AA=T|||;VT=SNP
10	105223118	rs2986022	G	A	100	PASS	AC=2983;AF=0.595647;AN=5008;NS=2504;DP=18129;EAS_AF=0.5407;AMR_AF=0.4294;AFR_AF=0.7133;EUR_AF=0.4821;SAS_AF=0.728;AA=G|||;VT=SNP
10	105223418	rs872818	C	T	100	PASS	AC=64;AF=0.0127796;AN=5008;NS=2504;DP=17619;EAS_AF=0;AMR_AF=0.036;AFR_AF=0.0015;EUR_AF=0.0129;SAS_AF=0.0245;AA=C|||;VT=SNP
10	105223710	rs2863732	G	A	100	PASS	AC=1007;AF=0.201078;AN=5008;NS=2504;DP=19345;EAS_AF=0.2312;AMR_AF=0.3919;AFR_AF=0.0567;EUR_AF=0.2734;SAS_AF=0.1554;AA=G|||;VT=SNP
10	105223759	rs2094120	T	G	100	PASS	AC=4364;AF=0.871406;AN=5008;NS=2504;DP=17968;EAS_AF=0.9067;AMR_AF=0.8588;AFR_AF=0.913;EUR_AF=0.7584;SAS_AF=0.9039;AA=G|||;VT=SNP
10	105223999	rs2094119	A	G	100	PASS	AC=4365;AF=0.871605;AN=5008;NS=2504;DP=20845;EAS_AF=0.9067;AMR_AF=0.8588;AFR_AF=0.913;EUR_AF=0.7594;SAS_AF=0.9039;AA=G|||;VT=SNP
10	105224032	rs149219533	G	T	100	PASS	AC=42;AF=0.00838658;AN=5008;NS=2504;DP=21116;EAS_AF=0;AMR_AF=0.0086;AFR_AF=0.0008;EUR_AF=0.0129;SAS_AF=0.0225;AA=G|||;VT=SNP
10	105224066	rs755577	G	A	100	PASS	AC=1182;AF=0.236022;AN=5008;NS=2504;DP=20713;EAS_AF=0.3671;AMR_AF=0.415;AFR_AF=0.0567;EUR_AF=0.2744;SAS_AF=0.1769;AA=G|||;VT=SNP
10	105224210	rs76666514	T	G	100	PASS	AC=44;AF=0.00878594;AN=5008;NS=2504;DP=21156;EAS_AF=0.001;AMR_AF=0.0101;AFR_AF=0;EUR_AF=0.0199;SAS_AF=0.0164;AA=T|||;VT=SNP
10	105224712	rs2986025	A	C	100	PASS	AC=4364;AF=0.871406;AN=5008;NS=2504;DP=18959;EAS_AF=0.9067;AMR_AF=0.8602;AFR_AF=0.913;EUR_AF=0.7575;SAS_AF=0.9039;AA=C|||;VT=SNP
10	105225102	rs11191695	G	T	100	PASS	AC=958;AF=0.191294;AN=5008;NS=2504;DP=17407;EAS_AF=0.1885;AMR_AF=0.0807;AFR_AF=0.3434;EUR_AF=0.0278;SAS_AF=0.2352;AA=G|||;VT=SNP
10	105225201	rs3014192	C	T	100	PASS	AC=2697;AF=0.538538;AN=5008;NS=2504;DP=15972;EAS_AF=0.5407;AMR_AF=0.4035;AFR_AF=0.5113;EUR_AF=0.4821;SAS_AF=0.727;AA=C|||;VT=SNP
10	105225443	rs12768244	C	T	100	PASS	AC=201;AF=0.0401358;AN=5008;NS=2504;DP=17446;EAS_AF=0.0913;AMR_AF=0.0375;AFR_AF=0.0061;EUR_AF=0.0537;SAS_AF=0.0215;AA=C|||;VT=SNP
10	105226056	rs11191696	C	T	100	PASS	AC=1498;AF=0.299121;AN=5008;NS=2504;DP=15264;EAS_AF=0.3512;AMR_AF=0.3012;AFR_AF=0.0469;EUR_AF=0.4165;SAS_AF=0.4642;AA=C|||;VT=SNP
10	105226071	rs2986026	T	A	100	PASS	AC=4363;AF=0.871206;AN=5008;NS=2504;DP=15476;EAS_AF=0.9067;AMR_AF=0.8588;AFR_AF=0.913;EUR_AF=0.7584;SAS_AF=0.9029;AA=T|||;VT=SNP
10	105226115	rs3014193	G	T	100	PASS	AC=4364;AF=0.871406;AN=5008;NS=2504;DP=13635;EAS_AF=0.9067;AMR_AF=0.8588;AFR_AF=0.913;EUR_AF=0.7584;SAS_AF=0.9039;AA=G|||;VT=SNP
10	105226398	rs75797839	C	G	100	PASS	AC=111;AF=0.0221645;AN=5008;NS=2504;DP=18491;EAS_AF=0.001;AMR_AF=0.0086;AFR_AF=0;EUR_AF=0.0338;SAS_AF=0.0716;AA=c|||;VT=SNP
10	105226538	rs17736358	T	C	100	PASS	AC=338;AF=0.067492;AN=5008;NS=2504;DP=18067;EAS_AF=0;AMR_AF=0.1095;AFR_AF=0.0068;EUR_AF=0.1809;SAS_AF=0.0726;AA=T|||;VT=SNP
10	105226894	rs2986027	A	G	100	PASS	AC=4358;AF=0.870208;AN=5008;NS=2504;DP=18871;EAS_AF=0.9067;AMR_AF=0.8588;AFR_AF=0.913;EUR_AF=0.7584;SAS_AF=0.8978;AA=A|||;VT=SNP
10	105227119	rs11191697	C	T	100	PASS	AC=4350;AF=0.86861;AN=5008;NS=2504;DP=16876;EAS_AF=0.9067;AMR_AF=0.8501;AFR_AF=0.913;EUR_AF=0.7515;SAS_AF=0.9029;AA=c|||;VT=SNP
10	105227149	rs11191698	G	A	100	PASS	AC=4364;AF=0.871406;AN=5008;NS=2504;DP=17360;EAS_AF=0.9067;AMR_AF=0.8588;AFR_AF=0.913;EUR_AF=0.7584;SAS_AF=0.9039;AA=A|||;VT=SNP
10	105227381	rs2986028	G	A	100	PASS	AC=4364;AF=0.871406;AN=5008;NS=2504;DP=19549;EAS_AF=0.9067;AMR_AF=0.8588;AFR_AF=0.913;EUR_AF=0.7584;SAS_AF=0.9039;AA=A|||;VT=SNP
10	105227494	rs2986029	G	A	100	PASS	AC=4364;AF=0.871406;AN=5008;NS=2504;DP=18129;EAS_AF=0.9067;AMR_AF=0.8588;AFR_AF=0.913;EUR_AF=0.7584;SAS_AF=0.9039;AA=A|||;VT=SNP
10	105227738	rs1409045	G	A	100	PASS	AC=4364;AF=0.871406;AN=5008;NS=2504;DP=19467;EAS_AF=0.9067;AMR_AF=0.8588;AFR_AF=0.913;EUR_AF=0.7584;SAS_AF=0.9039;AA=G|||;VT=SNP
10	105228290	rs117507917	A	G	100	PASS	AC=44;AF=0.00878594;AN=5008;NS=2504;DP=19323;EAS_AF=0.002;AMR_AF=0.0029;AFR_AF=0;EUR_AF=0.0189;SAS_AF=0.0215;AA=A|||;VT=SNP
10	105229396	rs11191699	C	T	100	PASS	AC=1488;AF=0.297125;AN=5008;NS=2504;DP=21900;EAS_AF=0.3512;AMR_AF=0.2997;AFR_AF=0.0424;EUR_AF=0.4145;SAS_AF=0.4632;AA=C|||;VT=SNP
10	105229397	rs3014194	A	G	100	PASS	AC=4215;AF=0.841653;AN=5008;NS=2504;DP=21827;EAS_AF=0.9067;AMR_AF=0.8473;AFR_AF=0.8071;EUR_AF=0.7575;SAS_AF=0.9039;AA=A|||;VT=SNP
10	105229526	rs2986030	A	G	100	PASS	AC=4366;AF=0.871805;AN=5008;NS=2504;DP=20057;EAS_AF=0.9077;AMR_AF=0.8588;AFR_AF=0.9138;EUR_AF=0.7584;SAS_AF=0.9039;AA=A|||;VT=SNP
10	105229702	rs12259802	C	T	100	PASS	AC=962;AF=0.192093;AN=5008;NS=2504;DP=21986;EAS_AF=0.1815;AMR_AF=0.0865;AFR_AF=0.3487;EUR_AF=0.0278;SAS_AF=0.2352;AA=C|||;VT=SNP
10	105229720	rs3014195	T	C	100	PASS	AC=4365;AF=0.871605;AN=5008;NS=2504;DP=21551;EAS_AF=0.9067;AMR_AF=0.8588;AFR_AF=0.9138;EUR_AF=0.7584;SAS_AF=0.9039;AA=C|||;VT=SNP
10	105230029	rs3014196	C	G	100	PASS	AC=4364;AF=0.871406;AN=5008;NS=2504;DP=16296;EAS_AF=0.9067;AMR_AF=0.8573;AFR_AF=0.9138;EUR_AF=0.7584;SAS_AF=0.9039;AA=G|||;VT=SNP
10	105230054	rs2986031	G	T	100	PASS	AC=4362;AF=0.871006;AN=5008;NS=2504;DP=18231;EAS_AF=0.9067;AMR_AF=0.8573;AFR_AF=0.9123;EUR_AF=0.7584;SAS_AF=0.9039;AA=G|||;VT=SNP
10	105230103	rs3014197	C	T	100	PASS	AC=4364;AF=0.871406;AN=5008;NS=2504;DP=17174;EAS_AF=0.9067;AMR_AF=0.8573;AFR_AF=0.9138;EUR_AF=0.7584;SAS_AF=0.9039;AA=C|||;VT=SNP
10	105230143	rs55925730	G	C	100	PASS	AC=98;AF=0.0195687;AN=5008;NS=2504;DP=17930;EAS_AF=0;AMR_AF=0.0159;AFR_AF=0.0174;EUR_AF=0.0378;SAS_AF=0.0266;AA=G|||;VT=SNP
10	105230332	rs2986032	T	C	100	PASS	AC=4373;AF=0.873203;AN=5008;NS=2504;DP=20007;EAS_AF=0.9067;AMR_AF=0.8573;AFR_AF=0.9206;EUR_AF=0.7584;SAS_AF=0.9039;AA=C|||;VT=SNP
10	105230740	rs116874474	T	A	100	PASS	AC=60;AF=0.0119808;AN=5008;NS=2504;DP=20867;EAS_AF=0;AMR_AF=0.0159;AFR_AF=0.0008;EUR_AF=0.0427;SAS_AF=0.0051;AA=T|||;VT=SNP
10	105231144	rs12784972	G	A	100	PASS	AC=1497;AF=0.298922;AN=5008;NS=2504;DP=13473;EAS_AF=0.3522;AMR_AF=0.2968;AFR_AF=0.0424;EUR_AF=0.4145;SAS_AF=0.4734;AA=G|||;VT=SNP
10	105231314	rs2986033	G	A	100	PASS	AC=131;AF=0.0261581;AN=5008;NS=2504;DP=12552;EAS_AF=0;AMR_AF=0.0173;AFR_AF=0.0416;EUR_AF=0.0378;SAS_AF=0.0266;AA=G|||;VT=SNP
10	105231387	rs12761280	G	A	100	PASS	AC=1500;AF=0.299521;AN=5008;NS=2504;DP=15338;EAS_AF=0.3532;AMR_AF=0.2968;AFR_AF=0.0424;EUR_AF=0.4165;SAS_AF=0.4734;AA=G|||;VT=SNP
10	105232580	rs2986034	G	A	100	PASS	AC=3706;AF=0.740016;AN=5008;NS=2504;DP=19701;EAS_AF=0.7718;AMR_AF=0.7925;AFR_AF=0.5681;EUR_AF=0.7555;SAS_AF=0.8865;AA=G|||;VT=SNP
10	105233110	rs2986035	C	T	100	PASS	AC=3707;AF=0.740216;AN=5008;NS=2504;DP=14423;EAS_AF=0.7728;AMR_AF=0.7925;AFR_AF=0.5681;EUR_AF=0.7555;SAS_AF=0.8865;AA=C|||;VT=SNP
10	105233768	rs3014198	C	G	100	PASS	AC=3756;AF=0.75;AN=5008;NS=2504;DP=22236;EAS_AF=0.8204;AMR_AF=0.7911;AFR_AF=0.5688;EUR_AF=0.7555;SAS_AF=0.8875;AA=C|||;VT=SNP
10	105235925	rs3014199	T	C	100	PASS	AC=109;AF=0.0217652;AN=5008;NS=2504;DP=19285;EAS_AF=0;AMR_AF=0.0173;AFR_AF=0.025;EUR_AF=0.0378;SAS_AF=0.0266;AA=T|||;VT=SNP
10	105236787	rs2860194	A	C	100	PASS	AC=4661;AF=0.930711;AN=5008;NS=2504;DP=19671;EAS_AF=0.998;AMR_AF=0.9035;AFR_AF=0.9856;EUR_AF=0.8151;SAS_AF=0.9254;AA=C|||;VT=SNP
10	105236963	rs113627876	C	T	100	PASS	AC=16;AF=0.00319489;AN=5008;NS=2504;DP=19197;EAS_AF=0;AMR_AF=0.0115;AFR_AF=0.0008;EUR_AF=0.006;SAS_AF=0.001;AA=C|||;VT=SNP
10	105237365	rs35394073	C	T	100	PASS	AC=105;AF=0.0209665;AN=5008;NS=2504;DP=18421;EAS_AF=0.002;AMR_AF=0.0274;AFR_AF=0.0045;EUR_AF=0.0686;SAS_AF=0.0092;AA=C|||;VT=SNP
10	105237875	rs142395368	G	A	100	PASS	AC=38;AF=0.00758786;AN=5008;NS=2504;DP=17893;EAS_AF=0;AMR_AF=0.0187;AFR_AF=0;EUR_AF=0.0129;SAS_AF=0.0123;AA=G|||;VT=SNP
10	105238115	rs3014200	C	T	100	PASS	AC=3689;AF=0.736621;AN=5008;NS=2504;DP=20033;EAS_AF=0.7728;AMR_AF=0.7795;AFR_AF=0.5666;EUR_AF=0.7495;SAS_AF=0.8855;AA=C|||;VT=SNP
10	105239263	rs1555823	T	C	100	PASS	AC=3866;AF=0.771965;AN=5008;NS=2504;DP=21609;EAS_AF=0.9067;AMR_AF=0.804;AFR_AF=0.5681;EUR_AF=0.7515;SAS_AF=0.907;AA=T|||;VT=SNP
10	105239509	rs3014191	G	C	100	PASS	AC=3866;AF=0.771965;AN=5008;NS=2504;DP=19305;EAS_AF=0.9067;AMR_AF=0.804;AFR_AF=0.5673;EUR_AF=0.7515;SAS_AF=0.908;AA=G|||;VT=SNP
10	105240184	rs1980796	T	C	100	PASS	AC=4662;AF=0.930911;AN=5008;NS=2504;DP=18288;EAS_AF=0.998;AMR_AF=0.902;AFR_AF=0.9849;EUR_AF=0.8161;SAS_AF=0.9274;AA=C|||;VT=SNP
10	105240435	rs6584551	G	C	100	PASS	AC=1171;AF=0.233826;AN=5008;NS=2504;DP=17567;EAS_AF=0.3224;AMR_AF=0.1095;AFR_AF=0.3691;EUR_AF=0.0318;SAS_AF=0.2556;AA=G|||;VT=SNP
10	105240686	rs3014190	G	A	100	PASS	AC=110;AF=0.0219649;AN=5008;NS=2504;DP=20125;EAS_AF=0.001;AMR_AF=0.0173;AFR_AF=0.025;EUR_AF=0.0378;SAS_AF=0.0266;AA=G|||;VT=SNP
10	105242694	rs7092160	C	A	100	PASS	AC=3770;AF=0.752796;AN=5008;NS=2504;DP=12930;EAS_AF=0.9038;AMR_AF=0.7882;AFR_AF=0.5522;EUR_AF=0.7147;SAS_AF=0.8824;AA=A|||;VT=SNP
10	105243251	rs10786753	G	A	100	PASS	AC=3769;AF=0.752596;AN=5008;NS=2504;DP=17042;EAS_AF=0.9038;AMR_AF=0.7925;AFR_AF=0.5582;EUR_AF=0.7068;SAS_AF=0.8783;AA=A|||;VT=SNP
10	105243614	rs11191709	G	A	100	PASS	AC=944;AF=0.188498;AN=5008;NS=2504;DP=9021;EAS_AF=0.2282;AMR_AF=0.3545;AFR_AF=0.062;EUR_AF=0.2594;SAS_AF=0.1278;AA=G|||;VT=SNP
10	105243742	rs182632073	G	T	100	PASS	AC=39;AF=0.00778754;AN=5008;NS=2504;DP=12252;EAS_AF=0;AMR_AF=0.0187;AFR_AF=0.0008;EUR_AF=0.0129;SAS_AF=0.0123;AA=G|||;VT=SNP
10	105244231	rs4918017	C	G	100	PASS	AC=2674;AF=0.533946;AN=5008;NS=2504;DP=19216;EAS_AF=0.6478;AMR_AF=0.6787;AFR_AF=0.1868;EUR_AF=0.6829;SAS_AF=0.6299;AA=C|||;VT=SNP
10	105244271	rs75970668	C	T	100	PASS	AC=164;AF=0.0327476;AN=5008;NS=2504;DP=17488;EAS_AF=0.1002;AMR_AF=0.0562;AFR_AF=0.0023;EUR_AF=0.0209;SAS_AF=0;AA=C|||;VT=SNP
10	105244565	rs2863733	G	A	100	PASS	AC=3734;AF=0.745607;AN=5008;NS=2504;DP=18102;EAS_AF=0.9038;AMR_AF=0.7896;AFR_AF=0.534;EUR_AF=0.7058;SAS_AF=0.8783;AA=G|||;VT=SNP
10	105244858	rs10786754	C	A	100	PASS	AC=3852;AF=0.769169;AN=5008;NS=2504;DP=19106;EAS_AF=0.9058;AMR_AF=0.8271;AFR_AF=0.5582;EUR_AF=0.7505;SAS_AF=0.8916;AA=C|||;VT=SNP
10	105245352	rs11191711	G	A	100	PASS	AC=1533;AF=0.30611;AN=5008;NS=2504;DP=15975;EAS_AF=0.4256;AMR_AF=0.2752;AFR_AF=0.0401;EUR_AF=0.3857;SAS_AF=0.4826;AA=G|||;VT=SNP
10	105245420	rs10883872	C	T	100	PASS	AC=1164;AF=0.232428;AN=5008;NS=2504;DP=15005;EAS_AF=0.2242;AMR_AF=0.3934;AFR_AF=0.1203;EUR_AF=0.2823;SAS_AF=0.227;AA=C|||;VT=SNP
10	105245981	rs3014188	T	C	100	PASS	AC=3525;AF=0.703874;AN=5008;NS=2504;DP=20759;EAS_AF=0.746;AMR_AF=0.5043;AFR_AF=0.9244;EUR_AF=0.4742;SAS_AF=0.7403;AA=C|||;VT=SNP
10	105245986	rs117930755	T	G	100	PASS	AC=53;AF=0.0105831;AN=5008;NS=2504;DP=20893;EAS_AF=0;AMR_AF=0.0274;AFR_AF=0.0008;EUR_AF=0.0209;SAS_AF=0.0123;AA=T|||;VT=SNP
10	105246283	rs3014187	A	G	100	PASS	AC=3925;AF=0.783746;AN=5008;NS=2504;DP=16457;EAS_AF=0.7113;AMR_AF=0.6816;AFR_AF=0.9168;EUR_AF=0.8161;SAS_AF=0.7178;AA=G|||;VT=SNP
10	105246940	rs3014186	G	C	100	PASS	AC=1624;AF=0.324281;AN=5008;NS=2504;DP=18406;EAS_AF=0.3393;AMR_AF=0.2262;AFR_AF=0.5749;EUR_AF=0.1441;SAS_AF=0.2249;AA=C|||;VT=SNP
10	105246959	rs11191712	A	G	100	PASS	AC=1189;AF=0.23742;AN=5008;NS=2504;DP=18436;EAS_AF=0.3393;AMR_AF=0.1859;AFR_AF=0.3094;EUR_AF=0.0994;SAS_AF=0.2137;AA=A|||;VT=SNP
10	105247076	rs138286588	C	T	100	PASS	AC=83;AF=0.0165735;AN=5008;NS=2504;DP=19111;EAS_AF=0.001;AMR_AF=0.0101;AFR_AF=0.0008;EUR_AF=0.0109;SAS_AF=0.0644;AA=C|||;VT=SNP
10	105247311	rs59578393	C	T	100	PASS	AC=224;AF=0.0447284;AN=5008;NS=2504;DP=19994;EAS_AF=0;AMR_AF=0.0187;AFR_AF=0.1165;EUR_AF=0.0417;SAS_AF=0.0153;AA=C|||;VT=SNP
10	105247809	rs60933615	C	T	100	PASS	AC=1195;AF=0.238618;AN=5008;NS=2504;DP=18201;EAS_AF=0.246;AMR_AF=0.3329;AFR_AF=0.143;EUR_AF=0.2942;SAS_AF=0.2362;AA=C|||;VT=SNP
10	105247817	rs2986036	T	C	100	PASS	AC=2909;AF=0.580871;AN=5008;NS=2504;DP=18276;EAS_AF=0.5942;AMR_AF=0.562;AFR_AF=0.7322;EUR_AF=0.4394;SAS_AF=0.5215;AA=C|||;VT=SNP
10	105247845	rs76043535	T	C	100	PASS	AC=105;AF=0.0209665;AN=5008;NS=2504;DP=17944;EAS_AF=0;AMR_AF=0.0115;AFR_AF=0.0303;EUR_AF=0.0417;SAS_AF=0.0153;AA=T|||;VT=SNP
10	105248261	rs2986037	T	C	100	PASS	AC=2869;AF=0.572883;AN=5008;NS=2504;DP=14728;EAS_AF=0.5942;AMR_AF=0.5576;AFR_AF=0.7035;EUR_AF=0.4404;SAS_AF=0.5215;AA=t|||;VT=SNP
10	105248507	rs2986038	C	T	100	PASS	AC=1462;AF=0.291933;AN=5008;NS=2504;DP=18042;EAS_AF=0.3393;AMR_AF=0.1931;AFR_AF=0.4675;EUR_AF=0.1123;SAS_AF=0.2607;AA=T|||;VT=SNP
10	105248686	rs77935393	C	T	100	PASS	AC=139;AF=0.0277556;AN=5008;NS=2504;DP=17899;EAS_AF=0;AMR_AF=0.013;AFR_AF=0.0552;EUR_AF=0.0417;SAS_AF=0.0153;AA=C|||;VT=SNP
10	105248734	rs3014185	C	A	100	PASS	AC=4321;AF=0.862819;AN=5008;NS=2504;DP=18161;EAS_AF=0.999;AMR_AF=0.8156;AFR_AF=0.8298;EUR_AF=0.7485;SAS_AF=0.9182;AA=A|||;VT=SNP
10	105248782	rs55853687	G	A	100	PASS	AC=1189;AF=0.23742;AN=5008;NS=2504;DP=19880;EAS_AF=0.248;AMR_AF=0.3329;AFR_AF=0.1399;EUR_AF=0.2893;SAS_AF=0.2372;AA=G|||;VT=SNP
10	105249029	rs151004762	A	G	100	PASS	AC=100;AF=0.0199681;AN=5008;NS=2504;DP=19616;EAS_AF=0;AMR_AF=0.0115;AFR_AF=0.0265;EUR_AF=0.0417;SAS_AF=0.0153;AA=A|||;VT=SNP
10	105250122	rs186759238	C	T	100	PASS	AC=48;AF=0.00958466;AN=5008;NS=2504;DP=12016;EAS_AF=0;AMR_AF=0.0072;AFR_AF=0.0008;EUR_AF=0.0348;SAS_AF=0.0072;AA=C|||;VT=SNP
10	105250359	rs10883873	A	G	100	PASS	AC=1332;AF=0.265974;AN=5008;NS=2504;DP=16802;EAS_AF=0.3403;AMR_AF=0.1945;AFR_AF=0.3011;EUR_AF=0.1282;SAS_AF=0.3344;AA=A|||;VT=SNP
10	105250435	rs2986039	T	C	100	PASS	AC=4324;AF=0.863419;AN=5008;NS=2504;DP=19149;EAS_AF=0.999;AMR_AF=0.817;AFR_AF=0.8306;EUR_AF=0.7495;SAS_AF=0.9182;AA=C|||;VT=SNP
10	105250788	rs79937355	A	C	100	PASS	AC=100;AF=0.0199681;AN=5008;NS=2504;DP=20089;EAS_AF=0;AMR_AF=0.0115;AFR_AF=0.0265;EUR_AF=0.0417;SAS_AF=0.0153;AA=A|||;VT=SNP
10	105252796	rs113993698	G	A	100	PASS	AC=103;AF=0.0205671;AN=5008;NS=2504;DP=19493;EAS_AF=0;AMR_AF=0.0115;AFR_AF=0.028;EUR_AF=0.0417;SAS_AF=0.0164;AA=G|||;VT=SNP
10	105253108	rs75320458	G	A	100	PASS	AC=102;AF=0.0203674;AN=5008;NS=2504;DP=17195;EAS_AF=0;AMR_AF=0.0115;AFR_AF=0.028;EUR_AF=0.0417;SAS_AF=0.0153;AA=G|||;VT=SNP
10	105253888	rs187979592	C	T	100	PASS	AC=102;AF=0.0203674;AN=5008;NS=2504;DP=6804;EAS_AF=0;AMR_AF=0.0115;AFR_AF=0.028;EUR_AF=0.0417;SAS_AF=0.0153;AA=C|||;VT=SNP
10	105253930	rs3014203	C	T	100	PASS	AC=4584;AF=0.915335;AN=5008;NS=2504;DP=7309;EAS_AF=0.999;AMR_AF=0.8343;AFR_AF=0.9781;EUR_AF=0.7932;SAS_AF=0.9274;AA=T|||;VT=SNP
10	105254090	rs2986041	G	T	100	PASS	AC=4318;AF=0.86222;AN=5008;NS=2504;DP=10165;EAS_AF=0.999;AMR_AF=0.817;AFR_AF=0.8268;EUR_AF=0.7495;SAS_AF=0.9172;AA=T|||;VT=SNP
10	105254437	rs11191713	T	C	100	PASS	AC=772;AF=0.154153;AN=5008;NS=2504;DP=15965;EAS_AF=0.2649;AMR_AF=0.1398;AFR_AF=0.1838;EUR_AF=0.0775;SAS_AF=0.089;AA=T|||;VT=SNP
10	105254936	rs77871758	G	A	100	PASS	AC=101;AF=0.0201677;AN=5008;NS=2504;DP=17732;EAS_AF=0;AMR_AF=0.0115;AFR_AF=0.0272;EUR_AF=0.0417;SAS_AF=0.0153;AA=G|||;VT=SNP
10	105255123	rs2986042	G	C	100	PASS	AC=4909;AF=0.980232;AN=5008;NS=2504;DP=22613;EAS_AF=1;AMR_AF=0.964;AFR_AF=0.9977;EUR_AF=0.9473;SAS_AF=0.9816;AA=C|||;VT=SNP
10	105255614	rs61871185	G	A	100	PASS	AC=319;AF=0.0636981;AN=5008;NS=2504;DP=21057;EAS_AF=0.001;AMR_AF=0.1297;AFR_AF=0.0197;EUR_AF=0.1481;SAS_AF=0.0542;AA=G|||;VT=SNP
10	105255841	rs118177631	T	C	100	PASS	AC=91;AF=0.0181709;AN=5008;NS=2504;DP=15723;EAS_AF=0;AMR_AF=0.0101;AFR_AF=0.0204;EUR_AF=0.0417;SAS_AF=0.0153;AA=T|||;VT=SNP
10	105256073	rs12764317	T	C	100	PASS	AC=13;AF=0.00259585;AN=5008;NS=2504;DP=18458;EAS_AF=0;AMR_AF=0;AFR_AF=0.0008;EUR_AF=0.0089;SAS_AF=0.0031;AA=T|||;VT=SNP
10	105256152	rs12263371	T	C	100	PASS	AC=1481;AF=0.295727;AN=5008;NS=2504;DP=17906;EAS_AF=0.3929;AMR_AF=0.255;AFR_AF=0.1437;EUR_AF=0.3151;SAS_AF=0.41;AA=T|||;VT=SNP
10	105256263	rs77508972	A	G	100	PASS	AC=106;AF=0.0211661;AN=5008;NS=2504;DP=18361;EAS_AF=0;AMR_AF=0.0115;AFR_AF=0.0303;EUR_AF=0.0427;SAS_AF=0.0153;AA=G|||;VT=SNP
10	105256430	rs75044652	G	A	100	PASS	AC=100;AF=0.0199681;AN=5008;NS=2504;DP=17618;EAS_AF=0;AMR_AF=0.0115;AFR_AF=0.0265;EUR_AF=0.0417;SAS_AF=0.0153;AA=G|||;VT=SNP
10	105256773	rs2986044	C	T	100	PASS	AC=4320;AF=0.86262;AN=5008;NS=2504;DP=17532;EAS_AF=0.999;AMR_AF=0.817;AFR_AF=0.8268;EUR_AF=0.7495;SAS_AF=0.9192;AA=T|||;VT=SNP
10	105257786	rs7071247	G	T	100	PASS	AC=1271;AF=0.253794;AN=5008;NS=2504;DP=17501;EAS_AF=0.3383;AMR_AF=0.1974;AFR_AF=0.2564;EUR_AF=0.1292;SAS_AF=0.3313;AA=G|||;VT=SNP
10	105258191	rs112020429	G	A	100	PASS	AC=985;AF=0.196685;AN=5008;NS=2504;DP=12185;EAS_AF=0.244;AMR_AF=0.3112;AFR_AF=0.1445;EUR_AF=0.2306;SAS_AF=0.1022;AA=G|||;VT=SNP
10	105258234	rs184524656	C	T	100	PASS	AC=99;AF=0.0197684;AN=5008;NS=2504;DP=15256;EAS_AF=0;AMR_AF=0.0115;AFR_AF=0.028;EUR_AF=0.0408;SAS_AF=0.0133;AA=C|||;VT=SNP
10	105258287	rs2986047	G	T	100	PASS	AC=4320;AF=0.86262;AN=5008;NS=2504;DP=15166;EAS_AF=0.999;AMR_AF=0.817;AFR_AF=0.8268;EUR_AF=0.7495;SAS_AF=0.9192;AA=t|||;VT=SNP
10	105258329	rs4918018	T	A	100	PASS	AC=621;AF=0.124002;AN=5008;NS=2504;DP=16891;EAS_AF=0.3046;AMR_AF=0.1369;AFR_AF=0.003;EUR_AF=0.0686;SAS_AF=0.1493;AA=T|||;VT=SNP
10	105258485	rs75844976	G	C	100	PASS	AC=79;AF=0.0157748;AN=5008;NS=2504;DP=17673;EAS_AF=0.001;AMR_AF=0.0288;AFR_AF=0.0023;EUR_AF=0.0467;SAS_AF=0.0082;AA=g|||;VT=SNP
10	105258525	rs2986048	G	A	100	PASS	AC=4319;AF=0.86242;AN=5008;NS=2504;DP=18342;EAS_AF=0.999;AMR_AF=0.8156;AFR_AF=0.8268;EUR_AF=0.7495;SAS_AF=0.9192;AA=a|||;VT=SNP
10	105258695	rs75713837	T	G	100	PASS	AC=102;AF=0.0203674;AN=5008;NS=2504;DP=23271;EAS_AF=0;AMR_AF=0.0115;AFR_AF=0.0295;EUR_AF=0.0417;SAS_AF=0.0133;AA=t|||;VT=SNP
10	105259367	rs2986050	C	A	100	PASS	AC=4429;AF=0.884385;AN=5008;NS=2504;DP=17974;EAS_AF=0.998;AMR_AF=0.8228;AFR_AF=0.907;EUR_AF=0.7495;SAS_AF=0.9192;AA=A|||;VT=SNP
10	105259913	rs74395445	T	G	100	PASS	AC=133;AF=0.0265575;AN=5008;NS=2504;DP=18983;EAS_AF=0;AMR_AF=0.0115;AFR_AF=0.0325;EUR_AF=0.0427;SAS_AF=0.0399;AA=T|||;VT=SNP
10	105259914	rs72848934	G	C	100	PASS	AC=33;AF=0.00658946;AN=5008;NS=2504;DP=18925;EAS_AF=0;AMR_AF=0.0043;AFR_AF=0.0008;EUR_AF=0.0258;SAS_AF=0.0031;AA=G|||;VT=SNP
10	105259917	rs10883875	T	C	100	PASS	AC=1307;AF=0.260982;AN=5008;NS=2504;DP=19031;EAS_AF=0.3254;AMR_AF=0.2017;AFR_AF=0.3048;EUR_AF=0.1292;SAS_AF=0.3129;AA=T|||;VT=SNP
10	105259937	rs146912493	C	T	100	PASS	AC=38;AF=0.00758786;AN=5008;NS=2504;DP=19637;EAS_AF=0;AMR_AF=0.0259;AFR_AF=0.0008;EUR_AF=0.0149;SAS_AF=0.0041;AA=C|||;VT=SNP
10	105260115	rs75106623	G	T	100	PASS	AC=133;AF=0.0265575;AN=5008;NS=2504;DP=18731;EAS_AF=0;AMR_AF=0.0115;AFR_AF=0.0325;EUR_AF=0.0427;SAS_AF=0.0399;AA=G|||;VT=SNP
10	105260229	rs3014204	C	A	100	PASS	AC=1567;AF=0.312899;AN=5008;NS=2504;DP=17405;EAS_AF=0.3244;AMR_AF=0.2277;AFR_AF=0.4894;EUR_AF=0.1322;SAS_AF=0.3088;AA=C|||;VT=SNP
10	105260526	rs79268645	T	C	100	PASS	AC=132;AF=0.0263578;AN=5008;NS=2504;DP=20101;EAS_AF=0;AMR_AF=0.0115;AFR_AF=0.0325;EUR_AF=0.0417;SAS_AF=0.0399;AA=T|||;VT=SNP
10	105260534	rs10748843	A	G	100	PASS	AC=1494;AF=0.298323;AN=5008;NS=2504;DP=20005;EAS_AF=0.4167;AMR_AF=0.2536;AFR_AF=0.1422;EUR_AF=0.3141;SAS_AF=0.4029;AA=A|||;VT=SNP
10	105260822	rs1536223	A	G	100	PASS	AC=4323;AF=0.863219;AN=5008;NS=2504;DP=20011;EAS_AF=0.999;AMR_AF=0.8156;AFR_AF=0.8298;EUR_AF=0.7495;SAS_AF=0.9192;AA=G|||;VT=SNP
10	105261118	rs3736916	C	T	100	PASS	AC=2525;AF=0.504193;AN=5008;NS=2504;DP=13792;EAS_AF=0.6746;AMR_AF=0.572;AFR_AF=0.239;EUR_AF=0.5755;SAS_AF=0.5654;AA=C|||;VT=SNP
10	105262185	rs3014205	G	A	100	PASS	AC=1558;AF=0.311102;AN=5008;NS=2504;DP=17838;EAS_AF=0.3244;AMR_AF=0.2277;AFR_AF=0.4818;EUR_AF=0.1322;SAS_AF=0.3098;AA=G|||;VT=SNP
10	105262224	rs1536222	G	A	100	PASS	AC=4183;AF=0.835264;AN=5008;NS=2504;DP=18196;EAS_AF=0.999;AMR_AF=0.804;AFR_AF=0.7912;EUR_AF=0.7078;SAS_AF=0.8793;AA=G|||;VT=SNP
10	105262437	rs2986052	T	C	100	PASS	AC=4183;AF=0.835264;AN=5008;NS=2504;DP=21011;EAS_AF=0.999;AMR_AF=0.804;AFR_AF=0.7912;EUR_AF=0.7078;SAS_AF=0.8793;AA=T|||;VT=SNP
10	105262570	rs10883876	C	T	100	PASS	AC=1486;AF=0.296725;AN=5008;NS=2504;DP=18843;EAS_AF=0.4117;AMR_AF=0.2536;AFR_AF=0.1422;EUR_AF=0.3111;SAS_AF=0.4029;AA=C|||;VT=SNP
10	105262664	rs76312244	G	A	100	PASS	AC=130;AF=0.0259585;AN=5008;NS=2504;DP=20399;EAS_AF=0;AMR_AF=0.0115;AFR_AF=0.031;EUR_AF=0.0417;SAS_AF=0.0399;AA=G|||;VT=SNP
10	105262845	rs3014206	T	C	100	PASS	AC=4323;AF=0.863219;AN=5008;NS=2504;DP=16840;EAS_AF=0.999;AMR_AF=0.8156;AFR_AF=0.829;EUR_AF=0.7505;SAS_AF=0.9192;AA=C|||;VT=SNP
10	105262877	rs3014207	C	G	100	PASS	AC=4190;AF=0.836661;AN=5008;NS=2504;DP=16695;EAS_AF=0.999;AMR_AF=0.804;AFR_AF=0.7965;EUR_AF=0.7078;SAS_AF=0.8793;AA=C|||;VT=SNP
10	105263041	rs79593320	C	T	100	PASS	AC=132;AF=0.0263578;AN=5008;NS=2504;DP=19931;EAS_AF=0;AMR_AF=0.0115;AFR_AF=0.0325;EUR_AF=0.0417;SAS_AF=0.0399;AA=T|||;VT=SNP
10	105263293	rs3014208	C	G	100	PASS	AC=4318;AF=0.86222;AN=5008;NS=2504;DP=16873;EAS_AF=0.999;AMR_AF=0.8156;AFR_AF=0.826;EUR_AF=0.7495;SAS_AF=0.9192;AA=G|||;VT=SNP
10	105263983	rs117368190	T	C	100	PASS	AC=135;AF=0.0269569;AN=5008;NS=2504;DP=14564;EAS_AF=0;AMR_AF=0.013;AFR_AF=0.0325;EUR_AF=0.0437;SAS_AF=0.0399;AA=C|||;VT=SNP
10	105264087	rs76384183	A	G	100	PASS	AC=150;AF=0.0299521;AN=5008;NS=2504;DP=17368;EAS_AF=0;AMR_AF=0.0115;AFR_AF=0.0325;EUR_AF=0.0417;SAS_AF=0.0583;AA=A|||;VT=SNP
10	105264137	rs11191714	T	C	100	PASS	AC=21;AF=0.00419329;AN=5008;NS=2504;DP=21002;EAS_AF=0;AMR_AF=0.0058;AFR_AF=0;EUR_AF=0.0139;SAS_AF=0.0031;AA=T|||;VT=SNP
10	105264913	rs3014209	C	G	100	PASS	AC=4141;AF=0.826877;AN=5008;NS=2504;DP=15180;EAS_AF=0.999;AMR_AF=0.7997;AFR_AF=0.7632;EUR_AF=0.7087;SAS_AF=0.8763;AA=C|||;VT=SNP
10	105265089	rs114011803	C	G	100	PASS	AC=170;AF=0.0339457;AN=5008;NS=2504;DP=16930;EAS_AF=0;AMR_AF=0.0159;AFR_AF=0.0567;EUR_AF=0.0417;SAS_AF=0.0429;AA=C|||;VT=SNP
10	105265384	rs116998366	C	G	100	PASS	AC=190;AF=0.0379393;AN=5008;NS=2504;DP=19241;EAS_AF=0;AMR_AF=0.0173;AFR_AF=0.0703;EUR_AF=0.0427;SAS_AF=0.0429;AA=G|||;VT=SNP
10	105265610	rs56212516	C	G	100	PASS	AC=289;AF=0.0577077;AN=5008;NS=2504;DP=20005;EAS_AF=0;AMR_AF=0.0706;AFR_AF=0.0083;EUR_AF=0.163;SAS_AF=0.0665;AA=C|||;VT=SNP
10	105266269	rs59551302	G	T	100	PASS	AC=1095;AF=0.21865;AN=5008;NS=2504;DP=19762;EAS_AF=0.2619;AMR_AF=0.3184;AFR_AF=0.1392;EUR_AF=0.2644;SAS_AF=0.1636;AA=G|||;VT=SNP
10	105266370	rs10883877	A	G	100	PASS	AC=2838;AF=0.566693;AN=5008;NS=2504;DP=15450;EAS_AF=0.5853;AMR_AF=0.5548;AFR_AF=0.7398;EUR_AF=0.3976;SAS_AF=0.4959;AA=G|||;VT=SNP
10	105266412	rs10883878	G	A	100	PASS	AC=1253;AF=0.2502;AN=5008;NS=2504;DP=19449;EAS_AF=0.3185;AMR_AF=0.196;AFR_AF=0.2572;EUR_AF=0.1302;SAS_AF=0.3323;AA=G|||;VT=SNP
10	105268056	rs2986053	T	C	100	PASS	AC=2817;AF=0.5625;AN=5008;NS=2504;DP=19866;EAS_AF=0.5853;AMR_AF=0.5533;AFR_AF=0.7322;EUR_AF=0.3976;SAS_AF=0.4857;AA=T|||;VT=SNP
10	105268296	rs75010064	G	A	100	PASS	AC=81;AF=0.0161741;AN=5008;NS=2504;DP=19084;EAS_AF=0.001;AMR_AF=0.0317;AFR_AF=0.0023;EUR_AF=0.0467;SAS_AF=0.0082;AA=G|||;VT=SNP
10	105268455	rs10786755	G	T	100	PASS	AC=2358;AF=0.470847;AN=5008;NS=2504;DP=19175;EAS_AF=0.5843;AMR_AF=0.5202;AFR_AF=0.4085;EUR_AF=0.3946;SAS_AF=0.4816;AA=G|||;VT=SNP
10	105268678	rs2986054	G	C	100	PASS	AC=2709;AF=0.540935;AN=5008;NS=2504;DP=18958;EAS_AF=0.5843;AMR_AF=0.549;AFR_AF=0.6558;EUR_AF=0.3976;SAS_AF=0.4826;AA=G|||;VT=SNP
10	105268938	rs2986055	A	G	100	PASS	AC=2708;AF=0.540735;AN=5008;NS=2504;DP=15957;EAS_AF=0.5843;AMR_AF=0.549;AFR_AF=0.6558;EUR_AF=0.3976;SAS_AF=0.4816;AA=a|||;VT=SNP
10	105269103	rs55817828	A	G	100	PASS	AC=1101;AF=0.219848;AN=5008;NS=2504;DP=22593;EAS_AF=0.2679;AMR_AF=0.3184;AFR_AF=0.1392;EUR_AF=0.2644;SAS_AF=0.1636;AA=A|||;VT=SNP
10	105269370	rs56336659	A	G	100	PASS	AC=1101;AF=0.219848;AN=5008;NS=2504;DP=23559;EAS_AF=0.2679;AMR_AF=0.3184;AFR_AF=0.1392;EUR_AF=0.2644;SAS_AF=0.1636;AA=A|||;VT=SNP
10	105269873	rs17737062	A	G	100	PASS	AC=598;AF=0.119409;AN=5008;NS=2504;DP=17890;EAS_AF=0.1657;AMR_AF=0.1614;AFR_AF=0.0121;EUR_AF=0.2286;SAS_AF=0.0746;AA=A|||;VT=SNP
10	105271758	rs2281859	A	G	100	PASS	AC=3018;AF=0.602636;AN=5008;NS=2504;DP=22550;EAS_AF=0.5784;AMR_AF=0.5735;AFR_AF=0.8865;EUR_AF=0.3976;SAS_AF=0.4755;AA=G|||;VT=SNP
10	105271890	rs2281858	T	C	100	PASS	AC=2817;AF=0.5625;AN=5008;NS=2504;DP=21275;EAS_AF=0.5784;AMR_AF=0.5648;AFR_AF=0.736;EUR_AF=0.3996;SAS_AF=0.4775;AA=C|||;VT=SNP
10	105272025	rs2986059	A	G	100	PASS	AC=2801;AF=0.559305;AN=5008;NS=2504;DP=21241;EAS_AF=0.5784;AMR_AF=0.5605;AFR_AF=0.7292;EUR_AF=0.3976;SAS_AF=0.4755;AA=G|||;VT=SNP
10	105272239	rs41287504	C	T	100	PASS	AC=802;AF=0.160144;AN=5008;NS=2504;DP=20569;EAS_AF=0.1052;AMR_AF=0.1412;AFR_AF=0.0598;EUR_AF=0.2654;SAS_AF=0.2577;AA=C|||;VT=SNP
10	105273152	rs58843488	T	C	100	PASS	AC=1157;AF=0.23103;AN=5008;NS=2504;DP=17472;EAS_AF=0.2629;AMR_AF=0.3285;AFR_AF=0.1778;EUR_AF=0.2624;SAS_AF=0.1687;AA=C|||;VT=SNP
10	105273860	rs72848945	T	C	100	PASS	AC=56;AF=0.0111821;AN=5008;NS=2504;DP=17631;EAS_AF=0;AMR_AF=0.0346;AFR_AF=0.0023;EUR_AF=0.0268;SAS_AF=0.002;AA=T|||;VT=SNP
10	105274270	rs3014183	T	C	100	PASS	AC=1632;AF=0.325879;AN=5008;NS=2504;DP=17562;EAS_AF=0.3155;AMR_AF=0.2277;AFR_AF=0.5416;EUR_AF=0.1342;SAS_AF=0.3119;AA=T|||;VT=SNP
10	105274383	rs3014182	A	G	100	PASS	AC=2852;AF=0.569489;AN=5008;NS=2504;DP=18066;EAS_AF=0.5774;AMR_AF=0.5533;AFR_AF=0.7723;EUR_AF=0.3966;SAS_AF=0.4765;AA=G|||;VT=SNP
10	105274722	rs3014181	T	C	100	PASS	AC=4976;AF=0.99361;AN=5008;NS=2504;DP=17528;EAS_AF=1;AMR_AF=0.9971;AFR_AF=0.9985;EUR_AF=0.9742;SAS_AF=0.998;AA=t|||;VT=SNP
10	105274900	rs180934412	G	A	100	PASS	AC=26;AF=0.00519169;AN=5008;NS=2504;DP=17324;EAS_AF=0;AMR_AF=0.0014;AFR_AF=0;EUR_AF=0.0159;SAS_AF=0.0092;AA=G|||;VT=SNP
10	105274941	rs3740474	C	T	100	PASS	AC=1604;AF=0.320288;AN=5008;NS=2504;DP=14080;EAS_AF=0.3155;AMR_AF=0.2334;AFR_AF=0.5204;EUR_AF=0.1342;SAS_AF=0.3078;AA=C|||;VT=SNP
10	105275242	rs2860495	T	C	100	PASS	AC=4424;AF=0.883387;AN=5008;NS=2504;DP=18944;EAS_AF=0.999;AMR_AF=0.8372;AFR_AF=0.9546;EUR_AF=0.7068;SAS_AF=0.8824;AA=C|||;VT=SNP
10	105275425	rs2148021	T	A	100	PASS	AC=1500;AF=0.299521;AN=5008;NS=2504;DP=23535;EAS_AF=0.4216;AMR_AF=0.2695;AFR_AF=0.1362;EUR_AF=0.3091;SAS_AF=0.4059;AA=T|||;VT=SNP
10	105275448	rs2986060	C	G	100	PASS	AC=2763;AF=0.551717;AN=5008;NS=2504;DP=23206;EAS_AF=0.5774;AMR_AF=0.5519;AFR_AF=0.7042;EUR_AF=0.3966;SAS_AF=0.4785;AA=G|||;VT=SNP
10	105275750	rs11813481	C	T	100	PASS	AC=1150;AF=0.229633;AN=5008;NS=2504;DP=20502;EAS_AF=0.2619;AMR_AF=0.3156;AFR_AF=0.18;EUR_AF=0.2624;SAS_AF=0.1687;AA=C|||;VT=SNP
10	105275921	rs60012792	G	A	100	PASS	AC=1149;AF=0.229433;AN=5008;NS=2504;DP=14792;EAS_AF=0.2619;AMR_AF=0.3156;AFR_AF=0.1793;EUR_AF=0.2624;SAS_AF=0.1687;AA=G|||;VT=SNP
10	105275961	rs11191716	G	A	100	PASS	AC=1234;AF=0.246406;AN=5008;NS=2504;DP=11781;EAS_AF=0.3145;AMR_AF=0.2118;AFR_AF=0.2542;EUR_AF=0.1322;SAS_AF=0.3078;AA=G|||;VT=SNP
10	105276545	rs72848950	C	G	100	PASS	AC=1098;AF=0.219249;AN=5008;NS=2504;DP=15384;EAS_AF=0.2629;AMR_AF=0.3098;AFR_AF=0.1422;EUR_AF=0.2634;SAS_AF=0.1687;AA=C|||;VT=SNP
10	105277167	rs72848951	C	G	100	PASS	AC=593;AF=0.118411;AN=5008;NS=2504;DP=20149;EAS_AF=0.1667;AMR_AF=0.1542;AFR_AF=0.0121;EUR_AF=0.2266;SAS_AF=0.0757;AA=c|||;VT=SNP
10	105277168	rs72848953	C	G	100	PASS	AC=593;AF=0.118411;AN=5008;NS=2504;DP=20284;EAS_AF=0.1667;AMR_AF=0.1542;AFR_AF=0.0121;EUR_AF=0.2266;SAS_AF=0.0757;AA=c|||;VT=SNP
10	105277474	rs55693294	C	T	100	PASS	AC=150;AF=0.0299521;AN=5008;NS=2504;DP=22836;EAS_AF=0;AMR_AF=0.0216;AFR_AF=0.0204;EUR_AF=0.0656;SAS_AF=0.0429;AA=c|||;VT=SNP
10	105279140	rs60217999	G	A	100	PASS	AC=1085;AF=0.216653;AN=5008;NS=2504;DP=21062;EAS_AF=0.2609;AMR_AF=0.3084;AFR_AF=0.1422;EUR_AF=0.2614;SAS_AF=0.1605;AA=g|||;VT=SNP
10	105279335	rs12252305	G	A	100	PASS	AC=1240;AF=0.247604;AN=5008;NS=2504;DP=16720;EAS_AF=0.3105;AMR_AF=0.2118;AFR_AF=0.2549;EUR_AF=0.1332;SAS_AF=0.316;AA=-|||;VT=SNP
10	105279356	rs55771356	G	A	100	PASS	AC=1132;AF=0.226038;AN=5008;NS=2504;DP=16537;EAS_AF=0.2609;AMR_AF=0.3156;AFR_AF=0.174;EUR_AF=0.2614;SAS_AF=0.1605;AA=-|||;VT=SNP
10	105279633	rs12781250	C	T	100	PASS	AC=1515;AF=0.302516;AN=5008;NS=2504;DP=17278;EAS_AF=0.4276;AMR_AF=0.2709;AFR_AF=0.143;EUR_AF=0.3091;SAS_AF=0.4049;AA=-|||;VT=SNP
10	105279769	rs12268523	A	G	100	PASS	AC=2684;AF=0.535942;AN=5008;NS=2504;DP=16427;EAS_AF=0.5714;AMR_AF=0.5461;AFR_AF=0.6483;EUR_AF=0.4006;SAS_AF=0.4796;AA=-|||;VT=SNP
10	105279972	rs12268628	A	G	100	PASS	AC=2702;AF=0.539537;AN=5008;NS=2504;DP=17517;EAS_AF=0.5724;AMR_AF=0.5447;AFR_AF=0.6452;EUR_AF=0.3976;SAS_AF=0.5051;AA=-|||;VT=SNP
10	105280929	rs117290795	G	C	100	PASS	AC=42;AF=0.00838658;AN=5008;NS=2504;DP=19225;EAS_AF=0;AMR_AF=0.0115;AFR_AF=0.0008;EUR_AF=0.0258;SAS_AF=0.0072;AA=-|||;VT=SNP
10	105281260	rs10786756	C	G	100	PASS	AC=2686;AF=0.536342;AN=5008;NS=2504;DP=20274;EAS_AF=0.5704;AMR_AF=0.5504;AFR_AF=0.6536;EUR_AF=0.3946;SAS_AF=0.4785;AA=-|||;VT=SNP
10	105281413	rs117567373	C	T	100	PASS	AC=103;AF=0.0205671;AN=5008;NS=2504;DP=17913;EAS_AF=0;AMR_AF=0.0245;AFR_AF=0.0015;EUR_AF=0.0328;SAS_AF=0.0521;AA=-|||;VT=SNP
10	105282664	rs4917391	G	A	100	PASS	AC=852;AF=0.170128;AN=5008;NS=2504;DP=14081;EAS_AF=0.2579;AMR_AF=0.2853;AFR_AF=0.053;EUR_AF=0.2256;SAS_AF=0.0992;AA=G|||;VT=SNP
10	105283463	rs181384457	T	C	100	PASS	AC=21;AF=0.00419329;AN=5008;NS=2504;DP=20772;EAS_AF=0;AMR_AF=0.013;AFR_AF=0.0008;EUR_AF=0.0089;SAS_AF=0.002;AA=T|||;VT=SNP
10	105284588	rs3014201	T	C	100	PASS	AC=2686;AF=0.536342;AN=5008;NS=2504;DP=18852;EAS_AF=0.5694;AMR_AF=0.5519;AFR_AF=0.6641;EUR_AF=0.3817;SAS_AF=0.4775;AA=C|||;VT=SNP
10	105286413	rs9419955	T	C	100	PASS	AC=2672;AF=0.533546;AN=5008;NS=2504;DP=16176;EAS_AF=0.5744;AMR_AF=0.5504;AFR_AF=0.6483;EUR_AF=0.3817;SAS_AF=0.4806;AA=C|||;VT=SNP
10	105286429	rs9419956	C	T	100	PASS	AC=2615;AF=0.522165;AN=5008;NS=2504;DP=15928;EAS_AF=0.5744;AMR_AF=0.5418;AFR_AF=0.6089;EUR_AF=0.3817;SAS_AF=0.4816;AA=A|||;VT=SNP
10	105287809	rs7080969	A	T	100	PASS	AC=2669;AF=0.532947;AN=5008;NS=2504;DP=17290;EAS_AF=0.5724;AMR_AF=0.5504;AFR_AF=0.6475;EUR_AF=0.3817;SAS_AF=0.4806;AA=T|||;VT=SNP
10	105288582	rs2902633	C	T	100	PASS	AC=2661;AF=0.53135;AN=5008;NS=2504;DP=17706;EAS_AF=0.5645;AMR_AF=0.5504;AFR_AF=0.6475;EUR_AF=0.3817;SAS_AF=0.4806;AA=t|||;VT=SNP
10	105289093	rs4918020	A	G	100	PASS	AC=2614;AF=0.521965;AN=5008;NS=2504;DP=17285;EAS_AF=0.5724;AMR_AF=0.5418;AFR_AF=0.6089;EUR_AF=0.3817;SAS_AF=0.4826;AA=A|||;VT=SNP
10	105289694	rs117162952	G	A	100	PASS	AC=103;AF=0.0205671;AN=5008;NS=2504;DP=16557;EAS_AF=0.003;AMR_AF=0.0086;AFR_AF=0.0015;EUR_AF=0.0338;SAS_AF=0.0593;AA=G|||;VT=SNP
10	105290489	rs79039404	G	A	100	PASS	AC=551;AF=0.110024;AN=5008;NS=2504;DP=15050;EAS_AF=0.0942;AMR_AF=0.0663;AFR_AF=0.0741;EUR_AF=0.0507;SAS_AF=0.2669;AA=G|||;VT=SNP
10	105292821	rs151323183	C	T	100	PASS	AC=155;AF=0.0309505;AN=5008;NS=2504;DP=14174;EAS_AF=0;AMR_AF=0.0447;AFR_AF=0.0038;EUR_AF=0.1064;SAS_AF=0.0123;AA=C|||;VT=SNP
10	105292943	rs4918021	C	T	100	PASS	AC=1570;AF=0.313498;AN=5008;NS=2504;DP=15941;EAS_AF=0.4335;AMR_AF=0.2738;AFR_AF=0.1793;EUR_AF=0.3131;SAS_AF=0.3998;AA=C|||;VT=SNP
10	105293214	rs113411616	C	T	100	PASS	AC=990;AF=0.197684;AN=5008;NS=2504;DP=15197;EAS_AF=0.2569;AMR_AF=0.2925;AFR_AF=0.1475;EUR_AF=0.2157;SAS_AF=0.1186;AA=C|||;VT=SNP
10	105293280	rs118069865	C	T	100	PASS	AC=155;AF=0.0309505;AN=5008;NS=2504;DP=14659;EAS_AF=0;AMR_AF=0.0447;AFR_AF=0.0038;EUR_AF=0.1054;SAS_AF=0.0133;AA=C|||;VT=SNP
10	105293325	rs2863992	A	G	100	PASS	AC=1079;AF=0.215455;AN=5008;NS=2504;DP=13892;EAS_AF=0.2599;AMR_AF=0.3055;AFR_AF=0.1445;EUR_AF=0.2604;SAS_AF=0.1554;AA=G|||;VT=SNP
10	105293514	rs150827980	C	T	100	PASS	AC=235;AF=0.0469249;AN=5008;NS=2504;DP=15669;EAS_AF=0.0139;AMR_AF=0.0403;AFR_AF=0.087;EUR_AF=0.0487;SAS_AF=0.0297;AA=C|||;VT=SNP
10	105293517	rs12268602	T	G	100	PASS	AC=888;AF=0.177316;AN=5008;NS=2504;DP=15526;EAS_AF=0.1935;AMR_AF=0.1945;AFR_AF=0.2216;EUR_AF=0.0676;SAS_AF=0.2014;AA=T|||;VT=SNP
10	105293588	rs138301912	C	T	100	PASS	AC=660;AF=0.131789;AN=5008;NS=2504;DP=14734;EAS_AF=0.0129;AMR_AF=0.2176;AFR_AF=0.1218;EUR_AF=0.2137;SAS_AF=0.1227;AA=C|||;VT=SNP
10	105293723	rs11492754	T	C	100	PASS	AC=1140;AF=0.227636;AN=5008;NS=2504;DP=16197;EAS_AF=0.247;AMR_AF=0.2378;AFR_AF=0.1127;EUR_AF=0.2803;SAS_AF=0.3016;AA=T|||;VT=SNP
10	105294641	rs117458422	G	A	100	PASS	AC=46;AF=0.0091853;AN=5008;NS=2504;DP=20039;EAS_AF=0.001;AMR_AF=0.013;AFR_AF=0;EUR_AF=0.0258;SAS_AF=0.0102;AA=G|||;VT=SNP
10	105294897	rs72848965	T	C	100	PASS	AC=796;AF=0.158946;AN=5008;NS=2504;DP=22616;EAS_AF=0.1706;AMR_AF=0.1455;AFR_AF=0.1543;EUR_AF=0.2038;SAS_AF=0.1166;AA=T|||;VT=SNP
10	105295012	rs72848966	G	T	100	PASS	AC=852;AF=0.170128;AN=5008;NS=2504;DP=22089;EAS_AF=0.1696;AMR_AF=0.1513;AFR_AF=0.1944;EUR_AF=0.2028;SAS_AF=0.1176;AA=G|||;VT=SNP
10	105296388	rs2208322	A	G	100	PASS	AC=2307;AF=0.460663;AN=5008;NS=2504;DP=18253;EAS_AF=0.3333;AMR_AF=0.3314;AFR_AF=0.7421;EUR_AF=0.3569;SAS_AF=0.41;AA=G|||;VT=SNP
10	105297388	rs112373232	C	T	100	PASS	AC=57;AF=0.0113818;AN=5008;NS=2504;DP=17665;EAS_AF=0;AMR_AF=0.0331;AFR_AF=0.003;EUR_AF=0.0278;SAS_AF=0.002;AA=C|||;VT=SNP
10	105297770	rs7069733	C	G	100	PASS	AC=1359;AF=0.271366;AN=5008;NS=2504;DP=18926;EAS_AF=0.1637;AMR_AF=0.1744;AFR_AF=0.4675;EUR_AF=0.1521;SAS_AF=0.3088;AA=C|||;VT=SNP
10	105297976	rs7088041	T	C	100	PASS	AC=4630;AF=0.924521;AN=5008;NS=2504;DP=14515;EAS_AF=0.999;AMR_AF=0.902;AFR_AF=0.9887;EUR_AF=0.8091;SAS_AF=0.8957;AA=C|||;VT=SNP
10	105298003	rs7088055	T	C	100	PASS	AC=2296;AF=0.458466;AN=5008;NS=2504;DP=14536;EAS_AF=0.3343;AMR_AF=0.3314;AFR_AF=0.7352;EUR_AF=0.3529;SAS_AF=0.411;AA=C|||;VT=SNP
10	105299476	rs6584554	G	A	100	PASS	AC=1445;AF=0.288538;AN=5008;NS=2504;DP=21951;EAS_AF=0.1617;AMR_AF=0.1772;AFR_AF=0.5333;EUR_AF=0.1511;SAS_AF=0.3088;AA=A|||;VT=SNP
10	105299611	rs6584555	T	C	100	PASS	AC=1447;AF=0.288938;AN=5008;NS=2504;DP=20765;EAS_AF=0.1617;AMR_AF=0.1772;AFR_AF=0.5348;EUR_AF=0.1511;SAS_AF=0.3088;AA=T|||;VT=SNP
10	105299745	rs6584556	C	G	100	PASS	AC=2290;AF=0.457268;AN=5008;NS=2504;DP=16387;EAS_AF=0.3333;AMR_AF=0.3314;AFR_AF=0.7337;EUR_AF=0.3519;SAS_AF=0.409;AA=G|||;VT=SNP
10	105299886	rs6584557	A	G	100	PASS	AC=1446;AF=0.288738;AN=5008;NS=2504;DP=18155;EAS_AF=0.1617;AMR_AF=0.1772;AFR_AF=0.534;EUR_AF=0.1511;SAS_AF=0.3088;AA=A|||;VT=SNP
10	105299906	rs7904046	C	A	100	PASS	AC=1356;AF=0.270767;AN=5008;NS=2504;DP=18882;EAS_AF=0.1617;AMR_AF=0.1744;AFR_AF=0.4675;EUR_AF=0.1511;SAS_AF=0.3088;AA=A|||;VT=SNP
10	105300055	rs55833902	T	A	100	PASS	AC=802;AF=0.160144;AN=5008;NS=2504;DP=15384;EAS_AF=0.1726;AMR_AF=0.1484;AFR_AF=0.171;EUR_AF=0.1998;SAS_AF=0.1002;AA=t|||;VT=SNP
10	105300137	rs1884930	C	A	100	PASS	AC=1442;AF=0.287939;AN=5008;NS=2504;DP=17768;EAS_AF=0.1617;AMR_AF=0.1772;AFR_AF=0.531;EUR_AF=0.1511;SAS_AF=0.3088;AA=C|||;VT=SNP
10	105300191	rs147758611	C	T	100	PASS	AC=28;AF=0.00559105;AN=5008;NS=2504;DP=15823;EAS_AF=0;AMR_AF=0.0086;AFR_AF=0.0008;EUR_AF=0.0139;SAS_AF=0.0072;AA=C|||;VT=SNP
10	105300328	rs2002859	C	T	100	PASS	AC=1446;AF=0.288738;AN=5008;NS=2504;DP=17635;EAS_AF=0.1617;AMR_AF=0.1772;AFR_AF=0.534;EUR_AF=0.1511;SAS_AF=0.3088;AA=C|||;VT=SNP
10	105300343	rs1884931	A	G	100	PASS	AC=1446;AF=0.288738;AN=5008;NS=2504;DP=17923;EAS_AF=0.1617;AMR_AF=0.1772;AFR_AF=0.534;EUR_AF=0.1511;SAS_AF=0.3088;AA=A|||;VT=SNP
10	105300546	rs59576512	C	T	100	PASS	AC=804;AF=0.160543;AN=5008;NS=2504;DP=19023;EAS_AF=0.1726;AMR_AF=0.147;AFR_AF=0.1725;EUR_AF=0.2008;SAS_AF=0.1002;AA=C|||;VT=SNP
10	105303126	rs56758262	C	T	100	PASS	AC=117;AF=0.0233626;AN=5008;NS=2504;DP=17205;EAS_AF=0;AMR_AF=0.0187;AFR_AF=0.0325;EUR_AF=0.0258;SAS_AF=0.0358;AA=C|||;VT=SNP
10	105303398	rs7894798	G	A	100	PASS	AC=1367;AF=0.272963;AN=5008;NS=2504;DP=19448;EAS_AF=0.1627;AMR_AF=0.1787;AFR_AF=0.472;EUR_AF=0.1521;SAS_AF=0.3088;AA=G|||;VT=SNP
10	105303557	rs61871220	G	A	100	PASS	AC=37;AF=0.00738818;AN=5008;NS=2504;DP=18903;EAS_AF=0;AMR_AF=0.0159;AFR_AF=0.0008;EUR_AF=0.0159;SAS_AF=0.0092;AA=G|||;VT=SNP
10	105303592	rs76996467	A	G	100	PASS	AC=32;AF=0.00638978;AN=5008;NS=2504;DP=18894;EAS_AF=0;AMR_AF=0.0101;AFR_AF=0.0008;EUR_AF=0.0209;SAS_AF=0.0031;AA=A|||;VT=SNP
10	105304351	rs56397630	T	C	100	PASS	AC=20;AF=0.00399361;AN=5008;NS=2504;DP=18914;EAS_AF=0;AMR_AF=0.0072;AFR_AF=0.0008;EUR_AF=0.0129;SAS_AF=0.001;AA=T|||;VT=SNP
10	105305001	rs72848971	G	T	100	PASS	AC=766;AF=0.152955;AN=5008;NS=2504;DP=18383;EAS_AF=0.1706;AMR_AF=0.1455;AFR_AF=0.1445;EUR_AF=0.2008;SAS_AF=0.1022;AA=G|||;VT=SNP
10	105305876	rs116907051	T	C	100	PASS	AC=31;AF=0.0061901;AN=5008;NS=2504;DP=19827;EAS_AF=0;AMR_AF=0.0086;AFR_AF=0.0008;EUR_AF=0.0209;SAS_AF=0.0031;AA=T|||;VT=SNP
10	105307163	rs74154531	G	C	100	PASS	AC=259;AF=0.0517173;AN=5008;NS=2504;DP=19234;EAS_AF=0.003;AMR_AF=0.0245;AFR_AF=0.1415;EUR_AF=0.0318;SAS_AF=0.0204;AA=G|||;VT=SNP
10	105307584	rs10883880	T	G	100	PASS	AC=4600;AF=0.91853;AN=5008;NS=2504;DP=20371;EAS_AF=0.998;AMR_AF=0.8991;AFR_AF=0.9871;EUR_AF=0.7883;SAS_AF=0.8916;AA=G|||;VT=SNP
10	105307724	rs74154533	G	A	100	PASS	AC=934;AF=0.186502;AN=5008;NS=2504;DP=20553;EAS_AF=0.1558;AMR_AF=0.147;AFR_AF=0.1679;EUR_AF=0.1501;SAS_AF=0.3088;AA=A|||;VT=SNP
10	105307889	rs55928628	T	C	100	PASS	AC=1601;AF=0.319688;AN=5008;NS=2504;DP=20902;EAS_AF=0.3234;AMR_AF=0.2738;AFR_AF=0.289;EUR_AF=0.3191;SAS_AF=0.3906;AA=C|||;VT=SNP
10	105308090	rs10883881	T	C	100	PASS	AC=2185;AF=0.436302;AN=5008;NS=2504;DP=19977;EAS_AF=0.6716;AMR_AF=0.562;AFR_AF=0.1589;EUR_AF=0.4354;SAS_AF=0.4806;AA=C|||;VT=SNP
10	105308495	rs56077057	C	T	100	PASS	AC=261;AF=0.0521166;AN=5008;NS=2504;DP=22505;EAS_AF=0.003;AMR_AF=0.0245;AFR_AF=0.143;EUR_AF=0.0318;SAS_AF=0.0204;AA=C|||;VT=SNP
10	105308863	rs11191720	C	G	100	PASS	AC=1597;AF=0.31889;AN=5008;NS=2504;DP=22153;EAS_AF=0.3234;AMR_AF=0.2738;AFR_AF=0.2859;EUR_AF=0.3191;SAS_AF=0.3906;AA=G|||;VT=SNP
10	105308994	rs11191721	T	A	100	PASS	AC=803;AF=0.160343;AN=5008;NS=2504;DP=20417;EAS_AF=0.1558;AMR_AF=0.1383;AFR_AF=0.0726;EUR_AF=0.1511;SAS_AF=0.3088;AA=T|||;VT=SNP
10	105309319	rs7920798	A	G	100	PASS	AC=4961;AF=0.990615;AN=5008;NS=2504;DP=19877;EAS_AF=1;AMR_AF=0.9928;AFR_AF=0.9992;EUR_AF=0.9712;SAS_AF=0.9877;AA=G|||;VT=SNP
10	105309602	rs7893473	G	C	100	PASS	AC=901;AF=0.179912;AN=5008;NS=2504;DP=21786;EAS_AF=0.1548;AMR_AF=0.1427;AFR_AF=0.1452;EUR_AF=0.1511;SAS_AF=0.3088;AA=G|||;VT=SNP
10	105310388	rs11817727	T	C	100	PASS	AC=2412;AF=0.481629;AN=5008;NS=2504;DP=20898;EAS_AF=0.3264;AMR_AF=0.3372;AFR_AF=0.826;EUR_AF=0.3529;SAS_AF=0.411;AA=C|||;VT=SNP
10	105310498	rs55911544	G	T	100	PASS	AC=932;AF=0.186102;AN=5008;NS=2504;DP=19445;EAS_AF=0.1548;AMR_AF=0.147;AFR_AF=0.1672;EUR_AF=0.1501;SAS_AF=0.3088;AA=T|||;VT=SNP
10	105310770	rs12414184	G	C	100	PASS	AC=1597;AF=0.31889;AN=5008;NS=2504;DP=20625;EAS_AF=0.3234;AMR_AF=0.2738;AFR_AF=0.2867;EUR_AF=0.3181;SAS_AF=0.3906;AA=C|||;VT=SNP
10	105311224	rs11191723	T	C	100	PASS	AC=900;AF=0.179712;AN=5008;NS=2504;DP=15500;EAS_AF=0.1548;AMR_AF=0.1427;AFR_AF=0.1452;EUR_AF=0.1501;SAS_AF=0.3088;AA=T|||;VT=SNP
10	105311809	rs74154536	G	T	100	PASS	AC=259;AF=0.0517173;AN=5008;NS=2504;DP=22155;EAS_AF=0.003;AMR_AF=0.0245;AFR_AF=0.1415;EUR_AF=0.0318;SAS_AF=0.0204;AA=G|||;VT=SNP
10	105311814	rs11593191	G	A	100	PASS	AC=932;AF=0.186102;AN=5008;NS=2504;DP=22204;EAS_AF=0.1548;AMR_AF=0.147;AFR_AF=0.1672;EUR_AF=0.1501;SAS_AF=0.3088;AA=G|||;VT=SNP
10	105312113	rs61871224	G	A	100	PASS	AC=1854;AF=0.370208;AN=5008;NS=2504;DP=20701;EAS_AF=0.3254;AMR_AF=0.2983;AFR_AF=0.4281;EUR_AF=0.3489;SAS_AF=0.411;AA=A|||;VT=SNP
10	105312304	rs74154538	C	T	100	PASS	AC=242;AF=0.0483227;AN=5008;NS=2504;DP=23398;EAS_AF=0.003;AMR_AF=0.0245;AFR_AF=0.1286;EUR_AF=0.0318;SAS_AF=0.0204;AA=C|||;VT=SNP
10	105312412	rs55706621	C	T	100	PASS	AC=1855;AF=0.370407;AN=5008;NS=2504;DP=20927;EAS_AF=0.3254;AMR_AF=0.2983;AFR_AF=0.4281;EUR_AF=0.3499;SAS_AF=0.411;AA=c|||;VT=SNP
10	105312536	rs72848976	G	A	100	PASS	AC=665;AF=0.132788;AN=5008;NS=2504;DP=19126;EAS_AF=0.1677;AMR_AF=0.1268;AFR_AF=0.1195;EUR_AF=0.168;SAS_AF=0.0828;AA=G|||;VT=SNP
10	105312885	rs188727373	T	G	100	PASS	AC=27;AF=0.00539137;AN=5008;NS=2504;DP=20220;EAS_AF=0;AMR_AF=0.0058;AFR_AF=0;EUR_AF=0.0119;SAS_AF=0.0112;AA=T|||;VT=SNP
10	105313039	rs912889	A	G	100	PASS	AC=4599;AF=0.918331;AN=5008;NS=2504;DP=23312;EAS_AF=0.998;AMR_AF=0.8991;AFR_AF=0.9871;EUR_AF=0.7873;SAS_AF=0.8916;AA=G|||;VT=SNP
10	105313076	rs7914871	A	G	100	PASS	AC=149;AF=0.0297524;AN=5008;NS=2504;DP=22418;EAS_AF=0;AMR_AF=0.0605;AFR_AF=0.0159;EUR_AF=0.0785;SAS_AF=0.0072;AA=A|||;VT=SNP
10	105313230	rs912888	C	T	100	PASS	AC=1595;AF=0.31849;AN=5008;NS=2504;DP=18467;EAS_AF=0.3224;AMR_AF=0.2752;AFR_AF=0.2852;EUR_AF=0.3181;SAS_AF=0.3906;AA=T|||;VT=SNP
10	105313407	rs10786757	G	C	100	PASS	AC=2189;AF=0.437101;AN=5008;NS=2504;DP=18750;EAS_AF=0.6726;AMR_AF=0.562;AFR_AF=0.1611;EUR_AF=0.4354;SAS_AF=0.4806;AA=G|||;VT=SNP
10	105315431	rs112250284	G	A	100	PASS	AC=43;AF=0.00858626;AN=5008;NS=2504;DP=14707;EAS_AF=0;AMR_AF=0.0231;AFR_AF=0.0008;EUR_AF=0.0179;SAS_AF=0.0082;AA=G|||;VT=SNP
10	105315821	rs116999811	G	A	100	PASS	AC=55;AF=0.0109824;AN=5008;NS=2504;DP=18596;EAS_AF=0.001;AMR_AF=0.0144;AFR_AF=0;EUR_AF=0.0368;SAS_AF=0.0072;AA=G|||;VT=SNP
10	105316296	rs74154539	G	A	100	PASS	AC=1125;AF=0.224641;AN=5008;NS=2504;DP=16975;EAS_AF=0.1577;AMR_AF=0.1715;AFR_AF=0.2617;EUR_AF=0.1819;SAS_AF=0.3252;AA=G|||;VT=SNP
10	105317541	rs113378881	G	A	100	PASS	AC=146;AF=0.0291534;AN=5008;NS=2504;DP=18298;EAS_AF=0;AMR_AF=0.0591;AFR_AF=0.0151;EUR_AF=0.0775;SAS_AF=0.0072;AA=G|||;VT=SNP
10	105318600	rs11191724	G	A	100	PASS	AC=1063;AF=0.21226;AN=5008;NS=2504;DP=19104;EAS_AF=0.1577;AMR_AF=0.1628;AFR_AF=0.2171;EUR_AF=0.1829;SAS_AF=0.3272;AA=G|||;VT=SNP
10	105319040	rs11599861	T	C	100	PASS	AC=1131;AF=0.225839;AN=5008;NS=2504;DP=19071;EAS_AF=0.1587;AMR_AF=0.1715;AFR_AF=0.2632;EUR_AF=0.1829;SAS_AF=0.3272;AA=C|||;VT=SNP
10	105319041	rs11597473	G	C	100	PASS	AC=1096;AF=0.21885;AN=5008;NS=2504;DP=18981;EAS_AF=0.1587;AMR_AF=0.1671;AFR_AF=0.239;EUR_AF=0.1829;SAS_AF=0.3272;AA=C|||;VT=SNP
10	105319409	rs72848980	G	A	100	PASS	AC=292;AF=0.0583067;AN=5008;NS=2504;DP=22518;EAS_AF=0.004;AMR_AF=0.0778;AFR_AF=0.0076;EUR_AF=0.1501;SAS_AF=0.0746;AA=G|||;VT=SNP
10	105319602	rs902992	C	T	100	PASS	AC=2185;AF=0.436302;AN=5008;NS=2504;DP=23498;EAS_AF=0.6706;AMR_AF=0.562;AFR_AF=0.1604;EUR_AF=0.4334;SAS_AF=0.4816;AA=C|||;VT=SNP
10	105319685	rs6584559	T	C	100	PASS	AC=2251;AF=0.449481;AN=5008;NS=2504;DP=27554;EAS_AF=0.3254;AMR_AF=0.3314;AFR_AF=0.708;EUR_AF=0.3549;SAS_AF=0.409;AA=C|||;VT=SNP
10	105319707	rs56965730	G	A	100	PASS	AC=1092;AF=0.218051;AN=5008;NS=2504;DP=28032;EAS_AF=0.1587;AMR_AF=0.1643;AFR_AF=0.239;EUR_AF=0.1809;SAS_AF=0.3272;AA=G|||;VT=SNP
10	105319782	rs61326925	A	G	100	PASS	AC=1066;AF=0.212859;AN=5008;NS=2504;DP=28312;EAS_AF=0.1587;AMR_AF=0.1657;AFR_AF=0.2171;EUR_AF=0.1829;SAS_AF=0.3272;AA=A|||;VT=SNP
10	105319819	rs12572965	C	T	100	PASS	AC=1097;AF=0.21905;AN=5008;NS=2504;DP=26101;EAS_AF=0.1587;AMR_AF=0.1686;AFR_AF=0.239;EUR_AF=0.1829;SAS_AF=0.3272;AA=C|||;VT=SNP
10	105321685	rs72848984	T	C	100	PASS	AC=649;AF=0.129593;AN=5008;NS=2504;DP=18999;EAS_AF=0.1746;AMR_AF=0.1282;AFR_AF=0.1014;EUR_AF=0.169;SAS_AF=0.0818;AA=T|||;VT=SNP
10	105321881	rs60848348	C	T	100	PASS	AC=1055;AF=0.210663;AN=5008;NS=2504;DP=20143;EAS_AF=0.1548;AMR_AF=0.1585;AFR_AF=0.2095;EUR_AF=0.1819;SAS_AF=0.3364;AA=C|||;VT=SNP
10	105322105	rs2029672	T	A	100	PASS	AC=4446;AF=0.88778;AN=5008;NS=2504;DP=17769;EAS_AF=0.997;AMR_AF=0.8833;AFR_AF=0.8722;EUR_AF=0.7833;SAS_AF=0.907;AA=A|||;VT=SNP
10	105322199	rs112773164	A	T	100	PASS	AC=18;AF=0.00359425;AN=5008;NS=2504;DP=21067;EAS_AF=0;AMR_AF=0.0014;AFR_AF=0;EUR_AF=0.0149;SAS_AF=0.002;AA=A|||;VT=SNP
10	105322373	rs11191727	C	T	100	PASS	AC=747;AF=0.149161;AN=5008;NS=2504;DP=19519;EAS_AF=0.1647;AMR_AF=0.1052;AFR_AF=0.0991;EUR_AF=0.1302;SAS_AF=0.2515;AA=C|||;VT=SNP
10	105322617	rs10883882	G	A	100	PASS	AC=941;AF=0.187899;AN=5008;NS=2504;DP=20303;EAS_AF=0.1885;AMR_AF=0.1844;AFR_AF=0.1717;EUR_AF=0.1859;SAS_AF=0.2137;AA=G|||;VT=SNP
10	105322719	rs149471933	C	T	100	PASS	AC=91;AF=0.0181709;AN=5008;NS=2504;DP=17325;EAS_AF=0.002;AMR_AF=0.0231;AFR_AF=0.0023;EUR_AF=0.0209;SAS_AF=0.0501;AA=C|||;VT=SNP
10	105323948	rs12261058	G	A	100	PASS	AC=779;AF=0.155551;AN=5008;NS=2504;DP=18136;EAS_AF=0.1756;AMR_AF=0.1441;AFR_AF=0.1838;EUR_AF=0.1799;SAS_AF=0.0798;AA=G|||;VT=SNP
10	105324170	rs7084783	A	G	100	PASS	AC=2931;AF=0.585264;AN=5008;NS=2504;DP=17910;EAS_AF=0.6062;AMR_AF=0.6873;AFR_AF=0.6097;EUR_AF=0.4503;SAS_AF=0.5971;AA=G|||;VT=SNP
10	105324242	rs61871257	T	C	100	PASS	AC=802;AF=0.160144;AN=5008;NS=2504;DP=18013;EAS_AF=0.1845;AMR_AF=0.1441;AFR_AF=0.1929;EUR_AF=0.1819;SAS_AF=0.0798;AA=T|||;VT=SNP
10	105324344	rs56967738	C	T	100	PASS	AC=264;AF=0.0527157;AN=5008;NS=2504;DP=19634;EAS_AF=0;AMR_AF=0.0288;AFR_AF=0.1422;EUR_AF=0.0298;SAS_AF=0.0266;AA=C|||;VT=SNP
10	105324774	rs12415501	C	T	100	PASS	AC=791;AF=0.157947;AN=5008;NS=2504;DP=19093;EAS_AF=0.1359;AMR_AF=0.2622;AFR_AF=0.0492;EUR_AF=0.1352;SAS_AF=0.2771;AA=C|||;VT=SNP
10	105325170	rs10748844	T	C	100	PASS	AC=3125;AF=0.624002;AN=5008;NS=2504;DP=17667;EAS_AF=0.6111;AMR_AF=0.6816;AFR_AF=0.7451;EUR_AF=0.4573;SAS_AF=0.6043;AA=C|||;VT=SNP
10	105326081	rs10786758	T	A	100	PASS	AC=3027;AF=0.604433;AN=5008;NS=2504;DP=20181;EAS_AF=0.6111;AMR_AF=0.6715;AFR_AF=0.6823;EUR_AF=0.4543;SAS_AF=0.5992;AA=T|||;VT=SNP
10	105326249	rs7094488	A	G	100	PASS	AC=3114;AF=0.621805;AN=5008;NS=2504;DP=23174;EAS_AF=0.6111;AMR_AF=0.6816;AFR_AF=0.7421;EUR_AF=0.4553;SAS_AF=0.5992;AA=G|||;VT=SNP
10	105326300	rs10883883	C	T	100	PASS	AC=899;AF=0.179513;AN=5008;NS=2504;DP=23425;EAS_AF=0.2024;AMR_AF=0.1354;AFR_AF=0.0734;EUR_AF=0.2336;SAS_AF=0.2751;AA=C|||;VT=SNP
10	105327140	rs17799455	A	G	100	PASS	AC=92;AF=0.0183706;AN=5008;NS=2504;DP=19994;EAS_AF=0.001;AMR_AF=0.0274;AFR_AF=0.0015;EUR_AF=0.0517;SAS_AF=0.0184;AA=a|||;VT=SNP
10	105327445	rs11191729	T	C	100	PASS	AC=423;AF=0.0844649;AN=5008;NS=2504;DP=19850;EAS_AF=0.1855;AMR_AF=0.0778;AFR_AF=0.0272;EUR_AF=0.1034;SAS_AF=0.0429;AA=t|||;VT=SNP
10	105328241	rs11191730	G	A	100	PASS	AC=900;AF=0.179712;AN=5008;NS=2504;DP=17644;EAS_AF=0.2034;AMR_AF=0.1354;AFR_AF=0.0734;EUR_AF=0.2336;SAS_AF=0.2751;AA=G|||;VT=SNP
10	105330397	rs11191731	C	A	100	PASS	AC=319;AF=0.0636981;AN=5008;NS=2504;DP=14620;EAS_AF=0.1855;AMR_AF=0.0447;AFR_AF=0.0098;EUR_AF=0.0537;SAS_AF=0.0348;AA=C|||;VT=SNP
10	105330947	rs12253987	T	A	100	PASS	AC=1432;AF=0.285942;AN=5008;NS=2504;DP=12084;EAS_AF=0.1647;AMR_AF=0.3127;AFR_AF=0.4357;EUR_AF=0.166;SAS_AF=0.3129;AA=T|||;VT=SNP
10	105331761	rs11191732	G	A	100	PASS	AC=546;AF=0.109026;AN=5008;NS=2504;DP=19251;EAS_AF=0.1786;AMR_AF=0.1311;AFR_AF=0.0106;EUR_AF=0.1809;SAS_AF=0.0808;AA=g|||;VT=SNP
10	105331866	rs60469668	A	G	100	PASS	AC=1413;AF=0.282149;AN=5008;NS=2504;DP=21638;EAS_AF=0.1647;AMR_AF=0.3127;AFR_AF=0.4228;EUR_AF=0.165;SAS_AF=0.3119;AA=A|||;VT=SNP
10	105331934	rs117080365	A	C	100	PASS	AC=122;AF=0.024361;AN=5008;NS=2504;DP=22419;EAS_AF=0;AMR_AF=0.0288;AFR_AF=0.0023;EUR_AF=0.0626;SAS_AF=0.0368;AA=A|||;VT=SNP
10	105332302	rs1994837	T	C	100	PASS	AC=3119;AF=0.622804;AN=5008;NS=2504;DP=21454;EAS_AF=0.6101;AMR_AF=0.6844;AFR_AF=0.7413;EUR_AF=0.4543;SAS_AF=0.6053;AA=C|||;VT=SNP
10	105332452	rs7067666	C	T	100	PASS	AC=3015;AF=0.602037;AN=5008;NS=2504;DP=22145;EAS_AF=0.6081;AMR_AF=0.6729;AFR_AF=0.6762;EUR_AF=0.4503;SAS_AF=0.6012;AA=C|||;VT=SNP
10	105332568	rs74154544	C	T	100	PASS	AC=250;AF=0.0499201;AN=5008;NS=2504;DP=21067;EAS_AF=0;AMR_AF=0.0259;AFR_AF=0.1407;EUR_AF=0.0199;SAS_AF=0.0266;AA=C|||;VT=SNP
10	105332617	rs7068081	G	A	100	PASS	AC=3108;AF=0.620607;AN=5008;NS=2504;DP=20018;EAS_AF=0.6091;AMR_AF=0.683;AFR_AF=0.739;EUR_AF=0.4513;SAS_AF=0.6022;AA=A|||;VT=SNP
10	105333127	rs12360357	C	T	100	PASS	AC=856;AF=0.170927;AN=5008;NS=2504;DP=19358;EAS_AF=0.2034;AMR_AF=0.1311;AFR_AF=0.0477;EUR_AF=0.2336;SAS_AF=0.2679;AA=C|||;VT=SNP
10	105333220	rs10883884	T	C	100	PASS	AC=420;AF=0.0838658;AN=5008;NS=2504;DP=19020;EAS_AF=0.1845;AMR_AF=0.0793;AFR_AF=0.025;EUR_AF=0.1034;SAS_AF=0.0429;AA=T|||;VT=SNP
10	105333613	rs12411463	C	T	100	PASS	AC=1426;AF=0.284744;AN=5008;NS=2504;DP=18648;EAS_AF=0.1647;AMR_AF=0.3141;AFR_AF=0.4297;EUR_AF=0.165;SAS_AF=0.3149;AA=-|||;VT=SNP
10	105333852	rs10883885	T	C	100	PASS	AC=1533;AF=0.30611;AN=5008;NS=2504;DP=16897;EAS_AF=0.4454;AMR_AF=0.3602;AFR_AF=0.202;EUR_AF=0.2843;SAS_AF=0.2873;AA=T|||;VT=SNP
10	105334081	rs74154547	C	T	100	PASS	AC=129;AF=0.0257588;AN=5008;NS=2504;DP=18796;EAS_AF=0;AMR_AF=0.013;AFR_AF=0.0567;EUR_AF=0.0199;SAS_AF=0.0256;AA=C|||;VT=SNP
10	105334427	rs74154548	C	T	100	PASS	AC=130;AF=0.0259585;AN=5008;NS=2504;DP=16848;EAS_AF=0;AMR_AF=0.013;AFR_AF=0.0567;EUR_AF=0.0199;SAS_AF=0.0266;AA=T|||;VT=SNP
10	105335156	rs3781370	T	C	100	PASS	AC=1006;AF=0.200879;AN=5008;NS=2504;DP=17853;EAS_AF=0.2054;AMR_AF=0.1455;AFR_AF=0.1498;EUR_AF=0.2366;SAS_AF=0.2679;AA=C|||;VT=SNP
10	105335179	rs151014021	C	T	100	PASS	AC=27;AF=0.00539137;AN=5008;NS=2504;DP=18069;EAS_AF=0;AMR_AF=0.013;AFR_AF=0;EUR_AF=0.0129;SAS_AF=0.0051;AA=C|||;VT=SNP
10	105336075	rs11191733	G	C	100	PASS	AC=921;AF=0.183906;AN=5008;NS=2504;DP=20808;EAS_AF=0.2044;AMR_AF=0.1369;AFR_AF=0.0923;EUR_AF=0.2356;SAS_AF=0.2669;AA=G|||;VT=SNP
10	105336956	rs1536224	G	C	100	PASS	AC=4056;AF=0.809904;AN=5008;NS=2504;DP=20160;EAS_AF=0.8135;AMR_AF=0.8199;AFR_AF=0.8449;EUR_AF=0.6909;SAS_AF=0.8742;AA=C|||;VT=SNP
10	105337294	rs3781367	C	G	100	PASS	AC=1496;AF=0.298722;AN=5008;NS=2504;DP=20299;EAS_AF=0.4444;AMR_AF=0.3617;AFR_AF=0.1649;EUR_AF=0.2913;SAS_AF=0.2924;AA=C|||;VT=SNP
10	105337994	rs10883886	T	C	100	PASS	AC=905;AF=0.180711;AN=5008;NS=2504;DP=20164;EAS_AF=0.2034;AMR_AF=0.1311;AFR_AF=0.0923;EUR_AF=0.2266;SAS_AF=0.2648;AA=T|||;VT=SNP
10	105338128	rs11191734	G	A	100	PASS	AC=1484;AF=0.296326;AN=5008;NS=2504;DP=18573;EAS_AF=0.4454;AMR_AF=0.3588;AFR_AF=0.1641;EUR_AF=0.2833;SAS_AF=0.2904;AA=G|||;VT=SNP
10	105338726	rs77260060	G	A	100	PASS	AC=62;AF=0.0123802;AN=5008;NS=2504;DP=19211;EAS_AF=0;AMR_AF=0.0202;AFR_AF=0.0023;EUR_AF=0.0408;SAS_AF=0.0041;AA=G|||;VT=SNP
10	105338800	rs12774610	G	T	100	PASS	AC=920;AF=0.183706;AN=5008;NS=2504;DP=18596;EAS_AF=0.2034;AMR_AF=0.1369;AFR_AF=0.093;EUR_AF=0.2356;SAS_AF=0.2658;AA=G|||;VT=SNP
10	105338822	rs11815048	G	A	100	PASS	AC=1190;AF=0.23762;AN=5008;NS=2504;DP=18444;EAS_AF=0.1647;AMR_AF=0.2911;AFR_AF=0.3018;EUR_AF=0.1412;SAS_AF=0.2873;AA=G|||;VT=SNP
10	105339048	rs11815073	G	T	100	PASS	AC=2670;AF=0.533147;AN=5008;NS=2504;DP=20171;EAS_AF=0.6488;AMR_AF=0.5187;AFR_AF=0.4107;EUR_AF=0.5398;SAS_AF=0.5828;AA=T|||;VT=SNP
10	105339421	rs1018014	A	G	100	PASS	AC=1002;AF=0.20008;AN=5008;NS=2504;DP=18357;EAS_AF=0.2034;AMR_AF=0.1455;AFR_AF=0.1498;EUR_AF=0.2366;SAS_AF=0.2658;AA=G|||;VT=SNP
10	105339698	rs7067892	G	A	100	PASS	AC=1477;AF=0.294928;AN=5008;NS=2504;DP=17191;EAS_AF=0.4454;AMR_AF=0.3588;AFR_AF=0.1641;EUR_AF=0.2763;SAS_AF=0.2904;AA=G|||;VT=SNP
10	105339790	rs1018013	C	T	100	PASS	AC=906;AF=0.180911;AN=5008;NS=2504;DP=18322;EAS_AF=0.1895;AMR_AF=0.1369;AFR_AF=0.093;EUR_AF=0.2356;SAS_AF=0.2658;AA=C|||;VT=SNP
10	105340059	rs7068070	A	G	100	PASS	AC=997;AF=0.199081;AN=5008;NS=2504;DP=18772;EAS_AF=0.2133;AMR_AF=0.1441;AFR_AF=0.1407;EUR_AF=0.2356;SAS_AF=0.2648;AA=G|||;VT=SNP
10	105341214	rs4917392	A	C	100	PASS	AC=916;AF=0.182907;AN=5008;NS=2504;DP=20936;EAS_AF=0.1974;AMR_AF=0.1369;AFR_AF=0.0953;EUR_AF=0.2346;SAS_AF=0.2658;AA=A|||;VT=SNP
10	105341860	rs4918024	G	C	100	PASS	AC=1519;AF=0.303315;AN=5008;NS=2504;DP=17228;EAS_AF=0.4514;AMR_AF=0.3573;AFR_AF=0.177;EUR_AF=0.2913;SAS_AF=0.2955;AA=G|||;VT=SNP
10	105341946	rs11191736	C	T	100	PASS	AC=18;AF=0.00359425;AN=5008;NS=2504;DP=17420;EAS_AF=0;AMR_AF=0.0029;AFR_AF=0;EUR_AF=0.0109;SAS_AF=0.0051;AA=C|||;VT=SNP
10	105342672	rs11598047	A	G	100	PASS	AC=913;AF=0.182308;AN=5008;NS=2504;DP=20118;EAS_AF=0.1637;AMR_AF=0.2795;AFR_AF=0.0991;EUR_AF=0.1491;SAS_AF=0.2791;AA=A|||;VT=SNP
10	105342866	rs4918025	T	C	100	PASS	AC=1508;AF=0.301118;AN=5008;NS=2504;DP=19151;EAS_AF=0.4504;AMR_AF=0.3559;AFR_AF=0.1808;EUR_AF=0.2823;SAS_AF=0.2904;AA=T|||;VT=SNP
10	105342900	rs902991	C	T	100	PASS	AC=4128;AF=0.824281;AN=5008;NS=2504;DP=18251;EAS_AF=0.8115;AMR_AF=0.8228;AFR_AF=0.9123;EUR_AF=0.6849;SAS_AF=0.863;AA=T|||;VT=SNP
10	105343280	rs4918026	T	C	100	PASS	AC=4001;AF=0.798922;AN=5008;NS=2504;DP=15268;EAS_AF=0.8115;AMR_AF=0.8228;AFR_AF=0.8139;EUR_AF=0.6879;SAS_AF=0.863;AA=C|||;VT=SNP
10	105343999	rs3781366	A	C	100	PASS	AC=4007;AF=0.80012;AN=5008;NS=2504;DP=17379;EAS_AF=0.8115;AMR_AF=0.8213;AFR_AF=0.8139;EUR_AF=0.6879;SAS_AF=0.8701;AA=C|||;VT=SNP
10	105344451	rs11191737	G	A	100	PASS	AC=884;AF=0.176518;AN=5008;NS=2504;DP=9784;EAS_AF=0.1974;AMR_AF=0.1369;AFR_AF=0.0719;EUR_AF=0.2346;SAS_AF=0.2648;AA=G|||;VT=SNP;EX_TARGET
10	105344756	rs2236209	T	C	100	PASS	AC=2650;AF=0.529153;AN=5008;NS=2504;DP=11202;EAS_AF=0.6478;AMR_AF=0.5173;AFR_AF=0.3964;EUR_AF=0.5378;SAS_AF=0.5859;AA=C|||;VT=SNP;EX_TARGET
10	105345201	rs1047425	C	A	100	PASS	AC=1508;AF=0.301118;AN=5008;NS=2504;DP=17600;EAS_AF=0.4494;AMR_AF=0.3545;AFR_AF=0.1815;EUR_AF=0.2833;SAS_AF=0.2904;AA=C|||;VT=SNP
10	105345327	rs7100958	C	T	100	PASS	AC=936;AF=0.186901;AN=5008;NS=2504;DP=17839;EAS_AF=0.1974;AMR_AF=0.1427;AFR_AF=0.0923;EUR_AF=0.2495;SAS_AF=0.271;AA=C|||;VT=SNP
10	105345362	rs61872561	C	T	100	PASS	AC=41;AF=0.0081869;AN=5008;NS=2504;DP=17094;EAS_AF=0;AMR_AF=0.0245;AFR_AF=0.003;EUR_AF=0.0189;SAS_AF=0.001;AA=c|||;VT=SNP
10	105345984	rs11191738	A	T	100	PASS	AC=1700;AF=0.339457;AN=5008;NS=2504;DP=18385;EAS_AF=0.4504;AMR_AF=0.3703;AFR_AF=0.2837;EUR_AF=0.3022;SAS_AF=0.317;AA=A|||;VT=SNP
10	105346412	rs2047035	G	A	100	PASS	AC=1980;AF=0.395367;AN=5008;NS=2504;DP=19857;EAS_AF=0.3621;AMR_AF=0.4236;AFR_AF=0.2859;EUR_AF=0.3986;SAS_AF=0.5542;AA=G|||;VT=SNP
10	105346762	rs4917393	A	G	100	PASS	AC=4037;AF=0.80611;AN=5008;NS=2504;DP=16605;EAS_AF=0.8125;AMR_AF=0.8228;AFR_AF=0.8215;EUR_AF=0.7028;SAS_AF=0.8732;AA=G|||;VT=SNP
10	105346764	rs2840221	T	C	100	PASS	AC=3716;AF=0.742013;AN=5008;NS=2504;DP=16509;EAS_AF=0.8125;AMR_AF=0.7997;AFR_AF=0.5923;EUR_AF=0.7008;SAS_AF=0.8732;AA=C|||;VT=SNP
10	105346902	rs4918027	A	C	100	PASS	AC=1773;AF=0.354034;AN=5008;NS=2504;DP=19643;EAS_AF=0.3611;AMR_AF=0.4078;AFR_AF=0.1369;EUR_AF=0.3976;SAS_AF=0.5573;AA=A|||;VT=SNP
10	105347152	rs4917394	G	A	100	PASS	AC=1981;AF=0.395567;AN=5008;NS=2504;DP=17830;EAS_AF=0.3611;AMR_AF=0.4236;AFR_AF=0.2867;EUR_AF=0.3976;SAS_AF=0.5562;AA=G|||;VT=SNP
10	105347423	rs74154553	C	T	100	PASS	AC=128;AF=0.0255591;AN=5008;NS=2504;DP=20239;EAS_AF=0;AMR_AF=0.013;AFR_AF=0.0552;EUR_AF=0.0199;SAS_AF=0.0266;AA=C|||;VT=SNP
10	105348493	rs1853842	G	A	100	PASS	AC=1974;AF=0.394169;AN=5008;NS=2504;DP=16404;EAS_AF=0.3611;AMR_AF=0.4236;AFR_AF=0.2814;EUR_AF=0.3976;SAS_AF=0.5562;AA=G|||;VT=SNP
10	105348767	rs61606504	A	G	100	PASS	AC=1692;AF=0.337859;AN=5008;NS=2504;DP=15226;EAS_AF=0.4454;AMR_AF=0.3703;AFR_AF=0.2814;EUR_AF=0.3022;SAS_AF=0.317;AA=A|||;VT=SNP
10	105349161	rs2236210	G	A	100	PASS	AC=638;AF=0.127396;AN=5008;NS=2504;DP=9264;EAS_AF=0.2738;AMR_AF=0.1931;AFR_AF=0.0061;EUR_AF=0.0656;SAS_AF=0.1575;AA=G|||;VT=SNP
10	105349816	rs2236211	G	A	100	PASS	AC=2004;AF=0.40016;AN=5008;NS=2504;DP=17314;EAS_AF=0.3621;AMR_AF=0.428;AFR_AF=0.3003;EUR_AF=0.3986;SAS_AF=0.5562;AA=G|||;VT=SNP;EX_TARGET
10	105350447	rs7918186	C	T	100	PASS	AC=1773;AF=0.354034;AN=5008;NS=2504;DP=20992;EAS_AF=0.3611;AMR_AF=0.4078;AFR_AF=0.1384;EUR_AF=0.3966;SAS_AF=0.5562;AA=C|||;VT=SNP
10	105351014	rs80351305	G	C	100	PASS	AC=33;AF=0.00658946;AN=5008;NS=2504;DP=17929;EAS_AF=0;AMR_AF=0.0086;AFR_AF=0.0008;EUR_AF=0.0229;SAS_AF=0.0031;AA=G|||;VT=SNP
10	105351035	rs79220716	G	T	100	PASS	AC=673;AF=0.134385;AN=5008;NS=2504;DP=17807;EAS_AF=0.2738;AMR_AF=0.1945;AFR_AF=0.0318;EUR_AF=0.0656;SAS_AF=0.1575;AA=G|||;VT=SNP
10	105351349	rs4918028	C	T	100	PASS	AC=3705;AF=0.739816;AN=5008;NS=2504;DP=19344;EAS_AF=0.8115;AMR_AF=0.7997;AFR_AF=0.5847;EUR_AF=0.6998;SAS_AF=0.8742;AA=T|||;VT=SNP
10	105351382	rs4917395	G	A	100	PASS	AC=1505;AF=0.300519;AN=5008;NS=2504;DP=19183;EAS_AF=0.4504;AMR_AF=0.3545;AFR_AF=0.18;EUR_AF=0.2823;SAS_AF=0.2894;AA=G|||;VT=SNP
10	105351996	rs75053469	C	T	100	PASS	AC=151;AF=0.0301518;AN=5008;NS=2504;DP=16511;EAS_AF=0.001;AMR_AF=0.0216;AFR_AF=0.0333;EUR_AF=0.0408;SAS_AF=0.0511;AA=C|||;VT=SNP
10	105351997	rs12217979	G	A	100	PASS	AC=634;AF=0.126597;AN=5008;NS=2504;DP=16491;EAS_AF=0.2738;AMR_AF=0.1916;AFR_AF=0.0182;EUR_AF=0.0507;SAS_AF=0.1534;AA=G|||;VT=SNP
10	105352914	rs7079576	C	T	100	PASS	AC=349;AF=0.0696885;AN=5008;NS=2504;DP=16930;EAS_AF=0;AMR_AF=0.0303;AFR_AF=0.2118;EUR_AF=0.0209;SAS_AF=0.0276;AA=C|||;VT=SNP
10	105352990	rs729952	G	T	100	PASS	AC=1763;AF=0.352037;AN=5008;NS=2504;DP=18030;EAS_AF=0.3601;AMR_AF=0.4092;AFR_AF=0.1362;EUR_AF=0.3956;SAS_AF=0.5501;AA=G|||;VT=SNP
10	105353046	rs902998	A	G	100	PASS	AC=4505;AF=0.899561;AN=5008;NS=2504;DP=17687;EAS_AF=0.999;AMR_AF=0.902;AFR_AF=0.8805;EUR_AF=0.8082;SAS_AF=0.9151;AA=G|||;VT=SNP
10	105353273	rs55758651	A	G	100	PASS	AC=163;AF=0.0325479;AN=5008;NS=2504;DP=18383;EAS_AF=0.0109;AMR_AF=0.0159;AFR_AF=0.0681;EUR_AF=0.0199;SAS_AF=0.0317;AA=A|||;VT=SNP
10	105354556	rs10879	G	A	100	PASS	AC=1489;AF=0.297324;AN=5008;NS=2504;DP=20565;EAS_AF=0.4504;AMR_AF=0.353;AFR_AF=0.1725;EUR_AF=0.2823;SAS_AF=0.2843;AA=G|||;VT=SNP
10	105354833	rs41287510	A	G	100	PASS	AC=151;AF=0.0301518;AN=5008;NS=2504;DP=20649;EAS_AF=0.001;AMR_AF=0.0216;AFR_AF=0.0333;EUR_AF=0.0408;SAS_AF=0.0511;AA=A|||;VT=SNP
10	105354982	rs4918029	T	C	100	PASS	AC=4408;AF=0.880192;AN=5008;NS=2504;DP=18759;EAS_AF=0.999;AMR_AF=0.8977;AFR_AF=0.8124;EUR_AF=0.8042;SAS_AF=0.9151;AA=C|||;VT=SNP
10	105356031	rs17738042	G	A	100	PASS	AC=77;AF=0.0153754;AN=5008;NS=2504;DP=17358;EAS_AF=0;AMR_AF=0.0303;AFR_AF=0.0023;EUR_AF=0.0467;SAS_AF=0.0061;AA=G|||;VT=SNP
10	105356544	rs72852215	A	G	100	PASS	AC=209;AF=0.0417332;AN=5008;NS=2504;DP=18819;EAS_AF=0.003;AMR_AF=0.049;AFR_AF=0.003;EUR_AF=0.0875;SAS_AF=0.0818;AA=A|||;VT=SNP
10	105357181	rs10883887	G	A	100	PASS	AC=2116;AF=0.422524;AN=5008;NS=2504;DP=18544;EAS_AF=0.5456;AMR_AF=0.4409;AFR_AF=0.1959;EUR_AF=0.4334;SAS_AF=0.5777;AA=G|||;VT=SNP
10	105357976	rs11191740	G	A	100	PASS	AC=2378;AF=0.47484;AN=5008;NS=2504;DP=18352;EAS_AF=0.5476;AMR_AF=0.464;AFR_AF=0.3593;EUR_AF=0.4533;SAS_AF=0.5859;AA=G|||;VT=SNP
10	105357987	rs7911638	T	C	100	PASS	AC=4377;AF=0.874002;AN=5008;NS=2504;DP=18111;EAS_AF=0.999;AMR_AF=0.8689;AFR_AF=0.8744;EUR_AF=0.7406;SAS_AF=0.8855;AA=C|||;VT=SNP
10	105358458	rs9521	C	G	100	PASS	AC=1901;AF=0.379593;AN=5008;NS=2504;DP=19262;EAS_AF=0.4514;AMR_AF=0.3905;AFR_AF=0.4682;EUR_AF=0.2684;SAS_AF=0.2924;AA=C|||;VT=SNP
10	105358980	rs2281584	A	G	100	PASS	AC=1976;AF=0.394569;AN=5008;NS=2504;DP=10646;EAS_AF=0.4514;AMR_AF=0.3977;AFR_AF=0.5053;EUR_AF=0.2853;SAS_AF=0.2965;AA=A|||;VT=SNP
10	105360773	rs3824782	C	G	100	PASS	AC=501;AF=0.10004;AN=5008;NS=2504;DP=18303;EAS_AF=0.2004;AMR_AF=0.0908;AFR_AF=0.0613;EUR_AF=0.1163;SAS_AF=0.0389;AA=C|||;VT=SNP
10	105361816	rs4918031	T	G	100	PASS	AC=4407;AF=0.879992;AN=5008;NS=2504;DP=17284;EAS_AF=0.999;AMR_AF=0.8761;AFR_AF=0.882;EUR_AF=0.7545;SAS_AF=0.8865;AA=G|||;VT=SNP;EX_TARGET
10	105362104	rs11191741	G	A	100	PASS	AC=1618;AF=0.323083;AN=5008;NS=2504;DP=18050;EAS_AF=0.3502;AMR_AF=0.3559;AFR_AF=0.1067;EUR_AF=0.3519;SAS_AF=0.5348;AA=G|||;VT=SNP;EX_TARGET
10	105362179	rs3740473	G	A	100	PASS	AC=504;AF=0.100639;AN=5008;NS=2504;DP=19159;EAS_AF=0.1964;AMR_AF=0.0937;AFR_AF=0.0794;EUR_AF=0.1014;SAS_AF=0.0348;AA=G|||;VT=SNP;EX_TARGET
10	105362209	rs4917396	T	C	100	PASS	AC=4570;AF=0.91254;AN=5008;NS=2504;DP=20101;EAS_AF=0.999;AMR_AF=0.8876;AFR_AF=0.9743;EUR_AF=0.7624;SAS_AF=0.9121;AA=C|||;VT=SNP;EX_TARGET
10	105362287	rs3740472	C	G	100	PASS	AC=443;AF=0.0884585;AN=5008;NS=2504;DP=18634;EAS_AF=0.1994;AMR_AF=0.0879;AFR_AF=0.0227;EUR_AF=0.1014;SAS_AF=0.0501;AA=C|||;VT=SNP;EX_TARGET
10	105363289	rs3740471	T	C	100	PASS	AC=679;AF=0.135583;AN=5008;NS=2504;DP=15829;EAS_AF=0.1548;AMR_AF=0.1628;AFR_AF=0.0643;EUR_AF=0.1998;SAS_AF=0.1268;AA=T|||;VT=SNP;EX_TARGET
10	105365289	rs3781363	C	G	100	PASS	AC=658;AF=0.13139;AN=5008;NS=2504;DP=20685;EAS_AF=0.2946;AMR_AF=0.1945;AFR_AF=0.0076;EUR_AF=0.0636;SAS_AF=0.1554;AA=C|||;VT=SNP
10	105365386	rs7088714	A	G	100	PASS	AC=4403;AF=0.879193;AN=5008;NS=2504;DP=18337;EAS_AF=0.999;AMR_AF=0.8761;AFR_AF=0.8805;EUR_AF=0.7535;SAS_AF=0.8855;AA=g|||;VT=SNP
10	105365517	rs117387787	A	G	100	PASS	AC=203;AF=0.0405351;AN=5008;NS=2504;DP=3497;EAS_AF=0.0675;AMR_AF=0.0735;AFR_AF=0.0008;EUR_AF=0.0209;SAS_AF=0.0634;AA=A|||;VT=SNP;EX_TARGET
10	105368297	rs78609824	A	G	100	PASS	AC=128;AF=0.0255591;AN=5008;NS=2504;DP=14628;EAS_AF=0;AMR_AF=0.013;AFR_AF=0.0552;EUR_AF=0.0199;SAS_AF=0.0266;AA=a|||;VT=SNP
10	105368645	rs77662912	C	T	100	PASS	AC=128;AF=0.0255591;AN=5008;NS=2504;DP=17668;EAS_AF=0;AMR_AF=0.013;AFR_AF=0.0552;EUR_AF=0.0199;SAS_AF=0.0266;AA=C|||;VT=SNP
10	105368760	rs12255953	A	C	100	PASS	AC=518;AF=0.103435;AN=5008;NS=2504;DP=17592;EAS_AF=0.1984;AMR_AF=0.0922;AFR_AF=0.0651;EUR_AF=0.1153;SAS_AF=0.0532;AA=C|||;VT=SNP
10	105369103	rs74154556	T	A	100	PASS	AC=128;AF=0.0255591;AN=5008;NS=2504;DP=20086;EAS_AF=0;AMR_AF=0.013;AFR_AF=0.0552;EUR_AF=0.0199;SAS_AF=0.0266;AA=T|||;VT=SNP
10	105369912	rs112238879	G	A	100	PASS	AC=33;AF=0.00658946;AN=5008;NS=2504;DP=20999;EAS_AF=0;AMR_AF=0.0231;AFR_AF=0.0015;EUR_AF=0.0129;SAS_AF=0.002;AA=G|||;VT=SNP
10	105369989	rs1565707	G	A	100	PASS	AC=3475;AF=0.69389;AN=5008;NS=2504;DP=18957;EAS_AF=0.8442;AMR_AF=0.7017;AFR_AF=0.6089;EUR_AF=0.5606;SAS_AF=0.7853;AA=G|||;VT=SNP
10	105370496	rs61151381	C	G	100	PASS	AC=679;AF=0.135583;AN=5008;NS=2504;DP=20708;EAS_AF=0.1548;AMR_AF=0.1628;AFR_AF=0.0651;EUR_AF=0.1988;SAS_AF=0.1268;AA=C|||;VT=SNP
10	105371021	rs2281585	T	C	100	PASS	AC=3899;AF=0.778554;AN=5008;NS=2504;DP=19971;EAS_AF=0.8442;AMR_AF=0.7291;AFR_AF=0.9092;EUR_AF=0.5656;SAS_AF=0.7883;AA=C|||;VT=SNP
10	105371052	rs7907682	G	A	100	PASS	AC=3487;AF=0.696286;AN=5008;NS=2504;DP=20249;EAS_AF=0.8442;AMR_AF=0.7075;AFR_AF=0.6112;EUR_AF=0.5626;SAS_AF=0.7883;AA=G|||;VT=SNP
10	105371129	rs191017274	G	A	100	PASS	AC=27;AF=0.00539137;AN=5008;NS=2504;DP=17069;EAS_AF=0.001;AMR_AF=0.0086;AFR_AF=0.0015;EUR_AF=0.0179;SAS_AF=0;AA=G|||;VT=SNP
10	105373110	rs1884932	A	G	100	PASS	AC=4696;AF=0.9377;AN=5008;NS=2504;DP=18812;EAS_AF=1;AMR_AF=0.9179;AFR_AF=0.9909;EUR_AF=0.834;SAS_AF=0.9223;AA=G|||;VT=SNP
10	105374695	rs7901223	C	T	100	PASS	AC=974;AF=0.194489;AN=5008;NS=2504;DP=17889;EAS_AF=0.2956;AMR_AF=0.2305;AFR_AF=0.1679;EUR_AF=0.1044;SAS_AF=0.1933;AA=C|||;VT=SNP
10	105375357	rs12243196	G	A	100	PASS	AC=504;AF=0.100639;AN=5008;NS=2504;DP=11530;EAS_AF=0.1974;AMR_AF=0.0937;AFR_AF=0.0794;EUR_AF=0.1004;SAS_AF=0.0348;AA=G|||;VT=SNP
10	105375601	rs3781362	T	C	100	PASS	AC=662;AF=0.132188;AN=5008;NS=2504;DP=10081;EAS_AF=0.1438;AMR_AF=0.1628;AFR_AF=0.0643;EUR_AF=0.1968;SAS_AF=0.1237;AA=T|||;VT=SNP
10	105375817	rs3781361	T	C	100	PASS	AC=3328;AF=0.664537;AN=5008;NS=2504;DP=5060;EAS_AF=0.6567;AMR_AF=0.6268;AFR_AF=0.7716;EUR_AF=0.4662;SAS_AF=0.7587;AA=t|||;VT=SNP
10	105376021	rs145978079	A	G	100	PASS	AC=31;AF=0.0061901;AN=5008;NS=2504;DP=14411;EAS_AF=0;AMR_AF=0.0043;AFR_AF=0.0008;EUR_AF=0.0199;SAS_AF=0.0072;AA=A|||;VT=SNP
10	105376388	rs3824781	C	T	100	PASS	AC=477;AF=0.0952476;AN=5008;NS=2504;DP=15765;EAS_AF=0.1984;AMR_AF=0.0893;AFR_AF=0.0605;EUR_AF=0.1004;SAS_AF=0.0348;AA=C|||;VT=SNP
10	105376737	rs2281586	C	T	100	PASS	AC=1648;AF=0.329073;AN=5008;NS=2504;DP=18985;EAS_AF=0.3601;AMR_AF=0.353;AFR_AF=0.1059;EUR_AF=0.3549;SAS_AF=0.5552;AA=C|||;VT=SNP
10	105377349	rs2281587	C	T	100	PASS	AC=1671;AF=0.333666;AN=5008;NS=2504;DP=19171;EAS_AF=0.3591;AMR_AF=0.353;AFR_AF=0.1354;EUR_AF=0.3549;SAS_AF=0.5399;AA=C|||;VT=SNP
10	105377864	rs3781360	G	A	100	PASS	AC=3856;AF=0.769968;AN=5008;NS=2504;DP=20813;EAS_AF=0.8552;AMR_AF=0.7219;AFR_AF=0.8661;EUR_AF=0.5686;SAS_AF=0.7935;AA=A|||;VT=SNP
10	105378003	rs6584562	T	C	100	PASS	AC=4569;AF=0.91234;AN=5008;NS=2504;DP=20004;EAS_AF=0.999;AMR_AF=0.8847;AFR_AF=0.9743;EUR_AF=0.7634;SAS_AF=0.9121;AA=C|||;VT=SNP
10	105378102	rs3781359	T	C	100	PASS	AC=3558;AF=0.710463;AN=5008;NS=2504;DP=20278;EAS_AF=0.8552;AMR_AF=0.7104;AFR_AF=0.6475;EUR_AF=0.5676;SAS_AF=0.7935;AA=C|||;VT=SNP
10	105378308	rs10883889	T	C	100	PASS	AC=3801;AF=0.758986;AN=5008;NS=2504;DP=20577;EAS_AF=0.8562;AMR_AF=0.7176;AFR_AF=0.826;EUR_AF=0.5686;SAS_AF=0.7935;AA=C|||;VT=SNP
10	105378567	rs11191748	C	T	100	PASS	AC=506;AF=0.101038;AN=5008;NS=2504;DP=15968;EAS_AF=0.1974;AMR_AF=0.0937;AFR_AF=0.0794;EUR_AF=0.1024;SAS_AF=0.0348;AA=c|||;VT=SNP
10	105378840	rs11191749	A	G	100	PASS	AC=660;AF=0.131789;AN=5008;NS=2504;DP=19147;EAS_AF=0.1438;AMR_AF=0.1643;AFR_AF=0.0628;EUR_AF=0.1968;SAS_AF=0.1227;AA=A|||;VT=SNP
10	105378932	rs7095740	A	G	100	PASS	AC=3577;AF=0.714257;AN=5008;NS=2504;DP=16829;EAS_AF=0.8552;AMR_AF=0.7176;AFR_AF=0.649;EUR_AF=0.5785;SAS_AF=0.7945;AA=G|||;VT=SNP
10	105379129	rs75577686	T	G	100	PASS	AC=110;AF=0.0219649;AN=5008;NS=2504;DP=16978;EAS_AF=0.001;AMR_AF=0.0202;AFR_AF=0.0023;EUR_AF=0.0398;SAS_AF=0.0532;AA=T|||;VT=SNP
10	105379431	rs3781358	G	A	100	PASS	AC=1702;AF=0.339856;AN=5008;NS=2504;DP=18139;EAS_AF=0.3601;AMR_AF=0.3646;AFR_AF=0.1369;EUR_AF=0.3698;SAS_AF=0.545;AA=G|||;VT=SNP
10	105381189	rs4918033	T	C	100	PASS	AC=4553;AF=0.909145;AN=5008;NS=2504;DP=17974;EAS_AF=1;AMR_AF=0.9006;AFR_AF=0.9259;EUR_AF=0.8121;SAS_AF=0.8988;AA=C|||;VT=SNP
10	105383070	rs7913695	C	T	100	PASS	AC=2690;AF=0.537141;AN=5008;NS=2504;DP=15769;EAS_AF=0.626;AMR_AF=0.5043;AFR_AF=0.4274;EUR_AF=0.5437;SAS_AF=0.6104;AA=C|||;VT=SNP
10	105383611	rs56033495	G	A	100	PASS	AC=582;AF=0.116214;AN=5008;NS=2504;DP=18269;EAS_AF=0.0774;AMR_AF=0.1599;AFR_AF=0.0613;EUR_AF=0.1958;SAS_AF=0.1176;AA=G|||;VT=SNP
10	105383889	rs138997422	C	T	100	PASS	AC=26;AF=0.00519169;AN=5008;NS=2504;DP=19191;EAS_AF=0;AMR_AF=0.0086;AFR_AF=0.0015;EUR_AF=0.0179;SAS_AF=0;AA=C|||;VT=SNP
10	105383972	rs2131471	A	G	100	PASS	AC=4694;AF=0.9373;AN=5008;NS=2504;DP=20267;EAS_AF=1;AMR_AF=0.9179;AFR_AF=0.9902;EUR_AF=0.831;SAS_AF=0.9243;AA=G|||;VT=SNP
10	105384262	rs902997	G	A	100	PASS	AC=4099;AF=0.81849;AN=5008;NS=2504;DP=20401;EAS_AF=0.9226;AMR_AF=0.7565;AFR_AF=0.9206;EUR_AF=0.6342;SAS_AF=0.8067;AA=A|||;VT=SNP
10	105384491	rs902996	C	T	100	PASS	AC=3858;AF=0.770367;AN=5008;NS=2504;DP=19649;EAS_AF=0.9226;AMR_AF=0.7435;AFR_AF=0.7496;EUR_AF=0.6312;SAS_AF=0.8037;AA=T|||;VT=SNP
10	105384826	rs3824780	C	T	100	PASS	AC=1653;AF=0.330072;AN=5008;NS=2504;DP=19296;EAS_AF=0.3532;AMR_AF=0.3588;AFR_AF=0.1067;EUR_AF=0.3618;SAS_AF=0.5552;AA=C|||;VT=SNP
10	105384962	rs4918034	T	C	100	PASS	AC=4984;AF=0.995208;AN=5008;NS=2504;DP=18147;EAS_AF=1;AMR_AF=0.9957;AFR_AF=0.9992;EUR_AF=0.9821;SAS_AF=0.998;AA=C|||;VT=SNP
10	105385350	rs3781354	A	G	100	PASS	AC=2855;AF=0.570088;AN=5008;NS=2504;DP=20158;EAS_AF=0.6518;AMR_AF=0.6052;AFR_AF=0.4244;EUR_AF=0.4722;SAS_AF=0.7587;AA=A|||;VT=SNP
10	105385885	rs12415413	T	C	100	PASS	AC=4693;AF=0.937101;AN=5008;NS=2504;DP=17642;EAS_AF=1;AMR_AF=0.9164;AFR_AF=0.9894;EUR_AF=0.832;SAS_AF=0.9243;AA=C|||;VT=SNP
10	105386006	rs12416648	A	G	100	PASS	AC=4115;AF=0.821685;AN=5008;NS=2504;DP=17696;EAS_AF=0.9226;AMR_AF=0.7579;AFR_AF=0.9213;EUR_AF=0.6471;SAS_AF=0.8078;AA=G|||;VT=SNP
10	105386275	rs56984020	C	A	100	PASS	AC=582;AF=0.116214;AN=5008;NS=2504;DP=15170;EAS_AF=0.0774;AMR_AF=0.1599;AFR_AF=0.0613;EUR_AF=0.1958;SAS_AF=0.1176;AA=C|||;VT=SNP
10	105386568	rs6584564	A	G	100	PASS	AC=4106;AF=0.819888;AN=5008;NS=2504;DP=14187;EAS_AF=0.9226;AMR_AF=0.7565;AFR_AF=0.9251;EUR_AF=0.6352;SAS_AF=0.8067;AA=G|||;VT=SNP
10	105388286	rs11191750	C	T	100	PASS	AC=910;AF=0.181709;AN=5008;NS=2504;DP=17679;EAS_AF=0.2619;AMR_AF=0.1354;AFR_AF=0.2595;EUR_AF=0.161;SAS_AF=0.0481;AA=C|||;VT=SNP
10	105388556	rs12415095	C	G	100	PASS	AC=909;AF=0.18151;AN=5008;NS=2504;DP=19670;EAS_AF=0.2619;AMR_AF=0.1354;AFR_AF=0.2595;EUR_AF=0.16;SAS_AF=0.0481;AA=C|||;VT=SNP
10	105388691	rs12415143	G	A	100	PASS	AC=2714;AF=0.541933;AN=5008;NS=2504;DP=19798;EAS_AF=0.625;AMR_AF=0.5;AFR_AF=0.466;EUR_AF=0.5249;SAS_AF=0.6063;AA=G|||;VT=SNP
10	105389017	rs7084642	C	G	100	PASS	AC=930;AF=0.185703;AN=5008;NS=2504;DP=19458;EAS_AF=0.2619;AMR_AF=0.1369;AFR_AF=0.2595;EUR_AF=0.1759;SAS_AF=0.0521;AA=C|||;VT=SNP
10	105389403	rs3781353	C	G	100	PASS	AC=1175;AF=0.234625;AN=5008;NS=2504;DP=20769;EAS_AF=0.2619;AMR_AF=0.1441;AFR_AF=0.4402;EUR_AF=0.1769;SAS_AF=0.0521;AA=C|||;VT=SNP
10	105389486	rs3781352	C	T	100	PASS	AC=661;AF=0.131989;AN=5008;NS=2504;DP=21255;EAS_AF=0.2619;AMR_AF=0.1167;AFR_AF=0.0666;EUR_AF=0.1759;SAS_AF=0.0521;AA=C|||;VT=SNP
10	105390021	rs10883890	G	C	100	PASS	AC=2844;AF=0.567891;AN=5008;NS=2504;DP=18017;EAS_AF=0.6597;AMR_AF=0.6037;AFR_AF=0.4274;EUR_AF=0.4543;SAS_AF=0.7546;AA=G|||;VT=SNP
10	105390122	rs10883891	T	C	100	PASS	AC=1177;AF=0.235024;AN=5008;NS=2504;DP=18814;EAS_AF=0.2629;AMR_AF=0.1455;AFR_AF=0.4402;EUR_AF=0.1769;SAS_AF=0.0521;AA=C|||;VT=SNP
10	105390200	rs3781351	T	A	100	PASS	AC=2842;AF=0.567492;AN=5008;NS=2504;DP=19701;EAS_AF=0.6508;AMR_AF=0.6052;AFR_AF=0.4312;EUR_AF=0.4553;SAS_AF=0.7546;AA=T|||;VT=SNP
10	105390677	rs12359556	C	T	100	PASS	AC=584;AF=0.116613;AN=5008;NS=2504;DP=16559;EAS_AF=0.0774;AMR_AF=0.1599;AFR_AF=0.062;EUR_AF=0.1968;SAS_AF=0.1176;AA=C|||;VT=SNP
10	105390685	rs12220738	C	T	100	PASS	AC=978;AF=0.195288;AN=5008;NS=2504;DP=16662;EAS_AF=0.2976;AMR_AF=0.2277;AFR_AF=0.1793;EUR_AF=0.0905;SAS_AF=0.1963;AA=C|||;VT=SNP
10	105390802	rs7917478	C	A	100	PASS	AC=1171;AF=0.233826;AN=5008;NS=2504;DP=14868;EAS_AF=0.2629;AMR_AF=0.1441;AFR_AF=0.4365;EUR_AF=0.1769;SAS_AF=0.0521;AA=C|||;VT=SNP
10	105390881	rs7902790	T	G	100	PASS	AC=1176;AF=0.234824;AN=5008;NS=2504;DP=12630;EAS_AF=0.2629;AMR_AF=0.1441;AFR_AF=0.4402;EUR_AF=0.1769;SAS_AF=0.0521;AA=G|||;VT=SNP
10	105391300	rs7918134	C	T	100	PASS	AC=1177;AF=0.235024;AN=5008;NS=2504;DP=14420;EAS_AF=0.2629;AMR_AF=0.1455;AFR_AF=0.4402;EUR_AF=0.1769;SAS_AF=0.0521;AA=C|||;VT=SNP
10	105391561	rs12256085	G	C	100	PASS	AC=1198;AF=0.239217;AN=5008;NS=2504;DP=20372;EAS_AF=0.2827;AMR_AF=0.147;AFR_AF=0.4402;EUR_AF=0.1769;SAS_AF=0.0521;AA=C|||;VT=SNP
10	105391725	rs11191751	A	G	100	PASS	AC=1219;AF=0.243411;AN=5008;NS=2504;DP=19803;EAS_AF=0.2837;AMR_AF=0.147;AFR_AF=0.4425;EUR_AF=0.1769;SAS_AF=0.0695;AA=G|||;VT=SNP
10	105392991	rs12258364	C	T	100	PASS	AC=1187;AF=0.237021;AN=5008;NS=2504;DP=17923;EAS_AF=0.2758;AMR_AF=0.1455;AFR_AF=0.4395;EUR_AF=0.1759;SAS_AF=0.0511;AA=T|||;VT=SNP
10	105394262	rs76664225	G	A	100	PASS	AC=109;AF=0.0217652;AN=5008;NS=2504;DP=24869;EAS_AF=0.002;AMR_AF=0.0159;AFR_AF=0.0015;EUR_AF=0.0358;SAS_AF=0.0593;AA=G|||;VT=SNP
10	105394304	rs76084192	G	T	100	PASS	AC=81;AF=0.0161741;AN=5008;NS=2504;DP=24413;EAS_AF=0;AMR_AF=0.0375;AFR_AF=0.0023;EUR_AF=0.0457;SAS_AF=0.0061;AA=g|||;VT=SNP
10	105394452	rs3824778	C	T	100	PASS	AC=983;AF=0.196286;AN=5008;NS=2504;DP=24206;EAS_AF=0.2956;AMR_AF=0.2248;AFR_AF=0.1808;EUR_AF=0.0895;SAS_AF=0.2045;AA=C|||;VT=SNP
10	105395116	rs74154560	G	T	100	PASS	AC=125;AF=0.0249601;AN=5008;NS=2504;DP=18302;EAS_AF=0;AMR_AF=0.0144;AFR_AF=0.053;EUR_AF=0.0199;SAS_AF=0.0256;AA=G|||;VT=SNP
10	105395453	rs7900994	T	C	100	PASS	AC=901;AF=0.179912;AN=5008;NS=2504;DP=18611;EAS_AF=0.0933;AMR_AF=0.255;AFR_AF=0.2648;EUR_AF=0.0795;SAS_AF=0.2045;AA=T|||;VT=SNP
10	105395501	rs11598294	C	T	100	PASS	AC=19;AF=0.00379393;AN=5008;NS=2504;DP=19494;EAS_AF=0;AMR_AF=0.0072;AFR_AF=0;EUR_AF=0.0129;SAS_AF=0.001;AA=C|||;VT=SNP
10	105395893	rs6584565	G	A	100	PASS	AC=903;AF=0.180312;AN=5008;NS=2504;DP=16476;EAS_AF=0.0933;AMR_AF=0.255;AFR_AF=0.267;EUR_AF=0.0795;SAS_AF=0.2035;AA=A|||;VT=SNP
10	105396318	rs4918035	A	G	100	PASS	AC=4706;AF=0.939696;AN=5008;NS=2504;DP=16392;EAS_AF=1;AMR_AF=0.9193;AFR_AF=0.9871;EUR_AF=0.838;SAS_AF=0.9325;AA=G|||;VT=SNP
10	105396485	rs4917398	A	G	100	PASS	AC=4710;AF=0.940495;AN=5008;NS=2504;DP=19961;EAS_AF=1;AMR_AF=0.9193;AFR_AF=0.9902;EUR_AF=0.838;SAS_AF=0.9325;AA=G|||;VT=SNP
10	105396564	rs11191753	G	C	100	PASS	AC=900;AF=0.179712;AN=5008;NS=2504;DP=20253;EAS_AF=0.0933;AMR_AF=0.255;AFR_AF=0.264;EUR_AF=0.0795;SAS_AF=0.2045;AA=C|||;VT=SNP
10	105397102	rs10883892	C	T	100	PASS	AC=1445;AF=0.288538;AN=5008;NS=2504;DP=20937;EAS_AF=0.374;AMR_AF=0.3703;AFR_AF=0.1906;EUR_AF=0.2674;SAS_AF=0.2965;AA=C|||;VT=SNP
10	105397741	rs7910092	T	C	100	PASS	AC=3317;AF=0.66234;AN=5008;NS=2504;DP=19851;EAS_AF=0.7431;AMR_AF=0.7464;AFR_AF=0.7307;EUR_AF=0.5209;SAS_AF=0.5726;AA=C|||;VT=SNP
10	105398223	rs117813054	C	T	100	PASS	AC=109;AF=0.0217652;AN=5008;NS=2504;DP=20756;EAS_AF=0.002;AMR_AF=0.0159;AFR_AF=0.0015;EUR_AF=0.0358;SAS_AF=0.0593;AA=C|||;VT=SNP
10	105398249	rs60203807	A	T	100	PASS	AC=973;AF=0.194289;AN=5008;NS=2504;DP=21258;EAS_AF=0.0933;AMR_AF=0.2622;AFR_AF=0.3154;EUR_AF=0.0795;SAS_AF=0.2045;AA=T|||;VT=SNP
10	105398439	rs3781349	G	C	100	PASS	AC=1427;AF=0.284944;AN=5008;NS=2504;DP=23206;EAS_AF=0.373;AMR_AF=0.3487;AFR_AF=0.1906;EUR_AF=0.2654;SAS_AF=0.2965;AA=G|||;VT=SNP
10	105398484	rs60145709	T	G	100	PASS	AC=133;AF=0.0265575;AN=5008;NS=2504;DP=23349;EAS_AF=0;AMR_AF=0.0202;AFR_AF=0.0537;EUR_AF=0.0219;SAS_AF=0.0266;AA=T|||;VT=SNP
10	105398624	rs4918036	G	A	100	PASS	AC=4641;AF=0.926717;AN=5008;NS=2504;DP=20544;EAS_AF=0.999;AMR_AF=0.8991;AFR_AF=0.9599;EUR_AF=0.826;SAS_AF=0.9305;AA=A|||;VT=SNP
10	105398748	rs7898267	G	A	100	PASS	AC=884;AF=0.176518;AN=5008;NS=2504;DP=20154;EAS_AF=0.0923;AMR_AF=0.2767;AFR_AF=0.2262;EUR_AF=0.0984;SAS_AF=0.2055;AA=G|||;VT=SNP
10	105399229	rs34241369	A	G	100	PASS	AC=741;AF=0.147963;AN=5008;NS=2504;DP=15317;EAS_AF=0.2976;AMR_AF=0.1354;AFR_AF=0.0825;EUR_AF=0.1759;SAS_AF=0.0624;AA=A|||;VT=SNP
10	105399909	rs10748845	A	C	100	PASS	AC=4698;AF=0.938099;AN=5008;NS=2504;DP=15361;EAS_AF=0.999;AMR_AF=0.902;AFR_AF=0.9902;EUR_AF=0.84;SAS_AF=0.9315;AA=C|||;VT=SNP
10	105400725	rs3824777	G	A	100	PASS	AC=1869;AF=0.373203;AN=5008;NS=2504;DP=19140;EAS_AF=0.379;AMR_AF=0.4366;AFR_AF=0.3343;EUR_AF=0.3907;SAS_AF=0.3569;AA=A|||;VT=SNP
10	105401191	rs3781347	A	G	100	PASS	AC=1987;AF=0.396765;AN=5008;NS=2504;DP=20371;EAS_AF=0.38;AMR_AF=0.438;AFR_AF=0.4221;EUR_AF=0.3907;SAS_AF=0.3569;AA=G|||;VT=SNP
10	105401556	rs9665523	G	T	100	PASS	AC=934;AF=0.186502;AN=5008;NS=2504;DP=20355;EAS_AF=0.2778;AMR_AF=0.196;AFR_AF=0.1044;EUR_AF=0.3072;SAS_AF=0.0726;AA=G|||;VT=SNP
10	105401861	rs9665531	C	T	100	PASS	AC=932;AF=0.186102;AN=5008;NS=2504;DP=19588;EAS_AF=0.1012;AMR_AF=0.2378;AFR_AF=0.2284;EUR_AF=0.0835;SAS_AF=0.2853;AA=C|||;VT=SNP
10	105401959	rs10748846	T	C	100	PASS	AC=4591;AF=0.916733;AN=5008;NS=2504;DP=17530;EAS_AF=0.999;AMR_AF=0.8919;AFR_AF=0.9183;EUR_AF=0.84;SAS_AF=0.9264;AA=C|||;VT=SNP
10	105402526	rs141881003	C	T	100	PASS	AC=21;AF=0.00419329;AN=5008;NS=2504;DP=20159;EAS_AF=0;AMR_AF=0.0058;AFR_AF=0.0008;EUR_AF=0.0149;SAS_AF=0.001;AA=C|||;VT=SNP
10	105402565	rs7100298	C	T	100	PASS	AC=886;AF=0.176917;AN=5008;NS=2504;DP=19098;EAS_AF=0.1012;AMR_AF=0.232;AFR_AF=0.1982;EUR_AF=0.0815;SAS_AF=0.2853;AA=C|||;VT=SNP
10	105403300	rs61870170	A	G	100	PASS	AC=2581;AF=0.515375;AN=5008;NS=2504;DP=19426;EAS_AF=0.629;AMR_AF=0.4496;AFR_AF=0.497;EUR_AF=0.4294;SAS_AF=0.5583;AA=A|||;VT=SNP
10	105403967	rs67220558	T	C	100	PASS	AC=2696;AF=0.538339;AN=5008;NS=2504;DP=17364;EAS_AF=0.621;AMR_AF=0.4539;AFR_AF=0.5741;EUR_AF=0.4374;SAS_AF=0.5685;AA=C|||;VT=SNP
10	105404504	rs2902634	T	A	100	PASS	AC=2669;AF=0.532947;AN=5008;NS=2504;DP=17797;EAS_AF=0.619;AMR_AF=0.4524;AFR_AF=0.5703;EUR_AF=0.4264;SAS_AF=0.5603;AA=A|||;VT=SNP
10	105404862	rs7475602	A	C	100	PASS	AC=2682;AF=0.535543;AN=5008;NS=2504;DP=18727;EAS_AF=0.621;AMR_AF=0.4524;AFR_AF=0.5734;EUR_AF=0.4264;SAS_AF=0.5675;AA=C|||;VT=SNP
10	105405382	rs880868	C	G	100	PASS	AC=367;AF=0.0732827;AN=5008;NS=2504;DP=18505;EAS_AF=0;AMR_AF=0.0159;AFR_AF=0.2549;EUR_AF=0.0089;SAS_AF=0.0102;AA=C|||;VT=SNP
10	105405390	rs880869	G	A	100	PASS	AC=365;AF=0.0728834;AN=5008;NS=2504;DP=18438;EAS_AF=0.001;AMR_AF=0.0159;AFR_AF=0.2526;EUR_AF=0.0089;SAS_AF=0.0102;AA=A|||;VT=SNP
10	105405707	rs140138650	C	A	100	PASS	AC=36;AF=0.0071885;AN=5008;NS=2504;DP=20882;EAS_AF=0;AMR_AF=0.0072;AFR_AF=0.0008;EUR_AF=0.0159;SAS_AF=0.0143;AA=C|||;VT=SNP
10	105406129	rs880549	C	T	100	PASS	AC=896;AF=0.178914;AN=5008;NS=2504;DP=20249;EAS_AF=0.2679;AMR_AF=0.1931;AFR_AF=0.087;EUR_AF=0.3052;SAS_AF=0.0716;AA=C|||;VT=SNP
```
