## Supplementary material for "Characterization of shared and ancestry-specific signals driving complex traits using multi-ancestry fine-mapping": s1_data.bim

```
10	chr10:111662342:G:A	0	111662342	A	G
10	chr10:111662476:G:A	0	111662476	A	G
10	chr10:111662543:A:G	0	111662543	G	A
10	chr10:111662552:C:T	0	111662552	T	C
10	chr10:111662604:T:C	0	111662604	C	T
10	chr10:111663197:T:C	0	111663197	C	T
10	chr10:111663269:TTTCCATAGTATGCTGCTGTG:T	0	111663269	T	TTTCCATAGTATGCTGCTGTG
10	chr10:111663768:T:C	0	111663768	C	T
10	chr10:111663970:A:C	0	111663970	C	A
10	chr10:111665212:A:T	0	111665212	T	A
10	chr10:111665213:TAAA:T	0	111665213	T	TAAA
10	chr10:111666347:A:G	0	111666347	G	A
10	chr10:111667041:T:C	0	111667041	C	T
10	chr10:111667130:A:C	0	111667130	C	A
10	chr10:111667510:G:T	0	111667510	T	G
10	chr10:111668541:C:T	0	111668541	T	C
10	chr10:111669536:C:T	0	111669536	T	C
10	chr10:111669552:C:T	0	111669552	T	C
10	chr10:111669756:A:G	0	111669756	G	A
10	chr10:111670288:A:C	0	111670288	C	A
10	chr10:111670690:G:T	0	111670690	T	G
10	chr10:111671166:T:C	0	111671166	C	T
10	chr10:111671586:C:T	0	111671586	T	C
10	chr10:111671843:A:C	0	111671843	C	A
10	chr10:111671881:G:A	0	111671881	A	G
10	chr10:111672262:A:G	0	111672262	G	A
10	chr10:111673373:TAAAACAG:T	0	111673373	T	TAAAACAG
10	chr10:111673669:A:C	0	111673669	C	A
10	chr10:111673725:T:G	0	111673725	G	T
10	chr10:111673894:G:GA	0	111673894	GA	G
10	chr10:111674241:A:C	0	111674241	C	A
10	chr10:111674516:A:G	0	111674516	G	A
10	chr10:111675393:T:C	0	111675393	C	T
10	chr10:111675655:T:A	0	111675655	A	T
10	chr10:111675967:T:TTCTAAC	0	111675967	TTCTAAC	T
10	chr10:111676076:G:A	0	111676076	A	G
10	chr10:111676135:C:T	0	111676135	T	C
10	chr10:111676430:C:G	0	111676430	G	C
10	chr10:111676903:C:T	0	111676903	T	C
10	chr10:111676984:A:G	0	111676984	G	A
10	chr10:111676998:G:A	0	111676998	A	G
10	chr10:111677218:G:A	0	111677218	A	G
10	chr10:111677370:G:A	0	111677370	A	G
10	chr10:111677859:ATCAT:A	0	111677859	A	ATCAT
10	chr10:111677891:G:A	0	111677891	A	G
10	chr10:111678433:T:G	0	111678433	G	T
10	chr10:111678517:G:A	0	111678517	A	G
10	chr10:111678768:TAAAG:T	0	111678768	T	TAAAG
10	chr10:111678853:C:T	0	111678853	T	C
10	chr10:111679368:G:A	0	111679368	A	G
10	chr10:111680287:A:C	0	111680287	C	A
10	chr10:111680298:G:C	0	111680298	C	G
10	chr10:111680411:A:C	0	111680411	C	A
10	chr10:111680513:G:T	0	111680513	T	G
10	chr10:111680713:C:T	0	111680713	T	C
10	chr10:111681368:G:A	0	111681368	A	G
10	chr10:111682088:C:T	0	111682088	T	C
10	chr10:111684064:A:G	0	111684064	G	A
10	chr10:111685063:A:G	0	111685063	G	A
10	chr10:111685148:T:G	0	111685148	G	T
10	chr10:111685150:T:G	0	111685150	G	T
10	chr10:111685824:A:G	0	111685824	G	A
10	chr10:111685878:C:T	0	111685878	T	C
10	chr10:111688363:T:C	0	111688363	C	T
10	chr10:111689473:T:G	0	111689473	G	T
10	chr10:111690797:T:C	0	111690797	C	T
10	chr10:111691014:C:T	0	111691014	T	C
10	chr10:111691819:A:G	0	111691819	G	A
10	chr10:111692494:T:A	0	111692494	A	T
10	chr10:111693697:G:A	0	111693697	A	G
10	chr10:111693716:C:T	0	111693716	T	C
10	chr10:111694282:C:T	0	111694282	T	C
10	chr10:111696309:A:T	0	111696309	T	A
10	chr10:111697938:A:T	0	111697938	T	A
10	chr10:111700055:T:C	0	111700055	C	T
10	chr10:111700385:T:G	0	111700385	G	T
10	chr10:111700966:G:T	0	111700966	T	G
10	chr10:111701057:C:T	0	111701057	T	C
10	chr10:111701803:G:A	0	111701803	A	G
10	chr10:111702337:C:T	0	111702337	T	C
10	chr10:111703204:C:T	0	111703204	T	C
10	chr10:111703207:A:G	0	111703207	G	A
10	chr10:111703376:T:C	0	111703376	C	T
10	chr10:111704762:G:A	0	111704762	A	G
10	chr10:111704812:G:A	0	111704812	A	G
10	chr10:111704926:G:A	0	111704926	A	G
10	chr10:111705049:TAAG:T	0	111705049	T	TAAG
10	chr10:111709769:G:A	0	111709769	A	G
10	chr10:111710054:A:C	0	111710054	C	A
10	chr10:111710817:G:A	0	111710817	A	G
10	chr10:111711313:T:C	0	111711313	C	T
10	chr10:111711794:G:A	0	111711794	A	G
10	chr10:111712904:G:A	0	111712904	A	G
10	chr10:111713059:T:C	0	111713059	C	T
10	chr10:111713311:T:C	0	111713311	C	T
10	chr10:111713598:A:G	0	111713598	G	A
10	chr10:111713924:C:T	0	111713924	T	C
10	chr10:111714785:T:C	0	111714785	C	T
10	chr10:111714954:C:G	0	111714954	G	C
10	chr10:111715169:A:C	0	111715169	C	A
10	chr10:111715427:T:C	0	111715427	C	T
10	chr10:111715489:A:ACAT	0	111715489	ACAT	A
10	chr10:111715589:T:C	0	111715589	C	T
10	chr10:111715668:A:C	0	111715668	C	A
10	chr10:111715698:A:G	0	111715698	G	A
10	chr10:111715809:G:C	0	111715809	C	G
10	chr10:111716301:T:C	0	111716301	C	T
10	chr10:111716847:C:T	0	111716847	T	C
10	chr10:111716908:A:C	0	111716908	C	A
10	chr10:111718714:A:C	0	111718714	C	A
10	chr10:111718808:T:C	0	111718808	C	T
10	chr10:111719254:C:T	0	111719254	T	C
10	chr10:111719418:G:C	0	111719418	C	G
10	chr10:111719506:G:A	0	111719506	A	G
10	chr10:111719512:C:T	0	111719512	T	C
10	chr10:111720398:C:G	0	111720398	G	C
10	chr10:111720881:G:A	0	111720881	A	G
10	chr10:111721117:C:T	0	111721117	T	C
10	chr10:111721359:T:C	0	111721359	C	T
10	chr10:111721875:C:T	0	111721875	T	C
10	chr10:111721916:C:T	0	111721916	T	C
10	chr10:111722208:T:G	0	111722208	G	T
10	chr10:111722991:C:A	0	111722991	A	C
10	chr10:111722996:T:C	0	111722996	C	T
10	chr10:111723290:CT:C	0	111723290	C	CT
10	chr10:111723585:A:T	0	111723585	T	A
10	chr10:111723910:T:G	0	111723910	G	T
10	chr10:111724274:G:T	0	111724274	T	G
10	chr10:111725123:T:C	0	111725123	C	T
10	chr10:111725239:G:T	0	111725239	T	G
10	chr10:111725767:T:C	0	111725767	C	T
10	chr10:111726030:G:A	0	111726030	A	G
10	chr10:111726479:G:C	0	111726479	C	G
10	chr10:111726651:T:G	0	111726651	G	T
10	chr10:111726786:A:G	0	111726786	G	A
10	chr10:111727227:C:T	0	111727227	T	C
10	chr10:111727655:A:G	0	111727655	G	A
10	chr10:111727842:T:C	0	111727842	C	T
10	chr10:111728272:C:A	0	111728272	A	C
10	chr10:111729112:C:T	0	111729112	T	C
10	chr10:111729199:T:C	0	111729199	C	T
10	chr10:111729398:C:T	0	111729398	T	C
10	chr10:111729421:T:C	0	111729421	C	T
10	chr10:111729700:A:G	0	111729700	G	A
10	chr10:111729776:G:C	0	111729776	C	G
10	chr10:111729957:G:A	0	111729957	A	G
10	chr10:111730203:T:G	0	111730203	G	T
10	chr10:111731509:T:C	0	111731509	C	T
10	chr10:111731687:T:C	0	111731687	C	T
10	chr10:111731710:G:A	0	111731710	A	G
10	chr10:111732668:A:G	0	111732668	G	A
10	chr10:111732802:A:G	0	111732802	G	A
10	chr10:111734312:G:T	0	111734312	T	G
10	chr10:111734575:G:A	0	111734575	A	G
10	chr10:111734641:A:G	0	111734641	G	A
10	chr10:111734735:G:A	0	111734735	A	G
10	chr10:111735581:CTAT:C	0	111735581	C	CTAT
10	chr10:111736502:A:G	0	111736502	G	A
10	chr10:111736637:C:G	0	111736637	G	C
10	chr10:111737563:C:T	0	111737563	T	C
10	chr10:111737890:A:G	0	111737890	G	A
10	chr10:111738220:T:C	0	111738220	C	T
10	chr10:111738286:C:T	0	111738286	T	C
10	chr10:111739124:G:A	0	111739124	A	G
10	chr10:111739367:G:A	0	111739367	A	G
10	chr10:111739395:T:C	0	111739395	C	T
10	chr10:111741277:A:G	0	111741277	G	A
10	chr10:111741351:T:G	0	111741351	G	T
10	chr10:111741597:G:T	0	111741597	T	G
10	chr10:111741789:A:C	0	111741789	C	A
10	chr10:111741914:A:G	0	111741914	G	A
10	chr10:111742780:C:T	0	111742780	T	C
10	chr10:111743866:A:G	0	111743866	G	A
10	chr10:111744082:T:C	0	111744082	C	T
10	chr10:111744234:G:T	0	111744234	T	G
10	chr10:111744422:T:C	0	111744422	C	T
10	chr10:111744523:G:A	0	111744523	A	G
10	chr10:111744854:G:A	0	111744854	A	G
10	chr10:111745411:G:T	0	111745411	T	G
10	chr10:111746043:C:T	0	111746043	T	C
10	chr10:111746563:A:G	0	111746563	G	A
10	chr10:111746664:A:G	0	111746664	G	A
10	chr10:111746855:A:T	0	111746855	T	A
10	chr10:111747580:G:A	0	111747580	A	G
10	chr10:111747944:A:C	0	111747944	C	A
10	chr10:111748083:G:T	0	111748083	T	G
10	chr10:111748287:A:T	0	111748287	T	A
10	chr10:111748543:A:G	0	111748543	G	A
10	chr10:111748566:T:C	0	111748566	C	T
10	chr10:111749095:T:C	0	111749095	C	T
10	chr10:111749174:T:A	0	111749174	A	T
10	chr10:111751307:C:T	0	111751307	T	C
10	chr10:111751683:A:G	0	111751683	G	A
10	chr10:111753208:C:T	0	111753208	T	C
10	chr10:111753292:GT:G	0	111753292	G	GT
10	chr10:111753326:G:T	0	111753326	T	G
10	chr10:111753717:G:C	0	111753717	C	G
10	chr10:111754075:A:T	0	111754075	T	A
10	chr10:111754624:A:G	0	111754624	G	A
10	chr10:111755289:G:A	0	111755289	A	G
10	chr10:111755885:T:G	0	111755885	G	T
10	chr10:111756736:T:C	0	111756736	C	T
10	chr10:111756862:G:T	0	111756862	T	G
10	chr10:111757572:G:A	0	111757572	A	G
10	chr10:111757676:A:T	0	111757676	T	A
10	chr10:111757684:G:T	0	111757684	T	G
10	chr10:111758173:T:G	0	111758173	G	T
10	chr10:111758246:A:C	0	111758246	C	A
10	chr10:111758682:T:C	0	111758682	C	T
10	chr10:111758968:T:C	0	111758968	C	T
10	chr10:111758971:C:T	0	111758971	T	C
10	chr10:111759866:T:C	0	111759866	C	T
10	chr10:111760180:A:G	0	111760180	G	A
10	chr10:111761399:T:A	0	111761399	A	T
10	chr10:111762976:T:G	0	111762976	G	T
10	chr10:111762996:A:G	0	111762996	G	A
10	chr10:111763096:A:G	0	111763096	G	A
10	chr10:111763176:A:G	0	111763176	G	A
10	chr10:111764613:T:C	0	111764613	C	T
10	chr10:111765156:T:C	0	111765156	C	T
10	chr10:111765758:T:A	0	111765758	A	T
10	chr10:111765792:G:C	0	111765792	C	G
10	chr10:111766202:A:G	0	111766202	G	A
10	chr10:111766958:C:G	0	111766958	G	C
10	chr10:111770326:A:C	0	111770326	C	A
10	chr10:111771064:G:A	0	111771064	A	G
10	chr10:111771547:C:T	0	111771547	T	C
10	chr10:111772259:C:T	0	111772259	T	C
10	chr10:111773209:G:T	0	111773209	T	G
10	chr10:111773547:A:G	0	111773547	G	A
10	chr10:111775222:T:C	0	111775222	C	T
10	chr10:111775648:A:C	0	111775648	C	A
10	chr10:111776033:A:G	0	111776033	G	A
10	chr10:111776608:C:T	0	111776608	T	C
10	chr10:111776848:A:G	0	111776848	G	A
10	chr10:111777894:A:G	0	111777894	G	A
10	chr10:111778430:C:T	0	111778430	T	C
10	chr10:111778930:G:A	0	111778930	A	G
10	chr10:111778994:T:C	0	111778994	C	T
10	chr10:111779436:C:T	0	111779436	T	C
10	chr10:111780367:T:G	0	111780367	G	T
10	chr10:111781328:A:T	0	111781328	T	A
10	chr10:111782341:A:G	0	111782341	G	A
10	chr10:111782397:C:T	0	111782397	T	C
10	chr10:111783201:C:A	0	111783201	A	C
10	chr10:111783496:T:C	0	111783496	C	T
10	chr10:111784558:A:G	0	111784558	G	A
10	chr10:111785641:A:G	0	111785641	G	A
10	chr10:111788145:T:C	0	111788145	C	T
10	chr10:111790221:A:G	0	111790221	G	A
10	chr10:111791134:T:C	0	111791134	C	T
10	chr10:111793034:G:A	0	111793034	A	G
10	chr10:111793285:G:C	0	111793285	C	G
10	chr10:111793286:G:A	0	111793286	A	G
10	chr10:111793385:C:T	0	111793385	T	C
10	chr10:111795742:A:G	0	111795742	G	A
10	chr10:111796035:G:T	0	111796035	T	G
10	chr10:111796668:T:G	0	111796668	G	T
10	chr10:111798158:A:T	0	111798158	T	A
10	chr10:111798429:T:C	0	111798429	C	T
10	chr10:111798524:C:A	0	111798524	A	C
10	chr10:111798525:C:T	0	111798525	T	C
10	chr10:111798978:G:A	0	111798978	A	G
10	chr10:111800376:A:G	0	111800376	G	A
10	chr10:111802652:G:A	0	111802652	A	G
10	chr10:111803126:G:A	0	111803126	A	G
10	chr10:111804674:T:A	0	111804674	A	T
10	chr10:111804686:A:G	0	111804686	G	A
10	chr10:111804872:T:C	0	111804872	C	T
10	chr10:111805208:A:G	0	111805208	G	A
10	chr10:111805692:T:A	0	111805692	A	T
10	chr10:111806066:C:A	0	111806066	A	C
10	chr10:111808609:T:G	0	111808609	G	T
10	chr10:111808707:A:C	0	111808707	C	A
10	chr10:111809071:C:T	0	111809071	T	C
10	chr10:111809322:C:T	0	111809322	T	C
10	chr10:111809743:C:T	0	111809743	T	C
10	chr10:111810161:C:T	0	111810161	T	C
10	chr10:111810818:C:A	0	111810818	A	C
10	chr10:111811608:T:C	0	111811608	C	T
10	chr10:111811722:T:C	0	111811722	C	T
10	chr10:111812232:G:T	0	111812232	T	G
10	chr10:111812776:A:G	0	111812776	G	A
10	chr10:111813617:T:A	0	111813617	A	T
10	chr10:111813635:G:A	0	111813635	A	G
10	chr10:111813827:A:C	0	111813827	C	A
10	chr10:111813937:C:G	0	111813937	G	C
10	chr10:111816317:A:G	0	111816317	G	A
10	chr10:111817230:A:T	0	111817230	T	A
10	chr10:111817424:A:G	0	111817424	G	A
10	chr10:111819833:A:T	0	111819833	T	A
10	chr10:111820953:G:T	0	111820953	T	G
10	chr10:111822479:C:A	0	111822479	A	C
10	chr10:111823237:T:C	0	111823237	C	T
10	chr10:111823456:A:G	0	111823456	G	A
10	chr10:111823581:T:C	0	111823581	C	T
10	chr10:111823851:T:C	0	111823851	C	T
10	chr10:111824629:A:C	0	111824629	C	A
10	chr10:111825203:T:A	0	111825203	A	T
10	chr10:111826402:C:T	0	111826402	T	C
10	chr10:111826971:T:C	0	111826971	C	T
10	chr10:111829725:T:C	0	111829725	C	T
10	chr10:111830996:T:A	0	111830996	A	T
10	chr10:111832342:T:G	0	111832342	G	T
10	chr10:111833132:A:T	0	111833132	T	A
10	chr10:111833358:T:C	0	111833358	C	T
10	chr10:111833440:G:A	0	111833440	A	G
10	chr10:111834716:A:G	0	111834716	G	A
10	chr10:111835000:A:T	0	111835000	T	A
10	chr10:111835035:T:G	0	111835035	G	T
10	chr10:111836471:G:C	0	111836471	C	G
10	chr10:111837039:G:A	0	111837039	A	G
10	chr10:111837441:T:C	0	111837441	C	T
10	chr10:111837632:CCTT:C	0	111837632	C	CCTT
10	chr10:111837831:A:G	0	111837831	G	A
10	chr10:111838426:T:C	0	111838426	C	T
10	chr10:111840017:T:C	0	111840017	C	T
10	chr10:111840877:C:A	0	111840877	A	C
10	chr10:111842232:G:T	0	111842232	T	G
10	chr10:111842833:A:T	0	111842833	T	A
10	chr10:111843081:T:C	0	111843081	C	T
10	chr10:111844035:T:C	0	111844035	C	T
10	chr10:111844111:A:C	0	111844111	C	A
10	chr10:111844128:G:A	0	111844128	A	G
10	chr10:111845164:A:G	0	111845164	G	A
10	chr10:111845613:C:T	0	111845613	T	C
10	chr10:111845630:A:G	0	111845630	G	A
10	chr10:111846540:T:A	0	111846540	A	T
10	chr10:111846839:T:A	0	111846839	A	T
10	chr10:111846991:T:C	0	111846991	C	T
10	chr10:111848095:G:C	0	111848095	C	G
10	chr10:111848418:G:A	0	111848418	A	G
10	chr10:111848705:T:C	0	111848705	C	T
10	chr10:111848836:C:G	0	111848836	G	C
10	chr10:111849024:A:G	0	111849024	G	A
10	chr10:111849450:T:C	0	111849450	C	T
10	chr10:111849773:T:C	0	111849773	C	T
10	chr10:111850630:T:C	0	111850630	C	T
10	chr10:111851038:C:T	0	111851038	T	C
10	chr10:111851263:T:C	0	111851263	C	T
10	chr10:111851310:G:A	0	111851310	A	G
10	chr10:111851811:A:G	0	111851811	G	A
10	chr10:111853189:A:G	0	111853189	G	A
10	chr10:111854154:C:T	0	111854154	T	C
10	chr10:111855339:A:G	0	111855339	G	A
10	chr10:111856497:T:C	0	111856497	C	T
10	chr10:111856991:A:C	0	111856991	C	A
10	chr10:111857567:T:C	0	111857567	C	T
10	chr10:111857929:G:A	0	111857929	A	G
10	chr10:111857948:T:C	0	111857948	C	T
10	chr10:111858048:T:C	0	111858048	C	T
10	chr10:111859912:T:C	0	111859912	C	T
10	chr10:111859935:G:A	0	111859935	A	G
10	chr10:111861129:G:C	0	111861129	C	G
10	chr10:111861319:G:T	0	111861319	T	G
10	chr10:111862195:A:T	0	111862195	T	A
10	chr10:111863232:C:G	0	111863232	G	C
10	chr10:111863382:T:C	0	111863382	C	T
10	chr10:111863404:G:C	0	111863404	C	G
10	chr10:111863423:G:C	0	111863423	C	G
10	chr10:111863984:G:A	0	111863984	A	G
10	chr10:111864526:G:A	0	111864526	A	G
10	chr10:111865991:T:C	0	111865991	C	T
10	chr10:111866201:T:G	0	111866201	G	T
10	chr10:111866239:C:T	0	111866239	T	C
10	chr10:111866250:T:C	0	111866250	C	T
10	chr10:111867081:G:C	0	111867081	C	G
10	chr10:111867905:C:T	0	111867905	T	C
10	chr10:111868128:T:C	0	111868128	C	T
10	chr10:111869302:T:C	0	111869302	C	T
10	chr10:111870290:T:TC	0	111870290	TC	T
10	chr10:111870421:G:A	0	111870421	A	G
10	chr10:111872566:T:C	0	111872566	C	T
10	chr10:111873805:G:A	0	111873805	A	G
10	chr10:111873819:G:A	0	111873819	A	G
10	chr10:111874727:G:T	0	111874727	T	G
10	chr10:111875101:C:T	0	111875101	T	C
10	chr10:111875522:G:A	0	111875522	A	G
10	chr10:111875762:G:C	0	111875762	C	G
10	chr10:111877076:T:C	0	111877076	C	T
10	chr10:111877112:G:A	0	111877112	A	G
10	chr10:111877137:T:C	0	111877137	C	T
10	chr10:111877362:C:T	0	111877362	T	C
10	chr10:111878837:AG:A	0	111878837	A	AG
10	chr10:111881758:C:T	0	111881758	T	C
10	chr10:111882513:A:G	0	111882513	G	A
10	chr10:111882596:A:G	0	111882596	G	A
10	chr10:111882754:A:G	0	111882754	G	A
10	chr10:111883548:C:T	0	111883548	T	C
10	chr10:111885968:C:A	0	111885968	A	C
10	chr10:111886975:G:A	0	111886975	A	G
10	chr10:111888722:C:T	0	111888722	T	C
10	chr10:111889084:A:T	0	111889084	T	A
10	chr10:111889087:A:T	0	111889087	T	A
10	chr10:111889088:A:G	0	111889088	G	A
10	chr10:111889561:C:T	0	111889561	T	C
10	chr10:111890719:A:C	0	111890719	C	A
10	chr10:111890919:T:C	0	111890919	C	T
10	chr10:111892335:T:C	0	111892335	C	T
10	chr10:111892682:C:T	0	111892682	T	C
10	chr10:111892884:G:A	0	111892884	A	G
10	chr10:111892950:G:A	0	111892950	A	G
10	chr10:111893833:AC:A	0	111893833	A	AC
10	chr10:111893977:C:T	0	111893977	T	C
10	chr10:111895552:T:C	0	111895552	C	T
10	chr10:111898159:A:G	0	111898159	G	A
10	chr10:111899723:C:T	0	111899723	T	C
10	chr10:111899914:TG:T	0	111899914	T	TG
10	chr10:111901303:T:C	0	111901303	C	T
10	chr10:111901308:G:T	0	111901308	T	G
10	chr10:111901324:A:G	0	111901324	G	A
10	chr10:111902616:G:A	0	111902616	A	G
10	chr10:111903059:C:T	0	111903059	T	C
10	chr10:111903375:A:G	0	111903375	G	A
10	chr10:111903815:T:C	0	111903815	C	T
10	chr10:111904546:GAATA:G	0	111904546	G	GAATA
10	chr10:111904929:T:C	0	111904929	C	T
10	chr10:111905766:A:G	0	111905766	G	A
10	chr10:111907411:A:G	0	111907411	G	A
10	chr10:111909465:T:C	0	111909465	C	T
10	chr10:111910055:G:T	0	111910055	T	G
10	chr10:111910858:A:G	0	111910858	G	A
10	chr10:111911311:T:G	0	111911311	G	T
10	chr10:111912165:G:A	0	111912165	A	G
10	chr10:111912728:A:G	0	111912728	G	A
10	chr10:111912892:T:C	0	111912892	C	T
10	chr10:111913528:T:C	0	111913528	C	T
10	chr10:111913645:T:C	0	111913645	C	T
10	chr10:111914293:C:T	0	111914293	T	C
10	chr10:111914438:A:G	0	111914438	G	A
10	chr10:111914502:G:A	0	111914502	A	G
10	chr10:111914514:T:G	0	111914514	G	T
10	chr10:111915503:G:A	0	111915503	A	G
10	chr10:111915949:G:C	0	111915949	C	G
10	chr10:111915980:T:C	0	111915980	C	T
10	chr10:111916519:A:T	0	111916519	T	A
10	chr10:111916840:A:C	0	111916840	C	A
10	chr10:111917407:C:T	0	111917407	T	C
10	chr10:111917416:C:A	0	111917416	A	C
10	chr10:111918390:T:A	0	111918390	A	T
10	chr10:111918404:T:C	0	111918404	C	T
10	chr10:111918657:G:A	0	111918657	A	G
10	chr10:111918897:G:T	0	111918897	T	G
10	chr10:111919088:G:A	0	111919088	A	G
10	chr10:111919689:A:G	0	111919689	G	A
10	chr10:111919911:T:C	0	111919911	C	T
10	chr10:111921478:A:G	0	111921478	G	A
10	chr10:111922211:T:C	0	111922211	C	T
10	chr10:111924039:T:C	0	111924039	C	T
10	chr10:111924138:C:T	0	111924138	T	C
10	chr10:111924159:G:A	0	111924159	A	G
10	chr10:111924269:A:C	0	111924269	C	A
10	chr10:111924791:C:T	0	111924791	T	C
10	chr10:111925482:C:T	0	111925482	T	C
10	chr10:111925618:A:G	0	111925618	G	A
10	chr10:111925698:G:A	0	111925698	A	G
10	chr10:111926221:G:A	0	111926221	A	G
10	chr10:111926486:G:A	0	111926486	A	G
10	chr10:111926500:A:G	0	111926500	G	A
10	chr10:111926587:C:T	0	111926587	T	C
10	chr10:111928209:G:A	0	111928209	A	G
10	chr10:111929942:T:C	0	111929942	C	T
10	chr10:111930094:T:C	0	111930094	C	T
10	chr10:111930623:G:A	0	111930623	A	G
10	chr10:111930686:G:A	0	111930686	A	G
10	chr10:111930971:A:C	0	111930971	C	A
10	chr10:111930991:T:C	0	111930991	C	T
10	chr10:111931562:T:A	0	111931562	A	T
10	chr10:111932454:A:C	0	111932454	C	A
10	chr10:111932705:G:A	0	111932705	A	G
10	chr10:111933553:C:G	0	111933553	G	C
10	chr10:111934532:T:C	0	111934532	C	T
10	chr10:111935973:C:CA	0	111935973	CA	C
10	chr10:111936233:A:T	0	111936233	T	A
10	chr10:111936878:T:G	0	111936878	G	T
10	chr10:111937185:GTT:G	0	111937185	G	GTT
10	chr10:111937310:G:A	0	111937310	A	G
10	chr10:111937341:C:T	0	111937341	T	C
10	chr10:111938571:T:C	0	111938571	C	T
10	chr10:111938822:G:A	0	111938822	A	G
10	chr10:111939425:G:A	0	111939425	A	G
10	chr10:111940507:C:T	0	111940507	T	C
10	chr10:111940512:G:A	0	111940512	A	G
10	chr10:111941051:T:C	0	111941051	C	T
10	chr10:111941109:A:C	0	111941109	C	A
10	chr10:111941113:A:G	0	111941113	G	A
10	chr10:111941255:A:T	0	111941255	T	A
10	chr10:111942197:G:A	0	111942197	A	G
10	chr10:111942883:C:T	0	111942883	T	C
10	chr10:111944491:A:G	0	111944491	G	A
10	chr10:111945296:C:T	0	111945296	T	C
10	chr10:111945488:G:A	0	111945488	A	G
10	chr10:111946989:G:A	0	111946989	A	G
10	chr10:111947106:A:G	0	111947106	G	A
10	chr10:111949461:C:T	0	111949461	T	C
10	chr10:111949661:A:T	0	111949661	T	A
10	chr10:111949948:C:G	0	111949948	G	C
10	chr10:111950910:G:A	0	111950910	A	G
10	chr10:111952853:G:A	0	111952853	A	G
10	chr10:111954003:A:G	0	111954003	G	A
10	chr10:111956080:G:A	0	111956080	A	G
10	chr10:111956344:A:G	0	111956344	G	A
10	chr10:111956390:G:A	0	111956390	A	G
10	chr10:111956574:C:T	0	111956574	T	C
10	chr10:111956752:G:A	0	111956752	A	G
10	chr10:111957047:G:T	0	111957047	T	G
10	chr10:111957324:G:A	0	111957324	A	G
10	chr10:111957483:T:C	0	111957483	C	T
10	chr10:111957799:G:A	0	111957799	A	G
10	chr10:111958312:G:A	0	111958312	A	G
10	chr10:111958856:G:A	0	111958856	A	G
10	chr10:111958865:G:T	0	111958865	T	G
10	chr10:111958875:T:A	0	111958875	A	T
10	chr10:111959273:A:G	0	111959273	G	A
10	chr10:111960006:A:G	0	111960006	G	A
10	chr10:111960206:A:G	0	111960206	G	A
10	chr10:111962358:T:C	0	111962358	C	T
10	chr10:111963808:C:A	0	111963808	A	C
10	chr10:111963889:C:A	0	111963889	A	C
10	chr10:111965239:C:T	0	111965239	T	C
10	chr10:111965827:A:G	0	111965827	G	A
10	chr10:111966865:T:A	0	111966865	A	T
10	chr10:111967491:C:T	0	111967491	T	C
10	chr10:111967512:T:G	0	111967512	G	T
10	chr10:111967599:T:A	0	111967599	A	T
10	chr10:111967776:C:A	0	111967776	A	C
10	chr10:111969390:AAG:A	0	111969390	A	AAG
10	chr10:111969601:A:G	0	111969601	G	A
10	chr10:111969764:TGTG:T	0	111969764	T	TGTG
10	chr10:111969836:T:C	0	111969836	C	T
10	chr10:111969986:T:C	0	111969986	C	T
10	chr10:111970175:T:G	0	111970175	G	T
10	chr10:111970669:C:T	0	111970669	T	C
10	chr10:111971750:TTAC:T	0	111971750	T	TTAC
10	chr10:111971765:A:C	0	111971765	C	A
10	chr10:111972231:A:G	0	111972231	G	A
10	chr10:111972235:C:G	0	111972235	G	C
10	chr10:111973555:A:G	0	111973555	G	A
10	chr10:111974329:AG:A	0	111974329	A	AG
10	chr10:111974443:A:G	0	111974443	G	A
10	chr10:111974667:T:A	0	111974667	A	T
10	chr10:111975212:T:C	0	111975212	C	T
10	chr10:111975546:T:C	0	111975546	C	T
10	chr10:111975908:C:T	0	111975908	T	C
10	chr10:111975940:G:GA	0	111975940	GA	G
10	chr10:111975955:C:T	0	111975955	T	C
10	chr10:111976265:A:T	0	111976265	T	A
10	chr10:111977847:T:C	0	111977847	C	T
10	chr10:111979502:A:G	0	111979502	G	A
10	chr10:111979566:G:C	0	111979566	C	G
10	chr10:111979619:G:A	0	111979619	A	G
10	chr10:111980290:G:A	0	111980290	A	G
10	chr10:111980372:C:T	0	111980372	T	C
10	chr10:111980808:C:T	0	111980808	T	C
10	chr10:111982651:G:T	0	111982651	T	G
10	chr10:111983631:A:C	0	111983631	C	A
10	chr10:111984600:G:A	0	111984600	A	G
10	chr10:111986186:T:C	0	111986186	C	T
10	chr10:111988138:C:A	0	111988138	A	C
10	chr10:111988623:T:A	0	111988623	A	T
10	chr10:111988946:A:C	0	111988946	C	A
10	chr10:111989875:C:T	0	111989875	T	C
10	chr10:111991589:T:C	0	111991589	C	T
10	chr10:111992296:A:C	0	111992296	C	A
10	chr10:111993199:C:T	0	111993199	T	C
10	chr10:111993244:T:C	0	111993244	C	T
10	chr10:111993338:T:C	0	111993338	C	T
10	chr10:111993429:T:C	0	111993429	C	T
10	chr10:111993477:A:G	0	111993477	G	A
10	chr10:111994108:G:A	0	111994108	A	G
10	chr10:111994277:C:T	0	111994277	T	C
10	chr10:111994859:T:C	0	111994859	C	T
10	chr10:111994972:T:C	0	111994972	C	T
10	chr10:111995489:T:C	0	111995489	C	T
10	chr10:111995906:C:T	0	111995906	T	C
10	chr10:111996759:T:C	0	111996759	C	T
10	chr10:111997093:A:C	0	111997093	C	A
10	chr10:111998169:G:A	0	111998169	A	G
10	chr10:112001059:A:G	0	112001059	G	A
10	chr10:112006860:G:T	0	112006860	T	G
10	chr10:112006918:G:A	0	112006918	A	G
10	chr10:112008009:A:G	0	112008009	G	A
10	chr10:112008217:A:G	0	112008217	G	A
10	chr10:112012585:T:C	0	112012585	C	T
10	chr10:112014525:C:T	0	112014525	T	C
10	chr10:112014684:C:T	0	112014684	T	C
10	chr10:112015187:A:G	0	112015187	G	A
10	chr10:112015651:A:G	0	112015651	G	A
10	chr10:112015934:C:T	0	112015934	T	C
10	chr10:112016490:A:G	0	112016490	G	A
10	chr10:112017317:A:G	0	112017317	G	A
10	chr10:112018279:C:T	0	112018279	T	C
10	chr10:112018427:T:C	0	112018427	C	T
10	chr10:112019078:T:C	0	112019078	C	T
10	chr10:112020691:T:C	0	112020691	C	T
10	chr10:112020695:T:C	0	112020695	C	T
10	chr10:112021180:T:C	0	112021180	C	T
10	chr10:112023076:A:T	0	112023076	T	A
10	chr10:112023611:T:G	0	112023611	G	T
10	chr10:112024590:C:T	0	112024590	T	C
10	chr10:112025044:T:C	0	112025044	C	T
10	chr10:112025080:T:C	0	112025080	C	T
10	chr10:112026055:T:C	0	112026055	C	T
10	chr10:112026549:A:G	0	112026549	G	A
10	chr10:112027388:T:C	0	112027388	C	T
10	chr10:112027811:A:G	0	112027811	G	A
10	chr10:112028436:C:T	0	112028436	T	C
10	chr10:112028867:A:C	0	112028867	C	A
10	chr10:112029300:C:T	0	112029300	T	C
10	chr10:112029840:T:C	0	112029840	C	T
10	chr10:112031079:T:C	0	112031079	C	T
10	chr10:112033190:C:T	0	112033190	T	C
10	chr10:112033323:G:C	0	112033323	C	G
10	chr10:112033549:G:T	0	112033549	T	G
10	chr10:112034693:C:T	0	112034693	T	C
10	chr10:112035465:C:T	0	112035465	T	C
10	chr10:112036096:CAT:C	0	112036096	C	CAT
10	chr10:112036297:C:A	0	112036297	A	C
10	chr10:112036538:G:A	0	112036538	A	G
10	chr10:112037302:A:G	0	112037302	G	A
10	chr10:112037352:C:T	0	112037352	T	C
10	chr10:112038909:A:G	0	112038909	G	A
10	chr10:112039339:C:A	0	112039339	A	C
10	chr10:112040229:A:T	0	112040229	T	A
10	chr10:112041805:T:A	0	112041805	A	T
10	chr10:112042140:A:G	0	112042140	G	A
10	chr10:112043468:G:A	0	112043468	A	G
10	chr10:112044441:G:C	0	112044441	C	G
10	chr10:112044873:C:T	0	112044873	T	C
10	chr10:112046181:C:T	0	112046181	T	C
10	chr10:112046623:C:T	0	112046623	T	C
10	chr10:112049611:C:G	0	112049611	G	C
10	chr10:112050719:C:T	0	112050719	T	C
10	chr10:112056237:T:C	0	112056237	C	T
10	chr10:112057043:G:A	0	112057043	A	G
10	chr10:112059116:A:G	0	112059116	G	A
10	chr10:112059991:A:C	0	112059991	C	A
10	chr10:112060200:C:T	0	112060200	T	C
10	chr10:112061781:C:T	0	112061781	T	C
10	chr10:112061967:T:C	0	112061967	C	T
10	chr10:112062685:C:T	0	112062685	T	C
10	chr10:112063102:T:C	0	112063102	C	T
10	chr10:112063815:A:G	0	112063815	G	A
10	chr10:112065576:T:C	0	112065576	C	T
10	chr10:112067790:A:C	0	112067790	C	A
10	chr10:112068647:C:T	0	112068647	T	C
10	chr10:112069313:G:A	0	112069313	A	G
10	chr10:112072191:A:C	0	112072191	C	A
10	chr10:112074427:G:A	0	112074427	A	G
10	chr10:112075397:G:A	0	112075397	A	G
10	chr10:112079862:C:T	0	112079862	T	C
10	chr10:112080108:A:C	0	112080108	C	A
10	chr10:112080901:C:T	0	112080901	T	C
10	chr10:112082409:C:T	0	112082409	T	C
10	chr10:112086232:A:G	0	112086232	G	A
10	chr10:112087279:T:C	0	112087279	C	T
10	chr10:112087296:A:G	0	112087296	G	A
10	chr10:112087714:C:T	0	112087714	T	C
10	chr10:112090261:C:T	0	112090261	T	C
10	chr10:112090266:G:A	0	112090266	A	G
10	chr10:112092083:C:T	0	112092083	T	C
10	chr10:112095512:T:C	0	112095512	C	T
10	chr10:112096059:A:C	0	112096059	C	A
10	chr10:112097636:A:G	0	112097636	G	A
10	chr10:112098164:T:A	0	112098164	A	T
10	chr10:112098434:C:A	0	112098434	A	C
10	chr10:112098867:ATACGAT:A	0	112098867	A	ATACGAT
10	chr10:112098981:A:G	0	112098981	G	A
10	chr10:112099466:C:A	0	112099466	A	C
10	chr10:112100124:C:T	0	112100124	T	C
10	chr10:112100601:C:T	0	112100601	T	C
10	chr10:112101445:C:T	0	112101445	T	C
10	chr10:112102100:A:G	0	112102100	G	A
10	chr10:112104093:G:A	0	112104093	A	G
10	chr10:112104371:C:T	0	112104371	T	C
10	chr10:112104801:T:C	0	112104801	C	T
10	chr10:112105005:C:A	0	112105005	A	C
10	chr10:112105791:G:A	0	112105791	A	G
10	chr10:112105799:C:T	0	112105799	T	C
10	chr10:112106710:C:A	0	112106710	A	C
10	chr10:112107707:T:C	0	112107707	C	T
10	chr10:112107864:T:G	0	112107864	G	T
10	chr10:112108157:G:C	0	112108157	C	G
10	chr10:112108811:C:T	0	112108811	T	C
10	chr10:112108816:C:G	0	112108816	G	C
10	chr10:112110131:G:C	0	112110131	C	G
10	chr10:112111187:C:T	0	112111187	T	C
10	chr10:112111471:T:C	0	112111471	C	T
10	chr10:112114963:G:A	0	112114963	A	G
10	chr10:112115067:T:C	0	112115067	C	T
10	chr10:112115704:T:C	0	112115704	C	T
10	chr10:112116893:T:C	0	112116893	C	T
10	chr10:112117007:T:C	0	112117007	C	T
10	chr10:112118055:T:C	0	112118055	C	T
10	chr10:112118235:A:G	0	112118235	G	A
10	chr10:112118824:G:A	0	112118824	A	G
10	chr10:112120229:G:T	0	112120229	T	G
10	chr10:112120247:A:G	0	112120247	G	A
10	chr10:112121512:C:T	0	112121512	T	C
10	chr10:112122276:G:A	0	112122276	A	G
10	chr10:112122545:G:A	0	112122545	A	G
10	chr10:112123038:G:GCA	0	112123038	GCA	G
10	chr10:112123105:A:G	0	112123105	G	A
10	chr10:112123289:C:T	0	112123289	T	C
10	chr10:112124671:T:C	0	112124671	C	T
10	chr10:112124770:A:G	0	112124770	G	A
10	chr10:112125687:A:G	0	112125687	G	A
10	chr10:112129063:T:C	0	112129063	C	T
10	chr10:112131720:C:T	0	112131720	T	C
10	chr10:112132025:G:T	0	112132025	T	G
10	chr10:112132095:A:G	0	112132095	G	A
10	chr10:112132194:T:C	0	112132194	C	T
10	chr10:112132992:G:A	0	112132992	A	G
10	chr10:112133347:C:T	0	112133347	T	C
10	chr10:112133929:G:A	0	112133929	A	G
10	chr10:112134339:C:T	0	112134339	T	C
10	chr10:112137988:T:C	0	112137988	C	T
10	chr10:112139016:G:A	0	112139016	A	G
10	chr10:112140240:T:C	0	112140240	C	T
10	chr10:112140314:G:T	0	112140314	T	G
10	chr10:112141436:C:T	0	112141436	T	C
10	chr10:112141879:T:C	0	112141879	C	T
10	chr10:112142660:A:C	0	112142660	C	A
10	chr10:112142696:C:T	0	112142696	T	C
10	chr10:112143069:C:T	0	112143069	T	C
10	chr10:112143752:G:A	0	112143752	A	G
10	chr10:112144109:C:T	0	112144109	T	C
10	chr10:112145764:A:T	0	112145764	T	A
10	chr10:112149555:G:A	0	112149555	A	G
10	chr10:112150963:A:G	0	112150963	G	A
10	chr10:112153435:T:C	0	112153435	C	T
10	chr10:112154178:T:G	0	112154178	G	T
10	chr10:112155037:T:C	0	112155037	C	T
10	chr10:112156544:T:C	0	112156544	C	T
10	chr10:112156553:G:A	0	112156553	A	G
10	chr10:112157077:A:C	0	112157077	C	A
10	chr10:112157327:T:A	0	112157327	A	T
10	chr10:112157760:G:A	0	112157760	A	G
10	chr10:112158075:T:C	0	112158075	C	T
10	chr10:112158224:C:G	0	112158224	G	C
10	chr10:112158474:G:A	0	112158474	A	G
10	chr10:112159272:G:A	0	112159272	A	G
10	chr10:112159366:A:G	0	112159366	G	A
10	chr10:112159367:G:T	0	112159367	T	G
10	chr10:112159377:C:T	0	112159377	T	C
10	chr10:112159840:C:T	0	112159840	T	C
10	chr10:112160707:G:A	0	112160707	A	G
10	chr10:112161401:T:A	0	112161401	A	T
10	chr10:112161596:G:A	0	112161596	A	G
10	chr10:112162067:G:A	0	112162067	A	G
10	chr10:112162131:A:G	0	112162131	G	A
10	chr10:112162217:G:A	0	112162217	A	G
10	chr10:112163446:TTAA:T	0	112163446	T	TTAA
10	chr10:112163837:C:G	0	112163837	G	C
10	chr10:112164296:A:G	0	112164296	G	A
10	chr10:112166254:G:A	0	112166254	A	G
10	chr10:112166659:A:T	0	112166659	T	A
10	chr10:112167038:A:T	0	112167038	T	A
10	chr10:112168729:A:C	0	112168729	C	A
10	chr10:112169145:A:C	0	112169145	C	A
10	chr10:112169406:A:G	0	112169406	G	A
10	chr10:112169741:C:G	0	112169741	G	C
10	chr10:112171272:G:A	0	112171272	A	G
10	chr10:112172941:T:C	0	112172941	C	T
10	chr10:112173248:ATT:A	0	112173248	A	ATT
10	chr10:112173459:G:A	0	112173459	A	G
10	chr10:112174128:A:G	0	112174128	G	A
10	chr10:112174626:G:C	0	112174626	C	G
10	chr10:112175621:T:C	0	112175621	C	T
10	chr10:112176682:T:C	0	112176682	C	T
10	chr10:112178328:T:G	0	112178328	G	T
10	chr10:112179826:G:A	0	112179826	A	G
10	chr10:112180036:A:G	0	112180036	G	A
10	chr10:112181071:A:G	0	112181071	G	A
10	chr10:112184513:A:G	0	112184513	G	A
10	chr10:112185182:T:A	0	112185182	A	T
10	chr10:112185901:A:G	0	112185901	G	A
10	chr10:112186918:A:G	0	112186918	G	A
10	chr10:112187282:C:T	0	112187282	T	C
10	chr10:112187752:A:G	0	112187752	G	A
10	chr10:112188646:G:A	0	112188646	A	G
10	chr10:112188658:C:T	0	112188658	T	C
10	chr10:112189587:A:G	0	112189587	G	A
10	chr10:112189906:T:C	0	112189906	C	T
10	chr10:112190660:T:C	0	112190660	C	T
10	chr10:112190879:G:A	0	112190879	A	G
10	chr10:112191481:G:C	0	112191481	C	G
10	chr10:112191617:G:A	0	112191617	A	G
10	chr10:112191960:C:T	0	112191960	T	C
10	chr10:112192273:G:A	0	112192273	A	G
10	chr10:112192480:C:T	0	112192480	T	C
10	chr10:112193211:C:T	0	112193211	T	C
10	chr10:112193654:A:G	0	112193654	G	A
10	chr10:112194208:C:T	0	112194208	T	C
10	chr10:112194625:A:T	0	112194625	T	A
10	chr10:112195880:A:G	0	112195880	G	A
10	chr10:112196069:T:C	0	112196069	C	T
10	chr10:112196652:G:A	0	112196652	A	G
10	chr10:112196699:T:C	0	112196699	C	T
10	chr10:112197574:T:C	0	112197574	C	T
10	chr10:112197575:G:A	0	112197575	A	G
10	chr10:112198930:T:G	0	112198930	G	T
10	chr10:112199068:A:G	0	112199068	G	A
10	chr10:112200374:A:G	0	112200374	G	A
10	chr10:112200926:A:T	0	112200926	T	A
10	chr10:112201772:T:C	0	112201772	C	T
10	chr10:112202384:AG:A	0	112202384	A	AG
10	chr10:112203476:T:C	0	112203476	C	T
10	chr10:112203648:C:T	0	112203648	T	C
10	chr10:112203672:A:G	0	112203672	G	A
10	chr10:112207240:C:G	0	112207240	G	C
10	chr10:112207446:A:G	0	112207446	G	A
10	chr10:112207787:C:G	0	112207787	G	C
10	chr10:112207892:A:G	0	112207892	G	A
10	chr10:112207983:T:G	0	112207983	G	T
10	chr10:112207986:G:A	0	112207986	A	G
10	chr10:112209032:T:C	0	112209032	C	T
10	chr10:112209321:T:G	0	112209321	G	T
10	chr10:112209764:T:C	0	112209764	C	T
10	chr10:112210813:A:G	0	112210813	G	A
10	chr10:112211015:A:G	0	112211015	G	A
10	chr10:112212294:G:A	0	112212294	A	G
10	chr10:112212648:A:G	0	112212648	G	A
10	chr10:112213111:A:G	0	112213111	G	A
10	chr10:112213257:C:T	0	112213257	T	C
10	chr10:112213891:A:G	0	112213891	G	A
10	chr10:112216074:T:C	0	112216074	C	T
10	chr10:112217046:A:G	0	112217046	G	A
10	chr10:112217453:G:A	0	112217453	A	G
10	chr10:112217535:A:G	0	112217535	G	A
10	chr10:112217958:G:A	0	112217958	A	G
10	chr10:112218200:G:A	0	112218200	A	G
10	chr10:112218699:G:T	0	112218699	T	G
10	chr10:112218827:T:C	0	112218827	C	T
10	chr10:112219092:A:G	0	112219092	G	A
10	chr10:112220339:T:TCTCTATTGGAATTCTCCTGTCTTGATAAATTGG	0	112220339	TCTCTATTGGAATTCTCCTGTCTTGATAAATTGG	T
10	chr10:112220670:T:C	0	112220670	C	T
10	chr10:112221071:T:C	0	112221071	C	T
10	chr10:112221677:T:C	0	112221677	C	T
10	chr10:112222404:A:G	0	112222404	G	A
10	chr10:112222917:T:G	0	112222917	G	T
10	chr10:112223689:G:C	0	112223689	C	G
10	chr10:112223738:A:G	0	112223738	G	A
10	chr10:112225002:A:C	0	112225002	C	A
10	chr10:112225111:C:T	0	112225111	T	C
10	chr10:112225671:T:A	0	112225671	A	T
10	chr10:112227082:G:A	0	112227082	A	G
10	chr10:112228257:C:A	0	112228257	A	C
10	chr10:112228411:C:T	0	112228411	T	C
10	chr10:112228466:C:G	0	112228466	G	C
10	chr10:112228689:T:C	0	112228689	C	T
10	chr10:112230355:G:A	0	112230355	A	G
10	chr10:112231292:C:T	0	112231292	T	C
10	chr10:112232333:A:G	0	112232333	G	A
10	chr10:112232551:A:G	0	112232551	G	A
10	chr10:112232800:C:T	0	112232800	T	C
10	chr10:112233444:G:C	0	112233444	C	G
10	chr10:112233558:G:A	0	112233558	A	G
10	chr10:112233724:G:A	0	112233724	A	G
10	chr10:112234477:G:C	0	112234477	C	G
10	chr10:112235368:C:T	0	112235368	T	C
10	chr10:112235418:T:C	0	112235418	C	T
10	chr10:112235579:G:A	0	112235579	A	G
10	chr10:112236051:C:T	0	112236051	T	C
10	chr10:112236289:C:T	0	112236289	T	C
10	chr10:112236737:A:C	0	112236737	C	A
10	chr10:112236835:C:T	0	112236835	T	C
10	chr10:112237391:A:G	0	112237391	G	A
10	chr10:112238115:T:C	0	112238115	C	T
10	chr10:112238312:G:C	0	112238312	C	G
10	chr10:112238713:T:C	0	112238713	C	T
10	chr10:112239643:G:A	0	112239643	A	G
10	chr10:112240278:G:C	0	112240278	C	G
10	chr10:112240634:G:A	0	112240634	A	G
10	chr10:112240658:C:T	0	112240658	T	C
10	chr10:112241108:T:C	0	112241108	C	T
10	chr10:112241510:C:T	0	112241510	T	C
10	chr10:112241998:T:C	0	112241998	C	T
10	chr10:112242151:CTAT:C	0	112242151	C	CTAT
10	chr10:112242269:C:T	0	112242269	T	C
10	chr10:112242691:G:C	0	112242691	C	G
10	chr10:112243097:A:G	0	112243097	G	A
10	chr10:112244107:A:C	0	112244107	C	A
10	chr10:112244336:G:T	0	112244336	T	G
10	chr10:112244521:C:T	0	112244521	T	C
10	chr10:112245416:G:A	0	112245416	A	G
10	chr10:112246848:G:A	0	112246848	A	G
10	chr10:112247441:A:T	0	112247441	T	A
10	chr10:112247598:AATCTT:A	0	112247598	A	AATCTT
10	chr10:112247704:A:G	0	112247704	G	A
10	chr10:112248511:C:T	0	112248511	T	C
10	chr10:112248810:T:C	0	112248810	C	T
10	chr10:112249254:T:C	0	112249254	C	T
10	chr10:112249407:A:C	0	112249407	C	A
10	chr10:112251182:A:C	0	112251182	C	A
10	chr10:112251791:C:T	0	112251791	T	C
10	chr10:112251820:G:T	0	112251820	T	G
10	chr10:112252045:G:A	0	112252045	A	G
10	chr10:112252320:A:G	0	112252320	G	A
10	chr10:112252466:C:T	0	112252466	T	C
10	chr10:112252544:T:C	0	112252544	C	T
10	chr10:112253118:C:T	0	112253118	T	C
10	chr10:112254084:T:C	0	112254084	C	T
10	chr10:112254105:A:G	0	112254105	G	A
10	chr10:112254361:C:A	0	112254361	A	C
10	chr10:112254791:C:A	0	112254791	A	C
10	chr10:112255020:C:T	0	112255020	T	C
10	chr10:112255160:T:G	0	112255160	G	T
10	chr10:112255259:C:T	0	112255259	T	C
10	chr10:112256344:A:G	0	112256344	G	A
10	chr10:112256517:G:A	0	112256517	A	G
10	chr10:112257066:T:A	0	112257066	A	T
10	chr10:112258657:C:A	0	112258657	A	C
10	chr10:112258679:T:A	0	112258679	A	T
10	chr10:112258898:G:A	0	112258898	A	G
10	chr10:112259026:C:T	0	112259026	T	C
10	chr10:112259371:A:C	0	112259371	C	A
10	chr10:112259592:C:T	0	112259592	T	C
10	chr10:112259662:C:T	0	112259662	T	C
10	chr10:112259786:C:A	0	112259786	A	C
10	chr10:112260072:G:A	0	112260072	A	G
10	chr10:112260540:A:G	0	112260540	G	A
10	chr10:112261763:T:C	0	112261763	C	T
10	chr10:112262919:GAGATGTGGGCCCTACCC:G	0	112262919	G	GAGATGTGGGCCCTACCC
10	chr10:112263407:T:C	0	112263407	C	T
10	chr10:112263632:T:C	0	112263632	C	T
10	chr10:112263726:C:T	0	112263726	T	C
10	chr10:112264953:C:T	0	112264953	T	C
10	chr10:112265424:T:G	0	112265424	G	T
10	chr10:112265744:C:G	0	112265744	G	C
10	chr10:112266021:A:T	0	112266021	T	A
10	chr10:112266081:C:T	0	112266081	T	C
10	chr10:112266103:T:G	0	112266103	G	T
10	chr10:112266322:T:C	0	112266322	C	T
10	chr10:112266366:C:A	0	112266366	A	C
10	chr10:112267063:A:G	0	112267063	G	A
10	chr10:112268239:C:A	0	112268239	A	C
10	chr10:112268722:C:T	0	112268722	T	C
10	chr10:112268780:A:G	0	112268780	G	A
10	chr10:112268989:T:C	0	112268989	C	T
10	chr10:112270162:A:C	0	112270162	C	A
10	chr10:112270691:C:T	0	112270691	T	C
10	chr10:112270704:T:C	0	112270704	C	T
10	chr10:112270850:G:A	0	112270850	A	G
10	chr10:112270962:C:T	0	112270962	T	C
10	chr10:112271476:T:A	0	112271476	A	T
10	chr10:112272055:G:T	0	112272055	T	G
10	chr10:112272896:A:G	0	112272896	G	A
10	chr10:112273295:C:G	0	112273295	G	C
10	chr10:112274364:T:A	0	112274364	A	T
10	chr10:112276079:G:C	0	112276079	C	G
10	chr10:112276255:T:C	0	112276255	C	T
10	chr10:112276945:T:G	0	112276945	G	T
10	chr10:112277062:C:T	0	112277062	T	C
10	chr10:112277682:T:C	0	112277682	C	T
10	chr10:112277720:G:A	0	112277720	A	G
10	chr10:112279006:T:C	0	112279006	C	T
10	chr10:112279033:C:T	0	112279033	T	C
10	chr10:112280463:A:G	0	112280463	G	A
10	chr10:112280697:T:C	0	112280697	C	T
10	chr10:112281088:C:A	0	112281088	A	C
10	chr10:112281486:T:A	0	112281486	A	T
10	chr10:112282885:A:G	0	112282885	G	A
10	chr10:112282932:A:C	0	112282932	C	A
10	chr10:112283004:A:G	0	112283004	G	A
10	chr10:112283482:T:C	0	112283482	C	T
10	chr10:112283613:T:C	0	112283613	C	T
10	chr10:112283838:G:A	0	112283838	A	G
10	chr10:112284028:T:C	0	112284028	C	T
10	chr10:112284351:G:A	0	112284351	A	G
10	chr10:112285440:G:A	0	112285440	A	G
10	chr10:112285575:C:T	0	112285575	T	C
10	chr10:112285943:G:A	0	112285943	A	G
10	chr10:112286517:A:G	0	112286517	G	A
10	chr10:112286647:T:G	0	112286647	G	T
10	chr10:112286683:A:G	0	112286683	G	A
10	chr10:112287050:T:A	0	112287050	A	T
10	chr10:112287301:T:G	0	112287301	G	T
10	chr10:112287505:C:T	0	112287505	T	C
10	chr10:112287637:T:C	0	112287637	C	T
10	chr10:112288029:T:C	0	112288029	C	T
10	chr10:112288272:C:T	0	112288272	T	C
10	chr10:112288347:T:A	0	112288347	A	T
10	chr10:112289034:T:C	0	112289034	C	T
10	chr10:112289872:C:T	0	112289872	T	C
10	chr10:112289877:C:T	0	112289877	T	C
10	chr10:112289955:T:C	0	112289955	C	T
10	chr10:112290430:G:A	0	112290430	A	G
10	chr10:112290897:T:A	0	112290897	A	T
10	chr10:112291360:A:G	0	112291360	G	A
10	chr10:112293159:T:C	0	112293159	C	T
10	chr10:112293316:AAC:A	0	112293316	A	AAC
10	chr10:112293357:T:C	0	112293357	C	T
10	chr10:112294112:C:T	0	112294112	T	C
10	chr10:112294225:G:A	0	112294225	A	G
10	chr10:112294814:G:A	0	112294814	A	G
10	chr10:112294843:A:G	0	112294843	G	A
10	chr10:112295298:T:C	0	112295298	C	T
10	chr10:112295751:A:G	0	112295751	G	A
10	chr10:112296190:G:C	0	112296190	C	G
10	chr10:112296796:T:A	0	112296796	A	T
10	chr10:112296822:G:A	0	112296822	A	G
10	chr10:112297066:C:T	0	112297066	T	C
10	chr10:112297189:A:G	0	112297189	G	A
10	chr10:112297317:T:C	0	112297317	C	T
10	chr10:112297489:T:C	0	112297489	C	T
10	chr10:112299219:C:T	0	112299219	T	C
10	chr10:112299572:TCTCTGTTTTC:T	0	112299572	T	TCTCTGTTTTC
10	chr10:112301715:T:C	0	112301715	C	T
10	chr10:112301767:C:A	0	112301767	A	C
10	chr10:112302221:G:A	0	112302221	A	G
10	chr10:112302534:T:A	0	112302534	A	T
10	chr10:112306235:T:C	0	112306235	C	T
10	chr10:112306376:T:C	0	112306376	C	T
10	chr10:112306472:G:T	0	112306472	T	G
10	chr10:112307190:T:C	0	112307190	C	T
10	chr10:112308104:C:T	0	112308104	T	C
10	chr10:112308299:A:G	0	112308299	G	A
10	chr10:112309140:G:A	0	112309140	A	G
10	chr10:112309955:G:C	0	112309955	C	G
10	chr10:112310015:A:T	0	112310015	T	A
10	chr10:112310140:C:T	0	112310140	T	C
10	chr10:112310927:A:G	0	112310927	G	A
10	chr10:112311039:T:A	0	112311039	A	T
10	chr10:112311590:A:G	0	112311590	G	A
10	chr10:112311780:TC:T	0	112311780	T	TC
10	chr10:112311873:A:G	0	112311873	G	A
10	chr10:112311889:T:C	0	112311889	C	T
10	chr10:112312386:C:A	0	112312386	A	C
10	chr10:112312914:T:G	0	112312914	G	T
10	chr10:112312974:T:C	0	112312974	C	T
10	chr10:112313150:T:G	0	112313150	G	T
10	chr10:112313194:G:A	0	112313194	A	G
10	chr10:112313600:G:A	0	112313600	A	G
10	chr10:112313786:T:C	0	112313786	C	T
10	chr10:112314204:T:C	0	112314204	C	T
10	chr10:112314328:G:A	0	112314328	A	G
10	chr10:112314329:A:T	0	112314329	T	A
10	chr10:112314423:T:G	0	112314423	G	T
10	chr10:112314821:G:C	0	112314821	C	G
10	chr10:112314822:C:T	0	112314822	T	C
10	chr10:112314859:G:A	0	112314859	A	G
10	chr10:112315136:T:A	0	112315136	A	T
10	chr10:112315441:A:G	0	112315441	G	A
10	chr10:112315606:G:A	0	112315606	A	G
10	chr10:112315734:T:C	0	112315734	C	T
10	chr10:112316927:C:T	0	112316927	T	C
10	chr10:112318749:C:T	0	112318749	T	C
10	chr10:112318955:A:G	0	112318955	G	A
10	chr10:112318976:C:T	0	112318976	T	C
10	chr10:112319926:A:G	0	112319926	G	A
10	chr10:112320132:G:A	0	112320132	A	G
10	chr10:112320657:C:T	0	112320657	T	C
10	chr10:112320989:G:A	0	112320989	A	G
10	chr10:112321062:G:C	0	112321062	C	G
10	chr10:112321437:C:T	0	112321437	T	C
10	chr10:112322237:A:G	0	112322237	G	A
10	chr10:112322634:A:C	0	112322634	C	A
10	chr10:112322790:C:T	0	112322790	T	C
10	chr10:112322908:C:T	0	112322908	T	C
10	chr10:112323163:T:C	0	112323163	C	T
10	chr10:112323427:C:T	0	112323427	T	C
10	chr10:112324593:C:A	0	112324593	A	C
10	chr10:112324631:T:C	0	112324631	C	T
10	chr10:112325463:C:T	0	112325463	T	C
10	chr10:112325616:C:A	0	112325616	A	C
10	chr10:112325748:T:C	0	112325748	C	T
10	chr10:112326420:A:C	0	112326420	C	A
10	chr10:112327018:TC:T	0	112327018	T	TC
10	chr10:112328513:G:A	0	112328513	A	G
10	chr10:112328682:C:T	0	112328682	T	C
10	chr10:112329720:G:A	0	112329720	A	G
10	chr10:112329951:C:T	0	112329951	T	C
10	chr10:112330428:TCTGATTCCAGCAGGAGACCTCTCCATTCAACAGGAATGTCC:T	0	112330428	T	TCTGATTCCAGCAGGAGACCTCTCCATTCAACAGGAATGTCC
10	chr10:112330567:A:C	0	112330567	C	A
10	chr10:112330897:C:T	0	112330897	T	C
10	chr10:112331001:C:T	0	112331001	T	C
10	chr10:112331912:T:C	0	112331912	C	T
10	chr10:112332283:C:T	0	112332283	T	C
10	chr10:112333827:C:T	0	112333827	T	C
10	chr10:112335173:A:G	0	112335173	G	A
10	chr10:112336143:C:G	0	112336143	G	C
10	chr10:112336215:A:G	0	112336215	G	A
10	chr10:112338945:C:G	0	112338945	G	C
10	chr10:112340851:G:C	0	112340851	C	G
10	chr10:112341713:C:G	0	112341713	G	C
10	chr10:112342122:T:C	0	112342122	C	T
10	chr10:112342242:C:G	0	112342242	G	C
10	chr10:112342325:T:C	0	112342325	C	T
10	chr10:112342872:G:A	0	112342872	A	G
10	chr10:112342914:G:A	0	112342914	A	G
10	chr10:112343744:C:T	0	112343744	T	C
10	chr10:112343745:A:G	0	112343745	G	A
10	chr10:112343866:A:C	0	112343866	C	A
10	chr10:112344295:C:T	0	112344295	T	C
10	chr10:112344443:C:T	0	112344443	T	C
10	chr10:112345536:G:A	0	112345536	A	G
10	chr10:112346603:G:A	0	112346603	A	G
10	chr10:112347162:A:AG	0	112347162	AG	A
10	chr10:112347540:T:C	0	112347540	C	T
10	chr10:112348801:A:ATGTTC	0	112348801	ATGTTC	A
10	chr10:112349229:C:T	0	112349229	T	C
10	chr10:112349353:T:C	0	112349353	C	T
10	chr10:112349602:T:C	0	112349602	C	T
10	chr10:112349797:T:A	0	112349797	A	T
10	chr10:112349994:T:C	0	112349994	C	T
10	chr10:112350099:G:A	0	112350099	A	G
10	chr10:112350219:A:G	0	112350219	G	A
10	chr10:112350680:T:C	0	112350680	C	T
10	chr10:112351056:A:G	0	112351056	G	A
10	chr10:112351135:G:A	0	112351135	A	G
10	chr10:112351444:G:A	0	112351444	A	G
10	chr10:112351479:C:G	0	112351479	G	C
10	chr10:112351520:C:T	0	112351520	T	C
10	chr10:112351590:G:C	0	112351590	C	G
10	chr10:112351785:C:T	0	112351785	T	C
10	chr10:112352291:G:A	0	112352291	A	G
10	chr10:112357045:T:TA	0	112357045	TA	T
10	chr10:112357068:T:C	0	112357068	C	T
10	chr10:112357080:G:T	0	112357080	T	G
10	chr10:112357153:A:G	0	112357153	G	A
10	chr10:112359402:A:G	0	112359402	G	A
10	chr10:112359422:C:T	0	112359422	T	C
10	chr10:112360932:A:G	0	112360932	G	A
10	chr10:112361992:C:G	0	112361992	G	C
10	chr10:112362034:A:C	0	112362034	C	A
10	chr10:112362314:C:T	0	112362314	T	C
10	chr10:112362317:T:C	0	112362317	C	T
10	chr10:112363041:C:G	0	112363041	G	C
10	chr10:112363398:T:C	0	112363398	C	T
10	chr10:112363966:T:G	0	112363966	G	T
10	chr10:112364158:G:GT	0	112364158	GT	G
10	chr10:112364202:C:T	0	112364202	T	C
10	chr10:112364418:T:C	0	112364418	C	T
10	chr10:112364518:G:C	0	112364518	C	G
10	chr10:112365509:AAGGCTTGACGTAG:A	0	112365509	A	AAGGCTTGACGTAG
10	chr10:112365527:CA:C	0	112365527	C	CA
10	chr10:112366052:G:A	0	112366052	A	G
10	chr10:112366976:T:C	0	112366976	C	T
10	chr10:112367352:T:C	0	112367352	C	T
10	chr10:112368584:C:T	0	112368584	T	C
10	chr10:112369056:A:G	0	112369056	G	A
10	chr10:112369206:G:A	0	112369206	A	G
10	chr10:112369620:G:A	0	112369620	A	G
10	chr10:112370085:A:G	0	112370085	G	A
10	chr10:112370986:CTG:C	0	112370986	C	CTG
10	chr10:112372887:A:T	0	112372887	T	A
10	chr10:112373565:A:T	0	112373565	T	A
10	chr10:112374517:A:T	0	112374517	T	A
10	chr10:112375255:C:T	0	112375255	T	C
10	chr10:112376591:G:C	0	112376591	C	G
10	chr10:112378270:A:G	0	112378270	G	A
10	chr10:112378485:T:G	0	112378485	G	T
10	chr10:112378895:TTGGAAGGTCAGACAGCCCG:T	0	112378895	T	TTGGAAGGTCAGACAGCCCG
10	chr10:112379256:C:T	0	112379256	T	C
10	chr10:112380138:G:A	0	112380138	A	G
10	chr10:112380846:A:G	0	112380846	G	A
10	chr10:112382302:T:C	0	112382302	C	T
10	chr10:112382346:G:A	0	112382346	A	G
10	chr10:112382641:T:C	0	112382641	C	T
10	chr10:112384081:G:T	0	112384081	T	G
10	chr10:112385286:A:G	0	112385286	G	A
10	chr10:112386745:T:C	0	112386745	C	T
10	chr10:112388931:C:T	0	112388931	T	C
10	chr10:112389721:C:A	0	112389721	A	C
10	chr10:112390102:AAG:A	0	112390102	A	AAG
10	chr10:112391904:T:C	0	112391904	C	T
10	chr10:112393178:A:G	0	112393178	G	A
10	chr10:112393441:C:T	0	112393441	T	C
10	chr10:112393875:A:G	0	112393875	G	A
10	chr10:112394051:GC:G	0	112394051	G	GC
10	chr10:112394703:A:G	0	112394703	G	A
10	chr10:112395057:C:T	0	112395057	T	C
10	chr10:112396069:T:C	0	112396069	C	T
10	chr10:112396983:G:T	0	112396983	T	G
10	chr10:112399150:A:G	0	112399150	G	A
10	chr10:112399694:G:A	0	112399694	A	G
10	chr10:112400002:C:T	0	112400002	T	C
10	chr10:112400054:G:C	0	112400054	C	G
10	chr10:112400726:T:A	0	112400726	A	T
10	chr10:112401104:C:T	0	112401104	T	C
10	chr10:112401398:G:A	0	112401398	A	G
10	chr10:112403562:A:G	0	112403562	G	A
10	chr10:112403757:C:T	0	112403757	T	C
10	chr10:112404388:T:G	0	112404388	G	T
10	chr10:112405565:A:G	0	112405565	G	A
10	chr10:112406024:A:G	0	112406024	G	A
10	chr10:112406218:A:T	0	112406218	T	A
10	chr10:112406378:C:T	0	112406378	T	C
10	chr10:112406623:T:C	0	112406623	C	T
10	chr10:112407458:G:A	0	112407458	A	G
10	chr10:112407545:C:T	0	112407545	T	C
10	chr10:112407983:A:G	0	112407983	G	A
10	chr10:112409432:C:A	0	112409432	A	C
10	chr10:112409518:A:G	0	112409518	G	A
10	chr10:112411841:T:C	0	112411841	C	T
10	chr10:112413010:G:A	0	112413010	A	G
10	chr10:112413796:G:A	0	112413796	A	G
10	chr10:112413894:A:G	0	112413894	G	A
10	chr10:112414673:A:C	0	112414673	C	A
10	chr10:112418509:C:G	0	112418509	G	C
10	chr10:112419128:GTGTA:G	0	112419128	G	GTGTA
10	chr10:112419525:A:G	0	112419525	G	A
10	chr10:112419598:C:T	0	112419598	T	C
10	chr10:112421336:G:A	0	112421336	A	G
10	chr10:112421925:A:G	0	112421925	G	A
10	chr10:112425854:CAAAA:C	0	112425854	C	CAAAA
10	chr10:112426098:T:TG	0	112426098	TG	T
10	chr10:112426399:C:T	0	112426399	T	C
10	chr10:112426866:G:A	0	112426866	A	G
10	chr10:112428029:T:C	0	112428029	C	T
10	chr10:112428328:T:C	0	112428328	C	T
10	chr10:112428867:A:G	0	112428867	G	A
10	chr10:112429373:T:C	0	112429373	C	T
10	chr10:112431792:T:C	0	112431792	C	T
10	chr10:112432527:G:A	0	112432527	A	G
10	chr10:112433302:G:GA	0	112433302	GA	G
10	chr10:112433791:A:G	0	112433791	G	A
10	chr10:112434994:G:T	0	112434994	T	G
10	chr10:112435887:T:C	0	112435887	C	T
10	chr10:112436462:C:T	0	112436462	T	C
10	chr10:112436854:T:C	0	112436854	C	T
10	chr10:112437813:C:A	0	112437813	A	C
10	chr10:112437884:T:C	0	112437884	C	T
10	chr10:112438224:A:T	0	112438224	T	A
10	chr10:112439414:C:T	0	112439414	T	C
10	chr10:112439529:G:A	0	112439529	A	G
10	chr10:112439562:G:A	0	112439562	A	G
10	chr10:112440597:G:A	0	112440597	A	G
10	chr10:112441109:T:C	0	112441109	C	T
10	chr10:112442768:A:G	0	112442768	G	A
10	chr10:112443784:A:G	0	112443784	G	A
10	chr10:112443835:C:T	0	112443835	T	C
10	chr10:112445316:C:T	0	112445316	T	C
10	chr10:112445631:G:A	0	112445631	A	G
10	chr10:112446363:A:G	0	112446363	G	A
10	chr10:112446925:C:T	0	112446925	T	C
10	chr10:112446996:G:C	0	112446996	C	G
10	chr10:112447079:T:C	0	112447079	C	T
10	chr10:112447722:A:G	0	112447722	G	A
10	chr10:112448308:A:C	0	112448308	C	A
10	chr10:112451135:A:G	0	112451135	G	A
10	chr10:112451276:A:G	0	112451276	G	A
10	chr10:112451452:C:A	0	112451452	A	C
10	chr10:112451699:A:G	0	112451699	G	A
10	chr10:112452481:T:C	0	112452481	C	T
10	chr10:112452690:A:AT	0	112452690	AT	A
10	chr10:112452958:T:TG	0	112452958	TG	T
10	chr10:112453287:G:C	0	112453287	C	G
10	chr10:112453462:AAG:A	0	112453462	A	AAG
10	chr10:112453615:T:C	0	112453615	C	T
10	chr10:112453673:T:C	0	112453673	C	T
10	chr10:112454778:G:C	0	112454778	C	G
10	chr10:112456010:T:C	0	112456010	C	T
10	chr10:112457719:A:T	0	112457719	T	A
10	chr10:112462547:G:C	0	112462547	C	G
10	chr10:112462695:A:G	0	112462695	G	A
10	chr10:112463185:G:A	0	112463185	A	G
10	chr10:112463475:C:T	0	112463475	T	C
10	chr10:112463768:A:G	0	112463768	G	A
10	chr10:112464917:A:G	0	112464917	G	A
10	chr10:112465451:T:G	0	112465451	G	T
10	chr10:112466529:A:G	0	112466529	G	A
10	chr10:112467502:G:A	0	112467502	A	G
10	chr10:112467612:A:G	0	112467612	G	A
10	chr10:112467683:T:A	0	112467683	A	T
10	chr10:112467694:G:T	0	112467694	T	G
10	chr10:112468162:G:A	0	112468162	A	G
10	chr10:112468685:T:C	0	112468685	C	T
10	chr10:112469134:G:A	0	112469134	A	G
10	chr10:112469275:A:C	0	112469275	C	A
10	chr10:112472330:T:C	0	112472330	C	T
10	chr10:112474517:G:A	0	112474517	A	G
10	chr10:112474965:A:G	0	112474965	G	A
10	chr10:112477065:A:G	0	112477065	G	A
10	chr10:112477106:A:G	0	112477106	G	A
10	chr10:112478370:T:C	0	112478370	C	T
10	chr10:112478612:A:T	0	112478612	T	A
10	chr10:112478647:A:G	0	112478647	G	A
10	chr10:112478995:T:C	0	112478995	C	T
10	chr10:112480031:C:T	0	112480031	T	C
10	chr10:112480503:T:C	0	112480503	C	T
10	chr10:112481005:C:T	0	112481005	T	C
10	chr10:112481811:G:A	0	112481811	A	G
10	chr10:112482746:C:A	0	112482746	A	C
10	chr10:112483305:G:T	0	112483305	T	G
10	chr10:112483706:A:G	0	112483706	G	A
10	chr10:112488148:A:G	0	112488148	G	A
10	chr10:112488827:G:A	0	112488827	A	G
10	chr10:112491371:T:C	0	112491371	C	T
10	chr10:112496522:G:T	0	112496522	T	G
10	chr10:112498692:G:A	0	112498692	A	G
10	chr10:112498964:G:A	0	112498964	A	G
10	chr10:112499955:A:G	0	112499955	G	A
10	chr10:112500325:G:C	0	112500325	C	G
10	chr10:112503014:A:T	0	112503014	T	A
10	chr10:112505312:T:C	0	112505312	C	T
10	chr10:112505956:T:A	0	112505956	A	T
10	chr10:112506070:A:G	0	112506070	G	A
10	chr10:112507475:T:C	0	112507475	C	T
10	chr10:112508036:C:T	0	112508036	T	C
10	chr10:112509480:A:G	0	112509480	G	A
10	chr10:112509680:A:G	0	112509680	G	A
10	chr10:112510715:A:T	0	112510715	T	A
10	chr10:112512401:T:A	0	112512401	A	T
10	chr10:112513002:G:T	0	112513002	T	G
10	chr10:112514800:A:G	0	112514800	G	A
10	chr10:112516623:AAAG:A	0	112516623	A	AAAG
10	chr10:112516902:A:G	0	112516902	G	A
10	chr10:112518422:A:G	0	112518422	G	A
10	chr10:112518613:G:A	0	112518613	A	G
10	chr10:112518975:A:G	0	112518975	G	A
10	chr10:112518981:T:A	0	112518981	A	T
10	chr10:112519658:G:A	0	112519658	A	G
10	chr10:112520559:T:C	0	112520559	C	T
10	chr10:112520943:T:C	0	112520943	C	T
10	chr10:112524213:C:T	0	112524213	T	C
10	chr10:112524884:A:T	0	112524884	T	A
10	chr10:112528860:T:C	0	112528860	C	T
10	chr10:112531538:G:A	0	112531538	A	G
10	chr10:112532028:G:A	0	112532028	A	G
10	chr10:112532544:G:A	0	112532544	A	G
10	chr10:112534606:C:T	0	112534606	T	C
10	chr10:112535133:A:G	0	112535133	G	A
10	chr10:112536245:T:C	0	112536245	C	T
10	chr10:112536549:C:T	0	112536549	T	C
10	chr10:112536648:C:T	0	112536648	T	C
10	chr10:112538044:AG:A	0	112538044	A	AG
10	chr10:112538889:A:G	0	112538889	G	A
10	chr10:112540118:A:G	0	112540118	G	A
10	chr10:112540125:T:C	0	112540125	C	T
10	chr10:112541086:A:G	0	112541086	G	A
10	chr10:112542457:C:T	0	112542457	T	C
10	chr10:112547185:T:C	0	112547185	C	T
10	chr10:112547787:T:C	0	112547787	C	T
10	chr10:112552331:T:C	0	112552331	C	T
10	chr10:112552778:T:A	0	112552778	A	T
10	chr10:112553797:G:A	0	112553797	A	G
10	chr10:112554614:T:C	0	112554614	C	T
10	chr10:112556893:A:G	0	112556893	G	A
10	chr10:112558245:G:A	0	112558245	A	G
10	chr10:112558955:A:G	0	112558955	G	A
10	chr10:112561769:T:C	0	112561769	C	T
10	chr10:112564276:G:A	0	112564276	A	G
10	chr10:112564951:A:G	0	112564951	G	A
10	chr10:112567452:A:G	0	112567452	G	A
10	chr10:112568874:G:A	0	112568874	A	G
10	chr10:112569173:G:A	0	112569173	A	G
10	chr10:112570401:C:T	0	112570401	T	C
10	chr10:112571448:T:C	0	112571448	C	T
10	chr10:112572063:C:CT	0	112572063	CT	C
10	chr10:112572498:A:G	0	112572498	G	A
10	chr10:112572646:G:A	0	112572646	A	G
10	chr10:112574119:A:G	0	112574119	G	A
10	chr10:112574162:A:G	0	112574162	G	A
10	chr10:112575108:A:G	0	112575108	G	A
10	chr10:112575468:T:A	0	112575468	A	T
10	chr10:112575531:A:G	0	112575531	G	A
10	chr10:112575548:T:G	0	112575548	G	T
10	chr10:112575844:CT:C	0	112575844	C	CT
10	chr10:112576969:G:A	0	112576969	A	G
10	chr10:112578367:C:T	0	112578367	T	C
10	chr10:112579139:G:T	0	112579139	T	G
10	chr10:112579594:G:A	0	112579594	A	G
10	chr10:112580996:C:A	0	112580996	A	C
10	chr10:112581640:C:T	0	112581640	T	C
10	chr10:112582400:A:G	0	112582400	G	A
10	chr10:112582516:A:G	0	112582516	G	A
10	chr10:112582601:G:T	0	112582601	T	G
10	chr10:112583036:A:G	0	112583036	G	A
10	chr10:112583161:C:T	0	112583161	T	C
10	chr10:112583961:T:A	0	112583961	A	T
10	chr10:112584456:C:G	0	112584456	G	C
10	chr10:112584529:A:G	0	112584529	G	A
10	chr10:112585322:T:G	0	112585322	G	T
10	chr10:112585793:G:A	0	112585793	A	G
10	chr10:112586640:C:T	0	112586640	T	C
10	chr10:112587206:A:G	0	112587206	G	A
10	chr10:112587500:A:C	0	112587500	C	A
10	chr10:112588707:C:T	0	112588707	T	C
10	chr10:112589434:G:GGC	0	112589434	GGC	G
10	chr10:112589435:T:C	0	112589435	C	T
10	chr10:112590995:G:A	0	112590995	A	G
10	chr10:112592177:A:T	0	112592177	T	A
10	chr10:112592730:G:T	0	112592730	T	G
10	chr10:112593202:T:G	0	112593202	G	T
10	chr10:112593264:G:A	0	112593264	A	G
10	chr10:112593706:A:C	0	112593706	C	A
10	chr10:112593774:T:C	0	112593774	C	T
10	chr10:112593975:T:A	0	112593975	A	T
10	chr10:112594153:C:T	0	112594153	T	C
10	chr10:112594419:T:C	0	112594419	C	T
10	chr10:112595420:A:G	0	112595420	G	A
10	chr10:112596433:C:T	0	112596433	T	C
10	chr10:112596508:G:C	0	112596508	C	G
10	chr10:112596714:C:A	0	112596714	A	C
10	chr10:112597407:A:G	0	112597407	G	A
10	chr10:112598729:G:T	0	112598729	T	G
10	chr10:112603129:A:G	0	112603129	G	A
10	chr10:112604592:A:G	0	112604592	G	A
10	chr10:112604934:T:C	0	112604934	C	T
10	chr10:112605182:T:C	0	112605182	C	T
10	chr10:112608069:G:A	0	112608069	A	G
10	chr10:112608353:G:C	0	112608353	C	G
10	chr10:112608402:T:G	0	112608402	G	T
10	chr10:112608522:T:C	0	112608522	C	T
10	chr10:112608557:A:G	0	112608557	G	A
10	chr10:112608936:T:C	0	112608936	C	T
10	chr10:112608959:T:A	0	112608959	A	T
10	chr10:112609675:A:G	0	112609675	G	A
10	chr10:112611130:G:A	0	112611130	A	G
10	chr10:112611182:T:A	0	112611182	A	T
10	chr10:112611344:A:G	0	112611344	G	A
10	chr10:112611346:G:T	0	112611346	T	G
10	chr10:112611684:C:A	0	112611684	A	C
10	chr10:112611890:T:C	0	112611890	C	T
10	chr10:112612262:C:T	0	112612262	T	C
10	chr10:112612581:C:G	0	112612581	G	C
10	chr10:112613171:C:T	0	112613171	T	C
10	chr10:112614006:T:C	0	112614006	C	T
10	chr10:112615844:T:C	0	112615844	C	T
10	chr10:112615882:A:G	0	112615882	G	A
10	chr10:112617877:G:A	0	112617877	A	G
10	chr10:112618402:T:A	0	112618402	A	T
10	chr10:112618925:G:T	0	112618925	T	G
10	chr10:112619020:A:G	0	112619020	G	A
10	chr10:112619840:A:G	0	112619840	G	A
10	chr10:112619994:A:G	0	112619994	G	A
10	chr10:112620010:A:G	0	112620010	G	A
10	chr10:112620372:G:T	0	112620372	T	G
10	chr10:112620940:G:A	0	112620940	A	G
10	chr10:112621600:C:T	0	112621600	T	C
10	chr10:112621601:A:G	0	112621601	G	A
10	chr10:112621961:A:C	0	112621961	C	A
10	chr10:112622003:A:G	0	112622003	G	A
10	chr10:112622190:T:C	0	112622190	C	T
10	chr10:112622303:A:G	0	112622303	G	A
10	chr10:112622807:G:A	0	112622807	A	G
10	chr10:112623965:A:G	0	112623965	G	A
10	chr10:112624424:G:A	0	112624424	A	G
10	chr10:112624489:A:C	0	112624489	C	A
10	chr10:112624555:A:T	0	112624555	T	A
10	chr10:112625394:T:G	0	112625394	G	T
10	chr10:112626689:T:A	0	112626689	A	T
10	chr10:112626969:G:A	0	112626969	A	G
10	chr10:112627404:G:A	0	112627404	A	G
10	chr10:112628513:A:G	0	112628513	G	A
10	chr10:112628557:A:G	0	112628557	G	A
10	chr10:112628654:T:A	0	112628654	A	T
10	chr10:112629186:A:G	0	112629186	G	A
10	chr10:112631629:A:C	0	112631629	C	A
10	chr10:112632002:A:G	0	112632002	G	A
10	chr10:112633145:C:A	0	112633145	A	C
10	chr10:112633817:T:G	0	112633817	G	T
10	chr10:112635035:C:T	0	112635035	T	C
10	chr10:112639347:A:T	0	112639347	T	A
10	chr10:112639571:G:C	0	112639571	C	G
10	chr10:112639814:C:G	0	112639814	G	C
10	chr10:112641784:C:G	0	112641784	G	C
10	chr10:112642575:CAT:C	0	112642575	C	CAT
10	chr10:112642777:T:C	0	112642777	C	T
10	chr10:112642893:T:C	0	112642893	C	T
10	chr10:112643058:C:G	0	112643058	G	C
10	chr10:112647322:A:G	0	112647322	G	A
10	chr10:112647340:G:A	0	112647340	A	G
10	chr10:112647557:G:A	0	112647557	A	G
10	chr10:112648016:C:T	0	112648016	T	C
10	chr10:112649871:A:G	0	112649871	G	A
10	chr10:112651239:C:A	0	112651239	A	C
10	chr10:112651852:G:C	0	112651852	C	G
10	chr10:112654683:C:T	0	112654683	T	C
10	chr10:112655035:A:C	0	112655035	C	A
10	chr10:112655358:T:A	0	112655358	A	T
10	chr10:112656031:C:G	0	112656031	G	C
10	chr10:112656933:G:A	0	112656933	A	G
10	chr10:112656947:C:T	0	112656947	T	C
10	chr10:112659221:C:A	0	112659221	A	C
10	chr10:112659956:G:C	0	112659956	C	G
10	chr10:112660851:T:C	0	112660851	C	T
10	chr10:112661058:G:T	0	112661058	T	G
10	chr10:112661059:C:T	0	112661059	T	C
10	chr10:112661279:C:G	0	112661279	G	C
```
