## Supplementary material for "Characterization of shared and ancestry-specific signals driving complex traits using multi-ancestry fine-mapping": s1_data.bim

```
11	chr11:8324885:G:A	0	8324885	A	G
11	chr11:8325321:A:G	0	8325321	G	A
11	chr11:8325567:G:A	0	8325567	A	G
11	chr11:8325919:G:A	0	8325919	A	G
11	chr11:8326252:G:A	0	8326252	A	G
11	chr11:8326729:A:G	0	8326729	G	A
11	chr11:8326777:A:G	0	8326777	G	A
11	chr11:8326783:G:A	0	8326783	A	G
11	chr11:8326793:C:T	0	8326793	T	C
11	chr11:8327153:C:G	0	8327153	G	C
11	chr11:8327279:G:A	0	8327279	A	G
11	chr11:8327553:A:G	0	8327553	G	A
11	chr11:8327571:A:C	0	8327571	C	A
11	chr11:8327621:T:C	0	8327621	C	T
11	chr11:8327667:T:C	0	8327667	C	T
11	chr11:8327790:C:T	0	8327790	T	C
11	chr11:8327959:C:T	0	8327959	T	C
11	chr11:8328112:A:G	0	8328112	G	A
11	chr11:8328288:C:T	0	8328288	T	C
11	chr11:8328462:G:A	0	8328462	A	G
11	chr11:8328584:C:T	0	8328584	T	C
11	chr11:8328931:G:A	0	8328931	A	G
11	chr11:8329717:A:G	0	8329717	G	A
11	chr11:8330110:T:C	0	8330110	C	T
11	chr11:8330303:C:T	0	8330303	T	C
11	chr11:8330491:A:G	0	8330491	G	A
11	chr11:8330830:T:G	0	8330830	G	T
11	chr11:8330897:C:T	0	8330897	T	C
11	chr11:8330964:G:A	0	8330964	A	G
11	chr11:8331803:C:T	0	8331803	T	C
11	chr11:8332010:C:T	0	8332010	T	C
11	chr11:8332916:G:A	0	8332916	A	G
11	chr11:8333742:A:T	0	8333742	T	A
11	chr11:8333926:G:A	0	8333926	A	G
11	chr11:8334366:T:C	0	8334366	C	T
11	chr11:8334421:G:A	0	8334421	A	G
11	chr11:8335331:C:T	0	8335331	T	C
11	chr11:8335449:C:T	0	8335449	T	C
11	chr11:8336152:C:T	0	8336152	T	C
11	chr11:8336255:G:A	0	8336255	A	G
11	chr11:8336502:C:T	0	8336502	T	C
11	chr11:8337771:G:A	0	8337771	A	G
11	chr11:8337948:T:C	0	8337948	C	T
11	chr11:8338209:A:T	0	8338209	T	A
11	chr11:8338333:A:C	0	8338333	C	A
11	chr11:8339566:A:G	0	8339566	G	A
11	chr11:8340174:TG:T	0	8340174	T	TG
11	chr11:8340821:A:G	0	8340821	G	A
11	chr11:8340979:C:G	0	8340979	G	C
11	chr11:8341115:C:CT	0	8341115	CT	C
11	chr11:8341144:A:G	0	8341144	G	A
11	chr11:8341480:G:T	0	8341480	T	G
11	chr11:8341750:T:C	0	8341750	C	T
11	chr11:8341970:T:C	0	8341970	C	T
11	chr11:8342139:C:A	0	8342139	A	C
11	chr11:8343208:T:C	0	8343208	C	T
11	chr11:8343444:C:T	0	8343444	T	C
11	chr11:8344020:C:T	0	8344020	T	C
11	chr11:8344601:C:T	0	8344601	T	C
11	chr11:8344709:G:A	0	8344709	A	G
11	chr11:8344903:C:T	0	8344903	T	C
11	chr11:8345600:C:T	0	8345600	T	C
11	chr11:8345929:C:T	0	8345929	T	C
11	chr11:8346577:G:A	0	8346577	A	G
11	chr11:8346699:G:A	0	8346699	A	G
11	chr11:8346758:C:T	0	8346758	T	C
11	chr11:8346776:T:C	0	8346776	C	T
11	chr11:8346943:T:G	0	8346943	G	T
11	chr11:8347038:T:C	0	8347038	C	T
11	chr11:8347400:T:C	0	8347400	C	T
11	chr11:8347745:C:A	0	8347745	A	C
11	chr11:8347787:T:C	0	8347787	C	T
11	chr11:8347868:G:A	0	8347868	A	G
11	chr11:8348360:C:A	0	8348360	A	C
11	chr11:8348564:C:T	0	8348564	T	C
11	chr11:8348776:G:A	0	8348776	A	G
11	chr11:8349097:T:C	0	8349097	C	T
11	chr11:8351744:C:T	0	8351744	T	C
11	chr11:8351886:G:A	0	8351886	A	G
11	chr11:8352216:C:G	0	8352216	G	C
11	chr11:8352358:G:T	0	8352358	T	G
11	chr11:8352938:C:T	0	8352938	T	C
11	chr11:8353001:C:A	0	8353001	A	C
11	chr11:8353267:G:A	0	8353267	A	G
11	chr11:8354360:G:A	0	8354360	A	G
11	chr11:8356413:G:C	0	8356413	C	G
11	chr11:8357108:A:G	0	8357108	G	A
11	chr11:8357129:G:A	0	8357129	A	G
11	chr11:8358149:C:A	0	8358149	A	C
11	chr11:8358293:G:A	0	8358293	A	G
11	chr11:8358641:C:T	0	8358641	T	C
11	chr11:8359172:T:C	0	8359172	C	T
11	chr11:8359589:G:A	0	8359589	A	G
11	chr11:8359883:GAAGA:G	0	8359883	G	GAAGA
11	chr11:8360559:C:T	0	8360559	T	C
11	chr11:8361698:T:C	0	8361698	C	T
11	chr11:8362711:G:A	0	8362711	A	G
11	chr11:8363269:C:T	0	8363269	T	C
11	chr11:8363303:T:C	0	8363303	C	T
11	chr11:8363532:G:A	0	8363532	A	G
11	chr11:8363761:G:A	0	8363761	A	G
11	chr11:8363872:A:G	0	8363872	G	A
11	chr11:8364104:A:T	0	8364104	T	A
11	chr11:8364148:G:A	0	8364148	A	G
11	chr11:8364515:C:T	0	8364515	T	C
11	chr11:8364556:A:C	0	8364556	C	A
11	chr11:8365595:T:C	0	8365595	C	T
11	chr11:8365835:G:A	0	8365835	A	G
11	chr11:8366259:C:T	0	8366259	T	C
11	chr11:8366475:C:T	0	8366475	T	C
11	chr11:8366599:G:A	0	8366599	A	G
11	chr11:8367156:C:T	0	8367156	T	C
11	chr11:8367219:G:A	0	8367219	A	G
11	chr11:8367404:T:C	0	8367404	C	T
11	chr11:8367506:G:A	0	8367506	A	G
11	chr11:8367653:C:A	0	8367653	A	C
11	chr11:8367907:A:C	0	8367907	C	A
11	chr11:8368057:C:T	0	8368057	T	C
11	chr11:8368412:A:T	0	8368412	T	A
11	chr11:8368669:C:T	0	8368669	T	C
11	chr11:8368738:C:A	0	8368738	A	C
11	chr11:8369788:T:C	0	8369788	C	T
11	chr11:8370198:G:A	0	8370198	A	G
11	chr11:8370769:G:A	0	8370769	A	G
11	chr11:8370927:G:A	0	8370927	A	G
11	chr11:8371221:A:G	0	8371221	G	A
11	chr11:8371358:G:A	0	8371358	A	G
11	chr11:8371721:C:T	0	8371721	T	C
11	chr11:8372286:G:A	0	8372286	A	G
11	chr11:8372622:G:A	0	8372622	A	G
11	chr11:8372818:C:G	0	8372818	G	C
11	chr11:8372831:G:A	0	8372831	A	G
11	chr11:8373460:G:A	0	8373460	A	G
11	chr11:8373795:G:C	0	8373795	C	G
11	chr11:8374401:C:A	0	8374401	A	C
11	chr11:8375075:T:A	0	8375075	A	T
11	chr11:8375613:G:A	0	8375613	A	G
11	chr11:8375753:C:T	0	8375753	T	C
11	chr11:8375808:C:T	0	8375808	T	C
11	chr11:8375913:T:C	0	8375913	C	T
11	chr11:8376009:T:C	0	8376009	C	T
11	chr11:8376277:C:T	0	8376277	T	C
11	chr11:8377300:C:T	0	8377300	T	C
11	chr11:8377888:A:T	0	8377888	T	A
11	chr11:8378149:T:A	0	8378149	A	T
11	chr11:8378382:G:A	0	8378382	A	G
11	chr11:8378779:G:A	0	8378779	A	G
11	chr11:8378923:G:A	0	8378923	A	G
11	chr11:8378959:C:G	0	8378959	G	C
11	chr11:8379019:T:A	0	8379019	A	T
11	chr11:8380117:A:C	0	8380117	C	A
11	chr11:8380429:G:A	0	8380429	A	G
11	chr11:8380504:G:A	0	8380504	A	G
11	chr11:8380662:G:A	0	8380662	A	G
11	chr11:8380743:C:A	0	8380743	A	C
11	chr11:8381370:A:G	0	8381370	G	A
11	chr11:8381515:A:T	0	8381515	T	A
11	chr11:8382152:T:C	0	8382152	C	T
11	chr11:8382256:G:A	0	8382256	A	G
11	chr11:8382601:A:G	0	8382601	G	A
11	chr11:8382662:G:C	0	8382662	C	G
11	chr11:8382669:G:C	0	8382669	C	G
11	chr11:8382954:A:G	0	8382954	G	A
11	chr11:8383050:G:A	0	8383050	A	G
11	chr11:8383136:T:C	0	8383136	C	T
11	chr11:8383601:G:A	0	8383601	A	G
11	chr11:8384335:T:C	0	8384335	C	T
11	chr11:8384489:G:A	0	8384489	A	G
11	chr11:8384502:T:C	0	8384502	C	T
11	chr11:8384731:G:A	0	8384731	A	G
11	chr11:8384909:T:C	0	8384909	C	T
11	chr11:8385155:T:C	0	8385155	C	T
11	chr11:8385174:A:G	0	8385174	G	A
11	chr11:8385339:T:C	0	8385339	C	T
11	chr11:8385383:C:G	0	8385383	G	C
11	chr11:8385901:A:G	0	8385901	G	A
11	chr11:8385930:A:G	0	8385930	G	A
11	chr11:8386125:C:T	0	8386125	T	C
11	chr11:8387142:G:A	0	8387142	A	G
11	chr11:8387563:T:C	0	8387563	C	T
11	chr11:8388181:T:TC	0	8388181	TC	T
11	chr11:8388360:G:A	0	8388360	A	G
11	chr11:8388378:A:G	0	8388378	G	A
11	chr11:8388719:A:G	0	8388719	G	A
11	chr11:8389074:G:A	0	8389074	A	G
11	chr11:8389583:G:A	0	8389583	A	G
11	chr11:8389988:G:C	0	8389988	C	G
11	chr11:8390104:C:T	0	8390104	T	C
11	chr11:8390364:T:C	0	8390364	C	T
11	chr11:8391860:A:C	0	8391860	C	A
11	chr11:8393266:T:C	0	8393266	C	T
11	chr11:8393636:G:A	0	8393636	A	G
11	chr11:8393924:C:G	0	8393924	G	C
11	chr11:8393965:C:T	0	8393965	T	C
11	chr11:8394302:T:C	0	8394302	C	T
11	chr11:8394315:T:G	0	8394315	G	T
11	chr11:8394517:T:A	0	8394517	A	T
11	chr11:8394554:T:C	0	8394554	C	T
11	chr11:8394576:A:G	0	8394576	G	A
11	chr11:8395284:C:T	0	8395284	T	C
11	chr11:8395356:G:A	0	8395356	A	G
11	chr11:8396027:C:A	0	8396027	A	C
11	chr11:8396584:C:A	0	8396584	A	C
11	chr11:8396623:G:A	0	8396623	A	G
11	chr11:8396676:C:T	0	8396676	T	C
11	chr11:8397088:C:T	0	8397088	T	C
11	chr11:8397416:A:G	0	8397416	G	A
11	chr11:8397829:GCCGATTCGATCAA:G	0	8397829	G	GCCGATTCGATCAA
11	chr11:8397844:TG:T	0	8397844	T	TG
11	chr11:8397930:G:A	0	8397930	A	G
11	chr11:8398164:T:C	0	8398164	C	T
11	chr11:8398215:G:C	0	8398215	C	G
11	chr11:8398377:A:G	0	8398377	G	A
11	chr11:8398398:G:A	0	8398398	A	G
11	chr11:8398434:C:A	0	8398434	A	C
11	chr11:8398737:C:T	0	8398737	T	C
11	chr11:8399187:C:T	0	8399187	T	C
11	chr11:8399302:G:A	0	8399302	A	G
11	chr11:8399409:T:C	0	8399409	C	T
11	chr11:8399436:T:C	0	8399436	C	T
11	chr11:8399845:A:G	0	8399845	G	A
11	chr11:8399846:T:C	0	8399846	C	T
11	chr11:8400284:C:T	0	8400284	T	C
11	chr11:8400420:T:C	0	8400420	C	T
11	chr11:8400463:C:T	0	8400463	T	C
11	chr11:8400924:C:A	0	8400924	A	C
11	chr11:8400956:A:G	0	8400956	G	A
11	chr11:8401058:C:G	0	8401058	G	C
11	chr11:8401071:A:C	0	8401071	C	A
11	chr11:8401438:C:T	0	8401438	T	C
11	chr11:8402384:G:A	0	8402384	A	G
11	chr11:8402453:C:T	0	8402453	T	C
11	chr11:8402695:T:A	0	8402695	A	T
11	chr11:8402874:G:A	0	8402874	A	G
11	chr11:8403484:T:C	0	8403484	C	T
11	chr11:8403517:G:C	0	8403517	C	G
11	chr11:8404559:T:C	0	8404559	C	T
11	chr11:8404737:A:T	0	8404737	T	A
11	chr11:8404771:C:T	0	8404771	T	C
11	chr11:8405157:C:T	0	8405157	T	C
11	chr11:8405720:T:G	0	8405720	G	T
11	chr11:8405757:C:T	0	8405757	T	C
11	chr11:8406038:C:G	0	8406038	G	C
11	chr11:8407110:T:C	0	8407110	C	T
11	chr11:8407356:A:T	0	8407356	T	A
11	chr11:8407803:G:A	0	8407803	A	G
11	chr11:8410110:A:C	0	8410110	C	A
11	chr11:8410402:T:G	0	8410402	G	T
11	chr11:8411761:T:C	0	8411761	C	T
11	chr11:8413037:T:C	0	8413037	C	T
11	chr11:8413146:C:T	0	8413146	T	C
11	chr11:8413530:C:T	0	8413530	T	C
11	chr11:8414836:C:T	0	8414836	T	C
11	chr11:8415473:T:C	0	8415473	C	T
11	chr11:8416419:TTTAC:T	0	8416419	T	TTTAC
11	chr11:8417223:C:T	0	8417223	T	C
11	chr11:8418194:T:C	0	8418194	C	T
11	chr11:8418282:C:T	0	8418282	T	C
11	chr11:8418721:G:A	0	8418721	A	G
11	chr11:8418947:T:C	0	8418947	C	T
11	chr11:8419402:T:C	0	8419402	C	T
11	chr11:8419422:T:C	0	8419422	C	T
11	chr11:8419712:G:A	0	8419712	A	G
11	chr11:8419724:C:T	0	8419724	T	C
11	chr11:8420045:T:A	0	8420045	A	T
11	chr11:8420169:C:T	0	8420169	T	C
11	chr11:8420507:C:T	0	8420507	T	C
11	chr11:8420790:A:G	0	8420790	G	A
11	chr11:8421143:T:C	0	8421143	C	T
11	chr11:8422975:C:A	0	8422975	A	C
11	chr11:8423572:G:A	0	8423572	A	G
11	chr11:8424082:C:A	0	8424082	A	C
11	chr11:8424272:A:G	0	8424272	G	A
11	chr11:8424594:C:A	0	8424594	A	C
11	chr11:8424608:G:A	0	8424608	A	G
11	chr11:8424749:G:A	0	8424749	A	G
11	chr11:8425357:C:G	0	8425357	G	C
11	chr11:8425393:G:C	0	8425393	C	G
11	chr11:8425472:G:C	0	8425472	C	G
11	chr11:8426222:T:C	0	8426222	C	T
11	chr11:8426545:C:T	0	8426545	T	C
11	chr11:8428102:C:T	0	8428102	T	C
11	chr11:8428130:T:C	0	8428130	C	T
11	chr11:8428688:TA:T	0	8428688	T	TA
11	chr11:8428702:C:T	0	8428702	T	C
11	chr11:8428712:T:C	0	8428712	C	T
11	chr11:8428727:A:G	0	8428727	G	A
11	chr11:8428746:G:A	0	8428746	A	G
11	chr11:8428759:T:C	0	8428759	C	T
11	chr11:8429305:C:T	0	8429305	T	C
11	chr11:8429471:T:C	0	8429471	C	T
11	chr11:8429677:C:T	0	8429677	T	C
11	chr11:8430819:T:C	0	8430819	C	T
11	chr11:8430924:T:C	0	8430924	C	T
11	chr11:8431478:C:A	0	8431478	A	C
11	chr11:8432047:C:T	0	8432047	T	C
11	chr11:8432940:C:G	0	8432940	G	C
11	chr11:8433090:A:C	0	8433090	C	A
11	chr11:8433427:T:C	0	8433427	C	T
11	chr11:8433797:G:T	0	8433797	T	G
11	chr11:8434640:C:A	0	8434640	A	C
11	chr11:8435690:G:A	0	8435690	A	G
11	chr11:8435844:G:A	0	8435844	A	G
11	chr11:8437202:G:A	0	8437202	A	G
11	chr11:8437577:G:A	0	8437577	A	G
11	chr11:8437719:G:A	0	8437719	A	G
11	chr11:8439350:G:A	0	8439350	A	G
11	chr11:8439616:C:T	0	8439616	T	C
11	chr11:8439631:T:C	0	8439631	C	T
11	chr11:8439669:A:C	0	8439669	C	A
11	chr11:8440418:T:C	0	8440418	C	T
11	chr11:8441560:C:T	0	8441560	T	C
11	chr11:8442012:C:T	0	8442012	T	C
11	chr11:8442075:G:A	0	8442075	A	G
11	chr11:8442404:G:A	0	8442404	A	G
11	chr11:8443038:C:T	0	8443038	T	C
11	chr11:8444043:A:G	0	8444043	G	A
11	chr11:8444394:T:C	0	8444394	C	T
11	chr11:8444416:A:C	0	8444416	C	A
11	chr11:8444461:T:C	0	8444461	C	T
11	chr11:8444698:C:A	0	8444698	A	C
11	chr11:8444890:C:T	0	8444890	T	C
11	chr11:8445258:T:A	0	8445258	A	T
11	chr11:8445361:T:A	0	8445361	A	T
11	chr11:8446274:C:CT	0	8446274	CT	C
11	chr11:8446432:G:A	0	8446432	A	G
11	chr11:8447950:A:G	0	8447950	G	A
11	chr11:8448884:T:A	0	8448884	A	T
11	chr11:8449055:G:C	0	8449055	C	G
11	chr11:8450155:C:A	0	8450155	A	C
11	chr11:8451700:G:A	0	8451700	A	G
11	chr11:8451736:A:T	0	8451736	T	A
11	chr11:8451882:CTGTT:C	0	8451882	C	CTGTT
11	chr11:8451920:G:A	0	8451920	A	G
11	chr11:8452160:G:A	0	8452160	A	G
11	chr11:8452235:T:C	0	8452235	C	T
11	chr11:8452468:G:C	0	8452468	C	G
11	chr11:8453337:T:C	0	8453337	C	T
11	chr11:8453633:G:C	0	8453633	C	G
11	chr11:8454128:T:C	0	8454128	C	T
11	chr11:8456998:C:A	0	8456998	A	C
11	chr11:8457190:AAGTT:A	0	8457190	A	AAGTT
11	chr11:8457196:A:C	0	8457196	C	A
11	chr11:8459172:G:T	0	8459172	T	G
11	chr11:8459932:G:A	0	8459932	A	G
11	chr11:8460780:T:C	0	8460780	C	T
11	chr11:8461002:A:G	0	8461002	G	A
11	chr11:8461788:G:A	0	8461788	A	G
11	chr11:8462542:C:T	0	8462542	T	C
11	chr11:8462606:A:G	0	8462606	G	A
11	chr11:8463051:C:T	0	8463051	T	C
11	chr11:8463349:C:T	0	8463349	T	C
11	chr11:8465103:A:T	0	8465103	T	A
11	chr11:8465299:G:T	0	8465299	T	G
11	chr11:8467461:T:C	0	8467461	C	T
11	chr11:8468889:A:C	0	8468889	C	A
11	chr11:8468959:T:C	0	8468959	C	T
11	chr11:8469006:T:G	0	8469006	G	T
11	chr11:8469676:T:C	0	8469676	C	T
11	chr11:8470050:C:T	0	8470050	T	C
11	chr11:8470580:C:T	0	8470580	T	C
11	chr11:8470837:A:T	0	8470837	T	A
11	chr11:8471882:T:C	0	8471882	C	T
11	chr11:8472798:C:T	0	8472798	T	C
11	chr11:8473093:T:C	0	8473093	C	T
11	chr11:8473965:G:C	0	8473965	C	G
11	chr11:8474209:G:T	0	8474209	T	G
11	chr11:8474969:G:A	0	8474969	A	G
11	chr11:8475064:G:C	0	8475064	C	G
11	chr11:8475776:C:T	0	8475776	T	C
11	chr11:8477859:T:C	0	8477859	C	T
11	chr11:8477917:T:C	0	8477917	C	T
11	chr11:8478141:TTACTAAAACAAATC:T	0	8478141	T	TTACTAAAACAAATC
11	chr11:8478498:A:C	0	8478498	C	A
11	chr11:8478552:T:C	0	8478552	C	T
11	chr11:8478833:A:G	0	8478833	G	A
11	chr11:8479449:G:A	0	8479449	A	G
11	chr11:8480389:A:G	0	8480389	G	A
11	chr11:8481400:A:G	0	8481400	G	A
11	chr11:8481449:C:T	0	8481449	T	C
11	chr11:8481944:A:G	0	8481944	G	A
11	chr11:8482740:A:T	0	8482740	T	A
11	chr11:8483072:A:G	0	8483072	G	A
11	chr11:8483307:A:C	0	8483307	C	A
11	chr11:8483389:G:T	0	8483389	T	G
11	chr11:8483981:A:T	0	8483981	T	A
11	chr11:8485212:A:T	0	8485212	T	A
11	chr11:8485325:T:C	0	8485325	C	T
11	chr11:8486928:T:C	0	8486928	C	T
11	chr11:8488752:T:G	0	8488752	G	T
11	chr11:8489221:C:T	0	8489221	T	C
11	chr11:8489805:A:G	0	8489805	G	A
11	chr11:8490022:C:T	0	8490022	T	C
11	chr11:8490062:T:C	0	8490062	C	T
11	chr11:8490094:C:T	0	8490094	T	C
11	chr11:8490341:G:C	0	8490341	C	G
11	chr11:8490450:CA:C	0	8490450	C	CA
11	chr11:8490538:C:T	0	8490538	T	C
11	chr11:8490734:A:C	0	8490734	C	A
11	chr11:8490746:T:C	0	8490746	C	T
11	chr11:8491955:G:A	0	8491955	A	G
11	chr11:8493102:C:G	0	8493102	G	C
11	chr11:8493281:C:A	0	8493281	A	C
11	chr11:8493467:C:A	0	8493467	A	C
11	chr11:8493921:A:T	0	8493921	T	A
11	chr11:8494063:T:C	0	8494063	C	T
11	chr11:8494651:A:C	0	8494651	C	A
11	chr11:8495653:A:G	0	8495653	G	A
11	chr11:8495881:G:A	0	8495881	A	G
11	chr11:8497534:A:G	0	8497534	G	A
11	chr11:8497662:G:A	0	8497662	A	G
11	chr11:8498370:A:T	0	8498370	T	A
11	chr11:8498406:G:A	0	8498406	A	G
11	chr11:8498672:A:G	0	8498672	G	A
11	chr11:8498861:G:A	0	8498861	A	G
11	chr11:8499069:G:A	0	8499069	A	G
11	chr11:8499343:G:C	0	8499343	C	G
11	chr11:8499366:A:G	0	8499366	G	A
11	chr11:8499395:A:G	0	8499395	G	A
11	chr11:8500635:T:C	0	8500635	C	T
11	chr11:8501279:G:C	0	8501279	C	G
11	chr11:8501495:T:C	0	8501495	C	T
11	chr11:8501625:T:A	0	8501625	A	T
11	chr11:8503305:A:T	0	8503305	T	A
11	chr11:8503386:T:C	0	8503386	C	T
11	chr11:8503426:T:C	0	8503426	C	T
11	chr11:8503746:G:A	0	8503746	A	G
11	chr11:8504440:T:C	0	8504440	C	T
11	chr11:8505096:A:G	0	8505096	G	A
11	chr11:8505871:A:G	0	8505871	G	A
11	chr11:8506119:A:G	0	8506119	G	A
11	chr11:8507106:T:A	0	8507106	A	T
11	chr11:8507730:G:A	0	8507730	A	G
11	chr11:8507826:T:C	0	8507826	C	T
11	chr11:8507953:C:T	0	8507953	T	C
11	chr11:8508111:A:G	0	8508111	G	A
11	chr11:8508126:G:A	0	8508126	A	G
11	chr11:8508378:A:T	0	8508378	T	A
11	chr11:8508671:A:G	0	8508671	G	A
11	chr11:8508859:A:G	0	8508859	G	A
11	chr11:8509264:G:C	0	8509264	C	G
11	chr11:8510456:G:A	0	8510456	A	G
11	chr11:8510911:C:T	0	8510911	T	C
11	chr11:8511602:G:T	0	8511602	T	G
11	chr11:8512038:C:T	0	8512038	T	C
11	chr11:8512099:T:C	0	8512099	C	T
11	chr11:8512352:G:A	0	8512352	A	G
11	chr11:8513056:T:C	0	8513056	C	T
11	chr11:8514026:G:C	0	8514026	C	G
11	chr11:8514375:G:A	0	8514375	A	G
11	chr11:8515394:G:C	0	8515394	C	G
11	chr11:8515503:T:C	0	8515503	C	T
11	chr11:8515708:T:C	0	8515708	C	T
11	chr11:8515864:G:A	0	8515864	A	G
11	chr11:8516519:G:A	0	8516519	A	G
11	chr11:8516700:T:C	0	8516700	C	T
11	chr11:8516897:C:T	0	8516897	T	C
11	chr11:8517522:C:T	0	8517522	T	C
11	chr11:8518416:G:A	0	8518416	A	G
11	chr11:8519733:G:GA	0	8519733	GA	G
11	chr11:8520605:G:A	0	8520605	A	G
11	chr11:8521662:A:G	0	8521662	G	A
11	chr11:8522142:T:C	0	8522142	C	T
11	chr11:8523372:G:A	0	8523372	A	G
11	chr11:8523400:A:G	0	8523400	G	A
11	chr11:8523493:G:GAGA	0	8523493	GAGA	G
11	chr11:8523921:G:A	0	8523921	A	G
11	chr11:8523938:C:T	0	8523938	T	C
11	chr11:8526275:C:T	0	8526275	T	C
11	chr11:8527264:T:C	0	8527264	C	T
11	chr11:8528229:G:GC	0	8528229	GC	G
11	chr11:8529587:T:A	0	8529587	A	T
11	chr11:8530044:G:A	0	8530044	A	G
11	chr11:8530130:C:T	0	8530130	T	C
11	chr11:8530643:A:G	0	8530643	G	A
11	chr11:8531674:C:G	0	8531674	G	C
11	chr11:8532605:G:C	0	8532605	C	G
11	chr11:8533738:G:C	0	8533738	C	G
11	chr11:8534363:A:T	0	8534363	T	A
11	chr11:8534812:T:C	0	8534812	C	T
11	chr11:8535671:A:G	0	8535671	G	A
11	chr11:8536786:G:C	0	8536786	C	G
11	chr11:8537294:G:T	0	8537294	T	G
11	chr11:8537305:G:A	0	8537305	A	G
11	chr11:8539024:C:A	0	8539024	A	C
11	chr11:8539455:T:C	0	8539455	C	T
11	chr11:8540312:T:A	0	8540312	A	T
11	chr11:8540417:T:G	0	8540417	G	T
11	chr11:8540918:T:A	0	8540918	A	T
11	chr11:8540947:C:T	0	8540947	T	C
11	chr11:8542448:G:A	0	8542448	A	G
11	chr11:8542879:A:T	0	8542879	T	A
11	chr11:8543231:T:C	0	8543231	C	T
11	chr11:8543781:C:T	0	8543781	T	C
11	chr11:8544287:A:G	0	8544287	G	A
11	chr11:8544352:T:C	0	8544352	C	T
11	chr11:8544581:C:T	0	8544581	T	C
11	chr11:8544782:G:A	0	8544782	A	G
11	chr11:8544796:C:T	0	8544796	T	C
11	chr11:8545877:T:G	0	8545877	G	T
11	chr11:8546008:A:G	0	8546008	G	A
11	chr11:8546112:G:A	0	8546112	A	G
11	chr11:8546311:T:C	0	8546311	C	T
11	chr11:8546373:T:C	0	8546373	C	T
11	chr11:8546605:G:T	0	8546605	T	G
11	chr11:8546818:T:C	0	8546818	C	T
11	chr11:8547203:T:G	0	8547203	G	T
11	chr11:8547395:C:T	0	8547395	T	C
11	chr11:8547638:G:A	0	8547638	A	G
11	chr11:8547995:C:T	0	8547995	T	C
11	chr11:8548604:T:G	0	8548604	G	T
11	chr11:8549103:T:C	0	8549103	C	T
11	chr11:8549858:T:C	0	8549858	C	T
11	chr11:8550258:T:C	0	8550258	C	T
11	chr11:8550856:C:T	0	8550856	T	C
11	chr11:8551636:C:G	0	8551636	G	C
11	chr11:8552784:T:C	0	8552784	C	T
11	chr11:8552975:A:T	0	8552975	T	A
11	chr11:8554120:T:C	0	8554120	C	T
11	chr11:8554157:C:T	0	8554157	T	C
11	chr11:8554296:G:GTA	0	8554296	GTA	G
11	chr11:8554318:C:T	0	8554318	T	C
11	chr11:8554655:A:G	0	8554655	G	A
11	chr11:8555186:G:A	0	8555186	A	G
11	chr11:8555689:C:A	0	8555689	A	C
11	chr11:8556254:G:A	0	8556254	A	G
11	chr11:8556603:T:C	0	8556603	C	T
11	chr11:8557112:A:T	0	8557112	T	A
11	chr11:8557394:G:A	0	8557394	A	G
11	chr11:8557522:C:T	0	8557522	T	C
11	chr11:8557534:T:A	0	8557534	A	T
11	chr11:8559066:A:C	0	8559066	C	A
11	chr11:8559737:C:T	0	8559737	T	C
11	chr11:8560587:T:C	0	8560587	C	T
11	chr11:8560831:G:A	0	8560831	A	G
11	chr11:8561137:A:G	0	8561137	G	A
11	chr11:8561331:A:G	0	8561331	G	A
11	chr11:8562556:T:C	0	8562556	C	T
11	chr11:8562784:T:C	0	8562784	C	T
11	chr11:8563605:G:A	0	8563605	A	G
11	chr11:8563837:G:A	0	8563837	A	G
11	chr11:8564142:T:G	0	8564142	G	T
11	chr11:8564637:A:C	0	8564637	C	A
11	chr11:8564882:T:C	0	8564882	C	T
11	chr11:8565199:C:T	0	8565199	T	C
11	chr11:8565225:G:A	0	8565225	A	G
11	chr11:8566067:A:T	0	8566067	T	A
11	chr11:8567276:G:A	0	8567276	A	G
11	chr11:8568101:A:G	0	8568101	G	A
11	chr11:8568945:G:A	0	8568945	A	G
11	chr11:8569278:T:G	0	8569278	G	T
11	chr11:8570838:T:C	0	8570838	C	T
11	chr11:8573018:C:G	0	8573018	G	C
11	chr11:8573568:T:C	0	8573568	C	T
11	chr11:8573850:A:G	0	8573850	G	A
11	chr11:8573942:T:C	0	8573942	C	T
11	chr11:8574104:C:G	0	8574104	G	C
11	chr11:8574105:C:T	0	8574105	T	C
11	chr11:8574936:A:T	0	8574936	T	A
11	chr11:8575007:T:C	0	8575007	C	T
11	chr11:8575018:C:G	0	8575018	G	C
11	chr11:8576319:C:A	0	8576319	A	C
11	chr11:8577426:T:C	0	8577426	C	T
11	chr11:8577453:G:C	0	8577453	C	G
11	chr11:8577674:T:C	0	8577674	C	T
11	chr11:8578171:A:C	0	8578171	C	A
11	chr11:8578314:T:A	0	8578314	A	T
11	chr11:8578329:G:T	0	8578329	T	G
11	chr11:8578693:C:A	0	8578693	A	C
11	chr11:8578846:C:T	0	8578846	T	C
11	chr11:8579605:C:T	0	8579605	T	C
11	chr11:8579663:A:T	0	8579663	T	A
11	chr11:8580469:G:A	0	8580469	A	G
11	chr11:8580905:T:C	0	8580905	C	T
11	chr11:8581813:T:C	0	8581813	C	T
11	chr11:8583046:T:C	0	8583046	C	T
11	chr11:8583183:T:C	0	8583183	C	T
11	chr11:8583251:A:G	0	8583251	G	A
11	chr11:8584192:T:C	0	8584192	C	T
11	chr11:8584372:C:T	0	8584372	T	C
11	chr11:8584641:T:A	0	8584641	A	T
11	chr11:8585215:A:G	0	8585215	G	A
11	chr11:8585826:G:A	0	8585826	A	G
11	chr11:8585961:G:A	0	8585961	A	G
11	chr11:8586160:T:C	0	8586160	C	T
11	chr11:8586716:C:T	0	8586716	T	C
11	chr11:8587089:G:A	0	8587089	A	G
11	chr11:8587255:T:C	0	8587255	C	T
11	chr11:8587727:G:A	0	8587727	A	G
11	chr11:8587970:C:T	0	8587970	T	C
11	chr11:8588163:T:C	0	8588163	C	T
11	chr11:8588654:T:G	0	8588654	G	T
11	chr11:8589023:T:A	0	8589023	A	T
11	chr11:8589293:A:G	0	8589293	G	A
11	chr11:8589307:A:G	0	8589307	G	A
11	chr11:8589381:T:A	0	8589381	A	T
11	chr11:8589864:A:G	0	8589864	G	A
11	chr11:8590453:A:G	0	8590453	G	A
11	chr11:8590678:TC:T	0	8590678	T	TC
11	chr11:8592119:T:C	0	8592119	C	T
11	chr11:8592402:A:G	0	8592402	G	A
11	chr11:8593542:A:C	0	8593542	C	A
11	chr11:8593759:C:G	0	8593759	G	C
11	chr11:8594339:C:T	0	8594339	T	C
11	chr11:8594546:C:T	0	8594546	T	C
11	chr11:8594708:G:A	0	8594708	A	G
11	chr11:8595099:T:C	0	8595099	C	T
11	chr11:8596003:C:T	0	8596003	T	C
11	chr11:8597582:A:G	0	8597582	G	A
11	chr11:8598205:C:T	0	8598205	T	C
11	chr11:8598462:T:C	0	8598462	C	T
11	chr11:8598491:T:C	0	8598491	C	T
11	chr11:8599079:G:A	0	8599079	A	G
11	chr11:8599193:A:G	0	8599193	G	A
11	chr11:8600205:G:A	0	8600205	A	G
11	chr11:8601030:C:T	0	8601030	T	C
11	chr11:8601306:A:C	0	8601306	C	A
11	chr11:8601646:C:A	0	8601646	A	C
11	chr11:8601875:T:C	0	8601875	C	T
11	chr11:8601884:A:G	0	8601884	G	A
11	chr11:8602038:C:T	0	8602038	T	C
11	chr11:8602127:C:A	0	8602127	A	C
11	chr11:8602260:C:T	0	8602260	T	C
11	chr11:8602271:G:C	0	8602271	C	G
11	chr11:8602275:G:A	0	8602275	A	G
11	chr11:8602323:G:A	0	8602323	A	G
11	chr11:8602356:G:A	0	8602356	A	G
11	chr11:8603404:C:T	0	8603404	T	C
11	chr11:8603448:C:T	0	8603448	T	C
11	chr11:8603549:A:G	0	8603549	G	A
11	chr11:8603807:G:A	0	8603807	A	G
11	chr11:8603894:C:T	0	8603894	T	C
11	chr11:8603904:C:T	0	8603904	T	C
11	chr11:8604270:T:G	0	8604270	G	T
11	chr11:8604598:GC:G	0	8604598	G	GC
11	chr11:8605546:T:C	0	8605546	C	T
11	chr11:8605648:T:G	0	8605648	G	T
11	chr11:8606138:T:C	0	8606138	C	T
11	chr11:8606278:G:A	0	8606278	A	G
11	chr11:8606345:C:A	0	8606345	A	C
11	chr11:8606355:CTCTCTCTCTGTCTG:C	0	8606355	C	CTCTCTCTCTGTCTG
11	chr11:8606427:T:A	0	8606427	A	T
11	chr11:8606428:G:T	0	8606428	T	G
11	chr11:8606509:T:C	0	8606509	C	T
11	chr11:8607373:A:G	0	8607373	G	A
11	chr11:8607543:G:T	0	8607543	T	G
11	chr11:8610909:C:T	0	8610909	T	C
11	chr11:8610943:C:A	0	8610943	A	C
11	chr11:8611792:G:A	0	8611792	A	G
11	chr11:8614558:T:C	0	8614558	C	T
11	chr11:8614609:T:A	0	8614609	A	T
11	chr11:8614792:G:C	0	8614792	C	G
11	chr11:8616379:G:C	0	8616379	C	G
11	chr11:8617653:T:C	0	8617653	C	T
11	chr11:8617778:G:A	0	8617778	A	G
11	chr11:8617784:C:T	0	8617784	T	C
11	chr11:8618447:G:C	0	8618447	C	G
11	chr11:8620671:C:T	0	8620671	T	C
11	chr11:8620782:T:C	0	8620782	C	T
11	chr11:8625123:T:G	0	8625123	G	T
11	chr11:8625216:G:C	0	8625216	C	G
11	chr11:8626856:G:A	0	8626856	A	G
11	chr11:8627020:G:T	0	8627020	T	G
11	chr11:8628144:C:G	0	8628144	G	C
11	chr11:8628160:A:C	0	8628160	C	A
11	chr11:8629913:C:A	0	8629913	A	C
11	chr11:8631045:T:C	0	8631045	C	T
11	chr11:8631189:A:G	0	8631189	G	A
11	chr11:8631812:T:C	0	8631812	C	T
11	chr11:8632981:T:C	0	8632981	C	T
11	chr11:8633640:C:A	0	8633640	A	C
11	chr11:8633805:T:C	0	8633805	C	T
11	chr11:8633895:T:C	0	8633895	C	T
11	chr11:8634375:C:T	0	8634375	T	C
11	chr11:8635036:A:G	0	8635036	G	A
11	chr11:8635455:C:A	0	8635455	A	C
11	chr11:8635774:A:G	0	8635774	G	A
11	chr11:8636829:C:T	0	8636829	T	C
11	chr11:8636938:A:G	0	8636938	G	A
11	chr11:8637587:G:A	0	8637587	A	G
11	chr11:8639850:C:T	0	8639850	T	C
11	chr11:8640204:C:T	0	8640204	T	C
11	chr11:8641102:A:G	0	8641102	G	A
11	chr11:8641551:C:T	0	8641551	T	C
11	chr11:8642083:G:A	0	8642083	A	G
11	chr11:8642472:A:G	0	8642472	G	A
11	chr11:8643322:C:T	0	8643322	T	C
11	chr11:8643363:G:A	0	8643363	A	G
11	chr11:8645429:C:G	0	8645429	G	C
11	chr11:8646133:T:C	0	8646133	C	T
11	chr11:8646535:C:T	0	8646535	T	C
11	chr11:8647022:A:G	0	8647022	G	A
11	chr11:8647445:GAA:G	0	8647445	G	GAA
11	chr11:8647890:A:G	0	8647890	G	A
11	chr11:8648147:C:T	0	8648147	T	C
11	chr11:8649200:G:A	0	8649200	A	G
11	chr11:8650000:G:A	0	8650000	A	G
11	chr11:8652169:A:G	0	8652169	G	A
11	chr11:8652392:C:G	0	8652392	G	C
11	chr11:8653107:C:T	0	8653107	T	C
11	chr11:8653781:C:T	0	8653781	T	C
11	chr11:8654637:T:C	0	8654637	C	T
11	chr11:8654691:C:T	0	8654691	T	C
11	chr11:8655516:C:A	0	8655516	A	C
11	chr11:8655638:T:C	0	8655638	C	T
11	chr11:8657209:G:A	0	8657209	A	G
11	chr11:8657469:G:A	0	8657469	A	G
11	chr11:8659338:T:G	0	8659338	G	T
11	chr11:8659344:T:C	0	8659344	C	T
11	chr11:8659891:G:C	0	8659891	C	G
11	chr11:8660471:C:T	0	8660471	T	C
11	chr11:8661092:G:A	0	8661092	A	G
11	chr11:8662092:C:T	0	8662092	T	C
11	chr11:8662991:T:G	0	8662991	G	T
11	chr11:8664138:A:C	0	8664138	C	A
11	chr11:8666158:G:A	0	8666158	A	G
11	chr11:8666469:C:T	0	8666469	T	C
11	chr11:8666578:C:A	0	8666578	A	C
11	chr11:8667789:C:T	0	8667789	T	C
11	chr11:8667967:C:T	0	8667967	T	C
11	chr11:8668565:T:A	0	8668565	A	T
11	chr11:8668595:T:A	0	8668595	A	T
11	chr11:8669465:G:A	0	8669465	A	G
11	chr11:8670264:G:T	0	8670264	T	G
11	chr11:8670792:G:A	0	8670792	A	G
11	chr11:8672526:G:C	0	8672526	C	G
11	chr11:8673179:C:T	0	8673179	T	C
11	chr11:8673283:G:A	0	8673283	A	G
11	chr11:8673335:T:C	0	8673335	C	T
11	chr11:8673499:T:A	0	8673499	A	T
11	chr11:8673925:G:T	0	8673925	T	G
11	chr11:8675325:A:T	0	8675325	T	A
11	chr11:8675731:AATT:A	0	8675731	A	AATT
11	chr11:8676781:T:C	0	8676781	C	T
11	chr11:8677678:T:C	0	8677678	C	T
11	chr11:8678115:A:G	0	8678115	G	A
11	chr11:8678737:T:G	0	8678737	G	T
11	chr11:8680289:C:T	0	8680289	T	C
11	chr11:8680922:A:G	0	8680922	G	A
11	chr11:8681186:T:C	0	8681186	C	T
11	chr11:8681647:ATGC:A	0	8681647	A	ATGC
11	chr11:8682426:G:GC	0	8682426	GC	G
11	chr11:8682544:C:T	0	8682544	T	C
11	chr11:8683164:A:C	0	8683164	C	A
11	chr11:8683981:C:G	0	8683981	G	C
11	chr11:8684859:T:G	0	8684859	G	T
11	chr11:8685081:G:A	0	8685081	A	G
11	chr11:8685092:C:T	0	8685092	T	C
11	chr11:8685217:CA:C	0	8685217	C	CA
11	chr11:8685222:C:T	0	8685222	T	C
11	chr11:8685600:T:C	0	8685600	C	T
11	chr11:8685686:C:T	0	8685686	T	C
11	chr11:8686980:C:T	0	8686980	T	C
11	chr11:8687107:G:A	0	8687107	A	G
11	chr11:8687442:G:T	0	8687442	T	G
11	chr11:8687694:T:G	0	8687694	G	T
11	chr11:8687790:G:A	0	8687790	A	G
11	chr11:8688004:T:C	0	8688004	C	T
11	chr11:8689405:TAGG:T	0	8689405	T	TAGG
11	chr11:8690193:C:T	0	8690193	T	C
11	chr11:8690742:C:CAT	0	8690742	CAT	C
11	chr11:8692259:G:A	0	8692259	A	G
11	chr11:8692591:C:T	0	8692591	T	C
11	chr11:8692728:T:C	0	8692728	C	T
11	chr11:8692778:G:A	0	8692778	A	G
11	chr11:8693120:G:GT	0	8693120	GT	G
11	chr11:8695456:C:T	0	8695456	T	C
11	chr11:8696060:G:C	0	8696060	C	G
11	chr11:8698408:T:C	0	8698408	C	T
11	chr11:8698450:C:T	0	8698450	T	C
11	chr11:8700778:G:C	0	8700778	C	G
11	chr11:8702016:G:A	0	8702016	A	G
11	chr11:8702027:A:G	0	8702027	G	A
11	chr11:8703024:A:G	0	8703024	G	A
11	chr11:8703721:A:G	0	8703721	G	A
11	chr11:8704079:G:C	0	8704079	C	G
11	chr11:8704524:G:T	0	8704524	T	G
11	chr11:8707510:A:G	0	8707510	G	A
11	chr11:8714115:G:A	0	8714115	A	G
11	chr11:8715148:T:C	0	8715148	C	T
11	chr11:8716124:C:T	0	8716124	T	C
11	chr11:8716177:C:T	0	8716177	T	C
11	chr11:8716203:A:G	0	8716203	G	A
11	chr11:8717296:T:C	0	8717296	C	T
11	chr11:8718274:A:G	0	8718274	G	A
11	chr11:8721318:TC:T	0	8721318	T	TC
11	chr11:8721508:CTCCG:C	0	8721508	C	CTCCG
11	chr11:8722032:G:T	0	8722032	T	G
11	chr11:8723101:T:G	0	8723101	G	T
11	chr11:8723508:G:T	0	8723508	T	G
11	chr11:8724164:C:T	0	8724164	T	C
11	chr11:8725137:G:A	0	8725137	A	G
11	chr11:8730093:G:C	0	8730093	C	G
11	chr11:8730342:C:G	0	8730342	G	C
11	chr11:8732170:C:T	0	8732170	T	C
11	chr11:8732182:A:G	0	8732182	G	A
11	chr11:8732484:A:G	0	8732484	G	A
11	chr11:8732635:GA:G	0	8732635	G	GA
11	chr11:8733012:A:G	0	8733012	G	A
11	chr11:8735309:G:A	0	8735309	A	G
11	chr11:8736567:T:C	0	8736567	C	T
11	chr11:8740235:A:G	0	8740235	G	A
11	chr11:8740615:T:G	0	8740615	G	T
11	chr11:8740775:TCTA:T	0	8740775	T	TCTA
11	chr11:8741922:C:G	0	8741922	G	C
11	chr11:8742268:T:A	0	8742268	A	T
11	chr11:8744149:G:T	0	8744149	T	G
11	chr11:8746103:GGCCACAGGGCCTCCTAAGGGGGGCCT:G	0	8746103	G	GGCCACAGGGCCTCCTAAGGGGGGCCT
11	chr11:8746201:G:A	0	8746201	A	G
11	chr11:8747550:A:G	0	8747550	G	A
11	chr11:8747660:T:C	0	8747660	C	T
11	chr11:8748566:A:G	0	8748566	G	A
11	chr11:8749290:C:G	0	8749290	G	C
11	chr11:8749507:G:C	0	8749507	C	G
11	chr11:8752008:T:C	0	8752008	C	T
11	chr11:8752322:G:A	0	8752322	A	G
11	chr11:8753279:C:T	0	8753279	T	C
11	chr11:8753376:G:A	0	8753376	A	G
11	chr11:8755153:C:T	0	8755153	T	C
11	chr11:8755247:T:A	0	8755247	A	T
11	chr11:8755861:T:C	0	8755861	C	T
11	chr11:8756530:G:A	0	8756530	A	G
11	chr11:8756639:T:C	0	8756639	C	T
11	chr11:8756805:A:G	0	8756805	G	A
11	chr11:8757625:T:C	0	8757625	C	T
11	chr11:8759085:G:A	0	8759085	A	G
11	chr11:8760648:A:G	0	8760648	G	A
11	chr11:8760897:T:C	0	8760897	C	T
11	chr11:8760973:A:G	0	8760973	G	A
11	chr11:8761023:T:TC	0	8761023	TC	T
11	chr11:8761798:ATAAAGGC:A	0	8761798	A	ATAAAGGC
11	chr11:8762371:T:C	0	8762371	C	T
11	chr11:8763322:G:A	0	8763322	A	G
11	chr11:8764511:C:T	0	8764511	T	C
11	chr11:8766073:A:C	0	8766073	C	A
11	chr11:8766621:A:T	0	8766621	T	A
11	chr11:8767424:TGAA:T	0	8767424	T	TGAA
11	chr11:8767618:G:C	0	8767618	C	G
11	chr11:8769680:C:T	0	8769680	T	C
11	chr11:8770434:A:G	0	8770434	G	A
11	chr11:8771075:C:T	0	8771075	T	C
11	chr11:8771991:G:A	0	8771991	A	G
11	chr11:8771996:T:G	0	8771996	G	T
11	chr11:8772429:A:G	0	8772429	G	A
11	chr11:8772644:A:G	0	8772644	G	A
11	chr11:8773377:C:T	0	8773377	T	C
11	chr11:8775008:G:A	0	8775008	A	G
11	chr11:8775412:A:G	0	8775412	G	A
11	chr11:8777306:G:C	0	8777306	C	G
11	chr11:8778202:G:A	0	8778202	A	G
11	chr11:8778957:A:G	0	8778957	G	A
11	chr11:8779513:TC:T	0	8779513	T	TC
11	chr11:8780071:A:T	0	8780071	T	A
11	chr11:8780243:G:C	0	8780243	C	G
11	chr11:8781005:A:G	0	8781005	G	A
11	chr11:8782214:G:A	0	8782214	A	G
11	chr11:8782564:C:T	0	8782564	T	C
11	chr11:8782816:A:G	0	8782816	G	A
11	chr11:8783685:A:G	0	8783685	G	A
11	chr11:8783714:A:G	0	8783714	G	A
11	chr11:8783760:C:T	0	8783760	T	C
11	chr11:8786001:C:T	0	8786001	T	C
11	chr11:8786705:G:C	0	8786705	C	G
11	chr11:8787040:A:G	0	8787040	G	A
11	chr11:8787085:A:C	0	8787085	C	A
11	chr11:8787469:C:A	0	8787469	A	C
11	chr11:8788013:A:G	0	8788013	G	A
11	chr11:8788297:A:G	0	8788297	G	A
11	chr11:8789753:CACA:C	0	8789753	C	CACA
11	chr11:8790069:G:A	0	8790069	A	G
11	chr11:8790732:G:A	0	8790732	A	G
11	chr11:8791994:CA:C	0	8791994	C	CA
11	chr11:8792409:G:A	0	8792409	A	G
11	chr11:8793568:T:C	0	8793568	C	T
11	chr11:8793906:T:C	0	8793906	C	T
11	chr11:8794157:A:G	0	8794157	G	A
11	chr11:8794948:T:C	0	8794948	C	T
11	chr11:8795148:G:A	0	8795148	A	G
11	chr11:8795659:A:G	0	8795659	G	A
11	chr11:8795729:A:T	0	8795729	T	A
11	chr11:8795768:G:A	0	8795768	A	G
11	chr11:8796033:T:C	0	8796033	C	T
11	chr11:8796261:A:G	0	8796261	G	A
11	chr11:8796293:G:A	0	8796293	A	G
11	chr11:8796473:C:T	0	8796473	T	C
11	chr11:8797286:G:A	0	8797286	A	G
11	chr11:8797596:A:C	0	8797596	C	A
11	chr11:8797820:C:T	0	8797820	T	C
11	chr11:8798136:T:A	0	8798136	A	T
11	chr11:8798261:A:C	0	8798261	C	A
11	chr11:8799042:G:T	0	8799042	T	G
11	chr11:8799435:A:G	0	8799435	G	A
11	chr11:8800425:C:T	0	8800425	T	C
11	chr11:8801054:G:A	0	8801054	A	G
11	chr11:8801196:G:A	0	8801196	A	G
11	chr11:8801626:G:A	0	8801626	A	G
11	chr11:8801640:T:G	0	8801640	G	T
11	chr11:8801917:G:A	0	8801917	A	G
11	chr11:8802043:A:G	0	8802043	G	A
11	chr11:8803449:A:G	0	8803449	G	A
11	chr11:8804219:A:G	0	8804219	G	A
11	chr11:8804227:A:G	0	8804227	G	A
11	chr11:8804318:T:C	0	8804318	C	T
11	chr11:8804419:G:A	0	8804419	A	G
11	chr11:8804524:G:A	0	8804524	A	G
11	chr11:8805012:C:A	0	8805012	A	C
11	chr11:8805141:C:T	0	8805141	T	C
11	chr11:8805153:G:T	0	8805153	T	G
11	chr11:8805232:A:G	0	8805232	G	A
11	chr11:8805773:G:A	0	8805773	A	G
11	chr11:8806203:A:C	0	8806203	C	A
11	chr11:8807621:A:G	0	8807621	G	A
11	chr11:8808420:T:G	0	8808420	G	T
11	chr11:8808907:AC:A	0	8808907	A	AC
11	chr11:8811812:C:T	0	8811812	T	C
11	chr11:8812253:A:G	0	8812253	G	A
11	chr11:8812677:T:C	0	8812677	C	T
11	chr11:8812998:GGTCTTGAACTCCTGAGCTCAA:G	0	8812998	G	GGTCTTGAACTCCTGAGCTCAA
11	chr11:8813133:T:C	0	8813133	C	T
11	chr11:8814898:G:A	0	8814898	A	G
11	chr11:8815028:C:G	0	8815028	G	C
11	chr11:8815049:C:T	0	8815049	T	C
11	chr11:8815223:C:T	0	8815223	T	C
11	chr11:8815254:C:T	0	8815254	T	C
11	chr11:8815471:G:A	0	8815471	A	G
11	chr11:8815542:A:G	0	8815542	G	A
11	chr11:8815840:G:A	0	8815840	A	G
11	chr11:8815861:A:G	0	8815861	G	A
11	chr11:8816198:C:A	0	8816198	A	C
11	chr11:8817113:G:A	0	8817113	A	G
11	chr11:8817248:C:T	0	8817248	T	C
11	chr11:8817281:G:T	0	8817281	T	G
11	chr11:8817832:G:A	0	8817832	A	G
11	chr11:8818536:C:T	0	8818536	T	C
11	chr11:8818776:A:G	0	8818776	G	A
11	chr11:8820726:G:A	0	8820726	A	G
11	chr11:8821043:C:T	0	8821043	T	C
11	chr11:8821275:C:A	0	8821275	A	C
11	chr11:8821831:G:A	0	8821831	A	G
11	chr11:8821968:T:A	0	8821968	A	T
11	chr11:8822056:T:C	0	8822056	C	T
11	chr11:8822223:G:A	0	8822223	A	G
11	chr11:8822809:T:C	0	8822809	C	T
11	chr11:8823281:G:A	0	8823281	A	G
11	chr11:8823295:C:G	0	8823295	G	C
11	chr11:8823362:G:A	0	8823362	A	G
11	chr11:8823585:C:T	0	8823585	T	C
11	chr11:8823996:G:A	0	8823996	A	G
11	chr11:8824060:G:A	0	8824060	A	G
11	chr11:8824822:G:A	0	8824822	A	G
11	chr11:8826916:T:G	0	8826916	G	T
11	chr11:8826973:A:G	0	8826973	G	A
11	chr11:8827153:C:T	0	8827153	T	C
11	chr11:8827238:C:T	0	8827238	T	C
11	chr11:8827948:T:C	0	8827948	C	T
11	chr11:8828707:G:A	0	8828707	A	G
11	chr11:8829443:G:A	0	8829443	A	G
11	chr11:8830467:A:G	0	8830467	G	A
11	chr11:8830692:C:T	0	8830692	T	C
11	chr11:8830853:T:C	0	8830853	C	T
11	chr11:8831138:G:A	0	8831138	A	G
11	chr11:8831292:A:G	0	8831292	G	A
11	chr11:8832227:C:T	0	8832227	T	C
11	chr11:8835969:TC:T	0	8835969	T	TC
11	chr11:8836110:G:A	0	8836110	A	G
11	chr11:8836830:T:C	0	8836830	C	T
11	chr11:8837232:GTAAGTGTATTTGGGGAGGAGGGATGGGGATTACA:G	0	8837232	G	GTAAGTGTATTTGGGGAGGAGGGATGGGGATTACA
11	chr11:8838109:T:C	0	8838109	C	T
11	chr11:8839497:C:T	0	8839497	T	C
11	chr11:8839530:G:A	0	8839530	A	G
11	chr11:8839571:C:A	0	8839571	A	C
11	chr11:8841297:T:G	0	8841297	G	T
11	chr11:8841578:C:T	0	8841578	T	C
11	chr11:8842003:T:C	0	8842003	C	T
11	chr11:8842135:G:A	0	8842135	A	G
11	chr11:8843632:C:T	0	8843632	T	C
11	chr11:8843816:T:C	0	8843816	C	T
11	chr11:8844076:T:G	0	8844076	G	T
11	chr11:8844308:G:A	0	8844308	A	G
11	chr11:8844599:A:AAAT	0	8844599	AAAT	A
11	chr11:8845261:C:G	0	8845261	G	C
11	chr11:8845523:A:C	0	8845523	C	A
11	chr11:8845795:C:T	0	8845795	T	C
11	chr11:8845923:CAG:C	0	8845923	C	CAG
11	chr11:8845962:G:C	0	8845962	C	G
11	chr11:8847582:A:G	0	8847582	G	A
11	chr11:8848754:T:C	0	8848754	C	T
11	chr11:8849729:A:G	0	8849729	G	A
11	chr11:8849734:A:G	0	8849734	G	A
11	chr11:8849742:GA:G	0	8849742	G	GA
11	chr11:8850002:GTA:G	0	8850002	G	GTA
11	chr11:8850007:T:G	0	8850007	G	T
11	chr11:8850012:A:G	0	8850012	G	A
11	chr11:8851047:G:A	0	8851047	A	G
11	chr11:8851427:T:C	0	8851427	C	T
11	chr11:8852528:T:C	0	8852528	C	T
11	chr11:8853000:G:C	0	8853000	C	G
11	chr11:8853219:C:T	0	8853219	T	C
11	chr11:8853288:G:A	0	8853288	A	G
11	chr11:8855305:C:T	0	8855305	T	C
11	chr11:8856157:T:C	0	8856157	C	T
11	chr11:8856611:G:A	0	8856611	A	G
11	chr11:8856849:T:C	0	8856849	C	T
11	chr11:8857088:G:C	0	8857088	C	G
11	chr11:8857414:T:C	0	8857414	C	T
11	chr11:8857558:C:T	0	8857558	T	C
11	chr11:8857988:G:A	0	8857988	A	G
11	chr11:8858116:G:C	0	8858116	C	G
11	chr11:8858247:T:C	0	8858247	C	T
11	chr11:8859289:TG:T	0	8859289	T	TG
11	chr11:8860333:A:AAATG	0	8860333	AAATG	A
11	chr11:8860617:C:T	0	8860617	T	C
11	chr11:8861346:C:A	0	8861346	A	C
11	chr11:8863419:GA:G	0	8863419	G	GA
11	chr11:8863477:C:T	0	8863477	T	C
11	chr11:8864345:A:G	0	8864345	G	A
11	chr11:8864425:G:A	0	8864425	A	G
11	chr11:8864713:A:G	0	8864713	G	A
11	chr11:8864900:T:C	0	8864900	C	T
11	chr11:8865550:A:G	0	8865550	G	A
11	chr11:8866266:C:T	0	8866266	T	C
11	chr11:8866398:A:G	0	8866398	G	A
11	chr11:8867153:C:T	0	8867153	T	C
11	chr11:8867797:G:A	0	8867797	A	G
11	chr11:8868015:G:GA	0	8868015	GA	G
11	chr11:8868083:T:C	0	8868083	C	T
11	chr11:8868271:G:A	0	8868271	A	G
11	chr11:8868532:G:A	0	8868532	A	G
11	chr11:8868673:A:G	0	8868673	G	A
11	chr11:8869047:G:A	0	8869047	A	G
11	chr11:8870347:G:A	0	8870347	A	G
11	chr11:8870776:G:A	0	8870776	A	G
11	chr11:8871646:C:T	0	8871646	T	C
11	chr11:8871751:A:C	0	8871751	C	A
11	chr11:8874536:T:C	0	8874536	C	T
11	chr11:8875151:G:A	0	8875151	A	G
11	chr11:8875399:A:G	0	8875399	G	A
11	chr11:8875986:T:G	0	8875986	G	T
11	chr11:8877853:A:G	0	8877853	G	A
11	chr11:8877981:A:G	0	8877981	G	A
11	chr11:8878121:C:T	0	8878121	T	C
11	chr11:8878452:C:T	0	8878452	T	C
11	chr11:8878811:C:A	0	8878811	A	C
11	chr11:8878847:C:T	0	8878847	T	C
11	chr11:8879904:G:A	0	8879904	A	G
11	chr11:8879965:A:T	0	8879965	T	A
11	chr11:8880277:G:A	0	8880277	A	G
11	chr11:8880671:T:C	0	8880671	C	T
11	chr11:8880954:C:G	0	8880954	G	C
11	chr11:8882396:A:G	0	8882396	G	A
11	chr11:8883914:A:C	0	8883914	C	A
11	chr11:8884324:G:T	0	8884324	T	G
11	chr11:8884531:A:G	0	8884531	G	A
11	chr11:8885089:G:C	0	8885089	C	G
11	chr11:8885315:T:G	0	8885315	G	T
11	chr11:8886036:G:C	0	8886036	C	G
11	chr11:8886752:G:A	0	8886752	A	G
11	chr11:8886842:G:A	0	8886842	A	G
11	chr11:8888185:G:A	0	8888185	A	G
11	chr11:8890681:A:G	0	8890681	G	A
11	chr11:8890989:A:G	0	8890989	G	A
11	chr11:8891204:A:G	0	8891204	G	A
11	chr11:8891513:A:T	0	8891513	T	A
11	chr11:8891538:G:A	0	8891538	A	G
11	chr11:8891670:C:G	0	8891670	G	C
11	chr11:8891887:G:A	0	8891887	A	G
11	chr11:8892359:A:T	0	8892359	T	A
11	chr11:8893096:C:T	0	8893096	T	C
11	chr11:8894139:A:C	0	8894139	C	A
11	chr11:8894204:G:A	0	8894204	A	G
11	chr11:8894726:G:A	0	8894726	A	G
11	chr11:8895078:G:C	0	8895078	C	G
11	chr11:8895270:A:G	0	8895270	G	A
11	chr11:8895406:A:T	0	8895406	T	A
11	chr11:8896390:A:G	0	8896390	G	A
11	chr11:8896429:T:C	0	8896429	C	T
11	chr11:8896607:A:G	0	8896607	G	A
11	chr11:8896613:A:T	0	8896613	T	A
11	chr11:8898319:A:G	0	8898319	G	A
11	chr11:8898452:A:G	0	8898452	G	A
11	chr11:8898603:A:G	0	8898603	G	A
11	chr11:8899029:A:G	0	8899029	G	A
11	chr11:8899155:A:C	0	8899155	C	A
11	chr11:8899157:A:G	0	8899157	G	A
11	chr11:8900168:A:G	0	8900168	G	A
11	chr11:8900202:G:C	0	8900202	C	G
11	chr11:8900459:TGTGTTGGC:T	0	8900459	T	TGTGTTGGC
11	chr11:8900674:A:T	0	8900674	T	A
11	chr11:8901981:C:T	0	8901981	T	C
11	chr11:8902026:G:A	0	8902026	A	G
11	chr11:8902177:G:A	0	8902177	A	G
11	chr11:8902195:A:T	0	8902195	T	A
11	chr11:8902231:T:C	0	8902231	C	T
11	chr11:8902405:C:T	0	8902405	T	C
11	chr11:8902846:T:C	0	8902846	C	T
11	chr11:8903005:A:G	0	8903005	G	A
11	chr11:8904064:C:T	0	8904064	T	C
11	chr11:8905132:A:C	0	8905132	C	A
11	chr11:8905659:G:C	0	8905659	C	G
11	chr11:8905971:G:A	0	8905971	A	G
11	chr11:8906925:G:C	0	8906925	C	G
11	chr11:8906995:C:T	0	8906995	T	C
11	chr11:8907068:C:G	0	8907068	G	C
11	chr11:8907244:T:A	0	8907244	A	T
11	chr11:8908610:G:A	0	8908610	A	G
11	chr11:8909546:C:T	0	8909546	T	C
11	chr11:8911517:G:A	0	8911517	A	G
11	chr11:8912106:AG:A	0	8912106	A	AG
11	chr11:8912242:G:A	0	8912242	A	G
11	chr11:8912306:T:G	0	8912306	G	T
11	chr11:8913404:T:C	0	8913404	C	T
11	chr11:8913441:G:A	0	8913441	A	G
11	chr11:8915437:T:C	0	8915437	C	T
11	chr11:8915845:T:A	0	8915845	A	T
11	chr11:8916502:A:T	0	8916502	T	A
11	chr11:8916577:G:A	0	8916577	A	G
11	chr11:8917240:A:G	0	8917240	G	A
11	chr11:8917272:T:C	0	8917272	C	T
11	chr11:8917387:C:T	0	8917387	T	C
11	chr11:8917511:G:A	0	8917511	A	G
11	chr11:8917601:T:C	0	8917601	C	T
11	chr11:8918340:A:G	0	8918340	G	A
11	chr11:8918596:C:T	0	8918596	T	C
11	chr11:8918602:G:A	0	8918602	A	G
11	chr11:8919156:G:T	0	8919156	T	G
11	chr11:8919650:T:G	0	8919650	G	T
11	chr11:8919668:A:G	0	8919668	G	A
11	chr11:8921123:A:G	0	8921123	G	A
11	chr11:8921395:C:T	0	8921395	T	C
11	chr11:8921566:C:G	0	8921566	G	C
11	chr11:8922578:G:T	0	8922578	T	G
11	chr11:8924444:C:T	0	8924444	T	C
11	chr11:8924519:CTT:C	0	8924519	C	CTT
11	chr11:8925403:G:T	0	8925403	T	G
11	chr11:8925474:A:G	0	8925474	G	A
11	chr11:8925632:G:A	0	8925632	A	G
11	chr11:8925736:G:C	0	8925736	C	G
11	chr11:8926039:C:G	0	8926039	G	C
11	chr11:8926510:C:T	0	8926510	T	C
11	chr11:8926511:A:G	0	8926511	G	A
11	chr11:8927133:A:T	0	8927133	T	A
11	chr11:8927547:A:G	0	8927547	G	A
11	chr11:8928921:T:C	0	8928921	C	T
11	chr11:8929683:C:T	0	8929683	T	C
11	chr11:8929808:T:C	0	8929808	C	T
11	chr11:8929986:G:A	0	8929986	A	G
11	chr11:8931610:G:A	0	8931610	A	G
11	chr11:8932024:C:A	0	8932024	A	C
11	chr11:8932457:C:T	0	8932457	T	C
11	chr11:8933725:C:T	0	8933725	T	C
11	chr11:8933908:A:G	0	8933908	G	A
11	chr11:8934718:T:C	0	8934718	C	T
11	chr11:8934930:A:G	0	8934930	G	A
11	chr11:8935471:A:G	0	8935471	G	A
11	chr11:8936225:T:C	0	8936225	C	T
11	chr11:8936634:G:A	0	8936634	A	G
11	chr11:8936945:T:C	0	8936945	C	T
11	chr11:8937356:T:C	0	8937356	C	T
11	chr11:8937473:G:A	0	8937473	A	G
11	chr11:8937823:G:A	0	8937823	A	G
11	chr11:8937964:T:G	0	8937964	G	T
11	chr11:8938992:A:C	0	8938992	C	A
11	chr11:8939426:G:A	0	8939426	A	G
11	chr11:8939700:C:T	0	8939700	T	C
11	chr11:8940085:C:T	0	8940085	T	C
11	chr11:8940742:A:G	0	8940742	G	A
11	chr11:8940864:T:C	0	8940864	C	T
11	chr11:8941217:A:G	0	8941217	G	A
11	chr11:8941583:T:C	0	8941583	C	T
11	chr11:8942857:G:A	0	8942857	A	G
11	chr11:8943144:A:G	0	8943144	G	A
11	chr11:8943391:T:C	0	8943391	C	T
11	chr11:8943929:A:G	0	8943929	G	A
11	chr11:8944151:T:C	0	8944151	C	T
11	chr11:8944448:G:A	0	8944448	A	G
11	chr11:8944964:A:C	0	8944964	C	A
11	chr11:8946032:GTTTA:G	0	8946032	G	GTTTA
11	chr11:8946045:T:G	0	8946045	G	T
11	chr11:8946900:T:TTAA	0	8946900	TTAA	T
11	chr11:8947331:GAGGACAT:G	0	8947331	G	GAGGACAT
11	chr11:8948536:C:A	0	8948536	A	C
11	chr11:8949586:T:A	0	8949586	A	T
11	chr11:8950008:C:T	0	8950008	T	C
11	chr11:8950366:GA:G	0	8950366	G	GA
11	chr11:8950821:A:C	0	8950821	C	A
11	chr11:8951621:G:A	0	8951621	A	G
11	chr11:8952000:C:T	0	8952000	T	C
11	chr11:8954229:G:A	0	8954229	A	G
11	chr11:8954292:T:C	0	8954292	C	T
11	chr11:8954314:T:A	0	8954314	A	T
11	chr11:8954543:A:C	0	8954543	C	A
11	chr11:8954761:A:G	0	8954761	G	A
11	chr11:8955012:G:A	0	8955012	A	G
11	chr11:8955346:G:C	0	8955346	C	G
11	chr11:8956160:G:A	0	8956160	A	G
11	chr11:8956283:A:G	0	8956283	G	A
11	chr11:8956504:T:A	0	8956504	A	T
11	chr11:8956771:G:A	0	8956771	A	G
11	chr11:8958234:G:A	0	8958234	A	G
11	chr11:8958612:G:T	0	8958612	T	G
11	chr11:8959990:G:A	0	8959990	A	G
11	chr11:8961302:G:A	0	8961302	A	G
11	chr11:8961737:C:T	0	8961737	T	C
11	chr11:8962000:A:G	0	8962000	G	A
11	chr11:8962831:G:A	0	8962831	A	G
11	chr11:8963143:A:G	0	8963143	G	A
11	chr11:8965431:G:A	0	8965431	A	G
11	chr11:8965879:A:G	0	8965879	G	A
11	chr11:8965891:C:T	0	8965891	T	C
11	chr11:8966276:A:G	0	8966276	G	A
11	chr11:8966379:C:T	0	8966379	T	C
11	chr11:8966536:G:A	0	8966536	A	G
11	chr11:8966815:T:C	0	8966815	C	T
11	chr11:8968327:C:G	0	8968327	G	C
11	chr11:8970671:A:G	0	8970671	G	A
11	chr11:8971583:A:G	0	8971583	G	A
11	chr11:8971762:G:C	0	8971762	C	G
11	chr11:8973108:T:C	0	8973108	C	T
11	chr11:8974226:A:T	0	8974226	T	A
11	chr11:8974512:G:A	0	8974512	A	G
11	chr11:8974603:C:T	0	8974603	T	C
11	chr11:8975571:A:G	0	8975571	G	A
11	chr11:8976611:C:A	0	8976611	A	C
11	chr11:8976761:T:C	0	8976761	C	T
11	chr11:8980542:A:G	0	8980542	G	A
11	chr11:8980600:G:A	0	8980600	A	G
11	chr11:8980930:T:C	0	8980930	C	T
11	chr11:8981292:A:AC	0	8981292	AC	A
11	chr11:8981385:A:G	0	8981385	G	A
11	chr11:8981759:A:G	0	8981759	G	A
11	chr11:8982406:C:T	0	8982406	T	C
11	chr11:8982455:C:T	0	8982455	T	C
11	chr11:8982513:T:C	0	8982513	C	T
11	chr11:8985487:A:ACCT	0	8985487	ACCT	A
11	chr11:8987127:A:G	0	8987127	G	A
11	chr11:8988398:C:A	0	8988398	A	C
11	chr11:8988459:A:C	0	8988459	C	A
11	chr11:8988587:G:T	0	8988587	T	G
11	chr11:8988950:C:T	0	8988950	T	C
11	chr11:8989112:G:A	0	8989112	A	G
11	chr11:8989190:T:C	0	8989190	C	T
11	chr11:8991455:A:G	0	8991455	G	A
11	chr11:8992092:T:C	0	8992092	C	T
11	chr11:8993579:C:T	0	8993579	T	C
11	chr11:8993855:A:G	0	8993855	G	A
11	chr11:8995916:T:C	0	8995916	C	T
11	chr11:8996830:C:A	0	8996830	A	C
11	chr11:8997280:CAGG:C	0	8997280	C	CAGG
11	chr11:8997643:A:T	0	8997643	T	A
11	chr11:8999440:C:T	0	8999440	T	C
11	chr11:8999467:C:T	0	8999467	T	C
11	chr11:9000031:G:A	0	9000031	A	G
11	chr11:9000319:C:T	0	9000319	T	C
11	chr11:9001712:C:T	0	9001712	T	C
11	chr11:9002913:T:C	0	9002913	C	T
11	chr11:9003083:G:A	0	9003083	A	G
11	chr11:9003108:G:C	0	9003108	C	G
11	chr11:9003305:G:A	0	9003305	A	G
11	chr11:9004221:G:A	0	9004221	A	G
11	chr11:9004474:C:A	0	9004474	A	C
11	chr11:9004479:C:T	0	9004479	T	C
11	chr11:9004814:A:G	0	9004814	G	A
11	chr11:9004991:T:C	0	9004991	C	T
11	chr11:9006547:A:G	0	9006547	G	A
11	chr11:9007045:A:G	0	9007045	G	A
11	chr11:9007219:C:T	0	9007219	T	C
11	chr11:9007904:G:C	0	9007904	C	G
11	chr11:9008153:G:A	0	9008153	A	G
11	chr11:9008185:C:A	0	9008185	A	C
11	chr11:9008875:G:A	0	9008875	A	G
11	chr11:9009614:A:G	0	9009614	G	A
11	chr11:9012582:G:A	0	9012582	A	G
11	chr11:9013480:G:A	0	9013480	A	G
11	chr11:9014086:C:T	0	9014086	T	C
11	chr11:9014328:A:G	0	9014328	G	A
11	chr11:9014382:T:C	0	9014382	C	T
11	chr11:9015443:T:C	0	9015443	C	T
11	chr11:9017378:T:C	0	9017378	C	T
11	chr11:9019464:T:C	0	9019464	C	T
11	chr11:9021022:T:C	0	9021022	C	T
11	chr11:9022714:G:T	0	9022714	T	G
11	chr11:9022790:T:C	0	9022790	C	T
11	chr11:9022884:T:C	0	9022884	C	T
11	chr11:9022956:C:T	0	9022956	T	C
11	chr11:9023220:G:A	0	9023220	A	G
11	chr11:9024036:G:A	0	9024036	A	G
11	chr11:9024284:A:C	0	9024284	C	A
11	chr11:9026389:C:T	0	9026389	T	C
11	chr11:9026966:G:A	0	9026966	A	G
11	chr11:9028388:A:G	0	9028388	G	A
11	chr11:9029677:T:C	0	9029677	C	T
11	chr11:9029928:G:C	0	9029928	C	G
11	chr11:9030354:A:G	0	9030354	G	A
11	chr11:9030499:A:G	0	9030499	G	A
11	chr11:9030504:T:C	0	9030504	C	T
11	chr11:9030623:G:A	0	9030623	A	G
11	chr11:9031874:TTATAGA:T	0	9031874	T	TTATAGA
11	chr11:9031989:T:C	0	9031989	C	T
11	chr11:9032277:G:A	0	9032277	A	G
11	chr11:9032614:T:C	0	9032614	C	T
11	chr11:9033387:C:T	0	9033387	T	C
11	chr11:9034423:T:C	0	9034423	C	T
11	chr11:9035189:T:C	0	9035189	C	T
11	chr11:9036110:G:A	0	9036110	A	G
11	chr11:9037580:G:A	0	9037580	A	G
11	chr11:9037645:T:C	0	9037645	C	T
11	chr11:9038003:A:G	0	9038003	G	A
11	chr11:9038396:C:T	0	9038396	T	C
11	chr11:9038445:C:T	0	9038445	T	C
11	chr11:9038632:C:A	0	9038632	A	C
11	chr11:9038927:G:A	0	9038927	A	G
11	chr11:9039092:A:G	0	9039092	G	A
11	chr11:9039129:G:A	0	9039129	A	G
11	chr11:9039156:A:AGAT	0	9039156	AGAT	A
11	chr11:9039248:TGAC:T	0	9039248	T	TGAC
11	chr11:9040274:TAATAA:T	0	9040274	T	TAATAA
11	chr11:9040286:A:C	0	9040286	C	A
11	chr11:9040796:G:A	0	9040796	A	G
11	chr11:9042023:G:A	0	9042023	A	G
11	chr11:9042305:G:A	0	9042305	A	G
11	chr11:9042684:C:T	0	9042684	T	C
11	chr11:9042997:T:C	0	9042997	C	T
11	chr11:9043606:TG:T	0	9043606	T	TG
11	chr11:9043719:T:C	0	9043719	C	T
11	chr11:9044929:C:T	0	9044929	T	C
11	chr11:9044962:G:A	0	9044962	A	G
11	chr11:9045040:C:T	0	9045040	T	C
11	chr11:9045620:C:G	0	9045620	G	C
11	chr11:9045720:T:C	0	9045720	C	T
11	chr11:9045821:C:G	0	9045821	G	C
11	chr11:9045853:G:A	0	9045853	A	G
11	chr11:9046154:G:A	0	9046154	A	G
11	chr11:9046252:C:T	0	9046252	T	C
11	chr11:9046283:T:C	0	9046283	C	T
11	chr11:9047169:G:A	0	9047169	A	G
11	chr11:9047499:G:A	0	9047499	A	G
11	chr11:9051224:A:ACC	0	9051224	ACC	A
11	chr11:9051397:C:T	0	9051397	T	C
11	chr11:9051835:G:A	0	9051835	A	G
11	chr11:9052988:C:T	0	9052988	T	C
11	chr11:9056105:A:G	0	9056105	G	A
11	chr11:9056677:G:T	0	9056677	T	G
11	chr11:9057051:A:G	0	9057051	G	A
11	chr11:9057129:C:T	0	9057129	T	C
11	chr11:9058113:C:T	0	9058113	T	C
11	chr11:9058134:T:C	0	9058134	C	T
11	chr11:9058171:G:A	0	9058171	A	G
11	chr11:9059752:T:C	0	9059752	C	T
11	chr11:9060114:G:C	0	9060114	C	G
11	chr11:9060379:C:T	0	9060379	T	C
11	chr11:9060384:T:C	0	9060384	C	T
11	chr11:9061675:G:A	0	9061675	A	G
11	chr11:9062413:T:C	0	9062413	C	T
11	chr11:9062554:T:C	0	9062554	C	T
11	chr11:9062914:G:A	0	9062914	A	G
11	chr11:9063885:T:A	0	9063885	A	T
11	chr11:9064090:T:C	0	9064090	C	T
11	chr11:9064748:G:A	0	9064748	A	G
11	chr11:9065167:C:T	0	9065167	T	C
11	chr11:9065986:A:G	0	9065986	G	A
11	chr11:9067098:G:A	0	9067098	A	G
11	chr11:9067534:G:T	0	9067534	T	G
11	chr11:9067573:G:A	0	9067573	A	G
11	chr11:9068861:T:C	0	9068861	C	T
11	chr11:9069697:T:C	0	9069697	C	T
11	chr11:9070035:G:A	0	9070035	A	G
11	chr11:9070218:C:T	0	9070218	T	C
11	chr11:9071600:G:A	0	9071600	A	G
11	chr11:9071644:T:C	0	9071644	C	T
11	chr11:9071939:C:T	0	9071939	T	C
11	chr11:9072961:G:A	0	9072961	A	G
11	chr11:9073019:C:T	0	9073019	T	C
11	chr11:9076615:TAA:T	0	9076615	T	TAA
11	chr11:9077068:A:T	0	9077068	T	A
11	chr11:9077556:G:A	0	9077556	A	G
11	chr11:9078540:T:C	0	9078540	C	T
11	chr11:9080475:C:A	0	9080475	A	C
11	chr11:9080669:A:G	0	9080669	G	A
11	chr11:9084089:A:G	0	9084089	G	A
11	chr11:9084179:C:T	0	9084179	T	C
11	chr11:9085400:T:C	0	9085400	C	T
11	chr11:9086718:T:C	0	9086718	C	T
11	chr11:9086725:C:T	0	9086725	T	C
11	chr11:9087918:T:A	0	9087918	A	T
11	chr11:9088149:G:A	0	9088149	A	G
11	chr11:9088461:A:G	0	9088461	G	A
11	chr11:9090011:A:G	0	9090011	G	A
11	chr11:9090525:G:A	0	9090525	A	G
11	chr11:9091025:C:T	0	9091025	T	C
11	chr11:9091138:C:T	0	9091138	T	C
11	chr11:9091599:C:T	0	9091599	T	C
11	chr11:9092591:G:A	0	9092591	A	G
11	chr11:9092864:C:T	0	9092864	T	C
11	chr11:9093452:C:T	0	9093452	T	C
11	chr11:9094067:C:G	0	9094067	G	C
11	chr11:9094224:A:G	0	9094224	G	A
11	chr11:9094895:G:A	0	9094895	A	G
11	chr11:9095289:G:A	0	9095289	A	G
11	chr11:9096351:G:A	0	9096351	A	G
11	chr11:9097167:T:A	0	9097167	A	T
11	chr11:9097273:A:C	0	9097273	C	A
11	chr11:9097409:C:T	0	9097409	T	C
11	chr11:9097890:C:T	0	9097890	T	C
11	chr11:9098302:T:C	0	9098302	C	T
11	chr11:9098513:C:T	0	9098513	T	C
11	chr11:9098521:C:T	0	9098521	T	C
11	chr11:9098528:A:G	0	9098528	G	A
11	chr11:9098712:C:A	0	9098712	A	C
11	chr11:9099133:A:G	0	9099133	G	A
11	chr11:9100532:T:C	0	9100532	C	T
11	chr11:9100836:C:A	0	9100836	A	C
11	chr11:9100997:TG:T	0	9100997	T	TG
11	chr11:9102589:TTTTCCACAAAATCA:T	0	9102589	T	TTTTCCACAAAATCA
11	chr11:9102785:C:T	0	9102785	T	C
11	chr11:9103681:C:A	0	9103681	A	C
11	chr11:9103729:T:G	0	9103729	G	T
11	chr11:9103928:T:C	0	9103928	C	T
11	chr11:9104414:T:C	0	9104414	C	T
11	chr11:9104770:T:C	0	9104770	C	T
11	chr11:9105583:T:C	0	9105583	C	T
11	chr11:9106580:G:A	0	9106580	A	G
11	chr11:9107786:T:C	0	9107786	C	T
11	chr11:9108188:T:C	0	9108188	C	T
11	chr11:9108600:A:G	0	9108600	G	A
11	chr11:9108723:T:C	0	9108723	C	T
11	chr11:9108922:G:A	0	9108922	A	G
11	chr11:9109082:T:C	0	9109082	C	T
11	chr11:9109236:G:A	0	9109236	A	G
11	chr11:9109547:T:A	0	9109547	A	T
11	chr11:9110596:G:A	0	9110596	A	G
11	chr11:9111505:C:T	0	9111505	T	C
11	chr11:9111681:A:G	0	9111681	G	A
11	chr11:9112198:G:T	0	9112198	T	G
11	chr11:9112331:A:G	0	9112331	G	A
11	chr11:9112589:G:T	0	9112589	T	G
11	chr11:9113032:G:A	0	9113032	A	G
11	chr11:9113079:A:T	0	9113079	T	A
11	chr11:9114256:A:G	0	9114256	G	A
11	chr11:9115187:C:T	0	9115187	T	C
11	chr11:9115357:T:C	0	9115357	C	T
11	chr11:9116983:C:T	0	9116983	T	C
11	chr11:9117137:T:C	0	9117137	C	T
11	chr11:9118051:T:C	0	9118051	C	T
11	chr11:9119130:T:C	0	9119130	C	T
11	chr11:9119328:G:A	0	9119328	A	G
11	chr11:9119366:C:T	0	9119366	T	C
11	chr11:9119525:G:A	0	9119525	A	G
11	chr11:9119609:A:G	0	9119609	G	A
11	chr11:9120515:G:C	0	9120515	C	G
11	chr11:9121370:C:T	0	9121370	T	C
11	chr11:9122001:C:T	0	9122001	T	C
11	chr11:9129005:G:C	0	9129005	C	G
11	chr11:9129017:T:C	0	9129017	C	T
11	chr11:9129912:G:T	0	9129912	T	G
11	chr11:9130823:A:T	0	9130823	T	A
11	chr11:9130916:C:T	0	9130916	T	C
11	chr11:9132913:T:A	0	9132913	A	T
11	chr11:9133873:T:C	0	9133873	C	T
11	chr11:9134023:T:C	0	9134023	C	T
11	chr11:9134140:G:A	0	9134140	A	G
11	chr11:9135384:T:C	0	9135384	C	T
11	chr11:9135887:A:G	0	9135887	G	A
11	chr11:9136120:T:C	0	9136120	C	T
11	chr11:9136160:C:T	0	9136160	T	C
11	chr11:9136236:A:G	0	9136236	G	A
11	chr11:9136378:T:A	0	9136378	A	T
11	chr11:9136681:T:C	0	9136681	C	T
11	chr11:9137193:C:T	0	9137193	T	C
11	chr11:9137961:C:T	0	9137961	T	C
11	chr11:9138192:A:G	0	9138192	G	A
11	chr11:9138271:A:G	0	9138271	G	A
11	chr11:9139219:G:A	0	9139219	A	G
11	chr11:9139974:C:T	0	9139974	T	C
11	chr11:9141321:C:T	0	9141321	T	C
11	chr11:9141553:C:T	0	9141553	T	C
11	chr11:9142401:C:T	0	9142401	T	C
11	chr11:9142890:G:A	0	9142890	A	G
11	chr11:9144668:C:A	0	9144668	A	C
11	chr11:9145288:T:C	0	9145288	C	T
11	chr11:9146571:A:G	0	9146571	G	A
11	chr11:9149300:C:T	0	9149300	T	C
11	chr11:9149659:G:A	0	9149659	A	G
11	chr11:9150228:A:G	0	9150228	G	A
11	chr11:9150909:T:C	0	9150909	C	T
11	chr11:9150939:T:C	0	9150939	C	T
11	chr11:9152775:G:A	0	9152775	A	G
11	chr11:9152832:T:C	0	9152832	C	T
11	chr11:9152923:G:A	0	9152923	A	G
11	chr11:9153234:TCGAAC:T	0	9153234	T	TCGAAC
11	chr11:9153240:C:T	0	9153240	T	C
11	chr11:9153826:T:C	0	9153826	C	T
11	chr11:9153831:C:T	0	9153831	T	C
11	chr11:9154819:A:G	0	9154819	G	A
11	chr11:9154880:T:C	0	9154880	C	T
11	chr11:9155465:T:A	0	9155465	A	T
11	chr11:9155536:T:C	0	9155536	C	T
11	chr11:9156882:A:T	0	9156882	T	A
11	chr11:9156934:T:C	0	9156934	C	T
11	chr11:9157527:T:C	0	9157527	C	T
11	chr11:9157543:T:C	0	9157543	C	T
11	chr11:9157656:C:A	0	9157656	A	C
11	chr11:9160471:T:A	0	9160471	A	T
11	chr11:9160493:C:T	0	9160493	T	C
11	chr11:9160672:A:G	0	9160672	G	A
11	chr11:9161057:G:A	0	9161057	A	G
11	chr11:9161787:T:C	0	9161787	C	T
11	chr11:9162206:T:A	0	9162206	A	T
11	chr11:9162636:A:G	0	9162636	G	A
11	chr11:9163530:T:C	0	9163530	C	T
11	chr11:9164902:T:A	0	9164902	A	T
11	chr11:9166141:T:C	0	9166141	C	T
11	chr11:9166803:G:C	0	9166803	C	G
11	chr11:9166978:C:T	0	9166978	T	C
11	chr11:9167269:C:G	0	9167269	G	C
11	chr11:9171155:A:G	0	9171155	G	A
11	chr11:9171959:G:A	0	9171959	A	G
11	chr11:9172024:G:C	0	9172024	C	G
11	chr11:9173014:C:T	0	9173014	T	C
11	chr11:9173790:G:A	0	9173790	A	G
11	chr11:9173964:G:A	0	9173964	A	G
11	chr11:9174776:TGATA:T	0	9174776	T	TGATA
11	chr11:9176379:T:G	0	9176379	G	T
11	chr11:9176463:A:G	0	9176463	G	A
11	chr11:9176529:A:G	0	9176529	G	A
11	chr11:9176729:T:C	0	9176729	C	T
11	chr11:9178103:C:T	0	9178103	T	C
11	chr11:9178752:A:G	0	9178752	G	A
11	chr11:9179552:T:C	0	9179552	C	T
11	chr11:9179979:A:G	0	9179979	G	A
11	chr11:9180408:G:A	0	9180408	A	G
11	chr11:9180448:C:G	0	9180448	G	C
11	chr11:9182869:C:A	0	9182869	A	C
11	chr11:9184007:T:C	0	9184007	C	T
11	chr11:9184109:T:C	0	9184109	C	T
11	chr11:9184732:G:A	0	9184732	A	G
11	chr11:9185018:T:G	0	9185018	G	T
11	chr11:9185203:C:A	0	9185203	A	C
11	chr11:9188450:A:T	0	9188450	T	A
11	chr11:9189252:C:A	0	9189252	A	C
11	chr11:9190006:G:T	0	9190006	T	G
11	chr11:9190559:T:G	0	9190559	G	T
11	chr11:9191301:T:C	0	9191301	C	T
11	chr11:9191411:T:G	0	9191411	G	T
11	chr11:9191463:C:T	0	9191463	T	C
11	chr11:9191492:G:A	0	9191492	A	G
11	chr11:9191736:C:G	0	9191736	G	C
11	chr11:9191889:T:C	0	9191889	C	T
11	chr11:9192879:T:C	0	9192879	C	T
11	chr11:9193074:A:G	0	9193074	G	A
11	chr11:9194523:T:C	0	9194523	C	T
11	chr11:9195105:G:A	0	9195105	A	G
11	chr11:9195458:T:C	0	9195458	C	T
11	chr11:9196299:C:T	0	9196299	T	C
11	chr11:9200146:A:G	0	9200146	G	A
11	chr11:9200775:T:C	0	9200775	C	T
11	chr11:9200975:G:A	0	9200975	A	G
11	chr11:9201217:T:G	0	9201217	G	T
11	chr11:9202109:T:C	0	9202109	C	T
11	chr11:9202722:A:G	0	9202722	G	A
11	chr11:9203069:G:A	0	9203069	A	G
11	chr11:9203939:C:G	0	9203939	G	C
11	chr11:9204690:C:T	0	9204690	T	C
11	chr11:9204967:T:C	0	9204967	C	T
11	chr11:9207238:G:A	0	9207238	A	G
11	chr11:9208907:T:C	0	9208907	C	T
11	chr11:9209191:T:C	0	9209191	C	T
11	chr11:9210160:T:C	0	9210160	C	T
11	chr11:9211043:T:C	0	9211043	C	T
11	chr11:9211760:C:T	0	9211760	T	C
11	chr11:9212004:T:C	0	9212004	C	T
11	chr11:9213055:A:G	0	9213055	G	A
11	chr11:9215725:G:GT	0	9215725	GT	G
11	chr11:9215993:C:T	0	9215993	T	C
11	chr11:9217064:G:C	0	9217064	C	G
11	chr11:9219672:G:A	0	9219672	A	G
11	chr11:9219901:G:A	0	9219901	A	G
11	chr11:9220195:T:G	0	9220195	G	T
11	chr11:9220893:A:G	0	9220893	G	A
11	chr11:9220945:A:G	0	9220945	G	A
11	chr11:9221617:C:T	0	9221617	T	C
11	chr11:9221875:A:G	0	9221875	G	A
11	chr11:9221919:G:A	0	9221919	A	G
11	chr11:9222429:A:G	0	9222429	G	A
11	chr11:9223169:A:G	0	9223169	G	A
11	chr11:9223469:A:G	0	9223469	G	A
11	chr11:9223933:T:C	0	9223933	C	T
11	chr11:9227037:A:G	0	9227037	G	A
11	chr11:9228202:C:T	0	9228202	T	C
11	chr11:9228801:C:G	0	9228801	G	C
11	chr11:9228812:C:T	0	9228812	T	C
11	chr11:9229846:T:C	0	9229846	C	T
11	chr11:9230526:C:T	0	9230526	T	C
11	chr11:9230573:G:A	0	9230573	A	G
11	chr11:9231840:C:G	0	9231840	G	C
11	chr11:9232258:T:C	0	9232258	C	T
11	chr11:9233809:T:C	0	9233809	C	T
11	chr11:9234217:C:T	0	9234217	T	C
11	chr11:9234295:C:T	0	9234295	T	C
11	chr11:9234416:G:C	0	9234416	C	G
11	chr11:9235550:CAGG:C	0	9235550	C	CAGG
11	chr11:9235614:C:T	0	9235614	T	C
11	chr11:9235783:G:C	0	9235783	C	G
11	chr11:9236386:A:G	0	9236386	G	A
11	chr11:9236506:T:C	0	9236506	C	T
11	chr11:9236599:C:T	0	9236599	T	C
11	chr11:9236740:G:GA	0	9236740	GA	G
11	chr11:9236746:G:A	0	9236746	A	G
11	chr11:9237037:G:A	0	9237037	A	G
11	chr11:9237204:G:C	0	9237204	C	G
11	chr11:9239134:C:T	0	9239134	T	C
11	chr11:9239635:C:T	0	9239635	T	C
11	chr11:9240786:C:T	0	9240786	T	C
11	chr11:9240884:T:C	0	9240884	C	T
11	chr11:9242821:G:A	0	9242821	A	G
11	chr11:9249153:G:A	0	9249153	A	G
11	chr11:9249215:G:A	0	9249215	A	G
11	chr11:9249263:C:T	0	9249263	T	C
11	chr11:9249483:G:A	0	9249483	A	G
11	chr11:9251245:C:CT	0	9251245	CT	C
11	chr11:9252178:G:GT	0	9252178	GT	G
11	chr11:9252371:A:G	0	9252371	G	A
11	chr11:9252550:G:C	0	9252550	C	G
11	chr11:9253018:TTTTTCTA:T	0	9253018	T	TTTTTCTA
11	chr11:9253372:G:A	0	9253372	A	G
11	chr11:9253489:A:G	0	9253489	G	A
11	chr11:9254351:T:C	0	9254351	C	T
11	chr11:9255154:C:T	0	9255154	T	C
11	chr11:9255317:G:A	0	9255317	A	G
11	chr11:9256276:G:A	0	9256276	A	G
11	chr11:9259950:C:G	0	9259950	G	C
11	chr11:9260281:G:A	0	9260281	A	G
11	chr11:9261106:C:G	0	9261106	G	C
11	chr11:9261466:G:C	0	9261466	C	G
11	chr11:9261692:T:G	0	9261692	G	T
11	chr11:9261731:T:C	0	9261731	C	T
11	chr11:9263046:C:T	0	9263046	T	C
11	chr11:9264189:C:A	0	9264189	A	C
11	chr11:9265483:C:T	0	9265483	T	C
11	chr11:9265548:T:C	0	9265548	C	T
11	chr11:9265854:A:T	0	9265854	T	A
11	chr11:9267311:A:T	0	9267311	T	A
11	chr11:9267757:G:C	0	9267757	C	G
11	chr11:9269048:G:A	0	9269048	A	G
11	chr11:9269324:T:C	0	9269324	C	T
11	chr11:9270022:C:T	0	9270022	T	C
11	chr11:9270683:T:A	0	9270683	A	T
11	chr11:9270728:C:T	0	9270728	T	C
11	chr11:9271444:G:A	0	9271444	A	G
11	chr11:9271452:G:A	0	9271452	A	G
11	chr11:9271641:G:A	0	9271641	A	G
11	chr11:9272359:G:A	0	9272359	A	G
11	chr11:9273881:C:T	0	9273881	T	C
11	chr11:9274240:G:A	0	9274240	A	G
11	chr11:9274337:T:C	0	9274337	C	T
11	chr11:9274566:G:A	0	9274566	A	G
11	chr11:9275633:T:C	0	9275633	C	T
11	chr11:9275672:A:C	0	9275672	C	A
11	chr11:9275987:T:C	0	9275987	C	T
11	chr11:9277544:C:T	0	9277544	T	C
11	chr11:9278483:C:T	0	9278483	T	C
11	chr11:9279451:C:T	0	9279451	T	C
11	chr11:9279898:G:A	0	9279898	A	G
11	chr11:9280017:C:G	0	9280017	G	C
11	chr11:9280265:T:C	0	9280265	C	T
11	chr11:9280494:G:A	0	9280494	A	G
11	chr11:9281069:A:G	0	9281069	G	A
11	chr11:9282240:C:T	0	9282240	T	C
11	chr11:9282241:G:A	0	9282241	A	G
11	chr11:9282304:G:A	0	9282304	A	G
11	chr11:9282876:G:A	0	9282876	A	G
11	chr11:9283155:T:C	0	9283155	C	T
11	chr11:9283392:T:C	0	9283392	C	T
11	chr11:9283870:C:T	0	9283870	T	C
11	chr11:9284338:G:A	0	9284338	A	G
11	chr11:9284725:T:C	0	9284725	C	T
11	chr11:9285309:T:C	0	9285309	C	T
11	chr11:9286404:G:A	0	9286404	A	G
11	chr11:9286771:A:G	0	9286771	G	A
11	chr11:9287858:A:G	0	9287858	G	A
11	chr11:9288032:A:T	0	9288032	T	A
11	chr11:9288606:G:GA	0	9288606	GA	G
11	chr11:9288622:C:A	0	9288622	A	C
11	chr11:9289265:G:A	0	9289265	A	G
11	chr11:9289435:C:T	0	9289435	T	C
11	chr11:9289581:A:G	0	9289581	G	A
11	chr11:9289625:C:T	0	9289625	T	C
11	chr11:9290156:G:A	0	9290156	A	G
11	chr11:9290740:T:C	0	9290740	C	T
11	chr11:9291130:T:A	0	9291130	A	T
11	chr11:9291289:G:A	0	9291289	A	G
11	chr11:9292348:C:A	0	9292348	A	C
11	chr11:9292425:G:T	0	9292425	T	G
11	chr11:9292811:T:C	0	9292811	C	T
11	chr11:9292935:T:C	0	9292935	C	T
11	chr11:9295183:T:C	0	9295183	C	T
11	chr11:9296384:G:T	0	9296384	T	G
11	chr11:9296551:G:A	0	9296551	A	G
11	chr11:9298799:G:T	0	9298799	T	G
11	chr11:9299868:C:T	0	9299868	T	C
11	chr11:9300585:T:G	0	9300585	G	T
11	chr11:9300750:C:T	0	9300750	T	C
11	chr11:9300761:C:T	0	9300761	T	C
11	chr11:9301166:T:C	0	9301166	C	T
11	chr11:9301326:C:T	0	9301326	T	C
11	chr11:9301328:G:C	0	9301328	C	G
11	chr11:9301806:T:C	0	9301806	C	T
11	chr11:9301983:TTC:T	0	9301983	T	TTC
11	chr11:9303272:G:A	0	9303272	A	G
11	chr11:9303958:A:G	0	9303958	G	A
11	chr11:9304734:T:C	0	9304734	C	T
11	chr11:9305150:T:C	0	9305150	C	T
11	chr11:9305937:A:T	0	9305937	T	A
11	chr11:9306257:G:A	0	9306257	A	G
11	chr11:9307196:T:C	0	9307196	C	T
11	chr11:9308791:G:A	0	9308791	A	G
11	chr11:9309401:A:C	0	9309401	C	A
11	chr11:9311393:A:G	0	9311393	G	A
11	chr11:9312307:C:A	0	9312307	A	C
11	chr11:9312399:G:A	0	9312399	A	G
11	chr11:9312400:C:T	0	9312400	T	C
11	chr11:9312775:G:A	0	9312775	A	G
11	chr11:9313414:T:C	0	9313414	C	T
11	chr11:9314203:G:T	0	9314203	T	G
11	chr11:9314524:A:G	0	9314524	G	A
11	chr11:9314546:C:T	0	9314546	T	C
11	chr11:9314774:G:A	0	9314774	A	G
11	chr11:9316505:T:C	0	9316505	C	T
11	chr11:9316741:T:C	0	9316741	C	T
11	chr11:9319352:T:C	0	9319352	C	T
11	chr11:9319443:A:T	0	9319443	T	A
11	chr11:9320851:C:A	0	9320851	A	C
11	chr11:9321436:T:C	0	9321436	C	T
11	chr11:9322373:C:T	0	9322373	T	C
11	chr11:9322561:C:A	0	9322561	A	C
11	chr11:9322937:C:T	0	9322937	T	C
11	chr11:9324368:G:A	0	9324368	A	G
11	chr11:9324989:A:G	0	9324989	G	A
11	chr11:9325075:A:G	0	9325075	G	A
11	chr11:9327602:C:G	0	9327602	G	C
11	chr11:9327724:G:A	0	9327724	A	G
11	chr11:9328972:T:A	0	9328972	A	T
11	chr11:9329067:G:A	0	9329067	A	G
11	chr11:9329329:C:G	0	9329329	G	C
```
