## Supplementary material for "Characterization of shared and ancestry-specific signals driving complex traits using multi-ancestry fine-mapping": mesusieoutput

```
                 eur          afr      eur_afr
   [1,] 0.0002108396 0.0001762235 5.827616e-05
   [2,] 0.0001811120 0.0036607830 2.364445e-03
   [3,] 0.0001814385 0.0046277462 3.032851e-03
   [4,] 0.0001927430 0.0001822206 6.307222e-05
   [5,] 0.0001959270 0.0001822196 6.392547e-05
   [6,] 0.0001787473 0.0001808914 6.155364e-05
   [7,] 0.0001554528 0.0050353891 1.192514e-03
   [8,] 0.0002010966 0.0002434339 1.904091e-04
   [9,] 0.0001552788 0.0024072245 5.909676e-04
  [10,] 0.0001872039 0.0026929370 2.152760e-03
  [11,] 0.0001745556 0.0001969010 6.631956e-05
  [12,] 0.0002098552 0.0001801423 5.518477e-05
  [13,] 0.0001790631 0.0001897983 6.617577e-05
  [14,] 0.0002213847 0.0001639420 7.513496e-05
  [15,] 0.0001550473 0.0025428086 5.879998e-04
  [16,] 0.0001550330 0.0024462015 5.633342e-04
  [17,] 0.0001797837 0.0001852655 6.472567e-05
  [18,] 0.0002555690 0.0001639539 8.737247e-05
  [19,] 0.0001954706 0.0001855511 6.124564e-05
  [20,] 0.0001550007 0.0030270921 6.363284e-04
  [21,] 0.0001785980 0.0001924149 6.828393e-05
  [22,] 0.0001786097 0.0001775348 5.922557e-05
  [23,] 0.0001789249 0.0001816056 6.208980e-05
  [24,] 0.0001833898 0.0080854370 5.749942e-03
  [25,] 0.0001552566 0.0030991836 5.999065e-04
  [26,] 0.0002022820 0.0001824923 6.790497e-05
  [27,] 0.0001787923 0.0001780505 5.969477e-05
  [28,] 0.0001787218 0.0001781448 5.973085e-05
  [29,] 0.0001792980 0.0001777067 5.967482e-05
  [30,] 0.0001792126 0.0001779174 5.979513e-05
  [31,] 0.0001795812 0.0001785368 6.046403e-05
  [32,] 0.0001791192 0.0001789764 6.053728e-05
  [33,] 0.0002032679 0.0001778644 6.796707e-05
  [34,] 0.0002223644 0.0001780990 5.869901e-05
  [35,] 0.0002003700 0.0001822318 6.554513e-05
  [36,] 0.0001957687 0.0001826944 6.274888e-05
  [37,] 0.0001789263 0.0001783054 5.974664e-05
  [38,] 0.0002054739 0.0001787887 5.545338e-05
  [39,] 0.0001885817 0.0001755512 5.377284e-05
  [40,] 0.0001791643 0.0001783091 5.986521e-05
  [41,] 0.0001782782 0.0108638072 6.240950e-03
  [42,] 0.0001789652 0.0001784009 5.984304e-05
  [43,] 0.0001666899 0.0152053680 1.565320e-03
  [44,] 0.0001883458 0.0001758746 5.369242e-05
  [45,] 0.0001881155 0.0001758228 5.367684e-05
  [46,] 0.0002024491 0.0001824061 6.662420e-05
  [47,] 0.0001887399 0.0001764155 5.364171e-05
  [48,] 0.0001799279 0.0001827043 6.317753e-05
  [49,] 0.0001808596 0.0114705524 7.405528e-03
  [50,] 0.0001882745 0.0001761820 5.363003e-05
  [51,] 0.0001799891 0.0001815344 6.244694e-05
  [52,] 0.0001891587 0.0001755718 5.382516e-05
  [53,] 0.0001823974 0.0118486882 8.150481e-03
  [54,] 0.0001899789 0.0001756766 5.389007e-05
  [55,] 0.0001890314 0.0001755313 5.382055e-05
  [56,] 0.0002131297 0.0001863198 8.389546e-05
  [57,] 0.0001822569 0.0001766099 6.090740e-05
  [58,] 0.0002050999 0.0001822809 6.733069e-05
  [59,] 0.0001823405 0.0147760823 1.014268e-02
  [60,] 0.0001887981 0.0001749360 5.406067e-05
  [61,] 0.0001657920 0.0041816363 5.535310e-04
  [62,] 0.0001652100 0.0038868145 5.349764e-04
  [63,] 0.0002025641 0.0001824262 6.696874e-05
  [64,] 0.0001644254 0.0098240078 1.235030e-03
  [65,] 0.0001896882 0.0001864318 1.019299e-04
  [66,] 0.0002067080 0.0001823501 6.797749e-05
  [67,] 0.0001828176 0.0026001748 1.791519e-03
  [68,] 0.0002146296 0.0001644033 7.320620e-05
  [69,] 0.0001874460 0.0001750106 5.388301e-05
  [70,] 0.0002048800 0.0001806779 6.968186e-05
  [71,] 0.0001781687 0.0001795570 6.014609e-05
  [72,] 0.0002044852 0.0001804843 6.901786e-05
  [73,] 0.0001889505 0.0001750471 5.404346e-05
  [74,] 0.0002018878 0.0001781530 5.853506e-05
  [75,] 0.0002056783 0.0001806293 6.984308e-05
  [76,] 0.0001780560 0.0001793397 5.992878e-05
  [77,] 0.0001867778 0.0001752291 5.377471e-05
  [78,] 0.0002009614 0.0001817752 7.011609e-05
  [79,] 0.0001821393 0.0109607845 7.469372e-03
  [80,] 0.0001984741 0.0001819509 6.931475e-05
  [81,] 0.0002195557 0.0001648792 7.558118e-05
  [82,] 0.0001878082 0.0001742887 5.410358e-05
  [83,] 0.0001732594 0.0104866103 4.451294e-03
  [84,] 0.0002233633 0.0001637610 7.504069e-05
  [85,] 0.0001896735 0.0001727529 5.492235e-05
  [86,] 0.0001882353 0.0001738991 5.429912e-05
  [87,] 0.0001907251 0.0110700302 1.026794e-02
  [88,] 0.0001797207 0.0001814070 6.219997e-05
  [89,] 0.0002101222 0.0001776371 6.059343e-05
  [90,] 0.0002136621 0.0001777405 6.125692e-05
  [91,] 0.0001887927 0.0001748413 5.407482e-05
  [92,] 0.0001990152 0.0001823642 6.435314e-05
  [93,] 0.0001805094 0.0001815182 6.273170e-05
  [94,] 0.0001898825 0.0001750152 5.415730e-05
  [95,] 0.0002216134 0.0001685867 8.141777e-05
  [96,] 0.0001897690 0.0001742472 5.434671e-05
  [97,] 0.0001890467 0.0001748220 5.410674e-05
  [98,] 0.0001892497 0.0001748153 5.413184e-05
  [99,] 0.0001547360 0.0001794170 5.128599e-05
 [100,] 0.0001881771 0.0001747388 5.402344e-05
 [101,] 0.0001885562 0.0001741115 5.423020e-05
 [102,] 0.0001887781 0.0001747605 5.408749e-05
 [103,] 0.0001874882 0.0001738270 5.419512e-05
 [104,] 0.0001885915 0.0001746114 5.410279e-05
 [105,] 0.0001785491 0.0001810959 6.132113e-05
 [106,] 0.0002040593 0.0001824103 6.736217e-05
 [107,] 0.0001894215 0.0001740439 5.436209e-05
 [108,] 0.0001879454 0.0001743584 5.408812e-05
 [109,] 0.0002046892 0.0001824042 6.750480e-05
 [110,] 0.0001883654 0.0001743974 5.412773e-05
 [111,] 0.0001735265 0.0075743000 3.242539e-03
 [112,] 0.0001733094 0.0075764742 3.193651e-03
 [113,] 0.0001783360 0.0001793956 6.012305e-05
 [114,] 0.0001779410 0.0001854745 6.287158e-05
 [115,] 0.0001795604 0.0001785739 6.027067e-05
 [116,] 0.0001886659 0.0001747185 5.408856e-05
 [117,] 0.0001736033 0.0073458201 3.170297e-03
 [118,] 0.0001833645 0.0034946595 2.466285e-03
 [119,] 0.0002034861 0.0001763907 6.095049e-05
 [120,] 0.0003327539 0.0001871557 1.696718e-04
 [121,] 0.0001867624 0.0001753849 5.374649e-05
 [122,] 0.0001874688 0.0001753755 5.381954e-05
 [123,] 0.0001869758 0.0001756860 5.371588e-05
 [124,] 0.0001902922 0.0001760619 5.398258e-05
 [125,] 0.0001892539 0.0001761229 5.386227e-05
 [126,] 0.0001894476 0.0001761701 5.387882e-05
 [127,] 0.0002043157 0.0001826175 6.613382e-05
 [128,] 0.0001888419 0.0001762225 5.380722e-05
 [129,] 0.0001999689 0.0001822864 6.528606e-05
 [130,] 0.0001893445 0.0001763144 5.383972e-05
 [131,] 0.0001889278 0.0001767451 5.373349e-05
 [132,] 0.0001652202 0.0076635363 9.426982e-04
 [133,] 0.0001796563 0.0017143232 1.039290e-03
 [134,] 0.0002070172 0.0001766599 5.785148e-05
 [135,] 0.0001896607 0.0001762056 5.389465e-05
 [136,] 0.0001862313 0.0001827968 6.299055e-05
 [137,] 0.0001877552 0.0001803820 5.292988e-05
 [138,] 0.0001910811 0.0001763862 5.399769e-05
 [139,] 0.0001902934 0.0001759231 5.400295e-05
 [140,] 0.0001903156 0.0001679068 5.836475e-05
 [141,] 0.0001562105 0.0001813670 5.416100e-05
 [142,] 0.0003322980 0.0001904223 1.694640e-04
 [143,] 0.0001819106 0.0016964980 1.122716e-03
 [144,] 0.0001881487 0.0025903163 2.144991e-03
 [145,] 0.0001902858 0.0001758198 5.402280e-05
 [146,] 0.0001897883 0.0001763488 5.386623e-05
 [147,] 0.0001891364 0.0001766605 5.375608e-05
 [148,] 0.0001900150 0.0001760173 5.396139e-05
 [149,] 0.0001894204 0.0001763453 5.384190e-05
 [150,] 0.0001885994 0.0001764235 5.375288e-05
 [151,] 0.0001895522 0.0001768449 5.377034e-05
 [152,] 0.0002015271 0.0001822763 6.555310e-05
 [153,] 0.0001894526 0.0001768935 5.374804e-05
 [154,] 0.0001902078 0.0001758012 5.402342e-05
 [155,] 0.0001883283 0.0001769732 5.363551e-05
 [156,] 0.0002053075 0.0001854460 6.360705e-05
 [157,] 0.0001995922 0.0001822965 6.518808e-05
 [158,] 0.0001888926 0.0001769144 5.369700e-05
 [159,] 0.0001881629 0.0001769836 5.361631e-05
 [160,] 0.0001644325 0.0001754783 5.392334e-05
 [161,] 0.0002040870 0.0001850602 6.368850e-05
 [162,] 0.0001853390 0.0001851515 8.558337e-05
 [163,] 0.0001900705 0.0001768338 5.381572e-05
 [164,] 0.0001792449 0.0082399712 4.961023e-03
 [165,] 0.0002002029 0.0001681239 6.685826e-05
 [166,] 0.0001766229 0.0101069589 5.355066e-03
 [167,] 0.0002065638 0.0001803273 5.972249e-05
 [168,] 0.0001992373 0.0001676172 6.582531e-05
 [169,] 0.0002000324 0.0001823827 6.616652e-05
 [170,] 0.0002021820 0.0001677199 6.699275e-05
 [171,] 0.0002026937 0.0001672589 6.649309e-05
 [172,] 0.0001767845 0.0086953916 4.658243e-03
 [173,] 0.0002083912 0.0001847289 6.549462e-05
 [174,] 0.0001765447 0.0100145830 5.286284e-03
 [175,] 0.0001973190 0.0001668669 6.408712e-05
 [176,] 0.0001958554 0.0001670784 6.389793e-05
 [177,] 0.0001956784 0.0001673775 6.424882e-05
 [178,] 0.0002186924 0.0001764883 5.988036e-05
 [179,] 0.0002049953 0.0001823709 6.773827e-05
 [180,] 0.0002054071 0.0001823747 6.791188e-05
 [181,] 0.0001551535 0.0001741733 5.076124e-05
 [182,] 0.0002084346 0.0001803555 6.003479e-05
 [183,] 0.0001770776 0.0093326753 5.070742e-03
 [184,] 0.0001761616 0.0086427451 4.482698e-03
 [185,] 0.0001871402 0.0001777596 5.345319e-05
 [186,] 0.0001850587 0.0001771634 5.337886e-05
 [187,] 0.0001794704 0.0023358950 1.405126e-03
 [188,] 0.0001798827 0.0045518477 2.822573e-03
 [189,] 0.0001793050 0.0001816015 6.208641e-05
 [190,] 0.0001792941 0.0001816015 6.208132e-05
 [191,] 0.0001878453 0.0001769206 5.361130e-05
 [192,] 0.0001840573 0.0002478076 1.577444e-04
 [193,] 0.0001665087 0.0001669291 5.132267e-05
 [194,] 0.0001720202 0.0001828555 9.645456e-05
 [195,] 0.0001843562 0.0001835740 6.164354e-05
 [196,] 0.0002010970 0.0001606190 6.301822e-05
 [197,] 0.0001795596 0.0001818260 6.238717e-05
 [198,] 0.0001791328 0.0001856546 6.378081e-05
 [199,] 0.0001993276 0.0001778934 5.521000e-05
 [200,] 0.0001643039 0.0001779692 6.444768e-05
 [201,] 0.0002527689 0.0001606145 7.781670e-05
 [202,] 0.0001805518 0.0001742505 6.660157e-05
 [203,] 0.0001833695 0.0001725843 6.656104e-05
 [204,] 0.0002179246 0.0001779087 5.859386e-05
 [205,] 0.0001812457 0.0096016974 6.291715e-03
 [206,] 0.0001928562 0.0001840244 6.636491e-05
 [207,] 0.0001925774 0.0001840268 6.625039e-05
 [208,] 0.0001848622 0.0001669058 4.742768e-05
 [209,] 0.0002020620 0.0001596437 5.488567e-05
 [210,] 0.0001822240 0.0051160230 3.476281e-03
 [211,] 0.0001834329 0.0001734501 6.730768e-05
 [212,] 0.0001826476 0.0001736008 6.707256e-05
 [213,] 0.0001966920 0.0001593376 5.479422e-05
 [214,] 0.0001790057 0.0001817627 6.202598e-05
 [215,] 0.0001672029 0.0002092723 1.045854e-04
 [216,] 0.0001800002 0.0001830649 6.345336e-05
 [217,] 0.0001844934 0.0001762194 5.636028e-05
 [218,] 0.0001706126 0.0001782212 7.295059e-05
 [219,] 0.0003784705 0.0001649505 1.320332e-04
 [220,] 0.0001808033 0.0001605272 5.336735e-05
 [221,] 0.0001985103 0.0001777805 5.671916e-05
 [222,] 0.0001672929 0.0001784686 7.009980e-05
 [223,] 0.0001772668 0.0001604841 5.201066e-05
 [224,] 0.0001808702 0.0086814666 5.608057e-03
 [225,] 0.0002058746 0.0001824385 6.836042e-05
 [226,] 0.0001683129 0.0001793930 7.534030e-05
 [227,] 0.0001796751 0.0001825447 6.292534e-05
 [228,] 0.0001683351 0.0001786286 7.199589e-05
 [229,] 0.0001801955 0.0001831327 6.361763e-05
 [230,] 0.0001967556 0.0001824739 6.560476e-05
 [231,] 0.0001697872 0.0001714582 5.961517e-05
 [232,] 0.0001809676 0.0076123817 4.937495e-03
 [233,] 0.0002088181 0.0001764021 6.175965e-05
 [234,] 0.0002062375 0.0001645224 7.040182e-05
 [235,] 0.0001791909 0.0001825358 6.262143e-05
 [236,] 0.0002080174 0.0001824034 6.918218e-05
 [237,] 0.0001817048 0.0072111113 4.808535e-03
 [238,] 0.0001836954 0.0093212699 6.733116e-03
 [239,] 0.0001679782 0.0001794757 7.507885e-05
 [240,] 0.0001690017 0.0001792787 7.563279e-05
 [241,] 0.0001668667 0.0001783845 6.914341e-05
 [242,] 0.0001830743 0.0076896096 5.415521e-03
 [243,] 0.0002036225 0.0001812355 5.395628e-05
 [244,] 0.0003498409 0.0001926778 1.856804e-04
 [245,] 0.0002198841 0.0001656262 7.690011e-05
 [246,] 0.0001722108 0.0001794600 7.969125e-05
 [247,] 0.0001837097 0.0001605558 5.447390e-05
 [248,] 0.0001700975 0.0001806553 8.266959e-05
 [249,] 0.0002046121 0.0001825946 6.847183e-05
 [250,] 0.0002140026 0.0001746231 6.083540e-05
 [251,] 0.0001799787 0.0082156562 5.108218e-03
 [252,] 0.0003938376 0.0001591208 1.098576e-04
 [253,] 0.0001809691 0.0080619926 5.230260e-03
 [254,] 0.0001859824 0.0001605885 5.522216e-05
 [255,] 0.0001789362 0.0001823575 6.235975e-05
 [256,] 0.0001875514 0.0001604834 5.473649e-05
 [257,] 0.0001802556 0.0085648731 5.389517e-03
 [258,] 0.0001684759 0.0001817625 8.567317e-05
 [259,] 0.0001787896 0.0001823276 6.224300e-05
 [260,] 0.0002525991 0.0001596668 7.630219e-05
 [261,] 0.0001691699 0.0001787176 7.343905e-05
 [262,] 0.0001660172 0.0001781060 6.707596e-05
 [263,] 0.0002006505 0.0001768209 5.612134e-05
 [264,] 0.0001834319 0.0085083749 6.086530e-03
 [265,] 0.0002034669 0.0001637702 6.843392e-05
 [266,] 0.0002011886 0.0001769999 5.609851e-05
 [267,] 0.0001677847 0.0001779516 6.848911e-05
 [268,] 0.0002116392 0.0001843436 5.917119e-05
 [269,] 0.0002085328 0.0001640358 7.058225e-05
 [270,] 0.0002150255 0.0001644592 7.344021e-05
 [271,] 0.0002290132 0.0002003910 1.154376e-04
 [272,] 0.0001654000 0.0001661487 4.927268e-05
 [273,] 0.0002183889 0.0001640382 7.400506e-05
 [274,] 0.0001727664 0.0001790186 7.941227e-05
 [275,] 0.0002015478 0.0001823582 6.658890e-05
 [276,] 0.0002304390 0.0002028539 1.192967e-04
 [277,] 0.0001647604 0.0001661306 4.919986e-05
 [278,] 0.0002015124 0.0001823594 6.661500e-05
 [279,] 0.0001650399 0.0001662635 4.919905e-05
 [280,] 0.0002044838 0.0001826781 6.885210e-05
 [281,] 0.0001652788 0.0001657715 4.937358e-05
 [282,] 0.0002145394 0.0001639336 7.253850e-05
 [283,] 0.0001652063 0.0001658462 4.934187e-05
 [284,] 0.0001645458 0.0001659317 4.922435e-05
 [285,] 0.0002668946 0.0001687107 8.672942e-05
 [286,] 0.0002045616 0.0001823607 6.764150e-05
 [287,] 0.0001836504 0.0075669231 5.452525e-03
 [288,] 0.0001907991 0.0001939385 5.905661e-05
 [289,] 0.0002349603 0.0002025967 1.222561e-04
 [290,] 0.0001840842 0.0001831489 6.006245e-05
 [291,] 0.0002333238 0.0002019387 1.202957e-04
 [292,] 0.0001635282 0.0001660031 4.908638e-05
 [293,] 0.0001636257 0.0001659409 4.910910e-05
 [294,] 0.0001634645 0.0001644325 4.892485e-05
 [295,] 0.0002116660 0.0001619255 6.848529e-05
 [296,] 0.0001832089 0.0001831226 5.989171e-05
 [297,] 0.0002370902 0.0002040831 1.256125e-04
 [298,] 0.0001638396 0.0001662159 4.907897e-05
 [299,] 0.0001655820 0.0001652742 4.950628e-05
 [300,] 0.0002043963 0.0001823889 6.785484e-05
 [301,] 0.0001953057 0.0001847637 1.018044e-04
 [302,] 0.0001658590 0.0001658921 4.941588e-05
 [303,] 0.0001610415 0.0001694816 5.146380e-05
 [304,] 0.0001724748 0.0001649463 5.136092e-05
 [305,] 0.0001646817 0.0001651493 4.954649e-05
 [306,] 0.0001658040 0.0001652719 4.966614e-05
 [307,] 0.0001603952 0.0001687085 5.049418e-05
 [308,] 0.0001648648 0.0001653614 4.944608e-05
 [309,] 0.0001845173 0.0064425971 4.784551e-03
 [310,] 0.0001646191 0.0001644902 4.617969e-05
 [311,] 0.0001662738 0.0001653689 4.972286e-05
 [312,] 0.0002285992 0.0002035245 1.187345e-04
 [313,] 0.0002031951 0.0001820855 6.606823e-05
 [314,] 0.0002934553 0.0001596306 8.713113e-05
 [315,] 0.0001819427 0.0001696835 5.461913e-05
 [316,] 0.0002801350 0.0001586894 7.891891e-05
 [317,] 0.0002047345 0.0001826531 6.876529e-05
 [318,] 0.0002036256 0.0001820863 6.618269e-05
 [319,] 0.0001823557 0.0062419780 4.270662e-03
 [320,] 0.0002118005 0.0001699237 7.898444e-05
 [321,] 0.0002266618 0.0002097512 1.241572e-04
 [322,] 0.0001939917 0.0005654129 4.345502e-04
 [323,] 0.0001800416 0.0001701641 5.392913e-05
 [324,] 0.0001994872 0.0001644831 6.786265e-05
 [325,] 0.0002037926 0.0001663034 7.163145e-05
 [326,] 0.0001827777 0.0001696394 5.504167e-05
 [327,] 0.0001828180 0.0059134312 4.117054e-03
 [328,] 0.0002051162 0.0001825196 6.879567e-05
 [329,] 0.0002073954 0.0001662555 7.296744e-05
 [330,] 0.0002028751 0.0001644175 6.902761e-05
 [331,] 0.0002068020 0.0001824334 6.894362e-05
 [332,] 0.0002058799 0.0001630207 6.810405e-05
 [333,] 0.0001788568 0.0001943868 1.173395e-04
 [334,] 0.0002060483 0.0001828541 7.004630e-05
 [335,] 0.0002044626 0.0001628490 6.750563e-05
 [336,] 0.0002297458 0.0002107672 1.277822e-04
 [337,] 0.0001943290 0.0001640661 6.538986e-05
 [338,] 0.0001804222 0.0003348784 2.113914e-04
 [339,] 0.0001790091 0.0003093139 1.908440e-04
 [340,] 0.0001767569 0.0003151181 1.884191e-04
 [341,] 0.0001789072 0.0003123033 1.925155e-04
 [342,] 0.0003016801 0.0001625436 9.902077e-05
 [343,] 0.0001898770 0.0004365211 3.148588e-04
 [344,] 0.0001786443 0.0003258898 2.004756e-04
 [345,] 0.0001967261 0.0001646699 6.707392e-05
 [346,] 0.0001844476 0.0001737124 6.898684e-05
 [347,] 0.0001995449 0.0001660939 6.974177e-05
 [348,] 0.0001774990 0.0003175810 1.920367e-04
 [349,] 0.0001983764 0.0001647121 6.772656e-05
 [350,] 0.0002049926 0.0001824160 6.808922e-05
 [351,] 0.0001831893 0.0027727888 1.935698e-03
 [352,] 0.0001642722 0.0001712929 5.332562e-05
 [353,] 0.0002031025 0.0001824142 6.751081e-05
 [354,] 0.0002084903 0.0001825747 6.804265e-05
 [355,] 0.0001945984 0.0001643593 6.593276e-05
 [356,] 0.0002050492 0.0001671757 7.311328e-05
 [357,] 0.0002049020 0.0001662286 7.195889e-05
 [358,] 0.0002055295 0.0001889241 8.152258e-05
 [359,] 0.0001811404 0.0028508461 1.847158e-03
 [360,] 0.0002275299 0.0002094223 1.246450e-04
 [361,] 0.0001980154 0.0001947924 8.532231e-05
 [362,] 0.0002039413 0.0001825043 6.838854e-05
 [363,] 0.0002084027 0.0001676836 7.500838e-05
 [364,] 0.0002333976 0.0002095302 1.292961e-04
 [365,] 0.0001766513 0.0001870270 6.273946e-05
 [366,] 0.0001798623 0.0031852301 1.964976e-03
 [367,] 0.0001777240 0.0001859594 6.296607e-05
 [368,] 0.0002016999 0.0001657769 7.020204e-05
 [369,] 0.0001793814 0.0002275058 1.393354e-04
 [370,] 0.0001950375 0.0001650515 6.686069e-05
 [371,] 0.0001967745 0.0001643132 6.664116e-05
 [372,] 0.0001947831 0.0001647983 6.647714e-05
 [373,] 0.0002201469 0.0001967402 1.056392e-04
 [374,] 0.0002061239 0.0001645483 7.034330e-05
 [375,] 0.0001831372 0.0011170790 7.659678e-04
 [376,] 0.0001847848 0.0001682370 6.589958e-05
 [377,] 0.0002005392 0.0001919169 8.837024e-05
 [378,] 0.0002166401 0.0001826108 7.477273e-05
 [379,] 0.0001881624 0.0001627396 6.207367e-05
 [380,] 0.0001843987 0.0001612795 5.908422e-05
 [381,] 0.0001624369 0.0001635751 4.885779e-05
 [382,] 0.0002140582 0.0002036369 1.081869e-04
 [383,] 0.0002129251 0.0002041104 1.078350e-04
 [384,] 0.0001861039 0.0015393750 1.172624e-03
 [385,] 0.0001835820 0.0024831802 1.751960e-03
 [386,] 0.0002166081 0.0002086233 1.151511e-04
 [387,] 0.0002426834 0.0001941706 1.113045e-04
 [388,] 0.0001870371 0.0013150438 1.025388e-03
 [389,] 0.0001860353 0.0011546981 8.691951e-04
 [390,] 0.0002873090 0.0001747670 1.191593e-04
 [391,] 0.0002001574 0.0001600228 6.152961e-05
 [392,] 0.0001711898 0.0001878431 5.605988e-05
 [393,] 0.0001923727 0.0001603922 6.013322e-05
 [394,] 0.0001866717 0.0012366135 9.523006e-04
 [395,] 0.0002645016 0.0304241626 6.064360e-02
 [396,] 0.0001903742 0.0001841098 6.712490e-05
 [397,] 0.0002131982 0.0002070323 1.109419e-04
 [398,] 0.0002576796 0.0003499846 4.844825e-04
 [399,] 0.0001853688 0.0012438390 9.188201e-04
 [400,] 0.0001848407 0.0012438390 9.028782e-04
 [401,] 0.0001984472 0.0001609841 6.300228e-05
 [402,] 0.0002938426 0.0001994638 2.711936e-04
 [403,] 0.0001704997 0.0001823448 5.596227e-05
 [404,] 0.0001999516 0.0001623100 5.171842e-05
 [405,] 0.0001833263 0.0001829272 6.136276e-05
 [406,] 0.0001827156 0.0001829029 6.107969e-05
 [407,] 0.0001786538 0.0003991819 6.616803e-05
 [408,] 0.0004080791 0.0001713099 1.545581e-04
 [409,] 0.0001698596 0.0001811775 5.563387e-05
 [410,] 0.0002604948 0.0012057395 1.982829e-03
 [411,] 0.0001814013 0.0010269854 6.547016e-04
 [412,] 0.0001758401 0.0001843394 5.902287e-05
 [413,] 0.0001777080 0.0001586460 5.216898e-05
 [414,] 0.0001775356 0.0001704970 5.571655e-05
 [415,] 0.0001839931 0.0012042271 8.450262e-04
 [416,] 0.0001827153 0.0011712164 7.853138e-04
 [417,] 0.0001972377 0.0001717159 5.676820e-05
 [418,] 0.0001958181 0.0001842428 6.294339e-05
 [419,] 0.0001927208 0.0001836853 6.350157e-05
 [420,] 0.0001917100 0.0001841508 6.197520e-05
 [421,] 0.0001907751 0.0001717397 5.564973e-05
 [422,] 0.0001954877 0.0001720997 5.631568e-05
 [423,] 0.0001859085 0.0001831145 6.277853e-05
 [424,] 0.0002202132 0.0001943664 9.808147e-05
 [425,] 0.0002180018 0.0001875187 8.978249e-05
 [426,] 0.0002119439 0.0001926025 9.105755e-05
 [427,] 0.0001808139 0.0002531788 1.495285e-04
 [428,] 0.0001885101 0.0008986750 7.189228e-04
 [429,] 0.0001763897 0.0001830306 5.864407e-05
 [430,] 0.0002187441 0.0001847039 8.620943e-05
 [431,] 0.0001802873 0.0007063793 4.296356e-04
 [432,] 0.0001693426 0.0001750157 5.295734e-05
 [433,] 0.0001828044 0.0013459879 9.092007e-04
 [434,] 0.0001806166 0.0004275106 2.592110e-04
 [435,] 0.0001975630 0.0001838539 6.464807e-05
 [436,] 0.0001825245 0.0009919002 6.585937e-04
 [437,] 0.0001821762 0.0012164231 8.014935e-04
 [438,] 0.0001968991 0.0001609394 5.330879e-05
 [439,] 0.0001977348 0.0001692305 4.895147e-05
 [440,] 0.0001821172 0.0001851188 6.263223e-05
 [441,] 0.0001691125 0.0001652163 4.923745e-05
 [442,] 0.0001915666 0.0001882713 5.501537e-05
 [443,] 0.0001916295 0.0001879541 5.503375e-05
 [444,] 0.0001769938 0.0002096002 5.416780e-05
 [445,] 0.0001998157 0.0001648805 4.953871e-05
 [446,] 0.0001953570 0.0001659876 4.854794e-05
 [447,] 0.0002072122 0.0001618345 5.263333e-05
 [448,] 0.0001764202 0.0001779593 5.068002e-05
 [449,] 0.0001907279 0.0001836476 6.441508e-05
 [450,] 0.0001766352 0.0001645348 5.022973e-05
 [451,] 0.0001912028 0.0001836681 6.580382e-05
 [452,] 0.0001941339 0.0001637732 4.942962e-05
 [453,] 0.0002368295 0.0001759555 7.786951e-05
 [454,] 0.0001975956 0.0001636206 4.999715e-05
 [455,] 0.0001959405 0.0001633087 4.991771e-05
 [456,] 0.0001967634 0.0001631311 5.013594e-05
 [457,] 0.0001957068 0.0001628388 5.013362e-05
 [458,] 0.0002689643 0.0001627575 6.156006e-05
 [459,] 0.0001903548 0.0001838658 6.233427e-05
 [460,] 0.0001837335 0.0001651772 5.100971e-05
 [461,] 0.0001904418 0.0001839734 6.511760e-05
 [462,] 0.0001880147 0.0001791053 5.710864e-05
 [463,] 0.0003411960 0.0001828823 1.068831e-04
 [464,] 0.0001723772 0.0001634872 4.987709e-05
 [465,] 0.0002746165 0.0001598537 6.808744e-05
 [466,] 0.0001959954 0.0001868192 7.127917e-05
 [467,] 0.0001886207 0.0001844110 6.550670e-05
 [468,] 0.0001955168 0.0001625641 5.021352e-05
 [469,] 0.0002365930 0.0001774645 8.284819e-05
 [470,] 0.0001870354 0.0001836432 6.298078e-05
 [471,] 0.0002670252 0.0001747914 5.451797e-05
 [472,] 0.0002313487 0.0001755555 7.519500e-05
 [473,] 0.0002055140 0.0001835237 7.861619e-05
 [474,] 0.0001820527 0.0001937566 5.648342e-05
 [475,] 0.0001837120 0.0001913922 5.640387e-05
 [476,] 0.0001830813 0.0001908045 5.638376e-05
 [477,] 0.0001932814 0.0001651048 4.875551e-05
 [478,] 0.0001933655 0.0001647374 4.896373e-05
 [479,] 0.0001863582 0.0001837019 6.204966e-05
 [480,] 0.0002561984 0.0001890213 4.993587e-05
 [481,] 0.0001858382 0.0001885755 5.629733e-05
 [482,] 0.0001863251 0.0001908346 5.622102e-05
 [483,] 0.0001868635 0.0001836873 6.133266e-05
 [484,] 0.0001738562 0.0001842917 5.840482e-05
 [485,] 0.0001841227 0.0001872930 5.688762e-05
 [486,] 0.0001842162 0.0001886505 5.685758e-05
 [487,] 0.0001972208 0.0001844027 7.053501e-05
 [488,] 0.0002515390 0.0001904694 4.935628e-05
 [489,] 0.0001822407 0.0003874689 2.452623e-04
 [490,] 0.0001933437 0.0001675574 4.801812e-05
 [491,] 0.0001865485 0.0001887248 5.635953e-05
 [492,] 0.0001711522 0.0001765479 5.084506e-05
 [493,] 0.0002143417 0.0001790300 8.234424e-05
 [494,] 0.0002164233 0.0001803564 8.502113e-05
 [495,] 0.0002106368 0.0001820221 7.033199e-05
 [496,] 0.0003032340 0.0001618257 6.855003e-05
 [497,] 0.0001937374 0.0001839004 6.244686e-05
 [498,] 0.0001939508 0.0001839016 6.251303e-05
 [499,] 0.0001958381 0.0001836339 6.373838e-05
 [500,] 0.0001720792 0.0001987694 5.332449e-05
 [501,] 0.0001940902 0.0001606693 5.144471e-05
 [502,] 0.0001972463 0.0001632464 5.017557e-05
 [503,] 0.0001891523 0.0001886461 7.165185e-05
 [504,] 0.0001835339 0.0002006640 5.520047e-05
 [505,] 0.0001842625 0.0001821073 5.733980e-05
 [506,] 0.0002149223 0.0001626221 5.820277e-05
 [507,] 0.0001560389 0.0001715923 4.928624e-05
 [508,] 0.0002353223 0.0001764247 5.174709e-05
 [509,] 0.0001551052 0.0001647320 4.571808e-05
 [510,] 0.0001868728 0.0002044738 5.627176e-05
 [511,] 0.0001925742 0.0001877742 6.920899e-05
 [512,] 0.0002009486 0.0002691453 5.063951e-05
 [513,] 0.0001621904 0.0002291224 5.933428e-05
 [514,] 0.0001790719 0.0001590304 5.102994e-05
 [515,] 0.0001818110 0.0001592598 5.099576e-05
 [516,] 0.0001769324 0.0001591164 5.030771e-05
 [517,] 0.0001787169 0.0001618573 4.813356e-05
 [518,] 0.0001770046 0.0001590985 5.035035e-05
 [519,] 0.0001733439 0.0001591349 4.948688e-05
 [520,] 0.0001859081 0.0001592238 5.190963e-05
 [521,] 0.0001886645 0.0001592577 5.239491e-05
 [522,] 0.0001622997 0.0001673266 4.590194e-05
 [523,] 0.0001879570 0.0001597172 5.165026e-05
 [524,] 0.0001892794 0.0001594342 5.213427e-05
 [525,] 0.0001856927 0.0001627017 4.873267e-05
 [526,] 0.0001889187 0.0002362063 5.935968e-05
 [527,] 0.0001889550 0.0001593108 5.230220e-05
 [528,] 0.0001912949 0.0001592903 5.280376e-05
 [529,] 0.0001926572 0.0001666729 6.046262e-05
 [530,] 0.0001915268 0.0001964325 5.479565e-05
 [531,] 0.0001944994 0.0001592344 5.363061e-05
 [532,] 0.0001916770 0.0001592676 5.295857e-05
 [533,] 0.0001637958 0.0001662070 4.607607e-05
 [534,] 0.0001921098 0.0001594141 5.273367e-05
 [535,] 0.0001920876 0.0001590185 5.392485e-05
 [536,] 0.0001634996 0.0001666823 4.600642e-05
 [537,] 0.0001818758 0.0001685333 6.458359e-05
 [538,] 0.0001883687 0.0001591168 5.267673e-05
 [539,] 0.0001899520 0.0001591733 5.292618e-05
 [540,] 0.0001879806 0.0001596259 5.158785e-05
 [541,] 0.0001906651 0.0001592218 5.290751e-05
 [542,] 0.0001853740 0.0001589793 5.282918e-05
 [543,] 0.0001968256 0.0001597259 5.637980e-05
 [544,] 0.0001634928 0.0001652889 4.615096e-05
 [545,] 0.0001890560 0.0001592753 5.241049e-05
 [546,] 0.0001895351 0.0001596850 5.181047e-05
 [547,] 0.0001580120 0.0001664522 5.094790e-05
 [548,] 0.0001911207 0.0002065554 5.529267e-05
 [549,] 0.0001911523 0.0001596979 5.210078e-05
 [550,] 0.0001615317 0.0001841743 5.365085e-05
 [551,] 0.0001912532 0.0001839489 6.441235e-05
 [552,] 0.0001862756 0.0001596429 5.413684e-05
 [553,] 0.0001923352 0.0001593925 5.284108e-05
 [554,] 0.0001818901 0.0001593914 5.075832e-05
 [555,] 0.0002260294 0.0001602052 6.372375e-05
 [556,] 0.0001746192 0.0001596602 4.894289e-05
 [557,] 0.0001787006 0.0001593179 5.019889e-05
 [558,] 0.0001703661 0.0001647222 4.810522e-05
 [559,] 0.0002265465 0.0001723441 5.017219e-05
 [560,] 0.0002214082 0.0001651604 5.238508e-05
 [561,] 0.0002248362 0.0001682606 5.234044e-05
 [562,] 0.0001835476 0.0001784344 5.765446e-05
 [563,] 0.0002396019 0.0001670929 5.439535e-05
 [564,] 0.0002004030 0.0001680715 5.299976e-05
 [565,] 0.0002210768 0.0001685914 5.119811e-05
 [566,] 0.0001752767 0.0001806648 5.514139e-05
 [567,] 0.0001730335 0.0001699081 4.884620e-05
 [568,] 0.0001529965 0.0001680696 5.014764e-05
 [569,] 0.0001817195 0.0001850545 5.994818e-05
 [570,] 0.0001490671 0.0001645111 4.665851e-05
 [571,] 0.0001935298 0.0001832952 6.903820e-05
 [572,] 0.0001479058 0.0001653399 4.610553e-05
 [573,] 0.0001583008 0.0001852752 4.755689e-05
 [574,] 0.0001536832 0.0001656348 4.936974e-05
 [575,] 0.0001572767 0.0001710801 5.451579e-05
 [576,] 0.0001546717 0.0001741549 5.420323e-05
 [577,] 0.0001557215 0.0001713037 5.373361e-05
 [578,] 0.0001541247 0.0001684368 5.159617e-05
 [579,] 0.0001558437 0.0001688302 5.272990e-05
 [580,] 0.0001754914 0.0001793181 5.710800e-05
 [581,] 0.0001703876 0.0001796011 5.251924e-05
 [582,] 0.0001646172 0.0001620639 4.763742e-05
 [583,] 0.0001563124 0.0001692095 5.315177e-05
 [584,] 0.0001675458 0.0001922952 5.568966e-05
 [585,] 0.0001534964 0.0001648675 4.865179e-05
 [586,] 0.0001729647 0.0002067913 4.785911e-05
 [587,] 0.0001541957 0.0001677584 5.064369e-05
 [588,] 0.0001571453 0.0001613828 4.801390e-05
 [589,] 0.0001677509 0.0001629913 5.011012e-05
 [590,] 0.0001541938 0.0001679948 5.075012e-05
 [591,] 0.0001540288 0.0001683530 5.082724e-05
 [592,] 0.0001537058 0.0001683951 5.068121e-05
 [593,] 0.0001545829 0.0001696617 5.159271e-05
 [594,] 0.0001585194 0.0001612772 4.824379e-05
 [595,] 0.0001558280 0.0001675969 5.135015e-05
 [596,] 0.0001561957 0.0001640991 4.932867e-05
 [597,] 0.0001602882 0.0001682124 5.471932e-05
 [598,] 0.0001590606 0.0001690489 5.452134e-05
 [599,] 0.0001615697 0.0001693196 5.593536e-05
 [600,] 0.0001608023 0.0001695193 5.564910e-05
 [601,] 0.0001608828 0.0001690666 5.545973e-05
 [602,] 0.0001605052 0.0001657379 5.352104e-05
 [603,] 0.0001970675 0.0001840677 6.507021e-05
 [604,] 0.0001606115 0.0001694349 5.551538e-05
 [605,] 0.0001600382 0.0001695260 5.526663e-05
 [606,] 0.0001594745 0.0001688346 5.463023e-05
 [607,] 0.0001609901 0.0001686935 5.532129e-05
 [608,] 0.0001701356 0.0001794141 5.196076e-05
 [609,] 0.0001628064 0.0001748423 5.928390e-05
 [610,] 0.0001616911 0.0001699417 5.632984e-05
 [611,] 0.0001587945 0.0001678829 5.375353e-05
 [612,] 0.0001595957 0.0001692755 5.492070e-05
 [613,] 0.0001585296 0.0001724361 5.583909e-05
 [614,] 0.0001703853 0.0001819357 5.219542e-05
 [615,] 0.0001743809 0.0001810781 5.818812e-05
 [616,] 0.0001804392 0.0001628298 5.124000e-05
 [617,] 0.0001664187 0.0001973307 4.916172e-05
 [618,] 0.0001534478 0.0001998557 6.137714e-05
 [619,] 0.0002201956 0.0001807402 7.394382e-05
 [620,] 0.0002527244 0.0001648982 8.360503e-05
 [621,] 0.0002309359 0.0001800989 7.332885e-05
 [622,] 0.0002447181 0.0001737679 8.575083e-05
 [623,] 0.0001834550 0.0001852722 6.041842e-05
 [624,] 0.0001504522 0.0001649228 4.655888e-05
 [625,] 0.0002513822 0.0002051608 5.197069e-05
 [626,] 0.0002595921 0.0001946196 5.469152e-05
 [627,] 0.0002018141 0.0001700786 4.895339e-05
 [628,] 0.0001820193 0.0001685457 5.542603e-05
 [629,] 0.0001885597 0.0001771825 6.353901e-05
 [630,] 0.0001831856 0.0001649000 5.612740e-05
 [631,] 0.0001875047 0.0001692543 6.102765e-05
 [632,] 0.0001831745 0.0001810027 6.004832e-05
 [633,] 0.0001822462 0.0001696223 5.698035e-05
 [634,] 0.0001817586 0.0001656256 5.678456e-05
 [635,] 0.0002389591 0.0001804070 7.346380e-05
 [636,] 0.0001814955 0.0001714467 5.528971e-05
 [637,] 0.0002503155 0.0001961289 5.353009e-05
 [638,] 0.0001725966 0.0001675751 5.601913e-05
 [639,] 0.0001843609 0.0001681645 5.906737e-05
 [640,] 0.0001835867 0.0001673693 5.812150e-05
 [641,] 0.0001836067 0.0001681121 5.869028e-05
 [642,] 0.0001838720 0.0001683044 5.895017e-05
 [643,] 0.0001814122 0.0001671228 5.434249e-05
 [644,] 0.0002429388 0.0001934118 5.335942e-05
 [645,] 0.0001935965 0.0001812926 4.746688e-05
 [646,] 0.0001843089 0.0001678526 5.901455e-05
 [647,] 0.0001847007 0.0001681881 5.945256e-05
 [648,] 0.0001818554 0.0001713475 5.675039e-05
 [649,] 0.0001879615 0.0001818448 6.407227e-05
 [650,] 0.0001670871 0.0001760842 5.238014e-05
 [651,] 0.0002348697 0.0001831131 7.348628e-05
 [652,] 0.0001693424 0.0001801935 5.705196e-05
 [653,] 0.0001699874 0.0001852518 5.593137e-05
 [654,] 0.0002131327 0.0001778808 6.551810e-05
 [655,] 0.0001704090 0.0001837532 5.549645e-05
 [656,] 0.0001702000 0.0001836075 5.552910e-05
 [657,] 0.0001702177 0.0001847578 5.569632e-05
 [658,] 0.0001702755 0.0001729701 4.756102e-05
 [659,] 0.0001706607 0.0001859383 5.570333e-05
 [660,] 0.0001702853 0.0001859886 5.583191e-05
 [661,] 0.0001704691 0.0001803532 5.540758e-05
 [662,] 0.0001703201 0.0001803533 5.536889e-05
 [663,] 0.0001713490 0.0001794328 5.388016e-05
 [664,] 0.0001950219 0.0001834344 6.506011e-05
 [665,] 0.0001939940 0.0001835345 6.122313e-05
 [666,] 0.0001722835 0.0001810845 5.622605e-05
 [667,] 0.0001964076 0.0001833522 6.531387e-05
 [668,] 0.0001693612 0.0001720000 5.343362e-05
 [669,] 0.0002129422 0.0001821260 5.867598e-05
 [670,] 0.0002110069 0.0001794716 6.837790e-05
 [671,] 0.0001482247 0.0001641777 4.556570e-05
 [672,] 0.0001878450 0.0001775709 5.881325e-05
 [673,] 0.0001876664 0.0001775638 5.877924e-05
 [674,] 0.0001904181 0.0001783903 5.928436e-05
 [675,] 0.0001895208 0.0001785649 5.872655e-05
 [676,] 0.0001879313 0.0001784311 5.856213e-05
 [677,] 0.0001498026 0.0001622294 4.668916e-05
 [678,] 0.0001890843 0.0001785827 5.860617e-05
 [679,] 0.0001896480 0.0001785653 5.848530e-05
 [680,] 0.0002265149 0.0001758081 5.149211e-05
 [681,] 0.0001999806 0.0001965118 4.672548e-05
 [682,] 0.0001824128 0.0001730284 5.088024e-05
 [683,] 0.0001826973 0.0001754794 5.062761e-05
 [684,] 0.0001881441 0.0001783862 5.820667e-05
 [685,] 0.0001831278 0.0001752059 5.065261e-05
 [686,] 0.0001483510 0.0001651213 4.614998e-05
 [687,] 0.0001881542 0.0001843842 6.354036e-05
 [688,] 0.0002255049 0.0001707704 5.294044e-05
 [689,] 0.0001823085 0.0001713975 5.087193e-05
 [690,] 0.0001813640 0.0001710642 5.084758e-05
 [691,] 0.0001488098 0.0001656839 4.702669e-05
 [692,] 0.0001742649 0.0001721773 4.994887e-05
 [693,] 0.0001889553 0.0001783443 6.025391e-05
 [694,] 0.0002279955 0.0001705194 5.343484e-05
 [695,] 0.0002230161 0.0001587087 5.897582e-05
 [696,] 0.0001689166 0.0001726180 5.333751e-05
 [697,] 0.0002277969 0.0001841814 5.960498e-05
 [698,] 0.0002267543 0.0001716206 5.961011e-05
 [699,] 0.0001796961 0.0001837053 5.946006e-05
 [700,] 0.0002020114 0.0001735134 5.920700e-05
 [701,] 0.0001719195 0.0002103981 7.808940e-05
 [702,] 0.0002135796 0.0001782512 6.460781e-05
 [703,] 0.0002237661 0.0001781572 5.929020e-05
 [704,] 0.0002155981 0.0001789310 6.369100e-05
 [705,] 0.0002281544 0.0001776144 6.879396e-05
 [706,] 0.0002159874 0.0001713497 5.730454e-05
 [707,] 0.0001677902 0.0001717769 5.250236e-05
 [708,] 0.0001495100 0.0001895381 5.346701e-05
 [709,] 0.0001550896 0.0001671445 4.678028e-05
 [710,] 0.0001907527 0.0001725351 5.979024e-05
 [711,] 0.0002144287 0.0001771904 5.819073e-05
 [712,] 0.0001821360 0.0001670670 5.425222e-05
 [713,] 0.0001673447 0.0001717469 5.234792e-05
 [714,] 0.0001501732 0.0001717159 4.949283e-05
 [715,] 0.0002236846 0.0001747282 5.718090e-05
 [716,] 0.0001673609 0.0001717378 5.234962e-05
 [717,] 0.0002277328 0.0001771963 6.081389e-05
 [718,] 0.0002194227 0.0001798129 6.322569e-05
 [719,] 0.0001784195 0.0001817674 5.103925e-05
 [720,] 0.0001993117 0.0001715252 6.131810e-05
 [721,] 0.0001781150 0.0001688174 5.117956e-05
 [722,] 0.0001510433 0.0001713380 4.998692e-05
 [723,] 0.0002259651 0.0001795073 6.513305e-05
 [724,] 0.0002250874 0.0001789200 5.901249e-05
 [725,] 0.0001547502 0.0001694486 4.664180e-05
 [726,] 0.0001806146 0.0001834975 5.936059e-05
 [727,] 0.0002202848 0.0001800305 6.769948e-05
 [728,] 0.0001810761 0.0001855768 6.099338e-05
 [729,] 0.0001953608 0.0001728574 6.167955e-05
 [730,] 0.0001967708 0.0001728333 6.197124e-05
 [731,] 0.0001674607 0.0001707096 5.219814e-05
 [732,] 0.0001502990 0.0001758982 5.072037e-05
 [733,] 0.0001672815 0.0001698962 5.188230e-05
 [734,] 0.0001628279 0.0001605022 4.650976e-05
 [735,] 0.0002019954 0.0001623037 5.922721e-05
 [736,] 0.0001674016 0.0001709292 5.222827e-05
 [737,] 0.0001952187 0.0001822324 5.268667e-05
 [738,] 0.0001960464 0.0001825182 5.269794e-05
 [739,] 0.0001673335 0.0001713977 5.223973e-05
 [740,] 0.0001967778 0.0001805218 5.280046e-05
 [741,] 0.0001728076 0.0001857741 5.859818e-05
 [742,] 0.0001954882 0.0001842802 5.262656e-05
 [743,] 0.0001797796 0.0001737295 5.111742e-05
 [744,] 0.0001650385 0.0001694792 5.599862e-05
 [745,] 0.0001810650 0.0001780049 5.812335e-05
 [746,] 0.0001607199 0.0001591275 4.622751e-05
 [747,] 0.0001680018 0.0001765024 5.408806e-05
 [748,] 0.0001489258 0.0001828044 4.908051e-05
 [749,] 0.0001724139 0.0001659570 5.267888e-05
 [750,] 0.0001855279 0.0001792986 5.987374e-05
 [751,] 0.0001901495 0.0001758904 6.085893e-05
 [752,] 0.0001501728 0.0001619980 4.656974e-05
 [753,] 0.0001863062 0.0001826713 5.007890e-05
 [754,] 0.0001484559 0.0001645092 4.596745e-05
 [755,] 0.0001764217 0.0001923121 4.956683e-05
 [756,] 0.0001984461 0.0001812005 5.947742e-05
 [757,] 0.0001737709 0.0001690145 4.966033e-05
 [758,] 0.0001737602 0.0001780615 4.973191e-05
 [759,] 0.0001682959 0.0001696804 5.261790e-05
 [760,] 0.0001498422 0.0001678518 4.847543e-05
 [761,] 0.0001486892 0.0001646741 4.663262e-05
 [762,] 0.0001736629 0.0001792257 5.638514e-05
 [763,] 0.0001842703 0.0001673750 4.789965e-05
 [764,] 0.0001491345 0.0001746001 4.969724e-05
 [765,] 0.0001846965 0.0001763540 4.994722e-05
 [766,] 0.0001482915 0.0001633411 4.590362e-05
 [767,] 0.0002259984 0.0001941294 5.175120e-05
 [768,] 0.0001941451 0.0001797558 5.022199e-05
 [769,] 0.0001482854 0.0001628440 4.575909e-05
 [770,] 0.0001486447 0.0001616067 4.546033e-05
 [771,] 0.0001952146 0.0001681321 4.921401e-05
 [772,] 0.0001546860 0.0001585879 4.528606e-05
 [773,] 0.0002040317 0.0001846379 5.817898e-05
 [774,] 0.0002225406 0.0001607958 5.825114e-05
 [775,] 0.0001986348 0.0001709446 5.192681e-05
 [776,] 0.0001481576 0.0001772021 4.771141e-05
 [777,] 0.0001726932 0.0001852903 5.777621e-05
 [778,] 0.0001972368 0.0001663862 6.131725e-05
 [779,] 0.0002005598 0.0001681713 4.803853e-05
 [780,] 0.0001981029 0.0001688350 4.762327e-05
 [781,] 0.0002032551 0.0001678068 4.844762e-05
 [782,] 0.0001730241 0.0001834322 5.301956e-05
 [783,] 0.0002036276 0.0001708906 4.771469e-05
 [784,] 0.0001949213 0.0001709649 6.692430e-05
 [785,] 0.0001905778 0.0001788501 4.558988e-05
 [786,] 0.0001917605 0.0001869282 5.536746e-05
 [787,] 0.0001712079 0.0001761021 4.680170e-05
 [788,] 0.0002153708 0.0002203666 5.217693e-05
 [789,] 0.0001785012 0.0001670973 5.405394e-05
 [790,] 0.0001532378 0.0002077435 6.369718e-05
 [791,] 0.0001507648 0.0001810789 4.610623e-05
 [792,] 0.0001719266 0.0001673209 5.332059e-05
 [793,] 0.0002100100 0.0002007154 1.036441e-04
 [794,] 0.0002023736 0.0001878561 8.694628e-05
 [795,] 0.0001667501 0.0001675888 5.104068e-05
 [796,] 0.0001665772 0.0001671814 5.135507e-05
 [797,] 0.0001983009 0.0001809053 7.841302e-05
 [798,] 0.0001529077 0.0002509080 5.642063e-05
 [799,] 0.0002243928 0.0009056436 5.148619e-05
 [800,] 0.0001484127 0.0001872748 4.887334e-05
 [801,] 0.0001725372 0.0001660340 5.199483e-05
 [802,] 0.0001661318 0.0001688431 5.093006e-05
 [803,] 0.0001800516 0.0001825878 5.609003e-05
 [804,] 0.0002198537 0.0001990172 5.611515e-05
 [805,] 0.0002081962 0.0001781388 8.057959e-05
 [806,] 0.0001783009 0.0002053409 8.588795e-05
 [807,] 0.0001710128 0.0001897265 4.819396e-05
 [808,] 0.0001659889 0.0001786335 5.374645e-05
 [809,] 0.0002104524 0.0001837932 5.846505e-05
 [810,] 0.0002164242 0.0002029115 5.478263e-05
 [811,] 0.0002278408 0.0001896803 4.766286e-05
 [812,] 0.0001856412 0.0001899960 5.663054e-05
 [813,] 0.0002130564 0.0001837336 5.901262e-05
 [814,] 0.0002044285 0.0001713231 7.113904e-05
 [815,] 0.0002080735 0.0001838452 5.805902e-05
 [816,] 0.0001786239 0.0001757207 4.877303e-05
 [817,] 0.0001491518 0.0001614530 4.471341e-05
 [818,] 0.0001663440 0.0001733949 5.254771e-05
 [819,] 0.0002025005 0.0001744909 7.363033e-05
 [820,] 0.0002182552 0.0001711545 6.880298e-05
 [821,] 0.0001664286 0.0001734197 5.261266e-05
 [822,] 0.0002129151 0.0001759449 6.954941e-05
 [823,] 0.0001951245 0.0001732108 6.908589e-05
 [824,] 0.0002001946 0.0001968619 5.433384e-05
 [825,] 0.0001661990 0.0001731431 5.238295e-05
 [826,] 0.0001882720 0.0001901494 5.656591e-05
 [827,] 0.0001852462 0.0002157376 5.867427e-05
 [828,] 0.0001884653 0.0001897779 5.673169e-05
 [829,] 0.0001660529 0.0001713065 5.193917e-05
 [830,] 0.0001664928 0.0001673879 5.001948e-05
 [831,] 0.0001509959 0.0001611617 4.665378e-05
 [832,] 0.0002104250 0.0001720377 6.701405e-05
 [833,] 0.0001732800 0.0001841781 5.726021e-05
 [834,] 0.0001827985 0.0001867392 5.659798e-05
 [835,] 0.0001702185 0.0001658291 5.158822e-05
 [836,] 0.0001737252 0.0001840943 5.721932e-05
 [837,] 0.0001822424 0.0001858067 5.659538e-05
 [838,] 0.0001736165 0.0001841059 5.720638e-05
 [839,] 0.0001663408 0.0001850670 6.623458e-05
 [840,] 0.0001492646 0.0001697329 4.561907e-05
 [841,] 0.0001738304 0.0001839775 5.725215e-05
 [842,] 0.0001697559 0.0001671856 5.206834e-05
 [843,] 0.0001736085 0.0001841728 5.722537e-05
 [844,] 0.0001597508 0.0001652593 5.031430e-05
 [845,] 0.0001586783 0.0001660795 5.073242e-05
 [846,] 0.0001610488 0.0001668453 5.213592e-05
 [847,] 0.0001828730 0.0001857291 5.656526e-05
 [848,] 0.0001606621 0.0001669677 5.204062e-05
 [849,] 0.0001862375 0.0002970577 5.494655e-05
 [850,] 0.0001726889 0.0001689408 5.291990e-05
 [851,] 0.0001834577 0.0001848606 5.658930e-05
 [852,] 0.0001753644 0.0001829561 5.990995e-05
 [853,] 0.0001741115 0.0001589933 5.343066e-05
 [854,] 0.0001765406 0.0001787709 5.712596e-05
 [855,] 0.0001756509 0.0001839131 5.758042e-05
 [856,] 0.0001752920 0.0001838951 5.751281e-05
 [857,] 0.0001594022 0.0001673527 5.176257e-05
 [858,] 0.0001766406 0.0001838100 5.785633e-05
 [859,] 0.0002061851 0.0001839714 5.908652e-05
 [860,] 0.0001755627 0.0001836785 6.042612e-05
 [861,] 0.0001815235 0.0001803293 6.916386e-05
 [862,] 0.0002409610 0.0001800195 1.023411e-04
 [863,] 0.0001628101 0.0001790661 5.875194e-05
 [864,] 0.0001768266 0.0001838366 5.792622e-05
 [865,] 0.0002159065 0.0001676559 6.510382e-05
 [866,] 0.0001764786 0.0001839328 5.775427e-05
 [867,] 0.0001697822 0.0001741797 5.984264e-05
 [868,] 0.0001764487 0.0001839193 5.776124e-05
 [869,] 0.0001758527 0.0001744587 5.644286e-05
 [870,] 0.0001495455 0.0001644505 4.535060e-05
 [871,] 0.0001917113 0.0001672928 6.253407e-05
 [872,] 0.0001707470 0.0001656684 5.605274e-05
 [873,] 0.0002336803 0.0001718893 7.170514e-05
 [874,] 0.0002511039 0.0001655596 5.596695e-05
 [875,] 0.0001737226 0.0001629757 4.961881e-05
 [876,] 0.0001726991 0.0001632923 4.928933e-05
 [877,] 0.0001787766 0.0001837078 5.858769e-05
 [878,] 0.0001911353 0.0001796349 6.406386e-05
 [879,] 0.0001780524 0.0001836086 5.855739e-05
 [880,] 0.0001677263 0.0001639930 4.928144e-05
 [881,] 0.0001680278 0.0001982569 5.777486e-05
 [882,] 0.0001910403 0.0001831896 5.270804e-05
 [883,] 0.0001770975 0.0001836128 5.822896e-05
 [884,] 0.0001752024 0.0001765562 5.494436e-05
 [885,] 0.0001766458 0.0001770380 6.604605e-05
 [886,] 0.0001519229 0.0001666637 4.488921e-05
 [887,] 0.0002829651 0.0001953367 1.454810e-04
 [888,] 0.0002106246 0.0001704057 6.069282e-05
 [889,] 0.0001926090 0.0001752497 7.184405e-05
 [890,] 0.0001618410 0.0002617173 5.965136e-05
 [891,] 0.0001536588 0.0001777020 5.202096e-05
 [892,] 0.0002947412 0.0001876604 7.577074e-05
 [893,] 0.0002633578 0.0001876906 7.366844e-05
 [894,] 0.0002350624 0.0001704081 8.799320e-05
 [895,] 0.0001879360 0.0001797924 6.232115e-05
 [896,] 0.0001772134 0.0001685917 5.413145e-05
 [897,] 0.0001745797 0.0001829100 5.947558e-05
 [898,] 0.0001779972 0.0001683217 5.545101e-05
 [899,] 0.0001522681 0.0002130977 5.013227e-05
 [900,] 0.0001527744 0.0001593074 4.503266e-05
 [901,] 0.0001857800 0.0001953354 6.041796e-05
 [902,] 0.0001513435 0.0001586261 4.460639e-05
 [903,] 0.0001827882 0.0001965643 6.635497e-05
 [904,] 0.0001756778 0.0001804342 5.727287e-05
 [905,] 0.0001816107 0.0001628034 5.384724e-05
 [906,] 0.0001712050 0.0001963307 6.414578e-05
 [907,] 0.0001752793 0.0001774969 5.757263e-05
 [908,] 0.0001545363 0.0001889347 4.642313e-05
 [909,] 0.0001497453 0.0001839939 4.849951e-05
 [910,] 0.0001837255 0.0001771574 5.383286e-05
 [911,] 0.0001826648 0.0001807429 5.959242e-05
 [912,] 0.0001674304 0.0001769413 5.320211e-05
 [913,] 0.0001636392 0.0001650203 5.110517e-05
 [914,] 0.0001756929 0.0002027678 7.373696e-05
 [915,] 0.0001773665 0.0001839016 5.246033e-05
 [916,] 0.0001549204 0.0001690874 4.731700e-05
 [917,] 0.0001814937 0.0001790438 5.929327e-05
 [918,] 0.0001750737 0.0001801870 5.691708e-05
 [919,] 0.0001830424 0.0001814677 5.974814e-05
 [920,] 0.0001628106 0.0001598273 4.870131e-05
 [921,] 0.0001856542 0.0001631219 5.635938e-05
 [922,] 0.0001866400 0.0001624919 5.581058e-05
 [923,] 0.0001824238 0.0001803606 5.899338e-05
 [924,] 0.0001870413 0.0001631037 5.663190e-05
 [925,] 0.0002146498 0.0001912064 4.945974e-05
 [926,] 0.0001777425 0.0001671280 5.689506e-05
 [927,] 0.0001824683 0.0001844348 6.016043e-05
 [928,] 0.0001816879 0.0002274134 7.602436e-05
 [929,] 0.0001866198 0.0001733833 5.720735e-05
 [930,] 0.0001824797 0.0001834212 5.984616e-05
 [931,] 0.0001821862 0.0001718462 5.418308e-05
 [932,] 0.0001789947 0.0001731655 5.449230e-05
 [933,] 0.0001583593 0.0002003031 6.608360e-05
 [934,] 0.0001669491 0.0001834432 5.895005e-05
 [935,] 0.0002534280 0.0001883059 1.056146e-04
 [936,] 0.0001721092 0.0003154601 1.307852e-04
 [937,] 0.0001662820 0.0001975092 6.259185e-05
 [938,] 0.0001587386 0.0001914506 6.304534e-05
 [939,] 0.0001670196 0.0001884772 6.067816e-05
 [940,] 0.0001742875 0.0003800083 1.647397e-04
 [941,] 0.0001672075 0.0001898436 6.142706e-05
 [942,] 0.0001722588 0.0001785296 5.503632e-05
 [943,] 0.0001656344 0.0002219011 8.175322e-05
 [944,] 0.0001680819 0.0001913690 6.310197e-05
 [945,] 0.0001758744 0.0001996913 7.877382e-05
 [946,] 0.0001633456 0.0002313334 8.306957e-05
 [947,] 0.0001650775 0.0002255940 8.270435e-05
 [948,] 0.0001637997 0.0002317692 8.377472e-05
 [949,] 0.0001824464 0.0001797555 5.883166e-05
 [950,] 0.0001671976 0.0001936247 6.271270e-05
 [951,] 0.0002740545 0.0001878911 1.151853e-04
 [952,] 0.0001648637 0.0001981075 7.077143e-05
 [953,] 0.0001829473 0.0001834025 5.936701e-05
 [954,] 0.0001671253 0.0001902737 6.144718e-05
 [955,] 0.0001824362 0.0001847478 6.036596e-05
 [956,] 0.0001824529 0.0001854538 6.047702e-05
 [957,] 0.0001824602 0.0001860334 6.063095e-05
 [958,] 0.0001757910 0.0003552523 1.570013e-04
 [959,] 0.0001895205 0.0001789963 5.162106e-05
 [960,] 0.0001837706 0.0001929198 6.007605e-05
 [961,] 0.0001668821 0.0001905141 6.121419e-05
 [962,] 0.0001740827 0.0002841230 1.202530e-04
 [963,] 0.0001734731 0.0002881469 1.211097e-04
 [964,] 0.0001725768 0.0001783824 5.462308e-05
 [965,] 0.0001729698 0.0001777128 5.430293e-05
 [966,] 0.0002724381 0.0001866234 1.110689e-04
 [967,] 0.0001757465 0.0002940971 1.277730e-04
 [968,] 0.0001771448 0.0002947847 1.304933e-04
 [969,] 0.0001671056 0.0001840220 5.934666e-05
 [970,] 0.0001791413 0.0001718599 5.449821e-05
 [971,] 0.0001604075 0.0001931192 6.486374e-05
 [972,] 0.0001599578 0.0001929547 6.443769e-05
 [973,] 0.0001745476 0.0003127262 1.344014e-04
 [974,] 0.0001824276 0.0001844287 6.014150e-05
 [975,] 0.0001824463 0.0001848585 6.020573e-05
 [976,] 0.0001701922 0.0001925620 6.602036e-05
 [977,] 0.0001726693 0.0002987473 1.245628e-04
 [978,] 0.0001755372 0.0003374845 1.479585e-04
 [979,] 0.0001800375 0.0001762109 6.153064e-05
 [980,] 0.0001586664 0.0001670675 4.475602e-05
 [981,] 0.0001802897 0.0001705058 6.338171e-05
 [982,] 0.0001669841 0.0001979792 6.383703e-05
 [983,] 0.0001824479 0.0001862119 6.051423e-05
 [984,] 0.0003049810 0.0001804850 7.351494e-05
 [985,] 0.0001574264 0.0001940178 4.808661e-05
 [986,] 0.0001865876 0.0003054965 1.526086e-04
 [987,] 0.0001542877 0.0001884178 4.747031e-05
 [988,] 0.0001824509 0.0001851431 6.020827e-05
 [989,] 0.0001943349 0.0001813094 7.871600e-05
 [990,] 0.0001639423 0.0001841614 4.574640e-05
 [991,] 0.0001624075 0.0002025037 7.059044e-05
 [992,] 0.0001700713 0.0001810552 6.104202e-05
 [993,] 0.0001672575 0.0001791530 5.785869e-05
 [994,] 0.0001900378 0.0001719081 6.709951e-05
 [995,] 0.0001560052 0.0002173182 4.858619e-05
 [996,] 0.0001889669 0.0001696274 6.394697e-05
 [997,] 0.0002854750 0.0001846180 1.114305e-04
 [998,] 0.0003401070 0.0001754217 9.184631e-05
 [999,] 0.0001756832 0.0001782164 6.180616e-05
[1000,] 0.0003795141 0.0001843597 1.336017e-04
[1001,] 0.0003613286 0.0001848049 1.333187e-04
[1002,] 0.0001827295 0.0001866960 5.987511e-05
[1003,] 0.0003712816 0.0001851853 1.362990e-04
[1004,] 0.0001554021 0.0001733429 4.469385e-05
[1005,] 0.0001548821 0.0001628440 4.484836e-05
[1006,] 0.0001872543 0.0001642248 5.475021e-05
[1007,] 0.0001625614 0.0002119787 7.408029e-05
[1008,] 0.0001809570 0.0001914222 4.700471e-05
[1009,] 0.0004031189 0.0001789845 1.067116e-04
[1010,] 0.0001912988 0.0002118039 8.667359e-05
[1011,] 0.0003128790 0.0002325596 5.951437e-04
[1012,] 0.0003837414 0.0001846104 1.354125e-04
[1013,] 0.0001849651 0.0002105064 7.813697e-05
[1014,] 0.0004428280 0.0001905913 1.897684e-04
[1015,] 0.0001839993 0.0001962519 4.674801e-05
[1016,] 0.0001876661 0.0002232371 4.638528e-05
[1017,] 0.0001829192 0.0001859587 5.961083e-05
[1018,] 0.0002039039 0.0001603273 5.404677e-05
[1019,] 0.0004055644 0.0001875602 1.508785e-04
[1020,] 0.0003897893 0.0001850910 1.382981e-04
[1021,] 0.0003942947 0.0001892555 1.554535e-04
[1022,] 0.0001873016 0.0025770830 1.435176e-03
[1023,] 0.0004139477 0.0001893448 1.634113e-04
[1024,] 0.0001829147 0.0001643888 5.535286e-05
[1025,] 0.0001856190 0.0002379342 9.210830e-05
[1026,] 0.0001685317 0.0001913875 4.705989e-05
[1027,] 0.0001839207 0.0001645043 5.441096e-05
[1028,] 0.0003086871 0.0009668154 1.632320e-03
[1029,] 0.0001818810 0.0001935195 4.678740e-05
[1030,] 0.0001839628 0.0001646419 5.653866e-05
[1031,] 0.0001830697 0.0001889794 6.021643e-05
[1032,] 0.0001833292 0.0001884155 5.992678e-05
[1033,] 0.0001872043 0.0001841701 5.959077e-05
[1034,] 0.0003776793 0.0001845037 1.341516e-04
[1035,] 0.0001602423 0.0001825625 5.198776e-05
[1036,] 0.0003341814 0.0001866843 1.383416e-04
[1037,] 0.0001831705 0.0001890978 6.017578e-05
[1038,] 0.0002664231 0.0001718027 7.960598e-05
[1039,] 0.0004322568 0.0001846230 1.512247e-04
[1040,] 0.0001832309 0.0001875436 5.969657e-05
[1041,] 0.0001813378 0.0002063909 6.906923e-05
[1042,] 0.0001822890 0.0001746465 5.754516e-05
[1043,] 0.0007250100 0.0001850508 3.145219e-04
[1044,] 0.0005150712 0.0001848479 2.201325e-04
[1045,] 0.0001831657 0.0001849909 5.933085e-05
[1046,] 0.0001831499 0.0001853481 5.941018e-05
[1047,] 0.0001559938 0.0001587294 4.521801e-05
[1048,] 0.0001874856 0.0001822038 5.758233e-05
[1049,] 0.0004339656 0.0001842325 1.493210e-04
[1050,] 0.0001830433 0.0001844351 5.927676e-05
[1051,] 0.0004215742 0.0001836424 1.380281e-04
[1052,] 0.0001829130 0.0001787796 5.853673e-05
[1053,] 0.0001797030 0.0002351996 4.669360e-05
[1054,] 0.0001853640 0.0001829895 5.702334e-05
[1055,] 0.0001746460 0.0001641455 4.724670e-05
[1056,] 0.0001845900 0.0002674127 4.706466e-05
[1057,] 0.0001856291 0.0001779005 5.638899e-05
[1058,] 0.0001669532 0.0001705635 5.256411e-05
[1059,] 0.0001845913 0.0001657918 5.308382e-05
[1060,] 0.0001845171 0.0001660405 5.309215e-05
[1061,] 0.0001754517 0.0001974941 4.575823e-05
[1062,] 0.0001754393 0.0001841243 5.041865e-05
[1063,] 0.0003615016 0.0001832851 1.259155e-04
[1064,] 0.0001868355 0.0001723938 5.349431e-05
[1065,] 0.0001699389 0.0001621926 5.021947e-05
[1066,] 0.0003689033 0.0001839369 1.298111e-04
[1067,] 0.0001827229 0.0001800090 5.539680e-05
[1068,] 0.0001673452 0.0001623310 4.906706e-05
[1069,] 0.0003548028 0.0001849043 1.276032e-04
[1070,] 0.0001695547 0.0001740129 5.396012e-05
[1071,] 0.0001827749 0.0001754424 5.773301e-05
[1072,] 0.0003772045 0.0001848320 1.348612e-04
[1073,] 0.0001837118 0.0001826595 5.865485e-05
[1074,] 0.0001818231 0.0001855980 5.109008e-05
[1075,] 0.0003434026 0.0001836094 1.251474e-04
[1076,] 0.0001718194 0.0001788625 5.407733e-05
[1077,] 0.0001809967 0.0002085419 6.655134e-05
[1078,] 0.0003600431 0.0001832967 1.257031e-04
[1079,] 0.0001810110 0.0002350363 7.352334e-05
[1080,] 0.0002721491 0.0001840047 1.029188e-04
[1081,] 0.0001801349 0.0001788812 5.796775e-05
[1082,] 0.0001829489 0.0001837785 5.921378e-05
[1083,] 0.0001819839 0.0001830694 6.046066e-05
[1084,] 0.0001829532 0.0001843727 5.932444e-05
[1085,] 0.0001869277 0.0001726049 5.640145e-05
[1086,] 0.0002221586 0.0001793779 6.545858e-05
[1087,] 0.0001885485 0.0001861765 4.958179e-05
[1088,] 0.0002206959 0.0001766319 7.011058e-05
[1089,] 0.0001802288 0.0001845660 4.893607e-05
[1090,] 0.0001849780 0.0001819167 5.990797e-05
[1091,] 0.0001500857 0.0001725902 4.941828e-05
[1092,] 0.0001500698 0.0001702814 4.874721e-05
[1093,] 0.0002196538 0.0001773326 6.568052e-05
[1094,] 0.0001643000 0.0001937799 5.212385e-05
[1095,] 0.0001826244 0.0001845066 5.957394e-05
[1096,] 0.0002153112 0.0001853414 7.807273e-05
[1097,] 0.0001805101 0.0001804059 5.954680e-05
[1098,] 0.0001806724 0.0001809688 6.001786e-05
[1099,] 0.0001841279 0.0001812599 5.989525e-05
[1100,] 0.0001580913 0.0001681344 4.883528e-05
[1101,] 0.0001870293 0.0001950740 7.157612e-05
[1102,] 0.0001726378 0.0003046113 9.394858e-05
[1103,] 0.0001796211 0.0001771415 5.583725e-05
[1104,] 0.0002201230 0.0001780953 6.924451e-05
[1105,] 0.0001520259 0.0002826786 5.798820e-05
[1106,] 0.0001827928 0.0002162960 6.673714e-05
[1107,] 0.0001591662 0.0001658541 4.604366e-05
[1108,] 0.0001750052 0.0001703781 6.279883e-05
[1109,] 0.0001831384 0.0013626784 3.371734e-04
[1110,] 0.0002069241 0.0001637284 6.942388e-05
[1111,] 0.0001791250 0.0001843198 5.951530e-05
[1112,] 0.0001790255 0.0001749247 5.590066e-05
[1113,] 0.0001865809 0.0002157984 8.195798e-05
[1114,] 0.0001570015 0.0001638083 4.603086e-05
[1115,] 0.0001830645 0.0001912386 6.029941e-05
[1116,] 0.0001566622 0.0001821446 4.532077e-05
[1117,] 0.0001818141 0.0001813655 5.894648e-05
[1118,] 0.0001546069 0.0001696946 4.698653e-05
[1119,] 0.0001692947 0.0001766426 6.361642e-05
[1120,] 0.0001821690 0.0001788754 5.831137e-05
[1121,] 0.0001676205 0.0001825575 6.629439e-05
[1122,] 0.0001819571 0.0001821321 5.887942e-05
[1123,] 0.0001816779 0.0001868479 6.067638e-05
[1124,] 0.0001812604 0.0001734691 5.636073e-05
[1125,] 0.0001592778 0.0001656188 5.142853e-05
[1126,] 0.0001821895 0.0001836114 5.878427e-05
[1127,] 0.0001783231 0.0001845164 5.924042e-05
[1128,] 0.0001813757 0.0001742509 5.626347e-05
[1129,] 0.0001885595 0.0001718814 6.940788e-05
[1130,] 0.0001849221 0.0001991006 8.771960e-05
[1131,] 0.0001820531 0.0001785220 5.798147e-05
[1132,] 0.0001819875 0.0001842423 5.940081e-05
[1133,] 0.0001819467 0.0001830172 5.915001e-05
[1134,] 0.0002436751 0.0001868278 9.865245e-05
[1135,] 0.0001782443 0.0001941379 6.262423e-05
[1136,] 0.0001593487 0.0001586123 4.627000e-05
[1137,] 0.0001821192 0.0001810453 5.827760e-05
[1138,] 0.0001823461 0.0001800092 5.820030e-05
[1139,] 0.0001820970 0.0001830403 5.881792e-05
[1140,] 0.0001671165 0.0001932811 5.103793e-05
[1141,] 0.0001826116 0.0001862082 6.039691e-05
[1142,] 0.0001570396 0.0001746197 4.910477e-05
[1143,] 0.0001996233 0.0001828203 8.528335e-05
[1144,] 0.0001814013 0.0001700721 5.511428e-05
[1145,] 0.0001810495 0.0001743776 5.715744e-05
[1146,] 0.0001642118 0.0001734975 4.917902e-05
[1147,] 0.0001888866 0.0001889572 6.790012e-05
[1148,] 0.0001820412 0.0002131909 6.612597e-05
[1149,] 0.0001821414 0.0002143675 6.617928e-05
[1150,] 0.0001820905 0.0002126299 6.584040e-05
[1151,] 0.0001792285 0.0001872176 6.097498e-05
[1152,] 0.0002075913 0.0002118394 1.141083e-04
[1153,] 0.0001837741 0.0001875835 5.977618e-05
[1154,] 0.0002070374 0.0001966725 9.324643e-05
[1155,] 0.0002100897 0.0001840744 7.931110e-05
[1156,] 0.0001996989 0.0001769745 6.777496e-05
[1157,] 0.0001653974 0.0001744736 5.491734e-05
[1158,] 0.0002159517 0.0001848066 7.688422e-05
[1159,] 0.0002111192 0.0001866739 8.406869e-05
[1160,] 0.0002038156 0.0001779275 7.058425e-05
[1161,] 0.0001488776 0.0002154723 5.674025e-05
[1162,] 0.0002081150 0.0001859159 7.930001e-05
[1163,] 0.0002081528 0.0001859994 7.942534e-05
[1164,] 0.0002068708 0.0001826779 7.458508e-05
[1165,] 0.0003195772 0.0001787421 1.314466e-04
[1166,] 0.0002116887 0.0001882254 8.986682e-05
[1167,] 0.0001520876 0.0001628118 4.727882e-05
[1168,] 0.0002052492 0.0001883916 8.137329e-05
[1169,] 0.0001912248 0.0001755845 6.148141e-05
[1170,] 0.0002124714 0.0001781865 9.665710e-05
[1171,] 0.0001546348 0.0001793416 4.551183e-05
[1172,] 0.0001572807 0.0001596062 4.847221e-05
[1173,] 0.0001603576 0.0002021784 5.016795e-05
[1174,] 0.0001597255 0.0001791188 5.139871e-05
[1175,] 0.0001748987 0.0001802447 5.777623e-05
[1176,] 0.0001513048 0.0002018885 5.228397e-05
[1177,] 0.0001964773 0.0002085293 9.395088e-05
[1178,] 0.0001969444 0.0001798826 9.658017e-05
[1179,] 0.0001602847 0.0001653076 5.316527e-05
[1180,] 0.0001628712 0.0001651796 4.699636e-05
[1181,] 0.0001656957 0.0001586919 5.010257e-05
[1182,] 0.0001813944 0.0001813037 5.912890e-05
[1183,] 0.0001939510 0.0002123477 1.006735e-04
[1184,] 0.0001661327 0.0001612097 5.283756e-05
[1185,] 0.0001823154 0.0002395677 1.054167e-04
[1186,] 0.0001594593 0.0001671091 5.358889e-05
[1187,] 0.0002097928 0.0001859542 8.405006e-05
[1188,] 0.0001566091 0.0001710216 4.632320e-05
[1189,] 0.0029150222 0.0001730426 8.224789e-04
[1190,] 0.0088971545 0.0001828198 2.145309e-03
[1191,] 0.0001990381 0.0002008901 1.315008e-04
[1192,] 0.0001539033 0.0001601637 4.586575e-05
[1193,] 0.0232582756 0.0002101656 1.902494e-02
[1194,] 0.0102700888 0.0002160198 8.736411e-03
[1195,] 0.0001897921 0.0001818173 6.282589e-05
[1196,] 0.0001739453 0.0001828761 6.646209e-05
[1197,] 0.0803463146 0.0001812671 1.961966e-02
[1198,] 0.0182579334 0.0001811713 4.614312e-03
[1199,] 0.0001652570 0.0001912983 6.322657e-05
[1200,] 0.0001614677 0.0001709386 5.346511e-05
[1201,] 0.0001557341 0.0001702456 4.802841e-05
[1202,] 0.0001555711 0.0001691661 4.826068e-05
[1203,] 0.0001558080 0.0001645087 4.868656e-05
[1204,] 0.0001562662 0.0001715143 4.767469e-05
[1205,] 0.0001778714 0.0001847013 6.812513e-05
[1206,] 0.0001675417 0.0001817404 6.025245e-05
[1207,] 0.0221452894 0.0001808609 5.671128e-03
[1208,] 0.0555343205 0.0001799661 1.498207e-02
[1209,] 0.0002027355 0.0001889252 9.499513e-05
[1210,] 0.0003402543 0.0001682861 6.684011e-05
[1211,] 0.0001936295 0.0001783848 5.148821e-05
[1212,] 0.0151958978 0.0001793111 3.110144e-03
[1213,] 0.0002186602 0.0001940063 9.475809e-05
[1214,] 0.0253102837 0.0001733362 8.879105e-03
[1215,] 0.0001523585 0.0001678888 4.725331e-05
[1216,] 0.1570615630 0.0001730518 5.389840e-02
[1217,] 0.0002019065 0.0001883341 7.916973e-05
[1218,] 0.0001526106 0.0001668653 4.733896e-05
[1219,] 0.0001977253 0.0001894351 8.105545e-05
[1220,] 0.0025241612 0.0002047389 1.861988e-03
[1221,] 0.0033057006 0.0001630585 6.759380e-04
[1222,] 0.0990061773 0.0001764838 2.088604e-02
[1223,] 0.0002289849 0.0001878920 9.658384e-05
[1224,] 0.0002151163 0.0003112188 2.702769e-04
[1225,] 0.0001743277 0.0001782573 5.762510e-05
[1226,] 0.0002277561 0.0001892868 9.761565e-05
[1227,] 0.0003151488 0.0001739327 7.950340e-05
[1228,] 0.0001501312 0.0001690550 4.688940e-05
[1229,] 0.0002338525 0.0001892479 1.009124e-04
[1230,] 0.0002295911 0.0002588947 1.807880e-04
[1231,] 0.0002603416 0.0002132775 1.563586e-04
[1232,] 0.0002170318 0.0002393727 1.525973e-04
[1233,] 0.0002312343 0.0001691034 7.427184e-05
[1234,] 0.0002294096 0.0001690275 7.350474e-05
[1235,] 0.0002162571 0.0002904986 1.911751e-04
[1236,] 0.0002324840 0.0001695989 6.477202e-05
[1237,] 0.0002939325 0.0001865956 5.797100e-05
[1238,] 0.0002204964 0.0001854328 9.073048e-05
[1239,] 0.0032485620 0.0001663248 5.941657e-04
[1240,] 0.0002943634 0.0001847212 5.910233e-05
[1241,] 0.0001542229 0.0001658011 6.133084e-05
[1242,] 0.0002513539 0.0002074769 1.406140e-04
[1243,] 0.0002396317 0.0001919053 1.151723e-04
[1244,] 0.0002466444 0.0002169237 1.491487e-04
[1245,] 0.0060751904 0.0001719557 2.890114e-03
[1246,] 0.0042607599 0.0002439659 4.395257e-03
[1247,] 0.0083834695 0.0001916130 5.513801e-03
[1248,] 0.0002271949 0.0001922028 1.006073e-04
[1249,] 0.0047856623 0.0001870848 2.914772e-03
[1250,] 0.0001500879 0.0001600853 4.824389e-05
[1251,] 0.0050589781 0.0002210424 4.444009e-03
[1252,] 0.0077732542 0.0001715096 3.682054e-03
[1253,] 0.0063198153 0.0001970296 4.420177e-03
[1254,] 0.0052303311 0.0002113322 4.219902e-03
[1255,] 0.0059321649 0.0001970397 4.141745e-03
[1256,] 0.0059902130 0.0001763701 3.105891e-03
[1257,] 0.0052702637 0.0002119826 4.279426e-03
[1258,] 0.0059687234 0.0001964129 4.137547e-03
[1259,] 0.0068002951 0.0001984550 4.845718e-03
[1260,] 0.0065085473 0.0001965307 4.528377e-03
[1261,] 0.0006281504 0.0001894367 1.131052e-04
[1262,] 0.0006897912 0.0001867206 1.277248e-04
[1263,] 0.0007201709 0.0001866256 1.331577e-04
[1264,] 0.0153854991 0.0001720858 7.395054e-03
[1265,] 0.0090102124 0.0002145222 7.651333e-03
[1266,] 0.0002120297 0.0001904881 8.635601e-05
[1267,] 0.0001843829 0.0002063704 6.371821e-05
[1268,] 0.0038735674 0.0001597368 1.181062e-03
[1269,] 0.0156689336 0.0001606557 4.896657e-03
[1270,] 0.0001612012 0.0002141371 6.902725e-05
[1271,] 0.0011551475 0.0002376236 1.059108e-03
[1272,] 0.0002395449 0.0001853119 1.090311e-04
[1273,] 0.0002616281 0.0001743601 1.069909e-04
[1274,] 0.0001686225 0.0001639643 5.084815e-05
[1275,] 0.0004333708 0.0001902988 2.442812e-04
[1276,] 0.0002349180 0.0001850602 1.039440e-04
[1277,] 0.0006042509 0.0001913125 3.491473e-04
[1278,] 0.0002054555 0.0001751552 6.238208e-05
[1279,] 0.0001985854 0.0001840662 8.180607e-05
[1280,] 0.0001650769 0.0001681025 5.148826e-05
[1281,] 0.0004562500 0.0001994378 2.894986e-04
[1282,] 0.0001624642 0.0001806900 5.854714e-05
[1283,] 0.0003988114 0.0001789705 1.954003e-04
[1284,] 0.0001841227 0.0001603553 5.042745e-05
[1285,] 0.0005471301 0.0001821966 2.838320e-04
[1286,] 0.0001634079 0.0001758903 5.677496e-05
[1287,] 0.0006491995 0.0001978396 4.060180e-04
[1288,] 0.0006752158 0.0001838993 3.608874e-04
[1289,] 0.0001762079 0.0001862401 4.898482e-05
[1290,] 0.0005344402 0.0001746477 2.380444e-04
[1291,] 0.0001679259 0.0001854256 4.904599e-05
[1292,] 0.0001790569 0.0001797697 5.800294e-05
[1293,] 0.0002014511 0.0001805166 6.578098e-05
[1294,] 0.0001706394 0.0001753881 5.178327e-05
[1295,] 0.0004740560 0.0001725381 2.041145e-04
[1296,] 0.0003922982 0.0002026737 2.511617e-04
[1297,] 0.0003769662 0.0001733234 1.641404e-04
[1298,] 0.0003737305 0.0001729711 1.615480e-04
[1299,] 0.0001684471 0.0003747436 7.918127e-05
[1300,] 0.0001647580 0.0001790249 4.907946e-05
[1301,] 0.0001720627 0.0001871703 6.144353e-05
[1302,] 0.0003492464 0.0002058183 2.182074e-04
[1303,] 0.0001637240 0.0001757473 4.996237e-05
[1304,] 0.0003495202 0.0002003914 2.054533e-04
[1305,] 0.0001593385 0.0002050071 5.114587e-05
[1306,] 0.0001587109 0.0001978657 5.065531e-05
[1307,] 0.0003609658 0.0001595110 1.013864e-04
[1308,] 0.0001726616 0.0002089916 7.380304e-05
[1309,] 0.0001662998 0.0001696669 4.960328e-05
[1310,] 0.0001607968 0.0001763801 4.726426e-05
[1311,] 0.0001798625 0.0001930715 6.385362e-05
[1312,] 0.0001603121 0.0001754860 4.725765e-05
[1313,] 0.0001579104 0.0001919917 4.970867e-05
[1314,] 0.0001633341 0.0001753831 4.997788e-05
[1315,] 0.0001587763 0.0001958742 5.039572e-05
[1316,] 0.0001606459 0.0001607445 4.863987e-05
[1317,] 0.0001981806 0.0001969004 8.880634e-05
[1318,] 0.0001613368 0.0001633604 4.636491e-05
[1319,] 0.0001654743 0.0001935863 4.835734e-05
[1320,] 0.0003398538 0.0001741075 1.398923e-04
[1321,] 0.0001662111 0.0001686341 5.394864e-05
[1322,] 0.0003299102 0.0001872003 1.614209e-04
[1323,] 0.0002023738 0.0002318278 1.233192e-04
[1324,] 0.0001943010 0.0002694182 1.399237e-04
[1325,] 0.0001629041 0.0001689193 5.215766e-05
[1326,] 0.0001666154 0.0002022853 4.864505e-05
[1327,] 0.0003206722 0.0001871075 1.576954e-04
[1328,] 0.0001839888 0.0005854473 1.715672e-04
[1329,] 0.0001800370 0.0002293455 4.801731e-05
[1330,] 0.0003085604 0.0001798462 9.815078e-05
[1331,] 0.0002285781 0.0001639250 5.356219e-05
[1332,] 0.0001947982 0.0001741870 7.277765e-05
[1333,] 0.0002184713 0.0001689464 5.355521e-05
[1334,] 0.0002268817 0.0001751461 4.988555e-05
[1335,] 0.0001786829 0.0002238916 6.790825e-05
[1336,] 0.0002029918 0.0001726228 6.937665e-05
[1337,] 0.0001903946 0.0001804376 6.220989e-05
[1338,] 0.0001688892 0.0002130994 5.951525e-05
[1339,] 0.0001948274 0.0001772990 5.959275e-05
[1340,] 0.0002421573 0.0001781121 1.023751e-04
[1341,] 0.0001540148 0.0002123031 5.423547e-05
[1342,] 0.0001700194 0.0001745271 5.300531e-05
[1343,] 0.0002124472 0.0001811237 8.300694e-05
[1344,] 0.0001639073 0.0001855552 5.454748e-05
[1345,] 0.0001794769 0.0001839997 5.973913e-05
[1346,] 0.0002135212 0.0001629048 6.888798e-05
[1347,] 0.0001693679 0.0001728161 5.309654e-05
[1348,] 0.0002027032 0.0001816744 7.891602e-05
[1349,] 0.0001696876 0.0001698824 5.248767e-05
[1350,] 0.0001975918 0.0001696446 6.996960e-05
[1351,] 0.0001550067 0.0001996552 5.366561e-05
[1352,] 0.0001861259 0.0002210346 1.012176e-04
[1353,] 0.0001966566 0.0001837246 7.041308e-05
[1354,] 0.0001635898 0.0001676146 5.023745e-05
[1355,] 0.0001697713 0.0001795673 5.389725e-05
[1356,] 0.0001865018 0.0001876303 7.052977e-05
[1357,] 0.0001787842 0.0001719555 5.554394e-05
[1358,] 0.0002019539 0.0001926868 8.640219e-05
[1359,] 0.0001719011 0.0002239267 6.146553e-05
[1360,] 0.0001905172 0.0001739388 5.013139e-05
[1361,] 0.0002908011 0.0001943257 4.197151e-04
[1362,] 0.0001683522 0.0001762353 6.329101e-05
[1363,] 0.0001927962 0.0001759083 5.474227e-05
[1364,] 0.0001561778 0.0002312231 7.399258e-05
[1365,] 0.0001680734 0.0001989233 7.449697e-05
[1366,] 0.0001849220 0.0001803848 5.685892e-05
[1367,] 0.0001486147 0.0001861046 4.980426e-05
[1368,] 0.0002013358 0.0002024871 1.023551e-04
[1369,] 0.0002061042 0.0002022342 1.057393e-04
[1370,] 0.0001819750 0.0001755307 5.796114e-05
[1371,] 0.0002562119 0.0001934542 2.239135e-04
[1372,] 0.0001484053 0.0001711867 4.646214e-05
[1373,] 0.0001864955 0.0001913213 8.292108e-05
[1374,] 0.0001489296 0.0001830114 4.815600e-05
[1375,] 0.0002730257 0.0001917014 1.924027e-04
[1376,] 0.0001975765 0.0001874251 8.706144e-05
[1377,] 0.0001761750 0.0001759980 5.569361e-05
[1378,] 0.0002143922 0.0001855201 9.169546e-05
[1379,] 0.0001844120 0.0001798011 6.103601e-05
[1380,] 0.0001719679 0.0001741976 5.609237e-05
[1381,] 0.0001731987 0.0001868502 6.063888e-05
[1382,] 0.0001789043 0.0001743125 5.642799e-05
[1383,] 0.0001808544 0.0001719314 4.974868e-05
[1384,] 0.0001789316 0.0001721556 4.970443e-05
[1385,] 0.0001501361 0.0001768654 4.623839e-05
[1386,] 0.0001791168 0.0001852718 5.071109e-05
[1387,] 0.0001822946 0.0001806152 5.016532e-05
[1388,] 0.0001796736 0.0001825432 5.033099e-05
[1389,] 0.0001483981 0.0001647698 4.564410e-05
[1390,] 0.0001486683 0.0001696310 4.622264e-05
[1391,] 0.0001550344 0.0001667299 4.942033e-05
[1392,] 0.0001889406 0.0001630480 5.014273e-05
[1393,] 0.0001675010 0.0002153134 6.829578e-05
[1394,] 0.0001766588 0.0001669912 5.426265e-05
[1395,] 0.0001798815 0.0001601370 5.200887e-05
[1396,] 0.0001812405 0.0001979982 5.938666e-05
[1397,] 0.0002174420 0.0001895049 8.900024e-05
[1398,] 0.0001762832 0.0001739791 5.237294e-05
[1399,] 0.0001801715 0.0001840259 5.773840e-05
[1400,] 0.0001737845 0.0001695562 5.371268e-05
[1401,] 0.0001797975 0.0001864566 5.901746e-05
[1402,] 0.0001544423 0.0001628939 4.871892e-05
[1403,] 0.0001541345 0.0001616192 4.793726e-05
[1404,] 0.0001787656 0.0001866155 6.029762e-05
[1405,] 0.0001616707 0.0002905397 5.428397e-05
[1406,] 0.0001721353 0.0001607625 4.914551e-05
[1407,] 0.0001686420 0.0001698446 5.225142e-05
[1408,] 0.0001494567 0.0001996141 5.583592e-05
[1409,] 0.0001526723 0.0001949473 5.529013e-05
[1410,] 0.0001683660 0.0001622210 5.015498e-05
[1411,] 0.0001660438 0.0001591971 4.879570e-05
[1412,] 0.0001527457 0.0002128579 5.817551e-05
[1413,] 0.0001668659 0.0001734060 5.125888e-05
[1414,] 0.0001642726 0.0001889435 6.273665e-05
[1415,] 0.0001574752 0.0002458737 7.692935e-05
[1416,] 0.0001574248 0.0002658191 8.391863e-05
[1417,] 0.0001828621 0.0001801303 5.909768e-05
[1418,] 0.0001813426 0.0001710834 5.683787e-05
[1419,] 0.0001826461 0.0001793743 5.939954e-05
[1420,] 0.0001834112 0.0002024231 6.660361e-05
[1421,] 0.0002778753 0.0001761299 5.520506e-05
[1422,] 0.0002105427 0.0001807121 4.786637e-05
[1423,] 0.0002005422 0.0001671002 5.634512e-05
[1424,] 0.0001833761 0.0002129281 6.667513e-05
[1425,] 0.0001547875 0.0001660095 4.574001e-05
[1426,] 0.0002395539 0.0001877874 6.931650e-05
[1427,] 0.0001749072 0.0001772992 5.656192e-05
[1428,] 0.0001566647 0.0003272081 6.002672e-05
[1429,] 0.0001906689 0.0002693318 6.995683e-05
[1430,] 0.0001504664 0.0001699184 4.636647e-05
[1431,] 0.0001903186 0.0002582365 6.810792e-05
[1432,] 0.0001503000 0.0001660344 4.629282e-05
[1433,] 0.0001623205 0.0002356914 5.045495e-05
[1434,] 0.0001496348 0.0001678904 4.638530e-05
[1435,] 0.0001497464 0.0001677361 4.641865e-05
[1436,] 0.0001581302 0.0002669825 5.315624e-05
[1437,] 0.0001499181 0.0001684150 4.637810e-05
[1438,] 0.0001844990 0.0002225586 6.698471e-05
[1439,] 0.0001742153 0.0001806332 5.678100e-05
[1440,] 0.0001889087 0.0002204721 6.150164e-05
[1441,] 0.0001816448 0.0002739999 4.747664e-05
[1442,] 0.0001804003 0.0002987167 5.009839e-05
[1443,] 0.0001744406 0.0001881468 5.906802e-05
[1444,] 0.0001794889 0.0002695403 4.886777e-05
[1445,] 0.0001569159 0.0001685683 4.824277e-05
[1446,] 0.0001843973 0.0003210818 5.058723e-05
[1447,] 0.0001583688 0.0001690081 5.161910e-05
[1448,] 0.0001841808 0.0002521130 7.526052e-05
[1449,] 0.0001891540 0.0002181754 4.590161e-05
[1450,] 0.0001589464 0.0001701295 5.259174e-05
[1451,] 0.0001777362 0.0002850037 6.846874e-05
[1452,] 0.0001898343 0.0002757913 7.192053e-05
[1453,] 0.0001581966 0.0001687367 4.829073e-05
[1454,] 0.0001840083 0.0002499709 7.506555e-05
[1455,] 0.0001755377 0.0001819942 5.740576e-05
[1456,] 0.0002063533 0.0001870607 7.628748e-05
[1457,] 0.0001841337 0.0002396388 7.212939e-05
[1458,] 0.0001812037 0.0002472790 4.745818e-05
[1459,] 0.0001797494 0.0002526770 4.783622e-05
[1460,] 0.0001761975 0.0001700992 5.241553e-05
[1461,] 0.0001758943 0.0002356730 4.760405e-05
[1462,] 0.0001744314 0.0001883298 5.903931e-05
[1463,] 0.0001818065 0.0002624936 4.805597e-05
[1464,] 0.0001566943 0.0001692274 4.981311e-05
[1465,] 0.0001783908 0.0001755176 6.029127e-05
[1466,] 0.0001517470 0.0001742077 4.616069e-05
[1467,] 0.0001793080 0.0002292350 6.490172e-05
[1468,] 0.0001806487 0.0002569488 6.866753e-05
[1469,] 0.0001509374 0.0001742555 4.626880e-05
[1470,] 0.0001814270 0.0002502528 6.650474e-05
[1471,] 0.0001664967 0.0002069004 4.740949e-05
[1472,] 0.0001674592 0.0002094096 4.743376e-05
[1473,] 0.0001810369 0.0002477783 6.641529e-05
[1474,] 0.0001707802 0.0002256410 4.771000e-05
[1475,] 0.0001826343 0.0003464462 8.322391e-05
[1476,] 0.0001753144 0.0002236936 5.560721e-05
[1477,] 0.0001818168 0.0002842044 7.229493e-05
[1478,] 0.0001517005 0.0001694299 4.718495e-05
[1479,] 0.0001506619 0.0001688249 4.734523e-05
[1480,] 0.0001814862 0.0002465042 4.754564e-05
[1481,] 0.0001519684 0.0001689642 4.795812e-05
[1482,] 0.0001745760 0.0001779742 5.718469e-05
[1483,] 0.0001747213 0.0001783537 5.746695e-05
[1484,] 0.0001760766 0.0001675996 5.548703e-05
[1485,] 0.0001744356 0.0001883278 5.910333e-05
[1486,] 0.0001822000 0.0002107465 5.183496e-05
[1487,] 0.0002183632 0.0001721834 7.007762e-05
[1488,] 0.0001742581 0.0001828183 5.781398e-05
[1489,] 0.0001713946 0.0001714328 5.216312e-05
[1490,] 0.0001743715 0.0001844310 5.871126e-05
[1491,] 0.0001862212 0.0002057488 6.091844e-05
[1492,] 0.0001554940 0.0001811788 4.615175e-05
[1493,] 0.0001751954 0.0002158048 5.457764e-05
[1494,] 0.0001580257 0.0001686105 4.947244e-05
[1495,] 0.0001744282 0.0001892133 5.927559e-05
[1496,] 0.0001851751 0.0002025410 6.099419e-05
[1497,] 0.0001853141 0.0002041180 6.130350e-05
[1498,] 0.0001846354 0.0002065081 6.253414e-05
[1499,] 0.0001849896 0.0002288288 6.709864e-05
[1500,] 0.0001850646 0.0002277329 6.673772e-05
[1501,] 0.0001744625 0.0001887098 5.930825e-05
[1502,] 0.0001856696 0.0002110799 6.223334e-05
[1503,] 0.0001873639 0.0002622881 7.199211e-05
[1504,] 0.0001835517 0.0002049704 6.370607e-05
[1505,] 0.0001808930 0.0001948154 5.565374e-05
[1506,] 0.0001745143 0.0001890733 5.931357e-05
[1507,] 0.0001848675 0.0001959784 5.983714e-05
[1508,] 0.0001574771 0.0001708738 4.754918e-05
[1509,] 0.0001724707 0.0001683593 5.212844e-05
[1510,] 0.0001745004 0.0001890733 5.927087e-05
[1511,] 0.0001840040 0.0002405062 7.255653e-05
[1512,] 0.0001745554 0.0001877810 5.911358e-05
[1513,] 0.0001730151 0.0001929707 5.230245e-05
[1514,] 0.0001744953 0.0001877782 5.877983e-05
[1515,] 0.0001915647 0.0003141978 4.926480e-05
[1516,] 0.0001738172 0.0001689315 5.134215e-05
[1517,] 0.0001837471 0.0002633304 7.949616e-05
[1518,] 0.0001758008 0.0002178770 5.920461e-05
[1519,] 0.0001746139 0.0001878208 5.839934e-05
[1520,] 0.0001742401 0.0001906257 5.511545e-05
[1521,] 0.0001854383 0.0002359914 6.815625e-05
[1522,] 0.0001587029 0.0001744396 4.618247e-05
[1523,] 0.0001838787 0.0001985636 6.140346e-05
[1524,] 0.0001848748 0.0002368099 6.912135e-05
[1525,] 0.0001768269 0.0002392077 5.728425e-05
[1526,] 0.0001698735 0.0001718532 5.468665e-05
[1527,] 0.0001771478 0.0002201179 4.714589e-05
[1528,] 0.0001852471 0.0002861587 8.222924e-05
[1529,] 0.0001742628 0.0001818592 5.811411e-05
[1530,] 0.0001877685 0.0002225095 6.380933e-05
[1531,] 0.0001853277 0.0002770398 7.976087e-05
[1532,] 0.0001876994 0.0002244379 6.427317e-05
[1533,] 0.0001875538 0.0002242670 6.435604e-05
[1534,] 0.0001744462 0.0001871313 5.823499e-05
[1535,] 0.0001852004 0.0002757804 7.979351e-05
[1536,] 0.0001854989 0.0002789304 7.987488e-05
[1537,] 0.0001850600 0.0002832444 8.199108e-05
[1538,] 0.0001631768 0.0001684392 4.894666e-05
[1539,] 0.0001490040 0.0001657300 4.600316e-05
[1540,] 0.0001847729 0.0002744643 8.054498e-05
[1541,] 0.0001844932 0.0002919160 8.617991e-05
[1542,] 0.0001540339 0.0002309281 6.997478e-05
[1543,] 0.0003626393 0.0001962646 2.335604e-04
[1544,] 0.0001949807 0.0001807915 6.450934e-05
[1545,] 0.0001667358 0.0001618267 4.967479e-05
[1546,] 0.0001656510 0.0001641152 4.976910e-05
[1547,] 0.0001678994 0.0001921520 6.134436e-05
[1548,] 0.0001655738 0.0001679583 5.097335e-05
[1549,] 0.0001642929 0.0001825840 5.442448e-05
[1550,] 0.0001622750 0.0001644103 5.065893e-05
[1551,] 0.0001659887 0.0001682226 5.175859e-05
[1552,] 0.0001555181 0.0001648717 4.595025e-05
[1553,] 0.0001650566 0.0001643643 4.959062e-05
[1554,] 0.0002340220 0.0001942163 5.603032e-05
[1555,] 0.0002240115 0.0001950502 5.557906e-05
[1556,] 0.0001636438 0.0001754818 4.670048e-05
[1557,] 0.0001498915 0.0001654643 4.523551e-05
[1558,] 0.0001650561 0.0002049534 5.840201e-05
[1559,] 0.0002195381 0.0001836482 7.088842e-05
[1560,] 0.0001538782 0.0001696132 4.976363e-05
[1561,] 0.0001655299 0.0002135822 5.866678e-05
[1562,] 0.0001534348 0.0001691216 4.932002e-05
[1563,] 0.0001660320 0.0001758976 4.687336e-05
[1564,] 0.0001651415 0.0002068887 5.847878e-05
[1565,] 0.0001652086 0.0002066880 5.822990e-05
[1566,] 0.0001635631 0.0001755759 4.668141e-05
[1567,] 0.0001534104 0.0001707583 4.999655e-05
[1568,] 0.0001649877 0.0002121381 6.042588e-05
[1569,] 0.0001649771 0.0001961097 5.590053e-05
[1570,] 0.0002249070 0.0001964856 1.061699e-04
[1571,] 0.0001652436 0.0002071636 5.824945e-05
[1572,] 0.0001651358 0.0002055054 5.821726e-05
[1573,] 0.0001663099 0.0001753531 4.695124e-05
[1574,] 0.0001651727 0.0002052280 5.752270e-05
[1575,] 0.0001613025 0.0001883734 4.605709e-05
[1576,] 0.0002184520 0.0001836702 7.037595e-05
[1577,] 0.0001654181 0.0002236234 6.098585e-05
[1578,] 0.0001649523 0.0002041806 5.872821e-05
[1579,] 0.0002240465 0.0001759018 8.025341e-05
[1580,] 0.0001539670 0.0001613931 4.507838e-05
[1581,] 0.0001656448 0.0001947165 5.493221e-05
[1582,] 0.0001852012 0.0001767973 5.993842e-05
[1583,] 0.0001656496 0.0001952232 5.505572e-05
[1584,] 0.0002176805 0.0001898522 9.389646e-05
[1585,] 0.0001579280 0.0001623793 5.069921e-05
[1586,] 0.0001658693 0.0001979227 5.525844e-05
[1587,] 0.0001521697 0.0001699132 4.881467e-05
[1588,] 0.0001649764 0.0001967805 5.692880e-05
[1589,] 0.0001569790 0.0001908569 4.634254e-05
[1590,] 0.0001650824 0.0002020085 5.766243e-05
[1591,] 0.0001671342 0.0001830835 5.043792e-05
[1592,] 0.0001800041 0.0001852736 4.654100e-05
[1593,] 0.0001669688 0.0001810966 5.000031e-05
[1594,] 0.0001662653 0.0001782801 4.986156e-05
[1595,] 0.0001858100 0.0001761709 5.991504e-05
[1596,] 0.0001680256 0.0001836955 5.012852e-05
[1597,] 0.0001846085 0.0001785615 4.834857e-05
[1598,] 0.0001806738 0.0001779251 4.804070e-05
[1599,] 0.0001656701 0.0001928653 5.528550e-05
[1600,] 0.0002165718 0.0001836639 6.982783e-05
[1601,] 0.0001655156 0.0001924253 5.552594e-05
[1602,] 0.0001654988 0.0001938157 5.479366e-05
[1603,] 0.0001787490 0.0001810731 4.738532e-05
[1604,] 0.0001695287 0.0001954541 4.570362e-05
[1605,] 0.0001722597 0.0001799238 4.754874e-05
[1606,] 0.0001494994 0.0001965923 4.866472e-05
[1607,] 0.0001808479 0.0001794513 4.843073e-05
[1608,] 0.0001483498 0.0002104507 5.261337e-05
[1609,] 0.0001486911 0.0002153556 5.681503e-05
[1610,] 0.0001645086 0.0001891130 4.581729e-05
[1611,] 0.0001795890 0.0001820848 6.060854e-05
[1612,] 0.0001487230 0.0002249562 5.916723e-05
[1613,] 0.0001502500 0.0002479407 6.888654e-05
[1614,] 0.0001735260 0.0001829204 5.601718e-05
[1615,] 0.0001578427 0.0001931634 6.026155e-05
[1616,] 0.0001591032 0.0001999811 4.661564e-05
[1617,] 0.0001601909 0.0001830666 5.265935e-05
[1618,] 0.0001848914 0.0001838334 6.266070e-05
[1619,] 0.0001491357 0.0002002652 4.956477e-05
[1620,] 0.0001482824 0.0002144279 5.348643e-05
[1621,] 0.0001849790 0.0001851175 6.404253e-05
[1622,] 0.0001534198 0.0001760480 4.528469e-05
[1623,] 0.0001655693 0.0001991726 5.689809e-05
[1624,] 0.0001493389 0.0002002101 4.934134e-05
[1625,] 0.0001514018 0.0001617312 4.607730e-05
[1626,] 0.0001509641 0.0001683951 4.650386e-05
[1627,] 0.0002241259 0.0001895525 9.749637e-05
[1628,] 0.0001517788 0.0001606002 4.578311e-05
[1629,] 0.0001506313 0.0001697473 4.705880e-05
[1630,] 0.0001628298 0.0001664006 4.812461e-05
[1631,] 0.0002829961 0.0001599775 8.520127e-05
[1632,] 0.0001738602 0.0001614202 5.359649e-05
[1633,] 0.0002844315 0.0001618144 9.135993e-05
[1634,] 0.0001738794 0.0001662641 4.962869e-05
[1635,] 0.0001735849 0.0001627388 4.919129e-05
[1636,] 0.0001911901 0.0001754578 5.316837e-05
[1637,] 0.0001807068 0.0001841169 4.669539e-05
[1638,] 0.0001771283 0.0001871305 6.998721e-05
[1639,] 0.0001872580 0.0001808289 4.727196e-05
[1640,] 0.0001857936 0.0001865223 4.662687e-05
[1641,] 0.0001652319 0.0001781173 4.628041e-05
[1642,] 0.0002177070 0.0001838556 6.921943e-05
[1643,] 0.0001880643 0.0001791562 4.875435e-05
[1644,] 0.0001616437 0.0001695919 4.733005e-05
[1645,] 0.0001614034 0.0001737408 4.714881e-05
[1646,] 0.0001708247 0.0001818835 4.681799e-05
[1647,] 0.0001807901 0.0001960551 7.784256e-05
[1648,] 0.0001808468 0.0001858294 7.155496e-05
[1649,] 0.0001593585 0.0001794242 4.631430e-05
[1650,] 0.0001513830 0.0001625230 4.633017e-05
[1651,] 0.0001619662 0.0001776842 4.584679e-05
[1652,] 0.0001920906 0.0001831444 6.199432e-05
[1653,] 0.0001701523 0.0002191174 8.025837e-05
[1654,] 0.0002781891 0.0001760241 9.774521e-05
[1655,] 0.0001864100 0.0001841596 6.287502e-05
[1656,] 0.0001528065 0.0001676778 4.606029e-05
[1657,] 0.0001521229 0.0001677249 4.680550e-05
[1658,] 0.0001823582 0.0001830050 5.993537e-05
[1659,] 0.0001939550 0.0004512769 5.831001e-05
[1660,] 0.0001695145 0.0001719100 4.620558e-05
[1661,] 0.0001607806 0.0001629388 4.875855e-05
[1662,] 0.0001570400 0.0001659119 5.157243e-05
[1663,] 0.0001589313 0.0002053312 6.911218e-05
[1664,] 0.0002140332 0.0001813304 8.129659e-05
[1665,] 0.0001812887 0.0001911381 5.691628e-05
[1666,] 0.0001481862 0.0001751271 4.751382e-05
[1667,] 0.0001528985 0.0001638814 4.478534e-05
[1668,] 0.0001534406 0.0002060408 6.343078e-05
[1669,] 0.0001523962 0.0001666347 4.498961e-05
[1670,] 0.0001536776 0.0002331206 5.015427e-05
[1671,] 0.0001497675 0.0001695478 4.570810e-05
[1672,] 0.0001832854 0.0001781512 5.817232e-05
[1673,] 0.0001494661 0.0001630160 4.555969e-05
[1674,] 0.0001652103 0.0002005548 7.273183e-05
[1675,] 0.0001788697 0.0001890571 6.261652e-05
[1676,] 0.0001494845 0.0001793287 4.884609e-05
[1677,] 0.0001486871 0.0001671827 4.563009e-05
[1678,] 0.0001820923 0.0001833516 6.027889e-05
[1679,] 0.0001534036 0.0001699650 5.023521e-05
[1680,] 0.0001685356 0.0001768998 4.602515e-05
[1681,] 0.0001884559 0.0001889857 5.797899e-05
[1682,] 0.0001686109 0.0001741339 5.564080e-05
[1683,] 0.0001998114 0.0001752780 7.483609e-05
[1684,] 0.0001899423 0.0001641212 5.881817e-05
[1685,] 0.0001818703 0.0001863850 6.630713e-05
[1686,] 0.0001574656 0.0001630176 4.535765e-05
[1687,] 0.0001757188 0.0001801420 5.748935e-05
[1688,] 0.0001570177 0.0001629043 4.534783e-05
[1689,] 0.0001721205 0.0001753506 5.473452e-05
[1690,] 0.0001553433 0.0001629513 4.533528e-05
[1691,] 0.0001647187 0.0001729367 5.298805e-05
[1692,] 0.0001726665 0.0001799274 5.534829e-05
[1693,] 0.0001953111 0.0001688841 6.416224e-05
[1694,] 0.0001493527 0.0001647916 4.529751e-05
[1695,] 0.0001631389 0.0001827805 5.856918e-05
[1696,] 0.0001495849 0.0001650339 4.523900e-05
[1697,] 0.0001501880 0.0001640300 4.502509e-05
[1698,] 0.0001503329 0.0001642540 4.502143e-05
[1699,] 0.0001495653 0.0001645095 4.518513e-05
[1700,] 0.0001724592 0.0001788553 5.536094e-05
[1701,] 0.0001853042 0.0001678773 6.360386e-05
[1702,] 0.0001812931 0.0001857090 6.854929e-05
[1703,] 0.0001899633 0.0001883772 5.897313e-05
[1704,] 0.0001850314 0.0001683018 6.390771e-05
[1705,] 0.0002020113 0.0001794126 6.809121e-05
[1706,] 0.0001661235 0.0001659120 5.525138e-05
[1707,] 0.0001899704 0.0001718295 6.396253e-05
[1708,] 0.0001961189 0.0001700150 6.566034e-05
[1709,] 0.0001825471 0.0001648894 5.509434e-05
[1710,] 0.0001745651 0.0001794013 5.653757e-05
[1711,] 0.0001820408 0.0001644078 5.441445e-05
[1712,] 0.0001733310 0.0001795587 5.608211e-05
[1713,] 0.0001485860 0.0001683297 4.682736e-05
[1714,] 0.0001836169 0.0001883485 5.851681e-05
[1715,] 0.0001487818 0.0001673405 4.692051e-05
[1716,] 0.0001793341 0.0001806745 5.872576e-05
[1717,] 0.0001827236 0.0001712967 5.903442e-05
[1718,] 0.0001822705 0.0001648599 5.495481e-05
[1719,] 0.0002207193 0.0001675925 6.430893e-05
[1720,] 0.0001580183 0.0001614464 4.781232e-05
[1721,] 0.0001838101 0.0001647973 5.543711e-05
[1722,] 0.0001837717 0.0001646163 5.521782e-05
[1723,] 0.0001836435 0.0001649047 5.549804e-05
[1724,] 0.0001733336 0.0001795201 5.611730e-05
[1725,] 0.0001834008 0.0001711526 5.939925e-05
[1726,] 0.0001524867 0.0001859337 5.276533e-05
[1727,] 0.0001734292 0.0001623311 5.198878e-05
[1728,] 0.0001837833 0.0001649717 5.561588e-05
[1729,] 0.0001598017 0.0001617663 4.881076e-05
[1730,] 0.0001839529 0.0001646241 5.530944e-05
[1731,] 0.0001674572 0.0001621320 4.997109e-05
[1732,] 0.0001837129 0.0001649983 5.559972e-05
[1733,] 0.0001793547 0.0001808085 5.878948e-05
[1734,] 0.0001619347 0.0001651323 4.787886e-05
[1735,] 0.0001836702 0.0001651299 5.571065e-05
[1736,] 0.0001800125 0.0001706755 5.488030e-05
[1737,] 0.0001838350 0.0001765407 6.255071e-05
[1738,] 0.0001612272 0.0001649681 4.786526e-05
[1739,] 0.0001842138 0.0001713029 5.998197e-05
[1740,] 0.0001485937 0.0001643234 4.537463e-05
[1741,] 0.0001486641 0.0001640554 4.531923e-05
[1742,] 0.0001789182 0.0001769364 5.711421e-05
[1743,] 0.0001748959 0.0001894594 6.356241e-05
[1744,] 0.0001824103 0.0001687888 5.750519e-05
[1745,] 0.0002161137 0.0001676788 6.303891e-05
[1746,] 0.0001826276 0.0001693477 5.792307e-05
[1747,] 0.0001549188 0.0001984926 5.104030e-05
[1748,] 0.0001601928 0.0001655261 4.721781e-05
[1749,] 0.0001491934 0.0001692535 4.794266e-05
[1750,] 0.0001529566 0.0001745719 5.260334e-05
[1751,] 0.0001821381 0.0001642679 5.423371e-05
[1752,] 0.0001820141 0.0001642735 5.420403e-05
[1753,] 0.0001486936 0.0001748136 4.845951e-05
[1754,] 0.0001534749 0.0001639492 4.680334e-05
[1755,] 0.0001735962 0.0001801639 5.646528e-05
[1756,] 0.0001538105 0.0001756819 4.996221e-05
[1757,] 0.0001537144 0.0001867306 5.164873e-05
[1758,] 0.0001672137 0.0001595450 4.916049e-05
[1759,] 0.0001487435 0.0001760369 4.885774e-05
[1760,] 0.0001674474 0.0001919499 5.735935e-05
[1761,] 0.0001741707 0.0001885644 5.767565e-05
[1762,] 0.0001531557 0.0001839956 4.807520e-05
[1763,] 0.0001533256 0.0001836919 4.800063e-05
[1764,] 0.0001641340 0.0001944740 6.323161e-05
[1765,] 0.0001538398 0.0002010007 5.372284e-05
[1766,] 0.0001832400 0.0001729654 6.026813e-05
[1767,] 0.0001748414 0.0002215282 7.655820e-05
[1768,] 0.0001666658 0.0001832557 5.985849e-05
[1769,] 0.0001688127 0.0001951608 5.833258e-05
[1770,] 0.0001580145 0.0002371165 7.588638e-05
[1771,] 0.0001829325 0.0001717004 5.939614e-05
[1772,] 0.0001633664 0.0001697481 4.553889e-05
[1773,] 0.0001652412 0.0002122166 4.619166e-05
[1774,] 0.0001576941 0.0001608575 4.935417e-05
[1775,] 0.0001662066 0.0001945691 6.537457e-05
[1776,] 0.0001663302 0.0001942471 6.531449e-05
[1777,] 0.0001610295 0.0001670156 4.619525e-05
[1778,] 0.0001486297 0.0002399768 5.829286e-05
[1779,] 0.0001657412 0.0001674356 5.086366e-05
[1780,] 0.0001740009 0.0001856514 5.702165e-05
[1781,] 0.0001522883 0.0002552993 7.272425e-05
[1782,] 0.0001572198 0.0001964081 6.389215e-05
[1783,] 0.0001692756 0.0001673754 5.423212e-05
[1784,] 0.0002023901 0.0001777491 6.635606e-05
[1785,] 0.0001715851 0.0001676177 5.221501e-05
[1786,] 0.0001565792 0.0001949052 5.182415e-05
[1787,] 0.0001728832 0.0001854645 5.715323e-05
[1788,] 0.0001564271 0.0001901824 5.985002e-05
[1789,] 0.0001736217 0.0001881544 5.726417e-05
[1790,] 0.0001637008 0.0002018235 6.674892e-05
[1791,] 0.0001774060 0.0001803063 5.711800e-05
[1792,] 0.0001528518 0.0001658325 4.788008e-05
[1793,] 0.0001707577 0.0001670354 5.279634e-05
[1794,] 0.0001530495 0.0001589564 4.659756e-05
[1795,] 0.0001528372 0.0001586687 4.632168e-05
[1796,] 0.0001565843 0.0001644573 4.729979e-05
[1797,] 0.0001575859 0.0001661165 4.738171e-05
[1798,] 0.0001953531 0.0001836270 6.097022e-05
[1799,] 0.0001528560 0.0001599083 4.708264e-05
[1800,] 0.0001581639 0.0002281791 5.510734e-05
[1801,] 0.0001773462 0.0001804839 5.741447e-05
[1802,] 0.0001536423 0.0001598796 4.738102e-05
[1803,] 0.0001754657 0.0001844727 5.803238e-05
[1804,] 0.0001651465 0.0001993001 6.702862e-05
[1805,] 0.0001811066 0.0001750449 6.076324e-05
[1806,] 0.0001533559 0.0001652016 4.733416e-05
[1807,] 0.0001517928 0.0001618239 4.753340e-05
[1808,] 0.0001643811 0.0001940870 6.333542e-05
[1809,] 0.0001795636 0.0001801638 5.850425e-05
[1810,] 0.0001517821 0.0001595888 4.588654e-05
[1811,] 0.0001563931 0.0001615873 4.950958e-05
[1812,] 0.0001585884 0.0001640414 4.721089e-05
[1813,] 0.0001708677 0.0001678363 5.203504e-05
[1814,] 0.0001591503 0.0001617014 4.888326e-05
[1815,] 0.0001793538 0.0001797874 5.803890e-05
[1816,] 0.0001687299 0.0001910742 6.463268e-05
[1817,] 0.0001793944 0.0001792325 5.784560e-05
[1818,] 0.0001580298 0.0001643411 5.160499e-05
[1819,] 0.0001691954 0.0001907346 6.482769e-05
[1820,] 0.0001587609 0.0001634558 5.144773e-05
[1821,] 0.0001581240 0.0001649524 5.196196e-05
[1822,] 0.0001591759 0.0001645905 5.226795e-05
[1823,] 0.0001679201 0.0001906861 6.398713e-05
[1824,] 0.0001554643 0.0001599489 4.751458e-05
[1825,] 0.0001689016 0.0001907960 6.467658e-05
[1826,] 0.0001555681 0.0001728579 4.911898e-05
[1827,] 0.0001730864 0.0001891194 5.806669e-05
[1828,] 0.0001580027 0.0001620885 4.571438e-05
[1829,] 0.0001722892 0.0001706411 5.352299e-05
[1830,] 0.0001766507 0.0001855894 5.722452e-05
[1831,] 0.0001554187 0.0001595266 4.705941e-05
[1832,] 0.0001773394 0.0001773946 5.714145e-05
[1833,] 0.0001554603 0.0001646401 4.738251e-05
[1834,] 0.0001592984 0.0001645696 4.547873e-05
[1835,] 0.0001582376 0.0001634425 4.772689e-05
[1836,] 0.0001666467 0.0001651056 4.921817e-05
[1837,] 0.0001828829 0.0001824259 6.202604e-05
[1838,] 0.0001670993 0.0001664600 4.929849e-05
[1839,] 0.0001678398 0.0001670577 4.928627e-05
[1840,] 0.0001665718 0.0001679077 4.957637e-05
[1841,] 0.0001666928 0.0001668015 4.941010e-05
[1842,] 0.0001804655 0.0001964772 7.126391e-05
[1843,] 0.0001798406 0.0001880330 6.952309e-05
[1844,] 0.0001792914 0.0001801066 5.809715e-05
[1845,] 0.0001562135 0.0001904837 5.124793e-05
[1846,] 0.0002107258 0.0001879653 8.044834e-05
[1847,] 0.0001732211 0.0001910012 5.851497e-05
[1848,] 0.0001553330 0.0001786799 4.656508e-05
[1849,] 0.0001506226 0.0001583199 4.543586e-05
[1850,] 0.0001502525 0.0001610395 4.628140e-05
[1851,] 0.0001760488 0.0001869624 5.743017e-05
[1852,] 0.0001731747 0.0001896109 5.838324e-05
[1853,] 0.0001537193 0.0001644526 4.527013e-05
[1854,] 0.0001567539 0.0001641039 4.704462e-05
[1855,] 0.0001528783 0.0001640928 4.527850e-05
[1856,] 0.0001638608 0.0001754753 5.795895e-05
[1857,] 0.0001511417 0.0001610554 4.676955e-05
[1858,] 0.0001612782 0.0001620294 5.160390e-05
[1859,] 0.0001524930 0.0001859272 4.808176e-05
[1860,] 0.0001529846 0.0001896658 4.825308e-05
[1861,] 0.0001604924 0.0001877217 4.598158e-05
[1862,] 0.0001642290 0.0001705275 5.475179e-05
[1863,] 0.0001736344 0.0001658694 5.276756e-05
[1864,] 0.0001776257 0.0001696886 5.434399e-05
[1865,] 0.0001722582 0.0001675860 5.240074e-05
[1866,] 0.0001604368 0.0001584408 4.663631e-05
[1867,] 0.0001642744 0.0001703188 4.596369e-05
[1868,] 0.0001598824 0.0001584286 4.652788e-05
[1869,] 0.0001537648 0.0001610057 4.597316e-05
[1870,] 0.0001733902 0.0001877635 5.772354e-05
[1871,] 0.0001513805 0.0001613239 4.568729e-05
[1872,] 0.0001790993 0.0001800853 5.835705e-05
[1873,] 0.0001619091 0.0001627464 5.008038e-05
[1874,] 0.0001737800 0.0001875348 5.735016e-05
[1875,] 0.0001537499 0.0001609214 4.614444e-05
[1876,] 0.0001714392 0.0001639515 5.137788e-05
[1877,] 0.0001609229 0.0001824513 5.906899e-05
[1878,] 0.0001510596 0.0001621773 4.529518e-05
[1879,] 0.0001721415 0.0001666648 5.301967e-05
[1880,] 0.0001932081 0.0001679835 4.974530e-05
[1881,] 0.0001732490 0.0001661099 5.286505e-05
[1882,] 0.0001705971 0.0001876440 6.342098e-05
[1883,] 0.0001736128 0.0001879410 5.753301e-05
[1884,] 0.0001560699 0.0001791620 4.485447e-05
[1885,] 0.0001514322 0.0001800102 4.702138e-05
[1886,] 0.0001547467 0.0001805848 4.508369e-05
[1887,] 0.0001551956 0.0001814028 4.507811e-05
[1888,] 0.0001736687 0.0001877712 5.745180e-05
[1889,] 0.0001558406 0.0001741825 4.454099e-05
[1890,] 0.0001514368 0.0001798075 4.699376e-05
[1891,] 0.0001724729 0.0001735304 5.651434e-05
[1892,] 0.0001795798 0.0001811641 5.803720e-05
[1893,] 0.0001688014 0.0001723755 4.532338e-05
[1894,] 0.0001603164 0.0001688095 5.194496e-05
[1895,] 0.0001590229 0.0001761925 5.522069e-05
[1896,] 0.0001510000 0.0001799765 4.728314e-05
[1897,] 0.0001634592 0.0001758331 6.000236e-05
[1898,] 0.0001506199 0.0001832587 4.805653e-05
[1899,] 0.0001610600 0.0002262088 4.776561e-05
[1900,] 0.0001614170 0.0001690920 4.850589e-05
[1901,] 0.0001681640 0.0001598816 4.855997e-05
[1902,] 0.0001728370 0.0001827533 5.605335e-05
[1903,] 0.0001680234 0.0001607936 4.839726e-05
[1904,] 0.0001680392 0.0001604653 4.844368e-05
[1905,] 0.0001682230 0.0001592627 4.858995e-05
[1906,] 0.0001688031 0.0001601234 4.853173e-05
[1907,] 0.0001803300 0.0001686606 5.434265e-05
[1908,] 0.0001739473 0.0001880968 5.773537e-05
[1909,] 0.0001834014 0.0001822130 6.465074e-05
[1910,] 0.0001864597 0.0001845233 4.549706e-05
[1911,] 0.0001781220 0.0001683508 5.454709e-05
[1912,] 0.0001848756 0.0001821440 6.519269e-05
[1913,] 0.0001781988 0.0001700387 5.537919e-05
[1914,] 0.0001881331 0.0001838744 6.762357e-05
[1915,] 0.0001555429 0.0002467865 6.494913e-05
[1916,] 0.0001910555 0.0001759354 6.766933e-05
[1917,] 0.0001831363 0.0001815259 6.181408e-05
[1918,] 0.0001887773 0.0001723603 5.853473e-05
[1919,] 0.0001928938 0.0001781038 6.476214e-05
[1920,] 0.0001925570 0.0001792884 6.582880e-05
[1921,] 0.0001926887 0.0001737368 6.046034e-05
[1922,] 0.0001781646 0.0001731089 5.505873e-05
[1923,] 0.0001534029 0.0001612264 4.750612e-05
[1924,] 0.0001752830 0.0001650284 5.165116e-05
[1925,] 0.0001716179 0.0001632768 5.067137e-05
[1926,] 0.0001571185 0.0001907113 5.283297e-05
[1927,] 0.0001592187 0.0001720278 5.170389e-05
[1928,] 0.0001900993 0.0001850062 5.027456e-05
[1929,] 0.0001904404 0.0001823866 6.058682e-05
[1930,] 0.0001682061 0.0001872325 5.367152e-05
[1931,] 0.0001628434 0.0001621649 5.143603e-05
[1932,] 0.0001722159 0.0001730193 5.483340e-05
[1933,] 0.0001725830 0.0001801309 5.952508e-05
[1934,] 0.0001592139 0.0001716866 5.012980e-05
[1935,] 0.0001592254 0.0001694004 5.003120e-05
[1936,] 0.0001609874 0.0001702285 5.188212e-05
[1937,] 0.0001592373 0.0001698017 5.011431e-05
[1938,] 0.0001593100 0.0001695458 5.020298e-05
[1939,] 0.0001593931 0.0001803775 5.277251e-05
[1940,] 0.0001590482 0.0001667896 4.774787e-05
[1941,] 0.0001519189 0.0001783320 5.052986e-05
[1942,] 0.0001517788 0.0001809442 5.074596e-05
[1943,] 0.0001697970 0.0001707140 6.106189e-05
[1944,] 0.0001516887 0.0001800331 5.004509e-05
[1945,] 0.0001567813 0.0002015432 6.314722e-05
[1946,] 0.0001575759 0.0001802833 5.674094e-05
[1947,] 0.0001750648 0.0001788865 6.015930e-05
[1948,] 0.0001622428 0.0001659002 4.758640e-05
[1949,] 0.0001626011 0.0001645047 4.770981e-05
[1950,] 0.0001593140 0.0001731400 4.973984e-05
[1951,] 0.0001825560 0.0001793687 5.888836e-05
[1952,] 0.0001983999 0.0001768275 7.471432e-05
[1953,] 0.0001545828 0.0001611707 4.643264e-05
[1954,] 0.0001820830 0.0001806506 5.899736e-05
[1955,] 0.0001563048 0.0001645840 5.071611e-05
[1956,] 0.0001917281 0.0001673307 6.370044e-05
[1957,] 0.0001548527 0.0001611560 4.781602e-05
[1958,] 0.0001849506 0.0001801639 5.984053e-05
[1959,] 0.0001570152 0.0001636154 5.028439e-05
[1960,] 0.0001910307 0.0001745245 6.330702e-05
[1961,] 0.0001684896 0.0002064779 7.863824e-05
[1962,] 0.0001529448 0.0001864509 5.695942e-05
[1963,] 0.0001785452 0.0001884325 6.090180e-05
[1964,] 0.0001857850 0.0001812615 5.748589e-05
[1965,] 0.0001544304 0.0001711693 5.267728e-05
[1966,] 0.0001915207 0.0001740706 6.314337e-05
[1967,] 0.0001547984 0.0001984346 6.264991e-05
[1968,] 0.0001950373 0.0001709139 6.315055e-05
[1969,] 0.0001606290 0.0002095144 7.115978e-05
[1970,] 0.0001623074 0.0001668879 4.874037e-05
[1971,] 0.0001703937 0.0001957449 5.149901e-05
[1972,] 0.0001822571 0.0001792914 5.883116e-05
[1973,] 0.0001634913 0.0001718993 5.195048e-05
[1974,] 0.0001705113 0.0001801660 5.842541e-05
[1975,] 0.0001691965 0.0001799191 5.762264e-05
[1976,] 0.0001600396 0.0001598681 4.884503e-05
[1977,] 0.0001588902 0.0001599453 4.849606e-05
[1978,] 0.0001690697 0.0001836616 6.413564e-05
[1979,] 0.0001701567 0.0001832380 6.458978e-05
[1980,] 0.0001600628 0.0001773503 5.162456e-05
[1981,] 0.0001657129 0.0002119424 5.180489e-05
[1982,] 0.0001660281 0.0002113679 5.160373e-05
[1983,] 0.0001666232 0.0002122327 5.147781e-05
[1984,] 0.0001670278 0.0002149158 5.162983e-05
[1985,] 0.0001696934 0.0002093201 5.013674e-05
[1986,] 0.0001690216 0.0002148633 5.090055e-05
[1987,] 0.0001672164 0.0001807255 5.723052e-05
[1988,] 0.0001526403 0.0002365603 5.815395e-05
[1989,] 0.0001667836 0.0002094000 5.103153e-05
[1990,] 0.0001542736 0.0002329393 5.106776e-05
[1991,] 0.0001673309 0.0002001892 4.982152e-05
[1992,] 0.0001480026 0.0002551490 6.081694e-05
[1993,] 0.0001715650 0.0002137343 5.040012e-05
[1994,] 0.0001753638 0.0002216842 5.014584e-05
[1995,] 0.0001669087 0.0001817308 5.746354e-05
[1996,] 0.0001629382 0.0001795137 5.372669e-05
[1997,] 0.0001730124 0.0002256581 5.101581e-05
[1998,] 0.0001718411 0.0002257245 5.134610e-05
[1999,] 0.0001725986 0.0002254078 5.110606e-05
[2000,] 0.0001657608 0.0002911801 6.269424e-05
[2001,] 0.0001732168 0.0002285362 5.124096e-05
[2002,] 0.0001706968 0.0002350499 5.269840e-05
[2003,] 0.0001741154 0.0002247207 5.065786e-05
[2004,] 0.0001739810 0.0002271860 5.091727e-05
[2005,] 0.0001719811 0.0002257461 5.130062e-05
[2006,] 0.0001797625 0.0001803878 6.150134e-05
[2007,] 0.0001664071 0.0001742116 5.472444e-05
[2008,] 0.0001510450 0.0002836852 7.990402e-05
[2009,] 0.0001629931 0.0002593867 5.114190e-05
[2010,] 0.0001529281 0.0001679790 4.930420e-05
[2011,] 0.0001533438 0.0001688776 4.989976e-05
[2012,] 0.0001631444 0.0002440886 5.826597e-05
[2013,] 0.0002016702 0.0001753160 6.565245e-05
[2014,] 0.0001532921 0.0003202938 9.510610e-05
[2015,] 0.0001659713 0.0001677264 5.298893e-05
[2016,] 0.0001487248 0.0002138155 5.750170e-05
[2017,] 0.0001582863 0.0002851711 6.065383e-05
[2018,] 0.0001779645 0.0001844053 6.070285e-05
[2019,] 0.0001685511 0.0001736953 5.462590e-05
[2020,] 0.0001619070 0.0002871491 1.029978e-04
[2021,] 0.0001691707 0.0001737583 5.494149e-05
[2022,] 0.0001498431 0.0002740087 7.419934e-05
[2023,] 0.0001696764 0.0001717918 5.175339e-05
[2024,] 0.0001493596 0.0002189799 6.061009e-05
[2025,] 0.0001491804 0.0002206976 6.056168e-05
[2026,] 0.0001715305 0.0001728633 5.388101e-05
[2027,] 0.0001489451 0.0002191456 5.958020e-05
[2028,] 0.0001681676 0.0001731732 5.365239e-05
[2029,] 0.0001727726 0.0001728774 5.432138e-05
[2030,] 0.0001481150 0.0002971010 6.790249e-05
[2031,] 0.0001548530 0.0001780215 5.005837e-05
[2032,] 0.0001581417 0.0001698413 5.398123e-05
[2033,] 0.0001635624 0.0001680613 5.375685e-05
[2034,] 0.0001850435 0.0001645338 5.996712e-05
[2035,] 0.0001528341 0.0001809552 5.220037e-05
[2036,] 0.0001514811 0.0001805381 5.020804e-05
[2037,] 0.0001602819 0.0001919184 4.691130e-05
[2038,] 0.0001612260 0.0001887545 4.757090e-05
[2039,] 0.0001764461 0.0001611417 5.209716e-05
[2040,] 0.0001705727 0.0001599133 4.987778e-05
[2041,] 0.0001792289 0.0001611547 5.377481e-05
[2042,] 0.0001849614 0.0001785090 4.612028e-05
[2043,] 0.0001815568 0.0001814559 5.785459e-05
[2044,] 0.0001721980 0.0001604452 5.223999e-05
[2045,] 0.0001693163 0.0001621477 4.628718e-05
[2046,] 0.0001732043 0.0001602464 5.212715e-05
[2047,] 0.0001640552 0.0001597055 4.954358e-05
[2048,] 0.0001787796 0.0001630957 5.595594e-05
[2049,] 0.0001775969 0.0001784911 6.731927e-05
[2050,] 0.0001842849 0.0001671591 6.278124e-05
[2051,] 0.0002223491 0.0001859451 4.890406e-05
[2052,] 0.0002373050 0.0001935616 4.794018e-05
[2053,] 0.0002053415 0.0001654304 6.867487e-05
[2054,] 0.0001759426 0.0001870550 6.084570e-05
[2055,] 0.0001758684 0.0001870460 6.078923e-05
[2056,] 0.0001759560 0.0001870417 6.084708e-05
[2057,] 0.0002029310 0.0001825673 5.257566e-05
[2058,] 0.0001662929 0.0001760916 5.077421e-05
[2059,] 0.0002030175 0.0001821756 5.259546e-05
[2060,] 0.0002031789 0.0001799611 5.276318e-05
[2061,] 0.0001931091 0.0001889682 5.189458e-05
[2062,] 0.0001982290 0.0001848135 5.173633e-05
[2063,] 0.0001952035 0.0001838110 5.167684e-05
[2064,] 0.0001996280 0.0001775647 5.196165e-05
[2065,] 0.0001991784 0.0001788623 5.185225e-05
[2066,] 0.0001823399 0.0001849248 5.800771e-05
[2067,] 0.0001972520 0.0001853887 5.175629e-05
[2068,] 0.0001976699 0.0001785279 6.384916e-05
[2069,] 0.0001953744 0.0001759878 7.421141e-05
[2070,] 0.0001888804 0.0001847927 5.115621e-05
[2071,] 0.0001971183 0.0001785301 6.286612e-05
[2072,] 0.0001979866 0.0001784503 6.297672e-05
[2073,] 0.0001878741 0.0001737719 7.037588e-05
[2074,] 0.0001877493 0.0001935362 8.523384e-05
[2075,] 0.0001812106 0.0001764233 6.906980e-05
[2076,] 0.0001687454 0.0001705217 5.925922e-05
[2077,] 0.0001756262 0.0001858340 5.993989e-05
[2078,] 0.0002009413 0.0001786694 6.464205e-05
[2079,] 0.0001717906 0.0001881942 5.012895e-05
[2080,] 0.0002033564 0.0001795087 6.035200e-05
[2081,] 0.0001525479 0.0001961173 5.179243e-05
[2082,] 0.0001904181 0.0001634216 6.142385e-05
[2083,] 0.0001524124 0.0002035768 5.348992e-05
[2084,] 0.0001510384 0.0001631611 4.604937e-05
[2085,] 0.0001530105 0.0002073602 5.279284e-05
[2086,] 0.0001525005 0.0002075822 5.378223e-05
[2087,] 0.0001527204 0.0002051463 5.286831e-05
[2088,] 0.0001525409 0.0002332187 5.776970e-05
[2089,] 0.0001527078 0.0002060794 5.303153e-05
[2090,] 0.0001784367 0.0001738692 5.688707e-05
[2091,] 0.0001528254 0.0001785258 4.810272e-05
[2092,] 0.0001530252 0.0001777330 4.785893e-05
[2093,] 0.0001696580 0.0001771469 5.152875e-05
[2094,] 0.0001509848 0.0001914299 5.248183e-05
[2095,] 0.0002260480 0.0001930297 1.082376e-04
[2096,] 0.0002047875 0.0001701078 6.173137e-05
[2097,] 0.0001611493 0.0001651123 5.330654e-05
[2098,] 0.0001566782 0.0001626947 4.488683e-05
[2099,] 0.0001915557 0.0001821169 6.287906e-05
[2100,] 0.0001932796 0.0001821169 6.343737e-05
[2101,] 0.0001933045 0.0001821491 6.378096e-05
[2102,] 0.0001951873 0.0001838581 6.457513e-05
[2103,] 0.0001930492 0.0001821262 6.345442e-05
[2104,] 0.0001918958 0.0001821058 6.303785e-05
[2105,] 0.0001916557 0.0001838201 6.549892e-05
[2106,] 0.0001930299 0.0001838360 6.361608e-05
[2107,] 0.0003308532 0.0001704037 6.589551e-05
[2108,] 0.0001861118 0.0001923308 5.473294e-05
[2109,] 0.0002150410 0.0001838348 7.246236e-05
[2110,] 0.0001718529 0.0001909297 7.101747e-05
[2111,] 0.0001781300 0.0001709536 6.125029e-05
[2112,] 0.0001595799 0.0001749073 5.131769e-05
[2113,] 0.0001585330 0.0001775907 5.685277e-05
[2114,] 0.0001718209 0.0002017280 4.633637e-05
[2115,] 0.0001547262 0.0002938186 7.357766e-05
[2116,] 0.0001619148 0.0002531517 5.312545e-05
[2117,] 0.0001680374 0.0002023075 4.678454e-05
[2118,] 0.0001614739 0.0002591074 5.396040e-05
[2119,] 0.0001945362 0.0001910813 4.932671e-05
[2120,] 0.0001597151 0.0002475451 5.370385e-05
[2121,] 0.0001668002 0.0002525417 5.133422e-05
[2122,] 0.0001798770 0.0003119315 5.928500e-05
[2123,] 0.0001814643 0.0003481615 5.897329e-05
[2124,] 0.0001805451 0.0003223928 5.912291e-05
[2125,] 0.0001615840 0.0002392979 5.187229e-05
[2126,] 0.0001609838 0.0002430745 5.257734e-05
[2127,] 0.0001603753 0.0002458399 5.319502e-05
[2128,] 0.0001606385 0.0002542656 5.392676e-05
[2129,] 0.0001631799 0.0002571457 5.296588e-05
[2130,] 0.0001623527 0.0002584523 5.346400e-05
[2131,] 0.0001596742 0.0002345668 5.233244e-05
[2132,] 0.0001756583 0.0001811773 4.705399e-05
[2133,] 0.0001586780 0.0002375633 5.326347e-05
[2134,] 0.0001591308 0.0002525924 5.473956e-05
[2135,] 0.0001575187 0.0002707282 5.846016e-05
[2136,] 0.0001603757 0.0002516309 5.384822e-05
[2137,] 0.0001590735 0.0002448057 5.385115e-05
[2138,] 0.0001877203 0.0001873564 6.862931e-05
[2139,] 0.0001754776 0.0001801490 4.989554e-05
[2140,] 0.0001895527 0.0001876024 6.980478e-05
[2141,] 0.0001886111 0.0001873564 6.908696e-05
[2142,] 0.0001539269 0.0001738894 5.328537e-05
[2143,] 0.0001525354 0.0001836318 5.529249e-05
[2144,] 0.0001777256 0.0001871088 4.903427e-05
[2145,] 0.0001523539 0.0002071500 6.177262e-05
[2146,] 0.0001519168 0.0002057723 6.077665e-05
[2147,] 0.0001833582 0.0001830128 5.220032e-05
[2148,] 0.0001624738 0.0001803173 4.843691e-05
[2149,] 0.0001851043 0.0001658988 4.952134e-05
[2150,] 0.0001932966 0.0001880020 7.218100e-05
[2151,] 0.0001938050 0.0001883015 7.275839e-05
[2152,] 0.0001635309 0.0001985206 6.203890e-05
[2153,] 0.0001623619 0.0002023472 6.076068e-05
[2154,] 0.0001970598 0.0002721114 4.539930e-05
[2155,] 0.0001975670 0.0001779868 6.157402e-05
[2156,] 0.0001826813 0.0001728118 5.277812e-05
[2157,] 0.0001552367 0.0001921367 5.017192e-05
[2158,] 0.0001667744 0.0001714403 4.850865e-05
[2159,] 0.0001617925 0.0001770633 5.266792e-05
[2160,] 0.0001643656 0.0001749330 4.970586e-05
[2161,] 0.0001706907 0.0001710347 4.514703e-05
[2162,] 0.0001896149 0.0001862821 7.027067e-05
[2163,] 0.0001912706 0.0001867405 7.160617e-05
[2164,] 0.0001883813 0.0001721925 7.062277e-05
[2165,] 0.0001565771 0.0001780701 4.913452e-05
[2166,] 0.0001756700 0.0001627135 4.916206e-05
[2167,] 0.0001709775 0.0001611978 4.842540e-05
[2168,] 0.0001805647 0.0001844286 6.180440e-05
[2169,] 0.0001540493 0.0001719939 5.173855e-05
[2170,] 0.0001672973 0.0001613753 4.790496e-05
[2171,] 0.0001812756 0.0003797269 5.930905e-05
[2172,] 0.0001789629 0.0002047283 5.723689e-05
[2173,] 0.0001753982 0.0001832686 5.736976e-05
[2174,] 0.0001526481 0.0001771652 5.221337e-05
[2175,] 0.0001553889 0.0001842421 5.006536e-05
[2176,] 0.0001554455 0.0001777515 4.982682e-05
[2177,] 0.0001611683 0.0001841119 5.184841e-05
[2178,] 0.0001528513 0.0002013898 5.985054e-05
[2179,] 0.0001807318 0.0003866622 5.953494e-05
[2180,] 0.0001773847 0.0001736452 4.965754e-05
[2181,] 0.0001553896 0.0001851039 5.024872e-05
[2182,] 0.0001920326 0.0001806962 6.959098e-05
[2183,] 0.0001871687 0.0001790360 6.170712e-05
[2184,] 0.0001545382 0.0001810764 5.063851e-05
[2185,] 0.0001706164 0.0001720923 4.684192e-05
[2186,] 0.0001708934 0.0001738783 4.667254e-05
[2187,] 0.0001554205 0.0001943149 6.010028e-05
[2188,] 0.0001725610 0.0001867948 5.819885e-05
[2189,] 0.0001551596 0.0001798392 4.979131e-05
[2190,] 0.0001884084 0.0001742050 5.340282e-05
[2191,] 0.0001562105 0.0001692173 5.087787e-05
[2192,] 0.0001730376 0.0001711989 4.720107e-05
[2193,] 0.0001770985 0.0001725794 4.804309e-05
[2194,] 0.0001893136 0.0001601411 5.252037e-05
[2195,] 0.0001553967 0.0001794928 4.961118e-05
[2196,] 0.0001643158 0.0001610673 4.909680e-05
[2197,] 0.0001554715 0.0001943420 6.015348e-05
[2198,] 0.0001857624 0.0001754384 5.426965e-05
[2199,] 0.0001747628 0.0001714172 4.734908e-05
[2200,] 0.0001885571 0.0001913506 5.612318e-05
[2201,] 0.0001887676 0.0001933658 5.640653e-05
[2202,] 0.0001585921 0.0001970440 6.383547e-05
[2203,] 0.0001877298 0.0001676368 5.265341e-05
[2204,] 0.0001555475 0.0001740541 4.910549e-05
[2205,] 0.0001725760 0.0001867289 5.825013e-05
[2206,] 0.0001885795 0.0001663144 5.243762e-05
[2207,] 0.0001874511 0.0001794378 6.237668e-05
[2208,] 0.0001547883 0.0001738199 4.911345e-05
[2209,] 0.0001869630 0.0001860408 5.577700e-05
[2210,] 0.0001539991 0.0001753417 5.235584e-05
[2211,] 0.0001625262 0.0001850407 5.586129e-05
[2212,] 0.0001738081 0.0001874998 5.950104e-05
[2213,] 0.0001889398 0.0001914999 5.601580e-05
[2214,] 0.0001622226 0.0001818882 5.191856e-05
[2215,] 0.0001633318 0.0003031955 6.383095e-05
[2216,] 0.0001634315 0.0001740012 5.214649e-05
[2217,] 0.0001607475 0.0001870942 5.264519e-05
[2218,] 0.0001822843 0.0001962963 4.555523e-05
[2219,] 0.0001605156 0.0001873101 5.276313e-05
[2220,] 0.0001604772 0.0001910735 5.358243e-05
[2221,] 0.0001747894 0.0001815164 4.716737e-05
[2222,] 0.0001788816 0.0002049625 6.802377e-05
[2223,] 0.0001603785 0.0001867684 5.294860e-05
[2224,] 0.0001606143 0.0001884049 5.293826e-05
[2225,] 0.0001824396 0.0001895452 5.225992e-05
[2226,] 0.0001805746 0.0001717936 5.709917e-05
[2227,] 0.0001841137 0.0002381825 1.102492e-04
[2228,] 0.0001798599 0.0001837319 6.091407e-05
[2229,] 0.0001798522 0.0001841344 6.104320e-05
[2230,] 0.0001600522 0.0002182383 4.731838e-05
[2231,] 0.0001487780 0.0001856839 4.827856e-05
[2232,] 0.0001628105 0.0001913453 4.649454e-05
[2233,] 0.0001598170 0.0001946684 4.660987e-05
[2234,] 0.0001852332 0.0001832285 6.909596e-05
[2235,] 0.0001504629 0.0001853027 4.731951e-05
[2236,] 0.0001501602 0.0001825501 4.880197e-05
[2237,] 0.0001508772 0.0001854131 4.721244e-05
[2238,] 0.0001500884 0.0001849875 4.702841e-05
[2239,] 0.0001510237 0.0001842771 4.707883e-05
[2240,] 0.0002280833 0.0001865306 9.235597e-05
[2241,] 0.0001633953 0.0001910978 4.650223e-05
[2242,] 0.0001632112 0.0001897289 4.650619e-05
[2243,] 0.0001488326 0.0001727233 4.872439e-05
[2244,] 0.0001893798 0.0001924219 1.055867e-04
[2245,] 0.0001940467 0.0002468578 1.272656e-04
[2246,] 0.0001635114 0.0001905352 4.650044e-05
[2247,] 0.0001637331 0.0001910187 4.650070e-05
[2248,] 0.0001485818 0.0001781143 4.900090e-05
[2249,] 0.0001521480 0.0001837382 4.683171e-05
[2250,] 0.0001835760 0.0002204715 9.255895e-05
[2251,] 0.0001778864 0.0001755981 6.112232e-05
[2252,] 0.0001631281 0.0001907359 4.649553e-05
[2253,] 0.0001492312 0.0002058398 5.040761e-05
[2254,] 0.0001502590 0.0001848586 4.737734e-05
[2255,] 0.0001821549 0.0001961846 7.618592e-05
[2256,] 0.0001484031 0.0001782080 4.869027e-05
[2257,] 0.0002237548 0.0001632799 6.454098e-05
[2258,] 0.0001506327 0.0001840624 4.719110e-05
[2259,] 0.0001493777 0.0002037045 4.997429e-05
[2260,] 0.0001628298 0.0002071638 6.685158e-05
[2261,] 0.0001483891 0.0001785726 4.871370e-05
[2262,] 0.0001844540 0.0002240945 9.561325e-05
[2263,] 0.0001827065 0.0001975177 7.744110e-05
[2264,] 0.0001664803 0.0001706129 5.161094e-05
[2265,] 0.0001965167 0.0002278164 1.118040e-04
[2266,] 0.0001970429 0.0001795441 6.466246e-05
[2267,] 0.0001934429 0.0001882616 7.927274e-05
[2268,] 0.0001824102 0.0001653458 5.655568e-05
[2269,] 0.0001661222 0.0001766042 5.130609e-05
[2270,] 0.0001984888 0.0001664668 6.106975e-05
[2271,] 0.0001857722 0.0001862388 7.149916e-05
[2272,] 0.0001617504 0.0002078894 6.424033e-05
[2273,] 0.0001850935 0.0001796358 6.092571e-05
[2274,] 0.0001853301 0.0001822733 7.060078e-05
[2275,] 0.0001848398 0.0001795834 6.079631e-05
[2276,] 0.0001481436 0.0001700873 4.628367e-05
[2277,] 0.0001888469 0.0001664648 5.529773e-05
[2278,] 0.0001901879 0.0001688104 5.910343e-05
[2279,] 0.0001954108 0.0001679780 5.512651e-05
[2280,] 0.0001950515 0.0001682973 5.493729e-05
[2281,] 0.0001759510 0.0001721724 5.465550e-05
[2282,] 0.0001856156 0.0001689294 5.283381e-05
[2283,] 0.0002020842 0.0001691550 6.063519e-05
[2284,] 0.0001938549 0.0001705547 6.358192e-05
[2285,] 0.0001848645 0.0001639400 5.347511e-05
[2286,] 0.0001586190 0.0001931864 6.214818e-05
[2287,] 0.0001518897 0.0002688526 7.284341e-05
[2288,] 0.0002282240 0.0001595140 6.741230e-05
[2289,] 0.0001697031 0.0001720371 5.524335e-05
[2290,] 0.0001765065 0.0001726235 5.562157e-05
[2291,] 0.0001523158 0.0001637457 4.640166e-05
[2292,] 0.0001837490 0.0001834094 6.018076e-05
[2293,] 0.0001810541 0.0001822554 6.013365e-05
[2294,] 0.0001830447 0.0001929873 6.759558e-05
[2295,] 0.0001799705 0.0001812422 5.742246e-05
[2296,] 0.0002207856 0.0002066692 1.131236e-04
[2297,] 0.0001544538 0.0001818394 4.584833e-05
[2298,] 0.0001616994 0.0001648160 4.834336e-05
[2299,] 0.0001812905 0.0001927715 5.934807e-05
[2300,] 0.0001794719 0.0001768245 5.725929e-05
```
