## Supplementary material for "Characterization of shared and ancestry-specific signals driving complex traits using multi-ancestry fine-mapping": s1_data.bim

```
11	chr11:10149845:C:T	0	10149845	T	C
11	chr11:10150021:T:C	0	10150021	C	T
11	chr11:10150105:T:C	0	10150105	C	T
11	chr11:10150998:A:G	0	10150998	G	A
11	chr11:10151503:T:C	0	10151503	C	T
11	chr11:10151889:A:G	0	10151889	G	A
11	chr11:10152347:T:C	0	10152347	C	T
11	chr11:10152375:A:AC	0	10152375	AC	A
11	chr11:10152900:C:T	0	10152900	T	C
11	chr11:10154155:TC:T	0	10154155	T	TC
11	chr11:10155801:A:G	0	10155801	G	A
11	chr11:10156034:G:A	0	10156034	A	G
11	chr11:10156179:G:A	0	10156179	A	G
11	chr11:10156588:T:C	0	10156588	C	T
11	chr11:10156855:C:T	0	10156855	T	C
11	chr11:10156890:T:C	0	10156890	C	T
11	chr11:10156932:T:C	0	10156932	C	T
11	chr11:10157298:T:C	0	10157298	C	T
11	chr11:10157979:A:C	0	10157979	C	A
11	chr11:10158302:A:G	0	10158302	G	A
11	chr11:10158386:A:C	0	10158386	C	A
11	chr11:10158910:A:G	0	10158910	G	A
11	chr11:10159195:C:T	0	10159195	T	C
11	chr11:10159376:G:C	0	10159376	C	G
11	chr11:10159444:A:G	0	10159444	G	A
11	chr11:10159489:T:C	0	10159489	C	T
11	chr11:10159532:T:C	0	10159532	C	T
11	chr11:10159533:T:A	0	10159533	A	T
11	chr11:10159535:G:A	0	10159535	A	G
11	chr11:10159553:T:C	0	10159553	C	T
11	chr11:10159751:G:A	0	10159751	A	G
11	chr11:10160267:G:A	0	10160267	A	G
11	chr11:10161205:AAAT:A	0	10161205	A	AAAT
11	chr11:10162312:G:C	0	10162312	C	G
11	chr11:10162428:T:C	0	10162428	C	T
11	chr11:10162658:G:A	0	10162658	A	G
11	chr11:10163060:A:C	0	10163060	C	A
11	chr11:10163818:T:C	0	10163818	C	T
11	chr11:10164369:T:C	0	10164369	C	T
11	chr11:10164565:G:A	0	10164565	A	G
11	chr11:10164675:A:G	0	10164675	G	A
11	chr11:10164696:C:CA	0	10164696	CA	C
11	chr11:10164742:G:A	0	10164742	A	G
11	chr11:10165042:A:G	0	10165042	G	A
11	chr11:10165393:A:C	0	10165393	C	A
11	chr11:10165419:T:A	0	10165419	A	T
11	chr11:10165971:A:G	0	10165971	G	A
11	chr11:10166071:T:C	0	10166071	C	T
11	chr11:10166445:G:A	0	10166445	A	G
11	chr11:10166491:A:G	0	10166491	G	A
11	chr11:10166834:T:C	0	10166834	C	T
11	chr11:10167178:A:G	0	10167178	G	A
11	chr11:10167844:C:T	0	10167844	T	C
11	chr11:10168295:A:G	0	10168295	G	A
11	chr11:10168594:T:C	0	10168594	C	T
11	chr11:10170819:T:TC	0	10170819	TC	T
11	chr11:10170939:T:G	0	10170939	G	T
11	chr11:10170978:T:C	0	10170978	C	T
11	chr11:10171087:A:G	0	10171087	G	A
11	chr11:10171151:C:T	0	10171151	T	C
11	chr11:10171262:T:A	0	10171262	A	T
11	chr11:10171445:G:A	0	10171445	A	G
11	chr11:10171543:A:G	0	10171543	G	A
11	chr11:10171974:C:T	0	10171974	T	C
11	chr11:10172605:G:A	0	10172605	A	G
11	chr11:10172707:C:T	0	10172707	T	C
11	chr11:10172741:AC:A	0	10172741	A	AC
11	chr11:10173147:A:G	0	10173147	G	A
11	chr11:10173154:G:A	0	10173154	A	G
11	chr11:10173201:G:A	0	10173201	A	G
11	chr11:10173311:C:T	0	10173311	T	C
11	chr11:10173381:G:A	0	10173381	A	G
11	chr11:10173418:A:G	0	10173418	G	A
11	chr11:10173760:T:C	0	10173760	C	T
11	chr11:10174174:G:A	0	10174174	A	G
11	chr11:10174210:T:C	0	10174210	C	T
11	chr11:10174533:G:T	0	10174533	T	G
11	chr11:10174845:G:A	0	10174845	A	G
11	chr11:10175077:T:A	0	10175077	A	T
11	chr11:10175390:C:G	0	10175390	G	C
11	chr11:10175666:C:T	0	10175666	T	C
11	chr11:10176767:A:G	0	10176767	G	A
11	chr11:10177428:T:G	0	10177428	G	T
11	chr11:10178347:C:T	0	10178347	T	C
11	chr11:10179257:G:A	0	10179257	A	G
11	chr11:10179264:C:T	0	10179264	T	C
11	chr11:10179363:AAACAAAAAACAAAAACAAAAAAAC:A	0	10179363	A	AAACAAAAAACAAAAACAAAAAAAC
11	chr11:10179427:TA:T	0	10179427	T	TA
11	chr11:10179638:T:C	0	10179638	C	T
11	chr11:10179698:G:A	0	10179698	A	G
11	chr11:10180055:C:T	0	10180055	T	C
11	chr11:10180200:T:C	0	10180200	C	T
11	chr11:10181384:A:G	0	10181384	G	A
11	chr11:10181409:T:C	0	10181409	C	T
11	chr11:10181476:C:T	0	10181476	T	C
11	chr11:10181599:T:C	0	10181599	C	T
11	chr11:10182020:A:G	0	10182020	G	A
11	chr11:10182022:C:G	0	10182022	G	C
11	chr11:10182063:A:G	0	10182063	G	A
11	chr11:10182357:A:C	0	10182357	C	A
11	chr11:10182442:T:C	0	10182442	C	T
11	chr11:10182843:G:A	0	10182843	A	G
11	chr11:10182862:G:A	0	10182862	A	G
11	chr11:10182920:G:A	0	10182920	A	G
11	chr11:10182956:A:G	0	10182956	G	A
11	chr11:10183013:C:T	0	10183013	T	C
11	chr11:10183325:T:C	0	10183325	C	T
11	chr11:10183402:C:T	0	10183402	T	C
11	chr11:10183549:TTTTACA:T	0	10183549	T	TTTTACA
11	chr11:10183664:A:T	0	10183664	T	A
11	chr11:10183799:G:A	0	10183799	A	G
11	chr11:10183849:G:A	0	10183849	A	G
11	chr11:10184061:C:T	0	10184061	T	C
11	chr11:10184295:T:C	0	10184295	C	T
11	chr11:10184641:A:G	0	10184641	G	A
11	chr11:10185842:C:T	0	10185842	T	C
11	chr11:10185871:A:C	0	10185871	C	A
11	chr11:10186234:A:G	0	10186234	G	A
11	chr11:10186753:T:C	0	10186753	C	T
11	chr11:10187246:A:G	0	10187246	G	A
11	chr11:10188252:A:T	0	10188252	T	A
11	chr11:10188356:C:T	0	10188356	T	C
11	chr11:10188386:A:AGATGTAGTG	0	10188386	AGATGTAGTG	A
11	chr11:10188577:C:A	0	10188577	A	C
11	chr11:10188677:T:C	0	10188677	C	T
11	chr11:10189580:A:G	0	10189580	G	A
11	chr11:10189585:CAGA:C	0	10189585	C	CAGA
11	chr11:10189686:A:G	0	10189686	G	A
11	chr11:10189761:C:G	0	10189761	G	C
11	chr11:10189788:C:T	0	10189788	T	C
11	chr11:10190062:G:A	0	10190062	A	G
11	chr11:10190354:T:A	0	10190354	A	T
11	chr11:10190632:T:C	0	10190632	C	T
11	chr11:10191519:A:G	0	10191519	G	A
11	chr11:10191776:T:C	0	10191776	C	T
11	chr11:10192079:T:A	0	10192079	A	T
11	chr11:10192113:A:G	0	10192113	G	A
11	chr11:10192908:C:T	0	10192908	T	C
11	chr11:10193035:C:T	0	10193035	T	C
11	chr11:10193616:T:C	0	10193616	C	T
11	chr11:10193627:C:T	0	10193627	T	C
11	chr11:10194051:C:T	0	10194051	T	C
11	chr11:10194249:A:T	0	10194249	T	A
11	chr11:10194603:C:T	0	10194603	T	C
11	chr11:10195653:C:G	0	10195653	G	C
11	chr11:10195669:A:C	0	10195669	C	A
11	chr11:10196316:A:G	0	10196316	G	A
11	chr11:10196449:C:T	0	10196449	T	C
11	chr11:10196456:C:T	0	10196456	T	C
11	chr11:10196513:G:A	0	10196513	A	G
11	chr11:10197009:C:T	0	10197009	T	C
11	chr11:10197234:T:C	0	10197234	C	T
11	chr11:10197315:C:T	0	10197315	T	C
11	chr11:10197490:T:A	0	10197490	A	T
11	chr11:10197950:T:C	0	10197950	C	T
11	chr11:10197995:C:T	0	10197995	T	C
11	chr11:10198504:C:T	0	10198504	T	C
11	chr11:10198569:C:T	0	10198569	T	C
11	chr11:10199418:G:A	0	10199418	A	G
11	chr11:10199829:A:AT	0	10199829	AT	A
11	chr11:10200525:A:C	0	10200525	C	A
11	chr11:10200570:T:C	0	10200570	C	T
11	chr11:10202592:T:C	0	10202592	C	T
11	chr11:10202810:T:C	0	10202810	C	T
11	chr11:10203803:A:AG	0	10203803	AG	A
11	chr11:10204301:A:C	0	10204301	C	A
11	chr11:10204460:G:A	0	10204460	A	G
11	chr11:10204721:A:G	0	10204721	G	A
11	chr11:10205504:C:A	0	10205504	A	C
11	chr11:10205846:A:T	0	10205846	T	A
11	chr11:10206649:G:A	0	10206649	A	G
11	chr11:10206806:A:G	0	10206806	G	A
11	chr11:10206832:TG:T	0	10206832	T	TG
11	chr11:10206899:A:G	0	10206899	G	A
11	chr11:10206905:G:A	0	10206905	A	G
11	chr11:10207181:A:G	0	10207181	G	A
11	chr11:10207262:G:A	0	10207262	A	G
11	chr11:10207300:G:A	0	10207300	A	G
11	chr11:10207378:A:G	0	10207378	G	A
11	chr11:10207770:G:A	0	10207770	A	G
11	chr11:10208201:T:TC	0	10208201	TC	T
11	chr11:10208494:A:T	0	10208494	T	A
11	chr11:10208939:T:C	0	10208939	C	T
11	chr11:10209257:A:G	0	10209257	G	A
11	chr11:10210574:A:G	0	10210574	G	A
11	chr11:10210894:A:T	0	10210894	T	A
11	chr11:10211166:A:G	0	10211166	G	A
11	chr11:10211466:A:G	0	10211466	G	A
11	chr11:10211609:T:C	0	10211609	C	T
11	chr11:10212342:T:C	0	10212342	C	T
11	chr11:10212879:T:C	0	10212879	C	T
11	chr11:10213165:G:T	0	10213165	T	G
11	chr11:10213383:C:T	0	10213383	T	C
11	chr11:10214931:G:A	0	10214931	A	G
11	chr11:10215118:G:C	0	10215118	C	G
11	chr11:10215668:CAACA:C	0	10215668	C	CAACA
11	chr11:10216324:A:T	0	10216324	T	A
11	chr11:10216747:G:A	0	10216747	A	G
11	chr11:10216839:T:C	0	10216839	C	T
11	chr11:10216876:G:A	0	10216876	A	G
11	chr11:10216883:T:A	0	10216883	A	T
11	chr11:10217758:C:T	0	10217758	T	C
11	chr11:10217911:C:T	0	10217911	T	C
11	chr11:10218952:A:G	0	10218952	G	A
11	chr11:10219144:C:T	0	10219144	T	C
11	chr11:10219654:T:C	0	10219654	C	T
11	chr11:10219723:C:G	0	10219723	G	C
11	chr11:10220324:G:A	0	10220324	A	G
11	chr11:10220653:C:G	0	10220653	G	C
11	chr11:10220798:C:T	0	10220798	T	C
11	chr11:10221306:T:C	0	10221306	C	T
11	chr11:10221432:C:T	0	10221432	T	C
11	chr11:10221506:T:C	0	10221506	C	T
11	chr11:10221945:T:C	0	10221945	C	T
11	chr11:10222558:C:G	0	10222558	G	C
11	chr11:10223234:A:G	0	10223234	G	A
11	chr11:10223508:G:A	0	10223508	A	G
11	chr11:10224144:C:T	0	10224144	T	C
11	chr11:10225308:C:T	0	10225308	T	C
11	chr11:10225748:C:T	0	10225748	T	C
11	chr11:10226195:T:C	0	10226195	C	T
11	chr11:10226252:A:G	0	10226252	G	A
11	chr11:10226349:G:C	0	10226349	C	G
11	chr11:10226789:T:C	0	10226789	C	T
11	chr11:10227086:C:T	0	10227086	T	C
11	chr11:10227145:A:G	0	10227145	G	A
11	chr11:10227188:T:G	0	10227188	G	T
11	chr11:10227415:G:A	0	10227415	A	G
11	chr11:10227638:G:A	0	10227638	A	G
11	chr11:10228117:CTGTT:C	0	10228117	C	CTGTT
11	chr11:10228357:T:C	0	10228357	C	T
11	chr11:10229111:T:G	0	10229111	G	T
11	chr11:10229129:G:A	0	10229129	A	G
11	chr11:10229232:A:G	0	10229232	G	A
11	chr11:10229258:A:T	0	10229258	T	A
11	chr11:10229709:T:A	0	10229709	A	T
11	chr11:10229830:C:T	0	10229830	T	C
11	chr11:10230199:T:C	0	10230199	C	T
11	chr11:10230253:A:T	0	10230253	T	A
11	chr11:10230895:T:C	0	10230895	C	T
11	chr11:10231392:T:C	0	10231392	C	T
11	chr11:10231875:C:T	0	10231875	T	C
11	chr11:10231965:G:C	0	10231965	C	G
11	chr11:10232239:G:A	0	10232239	A	G
11	chr11:10232249:A:G	0	10232249	G	A
11	chr11:10232457:A:G	0	10232457	G	A
11	chr11:10232824:C:T	0	10232824	T	C
11	chr11:10233010:T:C	0	10233010	C	T
11	chr11:10233428:GCTC:G	0	10233428	G	GCTC
11	chr11:10233563:C:A	0	10233563	A	C
11	chr11:10233668:A:G	0	10233668	G	A
11	chr11:10233856:A:G	0	10233856	G	A
11	chr11:10234248:T:C	0	10234248	C	T
11	chr11:10234419:G:A	0	10234419	A	G
11	chr11:10234688:T:G	0	10234688	G	T
11	chr11:10235488:C:T	0	10235488	T	C
11	chr11:10236208:T:C	0	10236208	C	T
11	chr11:10236613:C:CT	0	10236613	CT	C
11	chr11:10237498:A:T	0	10237498	T	A
11	chr11:10237739:G:T	0	10237739	T	G
11	chr11:10237831:G:A	0	10237831	A	G
11	chr11:10238287:C:A	0	10238287	A	C
11	chr11:10239771:T:C	0	10239771	C	T
11	chr11:10240125:C:T	0	10240125	T	C
11	chr11:10240659:G:A	0	10240659	A	G
11	chr11:10240755:T:G	0	10240755	G	T
11	chr11:10241004:T:C	0	10241004	C	T
11	chr11:10241230:G:A	0	10241230	A	G
11	chr11:10241678:C:T	0	10241678	T	C
11	chr11:10242007:C:T	0	10242007	T	C
11	chr11:10242575:A:G	0	10242575	G	A
11	chr11:10242663:A:G	0	10242663	G	A
11	chr11:10243489:G:A	0	10243489	A	G
11	chr11:10243526:A:C	0	10243526	C	A
11	chr11:10243592:A:C	0	10243592	C	A
11	chr11:10243931:T:C	0	10243931	C	T
11	chr11:10243953:C:T	0	10243953	T	C
11	chr11:10244330:G:A	0	10244330	A	G
11	chr11:10244675:A:G	0	10244675	G	A
11	chr11:10244711:G:A	0	10244711	A	G
11	chr11:10245223:A:G	0	10245223	G	A
11	chr11:10245309:C:T	0	10245309	T	C
11	chr11:10245336:AG:A	0	10245336	A	AG
11	chr11:10245365:C:T	0	10245365	T	C
11	chr11:10245451:A:G	0	10245451	G	A
11	chr11:10245598:A:T	0	10245598	T	A
11	chr11:10245803:G:C	0	10245803	C	G
11	chr11:10246058:G:A	0	10246058	A	G
11	chr11:10246071:T:C	0	10246071	C	T
11	chr11:10246291:T:C	0	10246291	C	T
11	chr11:10246344:C:T	0	10246344	T	C
11	chr11:10247046:C:T	0	10247046	T	C
11	chr11:10247137:C:A	0	10247137	A	C
11	chr11:10247631:A:G	0	10247631	G	A
11	chr11:10247828:A:T	0	10247828	T	A
11	chr11:10248871:G:A	0	10248871	A	G
11	chr11:10249342:G:A	0	10249342	A	G
11	chr11:10249550:T:A	0	10249550	A	T
11	chr11:10250042:T:C	0	10250042	C	T
11	chr11:10250060:G:A	0	10250060	A	G
11	chr11:10250254:G:T	0	10250254	T	G
11	chr11:10251005:C:T	0	10251005	T	C
11	chr11:10251581:C:T	0	10251581	T	C
11	chr11:10252660:A:T	0	10252660	T	A
11	chr11:10253573:T:C	0	10253573	C	T
11	chr11:10253627:T:C	0	10253627	C	T
11	chr11:10253796:T:G	0	10253796	G	T
11	chr11:10254521:G:A	0	10254521	A	G
11	chr11:10255351:A:T	0	10255351	T	A
11	chr11:10255511:G:C	0	10255511	C	G
11	chr11:10256884:C:T	0	10256884	T	C
11	chr11:10256913:G:A	0	10256913	A	G
11	chr11:10257160:T:C	0	10257160	C	T
11	chr11:10257225:C:G	0	10257225	G	C
11	chr11:10257290:A:G	0	10257290	G	A
11	chr11:10258165:T:C	0	10258165	C	T
11	chr11:10258201:C:T	0	10258201	T	C
11	chr11:10258511:T:C	0	10258511	C	T
11	chr11:10259599:C:T	0	10259599	T	C
11	chr11:10262431:G:A	0	10262431	A	G
11	chr11:10262752:T:C	0	10262752	C	T
11	chr11:10263215:C:A	0	10263215	A	C
11	chr11:10263857:C:T	0	10263857	T	C
11	chr11:10265211:A:G	0	10265211	G	A
11	chr11:10265763:A:G	0	10265763	G	A
11	chr11:10266263:G:A	0	10266263	A	G
11	chr11:10266322:G:A	0	10266322	A	G
11	chr11:10266324:A:C	0	10266324	C	A
11	chr11:10266441:G:A	0	10266441	A	G
11	chr11:10266688:G:A	0	10266688	A	G
11	chr11:10266957:A:G	0	10266957	G	A
11	chr11:10267483:G:A	0	10267483	A	G
11	chr11:10267583:C:A	0	10267583	A	C
11	chr11:10268824:G:C	0	10268824	C	G
11	chr11:10269376:C:T	0	10269376	T	C
11	chr11:10270456:A:G	0	10270456	G	A
11	chr11:10270930:C:G	0	10270930	G	C
11	chr11:10272525:T:C	0	10272525	C	T
11	chr11:10272690:G:C	0	10272690	C	G
11	chr11:10272791:C:T	0	10272791	T	C
11	chr11:10272846:A:G	0	10272846	G	A
11	chr11:10272939:A:G	0	10272939	G	A
11	chr11:10273026:C:T	0	10273026	T	C
11	chr11:10273047:G:T	0	10273047	T	G
11	chr11:10273225:G:A	0	10273225	A	G
11	chr11:10273293:C:G	0	10273293	G	C
11	chr11:10273556:T:C	0	10273556	C	T
11	chr11:10273920:T:C	0	10273920	C	T
11	chr11:10274549:A:G	0	10274549	G	A
11	chr11:10274674:C:G	0	10274674	G	C
11	chr11:10274947:A:T	0	10274947	T	A
11	chr11:10275106:C:T	0	10275106	T	C
11	chr11:10275289:G:C	0	10275289	C	G
11	chr11:10276133:T:C	0	10276133	C	T
11	chr11:10276410:A:C	0	10276410	C	A
11	chr11:10276503:C:T	0	10276503	T	C
11	chr11:10276905:G:A	0	10276905	A	G
11	chr11:10277774:T:C	0	10277774	C	T
11	chr11:10277917:G:A	0	10277917	A	G
11	chr11:10279248:C:T	0	10279248	T	C
11	chr11:10279345:G:A	0	10279345	A	G
11	chr11:10279607:C:T	0	10279607	T	C
11	chr11:10279827:G:T	0	10279827	T	G
11	chr11:10279877:C:T	0	10279877	T	C
11	chr11:10281630:T:C	0	10281630	C	T
11	chr11:10282498:C:T	0	10282498	T	C
11	chr11:10283458:C:T	0	10283458	T	C
11	chr11:10283548:A:T	0	10283548	T	A
11	chr11:10284481:C:T	0	10284481	T	C
11	chr11:10285227:C:T	0	10285227	T	C
11	chr11:10285334:A:G	0	10285334	G	A
11	chr11:10285335:G:C	0	10285335	C	G
11	chr11:10286054:C:T	0	10286054	T	C
11	chr11:10286332:A:G	0	10286332	G	A
11	chr11:10286862:C:T	0	10286862	T	C
11	chr11:10287432:T:C	0	10287432	C	T
11	chr11:10287444:G:T	0	10287444	T	G
11	chr11:10287612:AATGT:A	0	10287612	A	AATGT
11	chr11:10287879:T:C	0	10287879	C	T
11	chr11:10289258:T:A	0	10289258	A	T
11	chr11:10289790:T:A	0	10289790	A	T
11	chr11:10289926:G:A	0	10289926	A	G
11	chr11:10290242:T:C	0	10290242	C	T
11	chr11:10295169:T:C	0	10295169	C	T
11	chr11:10296596:T:C	0	10296596	C	T
11	chr11:10296599:T:C	0	10296599	C	T
11	chr11:10296740:T:G	0	10296740	G	T
11	chr11:10297776:C:T	0	10297776	T	C
11	chr11:10298615:G:A	0	10298615	A	G
11	chr11:10299061:A:G	0	10299061	G	A
11	chr11:10299285:T:C	0	10299285	C	T
11	chr11:10299762:C:G	0	10299762	G	C
11	chr11:10299801:A:G	0	10299801	G	A
11	chr11:10300895:T:C	0	10300895	C	T
11	chr11:10301173:A:G	0	10301173	G	A
11	chr11:10301197:A:G	0	10301197	G	A
11	chr11:10301931:A:G	0	10301931	G	A
11	chr11:10302281:C:T	0	10302281	T	C
11	chr11:10302312:A:C	0	10302312	C	A
11	chr11:10302324:C:T	0	10302324	T	C
11	chr11:10302514:A:G	0	10302514	G	A
11	chr11:10302644:T:C	0	10302644	C	T
11	chr11:10303111:T:C	0	10303111	C	T
11	chr11:10307200:T:TC	0	10307200	TC	T
11	chr11:10308498:A:G	0	10308498	G	A
11	chr11:10308902:T:TA	0	10308902	TA	T
11	chr11:10308908:A:G	0	10308908	G	A
11	chr11:10309764:G:A	0	10309764	A	G
11	chr11:10310023:C:T	0	10310023	T	C
11	chr11:10310117:A:C	0	10310117	C	A
11	chr11:10310742:G:T	0	10310742	T	G
11	chr11:10311836:A:G	0	10311836	G	A
11	chr11:10312302:T:C	0	10312302	C	T
11	chr11:10313587:G:T	0	10313587	T	G
11	chr11:10314054:T:G	0	10314054	G	T
11	chr11:10314115:G:A	0	10314115	A	G
11	chr11:10314153:T:G	0	10314153	G	T
11	chr11:10315337:G:A	0	10315337	A	G
11	chr11:10315471:G:A	0	10315471	A	G
11	chr11:10315695:G:C	0	10315695	C	G
11	chr11:10315851:A:G	0	10315851	G	A
11	chr11:10316093:T:C	0	10316093	C	T
11	chr11:10317217:A:T	0	10317217	T	A
11	chr11:10317587:G:A	0	10317587	A	G
11	chr11:10318221:A:G	0	10318221	G	A
11	chr11:10318876:C:T	0	10318876	T	C
11	chr11:10321615:G:A	0	10321615	A	G
11	chr11:10322434:C:T	0	10322434	T	C
11	chr11:10323241:G:A	0	10323241	A	G
11	chr11:10325331:G:T	0	10325331	T	G
11	chr11:10325447:T:G	0	10325447	G	T
11	chr11:10325583:G:A	0	10325583	A	G
11	chr11:10326106:GA:G	0	10326106	G	GA
11	chr11:10327168:T:C	0	10327168	C	T
11	chr11:10329084:A:G	0	10329084	G	A
11	chr11:10329798:A:G	0	10329798	G	A
11	chr11:10329875:TG:T	0	10329875	T	TG
11	chr11:10330628:C:G	0	10330628	G	C
11	chr11:10330748:A:G	0	10330748	G	A
11	chr11:10330813:G:T	0	10330813	T	G
11	chr11:10332170:G:A	0	10332170	A	G
11	chr11:10332183:G:A	0	10332183	A	G
11	chr11:10332198:A:G	0	10332198	G	A
11	chr11:10332461:T:C	0	10332461	C	T
11	chr11:10332602:C:T	0	10332602	T	C
11	chr11:10332653:T:G	0	10332653	G	T
11	chr11:10333363:G:A	0	10333363	A	G
11	chr11:10333634:G:A	0	10333634	A	G
11	chr11:10334041:C:T	0	10334041	T	C
11	chr11:10335481:A:G	0	10335481	G	A
11	chr11:10335807:G:A	0	10335807	A	G
11	chr11:10336025:C:T	0	10336025	T	C
11	chr11:10336356:G:A	0	10336356	A	G
11	chr11:10336592:A:T	0	10336592	T	A
11	chr11:10336598:A:G	0	10336598	G	A
11	chr11:10336619:G:A	0	10336619	A	G
11	chr11:10336912:C:T	0	10336912	T	C
11	chr11:10336993:G:A	0	10336993	A	G
11	chr11:10337241:G:A	0	10337241	A	G
11	chr11:10337712:GGAGA:G	0	10337712	G	GGAGA
11	chr11:10337794:T:C	0	10337794	C	T
11	chr11:10337868:A:T	0	10337868	T	A
11	chr11:10337955:G:A	0	10337955	A	G
11	chr11:10338614:A:G	0	10338614	G	A
11	chr11:10339387:A:T	0	10339387	T	A
11	chr11:10339753:G:T	0	10339753	T	G
11	chr11:10339904:T:C	0	10339904	C	T
11	chr11:10339962:A:G	0	10339962	G	A
11	chr11:10340344:G:A	0	10340344	A	G
11	chr11:10340423:A:G	0	10340423	G	A
11	chr11:10340850:T:G	0	10340850	G	T
11	chr11:10340903:A:G	0	10340903	G	A
11	chr11:10341610:A:G	0	10341610	G	A
11	chr11:10341680:G:A	0	10341680	A	G
11	chr11:10341687:T:G	0	10341687	G	T
11	chr11:10341704:T:C	0	10341704	C	T
11	chr11:10341724:G:C	0	10341724	C	G
11	chr11:10343416:G:A	0	10343416	A	G
11	chr11:10343446:G:A	0	10343446	A	G
11	chr11:10343497:A:T	0	10343497	T	A
11	chr11:10343547:A:G	0	10343547	G	A
11	chr11:10343695:T:G	0	10343695	G	T
11	chr11:10343925:G:T	0	10343925	T	G
11	chr11:10344768:T:C	0	10344768	C	T
11	chr11:10344915:A:G	0	10344915	G	A
11	chr11:10344975:G:A	0	10344975	A	G
11	chr11:10345056:A:G	0	10345056	G	A
11	chr11:10345326:AAAAC:A	0	10345326	A	AAAAC
11	chr11:10345522:G:T	0	10345522	T	G
11	chr11:10345726:A:G	0	10345726	G	A
11	chr11:10345820:T:C	0	10345820	C	T
11	chr11:10347276:T:C	0	10347276	C	T
11	chr11:10347429:A:G	0	10347429	G	A
11	chr11:10347436:C:G	0	10347436	G	C
11	chr11:10347649:TG:T	0	10347649	T	TG
11	chr11:10347793:C:A	0	10347793	A	C
11	chr11:10348081:C:CT	0	10348081	CT	C
11	chr11:10348085:G:C	0	10348085	C	G
11	chr11:10348387:A:G	0	10348387	G	A
11	chr11:10348546:T:A	0	10348546	A	T
11	chr11:10349087:T:C	0	10349087	C	T
11	chr11:10349128:A:T	0	10349128	T	A
11	chr11:10349562:C:T	0	10349562	T	C
11	chr11:10350067:G:A	0	10350067	A	G
11	chr11:10350130:A:G	0	10350130	G	A
11	chr11:10353029:A:T	0	10353029	T	A
11	chr11:10353165:T:C	0	10353165	C	T
11	chr11:10353288:G:GTC	0	10353288	GTC	G
11	chr11:10353808:A:C	0	10353808	C	A
11	chr11:10353904:G:A	0	10353904	A	G
11	chr11:10353989:T:C	0	10353989	C	T
11	chr11:10354352:C:T	0	10354352	T	C
11	chr11:10354873:G:A	0	10354873	A	G
11	chr11:10355628:A:T	0	10355628	T	A
11	chr11:10355711:T:G	0	10355711	G	T
11	chr11:10355740:A:G	0	10355740	G	A
11	chr11:10355887:T:C	0	10355887	C	T
11	chr11:10355951:A:G	0	10355951	G	A
11	chr11:10356352:C:A	0	10356352	A	C
11	chr11:10356762:A:G	0	10356762	G	A
11	chr11:10356787:T:G	0	10356787	G	T
11	chr11:10357214:TG:T	0	10357214	T	TG
11	chr11:10357266:C:T	0	10357266	T	C
11	chr11:10357293:A:G	0	10357293	G	A
11	chr11:10357549:A:C	0	10357549	C	A
11	chr11:10358223:T:C	0	10358223	C	T
11	chr11:10358259:A:G	0	10358259	G	A
11	chr11:10358405:T:A	0	10358405	A	T
11	chr11:10358676:G:A	0	10358676	A	G
11	chr11:10358841:C:T	0	10358841	T	C
11	chr11:10359156:T:G	0	10359156	G	T
11	chr11:10359228:A:G	0	10359228	G	A
11	chr11:10359281:C:A	0	10359281	A	C
11	chr11:10359311:G:A	0	10359311	A	G
11	chr11:10359844:ATAACTT:A	0	10359844	A	ATAACTT
11	chr11:10360219:A:T	0	10360219	T	A
11	chr11:10360637:T:C	0	10360637	C	T
11	chr11:10360735:A:G	0	10360735	G	A
11	chr11:10361377:G:T	0	10361377	T	G
11	chr11:10361499:T:A	0	10361499	A	T
11	chr11:10361593:G:A	0	10361593	A	G
11	chr11:10361694:A:C	0	10361694	C	A
11	chr11:10361698:A:C	0	10361698	C	A
11	chr11:10361775:AGT:A	0	10361775	A	AGT
11	chr11:10361835:G:A	0	10361835	A	G
11	chr11:10361880:C:T	0	10361880	T	C
11	chr11:10361889:G:A	0	10361889	A	G
11	chr11:10361995:A:G	0	10361995	G	A
11	chr11:10362202:TA:T	0	10362202	T	TA
11	chr11:10362756:G:A	0	10362756	A	G
11	chr11:10363036:T:C	0	10363036	C	T
11	chr11:10363242:T:G	0	10363242	G	T
11	chr11:10363325:A:G	0	10363325	G	A
11	chr11:10363364:A:G	0	10363364	G	A
11	chr11:10363421:G:A	0	10363421	A	G
11	chr11:10363830:A:G	0	10363830	G	A
11	chr11:10364536:T:A	0	10364536	A	T
11	chr11:10366286:T:C	0	10366286	C	T
11	chr11:10367235:A:G	0	10367235	G	A
11	chr11:10367901:G:C	0	10367901	C	G
11	chr11:10368799:G:C	0	10368799	C	G
11	chr11:10368954:G:T	0	10368954	T	G
11	chr11:10369451:A:G	0	10369451	G	A
11	chr11:10369497:C:A	0	10369497	A	C
11	chr11:10370333:C:T	0	10370333	T	C
11	chr11:10370825:C:G	0	10370825	G	C
11	chr11:10370890:C:T	0	10370890	T	C
11	chr11:10371043:C:G	0	10371043	G	C
11	chr11:10371900:C:T	0	10371900	T	C
11	chr11:10371921:G:A	0	10371921	A	G
11	chr11:10372326:A:G	0	10372326	G	A
11	chr11:10373413:G:A	0	10373413	A	G
11	chr11:10373898:TTTTTTA:T	0	10373898	T	TTTTTTA
11	chr11:10375793:C:T	0	10375793	T	C
11	chr11:10376646:A:G	0	10376646	G	A
11	chr11:10376726:C:T	0	10376726	T	C
11	chr11:10376759:G:A	0	10376759	A	G
11	chr11:10376971:C:A	0	10376971	A	C
11	chr11:10377038:A:T	0	10377038	T	A
11	chr11:10377418:G:A	0	10377418	A	G
11	chr11:10377574:C:T	0	10377574	T	C
11	chr11:10377621:G:A	0	10377621	A	G
11	chr11:10377829:G:A	0	10377829	A	G
11	chr11:10377933:A:G	0	10377933	G	A
11	chr11:10378867:C:T	0	10378867	T	C
11	chr11:10380231:C:CT	0	10380231	CT	C
11	chr11:10380310:T:G	0	10380310	G	T
11	chr11:10381147:C:A	0	10381147	A	C
11	chr11:10381179:G:A	0	10381179	A	G
11	chr11:10381992:T:G	0	10381992	G	T
11	chr11:10382030:A:G	0	10382030	G	A
11	chr11:10382178:A:C	0	10382178	C	A
11	chr11:10382708:C:CTGAG	0	10382708	CTGAG	C
11	chr11:10382835:T:C	0	10382835	C	T
11	chr11:10383211:CA:C	0	10383211	C	CA
11	chr11:10384146:C:T	0	10384146	T	C
11	chr11:10384733:C:T	0	10384733	T	C
11	chr11:10384901:G:A	0	10384901	A	G
11	chr11:10384908:G:A	0	10384908	A	G
11	chr11:10384917:T:C	0	10384917	C	T
11	chr11:10384972:A:G	0	10384972	G	A
11	chr11:10385023:A:G	0	10385023	G	A
11	chr11:10385101:A:T	0	10385101	T	A
11	chr11:10385150:T:A	0	10385150	A	T
11	chr11:10385153:A:G	0	10385153	G	A
11	chr11:10385378:C:T	0	10385378	T	C
11	chr11:10385535:C:G	0	10385535	G	C
11	chr11:10386109:G:T	0	10386109	T	G
11	chr11:10386408:T:C	0	10386408	C	T
11	chr11:10386460:A:T	0	10386460	T	A
11	chr11:10386569:C:G	0	10386569	G	C
11	chr11:10386756:G:A	0	10386756	A	G
11	chr11:10387494:C:T	0	10387494	T	C
11	chr11:10387835:G:C	0	10387835	C	G
11	chr11:10388714:G:T	0	10388714	T	G
11	chr11:10388769:G:A	0	10388769	A	G
11	chr11:10389671:A:G	0	10389671	G	A
11	chr11:10392907:G:A	0	10392907	A	G
11	chr11:10394473:C:T	0	10394473	T	C
11	chr11:10395233:G:A	0	10395233	A	G
11	chr11:10395441:C:T	0	10395441	T	C
11	chr11:10395533:T:C	0	10395533	C	T
11	chr11:10395663:T:G	0	10395663	G	T
11	chr11:10396418:G:C	0	10396418	C	G
11	chr11:10397250:A:T	0	10397250	T	A
11	chr11:10398039:G:A	0	10398039	A	G
11	chr11:10399750:T:C	0	10399750	C	T
11	chr11:10399789:G:C	0	10399789	C	G
11	chr11:10399973:G:A	0	10399973	A	G
11	chr11:10400203:CT:C	0	10400203	C	CT
11	chr11:10400264:A:G	0	10400264	G	A
11	chr11:10400665:A:G	0	10400665	G	A
11	chr11:10401316:C:CT	0	10401316	CT	C
11	chr11:10401382:C:A	0	10401382	A	C
11	chr11:10401889:T:G	0	10401889	G	T
11	chr11:10402560:T:A	0	10402560	A	T
11	chr11:10402962:T:C	0	10402962	C	T
11	chr11:10403062:G:A	0	10403062	A	G
11	chr11:10403089:G:A	0	10403089	A	G
11	chr11:10403870:A:G	0	10403870	G	A
11	chr11:10403963:C:T	0	10403963	T	C
11	chr11:10404106:A:T	0	10404106	T	A
11	chr11:10404248:T:C	0	10404248	C	T
11	chr11:10404582:A:G	0	10404582	G	A
11	chr11:10404614:C:G	0	10404614	G	C
11	chr11:10404779:A:G	0	10404779	G	A
11	chr11:10405031:G:A	0	10405031	A	G
11	chr11:10405405:A:G	0	10405405	G	A
11	chr11:10405630:T:C	0	10405630	C	T
11	chr11:10405810:T:C	0	10405810	C	T
11	chr11:10406460:T:A	0	10406460	A	T
11	chr11:10406910:A:G	0	10406910	G	A
11	chr11:10407312:C:G	0	10407312	G	C
11	chr11:10407537:A:T	0	10407537	T	A
11	chr11:10407622:C:T	0	10407622	T	C
11	chr11:10407799:G:A	0	10407799	A	G
11	chr11:10408071:T:C	0	10408071	C	T
11	chr11:10408313:T:C	0	10408313	C	T
11	chr11:10408451:C:T	0	10408451	T	C
11	chr11:10408557:A:G	0	10408557	G	A
11	chr11:10409090:A:G	0	10409090	G	A
11	chr11:10409094:A:C	0	10409094	C	A
11	chr11:10409286:G:A	0	10409286	A	G
11	chr11:10409339:T:G	0	10409339	G	T
11	chr11:10409352:G:A	0	10409352	A	G
11	chr11:10409394:G:A	0	10409394	A	G
11	chr11:10409444:A:G	0	10409444	G	A
11	chr11:10410287:C:T	0	10410287	T	C
11	chr11:10410683:CAT:C	0	10410683	C	CAT
11	chr11:10410788:G:A	0	10410788	A	G
11	chr11:10410823:A:C	0	10410823	C	A
11	chr11:10411241:G:A	0	10411241	A	G
11	chr11:10411355:G:A	0	10411355	A	G
11	chr11:10411435:A:G	0	10411435	G	A
11	chr11:10411465:T:C	0	10411465	C	T
11	chr11:10411536:T:C	0	10411536	C	T
11	chr11:10411707:CT:C	0	10411707	C	CT
11	chr11:10411793:A:G	0	10411793	G	A
11	chr11:10411879:A:G	0	10411879	G	A
11	chr11:10412248:C:T	0	10412248	T	C
11	chr11:10412341:C:T	0	10412341	T	C
11	chr11:10412406:T:G	0	10412406	G	T
11	chr11:10412419:C:T	0	10412419	T	C
11	chr11:10412445:T:G	0	10412445	G	T
11	chr11:10412446:C:T	0	10412446	T	C
11	chr11:10412531:G:C	0	10412531	C	G
11	chr11:10412605:C:T	0	10412605	T	C
11	chr11:10412689:G:GC	0	10412689	GC	G
11	chr11:10412789:G:A	0	10412789	A	G
11	chr11:10412813:C:G	0	10412813	G	C
11	chr11:10412862:T:A	0	10412862	A	T
11	chr11:10412899:T:TTTTG	0	10412899	TTTTG	T
11	chr11:10413271:C:T	0	10413271	T	C
11	chr11:10413389:T:C	0	10413389	C	T
11	chr11:10413418:G:A	0	10413418	A	G
11	chr11:10413543:C:T	0	10413543	T	C
11	chr11:10414438:A:C	0	10414438	C	A
11	chr11:10414894:A:G	0	10414894	G	A
11	chr11:10415169:T:C	0	10415169	C	T
11	chr11:10415349:T:C	0	10415349	C	T
11	chr11:10415549:T:C	0	10415549	C	T
11	chr11:10415792:A:G	0	10415792	G	A
11	chr11:10416336:C:G	0	10416336	G	C
11	chr11:10416613:G:A	0	10416613	A	G
11	chr11:10416806:A:G	0	10416806	G	A
11	chr11:10416994:C:T	0	10416994	T	C
11	chr11:10418044:A:G	0	10418044	G	A
11	chr11:10418164:C:A	0	10418164	A	C
11	chr11:10418797:A:G	0	10418797	G	A
11	chr11:10419121:A:G	0	10419121	G	A
11	chr11:10420768:G:A	0	10420768	A	G
11	chr11:10422054:G:A	0	10422054	A	G
11	chr11:10422696:C:G	0	10422696	G	C
11	chr11:10422743:A:G	0	10422743	G	A
11	chr11:10422816:C:T	0	10422816	T	C
11	chr11:10423209:G:A	0	10423209	A	G
11	chr11:10423332:G:T	0	10423332	T	G
11	chr11:10423553:T:C	0	10423553	C	T
11	chr11:10424107:T:A	0	10424107	A	T
11	chr11:10424702:T:G	0	10424702	G	T
11	chr11:10424870:G:A	0	10424870	A	G
11	chr11:10425131:C:T	0	10425131	T	C
11	chr11:10425478:A:T	0	10425478	T	A
11	chr11:10425731:C:T	0	10425731	T	C
11	chr11:10426370:T:C	0	10426370	C	T
11	chr11:10426856:C:T	0	10426856	T	C
11	chr11:10428123:A:T	0	10428123	T	A
11	chr11:10428340:T:A	0	10428340	A	T
11	chr11:10429061:CA:C	0	10429061	C	CA
11	chr11:10429156:T:A	0	10429156	A	T
11	chr11:10430184:C:G	0	10430184	G	C
11	chr11:10430572:G:T	0	10430572	T	G
11	chr11:10431161:A:G	0	10431161	G	A
11	chr11:10431434:T:C	0	10431434	C	T
11	chr11:10432173:G:A	0	10432173	A	G
11	chr11:10432767:C:T	0	10432767	T	C
11	chr11:10433523:C:T	0	10433523	T	C
11	chr11:10433659:C:T	0	10433659	T	C
11	chr11:10433935:A:T	0	10433935	T	A
11	chr11:10433962:G:T	0	10433962	T	G
11	chr11:10434307:T:C	0	10434307	C	T
11	chr11:10434732:C:T	0	10434732	T	C
11	chr11:10435650:A:G	0	10435650	G	A
11	chr11:10436044:T:C	0	10436044	C	T
11	chr11:10436551:C:T	0	10436551	T	C
11	chr11:10437049:T:C	0	10437049	C	T
11	chr11:10439850:G:A	0	10439850	A	G
11	chr11:10441561:T:C	0	10441561	C	T
11	chr11:10441702:A:G	0	10441702	G	A
11	chr11:10442021:A:T	0	10442021	T	A
11	chr11:10442773:G:A	0	10442773	A	G
11	chr11:10443112:T:C	0	10443112	C	T
11	chr11:10443365:G:T	0	10443365	T	G
11	chr11:10444906:GC:G	0	10444906	G	GC
11	chr11:10444927:T:C	0	10444927	C	T
11	chr11:10444971:T:C	0	10444971	C	T
11	chr11:10445836:C:T	0	10445836	T	C
11	chr11:10446060:G:T	0	10446060	T	G
11	chr11:10446074:G:C	0	10446074	C	G
11	chr11:10447124:A:G	0	10447124	G	A
11	chr11:10447359:A:G	0	10447359	G	A
11	chr11:10447907:A:C	0	10447907	C	A
11	chr11:10448728:G:A	0	10448728	A	G
11	chr11:10448893:G:C	0	10448893	C	G
11	chr11:10449197:G:A	0	10449197	A	G
11	chr11:10449305:A:G	0	10449305	G	A
11	chr11:10449340:A:G	0	10449340	G	A
11	chr11:10449652:C:A	0	10449652	A	C
11	chr11:10449671:C:T	0	10449671	T	C
11	chr11:10450133:G:A	0	10450133	A	G
11	chr11:10450384:G:A	0	10450384	A	G
11	chr11:10450517:C:T	0	10450517	T	C
11	chr11:10450692:A:G	0	10450692	G	A
11	chr11:10450945:GC:G	0	10450945	G	GC
11	chr11:10451623:G:A	0	10451623	A	G
11	chr11:10452463:G:A	0	10452463	A	G
11	chr11:10453161:G:C	0	10453161	C	G
11	chr11:10453649:T:C	0	10453649	C	T
11	chr11:10453823:G:A	0	10453823	A	G
11	chr11:10453920:G:A	0	10453920	A	G
11	chr11:10454214:G:A	0	10454214	A	G
11	chr11:10454309:G:A	0	10454309	A	G
11	chr11:10454420:A:G	0	10454420	G	A
11	chr11:10454979:GC:G	0	10454979	G	GC
11	chr11:10455142:A:G	0	10455142	G	A
11	chr11:10455151:C:T	0	10455151	T	C
11	chr11:10455351:T:C	0	10455351	C	T
11	chr11:10455366:G:T	0	10455366	T	G
11	chr11:10455372:T:G	0	10455372	G	T
11	chr11:10455580:C:T	0	10455580	T	C
11	chr11:10456681:C:T	0	10456681	T	C
11	chr11:10457241:T:C	0	10457241	C	T
11	chr11:10457698:C:A	0	10457698	A	C
11	chr11:10457756:A:G	0	10457756	G	A
11	chr11:10458919:C:T	0	10458919	T	C
11	chr11:10459216:G:A	0	10459216	A	G
11	chr11:10459592:A:G	0	10459592	G	A
11	chr11:10459669:A:G	0	10459669	G	A
11	chr11:10459749:C:T	0	10459749	T	C
11	chr11:10460120:C:T	0	10460120	T	C
11	chr11:10460648:A:G	0	10460648	G	A
11	chr11:10460878:T:G	0	10460878	G	T
11	chr11:10463640:A:G	0	10463640	G	A
11	chr11:10463886:G:A	0	10463886	A	G
11	chr11:10464626:T:C	0	10464626	C	T
11	chr11:10464640:G:A	0	10464640	A	G
11	chr11:10464707:C:T	0	10464707	T	C
11	chr11:10465271:A:T	0	10465271	T	A
11	chr11:10466552:T:C	0	10466552	C	T
11	chr11:10468084:C:G	0	10468084	G	C
11	chr11:10468279:A:C	0	10468279	C	A
11	chr11:10468311:G:A	0	10468311	A	G
11	chr11:10469343:T:C	0	10469343	C	T
11	chr11:10469418:T:C	0	10469418	C	T
11	chr11:10469552:A:C	0	10469552	C	A
11	chr11:10469810:C:T	0	10469810	T	C
11	chr11:10470194:A:T	0	10470194	T	A
11	chr11:10470398:C:T	0	10470398	T	C
11	chr11:10470445:G:T	0	10470445	T	G
11	chr11:10471082:A:C	0	10471082	C	A
11	chr11:10471164:C:T	0	10471164	T	C
11	chr11:10471281:C:CTCCT	0	10471281	CTCCT	C
11	chr11:10471318:T:A	0	10471318	A	T
11	chr11:10471709:C:T	0	10471709	T	C
11	chr11:10472160:A:G	0	10472160	G	A
11	chr11:10472960:C:A	0	10472960	A	C
11	chr11:10473678:C:T	0	10473678	T	C
11	chr11:10474172:C:T	0	10474172	T	C
11	chr11:10474620:G:A	0	10474620	A	G
11	chr11:10475920:C:A	0	10475920	A	C
11	chr11:10476923:T:TAGCA	0	10476923	TAGCA	T
11	chr11:10477787:G:T	0	10477787	T	G
11	chr11:10477925:C:T	0	10477925	T	C
11	chr11:10478448:G:A	0	10478448	A	G
11	chr11:10478509:T:C	0	10478509	C	T
11	chr11:10478787:T:C	0	10478787	C	T
11	chr11:10479114:G:A	0	10479114	A	G
11	chr11:10479481:A:G	0	10479481	G	A
11	chr11:10479757:C:G	0	10479757	G	C
11	chr11:10480875:A:G	0	10480875	G	A
11	chr11:10481864:G:A	0	10481864	A	G
11	chr11:10481893:G:A	0	10481893	A	G
11	chr11:10482189:C:T	0	10482189	T	C
11	chr11:10483204:A:G	0	10483204	G	A
11	chr11:10483627:C:T	0	10483627	T	C
11	chr11:10483662:C:G	0	10483662	G	C
11	chr11:10483790:G:A	0	10483790	A	G
11	chr11:10483911:A:G	0	10483911	G	A
11	chr11:10484149:A:G	0	10484149	G	A
11	chr11:10484171:A:C	0	10484171	C	A
11	chr11:10484395:G:A	0	10484395	A	G
11	chr11:10484488:A:G	0	10484488	G	A
11	chr11:10484708:G:T	0	10484708	T	G
11	chr11:10484712:A:G	0	10484712	G	A
11	chr11:10484750:C:T	0	10484750	T	C
11	chr11:10485127:G:C	0	10485127	C	G
11	chr11:10485160:C:T	0	10485160	T	C
11	chr11:10485393:C:T	0	10485393	T	C
11	chr11:10485706:C:T	0	10485706	T	C
11	chr11:10485780:G:A	0	10485780	A	G
11	chr11:10486001:G:GTC	0	10486001	GTC	G
11	chr11:10486099:C:T	0	10486099	T	C
11	chr11:10486434:A:G	0	10486434	G	A
11	chr11:10486848:C:T	0	10486848	T	C
11	chr11:10486861:C:G	0	10486861	G	C
11	chr11:10487017:T:C	0	10487017	C	T
11	chr11:10487391:T:C	0	10487391	C	T
11	chr11:10487646:G:C	0	10487646	C	G
11	chr11:10488125:C:T	0	10488125	T	C
11	chr11:10488499:A:G	0	10488499	G	A
11	chr11:10488517:T:C	0	10488517	C	T
11	chr11:10488605:A:C	0	10488605	C	A
11	chr11:10488612:G:T	0	10488612	T	G
11	chr11:10488725:T:C	0	10488725	C	T
11	chr11:10489595:C:T	0	10489595	T	C
11	chr11:10489805:C:T	0	10489805	T	C
11	chr11:10490761:C:T	0	10490761	T	C
11	chr11:10490840:C:T	0	10490840	T	C
11	chr11:10491081:G:A	0	10491081	A	G
11	chr11:10491770:A:C	0	10491770	C	A
11	chr11:10493160:A:G	0	10493160	G	A
11	chr11:10495447:G:C	0	10495447	C	G
11	chr11:10496114:A:G	0	10496114	G	A
11	chr11:10496555:C:T	0	10496555	T	C
11	chr11:10496742:T:C	0	10496742	C	T
11	chr11:10496974:C:T	0	10496974	T	C
11	chr11:10497038:A:G	0	10497038	G	A
11	chr11:10497311:A:G	0	10497311	G	A
11	chr11:10497313:A:G	0	10497313	G	A
11	chr11:10497530:G:A	0	10497530	A	G
11	chr11:10497541:G:C	0	10497541	C	G
11	chr11:10497602:A:G	0	10497602	G	A
11	chr11:10497604:A:G	0	10497604	G	A
11	chr11:10497700:T:A	0	10497700	A	T
11	chr11:10498091:T:C	0	10498091	C	T
11	chr11:10498323:G:A	0	10498323	A	G
11	chr11:10499025:AGAGG:A	0	10499025	A	AGAGG
11	chr11:10500025:C:T	0	10500025	T	C
11	chr11:10500217:T:C	0	10500217	C	T
11	chr11:10500450:C:T	0	10500450	T	C
11	chr11:10500453:G:C	0	10500453	C	G
11	chr11:10500573:C:T	0	10500573	T	C
11	chr11:10500801:C:G	0	10500801	G	C
11	chr11:10501209:G:A	0	10501209	A	G
11	chr11:10501677:G:A	0	10501677	A	G
11	chr11:10501929:C:T	0	10501929	T	C
11	chr11:10501954:A:G	0	10501954	G	A
11	chr11:10501972:G:A	0	10501972	A	G
11	chr11:10503059:C:G	0	10503059	G	C
11	chr11:10503832:A:G	0	10503832	G	A
11	chr11:10504244:A:C	0	10504244	C	A
11	chr11:10504248:G:T	0	10504248	T	G
11	chr11:10504372:A:G	0	10504372	G	A
11	chr11:10504513:C:T	0	10504513	T	C
11	chr11:10505410:CT:C	0	10505410	C	CT
11	chr11:10505505:AC:A	0	10505505	A	AC
11	chr11:10506936:A:G	0	10506936	G	A
11	chr11:10506954:A:G	0	10506954	G	A
11	chr11:10507285:T:TA	0	10507285	TA	T
11	chr11:10508275:A:G	0	10508275	G	A
11	chr11:10508746:C:G	0	10508746	G	C
11	chr11:10508858:G:A	0	10508858	A	G
11	chr11:10509053:A:G	0	10509053	G	A
11	chr11:10509375:G:A	0	10509375	A	G
11	chr11:10509478:T:C	0	10509478	C	T
11	chr11:10510001:CTTAG:C	0	10510001	C	CTTAG
11	chr11:10511329:G:A	0	10511329	A	G
11	chr11:10511375:T:A	0	10511375	A	T
11	chr11:10511606:G:C	0	10511606	C	G
11	chr11:10512229:AGT:A	0	10512229	A	AGT
11	chr11:10512405:T:C	0	10512405	C	T
11	chr11:10513008:A:C	0	10513008	C	A
11	chr11:10513319:C:T	0	10513319	T	C
11	chr11:10513802:G:A	0	10513802	A	G
11	chr11:10514244:A:C	0	10514244	C	A
11	chr11:10514569:A:G	0	10514569	G	A
11	chr11:10514751:T:C	0	10514751	C	T
11	chr11:10515177:T:C	0	10515177	C	T
11	chr11:10516034:G:T	0	10516034	T	G
11	chr11:10516174:G:A	0	10516174	A	G
11	chr11:10516623:G:A	0	10516623	A	G
11	chr11:10517269:C:T	0	10517269	T	C
11	chr11:10517312:A:G	0	10517312	G	A
11	chr11:10517559:G:C	0	10517559	C	G
11	chr11:10517727:A:G	0	10517727	G	A
11	chr11:10518383:C:T	0	10518383	T	C
11	chr11:10518592:T:C	0	10518592	C	T
11	chr11:10518864:TAA:T	0	10518864	T	TAA
11	chr11:10518870:C:T	0	10518870	T	C
11	chr11:10520066:C:T	0	10520066	T	C
11	chr11:10520079:T:C	0	10520079	C	T
11	chr11:10520154:T:A	0	10520154	A	T
11	chr11:10520976:T:C	0	10520976	C	T
11	chr11:10521749:C:T	0	10521749	T	C
11	chr11:10521971:T:C	0	10521971	C	T
11	chr11:10522944:A:G	0	10522944	G	A
11	chr11:10523635:C:G	0	10523635	G	C
11	chr11:10523857:G:A	0	10523857	A	G
11	chr11:10524166:G:A	0	10524166	A	G
11	chr11:10524180:C:T	0	10524180	T	C
11	chr11:10524272:G:A	0	10524272	A	G
11	chr11:10524333:T:C	0	10524333	C	T
11	chr11:10525627:G:C	0	10525627	C	G
11	chr11:10526129:T:C	0	10526129	C	T
11	chr11:10526501:C:T	0	10526501	T	C
11	chr11:10527854:C:T	0	10527854	T	C
11	chr11:10527921:C:G	0	10527921	G	C
11	chr11:10527926:G:A	0	10527926	A	G
11	chr11:10528704:T:C	0	10528704	C	T
11	chr11:10528863:A:C	0	10528863	C	A
11	chr11:10528900:T:A	0	10528900	A	T
11	chr11:10529051:TG:T	0	10529051	T	TG
11	chr11:10529559:T:C	0	10529559	C	T
11	chr11:10531125:C:T	0	10531125	T	C
11	chr11:10531176:T:A	0	10531176	A	T
11	chr11:10531186:C:G	0	10531186	G	C
11	chr11:10531204:G:A	0	10531204	A	G
11	chr11:10531243:C:T	0	10531243	T	C
11	chr11:10531777:C:T	0	10531777	T	C
11	chr11:10531808:C:T	0	10531808	T	C
11	chr11:10532125:C:T	0	10532125	T	C
11	chr11:10533337:C:T	0	10533337	T	C
11	chr11:10533380:A:G	0	10533380	G	A
11	chr11:10533430:GTTAA:G	0	10533430	G	GTTAA
11	chr11:10534042:A:G	0	10534042	G	A
11	chr11:10534894:A:T	0	10534894	T	A
11	chr11:10535383:T:C	0	10535383	C	T
11	chr11:10535812:A:G	0	10535812	G	A
11	chr11:10535961:C:A	0	10535961	A	C
11	chr11:10536299:C:G	0	10536299	G	C
11	chr11:10536403:T:C	0	10536403	C	T
11	chr11:10537230:A:G	0	10537230	G	A
11	chr11:10538236:A:G	0	10538236	G	A
11	chr11:10538348:T:C	0	10538348	C	T
11	chr11:10538561:A:G	0	10538561	G	A
11	chr11:10538943:G:A	0	10538943	A	G
11	chr11:10539485:C:T	0	10539485	T	C
11	chr11:10541389:G:T	0	10541389	T	G
11	chr11:10541543:G:T	0	10541543	T	G
11	chr11:10541723:G:A	0	10541723	A	G
11	chr11:10543382:C:T	0	10543382	T	C
11	chr11:10544051:G:A	0	10544051	A	G
11	chr11:10544070:C:T	0	10544070	T	C
11	chr11:10545109:C:A	0	10545109	A	C
11	chr11:10545820:C:T	0	10545820	T	C
11	chr11:10546350:A:G	0	10546350	G	A
11	chr11:10546357:G:C	0	10546357	C	G
11	chr11:10546372:G:T	0	10546372	T	G
11	chr11:10547375:G:A	0	10547375	A	G
11	chr11:10547784:T:A	0	10547784	A	T
11	chr11:10548709:C:G	0	10548709	G	C
11	chr11:10548912:C:T	0	10548912	T	C
11	chr11:10549451:T:C	0	10549451	C	T
11	chr11:10549597:A:G	0	10549597	G	A
11	chr11:10549804:C:T	0	10549804	T	C
11	chr11:10550685:T:C	0	10550685	C	T
11	chr11:10550847:G:C	0	10550847	C	G
11	chr11:10550917:G:A	0	10550917	A	G
11	chr11:10551566:C:T	0	10551566	T	C
11	chr11:10551743:GA:G	0	10551743	G	GA
11	chr11:10552975:C:T	0	10552975	T	C
11	chr11:10553048:T:A	0	10553048	A	T
11	chr11:10553570:C:T	0	10553570	T	C
11	chr11:10554088:T:C	0	10554088	C	T
11	chr11:10554542:A:G	0	10554542	G	A
11	chr11:10554685:C:A	0	10554685	A	C
11	chr11:10554809:G:A	0	10554809	A	G
11	chr11:10555304:C:T	0	10555304	T	C
11	chr11:10555309:A:G	0	10555309	G	A
11	chr11:10555850:T:G	0	10555850	G	T
11	chr11:10556442:T:G	0	10556442	G	T
11	chr11:10556815:G:C	0	10556815	C	G
11	chr11:10557561:G:A	0	10557561	A	G
11	chr11:10557993:G:C	0	10557993	C	G
11	chr11:10558140:T:C	0	10558140	C	T
11	chr11:10558298:T:C	0	10558298	C	T
11	chr11:10559137:C:T	0	10559137	T	C
11	chr11:10559644:C:G	0	10559644	G	C
11	chr11:10559670:G:A	0	10559670	A	G
11	chr11:10559714:T:TA	0	10559714	TA	T
11	chr11:10560996:T:G	0	10560996	G	T
11	chr11:10562053:T:C	0	10562053	C	T
11	chr11:10563622:T:C	0	10563622	C	T
11	chr11:10563840:G:C	0	10563840	C	G
11	chr11:10563917:G:T	0	10563917	T	G
11	chr11:10565646:TA:T	0	10565646	T	TA
11	chr11:10566171:G:A	0	10566171	A	G
11	chr11:10566218:T:C	0	10566218	C	T
11	chr11:10568136:C:T	0	10568136	T	C
11	chr11:10568149:T:C	0	10568149	C	T
11	chr11:10570692:C:T	0	10570692	T	C
11	chr11:10570705:A:G	0	10570705	G	A
11	chr11:10570811:G:A	0	10570811	A	G
11	chr11:10570817:C:T	0	10570817	T	C
11	chr11:10571459:T:C	0	10571459	C	T
11	chr11:10571893:TTG:T	0	10571893	T	TTG
11	chr11:10574435:A:G	0	10574435	G	A
11	chr11:10574864:G:A	0	10574864	A	G
11	chr11:10575018:A:G	0	10575018	G	A
11	chr11:10575130:T:C	0	10575130	C	T
11	chr11:10575534:G:A	0	10575534	A	G
11	chr11:10576124:T:C	0	10576124	C	T
11	chr11:10576682:A:C	0	10576682	C	A
11	chr11:10576748:A:G	0	10576748	G	A
11	chr11:10576848:A:G	0	10576848	G	A
11	chr11:10576874:G:T	0	10576874	T	G
11	chr11:10577205:T:C	0	10577205	C	T
11	chr11:10578401:T:C	0	10578401	C	T
11	chr11:10578421:T:C	0	10578421	C	T
11	chr11:10579618:TA:T	0	10579618	T	TA
11	chr11:10579849:T:C	0	10579849	C	T
11	chr11:10579975:C:T	0	10579975	T	C
11	chr11:10580281:T:C	0	10580281	C	T
11	chr11:10582101:A:G	0	10582101	G	A
11	chr11:10582163:T:C	0	10582163	C	T
11	chr11:10583118:T:A	0	10583118	A	T
11	chr11:10583671:G:A	0	10583671	A	G
11	chr11:10583813:T:C	0	10583813	C	T
11	chr11:10585458:A:G	0	10585458	G	A
11	chr11:10586965:A:G	0	10586965	G	A
11	chr11:10589483:G:A	0	10589483	A	G
11	chr11:10590041:G:T	0	10590041	T	G
11	chr11:10590172:G:A	0	10590172	A	G
11	chr11:10590745:T:C	0	10590745	C	T
11	chr11:10590832:A:C	0	10590832	C	A
11	chr11:10591897:G:A	0	10591897	A	G
11	chr11:10592341:T:G	0	10592341	G	T
11	chr11:10592581:A:G	0	10592581	G	A
11	chr11:10593364:C:G	0	10593364	G	C
11	chr11:10593366:A:G	0	10593366	G	A
11	chr11:10593926:C:T	0	10593926	T	C
11	chr11:10594662:G:A	0	10594662	A	G
11	chr11:10594929:A:T	0	10594929	T	A
11	chr11:10595156:C:CT	0	10595156	CT	C
11	chr11:10595638:G:A	0	10595638	A	G
11	chr11:10596738:T:A	0	10596738	A	T
11	chr11:10597218:A:G	0	10597218	G	A
11	chr11:10597494:T:A	0	10597494	A	T
11	chr11:10597870:C:G	0	10597870	G	C
11	chr11:10597872:A:G	0	10597872	G	A
11	chr11:10598383:A:G	0	10598383	G	A
11	chr11:10599082:C:T	0	10599082	T	C
11	chr11:10602115:C:T	0	10602115	T	C
11	chr11:10602116:G:A	0	10602116	A	G
11	chr11:10602668:A:G	0	10602668	G	A
11	chr11:10602947:G:C	0	10602947	C	G
11	chr11:10603436:C:T	0	10603436	T	C
11	chr11:10603599:C:T	0	10603599	T	C
11	chr11:10604016:G:A	0	10604016	A	G
11	chr11:10604070:A:G	0	10604070	G	A
11	chr11:10605144:G:A	0	10605144	A	G
11	chr11:10606164:T:C	0	10606164	C	T
11	chr11:10607239:T:C	0	10607239	C	T
11	chr11:10607660:GC:G	0	10607660	G	GC
11	chr11:10607851:G:A	0	10607851	A	G
11	chr11:10608919:T:C	0	10608919	C	T
11	chr11:10609031:T:C	0	10609031	C	T
11	chr11:10609318:G:T	0	10609318	T	G
11	chr11:10609700:C:T	0	10609700	T	C
11	chr11:10610042:C:T	0	10610042	T	C
11	chr11:10610705:A:G	0	10610705	G	A
11	chr11:10611823:T:C	0	10611823	C	T
11	chr11:10612543:C:T	0	10612543	T	C
11	chr11:10613437:A:AT	0	10613437	AT	A
11	chr11:10613460:T:C	0	10613460	C	T
11	chr11:10613541:C:T	0	10613541	T	C
11	chr11:10613808:C:T	0	10613808	T	C
11	chr11:10614046:T:G	0	10614046	G	T
11	chr11:10614812:A:G	0	10614812	G	A
11	chr11:10615341:G:A	0	10615341	A	G
11	chr11:10615430:G:T	0	10615430	T	G
11	chr11:10616193:C:T	0	10616193	T	C
11	chr11:10616405:G:A	0	10616405	A	G
11	chr11:10617425:G:A	0	10617425	A	G
11	chr11:10617471:A:G	0	10617471	G	A
11	chr11:10617902:T:C	0	10617902	C	T
11	chr11:10618242:C:T	0	10618242	T	C
11	chr11:10618706:A:C	0	10618706	C	A
11	chr11:10620466:A:G	0	10620466	G	A
11	chr11:10620480:T:A	0	10620480	A	T
11	chr11:10621117:G:GT	0	10621117	GT	G
11	chr11:10621677:C:T	0	10621677	T	C
11	chr11:10622068:G:C	0	10622068	C	G
11	chr11:10622397:C:A	0	10622397	A	C
11	chr11:10623052:G:T	0	10623052	T	G
11	chr11:10623742:A:G	0	10623742	G	A
11	chr11:10624019:A:T	0	10624019	T	A
11	chr11:10625004:G:A	0	10625004	A	G
11	chr11:10625084:A:T	0	10625084	T	A
11	chr11:10625132:C:G	0	10625132	G	C
11	chr11:10626448:G:A	0	10626448	A	G
11	chr11:10627614:C:A	0	10627614	A	C
11	chr11:10627746:G:A	0	10627746	A	G
11	chr11:10628105:G:A	0	10628105	A	G
11	chr11:10628311:G:A	0	10628311	A	G
11	chr11:10628549:T:C	0	10628549	C	T
11	chr11:10628587:A:G	0	10628587	G	A
11	chr11:10628820:G:A	0	10628820	A	G
11	chr11:10629322:C:T	0	10629322	T	C
11	chr11:10630295:T:C	0	10630295	C	T
11	chr11:10631879:A:G	0	10631879	G	A
11	chr11:10632339:C:A	0	10632339	A	C
11	chr11:10632348:G:A	0	10632348	A	G
11	chr11:10632650:C:T	0	10632650	T	C
11	chr11:10633364:T:C	0	10633364	C	T
11	chr11:10633433:C:T	0	10633433	T	C
11	chr11:10633474:C:G	0	10633474	G	C
11	chr11:10633653:G:A	0	10633653	A	G
11	chr11:10634062:C:T	0	10634062	T	C
11	chr11:10634076:C:T	0	10634076	T	C
11	chr11:10634867:T:C	0	10634867	C	T
11	chr11:10635140:T:C	0	10635140	C	T
11	chr11:10636192:C:T	0	10636192	T	C
11	chr11:10636283:C:T	0	10636283	T	C
11	chr11:10636894:T:C	0	10636894	C	T
11	chr11:10637188:A:G	0	10637188	G	A
11	chr11:10637656:A:G	0	10637656	G	A
11	chr11:10638342:T:C	0	10638342	C	T
11	chr11:10638511:CTG:C	0	10638511	C	CTG
11	chr11:10639269:G:A	0	10639269	A	G
11	chr11:10640506:C:T	0	10640506	T	C
11	chr11:10640584:C:T	0	10640584	T	C
11	chr11:10640761:C:T	0	10640761	T	C
11	chr11:10640802:C:T	0	10640802	T	C
11	chr11:10641505:C:T	0	10641505	T	C
11	chr11:10641756:G:A	0	10641756	A	G
11	chr11:10641978:G:A	0	10641978	A	G
11	chr11:10643048:A:G	0	10643048	G	A
11	chr11:10643354:C:T	0	10643354	T	C
11	chr11:10643688:C:T	0	10643688	T	C
11	chr11:10644026:G:GA	0	10644026	GA	G
11	chr11:10644331:G:C	0	10644331	C	G
11	chr11:10644858:T:C	0	10644858	C	T
11	chr11:10645728:A:G	0	10645728	G	A
11	chr11:10646842:A:G	0	10646842	G	A
11	chr11:10646848:T:C	0	10646848	C	T
11	chr11:10647625:A:G	0	10647625	G	A
11	chr11:10647681:T:C	0	10647681	C	T
11	chr11:10647875:G:A	0	10647875	A	G
11	chr11:10647993:C:T	0	10647993	T	C
11	chr11:10648526:A:G	0	10648526	G	A
11	chr11:10648562:C:G	0	10648562	G	C
11	chr11:10649445:A:G	0	10649445	G	A
11	chr11:10650120:G:A	0	10650120	A	G
11	chr11:10650971:C:T	0	10650971	T	C
11	chr11:10651422:C:A	0	10651422	A	C
11	chr11:10652192:T:C	0	10652192	C	T
11	chr11:10652497:C:G	0	10652497	G	C
11	chr11:10652738:C:T	0	10652738	T	C
11	chr11:10653050:C:T	0	10653050	T	C
11	chr11:10653113:G:A	0	10653113	A	G
11	chr11:10654191:A:G	0	10654191	G	A
11	chr11:10654467:A:T	0	10654467	T	A
11	chr11:10655440:T:C	0	10655440	C	T
11	chr11:10655792:A:G	0	10655792	G	A
11	chr11:10655826:G:A	0	10655826	A	G
11	chr11:10655914:G:A	0	10655914	A	G
11	chr11:10656307:T:C	0	10656307	C	T
11	chr11:10656369:C:T	0	10656369	T	C
11	chr11:10657238:T:C	0	10657238	C	T
11	chr11:10657750:G:C	0	10657750	C	G
11	chr11:10657894:T:C	0	10657894	C	T
11	chr11:10658212:G:A	0	10658212	A	G
11	chr11:10659950:G:A	0	10659950	A	G
11	chr11:10660498:G:A	0	10660498	A	G
11	chr11:10660628:G:A	0	10660628	A	G
11	chr11:10660701:T:C	0	10660701	C	T
11	chr11:10662649:T:C	0	10662649	C	T
11	chr11:10662743:G:A	0	10662743	A	G
11	chr11:10664037:A:G	0	10664037	G	A
11	chr11:10665014:T:C	0	10665014	C	T
11	chr11:10666281:C:T	0	10666281	T	C
11	chr11:10666670:A:G	0	10666670	G	A
11	chr11:10666967:C:T	0	10666967	T	C
11	chr11:10666973:A:G	0	10666973	G	A
11	chr11:10667148:TG:T	0	10667148	T	TG
11	chr11:10667907:C:G	0	10667907	G	C
11	chr11:10668710:G:A	0	10668710	A	G
11	chr11:10669102:G:A	0	10669102	A	G
11	chr11:10669533:G:A	0	10669533	A	G
11	chr11:10669890:G:A	0	10669890	A	G
11	chr11:10670091:T:C	0	10670091	C	T
11	chr11:10670580:T:C	0	10670580	C	T
11	chr11:10670594:T:C	0	10670594	C	T
11	chr11:10670713:T:A	0	10670713	A	T
11	chr11:10671091:T:C	0	10671091	C	T
11	chr11:10671274:A:G	0	10671274	G	A
11	chr11:10671434:G:A	0	10671434	A	G
11	chr11:10672037:T:C	0	10672037	C	T
11	chr11:10674399:G:C	0	10674399	C	G
11	chr11:10675096:C:T	0	10675096	T	C
11	chr11:10675546:T:C	0	10675546	C	T
11	chr11:10676402:C:T	0	10676402	T	C
11	chr11:10676589:C:T	0	10676589	T	C
11	chr11:10676713:G:A	0	10676713	A	G
11	chr11:10676890:G:A	0	10676890	A	G
11	chr11:10677307:C:T	0	10677307	T	C
11	chr11:10677524:C:T	0	10677524	T	C
11	chr11:10677635:T:C	0	10677635	C	T
11	chr11:10678051:TC:T	0	10678051	T	TC
11	chr11:10678149:C:T	0	10678149	T	C
11	chr11:10678202:A:G	0	10678202	G	A
11	chr11:10678203:A:C	0	10678203	C	A
11	chr11:10678734:T:C	0	10678734	C	T
11	chr11:10678801:T:A	0	10678801	A	T
11	chr11:10679327:ACT:A	0	10679327	A	ACT
11	chr11:10679877:T:C	0	10679877	C	T
11	chr11:10680009:C:T	0	10680009	T	C
11	chr11:10680801:A:T	0	10680801	T	A
11	chr11:10680832:C:A	0	10680832	A	C
11	chr11:10680970:G:A	0	10680970	A	G
11	chr11:10683186:T:A	0	10683186	A	T
11	chr11:10683410:C:A	0	10683410	A	C
11	chr11:10683614:C:T	0	10683614	T	C
11	chr11:10683873:A:G	0	10683873	G	A
11	chr11:10685254:A:C	0	10685254	C	A
11	chr11:10685657:C:G	0	10685657	G	C
11	chr11:10686625:A:G	0	10686625	G	A
11	chr11:10686720:A:G	0	10686720	G	A
11	chr11:10686942:C:G	0	10686942	G	C
11	chr11:10687191:A:G	0	10687191	G	A
11	chr11:10687621:T:C	0	10687621	C	T
11	chr11:10687647:C:T	0	10687647	T	C
11	chr11:10688059:G:C	0	10688059	C	G
11	chr11:10688363:A:G	0	10688363	G	A
11	chr11:10689657:G:A	0	10689657	A	G
11	chr11:10691712:AG:A	0	10691712	A	AG
11	chr11:10691885:T:C	0	10691885	C	T
11	chr11:10692282:G:A	0	10692282	A	G
11	chr11:10693577:T:C	0	10693577	C	T
11	chr11:10694174:G:A	0	10694174	A	G
11	chr11:10694242:A:G	0	10694242	G	A
11	chr11:10695599:T:C	0	10695599	C	T
11	chr11:10696222:T:C	0	10696222	C	T
11	chr11:10696265:G:A	0	10696265	A	G
11	chr11:10696647:T:A	0	10696647	A	T
11	chr11:10697595:C:G	0	10697595	G	C
11	chr11:10697907:G:A	0	10697907	A	G
11	chr11:10698007:C:T	0	10698007	T	C
11	chr11:10699363:T:C	0	10699363	C	T
11	chr11:10699453:A:G	0	10699453	G	A
11	chr11:10699790:T:C	0	10699790	C	T
11	chr11:10699846:C:T	0	10699846	T	C
11	chr11:10699847:A:G	0	10699847	G	A
11	chr11:10700074:C:T	0	10700074	T	C
11	chr11:10700097:A:C	0	10700097	C	A
11	chr11:10700465:T:C	0	10700465	C	T
11	chr11:10700547:A:G	0	10700547	G	A
11	chr11:10700775:G:A	0	10700775	A	G
11	chr11:10700800:TTC:T	0	10700800	T	TTC
11	chr11:10700894:A:T	0	10700894	T	A
11	chr11:10701618:C:T	0	10701618	T	C
11	chr11:10701634:C:T	0	10701634	T	C
11	chr11:10702142:C:T	0	10702142	T	C
11	chr11:10702277:G:A	0	10702277	A	G
11	chr11:10702887:T:C	0	10702887	C	T
11	chr11:10705119:T:TA	0	10705119	TA	T
11	chr11:10705319:T:C	0	10705319	C	T
11	chr11:10709096:T:C	0	10709096	C	T
11	chr11:10710770:G:A	0	10710770	A	G
11	chr11:10711013:C:A	0	10711013	A	C
11	chr11:10711420:T:C	0	10711420	C	T
11	chr11:10713779:C:T	0	10713779	T	C
11	chr11:10714602:G:A	0	10714602	A	G
11	chr11:10715113:G:A	0	10715113	A	G
11	chr11:10715252:A:G	0	10715252	G	A
11	chr11:10715454:T:G	0	10715454	G	T
11	chr11:10715650:A:G	0	10715650	G	A
11	chr11:10715746:C:T	0	10715746	T	C
11	chr11:10715750:TC:T	0	10715750	T	TC
11	chr11:10717696:A:G	0	10717696	G	A
11	chr11:10718819:C:G	0	10718819	G	C
11	chr11:10719002:G:A	0	10719002	A	G
11	chr11:10719891:G:A	0	10719891	A	G
11	chr11:10720008:C:T	0	10720008	T	C
11	chr11:10721296:C:A	0	10721296	A	C
11	chr11:10722391:C:T	0	10722391	T	C
11	chr11:10722441:T:C	0	10722441	C	T
11	chr11:10722732:G:A	0	10722732	A	G
11	chr11:10726522:G:A	0	10726522	A	G
11	chr11:10728680:A:G	0	10728680	G	A
11	chr11:10729326:C:T	0	10729326	T	C
11	chr11:10729759:C:T	0	10729759	T	C
11	chr11:10731155:G:A	0	10731155	A	G
11	chr11:10732183:G:A	0	10732183	A	G
11	chr11:10732527:C:A	0	10732527	A	C
11	chr11:10732733:C:A	0	10732733	A	C
11	chr11:10732833:T:G	0	10732833	G	T
11	chr11:10733264:T:A	0	10733264	A	T
11	chr11:10733721:C:T	0	10733721	T	C
11	chr11:10733773:TA:T	0	10733773	T	TA
11	chr11:10734214:G:T	0	10734214	T	G
11	chr11:10734702:C:A	0	10734702	A	C
11	chr11:10734780:C:T	0	10734780	T	C
11	chr11:10734906:G:C	0	10734906	C	G
11	chr11:10735022:A:G	0	10735022	G	A
11	chr11:10735097:G:A	0	10735097	A	G
11	chr11:10735944:T:C	0	10735944	C	T
11	chr11:10736212:C:T	0	10736212	T	C
11	chr11:10736446:T:C	0	10736446	C	T
11	chr11:10737094:TC:T	0	10737094	T	TC
11	chr11:10738164:T:G	0	10738164	G	T
11	chr11:10738223:A:G	0	10738223	G	A
11	chr11:10738263:G:C	0	10738263	C	G
11	chr11:10738680:T:C	0	10738680	C	T
11	chr11:10739253:C:A	0	10739253	A	C
11	chr11:10739996:T:A	0	10739996	A	T
11	chr11:10740877:T:C	0	10740877	C	T
11	chr11:10740912:A:G	0	10740912	G	A
11	chr11:10741070:A:G	0	10741070	G	A
11	chr11:10741616:T:C	0	10741616	C	T
11	chr11:10742367:T:C	0	10742367	C	T
11	chr11:10742656:G:A	0	10742656	A	G
11	chr11:10742678:T:C	0	10742678	C	T
11	chr11:10742998:A:C	0	10742998	C	A
11	chr11:10743071:A:G	0	10743071	G	A
11	chr11:10743552:G:T	0	10743552	T	G
11	chr11:10743727:C:T	0	10743727	T	C
11	chr11:10745451:T:A	0	10745451	A	T
11	chr11:10745506:C:A	0	10745506	A	C
11	chr11:10746012:C:A	0	10746012	A	C
11	chr11:10746180:C:T	0	10746180	T	C
11	chr11:10746265:G:A	0	10746265	A	G
11	chr11:10746274:T:A	0	10746274	A	T
11	chr11:10746803:A:G	0	10746803	G	A
11	chr11:10747779:T:C	0	10747779	C	T
11	chr11:10749055:G:A	0	10749055	A	G
11	chr11:10749493:G:C	0	10749493	C	G
11	chr11:10750567:T:C	0	10750567	C	T
11	chr11:10751008:A:G	0	10751008	G	A
11	chr11:10751502:G:A	0	10751502	A	G
11	chr11:10753138:C:T	0	10753138	T	C
11	chr11:10753229:G:C	0	10753229	C	G
11	chr11:10754151:A:G	0	10754151	G	A
11	chr11:10756963:T:G	0	10756963	G	T
11	chr11:10757482:G:A	0	10757482	A	G
11	chr11:10758289:C:T	0	10758289	T	C
11	chr11:10759737:T:G	0	10759737	G	T
11	chr11:10759848:T:G	0	10759848	G	T
11	chr11:10760920:C:T	0	10760920	T	C
11	chr11:10761491:T:C	0	10761491	C	T
11	chr11:10764595:C:T	0	10764595	T	C
11	chr11:10765097:G:A	0	10765097	A	G
11	chr11:10765145:C:T	0	10765145	T	C
11	chr11:10766829:G:A	0	10766829	A	G
11	chr11:10770436:G:A	0	10770436	A	G
11	chr11:10770779:A:G	0	10770779	G	A
11	chr11:10777424:A:G	0	10777424	G	A
11	chr11:10777888:C:T	0	10777888	T	C
11	chr11:10779639:C:G	0	10779639	G	C
11	chr11:10779978:C:A	0	10779978	A	C
11	chr11:10780691:AAATC:A	0	10780691	A	AAATC
11	chr11:10781833:C:G	0	10781833	G	C
11	chr11:10781913:A:G	0	10781913	G	A
11	chr11:10783912:C:T	0	10783912	T	C
11	chr11:10784325:T:G	0	10784325	G	T
11	chr11:10785982:G:A	0	10785982	A	G
11	chr11:10786722:G:T	0	10786722	T	G
11	chr11:10789754:C:T	0	10789754	T	C
11	chr11:10790245:T:C	0	10790245	C	T
11	chr11:10791622:A:G	0	10791622	G	A
11	chr11:10792066:T:G	0	10792066	G	T
11	chr11:10792569:A:G	0	10792569	G	A
11	chr11:10793922:G:A	0	10793922	A	G
11	chr11:10794163:A:G	0	10794163	G	A
11	chr11:10796666:T:C	0	10796666	C	T
11	chr11:10798837:A:C	0	10798837	C	A
11	chr11:10799508:C:T	0	10799508	T	C
11	chr11:10799638:G:A	0	10799638	A	G
11	chr11:10801532:T:C	0	10801532	C	T
11	chr11:10802566:T:C	0	10802566	C	T
11	chr11:10803184:C:T	0	10803184	T	C
11	chr11:10804709:T:C	0	10804709	C	T
11	chr11:10805597:C:T	0	10805597	T	C
11	chr11:10805871:T:C	0	10805871	C	T
11	chr11:10806403:T:C	0	10806403	C	T
11	chr11:10806814:C:A	0	10806814	A	C
11	chr11:10808287:G:A	0	10808287	A	G
11	chr11:10809273:G:A	0	10809273	A	G
11	chr11:10809327:A:T	0	10809327	T	A
11	chr11:10810151:T:TTCCA	0	10810151	TTCCA	T
11	chr11:10812903:TGTTA:T	0	10812903	T	TGTTA
11	chr11:10813978:A:G	0	10813978	G	A
11	chr11:10814331:T:C	0	10814331	C	T
11	chr11:10815703:T:C	0	10815703	C	T
11	chr11:10816083:A:G	0	10816083	G	A
11	chr11:10816325:A:G	0	10816325	G	A
11	chr11:10816767:C:T	0	10816767	T	C
11	chr11:10816938:T:C	0	10816938	C	T
11	chr11:10817196:G:T	0	10817196	T	G
11	chr11:10818042:G:A	0	10818042	A	G
11	chr11:10818244:G:C	0	10818244	C	G
11	chr11:10818833:T:C	0	10818833	C	T
11	chr11:10819803:C:T	0	10819803	T	C
11	chr11:10820126:C:T	0	10820126	T	C
11	chr11:10821330:T:C	0	10821330	C	T
11	chr11:10821348:T:C	0	10821348	C	T
11	chr11:10821924:A:G	0	10821924	G	A
11	chr11:10822187:C:T	0	10822187	T	C
11	chr11:10822343:C:T	0	10822343	T	C
11	chr11:10823010:T:C	0	10823010	C	T
11	chr11:10824008:G:A	0	10824008	A	G
11	chr11:10824570:T:C	0	10824570	C	T
11	chr11:10825834:C:T	0	10825834	T	C
11	chr11:10826652:C:T	0	10826652	T	C
11	chr11:10827066:A:G	0	10827066	G	A
11	chr11:10827877:T:C	0	10827877	C	T
11	chr11:10827997:T:G	0	10827997	G	T
11	chr11:10828011:G:A	0	10828011	A	G
11	chr11:10828066:T:G	0	10828066	G	T
11	chr11:10828491:G:A	0	10828491	A	G
11	chr11:10828975:G:A	0	10828975	A	G
11	chr11:10829261:T:C	0	10829261	C	T
11	chr11:10829294:A:C	0	10829294	C	A
11	chr11:10829485:G:T	0	10829485	T	G
11	chr11:10830372:T:C	0	10830372	C	T
11	chr11:10831275:T:C	0	10831275	C	T
11	chr11:10831353:G:A	0	10831353	A	G
11	chr11:10831910:G:A	0	10831910	A	G
11	chr11:10833175:A:T	0	10833175	T	A
11	chr11:10834830:C:A	0	10834830	A	C
11	chr11:10835996:C:T	0	10835996	T	C
11	chr11:10836641:TGG:T	0	10836641	T	TGG
11	chr11:10836876:T:C	0	10836876	C	T
11	chr11:10837150:T:C	0	10837150	C	T
11	chr11:10837208:G:A	0	10837208	A	G
11	chr11:10837892:C:T	0	10837892	T	C
11	chr11:10837940:C:G	0	10837940	G	C
11	chr11:10838043:T:C	0	10838043	C	T
11	chr11:10838293:C:T	0	10838293	T	C
11	chr11:10838515:C:T	0	10838515	T	C
11	chr11:10839101:C:T	0	10839101	T	C
11	chr11:10839263:G:A	0	10839263	A	G
11	chr11:10839762:A:G	0	10839762	G	A
11	chr11:10839797:C:T	0	10839797	T	C
11	chr11:10840373:A:G	0	10840373	G	A
11	chr11:10840835:C:T	0	10840835	T	C
11	chr11:10840948:A:T	0	10840948	T	A
11	chr11:10842171:C:T	0	10842171	T	C
11	chr11:10842223:C:A	0	10842223	A	C
11	chr11:10842333:G:A	0	10842333	A	G
11	chr11:10842513:TGA:T	0	10842513	T	TGA
11	chr11:10842870:C:A	0	10842870	A	C
11	chr11:10842878:T:C	0	10842878	C	T
11	chr11:10843048:C:T	0	10843048	T	C
11	chr11:10843809:C:T	0	10843809	T	C
11	chr11:10844037:G:T	0	10844037	T	G
11	chr11:10844192:T:C	0	10844192	C	T
11	chr11:10844480:C:T	0	10844480	T	C
11	chr11:10844574:T:A	0	10844574	A	T
11	chr11:10844847:G:A	0	10844847	A	G
11	chr11:10845263:A:G	0	10845263	G	A
11	chr11:10845511:GAA:G	0	10845511	G	GAA
11	chr11:10846026:G:A	0	10846026	A	G
11	chr11:10846244:G:A	0	10846244	A	G
11	chr11:10846402:C:G	0	10846402	G	C
11	chr11:10847228:C:T	0	10847228	T	C
11	chr11:10847861:A:C	0	10847861	C	A
11	chr11:10848200:T:C	0	10848200	C	T
11	chr11:10848670:A:G	0	10848670	G	A
11	chr11:10849180:C:A	0	10849180	A	C
11	chr11:10849218:A:G	0	10849218	G	A
11	chr11:10849332:A:C	0	10849332	C	A
11	chr11:10849796:T:C	0	10849796	C	T
11	chr11:10850748:G:A	0	10850748	A	G
11	chr11:10850851:G:C	0	10850851	C	G
11	chr11:10850854:G:A	0	10850854	A	G
11	chr11:10851222:ACT:A	0	10851222	A	ACT
11	chr11:10851635:T:C	0	10851635	C	T
11	chr11:10851737:G:A	0	10851737	A	G
11	chr11:10852279:A:G	0	10852279	G	A
11	chr11:10852315:GA:G	0	10852315	G	GA
11	chr11:10852321:TGAGA:T	0	10852321	T	TGAGA
11	chr11:10853047:A:G	0	10853047	G	A
11	chr11:10853653:C:T	0	10853653	T	C
11	chr11:10854154:A:G	0	10854154	G	A
11	chr11:10854553:C:T	0	10854553	T	C
11	chr11:10855574:T:C	0	10855574	C	T
11	chr11:10855785:C:T	0	10855785	T	C
11	chr11:10855864:G:A	0	10855864	A	G
11	chr11:10856113:T:C	0	10856113	C	T
11	chr11:10856137:A:G	0	10856137	G	A
11	chr11:10856676:T:C	0	10856676	C	T
11	chr11:10856794:T:C	0	10856794	C	T
11	chr11:10858824:T:A	0	10858824	A	T
11	chr11:10859527:G:A	0	10859527	A	G
11	chr11:10861044:A:G	0	10861044	G	A
11	chr11:10861292:T:C	0	10861292	C	T
11	chr11:10861602:A:G	0	10861602	G	A
11	chr11:10862884:A:G	0	10862884	G	A
11	chr11:10864840:A:G	0	10864840	G	A
11	chr11:10865180:T:C	0	10865180	C	T
11	chr11:10865747:T:C	0	10865747	C	T
11	chr11:10866128:TC:T	0	10866128	T	TC
11	chr11:10866131:TTTCCTTTCCTTTCCTTTCCTTTCC:T	0	10866131	T	TTTCCTTTCCTTTCCTTTCCTTTCC
11	chr11:10867796:G:A	0	10867796	A	G
11	chr11:10868119:C:G	0	10868119	G	C
11	chr11:10869195:A:G	0	10869195	G	A
11	chr11:10869507:G:A	0	10869507	A	G
11	chr11:10870690:G:T	0	10870690	T	G
11	chr11:10871638:A:T	0	10871638	T	A
11	chr11:10872156:G:T	0	10872156	T	G
11	chr11:10872368:C:T	0	10872368	T	C
11	chr11:10872477:C:G	0	10872477	G	C
11	chr11:10872499:TA:T	0	10872499	T	TA
11	chr11:10873177:T:C	0	10873177	C	T
11	chr11:10874016:C:T	0	10874016	T	C
11	chr11:10874348:A:T	0	10874348	T	A
11	chr11:10874923:T:C	0	10874923	C	T
11	chr11:10875061:C:T	0	10875061	T	C
11	chr11:10877120:T:C	0	10877120	C	T
11	chr11:10877196:A:G	0	10877196	G	A
11	chr11:10877869:G:A	0	10877869	A	G
11	chr11:10877889:T:C	0	10877889	C	T
11	chr11:10878610:A:G	0	10878610	G	A
11	chr11:10878720:C:T	0	10878720	T	C
11	chr11:10879037:C:A	0	10879037	A	C
11	chr11:10879365:T:G	0	10879365	G	T
11	chr11:10879830:A:G	0	10879830	G	A
11	chr11:10881964:A:G	0	10881964	G	A
11	chr11:10881972:G:C	0	10881972	C	G
11	chr11:10882011:A:G	0	10882011	G	A
11	chr11:10882132:A:T	0	10882132	T	A
11	chr11:10882196:G:T	0	10882196	T	G
11	chr11:10882223:T:C	0	10882223	C	T
11	chr11:10883211:T:G	0	10883211	G	T
11	chr11:10883391:C:CTG	0	10883391	CTG	C
11	chr11:10883989:T:C	0	10883989	C	T
11	chr11:10884140:GAGA:G	0	10884140	G	GAGA
11	chr11:10884297:G:A	0	10884297	A	G
11	chr11:10885885:T:A	0	10885885	A	T
11	chr11:10886769:A:G	0	10886769	G	A
11	chr11:10887491:T:C	0	10887491	C	T
11	chr11:10887628:T:C	0	10887628	C	T
11	chr11:10888273:C:T	0	10888273	T	C
11	chr11:10888428:C:T	0	10888428	T	C
11	chr11:10889626:A:G	0	10889626	G	A
11	chr11:10890546:G:A	0	10890546	A	G
11	chr11:10890764:G:A	0	10890764	A	G
11	chr11:10890977:A:G	0	10890977	G	A
11	chr11:10891163:G:A	0	10891163	A	G
11	chr11:10891314:A:G	0	10891314	G	A
11	chr11:10892351:T:C	0	10892351	C	T
11	chr11:10892649:C:T	0	10892649	T	C
11	chr11:10893697:T:C	0	10893697	C	T
11	chr11:10896614:C:T	0	10896614	T	C
11	chr11:10897099:A:G	0	10897099	G	A
11	chr11:10897144:T:C	0	10897144	C	T
11	chr11:10897664:T:G	0	10897664	G	T
11	chr11:10897883:A:G	0	10897883	G	A
11	chr11:10897971:C:T	0	10897971	T	C
11	chr11:10898154:T:A	0	10898154	A	T
11	chr11:10898650:C:T	0	10898650	T	C
11	chr11:10899170:T:G	0	10899170	G	T
11	chr11:10899965:A:G	0	10899965	G	A
11	chr11:10900079:A:G	0	10900079	G	A
11	chr11:10900486:A:C	0	10900486	C	A
11	chr11:10900685:C:T	0	10900685	T	C
11	chr11:10900847:G:A	0	10900847	A	G
11	chr11:10901000:A:T	0	10901000	T	A
11	chr11:10902528:A:G	0	10902528	G	A
11	chr11:10903111:T:C	0	10903111	C	T
11	chr11:10903469:C:T	0	10903469	T	C
11	chr11:10903922:G:A	0	10903922	A	G
11	chr11:10905718:A:G	0	10905718	G	A
11	chr11:10905856:A:G	0	10905856	G	A
11	chr11:10905975:C:A	0	10905975	A	C
11	chr11:10906227:C:A	0	10906227	A	C
11	chr11:10907323:T:C	0	10907323	C	T
11	chr11:10908516:G:A	0	10908516	A	G
11	chr11:10910726:A:G	0	10910726	G	A
11	chr11:10910789:G:GC	0	10910789	GC	G
11	chr11:10911553:C:T	0	10911553	T	C
11	chr11:10911644:T:G	0	10911644	G	T
11	chr11:10911984:G:A	0	10911984	A	G
11	chr11:10912409:C:T	0	10912409	T	C
11	chr11:10912475:C:T	0	10912475	T	C
11	chr11:10912913:G:A	0	10912913	A	G
11	chr11:10913373:A:G	0	10913373	G	A
11	chr11:10914681:C:T	0	10914681	T	C
11	chr11:10915091:A:T	0	10915091	T	A
11	chr11:10915405:G:T	0	10915405	T	G
11	chr11:10915443:T:C	0	10915443	C	T
11	chr11:10915517:A:T	0	10915517	T	A
11	chr11:10917511:T:C	0	10917511	C	T
11	chr11:10918119:G:A	0	10918119	A	G
11	chr11:10918412:A:G	0	10918412	G	A
11	chr11:10921136:C:A	0	10921136	A	C
11	chr11:10922302:G:A	0	10922302	A	G
11	chr11:10922565:G:T	0	10922565	T	G
11	chr11:10922917:T:C	0	10922917	C	T
11	chr11:10923375:T:A	0	10923375	A	T
11	chr11:10924054:A:C	0	10924054	C	A
11	chr11:10924085:T:G	0	10924085	G	T
11	chr11:10925510:A:T	0	10925510	T	A
11	chr11:10927498:G:A	0	10927498	A	G
11	chr11:10930480:TA:T	0	10930480	T	TA
11	chr11:10930799:A:G	0	10930799	G	A
11	chr11:10931241:T:C	0	10931241	C	T
11	chr11:10932308:A:G	0	10932308	G	A
11	chr11:10932957:T:C	0	10932957	C	T
11	chr11:10933295:C:G	0	10933295	G	C
11	chr11:10933346:T:G	0	10933346	G	T
11	chr11:10933604:G:A	0	10933604	A	G
11	chr11:10933771:G:T	0	10933771	T	G
11	chr11:10934149:A:G	0	10934149	G	A
11	chr11:10934901:AC:A	0	10934901	A	AC
11	chr11:10935277:T:C	0	10935277	C	T
11	chr11:10935695:G:A	0	10935695	A	G
11	chr11:10936774:A:G	0	10936774	G	A
11	chr11:10937093:T:C	0	10937093	C	T
11	chr11:10937901:C:G	0	10937901	G	C
11	chr11:10938047:C:T	0	10938047	T	C
11	chr11:10938054:C:T	0	10938054	T	C
11	chr11:10938725:C:T	0	10938725	T	C
11	chr11:10938738:TTCTA:T	0	10938738	T	TTCTA
11	chr11:10938847:G:A	0	10938847	A	G
11	chr11:10940012:C:G	0	10940012	G	C
11	chr11:10940231:G:C	0	10940231	C	G
11	chr11:10941375:T:C	0	10941375	C	T
11	chr11:10941502:T:C	0	10941502	C	T
11	chr11:10942411:A:G	0	10942411	G	A
11	chr11:10942542:C:G	0	10942542	G	C
11	chr11:10942940:A:T	0	10942940	T	A
11	chr11:10943009:C:T	0	10943009	T	C
11	chr11:10943128:T:C	0	10943128	C	T
11	chr11:10943824:A:C	0	10943824	C	A
11	chr11:10944205:T:C	0	10944205	C	T
11	chr11:10944274:G:A	0	10944274	A	G
11	chr11:10944482:G:A	0	10944482	A	G
11	chr11:10945739:A:T	0	10945739	T	A
11	chr11:10946091:C:T	0	10946091	T	C
11	chr11:10946180:T:C	0	10946180	C	T
11	chr11:10948161:C:T	0	10948161	T	C
11	chr11:10948616:C:T	0	10948616	T	C
11	chr11:10949188:C:T	0	10949188	T	C
11	chr11:10949656:G:A	0	10949656	A	G
11	chr11:10949720:T:G	0	10949720	G	T
11	chr11:10949894:G:A	0	10949894	A	G
11	chr11:10950905:G:A	0	10950905	A	G
11	chr11:10951100:T:C	0	10951100	C	T
11	chr11:10951145:T:C	0	10951145	C	T
11	chr11:10951371:G:T	0	10951371	T	G
11	chr11:10951650:T:A	0	10951650	A	T
11	chr11:10951987:A:G	0	10951987	G	A
11	chr11:10952480:A:G	0	10952480	G	A
11	chr11:10952533:G:A	0	10952533	A	G
11	chr11:10955040:T:G	0	10955040	G	T
11	chr11:10955483:A:G	0	10955483	G	A
11	chr11:10955697:A:G	0	10955697	G	A
11	chr11:10955901:A:G	0	10955901	G	A
11	chr11:10956682:T:C	0	10956682	C	T
11	chr11:10956722:A:T	0	10956722	T	A
11	chr11:10957111:C:G	0	10957111	G	C
11	chr11:10957617:C:T	0	10957617	T	C
11	chr11:10957647:C:G	0	10957647	G	C
11	chr11:10957895:A:C	0	10957895	C	A
11	chr11:10958706:G:C	0	10958706	C	G
11	chr11:10959012:C:A	0	10959012	A	C
11	chr11:10959137:A:G	0	10959137	G	A
11	chr11:10960125:G:A	0	10960125	A	G
11	chr11:10960264:C:CAAT	0	10960264	CAAT	C
11	chr11:10960494:G:A	0	10960494	A	G
11	chr11:10961040:G:C	0	10961040	C	G
11	chr11:10961296:A:C	0	10961296	C	A
11	chr11:10962632:C:T	0	10962632	T	C
11	chr11:10963333:A:G	0	10963333	G	A
11	chr11:10964475:A:G	0	10964475	G	A
11	chr11:10964553:C:T	0	10964553	T	C
11	chr11:10964576:A:G	0	10964576	G	A
11	chr11:10964710:G:A	0	10964710	A	G
11	chr11:10965323:A:G	0	10965323	G	A
11	chr11:10966749:C:T	0	10966749	T	C
11	chr11:10967231:G:A	0	10967231	A	G
11	chr11:10967430:A:G	0	10967430	G	A
11	chr11:10967565:A:G	0	10967565	G	A
11	chr11:10967742:G:A	0	10967742	A	G
11	chr11:10968667:A:G	0	10968667	G	A
11	chr11:10968926:T:C	0	10968926	C	T
11	chr11:10970307:C:T	0	10970307	T	C
11	chr11:10970555:T:C	0	10970555	C	T
11	chr11:10970608:T:C	0	10970608	C	T
11	chr11:10970750:A:G	0	10970750	G	A
11	chr11:10971298:T:C	0	10971298	C	T
11	chr11:10971303:G:A	0	10971303	A	G
11	chr11:10972016:T:C	0	10972016	C	T
11	chr11:10972852:A:C	0	10972852	C	A
11	chr11:10973012:A:G	0	10973012	G	A
11	chr11:10973394:A:G	0	10973394	G	A
11	chr11:10973632:T:C	0	10973632	C	T
11	chr11:10973859:A:G	0	10973859	G	A
11	chr11:10974830:T:G	0	10974830	G	T
11	chr11:10976171:A:G	0	10976171	G	A
11	chr11:10976402:A:G	0	10976402	G	A
11	chr11:10977458:C:A	0	10977458	A	C
11	chr11:10977615:G:A	0	10977615	A	G
11	chr11:10978310:C:T	0	10978310	T	C
11	chr11:10978939:A:T	0	10978939	T	A
11	chr11:10979214:A:G	0	10979214	G	A
11	chr11:10980434:G:A	0	10980434	A	G
11	chr11:10981679:G:C	0	10981679	C	G
11	chr11:10983274:G:A	0	10983274	A	G
11	chr11:10983316:T:A	0	10983316	A	T
11	chr11:10983460:T:A	0	10983460	A	T
11	chr11:10983618:G:A	0	10983618	A	G
11	chr11:10983844:T:C	0	10983844	C	T
11	chr11:10983851:G:A	0	10983851	A	G
11	chr11:10984348:G:T	0	10984348	T	G
11	chr11:10984419:T:C	0	10984419	C	T
11	chr11:10985161:T:C	0	10985161	C	T
11	chr11:10985750:A:G	0	10985750	G	A
11	chr11:10985776:A:G	0	10985776	G	A
11	chr11:10985813:G:A	0	10985813	A	G
11	chr11:10985856:A:G	0	10985856	G	A
11	chr11:10986023:G:A	0	10986023	A	G
11	chr11:10986230:C:T	0	10986230	T	C
11	chr11:10986424:T:G	0	10986424	G	T
11	chr11:10986614:G:A	0	10986614	A	G
11	chr11:10986850:G:A	0	10986850	A	G
11	chr11:10987126:G:A	0	10987126	A	G
11	chr11:10987165:A:G	0	10987165	G	A
11	chr11:10987216:T:G	0	10987216	G	T
11	chr11:10987307:A:G	0	10987307	G	A
11	chr11:10987794:A:T	0	10987794	T	A
11	chr11:10987966:A:T	0	10987966	T	A
11	chr11:10988228:G:A	0	10988228	A	G
11	chr11:10988674:A:G	0	10988674	G	A
11	chr11:10989057:C:T	0	10989057	T	C
11	chr11:10989157:A:C	0	10989157	C	A
11	chr11:10989325:C:A	0	10989325	A	C
11	chr11:10989477:C:T	0	10989477	T	C
11	chr11:10990015:C:T	0	10990015	T	C
11	chr11:10990254:A:C	0	10990254	C	A
11	chr11:10990953:T:C	0	10990953	C	T
11	chr11:10990992:G:T	0	10990992	T	G
11	chr11:10991063:C:T	0	10991063	T	C
11	chr11:10991285:A:C	0	10991285	C	A
11	chr11:10991348:TCTC:T	0	10991348	T	TCTC
11	chr11:10991399:C:CT	0	10991399	CT	C
11	chr11:10991477:T:A	0	10991477	A	T
11	chr11:10991869:A:G	0	10991869	G	A
11	chr11:10991925:G:A	0	10991925	A	G
11	chr11:10991998:A:G	0	10991998	G	A
11	chr11:10992228:C:T	0	10992228	T	C
11	chr11:10992723:T:G	0	10992723	G	T
11	chr11:10993230:C:T	0	10993230	T	C
11	chr11:10993405:C:T	0	10993405	T	C
11	chr11:10993447:A:G	0	10993447	G	A
11	chr11:10993791:C:T	0	10993791	T	C
11	chr11:10993802:T:C	0	10993802	C	T
11	chr11:10993923:A:G	0	10993923	G	A
11	chr11:10994031:C:T	0	10994031	T	C
11	chr11:10994744:A:G	0	10994744	G	A
11	chr11:10995017:A:G	0	10995017	G	A
11	chr11:10995067:C:G	0	10995067	G	C
11	chr11:10995122:TG:T	0	10995122	T	TG
11	chr11:10995259:G:T	0	10995259	T	G
11	chr11:10995655:G:A	0	10995655	A	G
11	chr11:10995725:C:T	0	10995725	T	C
11	chr11:10995732:T:G	0	10995732	G	T
11	chr11:10995784:G:A	0	10995784	A	G
11	chr11:10995837:T:C	0	10995837	C	T
11	chr11:10996022:G:A	0	10996022	A	G
11	chr11:10996336:T:C	0	10996336	C	T
11	chr11:10996720:G:A	0	10996720	A	G
11	chr11:10996984:T:C	0	10996984	C	T
11	chr11:10997883:C:T	0	10997883	T	C
11	chr11:10998182:A:G	0	10998182	G	A
11	chr11:10998262:C:T	0	10998262	T	C
11	chr11:10998399:A:G	0	10998399	G	A
11	chr11:10998434:T:C	0	10998434	C	T
11	chr11:10998613:A:G	0	10998613	G	A
11	chr11:10998692:A:G	0	10998692	G	A
11	chr11:10998769:C:T	0	10998769	T	C
11	chr11:10999032:A:T	0	10999032	T	A
11	chr11:10999499:A:T	0	10999499	T	A
11	chr11:10999542:C:T	0	10999542	T	C
11	chr11:10999971:C:T	0	10999971	T	C
11	chr11:11000153:T:C	0	11000153	C	T
11	chr11:11000178:A:G	0	11000178	G	A
11	chr11:11000334:C:T	0	11000334	T	C
11	chr11:11001667:A:G	0	11001667	G	A
11	chr11:11002395:G:T	0	11002395	T	G
11	chr11:11002860:C:T	0	11002860	T	C
11	chr11:11003262:T:G	0	11003262	G	T
11	chr11:11003470:G:A	0	11003470	A	G
11	chr11:11003886:G:T	0	11003886	T	G
11	chr11:11005428:C:T	0	11005428	T	C
11	chr11:11005439:T:C	0	11005439	C	T
11	chr11:11005804:A:G	0	11005804	G	A
11	chr11:11006306:T:C	0	11006306	C	T
11	chr11:11006812:G:A	0	11006812	A	G
11	chr11:11007088:G:A	0	11007088	A	G
11	chr11:11007138:G:A	0	11007138	A	G
11	chr11:11007515:T:C	0	11007515	C	T
11	chr11:11007710:C:A	0	11007710	A	C
11	chr11:11008042:A:G	0	11008042	G	A
11	chr11:11008424:A:G	0	11008424	G	A
11	chr11:11008904:C:T	0	11008904	T	C
11	chr11:11008991:G:A	0	11008991	A	G
11	chr11:11009120:T:G	0	11009120	G	T
11	chr11:11009212:CTG:C	0	11009212	C	CTG
11	chr11:11009464:C:T	0	11009464	T	C
11	chr11:11010880:G:A	0	11010880	A	G
11	chr11:11010919:CCG:C	0	11010919	C	CCG
11	chr11:11011390:T:C	0	11011390	C	T
11	chr11:11011441:C:T	0	11011441	T	C
11	chr11:11011530:C:T	0	11011530	T	C
11	chr11:11012403:G:A	0	11012403	A	G
11	chr11:11012488:G:GA	0	11012488	GA	G
11	chr11:11012626:G:T	0	11012626	T	G
11	chr11:11012761:C:G	0	11012761	G	C
11	chr11:11012910:TA:T	0	11012910	T	TA
11	chr11:11013146:A:G	0	11013146	G	A
11	chr11:11013802:C:T	0	11013802	T	C
11	chr11:11013950:G:A	0	11013950	A	G
11	chr11:11014158:A:T	0	11014158	T	A
11	chr11:11014257:A:G	0	11014257	G	A
11	chr11:11014544:G:A	0	11014544	A	G
11	chr11:11014545:C:T	0	11014545	T	C
11	chr11:11014750:C:T	0	11014750	T	C
11	chr11:11014796:G:T	0	11014796	T	G
11	chr11:11015476:A:G	0	11015476	G	A
11	chr11:11015478:G:T	0	11015478	T	G
11	chr11:11015577:C:T	0	11015577	T	C
11	chr11:11015636:C:T	0	11015636	T	C
11	chr11:11015787:C:T	0	11015787	T	C
11	chr11:11016087:C:A	0	11016087	A	C
11	chr11:11016161:G:A	0	11016161	A	G
11	chr11:11016307:A:T	0	11016307	T	A
11	chr11:11016785:G:A	0	11016785	A	G
11	chr11:11016944:C:T	0	11016944	T	C
11	chr11:11017843:C:T	0	11017843	T	C
11	chr11:11018798:A:G	0	11018798	G	A
11	chr11:11018996:C:T	0	11018996	T	C
11	chr11:11019214:G:C	0	11019214	C	G
11	chr11:11019387:T:C	0	11019387	C	T
11	chr11:11019986:A:T	0	11019986	T	A
11	chr11:11021116:A:T	0	11021116	T	A
11	chr11:11021220:T:C	0	11021220	C	T
11	chr11:11021411:A:G	0	11021411	G	A
11	chr11:11021454:A:G	0	11021454	G	A
11	chr11:11021614:T:C	0	11021614	C	T
11	chr11:11021916:A:T	0	11021916	T	A
11	chr11:11022334:A:G	0	11022334	G	A
11	chr11:11022467:G:A	0	11022467	A	G
11	chr11:11022672:C:CCA	0	11022672	CCA	C
11	chr11:11023009:A:G	0	11023009	G	A
11	chr11:11023122:T:C	0	11023122	C	T
11	chr11:11023130:T:A	0	11023130	A	T
11	chr11:11023345:G:A	0	11023345	A	G
11	chr11:11023664:A:T	0	11023664	T	A
11	chr11:11024690:G:A	0	11024690	A	G
11	chr11:11024712:C:T	0	11024712	T	C
11	chr11:11025076:G:A	0	11025076	A	G
11	chr11:11025959:G:A	0	11025959	A	G
11	chr11:11026102:A:G	0	11026102	G	A
11	chr11:11026673:A:G	0	11026673	G	A
11	chr11:11026720:TA:T	0	11026720	T	TA
11	chr11:11026766:A:C	0	11026766	C	A
11	chr11:11026843:C:G	0	11026843	G	C
11	chr11:11027103:C:T	0	11027103	T	C
11	chr11:11027729:T:G	0	11027729	G	T
11	chr11:11027826:C:T	0	11027826	T	C
11	chr11:11028165:T:C	0	11028165	C	T
11	chr11:11028835:C:T	0	11028835	T	C
11	chr11:11028848:GT:G	0	11028848	G	GT
11	chr11:11028887:A:T	0	11028887	T	A
11	chr11:11029094:T:C	0	11029094	C	T
11	chr11:11029384:G:T	0	11029384	T	G
11	chr11:11030193:G:A	0	11030193	A	G
11	chr11:11030683:C:G	0	11030683	G	C
11	chr11:11030817:C:T	0	11030817	T	C
11	chr11:11030818:G:A	0	11030818	A	G
11	chr11:11030887:T:A	0	11030887	A	T
11	chr11:11030900:G:A	0	11030900	A	G
11	chr11:11031040:A:G	0	11031040	G	A
11	chr11:11031114:T:C	0	11031114	C	T
11	chr11:11031152:G:A	0	11031152	A	G
11	chr11:11031189:CTGACCTCAGGTGATCTGCCCGCCT:C	0	11031189	C	CTGACCTCAGGTGATCTGCCCGCCT
11	chr11:11031801:T:A	0	11031801	A	T
11	chr11:11032133:T:C	0	11032133	C	T
11	chr11:11032432:T:C	0	11032432	C	T
11	chr11:11032625:A:C	0	11032625	C	A
11	chr11:11032734:A:G	0	11032734	G	A
11	chr11:11032906:T:C	0	11032906	C	T
11	chr11:11032944:C:T	0	11032944	T	C
11	chr11:11033537:C:T	0	11033537	T	C
11	chr11:11034006:T:C	0	11034006	C	T
11	chr11:11034084:G:T	0	11034084	T	G
11	chr11:11034274:A:T	0	11034274	T	A
11	chr11:11034481:G:A	0	11034481	A	G
11	chr11:11034684:C:T	0	11034684	T	C
11	chr11:11035241:T:C	0	11035241	C	T
11	chr11:11036001:C:T	0	11036001	T	C
11	chr11:11036643:G:A	0	11036643	A	G
11	chr11:11036671:G:A	0	11036671	A	G
11	chr11:11036910:G:A	0	11036910	A	G
11	chr11:11037301:C:T	0	11037301	T	C
11	chr11:11039321:A:T	0	11039321	T	A
11	chr11:11039356:C:T	0	11039356	T	C
11	chr11:11039376:T:G	0	11039376	G	T
11	chr11:11039939:T:C	0	11039939	C	T
11	chr11:11040572:C:T	0	11040572	T	C
11	chr11:11041211:T:C	0	11041211	C	T
11	chr11:11041465:T:C	0	11041465	C	T
11	chr11:11041719:T:G	0	11041719	G	T
11	chr11:11042231:A:T	0	11042231	T	A
11	chr11:11042841:T:A	0	11042841	A	T
11	chr11:11043410:A:G	0	11043410	G	A
11	chr11:11045657:C:T	0	11045657	T	C
11	chr11:11046764:A:G	0	11046764	G	A
11	chr11:11047809:C:A	0	11047809	A	C
11	chr11:11047997:G:A	0	11047997	A	G
11	chr11:11048037:T:A	0	11048037	A	T
11	chr11:11048296:C:T	0	11048296	T	C
11	chr11:11048650:C:T	0	11048650	T	C
11	chr11:11048920:A:G	0	11048920	G	A
11	chr11:11048940:A:G	0	11048940	G	A
11	chr11:11049828:T:G	0	11049828	G	T
11	chr11:11050137:T:C	0	11050137	C	T
11	chr11:11050167:A:G	0	11050167	G	A
11	chr11:11050180:T:G	0	11050180	G	T
11	chr11:11050672:A:G	0	11050672	G	A
11	chr11:11050851:C:T	0	11050851	T	C
11	chr11:11051326:T:C	0	11051326	C	T
11	chr11:11052040:G:C	0	11052040	C	G
11	chr11:11052713:G:T	0	11052713	T	G
11	chr11:11053127:A:T	0	11053127	T	A
11	chr11:11053150:G:C	0	11053150	C	G
11	chr11:11053391:G:C	0	11053391	C	G
11	chr11:11053626:G:A	0	11053626	A	G
11	chr11:11053683:G:A	0	11053683	A	G
11	chr11:11053814:T:C	0	11053814	C	T
11	chr11:11054031:C:A	0	11054031	A	C
11	chr11:11054470:G:A	0	11054470	A	G
11	chr11:11054509:C:T	0	11054509	T	C
11	chr11:11054601:C:T	0	11054601	T	C
11	chr11:11054711:T:C	0	11054711	C	T
11	chr11:11054946:G:A	0	11054946	A	G
11	chr11:11055119:T:C	0	11055119	C	T
11	chr11:11055184:T:C	0	11055184	C	T
11	chr11:11055764:G:A	0	11055764	A	G
11	chr11:11055765:A:G	0	11055765	G	A
11	chr11:11056222:G:A	0	11056222	A	G
11	chr11:11056294:G:A	0	11056294	A	G
11	chr11:11059001:T:G	0	11059001	G	T
11	chr11:11060239:C:T	0	11060239	T	C
11	chr11:11060307:T:C	0	11060307	C	T
11	chr11:11060873:G:A	0	11060873	A	G
11	chr11:11060876:C:A	0	11060876	A	C
11	chr11:11060905:C:T	0	11060905	T	C
11	chr11:11060944:G:A	0	11060944	A	G
11	chr11:11061166:A:G	0	11061166	G	A
11	chr11:11061419:T:C	0	11061419	C	T
11	chr11:11062253:G:A	0	11062253	A	G
11	chr11:11062454:A:G	0	11062454	G	A
11	chr11:11063665:G:A	0	11063665	A	G
11	chr11:11063708:T:C	0	11063708	C	T
11	chr11:11063898:C:T	0	11063898	T	C
11	chr11:11063957:A:G	0	11063957	G	A
11	chr11:11064257:C:T	0	11064257	T	C
11	chr11:11065269:T:G	0	11065269	G	T
11	chr11:11066659:G:A	0	11066659	A	G
11	chr11:11066660:C:G	0	11066660	G	C
11	chr11:11066957:A:C	0	11066957	C	A
11	chr11:11067268:G:A	0	11067268	A	G
11	chr11:11067477:A:G	0	11067477	G	A
11	chr11:11067543:A:T	0	11067543	T	A
11	chr11:11067886:C:T	0	11067886	T	C
11	chr11:11068433:C:A	0	11068433	A	C
11	chr11:11069047:T:C	0	11069047	C	T
11	chr11:11069545:G:A	0	11069545	A	G
11	chr11:11069812:T:C	0	11069812	C	T
11	chr11:11069866:A:G	0	11069866	G	A
11	chr11:11070839:G:A	0	11070839	A	G
11	chr11:11071312:G:A	0	11071312	A	G
11	chr11:11071341:C:T	0	11071341	T	C
11	chr11:11072282:G:C	0	11072282	C	G
11	chr11:11072507:C:T	0	11072507	T	C
11	chr11:11072928:T:C	0	11072928	C	T
11	chr11:11073304:G:A	0	11073304	A	G
11	chr11:11073363:G:A	0	11073363	A	G
11	chr11:11073905:C:T	0	11073905	T	C
11	chr11:11074194:T:C	0	11074194	C	T
11	chr11:11074244:G:A	0	11074244	A	G
11	chr11:11074674:C:T	0	11074674	T	C
11	chr11:11075163:T:C	0	11075163	C	T
11	chr11:11075502:G:A	0	11075502	A	G
11	chr11:11075653:A:G	0	11075653	G	A
11	chr11:11076492:C:T	0	11076492	T	C
11	chr11:11077129:A:G	0	11077129	G	A
11	chr11:11077185:G:C	0	11077185	C	G
11	chr11:11077501:C:CTGT	0	11077501	CTGT	C
11	chr11:11077502:A:AATT	0	11077502	AATT	A
11	chr11:11077504:C:CCT	0	11077504	CCT	C
11	chr11:11077836:A:G	0	11077836	G	A
11	chr11:11077913:G:T	0	11077913	T	G
11	chr11:11077961:A:G	0	11077961	G	A
11	chr11:11078014:A:AC	0	11078014	AC	A
11	chr11:11078591:T:C	0	11078591	C	T
11	chr11:11078612:A:G	0	11078612	G	A
11	chr11:11078721:A:G	0	11078721	G	A
11	chr11:11079276:G:C	0	11079276	C	G
11	chr11:11079282:C:T	0	11079282	T	C
11	chr11:11079580:T:C	0	11079580	C	T
11	chr11:11079727:A:G	0	11079727	G	A
11	chr11:11080158:A:G	0	11080158	G	A
11	chr11:11080470:A:G	0	11080470	G	A
11	chr11:11080691:T:C	0	11080691	C	T
11	chr11:11080829:A:T	0	11080829	T	A
11	chr11:11080995:A:G	0	11080995	G	A
11	chr11:11081019:T:C	0	11081019	C	T
11	chr11:11082598:T:C	0	11082598	C	T
11	chr11:11084115:C:A	0	11084115	A	C
11	chr11:11084528:A:G	0	11084528	G	A
11	chr11:11084612:A:ATTCTACT	0	11084612	ATTCTACT	A
11	chr11:11084805:T:C	0	11084805	C	T
11	chr11:11085026:A:G	0	11085026	G	A
11	chr11:11086456:A:G	0	11086456	G	A
11	chr11:11087120:C:T	0	11087120	T	C
11	chr11:11087133:T:C	0	11087133	C	T
11	chr11:11087415:T:C	0	11087415	C	T
11	chr11:11087749:T:C	0	11087749	C	T
11	chr11:11087845:G:T	0	11087845	T	G
11	chr11:11088141:T:C	0	11088141	C	T
11	chr11:11088159:A:G	0	11088159	G	A
11	chr11:11088193:A:G	0	11088193	G	A
11	chr11:11088235:A:G	0	11088235	G	A
11	chr11:11089578:A:C	0	11089578	C	A
11	chr11:11089978:T:C	0	11089978	C	T
11	chr11:11089988:T:C	0	11089988	C	T
11	chr11:11091293:C:G	0	11091293	G	C
11	chr11:11092084:T:C	0	11092084	C	T
11	chr11:11093392:A:G	0	11093392	G	A
11	chr11:11093845:A:G	0	11093845	G	A
11	chr11:11094101:T:C	0	11094101	C	T
11	chr11:11095045:C:T	0	11095045	T	C
11	chr11:11095359:G:C	0	11095359	C	G
11	chr11:11095364:C:G	0	11095364	G	C
11	chr11:11095386:A:G	0	11095386	G	A
11	chr11:11095444:C:A	0	11095444	A	C
11	chr11:11095503:T:A	0	11095503	A	T
11	chr11:11095562:C:T	0	11095562	T	C
11	chr11:11095740:C:T	0	11095740	T	C
11	chr11:11096600:C:T	0	11096600	T	C
11	chr11:11097475:T:C	0	11097475	C	T
11	chr11:11097555:AACACTAGGAATGC:A	0	11097555	A	AACACTAGGAATGC
11	chr11:11097580:T:C	0	11097580	C	T
11	chr11:11098191:A:G	0	11098191	G	A
11	chr11:11098313:C:T	0	11098313	T	C
11	chr11:11098659:C:T	0	11098659	T	C
11	chr11:11098822:A:G	0	11098822	G	A
11	chr11:11100010:A:G	0	11100010	G	A
11	chr11:11100179:G:T	0	11100179	T	G
11	chr11:11100244:T:C	0	11100244	C	T
11	chr11:11100310:A:C	0	11100310	C	A
11	chr11:11100473:A:G	0	11100473	G	A
11	chr11:11100478:G:A	0	11100478	A	G
11	chr11:11100716:A:G	0	11100716	G	A
11	chr11:11100760:C:G	0	11100760	G	C
11	chr11:11100832:A:G	0	11100832	G	A
11	chr11:11101030:C:A	0	11101030	A	C
11	chr11:11101040:G:C	0	11101040	C	G
11	chr11:11101084:C:CCAA	0	11101084	CCAA	C
11	chr11:11101827:C:G	0	11101827	G	C
11	chr11:11101843:G:A	0	11101843	A	G
11	chr11:11101881:A:G	0	11101881	G	A
11	chr11:11101969:T:A	0	11101969	A	T
11	chr11:11102109:A:G	0	11102109	G	A
11	chr11:11102361:T:C	0	11102361	C	T
11	chr11:11102793:A:G	0	11102793	G	A
11	chr11:11103082:T:C	0	11103082	C	T
11	chr11:11103162:T:C	0	11103162	C	T
11	chr11:11103374:T:C	0	11103374	C	T
11	chr11:11103872:G:A	0	11103872	A	G
11	chr11:11103929:T:C	0	11103929	C	T
11	chr11:11104516:G:T	0	11104516	T	G
11	chr11:11104540:A:G	0	11104540	G	A
11	chr11:11104702:G:C	0	11104702	C	G
11	chr11:11105325:A:T	0	11105325	T	A
11	chr11:11105378:A:G	0	11105378	G	A
11	chr11:11105523:G:A	0	11105523	A	G
11	chr11:11105598:T:G	0	11105598	G	T
11	chr11:11106121:T:C	0	11106121	C	T
11	chr11:11106156:A:C	0	11106156	C	A
11	chr11:11106485:C:T	0	11106485	T	C
11	chr11:11107556:T:C	0	11107556	C	T
11	chr11:11107728:C:T	0	11107728	T	C
11	chr11:11107996:A:G	0	11107996	G	A
11	chr11:11108114:T:G	0	11108114	G	T
11	chr11:11108141:T:C	0	11108141	C	T
11	chr11:11108439:G:A	0	11108439	A	G
11	chr11:11108554:A:G	0	11108554	G	A
11	chr11:11108954:A:C	0	11108954	C	A
11	chr11:11108970:G:A	0	11108970	A	G
11	chr11:11109119:G:A	0	11109119	A	G
11	chr11:11109245:C:T	0	11109245	T	C
11	chr11:11109409:G:A	0	11109409	A	G
11	chr11:11109628:T:G	0	11109628	G	T
11	chr11:11109717:T:C	0	11109717	C	T
11	chr11:11110004:T:C	0	11110004	C	T
11	chr11:11110262:T:C	0	11110262	C	T
11	chr11:11110349:A:G	0	11110349	G	A
11	chr11:11110624:G:C	0	11110624	C	G
11	chr11:11110898:CT:C	0	11110898	C	CT
11	chr11:11111902:T:A	0	11111902	A	T
11	chr11:11112684:A:G	0	11112684	G	A
11	chr11:11112693:C:T	0	11112693	T	C
11	chr11:11112936:T:G	0	11112936	G	T
11	chr11:11113017:A:G	0	11113017	G	A
11	chr11:11113037:G:A	0	11113037	A	G
11	chr11:11113055:T:C	0	11113055	C	T
11	chr11:11113421:A:G	0	11113421	G	A
11	chr11:11113432:T:C	0	11113432	C	T
11	chr11:11114197:T:A	0	11114197	A	T
11	chr11:11114248:T:C	0	11114248	C	T
11	chr11:11114416:T:C	0	11114416	C	T
11	chr11:11114568:A:G	0	11114568	G	A
11	chr11:11114766:G:A	0	11114766	A	G
11	chr11:11115195:A:G	0	11115195	G	A
11	chr11:11115806:T:G	0	11115806	G	T
11	chr11:11115915:T:A	0	11115915	A	T
11	chr11:11115934:C:CTCT	0	11115934	CTCT	C
11	chr11:11116030:G:T	0	11116030	T	G
11	chr11:11116072:T:C	0	11116072	C	T
11	chr11:11116111:C:T	0	11116111	T	C
11	chr11:11116287:A:G	0	11116287	G	A
11	chr11:11116363:G:A	0	11116363	A	G
11	chr11:11116558:T:G	0	11116558	G	T
11	chr11:11116643:G:A	0	11116643	A	G
11	chr11:11116730:G:A	0	11116730	A	G
11	chr11:11116744:G:A	0	11116744	A	G
11	chr11:11117064:T:A	0	11117064	A	T
11	chr11:11117084:G:A	0	11117084	A	G
11	chr11:11117259:C:A	0	11117259	A	C
11	chr11:11117297:G:A	0	11117297	A	G
11	chr11:11117569:C:G	0	11117569	G	C
11	chr11:11117596:T:C	0	11117596	C	T
11	chr11:11117867:A:T	0	11117867	T	A
11	chr11:11118006:T:C	0	11118006	C	T
11	chr11:11118259:C:T	0	11118259	T	C
11	chr11:11118500:A:C	0	11118500	C	A
11	chr11:11118534:C:T	0	11118534	T	C
11	chr11:11118618:A:G	0	11118618	G	A
11	chr11:11119072:T:C	0	11119072	C	T
11	chr11:11119493:A:G	0	11119493	G	A
11	chr11:11119533:G:A	0	11119533	A	G
11	chr11:11119982:G:A	0	11119982	A	G
11	chr11:11119986:T:A	0	11119986	A	T
11	chr11:11120005:C:T	0	11120005	T	C
11	chr11:11120038:T:C	0	11120038	C	T
11	chr11:11120293:T:C	0	11120293	C	T
11	chr11:11120540:G:A	0	11120540	A	G
11	chr11:11121483:T:C	0	11121483	C	T
11	chr11:11122170:C:G	0	11122170	G	C
11	chr11:11122564:C:T	0	11122564	T	C
11	chr11:11122610:G:C	0	11122610	C	G
11	chr11:11122797:G:C	0	11122797	C	G
11	chr11:11122816:A:G	0	11122816	G	A
11	chr11:11122858:G:C	0	11122858	C	G
11	chr11:11122861:G:A	0	11122861	A	G
11	chr11:11123060:T:C	0	11123060	C	T
11	chr11:11123095:T:G	0	11123095	G	T
11	chr11:11123460:G:T	0	11123460	T	G
11	chr11:11124009:T:C	0	11124009	C	T
11	chr11:11124054:C:T	0	11124054	T	C
11	chr11:11124088:A:G	0	11124088	G	A
11	chr11:11124090:A:G	0	11124090	G	A
11	chr11:11124891:T:C	0	11124891	C	T
11	chr11:11124926:G:A	0	11124926	A	G
11	chr11:11125403:A:G	0	11125403	G	A
11	chr11:11125680:A:T	0	11125680	T	A
11	chr11:11125820:A:G	0	11125820	G	A
11	chr11:11125895:A:G	0	11125895	G	A
11	chr11:11126235:C:T	0	11126235	T	C
11	chr11:11126481:G:A	0	11126481	A	G
11	chr11:11126790:T:TTTG	0	11126790	TTTG	T
11	chr11:11127042:GAGC:G	0	11127042	G	GAGC
11	chr11:11127372:G:T	0	11127372	T	G
11	chr11:11127508:T:C	0	11127508	C	T
11	chr11:11127618:T:C	0	11127618	C	T
11	chr11:11127758:A:G	0	11127758	G	A
11	chr11:11127768:C:T	0	11127768	T	C
11	chr11:11127984:A:G	0	11127984	G	A
11	chr11:11128102:G:A	0	11128102	A	G
11	chr11:11128134:G:A	0	11128134	A	G
11	chr11:11128348:A:G	0	11128348	G	A
11	chr11:11128519:T:C	0	11128519	C	T
11	chr11:11128635:A:G	0	11128635	G	A
11	chr11:11128780:G:T	0	11128780	T	G
11	chr11:11128987:A:G	0	11128987	G	A
11	chr11:11129283:A:C	0	11129283	C	A
11	chr11:11129530:G:A	0	11129530	A	G
11	chr11:11129537:T:C	0	11129537	C	T
11	chr11:11129800:A:G	0	11129800	G	A
11	chr11:11129919:C:T	0	11129919	T	C
11	chr11:11130036:C:T	0	11130036	T	C
11	chr11:11130773:T:G	0	11130773	G	T
11	chr11:11130881:C:T	0	11130881	T	C
11	chr11:11131261:G:A	0	11131261	A	G
11	chr11:11131411:A:G	0	11131411	G	A
11	chr11:11131944:A:G	0	11131944	G	A
11	chr11:11132001:G:A	0	11132001	A	G
11	chr11:11132535:T:G	0	11132535	G	T
11	chr11:11132658:A:T	0	11132658	T	A
11	chr11:11133096:A:G	0	11133096	G	A
11	chr11:11133970:T:C	0	11133970	C	T
11	chr11:11134412:A:G	0	11134412	G	A
11	chr11:11134632:A:T	0	11134632	T	A
11	chr11:11136536:A:G	0	11136536	G	A
11	chr11:11136804:C:T	0	11136804	T	C
11	chr11:11137528:C:T	0	11137528	T	C
11	chr11:11137758:C:A	0	11137758	A	C
11	chr11:11138749:T:A	0	11138749	A	T
11	chr11:11139701:G:A	0	11139701	A	G
11	chr11:11141403:T:C	0	11141403	C	T
11	chr11:11141590:T:C	0	11141590	C	T
11	chr11:11142102:G:A	0	11142102	A	G
11	chr11:11142134:A:G	0	11142134	G	A
11	chr11:11142242:G:A	0	11142242	A	G
11	chr11:11143142:T:C	0	11143142	C	T
11	chr11:11143817:A:G	0	11143817	G	A
11	chr11:11143926:A:G	0	11143926	G	A
11	chr11:11144811:A:G	0	11144811	G	A
11	chr11:11145017:G:A	0	11145017	A	G
11	chr11:11145046:T:C	0	11145046	C	T
11	chr11:11145438:C:T	0	11145438	T	C
11	chr11:11145662:G:C	0	11145662	C	G
11	chr11:11145789:C:T	0	11145789	T	C
11	chr11:11145839:A:C	0	11145839	C	A
11	chr11:11145846:T:C	0	11145846	C	T
11	chr11:11145902:A:G	0	11145902	G	A
11	chr11:11145959:A:G	0	11145959	G	A
11	chr11:11146078:T:C	0	11146078	C	T
11	chr11:11146201:G:A	0	11146201	A	G
11	chr11:11146379:A:T	0	11146379	T	A
11	chr11:11146402:G:C	0	11146402	C	G
11	chr11:11146730:C:T	0	11146730	T	C
11	chr11:11146744:G:A	0	11146744	A	G
```
