## Supplementary material for "Characterization of shared and ancestry-specific signals driving complex traits using multi-ancestry fine-mapping": mesusieoutput

```
                 eur          afr      eur_afr
   [1,] 0.0001837069 0.0001886910 6.111560e-05
   [2,] 0.0002386063 0.0001891592 8.521021e-05
   [3,] 0.0001754665 0.0001883028 5.811129e-05
   [4,] 0.0001761131 0.0001892087 6.137769e-05
   [5,] 0.0001920859 0.0001892613 6.783203e-05
   [6,] 0.0001789107 0.0001882175 6.030112e-05
   [7,] 0.0001748450 0.0001885426 5.746220e-05
   [8,] 0.0001722864 0.0001886147 5.690800e-05
   [9,] 0.0001772800 0.0001889125 5.934935e-05
  [10,] 0.0001802468 0.0001885264 6.114098e-05
  [11,] 0.0001779134 0.0001883032 5.844279e-05
  [12,] 0.0001794704 0.0001885370 6.089511e-05
  [13,] 0.0001793383 0.0001882999 5.885792e-05
  [14,] 0.0001789682 0.0001885021 6.059518e-05
  [15,] 0.0001786539 0.0001886921 5.937987e-05
  [16,] 0.0001773119 0.0001886224 5.913827e-05
  [17,] 0.0001736836 0.0001884557 5.766753e-05
  [18,] 0.0001747611 0.0001884538 5.790789e-05
  [19,] 0.0001772702 0.0001885932 5.909749e-05
  [20,] 0.0001823872 0.0001885355 6.152749e-05
  [21,] 0.0001772944 0.0001886157 5.912096e-05
  [22,] 0.0002293663 0.0001890765 8.128603e-05
  [23,] 0.0001767012 0.0001882778 5.876495e-05
  [24,] 0.0001723048 0.0001883275 5.814592e-05
  [25,] 0.0001697513 0.0001885081 5.726643e-05
  [26,] 0.0002254969 0.0001889696 7.936067e-05
  [27,] 0.0002232148 0.0001889625 7.846003e-05
  [28,] 0.0001703319 0.0001885098 5.748351e-05
  [29,] 0.0001703452 0.0001885147 5.750094e-05
  [30,] 0.0002195237 0.0001889862 7.715001e-05
  [31,] 0.0001795851 0.0001885205 6.088134e-05
  [32,] 0.0001731574 0.0001886274 5.710155e-05
  [33,] 0.0001790271 0.0001881119 6.008155e-05
  [34,] 0.0002083797 0.0001883794 7.202519e-05
  [35,] 0.0001850178 0.0001886964 6.190483e-05
  [36,] 0.0001856482 0.0001886947 6.211302e-05
  [37,] 0.0001839562 0.0001881970 6.056137e-05
  [38,] 0.0001836336 0.0001881959 6.046668e-05
  [39,] 0.0001847302 0.0001881569 6.156950e-05
  [40,] 0.0001755179 0.0001884993 5.950640e-05
  [41,] 0.0001772118 0.0001885242 5.900528e-05
  [42,] 0.0002000254 0.0001884036 6.755264e-05
  [43,] 0.0002196955 0.0001889522 7.708065e-05
  [44,] 0.0002289634 0.0001889591 8.063829e-05
  [45,] 0.0002174953 0.0001887721 7.650002e-05
  [46,] 0.0001623117 0.0001903846 5.578676e-05
  [47,] 0.0001583438 0.0001888588 5.308143e-05
  [48,] 0.0001655229 0.0001883836 5.550776e-05
  [49,] 0.0001588242 0.0001888310 5.333600e-05
  [50,] 0.0001679203 0.0001883452 5.630936e-05
  [51,] 0.0001652345 0.0001884705 5.557612e-05
  [52,] 0.0001735750 0.0001885736 5.762451e-05
  [53,] 0.0001669316 0.0001883126 5.584297e-05
  [54,] 0.0001843165 0.0001886808 6.143920e-05
  [55,] 0.0001701322 0.0001881650 5.694140e-05
  [56,] 0.0001717564 0.0001884757 5.690725e-05
  [57,] 0.0001670143 0.0001883989 5.609771e-05
  [58,] 0.0001672232 0.0001884044 5.618725e-05
  [59,] 0.0001918447 0.0001884194 6.589302e-05
  [60,] 0.0001636745 0.0001899122 5.603348e-05
  [61,] 0.0001674162 0.0001882942 5.607243e-05
  [62,] 0.0001847094 0.0001885568 6.130884e-05
  [63,] 0.0001697738 0.0001881514 5.677438e-05
  [64,] 0.0001815185 0.0001887471 6.081164e-05
  [65,] 0.0001774299 0.0001888182 6.046896e-05
  [66,] 0.0001700733 0.0001884733 5.641732e-05
  [67,] 0.0001680624 0.0001884196 5.653420e-05
  [68,] 0.0001667685 0.0001884008 5.601054e-05
  [69,] 0.0001668289 0.0001884335 5.609486e-05
  [70,] 0.0001812920 0.0001881842 6.022609e-05
  [71,] 0.0001672771 0.0001884367 5.627142e-05
  [72,] 0.0001676904 0.0001884329 5.641991e-05
  [73,] 0.0001679577 0.0001884346 5.652439e-05
  [74,] 0.0001861797 0.0001882933 6.192387e-05
  [75,] 0.0001696299 0.0001884027 5.707763e-05
  [76,] 0.0001744835 0.0001889810 5.967051e-05
  [77,] 0.0001682705 0.0001884309 5.663199e-05
  [78,] 0.0001691007 0.0001884389 5.696018e-05
  [79,] 0.0001687039 0.0001884417 5.681679e-05
  [80,] 0.0001745736 0.0001889908 5.972235e-05
  [81,] 0.0001691079 0.0001893234 5.805720e-05
  [82,] 0.0001861907 0.0001882935 6.192467e-05
  [83,] 0.0001681604 0.0001893234 5.764065e-05
  [84,] 0.0001704446 0.0001882364 5.723066e-05
  [85,] 0.0001688198 0.0001892952 5.790503e-05
  [86,] 0.0001684597 0.0001889453 5.518273e-05
  [87,] 0.0001689273 0.0001892879 5.794497e-05
  [88,] 0.0001799795 0.0001886751 5.993576e-05
  [89,] 0.0001685170 0.0001892708 5.774968e-05
  [90,] 0.0001685273 0.0001893104 5.779119e-05
  [91,] 0.0001687191 0.0001893238 5.788804e-05
  [92,] 0.0001690476 0.0001893073 5.801590e-05
  [93,] 0.0001689277 0.0001893166 5.797286e-05
  [94,] 0.0001686944 0.0001892952 5.785019e-05
  [95,] 0.0001686283 0.0001893462 5.786832e-05
  [96,] 0.0001682273 0.0001893262 5.767333e-05
  [97,] 0.0001682398 0.0001892782 5.763511e-05
  [98,] 0.0001691909 0.0001892480 5.802116e-05
  [99,] 0.0001688106 0.0001892977 5.790369e-05
 [100,] 0.0001686842 0.0001893045 5.785482e-05
 [101,] 0.0001689594 0.0001893145 5.798443e-05
 [102,] 0.0001690483 0.0001892964 5.800628e-05
 [103,] 0.0001685738 0.0001892952 5.779757e-05
 [104,] 0.0001690096 0.0001892393 5.793377e-05
 [105,] 0.0001686820 0.0001893022 5.785183e-05
 [106,] 0.0001689991 0.0001893326 5.801904e-05
 [107,] 0.0001681370 0.0001893295 5.764100e-05
 [108,] 0.0001863257 0.0001882979 6.199273e-05
 [109,] 0.0001687702 0.0001893177 5.790457e-05
 [110,] 0.0001658579 0.0001883791 5.574558e-05
 [111,] 0.0001879734 0.0001887337 6.242162e-05
 [112,] 0.0001784604 0.0001886212 5.859298e-05
 [113,] 0.0001847303 0.0001886808 6.157767e-05
 [114,] 0.0001683881 0.0001892826 5.770420e-05
 [115,] 0.0001688712 0.0001892827 5.791537e-05
 [116,] 0.0001681920 0.0001890097 5.498109e-05
 [117,] 0.0001700677 0.0001892803 5.843117e-05
 [118,] 0.0001685176 0.0001892841 5.776253e-05
 [119,] 0.0001688156 0.0001892691 5.787777e-05
 [120,] 0.0001696974 0.0001893216 5.831281e-05
 [121,] 0.0001691134 0.0001892899 5.802823e-05
 [122,] 0.0001689060 0.0001893154 5.796056e-05
 [123,] 0.0001707146 0.0001894673 5.890811e-05
 [124,] 0.0001693671 0.0001892415 5.809038e-05
 [125,] 0.0001839532 0.0001886811 6.128350e-05
 [126,] 0.0001688379 0.0001884936 5.592460e-05
 [127,] 0.0001695212 0.0001892986 5.821376e-05
 [128,] 0.0001788816 0.0001891081 6.203629e-05
 [129,] 0.0001652737 0.0001926922 5.821544e-05
 [130,] 0.0001690795 0.0001893500 5.807331e-05
 [131,] 0.0001695502 0.0001892638 5.819188e-05
 [132,] 0.0001698274 0.0001893001 5.834821e-05
 [133,] 0.0001680886 0.0001893139 5.760033e-05
 [134,] 0.0001854489 0.0001882093 6.136129e-05
 [135,] 0.0001837636 0.0001882131 6.086044e-05
 [136,] 0.0001849302 0.0001886910 6.174329e-05
 [137,] 0.0001682590 0.0001893127 5.767456e-05
 [138,] 0.0001678201 0.0001892777 5.744931e-05
 [139,] 0.0001862934 0.0001883048 6.193876e-05
 [140,] 0.0001673428 0.0001892789 5.723870e-05
 [141,] 0.0001677799 0.0001893295 5.747702e-05
 [142,] 0.0001669401 0.0001886034 5.538841e-05
 [143,] 0.0001679742 0.0001893136 5.754918e-05
 [144,] 0.0001676611 0.0001893013 5.739954e-05
 [145,] 0.0001676139 0.0001892874 5.736677e-05
 [146,] 0.0001686846 0.0001892852 5.783609e-05
 [147,] 0.0001677803 0.0001893239 5.747232e-05
 [148,] 0.0001677148 0.0001894354 5.754088e-05
 [149,] 0.0001665212 0.0001889478 5.668213e-05
 [150,] 0.0001662601 0.0001889384 5.655899e-05
 [151,] 0.0001665702 0.0001889787 5.673375e-05
 [152,] 0.0001673296 0.0001889655 5.705118e-05
 [153,] 0.0001796144 0.0001886738 5.982114e-05
 [154,] 0.0001816507 0.0001886915 6.053244e-05
 [155,] 0.0001652579 0.0001891154 5.625671e-05
 [156,] 0.0001659921 0.0001890947 5.657999e-05
 [157,] 0.0001658421 0.0001890805 5.649738e-05
 [158,] 0.0001660558 0.0001890576 5.657532e-05
 [159,] 0.0001722523 0.0001888862 5.861646e-05
 [160,] 0.0001651741 0.0001890156 5.614238e-05
 [161,] 0.0001659580 0.0001891519 5.650867e-05
 [162,] 0.0001656330 0.0001890240 5.635752e-05
 [163,] 0.0001644749 0.0001925280 5.775279e-05
 [164,] 0.0001690571 0.0001885525 5.588735e-05
 [165,] 0.0001660660 0.0001889988 5.652949e-05
 [166,] 0.0001654028 0.0001889988 5.623228e-05
 [167,] 0.0001660857 0.0001889793 5.652029e-05
 [168,] 0.0001693568 0.0001884933 5.615415e-05
 [169,] 0.0001663941 0.0001891126 5.677328e-05
 [170,] 0.0001656905 0.0001891035 5.644746e-05
 [171,] 0.0001689243 0.0001891977 5.751017e-05
 [172,] 0.0001667714 0.0001889208 5.676104e-05
 [173,] 0.0001603855 0.0001884549 5.340614e-05
 [174,] 0.0001836835 0.0001886734 6.118430e-05
 [175,] 0.0001841719 0.0001890444 6.330282e-05
 [176,] 0.0001679711 0.0001892450 5.748505e-05
 [177,] 0.0001656071 0.0001883165 5.486919e-05
 [178,] 0.0001860892 0.0001882947 6.190220e-05
 [179,] 0.0001655222 0.0001883454 5.481867e-05
 [180,] 0.0001635275 0.0001892529 5.498826e-05
 [181,] 0.0001577258 0.0001881039 5.253203e-05
 [182,] 0.0001843122 0.0001881679 6.142721e-05
 [183,] 0.0001685442 0.0001890679 5.756403e-05
 [184,] 0.0001688640 0.0001890388 5.779414e-05
 [185,] 0.0001631503 0.0001881535 5.436797e-05
 [186,] 0.0001671795 0.0001891081 5.712265e-05
 [187,] 0.0001600841 0.0001884579 5.330990e-05
 [188,] 0.0001869895 0.0001886950 6.233505e-05
 [189,] 0.0001636343 0.0001892928 5.507283e-05
 [190,] 0.0001648764 0.0001883422 5.462552e-05
 [191,] 0.0001872128 0.0001890344 6.225330e-05
 [192,] 0.0001694140 0.0001894180 5.827848e-05
 [193,] 0.0001657444 0.0001882803 5.542898e-05
 [194,] 0.0001828155 0.0001886737 6.088239e-05
 [195,] 0.0001686917 0.0001893248 5.787208e-05
 [196,] 0.0001650661 0.0001883389 5.527371e-05
 [197,] 0.0001820010 0.0001886733 6.062852e-05
 [198,] 0.0001864484 0.0001882299 6.209751e-05
 [199,] 0.0001581844 0.0001883375 5.288476e-05
 [200,] 0.0001634307 0.0001911956 5.566179e-05
 [201,] 0.0001634841 0.0001911956 5.570980e-05
 [202,] 0.0001632904 0.0001884892 5.458841e-05
 [203,] 0.0001646508 0.0001883845 5.515912e-05
 [204,] 0.0001647525 0.0001883900 5.520714e-05
 [205,] 0.0001646398 0.0001883896 5.516020e-05
 [206,] 0.0001659612 0.0001884172 5.573402e-05
 [207,] 0.0001647029 0.0001884118 5.520785e-05
 [208,] 0.0001653535 0.0001884746 5.556223e-05
 [209,] 0.0001665132 0.0001885566 5.481120e-05
 [210,] 0.0001607455 0.0001889198 5.314376e-05
 [211,] 0.0001882421 0.0001887025 6.293179e-05
 [212,] 0.0001634616 0.0001912449 5.569664e-05
 [213,] 0.0001705036 0.0001893298 5.865629e-05
 [214,] 0.0001649662 0.0001883820 5.528573e-05
 [215,] 0.0001654264 0.0001884330 5.554713e-05
 [216,] 0.0001608513 0.0001888419 5.318340e-05
 [217,] 0.0001679274 0.0001894065 5.759997e-05
 [218,] 0.0001770660 0.0001893385 6.147667e-05
 [219,] 0.0001639297 0.0001882337 5.478495e-05
 [220,] 0.0001637373 0.0001896083 5.527760e-05
 [221,] 0.0001678653 0.0001887155 5.684145e-05
 [222,] 0.0001985174 0.0001900021 6.272042e-05
 [223,] 0.0001689862 0.0001885214 5.582802e-05
 [224,] 0.0002144970 0.0001884071 7.322984e-05
 [225,] 0.0001827102 0.0001904716 5.706299e-05
 [226,] 0.0001865843 0.0001889020 6.318407e-05
 [227,] 0.0001850222 0.0001886516 6.159671e-05
 [228,] 0.0001962209 0.0001887423 6.313564e-05
 [229,] 0.0001824159 0.0001884706 6.077876e-05
 [230,] 0.0001947561 0.0001889086 6.234968e-05
 [231,] 0.0001844683 0.0001884701 6.158080e-05
 [232,] 0.0002056729 0.0001884008 6.653945e-05
 [233,] 0.0002060337 0.0001884054 6.662792e-05
 [234,] 0.0002072615 0.0001883949 6.705305e-05
 [235,] 0.0002074214 0.0001884159 6.700079e-05
 [236,] 0.0001743009 0.0001880432 5.842021e-05
 [237,] 0.0002074817 0.0001883785 6.720052e-05
 [238,] 0.0002069412 0.0001884086 6.688920e-05
 [239,] 0.0002053063 0.0001883896 6.648327e-05
 [240,] 0.0001848123 0.0001885649 6.158661e-05
 [241,] 0.0001953077 0.0001887830 6.276440e-05
 [242,] 0.0002063750 0.0001883863 6.682508e-05
 [243,] 0.0001950186 0.0001887857 6.267857e-05
 [244,] 0.0001945743 0.0001888149 6.249065e-05
 [245,] 0.0002115624 0.0001884362 6.816519e-05
 [246,] 0.0001953405 0.0001888056 6.272163e-05
 [247,] 0.0001848135 0.0001886250 6.160478e-05
 [248,] 0.0001848104 0.0001886357 6.160438e-05
 [249,] 0.0001930642 0.0001887920 6.212276e-05
 [250,] 0.0001704257 0.0001886367 5.705833e-05
 [251,] 0.0001927125 0.0001888105 6.198196e-05
 [252,] 0.0001817622 0.0001890072 6.038698e-05
 [253,] 0.0001937679 0.0001888060 6.228913e-05
 [254,] 0.0001924555 0.0001888301 6.186656e-05
 [255,] 0.0001709018 0.0001886356 5.722951e-05
 [256,] 0.0001817456 0.0001889990 6.039543e-05
 [257,] 0.0001979702 0.0001888625 6.331940e-05
 [258,] 0.0002034763 0.0001884081 6.584036e-05
 [259,] 0.0002037702 0.0001884230 6.586434e-05
 [260,] 0.0002071083 0.0001883852 6.705793e-05
 [261,] 0.0002033953 0.0001884013 6.584638e-05
 [262,] 0.0002042638 0.0001884009 6.611264e-05
 [263,] 0.0002025758 0.0001884077 6.556823e-05
 [264,] 0.0001878032 0.0001884241 6.114410e-05
 [265,] 0.0001837591 0.0001883475 6.113584e-05
 [266,] 0.0001694895 0.0001886967 5.681483e-05
 [267,] 0.0001956319 0.0001888526 6.269832e-05
 [268,] 0.0001655881 0.0001894362 5.374972e-05
 [269,] 0.0001693259 0.0001882561 5.588618e-05
 [270,] 0.0001889686 0.0001883999 6.335657e-05
 [271,] 0.0001864610 0.0001886726 6.239218e-05
 [272,] 0.0001746792 0.0001884827 5.774288e-05
 [273,] 0.0001856706 0.0001881868 6.157341e-05
 [274,] 0.0001847023 0.0001885455 6.110616e-05
 [275,] 0.0001703988 0.0001883877 5.582976e-05
 [276,] 0.0001705264 0.0001883660 5.590621e-05
 [277,] 0.0001845456 0.0001884396 6.139347e-05
 [278,] 0.0001797515 0.0001881236 5.946211e-05
 [279,] 0.0001642151 0.0001882681 5.457120e-05
 [280,] 0.0001635330 0.0001882625 5.442406e-05
 [281,] 0.0002176184 0.0001884518 7.323732e-05
 [282,] 0.0001638377 0.0001882698 5.442950e-05
 [283,] 0.0001638421 0.0001882703 5.442577e-05
 [284,] 0.0001873908 0.0001882716 6.217523e-05
 [285,] 0.0001844052 0.0001886420 6.178316e-05
 [286,] 0.0001844507 0.0001886605 6.214127e-05
 [287,] 0.0001856537 0.0001881687 6.165187e-05
 [288,] 0.0001648882 0.0001882682 5.486256e-05
 [289,] 0.0001749937 0.0001884965 5.776805e-05
 [290,] 0.0001742397 0.0001883918 5.666551e-05
 [291,] 0.0001639662 0.0001882681 5.455775e-05
 [292,] 0.0001733723 0.0001884889 5.628057e-05
 [293,] 0.0001862446 0.0001881730 6.182413e-05
 [294,] 0.0001855398 0.0001886470 6.186867e-05
 [295,] 0.0001715861 0.0001886351 5.561541e-05
 [296,] 0.0001711473 0.0001882374 5.657342e-05
 [297,] 0.0001732716 0.0001884845 5.728733e-05
 [298,] 0.0001851453 0.0001880523 6.136053e-05
 [299,] 0.0002137223 0.0001884157 7.039449e-05
 [300,] 0.0002112355 0.0001884365 7.095444e-05
 [301,] 0.0001729938 0.0001884076 5.628605e-05
 [302,] 0.0001726357 0.0001883979 5.619906e-05
 [303,] 0.0001722973 0.0001882732 5.630773e-05
 [304,] 0.0001855340 0.0001881677 6.159210e-05
 [305,] 0.0001824910 0.0001886360 6.106325e-05
 [306,] 0.0001849363 0.0001884501 6.146158e-05
 [307,] 0.0001844225 0.0001886716 6.212047e-05
 [308,] 0.0001868702 0.0001886553 6.296388e-05
 [309,] 0.0001647027 0.0001885236 5.472043e-05
 [310,] 0.0001916944 0.0001887087 6.419869e-05
 [311,] 0.0001630512 0.0001883218 5.479828e-05
 [312,] 0.0001716565 0.0001881346 5.666955e-05
 [313,] 0.0001855853 0.0001881689 6.167974e-05
 [314,] 0.0001850762 0.0001885429 6.155799e-05
 [315,] 0.0001857112 0.0001881792 6.175726e-05
 [316,] 0.0002170180 0.0001884313 7.489733e-05
 [317,] 0.0001820932 0.0001885105 6.076385e-05
 [318,] 0.0001797903 0.0001886334 5.999679e-05
 [319,] 0.0001850791 0.0001885973 6.151910e-05
 [320,] 0.0001862669 0.0001881717 6.185512e-05
 [321,] 0.0001628212 0.0001880664 5.432205e-05
 [322,] 0.0001864306 0.0001881694 6.195559e-05
 [323,] 0.0001839590 0.0001880944 6.094996e-05
 [324,] 0.0001789868 0.0001880466 5.940560e-05
 [325,] 0.0001849305 0.0001885488 6.152562e-05
 [326,] 0.0001832173 0.0001880948 6.069781e-05
 [327,] 0.0001841097 0.0001889097 6.357806e-05
 [328,] 0.0001796733 0.0001889845 6.201682e-05
 [329,] 0.0001839577 0.0001886225 6.171026e-05
 [330,] 0.0001833144 0.0001886318 6.154683e-05
 [331,] 0.0001828581 0.0001886897 6.101922e-05
 [332,] 0.0001725264 0.0001884141 5.651745e-05
 [333,] 0.0002117021 0.0001880941 7.172492e-05
 [334,] 0.0002653808 0.0001883350 8.434783e-05
 [335,] 0.0002646385 0.0001885445 8.639448e-05
 [336,] 0.0001930852 0.0001886876 6.459337e-05
 [337,] 0.0001804185 0.0001882967 6.090540e-05
 [338,] 0.0001878217 0.0001889376 6.567502e-05
 [339,] 0.0001835448 0.0001886217 6.290073e-05
 [340,] 0.0001912619 0.0001888403 6.686025e-05
 [341,] 0.0001714565 0.0001895053 5.908164e-05
 [342,] 0.0001945090 0.0001889970 6.648054e-05
 [343,] 0.0001976266 0.0001883213 6.571040e-05
 [344,] 0.0001753866 0.0001886163 5.844723e-05
 [345,] 0.0001635751 0.0001881256 5.424641e-05
 [346,] 0.0001763733 0.0001880984 5.854421e-05
 [347,] 0.0001866482 0.0001886391 6.223059e-05
 [348,] 0.0001675818 0.0001880114 5.568769e-05
 [349,] 0.0001867637 0.0001881237 6.248893e-05
 [350,] 0.0001866744 0.0001883477 6.287201e-05
 [351,] 0.0001731667 0.0001885348 5.763709e-05
 [352,] 0.0001870880 0.0001881063 6.256361e-05
 [353,] 0.0001710769 0.0001881146 5.713391e-05
 [354,] 0.0001861318 0.0001881284 6.225858e-05
 [355,] 0.0001860058 0.0001881245 6.219980e-05
 [356,] 0.0001875473 0.0001880350 6.246860e-05
 [357,] 0.0001871499 0.0001880474 6.239308e-05
 [358,] 0.0001738647 0.0001885311 5.785008e-05
 [359,] 0.0001877252 0.0001880570 6.264439e-05
 [360,] 0.0001869767 0.0001880380 6.228186e-05
 [361,] 0.0001867309 0.0001882286 6.272203e-05
 [362,] 0.0001870651 0.0001880611 6.242062e-05
 [363,] 0.0001875905 0.0001880605 6.260959e-05
 [364,] 0.0001876617 0.0001880605 6.263492e-05
 [365,] 0.0001873820 0.0001880547 6.243474e-05
 [366,] 0.0001622571 0.0001880595 5.400712e-05
 [367,] 0.0001744408 0.0001885482 5.798456e-05
 [368,] 0.0001620120 0.0001880765 5.389652e-05
 [369,] 0.0001828695 0.0001882200 6.155745e-05
 [370,] 0.0002825039 0.0001882515 9.833734e-05
 [371,] 0.0001754189 0.0001889265 5.792498e-05
 [372,] 0.0001800514 0.0001886537 6.000241e-05
 [373,] 0.0001776070 0.0001888162 6.040007e-05
 [374,] 0.0001799465 0.0001886526 5.998586e-05
 [375,] 0.0001663397 0.0001881776 5.526073e-05
 [376,] 0.0002451242 0.0001880944 8.224532e-05
 [377,] 0.0001735412 0.0001886933 5.729255e-05
 [378,] 0.0001799242 0.0001886255 5.995426e-05
 [379,] 0.0001711309 0.0001882729 5.690113e-05
 [380,] 0.0001808420 0.0001884532 6.006523e-05
 [381,] 0.0001894255 0.0001886569 6.300628e-05
 [382,] 0.0001713291 0.0001882861 5.694574e-05
 [383,] 0.0002166462 0.0001880810 7.228666e-05
 [384,] 0.0001695255 0.0001881533 5.665878e-05
 [385,] 0.0001797872 0.0001885112 5.986998e-05
 [386,] 0.0001683141 0.0001881611 5.622923e-05
 [387,] 0.0001851204 0.0001884415 6.138368e-05
 [388,] 0.0001896763 0.0001886543 6.307335e-05
 [389,] 0.0001892986 0.0001886516 6.298410e-05
 [390,] 0.0001687727 0.0001881731 5.642418e-05
 [391,] 0.0001690641 0.0001881695 5.652612e-05
 [392,] 0.0002415646 0.0001881048 8.131245e-05
 [393,] 0.0001772297 0.0001888367 5.809508e-05
 [394,] 0.0001750719 0.0001884016 5.803598e-05
 [395,] 0.0001780042 0.0001884986 5.924016e-05
 [396,] 0.0001919413 0.0001884959 6.460061e-05
 [397,] 0.0002204031 0.0001881041 7.347286e-05
 [398,] 0.0001816592 0.0001887986 6.089180e-05
 [399,] 0.0002174308 0.0001881336 7.355708e-05
 [400,] 0.0002253116 0.0001880252 7.395424e-05
 [401,] 0.0001952099 0.0001883944 6.613187e-05
 [402,] 0.0001937508 0.0001885743 6.494192e-05
 [403,] 0.0002232854 0.0001881634 7.637993e-05
 [404,] 0.0002058341 0.0001881748 6.946416e-05
 [405,] 0.0001808751 0.0001888147 6.052574e-05
 [406,] 0.0001941996 0.0001887467 6.587306e-05
 [407,] 0.0001876893 0.0001886138 6.254182e-05
 [408,] 0.0001869486 0.0001886136 6.229956e-05
 [409,] 0.0001825503 0.0001887383 6.112614e-05
 [410,] 0.0001827101 0.0001887067 5.950549e-05
 [411,] 0.0001982463 0.0001884080 6.830212e-05
 [412,] 0.0001774612 0.0001882775 5.917859e-05
 [413,] 0.0001715117 0.0001885451 5.748084e-05
 [414,] 0.0001673223 0.0001882562 5.624028e-05
 [415,] 0.0001835447 0.0001887872 6.158982e-05
 [416,] 0.0001719424 0.0001885507 5.768497e-05
 [417,] 0.0001663320 0.0001882647 5.588894e-05
 [418,] 0.0001788481 0.0001884617 5.976210e-05
 [419,] 0.0001672212 0.0001883212 5.632815e-05
 [420,] 0.0001786176 0.0001882364 5.940771e-05
 [421,] 0.0001664542 0.0001882822 5.596447e-05
 [422,] 0.0001660076 0.0001882955 5.582068e-05
 [423,] 0.0001679238 0.0001883310 5.661268e-05
 [424,] 0.0001849914 0.0001886601 6.032829e-05
 [425,] 0.0001697867 0.0001881022 5.644612e-05
 [426,] 0.0001880120 0.0001883056 6.304533e-05
 [427,] 0.0001697980 0.0001881056 5.645305e-05
 [428,] 0.0001888972 0.0001886446 6.321785e-05
 [429,] 0.0001701597 0.0001881384 5.691799e-05
 [430,] 0.0001707237 0.0001881621 5.676732e-05
 [431,] 0.0001612387 0.0001881966 5.363924e-05
 [432,] 0.0001799768 0.0001883307 6.041336e-05
 [433,] 0.0001618109 0.0001882037 5.354947e-05
 [434,] 0.0002223960 0.0001886517 7.643942e-05
 [435,] 0.0001622953 0.0001882427 5.364281e-05
 [436,] 0.0001622767 0.0001882427 5.363828e-05
 [437,] 0.0001941968 0.0001882806 6.264447e-05
 [438,] 0.0001813302 0.0001895432 5.727594e-05
 [439,] 0.0001900089 0.0001890174 6.038842e-05
 [440,] 0.0001898866 0.0001889432 6.046980e-05
 [441,] 0.0001891006 0.0001889521 6.023783e-05
 [442,] 0.0001720888 0.0001883258 5.681060e-05
 [443,] 0.0001788341 0.0001883534 6.007869e-05
 [444,] 0.0002292408 0.0001886359 7.876652e-05
 [445,] 0.0001668667 0.0001882702 5.556815e-05
 [446,] 0.0001919715 0.0001886901 6.447671e-05
 [447,] 0.0001789675 0.0001888512 6.016049e-05
 [448,] 0.0001769229 0.0001885739 5.830758e-05
 [449,] 0.0002027731 0.0001882434 6.646899e-05
 [450,] 0.0001843040 0.0001897824 5.784510e-05
 [451,] 0.0001888946 0.0001886496 6.324670e-05
 [452,] 0.0001777310 0.0001885824 5.850404e-05
 [453,] 0.0001779745 0.0001885641 5.858372e-05
 [454,] 0.0001935215 0.0001889045 6.176805e-05
 [455,] 0.0002322540 0.0001886487 7.251572e-05
 [456,] 0.0001883913 0.0001885702 6.264719e-05
 [457,] 0.0002004809 0.0001882543 6.564910e-05
 [458,] 0.0001774056 0.0001886134 5.839601e-05
 [459,] 0.0001771512 0.0001885658 5.837191e-05
 [460,] 0.0001792924 0.0001897762 5.663010e-05
 [461,] 0.0001989405 0.0001884237 6.635177e-05
 [462,] 0.0001775785 0.0001885791 5.846879e-05
 [463,] 0.0001770646 0.0001886309 5.831114e-05
 [464,] 0.0001775820 0.0001886051 5.844704e-05
 [465,] 0.0002213209 0.0001886584 6.936716e-05
 [466,] 0.0002285801 0.0001886426 7.148808e-05
 [467,] 0.0001771169 0.0001885893 5.834417e-05
 [468,] 0.0002004013 0.0001888667 6.372846e-05
 [469,] 0.0001768606 0.0001886025 5.827109e-05
 [470,] 0.0001989245 0.0001882376 6.530521e-05
 [471,] 0.0001774817 0.0001885933 5.843143e-05
 [472,] 0.0001763698 0.0001886895 5.811747e-05
 [473,] 0.0001786245 0.0001885699 5.872799e-05
 [474,] 0.0002027685 0.0001887448 6.486465e-05
 [475,] 0.0001972126 0.0001886627 6.622962e-05
 [476,] 0.0001784394 0.0001885796 5.868687e-05
 [477,] 0.0001850838 0.0001890336 6.049299e-05
 [478,] 0.0001793302 0.0001885955 5.890163e-05
 [479,] 0.0001797145 0.0001885974 5.900139e-05
 [480,] 0.0001792284 0.0001886014 5.886949e-05
 [481,] 0.0001974577 0.0001886040 6.599285e-05
 [482,] 0.0002414065 0.0001885221 7.561940e-05
 [483,] 0.0001800017 0.0001886018 5.907279e-05
 [484,] 0.0002112783 0.0001882094 6.962746e-05
 [485,] 0.0001791822 0.0001886243 5.883616e-05
 [486,] 0.0001787671 0.0001886010 5.876396e-05
 [487,] 0.0001881429 0.0001886236 6.288820e-05
 [488,] 0.0001798116 0.0001886249 5.899667e-05
 [489,] 0.0002040140 0.0001882135 6.720672e-05
 [490,] 0.0001792848 0.0001886013 5.888392e-05
 [491,] 0.0001887073 0.0001887112 6.308237e-05
 [492,] 0.0001998450 0.0001882077 6.595417e-05
 [493,] 0.0001881735 0.0001886106 6.284696e-05
 [494,] 0.0001798074 0.0001885618 5.906896e-05
 [495,] 0.0001784860 0.0001886220 5.866092e-05
 [496,] 0.0001882445 0.0001886226 6.292422e-05
 [497,] 0.0002404160 0.0001884423 7.566872e-05
 [498,] 0.0002092759 0.0001887757 6.647431e-05
 [499,] 0.0001750862 0.0001897018 5.747205e-05
 [500,] 0.0001888344 0.0001888008 6.064024e-05
 [501,] 0.0002093063 0.0001906057 7.793172e-05
 [502,] 0.0002192829 0.0001904341 8.187184e-05
 [503,] 0.0001977242 0.0001888004 6.698581e-05
 [504,] 0.0001734897 0.0001887381 5.798705e-05
 [505,] 0.0002037194 0.0001887280 7.056646e-05
 [506,] 0.0002311201 0.0001897514 8.531703e-05
 [507,] 0.0001929930 0.0001882967 6.306297e-05
 [508,] 0.0001876330 0.0001882282 6.180541e-05
 [509,] 0.0002041544 0.0001886936 7.059056e-05
 [510,] 0.0001950700 0.0001882585 6.389146e-05
 [511,] 0.0001941809 0.0001882283 6.386022e-05
 [512,] 0.0001888151 0.0001886468 6.321963e-05
 [513,] 0.0003093170 0.0001888352 1.112130e-04
 [514,] 0.0001796093 0.0001886614 5.891890e-05
 [515,] 0.0001953598 0.0001882476 6.406786e-05
 [516,] 0.0002094169 0.0001891072 7.483275e-05
 [517,] 0.0001715445 0.0001886244 5.713795e-05
 [518,] 0.0001941298 0.0001882354 6.379178e-05
 [519,] 0.0002180766 0.0001885085 7.620370e-05
 [520,] 0.0001795094 0.0001886335 5.892074e-05
 [521,] 0.0002160543 0.0001885388 7.556901e-05
 [522,] 0.0001942651 0.0001888471 6.746732e-05
 [523,] 0.0001785031 0.0001887789 5.905293e-05
 [524,] 0.0001887832 0.0001886402 6.318719e-05
 [525,] 0.0001997163 0.0001886594 6.712407e-05
 [526,] 0.0001893277 0.0001887009 6.339525e-05
 [527,] 0.0002133540 0.0001885175 7.446814e-05
 [528,] 0.0002049495 0.0001887325 7.104655e-05
 [529,] 0.0001887474 0.0001886388 6.316877e-05
 [530,] 0.0001888194 0.0001886445 6.321545e-05
 [531,] 0.0002008093 0.0001886604 6.751339e-05
 [532,] 0.0002066636 0.0001891898 7.392773e-05
 [533,] 0.0002128391 0.0001899992 7.829592e-05
 [534,] 0.0001712182 0.0001886244 5.702985e-05
 [535,] 0.0002063338 0.0001892474 7.392805e-05
 [536,] 0.0001996668 0.0001885774 6.396297e-05
 [537,] 0.0001797156 0.0001886366 5.897113e-05
 [538,] 0.0002982338 0.0001887700 1.065004e-04
 [539,] 0.0002628897 0.0001887349 9.294761e-05
 [540,] 0.0001792159 0.0001887162 5.876019e-05
 [541,] 0.0001974166 0.0001886448 6.616259e-05
 [542,] 0.0001790940 0.0001886485 5.879893e-05
 [543,] 0.0002157673 0.0001885120 7.535509e-05
 [544,] 0.0002896716 0.0001887622 1.032270e-04
 [545,] 0.0002144930 0.0001892261 7.716957e-05
 [546,] 0.0001899405 0.0001884216 6.144623e-05
 [547,] 0.0002145371 0.0001885103 7.488534e-05
 [548,] 0.0001968034 0.0001889024 6.368162e-05
 [549,] 0.0001889436 0.0001882351 6.220054e-05
 [550,] 0.0001790637 0.0001885773 5.886284e-05
 [551,] 0.0001801708 0.0001888088 5.946277e-05
 [552,] 0.0002069757 0.0001891936 7.406269e-05
 [553,] 0.0002048475 0.0001891726 7.315646e-05
 [554,] 0.0001777172 0.0001887362 6.028951e-05
 [555,] 0.0001889523 0.0001886457 6.327318e-05
 [556,] 0.0002075099 0.0001891403 7.414975e-05
 [557,] 0.0001994633 0.0001886543 6.696376e-05
 [558,] 0.0001875934 0.0001884561 6.237949e-05
 [559,] 0.0001888755 0.0001886400 6.322377e-05
 [560,] 0.0002053456 0.0001891529 7.331073e-05
 [561,] 0.0001798026 0.0001886230 5.900734e-05
 [562,] 0.0001810742 0.0001886496 5.931302e-05
 [563,] 0.0002019667 0.0001885938 6.752424e-05
 [564,] 0.0002007940 0.0001892772 7.158411e-05
 [565,] 0.0001990633 0.0001885033 6.638836e-05
 [566,] 0.0001760734 0.0001881365 5.846219e-05
 [567,] 0.0001858099 0.0001881388 6.243596e-05
 [568,] 0.0001738487 0.0001882840 5.785338e-05
 [569,] 0.0002321309 0.0001883807 7.777182e-05
 [570,] 0.0002040362 0.0001883440 6.947301e-05
 [571,] 0.0002456687 0.0001886275 8.459619e-05
 [572,] 0.0001808395 0.0001887204 6.020679e-05
 [573,] 0.0002022348 0.0001883638 6.890987e-05
 [574,] 0.0002109998 0.0001883737 7.041901e-05
 [575,] 0.0002055874 0.0001884049 7.032314e-05
 [576,] 0.0001868049 0.0001886008 6.375522e-05
 [577,] 0.0001719441 0.0001885262 5.808162e-05
 [578,] 0.0002960056 0.0001881533 9.947254e-05
 [579,] 0.0003552080 0.0001881427 1.198754e-04
 [580,] 0.0001804078 0.0001884977 5.937965e-05
 [581,] 0.0003248118 0.0001882716 1.126301e-04
 [582,] 0.0003546737 0.0001880942 1.177839e-04
 [583,] 0.0001761470 0.0001887222 5.814545e-05
 [584,] 0.0001764191 0.0001891793 5.809778e-05
 [585,] 0.0002959844 0.0001886075 9.625133e-05
 [586,] 0.0003422842 0.0001880964 1.137510e-04
 [587,] 0.0003172036 0.0001881347 1.065859e-04
 [588,] 0.0001743949 0.0001891304 5.767496e-05
 [589,] 0.0001736034 0.0001885110 5.764731e-05
 [590,] 0.0001706031 0.0001884839 5.722722e-05
 [591,] 0.0001624081 0.0001880255 5.405468e-05
 [592,] 0.0002955209 0.0001886986 1.033403e-04
 [593,] 0.0002934107 0.0001887451 9.368151e-05
 [594,] 0.0002945267 0.0001886847 1.028012e-04
 [595,] 0.0001749531 0.0001890420 5.780300e-05
 [596,] 0.0001721295 0.0001886675 5.826809e-05
 [597,] 0.0002788865 0.0001881318 9.489416e-05
 [598,] 0.0001794667 0.0001886939 5.974079e-05
 [599,] 0.0003228556 0.0001881279 1.082015e-04
 [600,] 0.0003201110 0.0001881258 1.071576e-04
 [601,] 0.0002906141 0.0001887025 9.386673e-05
 [602,] 0.0003130260 0.0001881218 1.045024e-04
 [603,] 0.0001741268 0.0001885123 5.777976e-05
 [604,] 0.0001651057 0.0001882198 5.441595e-05
 [605,] 0.0001624891 0.0001882605 5.370936e-05
 [606,] 0.0001747320 0.0001888481 5.781158e-05
 [607,] 0.0001628610 0.0001881610 5.386097e-05
 [608,] 0.0003185700 0.0001881176 1.059231e-04
 [609,] 0.0001634667 0.0001881482 5.403148e-05
 [610,] 0.0001925722 0.0001883573 6.522440e-05
 [611,] 0.0001643942 0.0001881318 5.466391e-05
 [612,] 0.0001647619 0.0001881755 5.435629e-05
 [613,] 0.0001639863 0.0001881492 5.416985e-05
 [614,] 0.0001949920 0.0001881695 6.473668e-05
 [615,] 0.0001734106 0.0001891156 5.756383e-05
 [616,] 0.0001643500 0.0001881265 5.429637e-05
 [617,] 0.0001630016 0.0001883597 5.377985e-05
 [618,] 0.0001731225 0.0001884732 5.754031e-05
 [619,] 0.0001644124 0.0001881288 5.431262e-05
 [620,] 0.0001645867 0.0001881533 5.433166e-05
 [621,] 0.0002821080 0.0001886635 9.106253e-05
 [622,] 0.0001633354 0.0001881344 5.406540e-05
 [623,] 0.0001651159 0.0001881597 5.447043e-05
 [624,] 0.0001636508 0.0001881453 5.408293e-05
 [625,] 0.0001638210 0.0001881535 5.412080e-05
 [626,] 0.0001644663 0.0001881784 5.427097e-05
 [627,] 0.0001644130 0.0001881809 5.425415e-05
 [628,] 0.0001642272 0.0001881531 5.423178e-05
 [629,] 0.0001643101 0.0001881574 5.425052e-05
 [630,] 0.0003081095 0.0001881191 1.026378e-04
 [631,] 0.0001647109 0.0001881637 5.435445e-05
 [632,] 0.0001647969 0.0001881647 5.437627e-05
 [633,] 0.0001643564 0.0001881540 5.426649e-05
 [634,] 0.0001929089 0.0001881686 6.399209e-05
 [635,] 0.0003069816 0.0001881176 1.020605e-04
 [636,] 0.0003077350 0.0001881169 1.020731e-04
 [637,] 0.0001638274 0.0001881405 5.413284e-05
 [638,] 0.0003105466 0.0001881170 1.028326e-04
 [639,] 0.0001673998 0.0001880056 5.562888e-05
 [640,] 0.0002608770 0.0001886064 9.027849e-05
 [641,] 0.0001748384 0.0001888336 5.771929e-05
 [642,] 0.0002979348 0.0001884997 1.059569e-04
 [643,] 0.0001898980 0.0001883230 6.411565e-05
 [644,] 0.0001979378 0.0001887243 6.471277e-05
 [645,] 0.0001751022 0.0001888156 5.779314e-05
 [646,] 0.0001770238 0.0001888343 5.809260e-05
 [647,] 0.0001744930 0.0001887954 5.766784e-05
 [648,] 0.0001779424 0.0001894674 5.809569e-05
 [649,] 0.0001778059 0.0001894289 5.808321e-05
 [650,] 0.0001675884 0.0001897960 5.669864e-05
 [651,] 0.0003786808 0.0001881288 1.252389e-04
 [652,] 0.0001777924 0.0001893967 5.809325e-05
 [653,] 0.0001774686 0.0001894138 5.802197e-05
 [654,] 0.0001781760 0.0001894529 5.814988e-05
 [655,] 0.0001792320 0.0001894580 5.837271e-05
 [656,] 0.0001816419 0.0001895695 5.885578e-05
 [657,] 0.0001789332 0.0001894678 5.830456e-05
 [658,] 0.0002128941 0.0001882674 6.847039e-05
 [659,] 0.0001785731 0.0001892292 5.832825e-05
 [660,] 0.0001797114 0.0001894524 5.846688e-05
 [661,] 0.0001929716 0.0001883687 6.458886e-05
 [662,] 0.0001759127 0.0001891644 5.682148e-05
 [663,] 0.0001680585 0.0001892435 5.510259e-05
 [664,] 0.0001745921 0.0001890648 5.757194e-05
 [665,] 0.0002135375 0.0001882108 7.141683e-05
 [666,] 0.0001693899 0.0001886445 5.641239e-05
 [667,] 0.0001731067 0.0001886751 5.750826e-05
 [668,] 0.0001729674 0.0001886788 5.748781e-05
 [669,] 0.0001732505 0.0001886653 5.753555e-05
 [670,] 0.0001747733 0.0001889222 5.764872e-05
 [671,] 0.0001730038 0.0001886567 5.752861e-05
 [672,] 0.0001732452 0.0001888492 5.751569e-05
 [673,] 0.0001761895 0.0001883544 5.871106e-05
 [674,] 0.0001728715 0.0001889970 5.756001e-05
 [675,] 0.0001870047 0.0001886500 6.396281e-05
 [676,] 0.0001873547 0.0001886324 6.406593e-05
 [677,] 0.0001893012 0.0001885303 6.454640e-05
 [678,] 0.0001879535 0.0001885291 6.400089e-05
 [679,] 0.0001734015 0.0001888548 5.753267e-05
 [680,] 0.0001757389 0.0001883694 5.852373e-05
 [681,] 0.0001906631 0.0001885098 6.501766e-05
 [682,] 0.0001895906 0.0001884878 6.453405e-05
 [683,] 0.0001875978 0.0001886581 6.422568e-05
 [684,] 0.0001830935 0.0001889747 6.278827e-05
 [685,] 0.0001894243 0.0001885890 6.475372e-05
 [686,] 0.0001901366 0.0001885232 6.486031e-05
 [687,] 0.0001731398 0.0001888442 5.749134e-05
 [688,] 0.0001903188 0.0001884665 6.480167e-05
 [689,] 0.0001892551 0.0001884615 6.436636e-05
 [690,] 0.0002726967 0.0001880007 9.160738e-05
 [691,] 0.0001726734 0.0001883748 5.745469e-05
 [692,] 0.0001898982 0.0001884837 6.464230e-05
 [693,] 0.0001901918 0.0001884883 6.477174e-05
 [694,] 0.0001898773 0.0001884976 6.467836e-05
 [695,] 0.0002132642 0.0001881401 6.893038e-05
 [696,] 0.0001729046 0.0001889978 5.755257e-05
 [697,] 0.0001874195 0.0001887085 6.426503e-05
 [698,] 0.0001900063 0.0001884976 6.472980e-05
 [699,] 0.0001901545 0.0001884968 6.478399e-05
 [700,] 0.0001892765 0.0001884902 6.441617e-05
 [701,] 0.0001982962 0.0001887531 6.482009e-05
 [702,] 0.0001926786 0.0001885387 6.586183e-05
 [703,] 0.0001865386 0.0001885721 6.300329e-05
 [704,] 0.0002549511 0.0001881902 8.571844e-05
 [705,] 0.0002443079 0.0001881816 8.188291e-05
 [706,] 0.0001911724 0.0001885274 6.525951e-05
 [707,] 0.0001908619 0.0001887017 6.338780e-05
 [708,] 0.0001872352 0.0001885794 6.388905e-05
 [709,] 0.0001872930 0.0001885651 6.382007e-05
 [710,] 0.0002105360 0.0001882044 7.024736e-05
 [711,] 0.0001759681 0.0001883545 5.860326e-05
 [712,] 0.0001872867 0.0001886531 6.408416e-05
 [713,] 0.0001874477 0.0001885889 6.399858e-05
 [714,] 0.0001757469 0.0001883951 5.854718e-05
 [715,] 0.0001879928 0.0001886286 6.432131e-05
 [716,] 0.0001897171 0.0001885107 6.465517e-05
 [717,] 0.0001889703 0.0001885139 6.436553e-05
 [718,] 0.0001863562 0.0001887464 6.130900e-05
 [719,] 0.0001899676 0.0001885065 6.474250e-05
 [720,] 0.0001869935 0.0001884996 6.353008e-05
 [721,] 0.0001892358 0.0001884816 6.437322e-05
 [722,] 0.0001758684 0.0001883777 5.858901e-05
 [723,] 0.0001896604 0.0001884896 6.456701e-05
 [724,] 0.0001867928 0.0001884946 6.345259e-05
 [725,] 0.0001881786 0.0001886065 6.434261e-05
 [726,] 0.0001839910 0.0001889005 6.303149e-05
 [727,] 0.0001892353 0.0001885133 6.446990e-05
 [728,] 0.0001897157 0.0001885334 6.472239e-05
 [729,] 0.0001896144 0.0001884932 6.456540e-05
 [730,] 0.0001757713 0.0001883729 5.854192e-05
 [731,] 0.0001892014 0.0001886196 6.479923e-05
 [732,] 0.0001886075 0.0001886118 6.453262e-05
 [733,] 0.0001884224 0.0001886260 6.449236e-05
 [734,] 0.0001891422 0.0001885145 6.443662e-05
 [735,] 0.0001732182 0.0001887963 5.751862e-05
 [736,] 0.0001732070 0.0001887729 5.752164e-05
 [737,] 0.0001896031 0.0001885066 6.459830e-05
 [738,] 0.0001886665 0.0001886389 6.462371e-05
 [739,] 0.0001882260 0.0001886325 6.442761e-05
 [740,] 0.0001937605 0.0001884796 6.606310e-05
 [741,] 0.0001897573 0.0001884941 6.462225e-05
 [742,] 0.0001893607 0.0001886553 6.495091e-05
 [743,] 0.0001862407 0.0001889424 6.405213e-05
 [744,] 0.0001879492 0.0001886294 6.430620e-05
 [745,] 0.0002099371 0.0001882082 7.013278e-05
 [746,] 0.0001900189 0.0001885286 6.483002e-05
 [747,] 0.0001897192 0.0001885064 6.464698e-05
 [748,] 0.0001898339 0.0001885147 6.471418e-05
 [749,] 0.0001756784 0.0001883010 5.839954e-05
 [750,] 0.0001833126 0.0001882327 6.027720e-05
 [751,] 0.0001911469 0.0001884881 6.512957e-05
 [752,] 0.0001870286 0.0001886384 6.394041e-05
 [753,] 0.0001893630 0.0001884431 6.429784e-05
 [754,] 0.0001837648 0.0001888837 6.289833e-05
 [755,] 0.0001884646 0.0001887243 6.473945e-05
 [756,] 0.0001874611 0.0001881194 6.265916e-05
 [757,] 0.0001895030 0.0001885522 6.469037e-05
 [758,] 0.0001895404 0.0001885085 6.457788e-05
 [759,] 0.0001900445 0.0001885033 6.476404e-05
 [760,] 0.0001901591 0.0001886379 6.523553e-05
 [761,] 0.0001728709 0.0001888687 5.747147e-05
 [762,] 0.0001728329 0.0001887679 5.748723e-05
 [763,] 0.0002123858 0.0001882052 7.081791e-05
 [764,] 0.0001756765 0.0001883558 5.848063e-05
 [765,] 0.0002527412 0.0001882122 8.528426e-05
 [766,] 0.0001757393 0.0001883773 5.852953e-05
 [767,] 0.0001881341 0.0001885814 6.426428e-05
 [768,] 0.0002109819 0.0001882052 7.034442e-05
 [769,] 0.0001833082 0.0001889121 6.277751e-05
 [770,] 0.0001887163 0.0001886507 6.467275e-05
 [771,] 0.0001727504 0.0001890188 5.768474e-05
 [772,] 0.0001996034 0.0001884149 6.669686e-05
 [773,] 0.0001840870 0.0001889068 6.308090e-05
 [774,] 0.0002042489 0.0001882151 6.829688e-05
 [775,] 0.0002443903 0.0001881227 8.139141e-05
 [776,] 0.0002071871 0.0001886892 6.942998e-05
 [777,] 0.0001728662 0.0001888164 5.748557e-05
 [778,] 0.0001843678 0.0001889570 6.328401e-05
 [779,] 0.0001846815 0.0001888809 6.326682e-05
 [780,] 0.0001727397 0.0001890142 5.763533e-05
 [781,] 0.0001847828 0.0001888970 6.335624e-05
 [782,] 0.0001757989 0.0001883628 5.854698e-05
 [783,] 0.0002022206 0.0001884820 6.970533e-05
 [784,] 0.0001994064 0.0001887324 6.523463e-05
 [785,] 0.0001892140 0.0001888657 6.518801e-05
 [786,] 0.0001853197 0.0001880119 6.188397e-05
 [787,] 0.0001897584 0.0001880026 6.319348e-05
 [788,] 0.0001727971 0.0001890636 5.775850e-05
 [789,] 0.0001880023 0.0001880270 6.195041e-05
 [790,] 0.0001911235 0.0001880021 6.361343e-05
 [791,] 0.0001737575 0.0001889609 5.821464e-05
 [792,] 0.0001645587 0.0001885182 5.508430e-05
 [793,] 0.0001966389 0.0001889900 6.807297e-05
 [794,] 0.0001738465 0.0001887879 5.819630e-05
 [795,] 0.0001730848 0.0001887868 5.774247e-05
 [796,] 0.0002023589 0.0001884763 6.864955e-05
 [797,] 0.0001836759 0.0001885626 6.140842e-05
 [798,] 0.0001693895 0.0001886471 5.652002e-05
 [799,] 0.0001850928 0.0001886984 6.212005e-05
 [800,] 0.0002137594 0.0001885645 7.193435e-05
 [801,] 0.0002033646 0.0001884160 6.886852e-05
 [802,] 0.0001813372 0.0001887323 6.061679e-05
 [803,] 0.0002365922 0.0001886451 7.884654e-05
 [804,] 0.0002003380 0.0001885340 6.580217e-05
 [805,] 0.0001893720 0.0001888969 6.385700e-05
 [806,] 0.0002074270 0.0001889952 7.263906e-05
 [807,] 0.0002069431 0.0001885502 6.974524e-05
 [808,] 0.0001743656 0.0001880517 5.786383e-05
 [809,] 0.0002098645 0.0001885482 7.073330e-05
 [810,] 0.0001793287 0.0001886921 5.975864e-05
 [811,] 0.0002089243 0.0001885613 7.060644e-05
 [812,] 0.0002624769 0.0001885371 9.208799e-05
 [813,] 0.0002100960 0.0001883999 7.116290e-05
 [814,] 0.0002121184 0.0001885118 7.125614e-05
 [815,] 0.0002002775 0.0001888237 6.834962e-05
 [816,] 0.0001923256 0.0001886688 6.410168e-05
 [817,] 0.0002484735 0.0001886360 8.335073e-05
 [818,] 0.0002519735 0.0001886361 8.454224e-05
 [819,] 0.0001919434 0.0001887535 6.452570e-05
 [820,] 0.0002554193 0.0001886512 8.585346e-05
 [821,] 0.0001731369 0.0001884530 5.889827e-05
 [822,] 0.0002446471 0.0001886377 8.209305e-05
 [823,] 0.0001985792 0.0001886702 6.437908e-05
 [824,] 0.0002028421 0.0001885730 6.834601e-05
 [825,] 0.0002002474 0.0001885187 6.727064e-05
 [826,] 0.0002454369 0.0001886346 8.227306e-05
 [827,] 0.0001582088 0.0001881655 5.241403e-05
 [828,] 0.0002017663 0.0001885474 6.748964e-05
 [829,] 0.0001757741 0.0001884837 5.992153e-05
 [830,] 0.0001990353 0.0001885585 6.687645e-05
 [831,] 0.0001854937 0.0001886724 6.219474e-05
 [832,] 0.0002000236 0.0001885052 6.582829e-05
 [833,] 0.0001583985 0.0001881650 5.245978e-05
 [834,] 0.0002001431 0.0001885697 6.738167e-05
 [835,] 0.0001999563 0.0001887059 6.466125e-05
 [836,] 0.0001783883 0.0001886895 5.943503e-05
 [837,] 0.0001597170 0.0001881080 5.285552e-05
 [838,] 0.0001815082 0.0001887306 6.068188e-05
 [839,] 0.0001932304 0.0001885184 6.452505e-05
 [840,] 0.0001600554 0.0001888674 5.388235e-05
 [841,] 0.0001592766 0.0001888393 5.340253e-05
 [842,] 0.0001592199 0.0001889216 5.338852e-05
 [843,] 0.0001960192 0.0001885592 6.584742e-05
 [844,] 0.0002530922 0.0001886512 8.506317e-05
 [845,] 0.0001810584 0.0001887218 5.986437e-05
 [846,] 0.0002020348 0.0001885596 6.791855e-05
 [847,] 0.0001821714 0.0001884521 6.046072e-05
 [848,] 0.0002118335 0.0001884908 7.301932e-05
 [849,] 0.0006843782 0.0001885880 3.244296e-04
 [850,] 0.0001612616 0.0001886825 5.432703e-05
 [851,] 0.0002099431 0.0001884979 7.235540e-05
 [852,] 0.0001818625 0.0001883636 6.035594e-05
 [853,] 0.0002454945 0.0001886345 8.228681e-05
 [854,] 0.0001719224 0.0001887196 5.677572e-05
 [855,] 0.0001591321 0.0001887527 5.327367e-05
 [856,] 0.0001593257 0.0001889639 5.349342e-05
 [857,] 0.0002127893 0.0001884804 7.331991e-05
 [858,] 0.0001590687 0.0001886492 5.318363e-05
 [859,] 0.0002524774 0.0001886339 8.460853e-05
 [860,] 0.0002118952 0.0001884866 7.302166e-05
 [861,] 0.0002161686 0.0001884815 7.456925e-05
 [862,] 0.0001592732 0.0001881503 5.269372e-05
 [863,] 0.0002121445 0.0001884486 7.292203e-05
 [864,] 0.0004941502 0.0001887013 2.697751e-04
 [865,] 0.0001985379 0.0001884682 6.990614e-05
 [866,] 0.0001995255 0.0001886224 6.497942e-05
 [867,] 0.0001826415 0.0001883745 6.052193e-05
 [868,] 0.0002045426 0.0001885575 6.873839e-05
 [869,] 0.0002135557 0.0001884299 7.333663e-05
 [870,] 0.0002154745 0.0001884504 7.414891e-05
 [871,] 0.0001903433 0.0001887719 6.401331e-05
 [872,] 0.0001994063 0.0001886444 6.485460e-05
 [873,] 0.0001890792 0.0001886130 6.297247e-05
 [874,] 0.0001628637 0.0001889120 5.528096e-05
 [875,] 0.0001622276 0.0001888901 5.496993e-05
 [876,] 0.0002179528 0.0001886783 7.341524e-05
 [877,] 0.0001636734 0.0001888850 5.558621e-05
 [878,] 0.0001911308 0.0001886824 6.358184e-05
 [879,] 0.0002008462 0.0001885508 6.738377e-05
 [880,] 0.0004548035 0.0001885411 2.013189e-04
 [881,] 0.0001600622 0.0001890861 5.399734e-05
 [882,] 0.0002032493 0.0001885504 6.819947e-05
 [883,] 0.0001881455 0.0001886307 6.254642e-05
 [884,] 0.0002199633 0.0001884565 7.580403e-05
 [885,] 0.0001996336 0.0001885573 6.705394e-05
 [886,] 0.0002017739 0.0001885465 6.917117e-05
 [887,] 0.0002196108 0.0001883944 7.523902e-05
 [888,] 0.0002036669 0.0001885499 6.833229e-05
 [889,] 0.0002140171 0.0001885219 7.396349e-05
 [890,] 0.0001607051 0.0001890049 5.430664e-05
 [891,] 0.0001822220 0.0001884528 6.046841e-05
 [892,] 0.0001597862 0.0001889656 5.376738e-05
 [893,] 0.0001837603 0.0001883779 6.083007e-05
 [894,] 0.0002191286 0.0001887476 7.686963e-05
 [895,] 0.0001931462 0.0001887425 6.489375e-05
 [896,] 0.0001893692 0.0001886548 6.310646e-05
 [897,] 0.0001965139 0.0001885362 6.653167e-05
 [898,] 0.0001893554 0.0001886407 6.288081e-05
 [899,] 0.0002611788 0.0001886597 8.620047e-05
 [900,] 0.0001989443 0.0001888621 6.947292e-05
 [901,] 0.0002010526 0.0001885699 6.759499e-05
 [902,] 0.0002016721 0.0001885630 6.771976e-05
 [903,] 0.0002010257 0.0001885671 6.755934e-05
 [904,] 0.0001951758 0.0001886968 6.634300e-05
 [905,] 0.0001969942 0.0001885666 6.615724e-05
 [906,] 0.0001796079 0.0001884497 6.087515e-05
 [907,] 0.0001629265 0.0001892658 5.533738e-05
 [908,] 0.0001904682 0.0001886363 6.325086e-05
 [909,] 0.0002010431 0.0001887694 6.840766e-05
 [910,] 0.0001963518 0.0001885102 6.638957e-05
 [911,] 0.0001608789 0.0001894372 5.462368e-05
 [912,] 0.0001951454 0.0001885386 6.499940e-05
 [913,] 0.0001798570 0.0001884614 5.967074e-05
 [914,] 0.0001998576 0.0001885643 6.711514e-05
 [915,] 0.0001856645 0.0001886625 6.222377e-05
 [916,] 0.0001602478 0.0001894468 5.426392e-05
 [917,] 0.0001857123 0.0001886778 6.229928e-05
 [918,] 0.0002114842 0.0001887465 7.394723e-05
 [919,] 0.0001600381 0.0001894674 5.414612e-05
 [920,] 0.0001798690 0.0001884584 5.968746e-05
 [921,] 0.0002141457 0.0001887597 7.501403e-05
 [922,] 0.0001802551 0.0001885055 6.009736e-05
 [923,] 0.0002115872 0.0001887410 7.396931e-05
 [924,] 0.0002129076 0.0001887638 7.455316e-05
 [925,] 0.0001598584 0.0001893774 5.399932e-05
 [926,] 0.0001602083 0.0001893501 5.419988e-05
 [927,] 0.0007293030 0.0001884288 2.581884e-04
 [928,] 0.0002117239 0.0001887476 7.404591e-05
 [929,] 0.0002025500 0.0001885684 6.810665e-05
 [930,] 0.0001803550 0.0001884640 5.981507e-05
 [931,] 0.0001903685 0.0001886548 6.343898e-05
 [932,] 0.0002028789 0.0001885671 6.818885e-05
 [933,] 0.0002028491 0.0001885703 6.821724e-05
 [934,] 0.0001598135 0.0001894449 5.399656e-05
 [935,] 0.0002013504 0.0001887753 6.854091e-05
 [936,] 0.0001859510 0.0001886679 6.234817e-05
 [937,] 0.0002036851 0.0001887408 7.097839e-05
 [938,] 0.0001946550 0.0001886291 6.303125e-05
 [939,] 0.0002049767 0.0001888033 7.163110e-05
 [940,] 0.0002601536 0.0001886558 8.598962e-05
 [941,] 0.0001811280 0.0001887328 6.053152e-05
 [942,] 0.0001606072 0.0001897474 5.463141e-05
 [943,] 0.0002115142 0.0001886968 7.377534e-05
 [944,] 0.0001966128 0.0001884647 6.632311e-05
 [945,] 0.0001975859 0.0001883923 6.569304e-05
 [946,] 0.0001613487 0.0001897098 5.503766e-05
 [947,] 0.0001607178 0.0001898200 5.472656e-05
 [948,] 0.0001927325 0.0001886439 6.246421e-05
 [949,] 0.0001959886 0.0001883923 6.522579e-05
 [950,] 0.0001962095 0.0001883923 6.528701e-05
 [951,] 0.0002089437 0.0001887743 7.306553e-05
 [952,] 0.0001974040 0.0001884282 6.626183e-05
 [953,] 0.0001950929 0.0001883939 6.484960e-05
 [954,] 0.0001960904 0.0001883937 6.515858e-05
 [955,] 0.0001596908 0.0001900070 5.415491e-05
 [956,] 0.0002076459 0.0001884714 6.876266e-05
 [957,] 0.0002092358 0.0001887040 7.293257e-05
 [958,] 0.0001602543 0.0001899750 5.450961e-05
 [959,] 0.0001795328 0.0001884524 5.967506e-05
 [960,] 0.0001898363 0.0001886550 6.323800e-05
 [961,] 0.0001870465 0.0001887115 6.269056e-05
 [962,] 0.0002569783 0.0001886352 8.563832e-05
 [963,] 0.0002190778 0.0001887415 7.682825e-05
 [964,] 0.0001957495 0.0001883945 6.500212e-05
 [965,] 0.0001611423 0.0001898346 5.499662e-05
 [966,] 0.0001957025 0.0001886499 6.644261e-05
 [967,] 0.0001952930 0.0001886545 6.629039e-05
 [968,] 0.0001971597 0.0001883944 6.545304e-05
 [969,] 0.0001836225 0.0001883794 6.077470e-05
 [970,] 0.0001931643 0.0001884648 6.437016e-05
 [971,] 0.0001585123 0.0001886291 5.236164e-05
 [972,] 0.0001584871 0.0001886460 5.235396e-05
 [973,] 0.0001936257 0.0001884659 6.455556e-05
 [974,] 0.0001972487 0.0001883937 6.550862e-05
 [975,] 0.0001798502 0.0001884599 5.967577e-05
 [976,] 0.0002136824 0.0001887555 7.482642e-05
 [977,] 0.0001609210 0.0001898146 5.485956e-05
 [978,] 0.0057017474 0.0001885224 2.444922e-03
 [979,] 0.0002186661 0.0001886024 7.609357e-05
 [980,] 0.0001933060 0.0001884638 6.438323e-05
 [981,] 0.0002427458 0.0001886625 7.991549e-05
 [982,] 0.0001984287 0.0001887458 6.868784e-05
 [983,] 0.0002469208 0.0001886493 8.180263e-05
 [984,] 0.0001790592 0.0001886817 5.970428e-05
 [985,] 0.0001887296 0.0001887131 6.121215e-05
 [986,] 0.0001879010 0.0001886302 6.297356e-05
 [987,] 0.0002508328 0.0001886439 8.299639e-05
 [988,] 0.0001773647 0.0001884403 5.899999e-05
 [989,] 0.0002575910 0.0001886696 8.475155e-05
 [990,] 0.0001898280 0.0001883337 6.365165e-05
 [991,] 0.0002029968 0.0001882336 6.900642e-05
 [992,] 0.0001801781 0.0001886861 6.005829e-05
 [993,] 0.0001898920 0.0001884121 6.287131e-05
 [994,] 0.0001899811 0.0001883255 6.369049e-05
 [995,] 0.0001902626 0.0001887222 6.163543e-05
 [996,] 0.0002503146 0.0001886454 8.275333e-05
 [997,] 0.0001903814 0.0001884053 6.312133e-05
 [998,] 0.0001853629 0.0001883480 6.173143e-05
 [999,] 0.0001891749 0.0001887818 6.121293e-05
[1000,] 0.0001890605 0.0001884734 6.311784e-05
[1001,] 0.0001898972 0.0001887518 6.147151e-05
[1002,] 0.0001930859 0.0001886410 6.259431e-05
[1003,] 0.0001857771 0.0001886480 6.220049e-05
[1004,] 0.0002458284 0.0001886426 8.140347e-05
[1005,] 0.0002465324 0.0001886714 8.112043e-05
[1006,] 0.0001852398 0.0001886065 6.170710e-05
[1007,] 0.0001896332 0.0001886175 6.367865e-05
[1008,] 0.0001946760 0.0001885475 6.573114e-05
[1009,] 0.0002531109 0.0001886540 8.365635e-05
[1010,] 0.0001986683 0.0001893606 6.951103e-05
[1011,] 0.0001911936 0.0001885449 6.450962e-05
[1012,] 0.0001794528 0.0001889302 6.043443e-05
[1013,] 0.0002047215 0.0001884758 6.789364e-05
[1014,] 0.0001848953 0.0001880491 6.155236e-05
[1015,] 0.0001874963 0.0001884333 6.262847e-05
[1016,] 0.0001871782 0.0001880143 6.241228e-05
[1017,] 0.0001996380 0.0001889685 6.846620e-05
[1018,] 0.0002205861 0.0001885987 7.241425e-05
[1019,] 0.0001638283 0.0001883541 5.433442e-05
[1020,] 0.0002200188 0.0001885457 7.272090e-05
[1021,] 0.0002259313 0.0001885005 7.495749e-05
[1022,] 0.0002367452 0.0001883403 8.002268e-05
[1023,] 0.0032217963 0.0001880469 5.050978e-04
[1024,] 0.0028477823 0.0001880323 4.213761e-04
[1025,] 0.0003078479 0.0001882938 1.043330e-04
[1026,] 0.0003097174 0.0001883398 1.065953e-04
[1027,] 0.0002506857 0.0001884187 8.801872e-05
[1028,] 0.0003408590 0.0001880884 9.924204e-05
[1029,] 0.0003398601 0.0001885920 1.493706e-04
[1030,] 0.0001878372 0.0001886037 6.232721e-05
[1031,] 0.0001889280 0.0001885754 6.262117e-05
[1032,] 0.0001844924 0.0001888133 6.200232e-05
[1033,] 0.0043829567 0.0001890253 1.600286e-04
[1034,] 0.0002407611 0.0001887097 7.938488e-05
[1035,] 0.0004399336 0.0001880374 9.975973e-05
[1036,] 0.0001923384 0.0001884696 6.309326e-05
[1037,] 0.0001916336 0.0001883636 6.395334e-05
[1038,] 0.0001866185 0.0001882704 6.183238e-05
[1039,] 0.0008760154 0.0001892166 5.427997e-04
[1040,] 0.0001869618 0.0001883245 6.187004e-05
[1041,] 0.0001875424 0.0001882964 6.203425e-05
[1042,] 0.0001875659 0.0001883133 6.202268e-05
[1043,] 0.0002634910 0.0001884930 1.039482e-04
[1044,] 0.0001887872 0.0001886135 6.279417e-05
[1045,] 0.0001875720 0.0001883139 6.202374e-05
[1046,] 0.0002181585 0.0001886910 7.370691e-05
[1047,] 0.0001866648 0.0001886089 6.244554e-05
[1048,] 0.0001838197 0.0001887374 6.166767e-05
[1049,] 0.0001904112 0.0001883864 6.391781e-05
[1050,] 0.0001833059 0.0001887547 6.155944e-05
[1051,] 0.0001887486 0.0001886094 6.280860e-05
[1052,] 0.0001817907 0.0001887890 6.088127e-05
[1053,] 0.0001887182 0.0001886113 6.278767e-05
[1054,] 0.0009552687 0.0001883469 1.696214e-04
[1055,] 0.0011043914 0.0001883269 3.189207e-04
[1056,] 0.0001888426 0.0001885762 6.326917e-05
[1057,] 0.0001826447 0.0001887563 6.131137e-05
[1058,] 0.0017477946 0.0001883421 3.223411e-04
[1059,] 0.0018501122 0.0001884632 6.790251e-04
[1060,] 0.0001879182 0.0001883300 6.209186e-05
[1061,] 0.0001879591 0.0001883211 6.211033e-05
[1062,] 0.0009428850 0.0001883530 1.641160e-04
[1063,] 0.0001880506 0.0001883121 6.214247e-05
[1064,] 0.0003622921 0.0001885731 1.203672e-04
[1065,] 0.0001830972 0.0001887546 6.148069e-05
[1066,] 0.0002236535 0.0001897636 2.388015e-04
[1067,] 0.0001939814 0.0001886537 6.466526e-05
[1068,] 0.0001883355 0.0001883010 6.222815e-05
[1069,] 0.0001890705 0.0001886139 6.288161e-05
[1070,] 0.0001829313 0.0001883658 6.110161e-05
[1071,] 0.0001834718 0.0001887377 6.154049e-05
[1072,] 0.0001843962 0.0001887377 6.187857e-05
[1073,] 0.0010964285 0.0001883509 1.891137e-04
[1074,] 0.0011232630 0.0001883559 3.552636e-04
[1075,] 0.0001963434 0.0001886834 6.542995e-05
[1076,] 0.0001840183 0.0001887553 6.182695e-05
[1077,] 0.0001878069 0.0001883694 6.281783e-05
[1078,] 0.0002039282 0.0001885064 6.875392e-05
[1079,] 0.0001892749 0.0001886152 6.293467e-05
[1080,] 0.0001892280 0.0001886170 6.291365e-05
[1081,] 0.0001872613 0.0001883681 6.261304e-05
[1082,] 0.0001880967 0.0001882912 6.217772e-05
[1083,] 0.0002914356 0.0001884857 1.135848e-04
[1084,] 0.0001894911 0.0001883690 6.336918e-05
[1085,] 0.0001842757 0.0001885117 6.036579e-05
[1086,] 0.0001746128 0.0001882683 5.921092e-05
[1087,] 0.0002299986 0.0001894376 1.708260e-04
[1088,] 0.0001963958 0.0001885326 6.490720e-05
[1089,] 0.0011727897 0.0001883475 3.614718e-04
[1090,] 0.0001992217 0.0001887894 6.526182e-05
[1091,] 0.0001878209 0.0001882387 6.217320e-05
[1092,] 0.0010585878 0.0001883196 2.972018e-04
[1093,] 0.0001889369 0.0001886178 6.281756e-05
[1094,] 0.0002145260 0.0001886884 7.241858e-05
[1095,] 0.0001766020 0.0001883624 5.881337e-05
[1096,] 0.0002090284 0.0001887600 7.101612e-05
[1097,] 0.0001811540 0.0001883644 6.039316e-05
[1098,] 0.0001821631 0.0001887690 6.114427e-05
[1099,] 0.0001806352 0.0001883634 6.017005e-05
[1100,] 0.0001832892 0.0001888610 6.155416e-05
[1101,] 0.0001795228 0.0001883640 5.982528e-05
[1102,] 0.0001799165 0.0001887463 5.974455e-05
[1103,] 0.0001963280 0.0001885379 6.488134e-05
[1104,] 0.0001878406 0.0001882313 6.218913e-05
[1105,] 0.0002000903 0.0001889458 6.899712e-05
[1106,] 0.0001986715 0.0001885251 6.567932e-05
[1107,] 0.0001762194 0.0001883821 5.757132e-05
[1108,] 0.0001868713 0.0001886595 6.219465e-05
[1109,] 0.0001902963 0.0001886086 6.331613e-05
[1110,] 0.0002201696 0.0001886035 7.117452e-05
[1111,] 0.0001775217 0.0001883674 5.888505e-05
[1112,] 0.0001847660 0.0001885194 6.000016e-05
[1113,] 0.0001862874 0.0001884960 6.213116e-05
[1114,] 0.0001824295 0.0001886853 6.094462e-05
[1115,] 0.0001634411 0.0001883996 5.437983e-05
[1116,] 0.0002788472 0.0001882875 9.180891e-05
[1117,] 0.0002055488 0.0001884490 6.804801e-05
[1118,] 0.0002637322 0.0001882883 8.685655e-05
[1119,] 0.0004324964 0.0001885116 1.731519e-04
[1120,] 0.0001833886 0.0001886582 6.104807e-05
[1121,] 0.0001996059 0.0001885883 6.558320e-05
[1122,] 0.0001830507 0.0001886576 6.094920e-05
[1123,] 0.0005554954 0.0001886197 2.538739e-04
[1124,] 0.0001807759 0.0001883269 6.004278e-05
[1125,] 0.0005146862 0.0001887035 2.766376e-04
[1126,] 0.0001789367 0.0001884499 5.970016e-05
[1127,] 0.0001899172 0.0001886150 6.333791e-05
[1128,] 0.0001796647 0.0001887357 6.003529e-05
[1129,] 0.0001860818 0.0001881981 6.186164e-05
[1130,] 0.0262090120 0.0001886507 1.282052e-02
[1131,] 0.0001769418 0.0001884125 5.888463e-05
[1132,] 0.0001767893 0.0001883981 5.879369e-05
[1133,] 0.0001856630 0.0001882588 6.203473e-05
[1134,] 0.0001898889 0.0001886189 6.337726e-05
[1135,] 0.0246098600 0.0001886550 1.221008e-02
[1136,] 0.0002219099 0.0001887667 7.235206e-05
[1137,] 0.0001853211 0.0001886634 6.165701e-05
[1138,] 0.0242791795 0.0001886572 1.214497e-02
[1139,] 0.0002207407 0.0001887600 7.202460e-05
[1140,] 0.0259115137 0.0001886390 1.212136e-02
[1141,] 0.0001851032 0.0001882607 6.182709e-05
[1142,] 0.0002002502 0.0001884297 6.781795e-05
[1143,] 0.0001846937 0.0001883276 6.176780e-05
[1144,] 0.0001887116 0.0001885019 6.288429e-05
[1145,] 0.0220107635 0.0001886052 8.278350e-03
[1146,] 0.0001630437 0.0001883343 5.489196e-05
[1147,] 0.0248526292 0.0001886134 9.895627e-03
[1148,] 0.0240942754 0.0001886136 9.582008e-03
[1149,] 0.0002413348 0.0001891505 2.069633e-04
[1150,] 0.0001876926 0.0001886597 6.314811e-05
[1151,] 0.0001785221 0.0001887705 5.958010e-05
[1152,] 0.0001853258 0.0001883203 6.201658e-05
[1153,] 0.0001945932 0.0001886460 6.472915e-05
[1154,] 0.0001891512 0.0001886841 6.289468e-05
[1155,] 0.0002059234 0.0001883549 6.947813e-05
[1156,] 0.0004405780 0.0001892214 4.172755e-04
[1157,] 0.0001850445 0.0001882908 6.186090e-05
[1158,] 0.0001584954 0.0001885491 5.303821e-05
[1159,] 0.0747205047 0.0001886886 4.194249e-02
[1160,] 0.0001869242 0.0001888235 6.305625e-05
[1161,] 0.0705643051 0.0001886303 3.109964e-02
[1162,] 0.0001853909 0.0001881984 6.166193e-05
[1163,] 0.0001891280 0.0001886841 6.288799e-05
[1164,] 0.0257265941 0.0001886483 1.246183e-02
[1165,] 0.0001916768 0.0001886906 6.496592e-05
[1166,] 0.0001884311 0.0001888230 6.364870e-05
[1167,] 0.0002151049 0.0001887413 7.038935e-05
[1168,] 0.0002150899 0.0001887385 7.040460e-05
[1169,] 0.0002081656 0.0001887972 6.798648e-05
[1170,] 0.0002165962 0.0001887385 7.088488e-05
[1171,] 0.0002140800 0.0001887360 7.012261e-05
[1172,] 0.0001894259 0.0001886786 6.299847e-05
[1173,] 0.0001912060 0.0001886034 6.392617e-05
[1174,] 0.0002152005 0.0001887366 7.045205e-05
[1175,] 0.0001855227 0.0001886712 6.168845e-05
[1176,] 0.0817245474 0.0001886886 4.591578e-02
[1177,] 0.0002704325 0.0001890309 2.112604e-04
[1178,] 0.0001594494 0.0001881294 5.295123e-05
[1179,] 0.0151050008 0.0001887602 9.961778e-03
[1180,] 0.0001836544 0.0001882372 6.123917e-05
[1181,] 0.0001640658 0.0001883441 5.510543e-05
[1182,] 0.0001909078 0.0001887388 6.321343e-05
[1183,] 0.0001645782 0.0001883770 5.539854e-05
[1184,] 0.0001907309 0.0001887307 6.317293e-05
[1185,] 0.0001836000 0.0001882475 6.124330e-05
[1186,] 0.0002186847 0.0001894957 2.382548e-04
[1187,] 0.0002155895 0.0001883788 7.309451e-05
[1188,] 0.0001829950 0.0001886664 6.091856e-05
[1189,] 0.0001844553 0.0001882649 6.161815e-05
[1190,] 0.0002216782 0.0001883709 7.514130e-05
[1191,] 0.0001674201 0.0001881679 5.595814e-05
[1192,] 0.0001850889 0.0001882008 6.153806e-05
[1193,] 0.0001857692 0.0001881948 6.185721e-05
[1194,] 0.0001848449 0.0001881986 6.156991e-05
[1195,] 0.0001667450 0.0001882802 5.617620e-05
[1196,] 0.0001856809 0.0001885911 6.185813e-05
[1197,] 0.0001871557 0.0001885486 6.248302e-05
[1198,] 0.0001868913 0.0001885457 6.235938e-05
[1199,] 0.0001870879 0.0001885447 6.241991e-05
[1200,] 0.0001588476 0.0001890891 5.270437e-05
[1201,] 0.0002143492 0.0001882090 7.220276e-05
[1202,] 0.0001671034 0.0001881863 5.570942e-05
[1203,] 0.0001967149 0.0001890681 6.383383e-05
[1204,] 0.0001957835 0.0001888308 6.417864e-05
[1205,] 0.0004970216 0.0001885958 2.119875e-04
[1206,] 0.0001944430 0.0001886731 6.676313e-05
[1207,] 0.0004754418 0.0001885817 1.958808e-04
[1208,] 0.0001812953 0.0001886713 6.039275e-05
[1209,] 0.0001768390 0.0001886399 6.090247e-05
[1210,] 0.0041138323 0.0001886308 9.669437e-04
[1211,] 0.0001943449 0.0001887357 6.552753e-05
[1212,] 0.0004708522 0.0001885712 1.314897e-04
[1213,] 0.0001608294 0.0001882013 5.346177e-05
[1214,] 0.0002242017 0.0001884368 7.687613e-05
[1215,] 0.0001847945 0.0001885994 6.174018e-05
[1216,] 0.0001732347 0.0001882955 5.824611e-05
[1217,] 0.1113281900 0.0001892223 1.885090e-03
[1218,] 0.0002086931 0.0001887177 7.155118e-05
[1219,] 0.0001920103 0.0001886906 6.384740e-05
[1220,] 0.0001817656 0.0001886538 6.047756e-05
[1221,] 0.0001938470 0.0001888697 6.352085e-05
[1222,] 0.0002902572 0.0001886367 1.258614e-04
[1223,] 0.0001925680 0.0001888691 6.314725e-05
[1224,] 0.0001921321 0.0001889514 6.282635e-05
[1225,] 0.0225063815 0.0001884318 3.724883e-03
[1226,] 0.0001826509 0.0001886857 6.088313e-05
[1227,] 0.0001822955 0.0001886521 6.075207e-05
[1228,] 0.0224743460 0.0001884496 3.050581e-03
[1229,] 0.0001822705 0.0001886560 6.072626e-05
[1230,] 0.0001822922 0.0001886508 6.073161e-05
[1231,] 0.0185909810 0.0001886773 3.161677e-03
[1232,] 0.0001583106 0.0001922207 5.309328e-05
[1233,] 0.0001864856 0.0001886398 6.209684e-05
[1234,] 0.0001916114 0.0001886875 6.376042e-05
[1235,] 0.0001782973 0.0001884562 5.942050e-05
[1236,] 0.0001964598 0.0001888626 6.428712e-05
[1237,] 0.0001912680 0.0001886139 6.350783e-05
[1238,] 0.0002489114 0.0001889639 8.850139e-05
[1239,] 0.0002264847 0.0001884526 7.829702e-05
[1240,] 0.0001595008 0.0001884019 5.269520e-05
[1241,] 0.0001685869 0.0001888389 5.469628e-05
[1242,] 0.0001757915 0.0001908634 5.789978e-05
[1243,] 0.0001921772 0.0001890539 6.631976e-05
[1244,] 0.0001795914 0.0001889374 5.876467e-05
[1245,] 0.0001883874 0.0001886655 6.244900e-05
[1246,] 0.0001626267 0.0001889018 5.487319e-05
[1247,] 0.0001920983 0.0001881574 6.441311e-05
[1248,] 0.0002193066 0.0001885802 6.904758e-05
[1249,] 0.0002170353 0.0001887164 7.353790e-05
[1250,] 0.0002185650 0.0001887187 7.409975e-05
[1251,] 0.0001842039 0.0001885888 6.109228e-05
[1252,] 0.0001883465 0.0001886688 6.244003e-05
[1253,] 0.0002105814 0.0001888641 6.602716e-05
[1254,] 0.0001936872 0.0001888552 6.721878e-05
[1255,] 0.0001784403 0.0001888802 5.853115e-05
[1256,] 0.0002167675 0.0001887024 7.330777e-05
[1257,] 0.0001884158 0.0001886453 6.247482e-05
[1258,] 0.0002428925 0.0001886902 8.232400e-05
[1259,] 0.0002695361 0.0001886517 9.256809e-05
[1260,] 0.0001793329 0.0001887060 5.958642e-05
[1261,] 0.0002477630 0.0001885205 8.750402e-05
[1262,] 0.0002417215 0.0001885633 8.124634e-05
[1263,] 0.0001946381 0.0001884481 6.273005e-05
[1264,] 0.0001861974 0.0001886661 6.207012e-05
[1265,] 0.0002071642 0.0001884378 7.039334e-05
[1266,] 0.0002744606 0.0001885152 9.291487e-05
[1267,] 0.0002283134 0.0001890148 8.026539e-05
[1268,] 0.0002951810 0.0001884777 9.829948e-05
[1269,] 0.0002106874 0.0001883459 7.071170e-05
[1270,] 0.0001796164 0.0001885908 6.019449e-05
[1271,] 0.0001980266 0.0001884142 6.563953e-05
[1272,] 0.0001843766 0.0001886013 6.148048e-05
[1273,] 0.0002013804 0.0001887489 6.790892e-05
[1274,] 0.0002382290 0.0001885587 7.991588e-05
[1275,] 0.0003973629 0.0001882280 1.374954e-04
[1276,] 0.0004409046 0.0001889986 1.661702e-04
[1277,] 0.0002348652 0.0001885757 7.911373e-05
[1278,] 0.0004026559 0.0001882636 1.374419e-04
[1279,] 0.0001855438 0.0001885982 6.186693e-05
[1280,] 0.0004049080 0.0001883114 1.420359e-04
[1281,] 0.0004023426 0.0001881134 1.348407e-04
[1282,] 0.0003943852 0.0001881257 1.329904e-04
[1283,] 0.0001827833 0.0001886095 6.100958e-05
[1284,] 0.0003977738 0.0001881189 1.337352e-04
[1285,] 0.0003964297 0.0001881220 1.334480e-04
[1286,] 0.0001581350 0.0001882294 5.260127e-05
[1287,] 0.0002652429 0.0001883300 8.978004e-05
[1288,] 0.0001994130 0.0001884125 6.610856e-05
[1289,] 0.0002786687 0.0001883475 9.474945e-05
[1290,] 0.0002828389 0.0001883242 9.587717e-05
[1291,] 0.0002632293 0.0001885114 9.160996e-05
[1292,] 0.0002725531 0.0001884061 9.382277e-05
[1293,] 0.0002445398 0.0001883973 8.387449e-05
[1294,] 0.0003511468 0.0001891988 1.319911e-04
[1295,] 0.0002555267 0.0001884489 8.830740e-05
[1296,] 0.0002497655 0.0001884275 8.603956e-05
[1297,] 0.0002249635 0.0001885771 7.418204e-05
[1298,] 0.0002493004 0.0001884493 8.318524e-05
[1299,] 0.0002408866 0.0001883856 8.247944e-05
[1300,] 0.0001592652 0.0001884992 5.252861e-05
[1301,] 0.0001797953 0.0001886414 6.043172e-05
[1302,] 0.0001769891 0.0001885349 5.907914e-05
[1303,] 0.0001793471 0.0001886138 5.986738e-05
[1304,] 0.0002389712 0.0001885716 8.068078e-05
[1305,] 0.0001685682 0.0001884879 5.616352e-05
[1306,] 0.0001878362 0.0001884034 6.275416e-05
[1307,] 0.0001960567 0.0001887788 6.618502e-05
[1308,] 0.0001950266 0.0001884788 6.459206e-05
[1309,] 0.0001843287 0.0001884794 6.108425e-05
[1310,] 0.0001715736 0.0001885314 5.592710e-05
[1311,] 0.0001692650 0.0001885885 5.637689e-05
[1312,] 0.0001966501 0.0001882099 6.491988e-05
[1313,] 0.0001725626 0.0001886416 5.711725e-05
[1314,] 0.0001860829 0.0001881194 6.157238e-05
[1315,] 0.0002377064 0.0001891669 7.286314e-05
[1316,] 0.0001840495 0.0001886046 6.119603e-05
[1317,] 0.0001716620 0.0001887963 5.662941e-05
[1318,] 0.0001693378 0.0001886052 5.639132e-05
[1319,] 0.0001628187 0.0001881299 5.413485e-05
[1320,] 0.0001884763 0.0001884405 6.254682e-05
[1321,] 0.0001712491 0.0001881808 5.633472e-05
[1322,] 0.0001891012 0.0001883927 6.205596e-05
[1323,] 0.0002330484 0.0001887431 7.936742e-05
[1324,] 0.0002603033 0.0001887880 8.028018e-05
[1325,] 0.0002484375 0.0001890801 7.605887e-05
[1326,] 0.0001959008 0.0001885800 6.543713e-05
[1327,] 0.0002481638 0.0001889754 7.628984e-05
[1328,] 0.0001782503 0.0001883322 5.978140e-05
[1329,] 0.0001769532 0.0001886751 5.894636e-05
[1330,] 0.0003634420 0.0001885693 1.193158e-04
[1331,] 0.0001958365 0.0001886388 6.537560e-05
[1332,] 0.0003428477 0.0001883788 1.095866e-04
[1333,] 0.0002047834 0.0001886929 6.882682e-05
[1334,] 0.0003606221 0.0001885393 1.138538e-04
[1335,] 0.0003564794 0.0001889414 1.075599e-04
[1336,] 0.0002569990 0.0001881969 8.194456e-05
[1337,] 0.0001783308 0.0001884326 6.003948e-05
[1338,] 0.0001821064 0.0001885645 6.171433e-05
[1339,] 0.0002074037 0.0001887217 6.545956e-05
[1340,] 0.0001705078 0.0001886106 5.672223e-05
[1341,] 0.0001746040 0.0001886907 5.815834e-05
[1342,] 0.0001964790 0.0001886543 6.729464e-05
[1343,] 0.0002102575 0.0001881931 7.049866e-05
[1344,] 0.0002578540 0.0001882069 8.842082e-05
[1345,] 0.0002218608 0.0001886665 7.612339e-05
[1346,] 0.0001618458 0.0001880104 5.382989e-05
[1347,] 0.0001619840 0.0001880168 5.389275e-05
[1348,] 0.0001751257 0.0001881180 5.766421e-05
[1349,] 0.0001683236 0.0001888001 5.602154e-05
[1350,] 0.0001774578 0.0001881697 5.834334e-05
[1351,] 0.0001843487 0.0001880186 6.130093e-05
[1352,] 0.0002019991 0.0001880403 6.771459e-05
[1353,] 0.0001622347 0.0001880646 5.388528e-05
[1354,] 0.0002286917 0.0001880257 7.617526e-05
[1355,] 0.0001779052 0.0001881799 5.902030e-05
[1356,] 0.0001919465 0.0001885392 6.334752e-05
[1357,] 0.0001935870 0.0001885335 6.393800e-05
[1358,] 0.0001626926 0.0001884551 5.446015e-05
[1359,] 0.0001857239 0.0001885413 6.135156e-05
[1360,] 0.0001645445 0.0001881311 5.501947e-05
[1361,] 0.0001644700 0.0001882665 5.515146e-05
[1362,] 0.0001653600 0.0001881229 5.532407e-05
[1363,] 0.0001646111 0.0001880900 5.498558e-05
[1364,] 0.0001646770 0.0001882226 5.519026e-05
[1365,] 0.0001643502 0.0001882470 5.508063e-05
[1366,] 0.0002147087 0.0001880287 7.177702e-05
[1367,] 0.0001748655 0.0001880161 5.809307e-05
[1368,] 0.0001781382 0.0001884835 5.922020e-05
[1369,] 0.0002101477 0.0001880469 7.061197e-05
[1370,] 0.0001819469 0.0001885216 5.998149e-05
[1371,] 0.0002525317 0.0001880580 8.243587e-05
[1372,] 0.0001766439 0.0001884960 5.945748e-05
[1373,] 0.0002334846 0.0001880802 7.605288e-05
[1374,] 0.0001814395 0.0001885181 6.032992e-05
[1375,] 0.0001788245 0.0001883116 5.961011e-05
[1376,] 0.0001751359 0.0001880159 5.807519e-05
[1377,] 0.0001742015 0.0001880139 5.781490e-05
[1378,] 0.0002044700 0.0001880983 6.919361e-05
[1379,] 0.0002129242 0.0001882522 7.316406e-05
[1380,] 0.0001705315 0.0001882448 5.700162e-05
[1381,] 0.0001876557 0.0001885176 6.216815e-05
[1382,] 0.0001903649 0.0001885182 6.323174e-05
[1383,] 0.0002119665 0.0001882058 7.254626e-05
[1384,] 0.0001867506 0.0001885064 6.237666e-05
[1385,] 0.0001686987 0.0001880774 5.611196e-05
[1386,] 0.0001690297 0.0001885836 5.713721e-05
[1387,] 0.0001645741 0.0001884777 5.527015e-05
[1388,] 0.0055787760 0.0001910972 1.449933e-02
[1389,] 0.0001630845 0.0001886695 5.448051e-05
[1390,] 0.0001630675 0.0001887743 5.451800e-05
[1391,] 0.0001867294 0.0001885685 6.153115e-05
[1392,] 0.0001871898 0.0001884871 6.097688e-05
[1393,] 0.0001890998 0.0001899793 6.483025e-05
[1394,] 0.0001644871 0.0001887390 5.397817e-05
[1395,] 0.0001865345 0.0001900724 6.327956e-05
[1396,] 0.0001863852 0.0001899013 6.303061e-05
[1397,] 0.0001769216 0.0001881213 5.856856e-05
[1398,] 0.0001889056 0.0001889103 6.406581e-05
[1399,] 0.0001861163 0.0001900259 6.286622e-05
[1400,] 0.0001726957 0.0001887867 5.879153e-05
[1401,] 0.0001878077 0.0001880748 6.226881e-05
[1402,] 0.0001877690 0.0001883207 6.229363e-05
[1403,] 0.0001857523 0.0001884428 6.169594e-05
[1404,] 0.0002490566 0.0001889883 7.721847e-05
[1405,] 0.0007819345 0.0001883375 1.027404e-04
[1406,] 0.0001639561 0.0001882951 5.408264e-05
[1407,] 0.0001774351 0.0001880360 5.868500e-05
[1408,] 0.0001601798 0.0001881389 5.315362e-05
[1409,] 0.0002023082 0.0001883762 6.514892e-05
[1410,] 0.0001911179 0.0001883582 6.185337e-05
[1411,] 0.0001781987 0.0001885598 5.777090e-05
[1412,] 0.0001606734 0.0001889516 5.284824e-05
[1413,] 0.0002955090 0.0001883850 9.739088e-05
[1414,] 0.0001848332 0.0001881936 6.148770e-05
[1415,] 0.0001847073 0.0001881843 6.142077e-05
[1416,] 0.0001853656 0.0001885024 6.171939e-05
[1417,] 0.0001856392 0.0001887165 6.190878e-05
[1418,] 0.0002744424 0.0001880557 9.037082e-05
[1419,] 0.0002532358 0.0001884572 8.258223e-05
[1420,] 0.0002620343 0.0001884818 8.499400e-05
[1421,] 0.0002631863 0.0001880832 8.633674e-05
[1422,] 0.0001857450 0.0001887232 6.200725e-05
[1423,] 0.0001847909 0.0001883219 6.186608e-05
[1424,] 0.0001861916 0.0001886108 6.217549e-05
[1425,] 0.0002064914 0.0001884275 6.935132e-05
[1426,] 0.0002407645 0.0001909489 7.054267e-05
[1427,] 0.0001600077 0.0001888350 5.386658e-05
[1428,] 0.0002792772 0.0001883969 9.745440e-05
[1429,] 0.0002823933 0.0001883892 9.851008e-05
[1430,] 0.0002939307 0.0001887780 1.052974e-04
[1431,] 0.0004754728 0.0001913726 1.258750e-04
[1432,] 0.0004745392 0.0001937294 1.181253e-04
[1433,] 0.0001591770 0.0001890568 5.275659e-05
[1434,] 0.0003342162 0.0001886270 1.108323e-04
[1435,] 0.0001688972 0.0001886017 5.614417e-05
[1436,] 0.0001915663 0.0001889353 6.257735e-05
[1437,] 0.0001584326 0.0001890744 5.298859e-05
[1438,] 0.0001703714 0.0001885688 5.657584e-05
[1439,] 0.0001806142 0.0011910292 6.139908e-05
[1440,] 0.0001857049 0.0001887085 6.118445e-05
[1441,] 0.0001663462 0.0001890591 5.389874e-05
[1442,] 0.0002960806 0.0001907672 8.441450e-05
[1443,] 0.0001910543 0.0001894224 6.189377e-05
[1444,] 0.0001823452 0.0015948393 6.138530e-05
[1445,] 0.0001611419 0.0001911781 5.606415e-05
[1446,] 0.0001661192 0.0001886439 5.506118e-05
[1447,] 0.0001917159 0.0001893535 6.209102e-05
[1448,] 0.0001903184 0.0001893858 6.176127e-05
[1449,] 0.0001857142 0.0001884075 6.172612e-05
[1450,] 0.0001815436 0.0001885106 5.959580e-05
[1451,] 0.0001913533 0.0001892759 6.207533e-05
[1452,] 0.0004971082 0.0003317814 1.209485e-04
[1453,] 0.0001863775 0.0001897956 6.097698e-05
[1454,] 0.0002381431 0.0001892264 7.255995e-05
[1455,] 0.0001652824 0.0001892491 5.428166e-05
[1456,] 0.0001650968 0.0001891946 5.426161e-05
[1457,] 0.0002629447 0.0001881963 9.046676e-05
[1458,] 0.0004053345 0.0001886343 1.379276e-04
[1459,] 0.0003928933 0.0001886620 1.347284e-04
[1460,] 0.0002557439 0.0001881699 8.234209e-05
[1461,] 0.0003648830 0.0001886086 1.153712e-04
[1462,] 0.0001628100 0.0001887195 5.418046e-05
[1463,] 0.0001824788 0.0001885569 6.061662e-05
[1464,] 0.0001871037 0.0001888180 6.158894e-05
[1465,] 0.0001838519 0.0001907891 6.039642e-05
[1466,] 0.0001630892 0.0001887353 5.394194e-05
[1467,] 0.0001834157 0.0001894240 6.055253e-05
[1468,] 0.0001847486 0.0001891671 6.070628e-05
[1469,] 0.0003468280 0.0001890048 1.253334e-04
[1470,] 0.0001781863 0.0001886640 5.897870e-05
[1471,] 0.0001669177 0.0001893001 5.459726e-05
[1472,] 0.0001872567 0.0001888356 6.160565e-05
[1473,] 0.0001844862 0.0001887707 6.075018e-05
[1474,] 0.0001780891 0.0001887771 5.888010e-05
[1475,] 0.0001821988 0.0001886063 6.064279e-05
[1476,] 0.0002614283 0.0001888081 8.027458e-05
[1477,] 0.0001646418 0.0001892091 5.585947e-05
[1478,] 0.0001841799 0.0001887740 6.064735e-05
[1479,] 0.0001905877 0.0001897571 6.149111e-05
[1480,] 0.0002036128 0.0001885672 6.457334e-05
[1481,] 0.0001793679 0.0001888379 6.029825e-05
[1482,] 0.0001887181 0.0001886011 6.211826e-05
[1483,] 0.0001793550 0.0001888115 6.025254e-05
[1484,] 0.0001882104 0.0001884252 6.253893e-05
[1485,] 0.0001759336 0.0001886315 5.859209e-05
[1486,] 0.0001757738 0.0001883038 5.847880e-05
[1487,] 0.0001759311 0.0001886302 5.859929e-05
[1488,] 0.0002182121 0.0001883418 7.422387e-05
[1489,] 0.0001839636 0.0001887575 6.243038e-05
[1490,] 0.0001579967 0.0001884711 5.242692e-05
[1491,] 0.0002301513 0.0001882552 7.725257e-05
[1492,] 0.0001845993 0.0001881472 6.084454e-05
[1493,] 0.0001605725 0.0001890275 5.334207e-05
[1494,] 0.0001879681 0.0001886709 6.182352e-05
[1495,] 0.0001755687 0.0001882225 5.838207e-05
[1496,] 0.0002259369 0.0001889235 6.991974e-05
[1497,] 0.0001616641 0.0001880187 5.382204e-05
[1498,] 0.0001660931 0.0001883796 5.627936e-05
[1499,] 0.0002177832 0.0001883228 7.418093e-05
[1500,] 0.0001604585 0.0001890389 5.333527e-05
[1501,] 0.0001996920 0.0001883171 6.628271e-05
[1502,] 0.0001844845 0.0001881340 6.081572e-05
[1503,] 0.0001781315 0.0001881734 5.864690e-05
[1504,] 0.0001780795 0.0001881604 5.867813e-05
[1505,] 0.0001797212 0.0001884232 5.865807e-05
[1506,] 0.0001604472 0.0001890614 5.333882e-05
[1507,] 0.0001795815 0.0001884963 5.850157e-05
[1508,] 0.0001793017 0.0001881890 5.895614e-05
[1509,] 0.0001785229 0.0001881516 5.885321e-05
[1510,] 0.0001793499 0.0001885787 5.829438e-05
[1511,] 0.0001630079 0.0001881212 5.447030e-05
[1512,] 0.0001801472 0.0001886317 5.845057e-05
[1513,] 0.0001793092 0.0001886633 6.010000e-05
[1514,] 0.0001808004 0.0001885165 5.875632e-05
[1515,] 0.0001777927 0.0001886995 5.773391e-05
[1516,] 0.0001944522 0.0001883515 6.401512e-05
[1517,] 0.0001833951 0.0001886329 5.930840e-05
[1518,] 0.0001924592 0.0001884208 6.389518e-05
[1519,] 0.0001851653 0.0001886046 5.982798e-05
[1520,] 0.0001801222 0.0001885607 6.011983e-05
[1521,] 0.0002406825 0.0001886174 7.511662e-05
[1522,] 0.0001928745 0.0001882896 6.443923e-05
[1523,] 0.0001941978 0.0001884694 6.400200e-05
[1524,] 0.0001906933 0.0001884591 6.299181e-05
[1525,] 0.0001914005 0.0001884667 6.315365e-05
[1526,] 0.0001945513 0.0001884663 6.413287e-05
[1527,] 0.0001619792 0.0001881759 5.430529e-05
[1528,] 0.0001942809 0.0001884626 6.407868e-05
[1529,] 0.0001946816 0.0001884667 6.417043e-05
[1530,] 0.0001610931 0.0001889577 5.340314e-05
[1531,] 0.0001961142 0.0001884409 6.478061e-05
[1532,] 0.0001618862 0.0001881368 5.419309e-05
[1533,] 0.0001937721 0.0001884673 6.387917e-05
[1534,] 0.0001609440 0.0001885013 5.432621e-05
[1535,] 0.0001617499 0.0001883968 5.447200e-05
[1536,] 0.0001942222 0.0001884857 6.390162e-05
[1537,] 0.0002005531 0.0001882658 6.874065e-05
[1538,] 0.0001926448 0.0001884889 6.333413e-05
[1539,] 0.0001935487 0.0001884667 6.381258e-05
[1540,] 0.0001923203 0.0001884578 6.349164e-05
[1541,] 0.0001934337 0.0001884722 6.373665e-05
[1542,] 0.0001813760 0.0001887005 6.032141e-05
[1543,] 0.0001942484 0.0001884619 6.407144e-05
[1544,] 0.0001922469 0.0001884677 6.339903e-05
[1545,] 0.0001877653 0.0001887949 6.304697e-05
[1546,] 0.0001735864 0.0001883433 5.706535e-05
[1547,] 0.0001617717 0.0001890283 5.348535e-05
[1548,] 0.0001922944 0.0001884638 6.343806e-05
[1549,] 0.0001931206 0.0001884658 6.368582e-05
[1550,] 0.0001934700 0.0001884714 6.375538e-05
[1551,] 0.0001793600 0.0001886772 6.013386e-05
[1552,] 0.0001865077 0.0001886672 6.216024e-05
[1553,] 0.0001867801 0.0001886672 6.225218e-05
[1554,] 0.0001935334 0.0001884679 6.379960e-05
[1555,] 0.0001779541 0.0001880814 5.912577e-05
[1556,] 0.0001933810 0.0001884607 6.380683e-05
[1557,] 0.0001945990 0.0001884707 6.411852e-05
[1558,] 0.0001899505 0.0001882780 6.394344e-05
[1559,] 0.0001797416 0.0001887312 6.036663e-05
[1560,] 0.0001933952 0.0001884676 6.375777e-05
[1561,] 0.0001806345 0.0001885613 6.030987e-05
[1562,] 0.0001746200 0.0001883113 5.740178e-05
[1563,] 0.0001921840 0.0001884757 6.333118e-05
[1564,] 0.0001937703 0.0001884666 6.388375e-05
[1565,] 0.0001949481 0.0001884672 6.425146e-05
[1566,] 0.0001919778 0.0001884781 6.325585e-05
[1567,] 0.0001621344 0.0001890279 5.357053e-05
[1568,] 0.0001654840 0.0001893416 5.707447e-05
[1569,] 0.0001930688 0.0001884718 6.340468e-05
[1570,] 0.0001919562 0.0001884667 6.331921e-05
[1571,] 0.0001942013 0.0001885656 6.360228e-05
[1572,] 0.0001940091 0.0001888241 6.336896e-05
[1573,] 0.0001745583 0.0001883633 5.730794e-05
[1574,] 0.0001934301 0.0001884653 6.378739e-05
[1575,] 0.0001927833 0.0001884658 6.357755e-05
[1576,] 0.0001669708 0.0001890760 5.736176e-05
[1577,] 0.0001913457 0.0001884687 6.312446e-05
[1578,] 0.0001928144 0.0001884675 6.357565e-05
[1579,] 0.0001938588 0.0001884639 6.393210e-05
[1580,] 0.0001929798 0.0001884662 6.363752e-05
[1581,] 0.0001936363 0.0001884724 6.380254e-05
[1582,] 0.0001789681 0.0001880919 5.943091e-05
[1583,] 0.0001617197 0.0001890532 5.348697e-05
[1584,] 0.0001638112 0.0001885542 5.534166e-05
[1585,] 0.0001865233 0.0001886672 6.216553e-05
[1586,] 0.0001641784 0.0001884848 5.538107e-05
[1587,] 0.0001634644 0.0001884841 5.510401e-05
[1588,] 0.0001639494 0.0001885056 5.532519e-05
[1589,] 0.0001641370 0.0001885150 5.541257e-05
[1590,] 0.0001643906 0.0001884961 5.548067e-05
[1591,] 0.0001865136 0.0001886671 6.216192e-05
[1592,] 0.0001613254 0.0001886593 5.445738e-05
[1593,] 0.0001587226 0.0001882972 5.311657e-05
[1594,] 0.0001588047 0.0001883061 5.316018e-05
[1595,] 0.0001616635 0.0001890226 5.348435e-05
[1596,] 0.0001588477 0.0001883229 5.319632e-05
[1597,] 0.0001586489 0.0001883097 5.310096e-05
[1598,] 0.0001586729 0.0001883161 5.311718e-05
[1599,] 0.0001587655 0.0001883199 5.315929e-05
[1600,] 0.0001875776 0.0001882159 6.360954e-05
[1601,] 0.0001726452 0.0001881055 5.736641e-05
[1602,] 0.0001595897 0.0001882964 5.346186e-05
[1603,] 0.0001592441 0.0001883070 5.333841e-05
[1604,] 0.0001936713 0.0001884775 6.377837e-05
[1605,] 0.0001921923 0.0001884686 6.337709e-05
[1606,] 0.0001586530 0.0001883091 5.310214e-05
[1607,] 0.0001871054 0.0001883193 6.199790e-05
[1608,] 0.0001587288 0.0001883027 5.312611e-05
[1609,] 0.0001587297 0.0001882863 5.310820e-05
[1610,] 0.0001587725 0.0001882111 5.298859e-05
[1611,] 0.0001583887 0.0001883031 5.298712e-05
[1612,] 0.0001798788 0.0001886954 5.991041e-05
[1613,] 0.0001587073 0.0001883035 5.311757e-05
[1614,] 0.0001587674 0.0001883172 5.315669e-05
[1615,] 0.0001586581 0.0001883464 5.314167e-05
[1616,] 0.0001738871 0.0001883847 5.709112e-05
[1617,] 0.0001871608 0.0001881803 6.187983e-05
[1618,] 0.0001904171 0.0001886896 6.338764e-05
[1619,] 0.0001617512 0.0001890273 5.349768e-05
[1620,] 0.0001589932 0.0001883071 5.323766e-05
[1621,] 0.0001586866 0.0001883117 5.311839e-05
[1622,] 0.0001587437 0.0001883070 5.313660e-05
[1623,] 0.0001587685 0.0001883197 5.316030e-05
[1624,] 0.0001758792 0.0001880877 5.821579e-05
[1625,] 0.0001587128 0.0001883090 5.312651e-05
[1626,] 0.0001619893 0.0001890273 5.354196e-05
[1627,] 0.0001585141 0.0001883111 5.304714e-05
[1628,] 0.0001848293 0.0001883246 6.118160e-05
[1629,] 0.0001860722 0.0001881920 6.141198e-05
[1630,] 0.0001584086 0.0001883071 5.300021e-05
[1631,] 0.0001591244 0.0001883253 5.331096e-05
[1632,] 0.0001653670 0.0001886559 5.430701e-05
[1633,] 0.0001950927 0.0001888356 6.378028e-05
[1634,] 0.0001619813 0.0001889953 5.354963e-05
[1635,] 0.0001585271 0.0001883152 5.305715e-05
[1636,] 0.0001586026 0.0001883051 5.307768e-05
[1637,] 0.0001607629 0.0001887088 5.441312e-05
[1638,] 0.0001583262 0.0001883168 5.297531e-05
[1639,] 0.0001614347 0.0001887119 5.470856e-05
[1640,] 0.0001588649 0.0001883237 5.320419e-05
[1641,] 0.0001582544 0.0001883135 5.294206e-05
[1642,] 0.0001863241 0.0001886803 6.231759e-05
[1643,] 0.0001586429 0.0001883054 5.309404e-05
[1644,] 0.0001585989 0.0001883279 5.309899e-05
[1645,] 0.0001586808 0.0001882942 5.309657e-05
[1646,] 0.0001587498 0.0001883145 5.314708e-05
[1647,] 0.0001751452 0.0001883493 5.779967e-05
[1648,] 0.0001749363 0.0001883569 5.771660e-05
[1649,] 0.0001797631 0.0001885085 5.992667e-05
[1650,] 0.0001601367 0.0001886486 5.308960e-05
[1651,] 0.0001747408 0.0001883560 5.766028e-05
[1652,] 0.0001617728 0.0001899070 5.333542e-05
[1653,] 0.0001816201 0.0001886619 6.053332e-05
[1654,] 0.0001797085 0.0001881150 5.895673e-05
[1655,] 0.0001705141 0.0001883546 5.778797e-05
[1656,] 0.0001806569 0.0001882705 6.047041e-05
[1657,] 0.0001937251 0.0001886574 6.278131e-05
[1658,] 0.0001970190 0.0001886834 6.361549e-05
[1659,] 0.0001697367 0.0001884332 5.594850e-05
[1660,] 0.0001804312 0.0001885261 6.003044e-05
[1661,] 0.0001979189 0.0001887338 6.489761e-05
[1662,] 0.0001785893 0.0001886097 5.967134e-05
[1663,] 0.0001612927 0.0001882937 5.365785e-05
[1664,] 0.0001742347 0.0001887843 5.868294e-05
[1665,] 0.0001629146 0.0001905365 5.318153e-05
[1666,] 0.0001746463 0.0001894703 5.612260e-05
[1667,] 0.0001735300 0.0001894138 5.589301e-05
[1668,] 0.0001801575 0.0001888053 5.789187e-05
[1669,] 0.0001947651 0.0001887719 6.376723e-05
[1670,] 0.0001703342 0.0001888186 5.592564e-05
[1671,] 0.0001707065 0.0001889109 5.595994e-05
[1672,] 0.0001704673 0.0001889109 5.590569e-05
[1673,] 0.0001701711 0.0001889134 5.583517e-05
[1674,] 0.0001684488 0.0001892361 5.551913e-05
[1675,] 0.0001712245 0.0001882226 5.710709e-05
[1676,] 0.0001710965 0.0001882296 5.704721e-05
[1677,] 0.0001763563 0.0001880013 5.856873e-05
[1678,] 0.0001745745 0.0001888515 5.891355e-05
[1679,] 0.0001613061 0.0001882932 5.361874e-05
[1680,] 0.0001750546 0.0001896607 6.097202e-05
[1681,] 0.0001842318 0.0001886792 6.205381e-05
[1682,] 0.0001873234 0.0001884667 6.250913e-05
[1683,] 0.0001846535 0.0001884760 6.223486e-05
[1684,] 0.0001823550 0.0001885351 6.083750e-05
[1685,] 0.0001828944 0.0001889150 6.192895e-05
[1686,] 0.0001739997 0.0001885176 5.830687e-05
[1687,] 0.0001861259 0.0001885346 6.197518e-05
[1688,] 0.0002029942 0.0001884641 6.731354e-05
[1689,] 0.0001874019 0.0001885515 6.255436e-05
[1690,] 0.0001835906 0.0001889461 6.226667e-05
[1691,] 0.0001862508 0.0001883956 6.234407e-05
[1692,] 0.0002021158 0.0001884616 6.713766e-05
[1693,] 0.0001618921 0.0001886611 5.373375e-05
[1694,] 0.0001864301 0.0001886812 6.234097e-05
[1695,] 0.0001760245 0.0001893688 6.086763e-05
[1696,] 0.0001830058 0.0001889446 6.201955e-05
[1697,] 0.0001844312 0.0001889913 6.269259e-05
[1698,] 0.0001732707 0.0001884419 5.789108e-05
[1699,] 0.0001841489 0.0001889541 6.251519e-05
[1700,] 0.0001833843 0.0001889900 6.224743e-05
[1701,] 0.0001846775 0.0001883402 6.161305e-05
[1702,] 0.0001734764 0.0001884751 5.757707e-05
[1703,] 0.0001655276 0.0001899617 5.506673e-05
[1704,] 0.0001889886 0.0001883939 6.326914e-05
[1705,] 0.0001882917 0.0001894149 6.382716e-05
[1706,] 0.0001832337 0.0001889798 6.216757e-05
[1707,] 0.0001751956 0.0001885165 5.882966e-05
[1708,] 0.0001844566 0.0001889007 6.259229e-05
[1709,] 0.0001826098 0.0001889388 6.184489e-05
[1710,] 0.0001725414 0.0001885535 5.870538e-05
[1711,] 0.0001611385 0.0001880034 5.364182e-05
[1712,] 0.0001738095 0.0001881345 5.785940e-05
[1713,] 0.0001809119 0.0001882311 6.024648e-05
[1714,] 0.0001740617 0.0001881502 5.798933e-05
[1715,] 0.0001741432 0.0001882037 5.784055e-05
[1716,] 0.0001889378 0.0001883008 6.273480e-05
[1717,] 0.0001806765 0.0001885937 6.061245e-05
[1718,] 0.0001603675 0.0001881820 5.343763e-05
[1719,] 0.0001818751 0.0001885964 6.105125e-05
[1720,] 0.0001595205 0.0001881780 5.312375e-05
[1721,] 0.0001751501 0.0001886118 5.931660e-05
[1722,] 0.0001887806 0.0001883013 6.268096e-05
[1723,] 0.0001981603 0.0001887794 6.494319e-05
[1724,] 0.0001810110 0.0001880728 5.996833e-05
[1725,] 0.0001743084 0.0001881740 5.789015e-05
[1726,] 0.0001872515 0.0001886524 6.265176e-05
[1727,] 0.0001749749 0.0001886657 5.926812e-05
[1728,] 0.0001783476 0.0001881403 6.016097e-05
[1729,] 0.0001875162 0.0001886441 6.274142e-05
[1730,] 0.0001767095 0.0001885662 5.974733e-05
[1731,] 0.0001834515 0.0001886971 6.107951e-05
[1732,] 0.0001645496 0.0001882565 5.509249e-05
[1733,] 0.0001765762 0.0001880464 5.858117e-05
[1734,] 0.0001831084 0.0001885019 6.080113e-05
[1735,] 0.0001770736 0.0001884744 5.960646e-05
[1736,] 0.0001873330 0.0001886422 6.266535e-05
[1737,] 0.0001954135 0.0001884590 6.483656e-05
[1738,] 0.0001589820 0.0001881683 5.292904e-05
[1739,] 0.0001589149 0.0001881668 5.289263e-05
[1740,] 0.0001780331 0.0001884672 5.992724e-05
[1741,] 0.0001763641 0.0001880447 5.855048e-05
[1742,] 0.0001832419 0.0001881168 6.089784e-05
[1743,] 0.0001594090 0.0001881655 5.302338e-05
[1744,] 0.0001759505 0.0001884959 5.865058e-05
[1745,] 0.0001663311 0.0001880772 5.533395e-05
[1746,] 0.0001841075 0.0001885133 6.098300e-05
[1747,] 0.0001877334 0.0001896379 6.367284e-05
[1748,] 0.0001842550 0.0001884957 6.114318e-05
[1749,] 0.0001767404 0.0001886505 5.944776e-05
[1750,] 0.0001742223 0.0001891530 5.736343e-05
[1751,] 0.0001579813 0.0001881755 5.261305e-05
[1752,] 0.0001847106 0.0001885112 6.124680e-05
[1753,] 0.0001847106 0.0001885135 6.123138e-05
[1754,] 0.0001867622 0.0001886661 6.245694e-05
[1755,] 0.0001602961 0.0001891163 5.323340e-05
[1756,] 0.0001743130 0.0001898869 5.743118e-05
[1757,] 0.0001783248 0.0001885870 5.975785e-05
[1758,] 0.0001876209 0.0001902738 6.410078e-05
[1759,] 0.0001736494 0.0001897989 5.742565e-05
[1760,] 0.0001872438 0.0001885419 6.244855e-05
[1761,] 0.0001854629 0.0001884978 6.151763e-05
[1762,] 0.0001694835 0.0001891581 5.791000e-05
[1763,] 0.0001753316 0.0001885589 5.857010e-05
[1764,] 0.0001667769 0.0001880966 5.534847e-05
[1765,] 0.0001844220 0.0001888862 6.252855e-05
[1766,] 0.0001593599 0.0001881645 5.301347e-05
[1767,] 0.0001872102 0.0001904012 6.383219e-05
[1768,] 0.0001873831 0.0001902544 6.391220e-05
[1769,] 0.0001683614 0.0001882739 5.657736e-05
[1770,] 0.0001774560 0.0001885955 6.077006e-05
[1771,] 0.0001712293 0.0001882511 5.727967e-05
[1772,] 0.0001665855 0.0001882452 5.554598e-05
[1773,] 0.0001756609 0.0001905651 5.772147e-05
[1774,] 0.0001745722 0.0001911038 6.259014e-05
[1775,] 0.0001632254 0.0001884897 5.450017e-05
[1776,] 0.0001947490 0.0001885661 6.391860e-05
[1777,] 0.0001867220 0.0001886208 6.239066e-05
[1778,] 0.0001800658 0.0001886312 6.054669e-05
[1779,] 0.0001809753 0.0001886932 6.022979e-05
[1780,] 0.0001636227 0.0001886208 5.485029e-05
[1781,] 0.0001738544 0.0001882344 5.738248e-05
[1782,] 0.0001597199 0.0001885002 5.319863e-05
[1783,] 0.0001821659 0.0001887385 6.136816e-05
[1784,] 0.0001753178 0.0001903746 5.771852e-05
[1785,] 0.0001867011 0.0001886199 6.237967e-05
[1786,] 0.0001632453 0.0001886177 5.470182e-05
[1787,] 0.0001831290 0.0001887290 6.174522e-05
[1788,] 0.0001760697 0.0001904806 5.773552e-05
[1789,] 0.0001597856 0.0001885033 5.325107e-05
[1790,] 0.0001821431 0.0001887091 6.131902e-05
[1791,] 0.0001865630 0.0001887982 6.250627e-05
[1792,] 0.0001596515 0.0001885010 5.317623e-05
[1793,] 0.0001736998 0.0001910250 6.206229e-05
[1794,] 0.0001783616 0.0001881507 5.922934e-05
[1795,] 0.0001799576 0.0001881665 5.965324e-05
[1796,] 0.0001731034 0.0001889997 5.949932e-05
[1797,] 0.0001799602 0.0001886885 5.975508e-05
[1798,] 0.0001782688 0.0001893296 5.811546e-05
[1799,] 0.0001763237 0.0001882559 5.859237e-05
[1800,] 0.0001774540 0.0001908319 6.361161e-05
[1801,] 0.0001725015 0.0001908898 5.914384e-05
[1802,] 0.0001711490 0.0001905681 5.765573e-05
[1803,] 0.0001862853 0.0001887967 6.236676e-05
[1804,] 0.0001887091 0.0001885119 6.335405e-05
[1805,] 0.0001758503 0.0001896469 5.773295e-05
[1806,] 0.0001772718 0.0001894161 5.792747e-05
[1807,] 0.0001833902 0.0001886922 6.176737e-05
[1808,] 0.0001597910 0.0001885118 5.320233e-05
[1809,] 0.0001783216 0.0001900263 5.799809e-05
[1810,] 0.0001837759 0.0001887252 6.197175e-05
[1811,] 0.0001843972 0.0001885298 6.129733e-05
[1812,] 0.0001967278 0.0001885796 6.446464e-05
[1813,] 0.0001617314 0.0001886803 5.418652e-05
[1814,] 0.0001967344 0.0001885857 6.442895e-05
[1815,] 0.0001844501 0.0001887920 6.238944e-05
[1816,] 0.0001750519 0.0001891831 6.054970e-05
[1817,] 0.0001992213 0.0001885743 6.525508e-05
[1818,] 0.0001876840 0.0001887226 6.297152e-05
[1819,] 0.0001651355 0.0001886297 5.543992e-05
[1820,] 0.0001764344 0.0001905734 5.774762e-05
[1821,] 0.0001764915 0.0001891626 6.109799e-05
[1822,] 0.0001764531 0.0001900994 5.776701e-05
[1823,] 0.0001925425 0.0001885375 6.337661e-05
[1824,] 0.0001842576 0.0001887901 6.230883e-05
[1825,] 0.0001831778 0.0001886577 6.178005e-05
[1826,] 0.0001749159 0.0001892046 6.052581e-05
[1827,] 0.0001630200 0.0001886617 5.468524e-05
[1828,] 0.0002015997 0.0001887549 6.611845e-05
[1829,] 0.0001892881 0.0001884257 6.293022e-05
[1830,] 0.0001888123 0.0001887339 6.229399e-05
[1831,] 0.0001778026 0.0001885128 5.937094e-05
[1832,] 0.0001891743 0.0001884702 6.311463e-05
[1833,] 0.0001761968 0.0001885727 5.875771e-05
[1834,] 0.0001769724 0.0001882994 5.872502e-05
[1835,] 0.0001923467 0.0001885164 6.372588e-05
[1836,] 0.0001757127 0.0001882717 5.845298e-05
[1837,] 0.0001792699 0.0001885853 5.996279e-05
[1838,] 0.0001713857 0.0001886617 5.648021e-05
[1839,] 0.0001859642 0.0001886486 6.361778e-05
[1840,] 0.0001860130 0.0001887155 6.148500e-05
[1841,] 0.0001887399 0.0001884441 6.292045e-05
[1842,] 0.0001853026 0.0001885085 6.168030e-05
[1843,] 0.0001785189 0.0001884240 5.951186e-05
[1844,] 0.0002008947 0.0001887169 6.609669e-05
[1845,] 0.0001891458 0.0001885221 6.294433e-05
[1846,] 0.0001812301 0.0001894954 5.766324e-05
[1847,] 0.0001854369 0.0001886011 6.174932e-05
[1848,] 0.0001862188 0.0001895553 5.890191e-05
[1849,] 0.0002048077 0.0001883535 6.855610e-05
[1850,] 0.0001779503 0.0001888638 5.985665e-05
[1851,] 0.0001888975 0.0001885224 6.283671e-05
[1852,] 0.0001690702 0.0001886043 5.596144e-05
[1853,] 0.0001678715 0.0001884277 5.579205e-05
[1854,] 0.0001700307 0.0001885276 5.657219e-05
[1855,] 0.0001988434 0.0001883354 6.510225e-05
[1856,] 0.0001783167 0.0001890155 6.152398e-05
[1857,] 0.0001623386 0.0001887548 5.319838e-05
[1858,] 0.0001599738 0.0001885764 5.327123e-05
[1859,] 0.0001597562 0.0001882714 5.320312e-05
[1860,] 0.0001599366 0.0001885603 5.325668e-05
[1861,] 0.0001600165 0.0001884907 5.330871e-05
[1862,] 0.0001600609 0.0001885463 5.332089e-05
[1863,] 0.0001581737 0.0001887684 5.257579e-05
[1864,] 0.0001592280 0.0001882648 5.297400e-05
[1865,] 0.0001596643 0.0001882666 5.311993e-05
[1866,] 0.0001589407 0.0001882652 5.289957e-05
[1867,] 0.0001893727 0.0001882961 6.289054e-05
[1868,] 0.0001581970 0.0001883127 5.255626e-05
[1869,] 0.0001601606 0.0001885406 5.334555e-05
[1870,] 0.0001583268 0.0001882741 5.255932e-05
[1871,] 0.0001597286 0.0001882650 5.314644e-05
[1872,] 0.0001582458 0.0001882785 5.255697e-05
[1873,] 0.0001599547 0.0001882652 5.322849e-05
[1874,] 0.0001596265 0.0001882658 5.313218e-05
[1875,] 0.0001594068 0.0001882678 5.307751e-05
[1876,] 0.0001637802 0.0001888166 5.357276e-05
[1877,] 0.0001599158 0.0001882550 5.325103e-05
[1878,] 0.0001600602 0.0001882550 5.330067e-05
[1879,] 0.0001593654 0.0001882532 5.304882e-05
[1880,] 0.0001600523 0.0001882592 5.331755e-05
[1881,] 0.0001598691 0.0001882530 5.319875e-05
[1882,] 0.0001601732 0.0001882534 5.332177e-05
[1883,] 0.0001602298 0.0001882530 5.333688e-05
[1884,] 0.0001603718 0.0001882554 5.340585e-05
[1885,] 0.0001603243 0.0001882542 5.338004e-05
[1886,] 0.0001605243 0.0001882552 5.343653e-05
[1887,] 0.0001830407 0.0001885827 6.112867e-05
[1888,] 0.0001751514 0.0001887532 5.827899e-05
[1889,] 0.0001642898 0.0001892970 5.352510e-05
[1890,] 0.0001598488 0.0001885405 5.324394e-05
[1891,] 0.0001598278 0.0001884891 5.323928e-05
[1892,] 0.0001599101 0.0001885462 5.326570e-05
[1893,] 0.0001599067 0.0001884873 5.326367e-05
[1894,] 0.0001830083 0.0001884264 6.089750e-05
[1895,] 0.0001605887 0.0001886966 5.274776e-05
[1896,] 0.0001940490 0.0001884171 6.515576e-05
[1897,] 0.0001625485 0.0001881294 5.364154e-05
[1898,] 0.0001596260 0.0001886669 5.254788e-05
[1899,] 0.0001597091 0.0001885418 5.320188e-05
[1900,] 0.0001600896 0.0001886689 5.264725e-05
[1901,] 0.0001594824 0.0001886582 5.252108e-05
[1902,] 0.0001940520 0.0001883897 6.505782e-05
[1903,] 0.0001682484 0.0001888812 5.467674e-05
[1904,] 0.0001611497 0.0001886039 5.292051e-05
[1905,] 0.0001597700 0.0001885429 5.321764e-05
[1906,] 0.0001597555 0.0001885482 5.321763e-05
[1907,] 0.0001811337 0.0001886626 6.009957e-05
[1908,] 0.0001670124 0.0001885814 5.464452e-05
[1909,] 0.0001852188 0.0001885735 6.191790e-05
[1910,] 0.0001597554 0.0001885421 5.321649e-05
[1911,] 0.0001589434 0.0001880807 5.266128e-05
[1912,] 0.0001595162 0.0001880421 5.288811e-05
[1913,] 0.0001749200 0.0001887462 5.823580e-05
[1914,] 0.0001594770 0.0001884620 5.259577e-05
[1915,] 0.0001654341 0.0001885825 5.420179e-05
[1916,] 0.0001651728 0.0001885833 5.412973e-05
[1917,] 0.0001623021 0.0001880349 5.415792e-05
[1918,] 0.0001598717 0.0001884359 5.322505e-05
[1919,] 0.0001941878 0.0001883983 6.514242e-05
[1920,] 0.0001597882 0.0001884387 5.319697e-05
[1921,] 0.0001598576 0.0001885705 5.325426e-05
[1922,] 0.0001600350 0.0001884466 5.273601e-05
[1923,] 0.0001600969 0.0001884354 5.270920e-05
[1924,] 0.0001762497 0.0001887826 5.854112e-05
[1925,] 0.0001590859 0.0001884919 5.286304e-05
[1926,] 0.0001583668 0.0001883224 5.262105e-05
[1927,] 0.0001583416 0.0001889837 5.225194e-05
[1928,] 0.0001583147 0.0001889166 5.225892e-05
[1929,] 0.0001596774 0.0001884386 5.318208e-05
[1930,] 0.0001774265 0.0001887725 5.884848e-05
[1931,] 0.0001597778 0.0001885407 5.322165e-05
[1932,] 0.0001881242 0.0001888688 6.360287e-05
[1933,] 0.0001607699 0.0001886891 5.275815e-05
[1934,] 0.0001855693 0.0001886439 6.177870e-05
[1935,] 0.0001596724 0.0001884207 5.315651e-05
[1936,] 0.0001581788 0.0001887951 5.228190e-05
[1937,] 0.0001835934 0.0001886483 6.153485e-05
[1938,] 0.0001575937 0.0001889905 5.225583e-05
[1939,] 0.0001598526 0.0001885524 5.325017e-05
[1940,] 0.0001828368 0.0001886717 6.124944e-05
[1941,] 0.0001974972 0.0001885852 6.558998e-05
[1942,] 0.0001831419 0.0001886724 6.138412e-05
[1943,] 0.0001590477 0.0001883943 5.255371e-05
[1944,] 0.0001651989 0.0001887321 5.413065e-05
[1945,] 0.0001856464 0.0001880741 6.167205e-05
[1946,] 0.0001831965 0.0001886622 6.139261e-05
[1947,] 0.0001857167 0.0001886693 6.179209e-05
[1948,] 0.0001773439 0.0001887709 5.882977e-05
[1949,] 0.0001592814 0.0001889248 5.241752e-05
[1950,] 0.0001604810 0.0001889366 5.266123e-05
[1951,] 0.0001599312 0.0001888529 5.256522e-05
[1952,] 0.0001610210 0.0001889482 5.276690e-05
[1953,] 0.0001610186 0.0001888985 5.281584e-05
[1954,] 0.0001794734 0.0001887646 5.937694e-05
[1955,] 0.0001598103 0.0001885574 5.324296e-05
[1956,] 0.0001596878 0.0001885437 5.320606e-05
[1957,] 0.0001871213 0.0001888513 6.297112e-05
[1958,] 0.0001871148 0.0001888130 6.293859e-05
[1959,] 0.0001802949 0.0001887659 5.960955e-05
[1960,] 0.0001831620 0.0001886883 6.141086e-05
[1961,] 0.0001597632 0.0001885248 5.316590e-05
[1962,] 0.0001668278 0.0001885184 5.467461e-05
[1963,] 0.0001592876 0.0001883369 5.303295e-05
[1964,] 0.0001583254 0.0001904599 5.227197e-05
[1965,] 0.0001597329 0.0001908033 5.226156e-05
[1966,] 0.0001590893 0.0001903780 5.222671e-05
[1967,] 0.0001613196 0.0001886508 5.319012e-05
[1968,] 0.0001890694 0.0001887014 6.388282e-05
[1969,] 0.0001624001 0.0001891132 5.300213e-05
[1970,] 0.0001757443 0.0001888860 5.675081e-05
[1971,] 0.0001783677 0.0001887522 5.907909e-05
[1972,] 0.0001588289 0.0001905550 5.220735e-05
[1973,] 0.0001886738 0.0001886315 6.359769e-05
[1974,] 0.0001604452 0.0001913979 5.229413e-05
[1975,] 0.0001729419 0.0001888291 5.616484e-05
[1976,] 0.0001853443 0.0001886441 6.171847e-05
[1977,] 0.0001636763 0.0001891605 5.327003e-05
[1978,] 0.0001857303 0.0001886450 6.182291e-05
[1979,] 0.0001890356 0.0001889115 6.410053e-05
[1980,] 0.0001597149 0.0001909933 5.225141e-05
[1981,] 0.0001818095 0.0001886541 6.071248e-05
[1982,] 0.0001880187 0.0001884826 6.289537e-05
[1983,] 0.0001596090 0.0001903270 5.226945e-05
[1984,] 0.0001909103 0.0001889295 6.507824e-05
[1985,] 0.0001884468 0.0001886855 6.354705e-05
[1986,] 0.0001854543 0.0001886441 6.174874e-05
[1987,] 0.0001618315 0.0001909573 5.248869e-05
[1988,] 0.0001595470 0.0001902602 5.226236e-05
[1989,] 0.0001597370 0.0001885396 5.320826e-05
[1990,] 0.0002148335 0.0001886158 7.071976e-05
[1991,] 0.0001590895 0.0001899759 5.225632e-05
[1992,] 0.0001645506 0.0001886776 5.386944e-05
[1993,] 0.0001930218 0.0001887870 6.513447e-05
[1994,] 0.0001885931 0.0001885808 6.349340e-05
[1995,] 0.0001597265 0.0001885389 5.320532e-05
[1996,] 0.0001631744 0.0001889412 5.324932e-05
[1997,] 0.0001829044 0.0001886094 6.120396e-05
[1998,] 0.0001617660 0.0001906354 5.253365e-05
[1999,] 0.0001888093 0.0001884751 6.345120e-05
[2000,] 0.0001575207 0.0001888545 5.218951e-05
[2001,] 0.0002342781 0.0001886030 7.726612e-05
[2002,] 0.0001858558 0.0001885675 6.184594e-05
[2003,] 0.0001723196 0.0001884238 5.754454e-05
[2004,] 0.0001853437 0.0001885307 6.169614e-05
[2005,] 0.0001868557 0.0001887131 6.204391e-05
[2006,] 0.0001657063 0.0001882080 5.519023e-05
[2007,] 0.0001808471 0.0001884431 6.021236e-05
[2008,] 0.0001865407 0.0001885265 6.218950e-05
[2009,] 0.0001682762 0.0001884641 5.578453e-05
[2010,] 0.0001999839 0.0001888973 6.389104e-05
[2011,] 0.0001687156 0.0001883403 5.622582e-05
[2012,] 0.0001739092 0.0001886528 5.798985e-05
[2013,] 0.0001901071 0.0001886099 6.117158e-05
[2014,] 0.0001808308 0.0001882026 6.010305e-05
[2015,] 0.0001989252 0.0001880309 6.612227e-05
[2016,] 0.0001863120 0.0001889605 5.961083e-05
[2017,] 0.0001925362 0.0001881470 6.278951e-05
[2018,] 0.0001821930 0.0001897741 6.210809e-05
[2019,] 0.0001725056 0.0001886793 5.753236e-05
[2020,] 0.0001724726 0.0001886770 5.751313e-05
[2021,] 0.0001726023 0.0001886716 5.759394e-05
[2022,] 0.0001726041 0.0001886483 5.755099e-05
[2023,] 0.0001724576 0.0001886826 5.750697e-05
[2024,] 0.0001724400 0.0001886551 5.747494e-05
[2025,] 0.0001811466 0.0001885052 6.029589e-05
[2026,] 0.0001730015 0.0001885833 5.780993e-05
[2027,] 0.0001725394 0.0001886829 5.755031e-05
[2028,] 0.0001725021 0.0001886825 5.753160e-05
[2029,] 0.0001725480 0.0001886551 5.753090e-05
[2030,] 0.0001723914 0.0001886830 5.747947e-05
[2031,] 0.0001723855 0.0001886882 5.747643e-05
[2032,] 0.0001724099 0.0001886787 5.748860e-05
[2033,] 0.0001810459 0.0001884766 6.039118e-05
[2034,] 0.0001724198 0.0001886881 5.749733e-05
[2035,] 0.0001724059 0.0001886591 5.746918e-05
[2036,] 0.0001724541 0.0001886881 5.751856e-05
[2037,] 0.0001810033 0.0001885032 6.038357e-05
[2038,] 0.0001935903 0.0001904379 6.040521e-05
[2039,] 0.0001723809 0.0001886877 5.747590e-05
[2040,] 0.0001723719 0.0001886880 5.746492e-05
[2041,] 0.0001723732 0.0001886884 5.746499e-05
[2042,] 0.0001723742 0.0001886876 5.746617e-05
[2043,] 0.0001723598 0.0001886787 5.745414e-05
[2044,] 0.0001723662 0.0001886825 5.745304e-05
[2045,] 0.0001723951 0.0001886886 5.748348e-05
[2046,] 0.0001723704 0.0001886880 5.746447e-05
[2047,] 0.0001724107 0.0001886876 5.749243e-05
[2048,] 0.0001724238 0.0001892656 5.809603e-05
[2049,] 0.0001724229 0.0001886864 5.750061e-05
[2050,] 0.0001811921 0.0001885504 6.037372e-05
[2051,] 0.0001723702 0.0001886917 5.746939e-05
[2052,] 0.0001689689 0.0001913156 5.812032e-05
[2053,] 0.0001723724 0.0001886931 5.747960e-05
[2054,] 0.0001914218 0.0001880492 6.427643e-05
[2055,] 0.0001723660 0.0001886925 5.747329e-05
[2056,] 0.0001723549 0.0001886917 5.746474e-05
[2057,] 0.0001723270 0.0001886945 5.743570e-05
[2058,] 0.0001724094 0.0001886925 5.750451e-05
[2059,] 0.0001723805 0.0001886903 5.748147e-05
[2060,] 0.0001811303 0.0001885003 6.032293e-05
[2061,] 0.0001723395 0.0001886922 5.744740e-05
[2062,] 0.0001723062 0.0001886886 5.741833e-05
[2063,] 0.0001723423 0.0001886931 5.742952e-05
[2064,] 0.0001724315 0.0001886987 5.751523e-05
[2065,] 0.0001811204 0.0001885039 6.032108e-05
[2066,] 0.0001724683 0.0001886917 5.753631e-05
[2067,] 0.0001811188 0.0001885052 6.031097e-05
[2068,] 0.0001723342 0.0001886925 5.744580e-05
[2069,] 0.0001723251 0.0001886925 5.743438e-05
[2070,] 0.0001723327 0.0001886926 5.744894e-05
[2071,] 0.0001723290 0.0001886866 5.744103e-05
[2072,] 0.0001724058 0.0001886925 5.750108e-05
[2073,] 0.0001930338 0.0001902571 6.055590e-05
[2074,] 0.0001811240 0.0001885094 6.031957e-05
[2075,] 0.0001723510 0.0001886924 5.746192e-05
[2076,] 0.0001723448 0.0001886924 5.746083e-05
[2077,] 0.0001811227 0.0001885094 6.031835e-05
[2078,] 0.0001816262 0.0001887542 6.101591e-05
[2079,] 0.0001680360 0.0001886978 5.608678e-05
[2080,] 0.0001694656 0.0001890788 5.737227e-05
[2081,] 0.0001735816 0.0001885805 5.835680e-05
[2082,] 0.0001735282 0.0001885911 5.834089e-05
[2083,] 0.0001680568 0.0001885402 5.597236e-05
[2084,] 0.0001733796 0.0001884672 5.811758e-05
[2085,] 0.0001731721 0.0001885722 5.816704e-05
[2086,] 0.0001730524 0.0001884839 5.798181e-05
[2087,] 0.0001797330 0.0001901359 5.739394e-05
[2088,] 0.0001735769 0.0001891552 5.597276e-05
[2089,] 0.0001677577 0.0001893739 5.463243e-05
[2090,] 0.0001734596 0.0001895011 5.575093e-05
[2091,] 0.0001817989 0.0001883941 6.067201e-05
[2092,] 0.0001815515 0.0001883879 6.055830e-05
[2093,] 0.0001720211 0.0001891813 5.557923e-05
[2094,] 0.0001716569 0.0001891730 5.549652e-05
[2095,] 0.0001700406 0.0001889962 5.521509e-05
[2096,] 0.0001714203 0.0001890765 5.549424e-05
[2097,] 0.0001708331 0.0001892045 5.529112e-05
[2098,] 0.0001738630 0.0001890629 5.608958e-05
[2099,] 0.0001717604 0.0001890617 5.558408e-05
[2100,] 0.0001709531 0.0001890210 5.541436e-05
[2101,] 0.0001813402 0.0001888626 5.815352e-05
[2102,] 0.0001812688 0.0001885208 6.039575e-05
[2103,] 0.0001737108 0.0001889546 5.611828e-05
[2104,] 0.0001823039 0.0001884038 5.902188e-05
[2105,] 0.0001724599 0.0001885213 5.737198e-05
[2106,] 0.0001802518 0.0001886772 6.011912e-05
[2107,] 0.0001634388 0.0001882376 5.384814e-05
[2108,] 0.0001586720 0.0001882019 5.269812e-05
[2109,] 0.0001901821 0.0001883350 6.293154e-05
[2110,] 0.0001595083 0.0001887857 5.363485e-05
[2111,] 0.0001796720 0.0001881586 5.992250e-05
[2112,] 0.0001600542 0.0001889065 5.397840e-05
[2113,] 0.0001934864 0.0001886095 6.385304e-05
[2114,] 0.0001607960 0.0001888819 5.430462e-05
[2115,] 0.0001604600 0.0001899630 5.398031e-05
[2116,] 0.0001639762 0.0001893807 5.614538e-05
[2117,] 0.0001604309 0.0001898989 5.402371e-05
[2118,] 0.0001586705 0.0001908878 5.398379e-05
[2119,] 0.0001599381 0.0001891802 5.408869e-05
[2120,] 0.0001634929 0.0001912894 5.325507e-05
[2121,] 0.0001591434 0.0001908087 5.432444e-05
[2122,] 0.0001593290 0.0001907887 5.444916e-05
[2123,] 0.0001614768 0.0001892695 5.489968e-05
[2124,] 0.0001891556 0.0001884349 6.275145e-05
[2125,] 0.0001899863 0.0001884285 6.306413e-05
[2126,] 0.0001900647 0.0001884270 6.310916e-05
[2127,] 0.0001627277 0.0001895321 5.333932e-05
[2128,] 0.0001603374 0.0001897735 5.357304e-05
[2129,] 0.0001920651 0.0001886099 6.345151e-05
[2130,] 0.0001605690 0.0001895845 5.460161e-05
[2131,] 0.0001885903 0.0001884214 6.275399e-05
[2132,] 0.0001900915 0.0001884290 6.305971e-05
[2133,] 0.0001659411 0.0001891680 5.682740e-05
[2134,] 0.0001800555 0.0001882004 5.974120e-05
[2135,] 0.0001903580 0.0001884276 6.315945e-05
[2136,] 0.0001785507 0.0001886815 5.950995e-05
[2137,] 0.0001903428 0.0001884277 6.315510e-05
[2138,] 0.0001890883 0.0001884225 6.296773e-05
[2139,] 0.0001618525 0.0001892943 5.326281e-05
[2140,] 0.0001583950 0.0001891627 5.322506e-05
[2141,] 0.0001623905 0.0001889286 5.339365e-05
[2142,] 0.0001786237 0.0001887626 5.969384e-05
[2143,] 0.0001783059 0.0001888131 5.956583e-05
[2144,] 0.0001711744 0.0001883194 5.678033e-05
[2145,] 0.0001791313 0.0001888969 6.146891e-05
[2146,] 0.0001790856 0.0001884367 5.967482e-05
[2147,] 0.0001793667 0.0001886879 5.979107e-05
[2148,] 0.0002150185 0.0001904367 7.982044e-05
[2149,] 0.0001713660 0.0001882554 5.686516e-05
[2150,] 0.0002195134 0.0001907123 8.235420e-05
[2151,] 0.0001786663 0.0001883671 5.937801e-05
[2152,] 0.0001707819 0.0001882196 5.680796e-05
[2153,] 0.0001737184 0.0001883680 5.819341e-05
[2154,] 0.0001726571 0.0001883330 5.771217e-05
[2155,] 0.0001718633 0.0001883379 5.738435e-05
[2156,] 0.0001745489 0.0001890135 5.942758e-05
[2157,] 0.0001871030 0.0001902691 6.699654e-05
[2158,] 0.0001793864 0.0001886513 5.979145e-05
[2159,] 0.0001791069 0.0001883843 5.964935e-05
[2160,] 0.0001647786 0.0001890988 5.600331e-05
[2161,] 0.0001794237 0.0001886842 5.980449e-05
[2162,] 0.0001668467 0.0001891081 5.689304e-05
[2163,] 0.0001854189 0.0001884019 6.278560e-05
[2164,] 0.0001797064 0.0001883752 5.972715e-05
[2165,] 0.0001719602 0.0001883526 5.713449e-05
[2166,] 0.0001790337 0.0001883688 5.961146e-05
[2167,] 0.0001734283 0.0001896741 5.918041e-05
[2168,] 0.0001721130 0.0001883782 5.717532e-05
[2169,] 0.0001715786 0.0001900766 5.778366e-05
[2170,] 0.0001786354 0.0001886276 5.952819e-05
[2171,] 0.0001840868 0.0001883944 6.101277e-05
[2172,] 0.0001795675 0.0001886553 5.985550e-05
[2173,] 0.0001784033 0.0001884159 6.024187e-05
[2174,] 0.0001728939 0.0001896254 5.861319e-05
[2175,] 0.0001789719 0.0001894802 6.042834e-05
[2176,] 0.0001721261 0.0001898515 5.826149e-05
[2177,] 0.0001818856 0.0001888042 5.979033e-05
[2178,] 0.0001679183 0.0001884150 5.572979e-05
[2179,] 0.0001826433 0.0001886513 6.131437e-05
[2180,] 0.0001688683 0.0001887379 5.589442e-05
[2181,] 0.0001684246 0.0001886525 5.586700e-05
[2182,] 0.0001686269 0.0001887032 5.587461e-05
[2183,] 0.0001829893 0.0001887092 6.035897e-05
[2184,] 0.0001814095 0.0001887146 5.989312e-05
[2185,] 0.0001685416 0.0001883967 5.586371e-05
[2186,] 0.0001830065 0.0001886117 6.130253e-05
[2187,] 0.0001838493 0.0001884071 6.058695e-05
[2188,] 0.0001826740 0.0001887233 6.024112e-05
[2189,] 0.0001800516 0.0001887441 5.950133e-05
[2190,] 0.0001819930 0.0001886825 6.014620e-05
[2191,] 0.0001907942 0.0001886614 6.288024e-05
[2192,] 0.0001723774 0.0001888033 5.847173e-05
[2193,] 0.0001847516 0.0001884134 6.083825e-05
[2194,] 0.0001684509 0.0001888641 5.584132e-05
[2195,] 0.0001839873 0.0001887861 6.042188e-05
[2196,] 0.0001853283 0.0001887701 6.082389e-05
[2197,] 0.0001860490 0.0001886392 6.199900e-05
[2198,] 0.0001838197 0.0001884403 6.044545e-05
[2199,] 0.0001692365 0.0001887538 5.594391e-05
[2200,] 0.0001846064 0.0001884432 6.066640e-05
[2201,] 0.0001847745 0.0001884412 6.071986e-05
[2202,] 0.0001851529 0.0001884605 6.075969e-05
[2203,] 0.0001849809 0.0001884430 6.077531e-05
[2204,] 0.0001853851 0.0001885088 6.069921e-05
[2205,] 0.0001869560 0.0001888315 6.322236e-05
[2206,] 0.0001871435 0.0001888319 6.329322e-05
[2207,] 0.0001845141 0.0001887422 6.074001e-05
[2208,] 0.0001849142 0.0001884553 6.072996e-05
[2209,] 0.0001797730 0.0001886561 5.995389e-05
[2210,] 0.0001693682 0.0001887457 5.596628e-05
[2211,] 0.0001845829 0.0001884454 6.065492e-05
[2212,] 0.0001820548 0.0001886436 6.108283e-05
[2213,] 0.0001839971 0.0001884713 6.041166e-05
[2214,] 0.0001842687 0.0001887473 6.065901e-05
[2215,] 0.0001842227 0.0001886367 6.158285e-05
[2216,] 0.0001841957 0.0001887411 6.065213e-05
[2217,] 0.0001604538 0.0001887797 5.381955e-05
[2218,] 0.0001837985 0.0001885353 6.048524e-05
[2219,] 0.0001852884 0.0001884212 6.091426e-05
[2220,] 0.0001846236 0.0001884403 6.067745e-05
[2221,] 0.0001686734 0.0001883943 5.582324e-05
[2222,] 0.0001842015 0.0001884231 6.056328e-05
[2223,] 0.0001697444 0.0001886771 5.604502e-05
[2224,] 0.0001798369 0.0001886558 5.997617e-05
[2225,] 0.0001866734 0.0001888315 6.311641e-05
[2226,] 0.0001605245 0.0001888084 5.387305e-05
[2227,] 0.0001765242 0.0001883745 5.832801e-05
[2228,] 0.0001808941 0.0001885649 6.033086e-05
[2229,] 0.0001811891 0.0001886130 6.074166e-05
[2230,] 0.0001813571 0.0001885664 6.050277e-05
[2231,] 0.0001858010 0.0001888428 6.282160e-05
[2232,] 0.0001694376 0.0001885181 5.593774e-05
[2233,] 0.0001703467 0.0001887770 5.612423e-05
[2234,] 0.0001847910 0.0001886737 6.030386e-05
[2235,] 0.0001834443 0.0001884516 6.030066e-05
[2236,] 0.0001747930 0.0001889148 5.710830e-05
[2237,] 0.0001706279 0.0001888364 5.616360e-05
[2238,] 0.0001740625 0.0001889440 5.692899e-05
[2239,] 0.0001744789 0.0001882325 5.813976e-05
[2240,] 0.0001752951 0.0001889918 5.718092e-05
[2241,] 0.0001791709 0.0001885153 5.982180e-05
[2242,] 0.0001865533 0.0001888402 6.309626e-05
[2243,] 0.0001687569 0.0001885780 5.590715e-05
[2244,] 0.0001689102 0.0001882212 5.603402e-05
[2245,] 0.0001699347 0.0001881293 5.657701e-05
[2246,] 0.0001670987 0.0001884693 5.581890e-05
[2247,] 0.0001710690 0.0001883436 5.732671e-05
[2248,] 0.0001902874 0.0001886117 6.367131e-05
[2249,] 0.0001895430 0.0001886340 6.349397e-05
[2250,] 0.0001678261 0.0001885215 5.600456e-05
[2251,] 0.0001600572 0.0001882471 5.328735e-05
[2252,] 0.0001672986 0.0001886104 5.602266e-05
[2253,] 0.0001679975 0.0001883349 5.579985e-05
[2254,] 0.0001672412 0.0001885492 5.595538e-05
[2255,] 0.0001738462 0.0001888000 5.812865e-05
[2256,] 0.0001674637 0.0001885444 5.607542e-05
[2257,] 0.0001833478 0.0001883133 6.090981e-05
[2258,] 0.0001674194 0.0001885346 5.604582e-05
[2259,] 0.0001678311 0.0001887328 5.610240e-05
[2260,] 0.0001673550 0.0001885574 5.602369e-05
[2261,] 0.0001673556 0.0001884737 5.597250e-05
[2262,] 0.0001681811 0.0001883316 5.623330e-05
[2263,] 0.0001669585 0.0001884275 5.570938e-05
[2264,] 0.0001903471 0.0001886132 6.368986e-05
[2265,] 0.0001596943 0.0001886644 5.341664e-05
[2266,] 0.0001741450 0.0001890516 5.860717e-05
[2267,] 0.0001744884 0.0001882251 5.810346e-05
[2268,] 0.0001902407 0.0001886485 6.374698e-05
[2269,] 0.0001827972 0.0001882960 6.078794e-05
```
