## Supplementary material for "Characterization of shared and ancestry-specific signals driving complex traits using multi-ancestry fine-mapping": s1_data.bim

```
11	chr11:18118287:A:G	0	18118287	G	A
11	chr11:18118920:G:A	0	18118920	A	G
11	chr11:18119852:A:G	0	18119852	G	A
11	chr11:18120529:C:T	0	18120529	T	C
11	chr11:18120916:G:A	0	18120916	A	G
11	chr11:18123249:C:T	0	18123249	T	C
11	chr11:18123520:G:A	0	18123520	A	G
11	chr11:18123590:G:T	0	18123590	T	G
11	chr11:18124476:A:G	0	18124476	G	A
11	chr11:18124630:G:T	0	18124630	T	G
11	chr11:18124729:T:C	0	18124729	C	T
11	chr11:18125079:TTTC:T	0	18125079	T	TTTC
11	chr11:18125578:T:TAAGG	0	18125578	TAAGG	T
11	chr11:18126747:T:A	0	18126747	A	T
11	chr11:18127086:T:G	0	18127086	G	T
11	chr11:18127675:A:G	0	18127675	G	A
11	chr11:18128017:G:A	0	18128017	A	G
11	chr11:18128164:G:A	0	18128164	A	G
11	chr11:18128251:C:T	0	18128251	T	C
11	chr11:18128630:C:T	0	18128630	T	C
11	chr11:18128798:C:T	0	18128798	T	C
11	chr11:18129798:C:T	0	18129798	T	C
11	chr11:18130839:T:C	0	18130839	C	T
11	chr11:18130868:G:T	0	18130868	T	G
11	chr11:18131291:C:T	0	18131291	T	C
11	chr11:18131546:G:T	0	18131546	T	G
11	chr11:18132573:C:A	0	18132573	A	C
11	chr11:18133297:A:G	0	18133297	G	A
11	chr11:18133299:T:C	0	18133299	C	T
11	chr11:18133667:C:T	0	18133667	T	C
11	chr11:18134527:C:T	0	18134527	T	C
11	chr11:18136800:A:T	0	18136800	T	A
11	chr11:18137446:T:C	0	18137446	C	T
11	chr11:18137707:A:G	0	18137707	G	A
11	chr11:18138121:T:C	0	18138121	C	T
11	chr11:18138122:G:A	0	18138122	A	G
11	chr11:18138805:C:A	0	18138805	A	C
11	chr11:18138807:C:T	0	18138807	T	C
11	chr11:18138910:G:A	0	18138910	A	G
11	chr11:18139399:G:A	0	18139399	A	G
11	chr11:18140165:C:T	0	18140165	T	C
11	chr11:18140506:A:C	0	18140506	C	A
11	chr11:18140935:C:T	0	18140935	T	C
11	chr11:18141398:C:T	0	18141398	T	C
11	chr11:18142024:TA:T	0	18142024	T	TA
11	chr11:18144336:C:T	0	18144336	T	C
11	chr11:18145392:T:C	0	18145392	C	T
11	chr11:18145694:A:G	0	18145694	G	A
11	chr11:18146083:A:G	0	18146083	G	A
11	chr11:18146199:C:T	0	18146199	T	C
11	chr11:18146475:T:C	0	18146475	C	T
11	chr11:18146872:TC:T	0	18146872	T	TC
11	chr11:18147496:T:C	0	18147496	C	T
11	chr11:18148219:G:A	0	18148219	A	G
11	chr11:18148435:A:C	0	18148435	C	A
11	chr11:18148945:G:A	0	18148945	A	G
11	chr11:18149048:T:C	0	18149048	C	T
11	chr11:18149053:G:A	0	18149053	A	G
11	chr11:18149141:T:C	0	18149141	C	T
11	chr11:18149405:G:C	0	18149405	C	G
11	chr11:18149583:G:C	0	18149583	C	G
11	chr11:18149941:G:A	0	18149941	A	G
11	chr11:18150120:A:G	0	18150120	G	A
11	chr11:18151035:G:A	0	18151035	A	G
11	chr11:18151180:G:A	0	18151180	A	G
11	chr11:18151267:T:A	0	18151267	A	T
11	chr11:18151700:C:A	0	18151700	A	C
11	chr11:18152172:T:C	0	18152172	C	T
11	chr11:18152190:A:C	0	18152190	C	A
11	chr11:18152237:T:C	0	18152237	C	T
11	chr11:18152514:A:T	0	18152514	T	A
11	chr11:18153483:C:T	0	18153483	T	C
11	chr11:18153491:C:T	0	18153491	T	C
11	chr11:18154327:T:C	0	18154327	C	T
11	chr11:18154417:G:A	0	18154417	A	G
11	chr11:18154788:C:T	0	18154788	T	C
11	chr11:18155095:T:C	0	18155095	C	T
11	chr11:18155366:T:A	0	18155366	A	T
11	chr11:18155594:G:A	0	18155594	A	G
11	chr11:18155947:C:T	0	18155947	T	C
11	chr11:18156116:C:T	0	18156116	T	C
11	chr11:18156216:A:C	0	18156216	C	A
11	chr11:18156259:G:A	0	18156259	A	G
11	chr11:18156586:C:T	0	18156586	T	C
11	chr11:18156795:T:G	0	18156795	G	T
11	chr11:18156901:G:A	0	18156901	A	G
11	chr11:18157209:G:A	0	18157209	A	G
11	chr11:18157233:C:T	0	18157233	T	C
11	chr11:18157441:A:G	0	18157441	G	A
11	chr11:18157497:C:T	0	18157497	T	C
11	chr11:18157575:G:A	0	18157575	A	G
11	chr11:18157578:T:C	0	18157578	C	T
11	chr11:18157723:C:T	0	18157723	T	C
11	chr11:18157809:A:G	0	18157809	G	A
11	chr11:18158071:T:C	0	18158071	C	T
11	chr11:18158106:C:A	0	18158106	A	C
11	chr11:18158110:A:G	0	18158110	G	A
11	chr11:18158230:A:G	0	18158230	G	A
11	chr11:18158251:T:C	0	18158251	C	T
11	chr11:18158420:A:G	0	18158420	G	A
11	chr11:18158443:A:G	0	18158443	G	A
11	chr11:18158466:C:T	0	18158466	T	C
11	chr11:18158604:A:G	0	18158604	G	A
11	chr11:18158757:A:C	0	18158757	C	A
11	chr11:18158841:C:A	0	18158841	A	C
11	chr11:18158918:A:G	0	18158918	G	A
11	chr11:18159005:G:A	0	18159005	A	G
11	chr11:18159150:T:C	0	18159150	C	T
11	chr11:18159167:G:A	0	18159167	A	G
11	chr11:18159205:C:T	0	18159205	T	C
11	chr11:18159273:T:C	0	18159273	C	T
11	chr11:18159580:G:A	0	18159580	A	G
11	chr11:18159888:T:G	0	18159888	G	T
11	chr11:18160045:A:T	0	18160045	T	A
11	chr11:18160076:G:A	0	18160076	A	G
11	chr11:18160184:G:A	0	18160184	A	G
11	chr11:18160298:G:A	0	18160298	A	G
11	chr11:18160343:C:T	0	18160343	T	C
11	chr11:18160569:G:A	0	18160569	A	G
11	chr11:18161206:T:C	0	18161206	C	T
11	chr11:18161223:G:A	0	18161223	A	G
11	chr11:18161510:A:G	0	18161510	G	A
11	chr11:18161700:C:T	0	18161700	T	C
11	chr11:18162158:A:C	0	18162158	C	A
11	chr11:18162208:G:C	0	18162208	C	G
11	chr11:18162486:CA:C	0	18162486	C	CA
11	chr11:18162516:C:T	0	18162516	T	C
11	chr11:18162882:G:A	0	18162882	A	G
11	chr11:18163170:C:T	0	18163170	T	C
11	chr11:18164341:G:A	0	18164341	A	G
11	chr11:18164344:A:G	0	18164344	G	A
11	chr11:18164392:T:C	0	18164392	C	T
11	chr11:18165199:A:C	0	18165199	C	A
11	chr11:18165234:C:G	0	18165234	G	C
11	chr11:18165601:A:G	0	18165601	G	A
11	chr11:18165692:G:A	0	18165692	A	G
11	chr11:18166082:T:G	0	18166082	G	T
11	chr11:18166331:C:T	0	18166331	T	C
11	chr11:18166415:G:A	0	18166415	A	G
11	chr11:18166975:T:C	0	18166975	C	T
11	chr11:18167563:A:G	0	18167563	G	A
11	chr11:18168309:G:A	0	18168309	A	G
11	chr11:18168406:C:G	0	18168406	G	C
11	chr11:18168441:G:A	0	18168441	A	G
11	chr11:18168728:T:C	0	18168728	C	T
11	chr11:18168856:T:C	0	18168856	C	T
11	chr11:18168985:T:A	0	18168985	A	T
11	chr11:18169451:C:T	0	18169451	T	C
11	chr11:18169772:C:T	0	18169772	T	C
11	chr11:18169868:T:C	0	18169868	C	T
11	chr11:18169999:T:C	0	18169999	C	T
11	chr11:18170042:G:A	0	18170042	A	G
11	chr11:18170189:T:C	0	18170189	C	T
11	chr11:18170433:T:A	0	18170433	A	T
11	chr11:18170692:T:C	0	18170692	C	T
11	chr11:18170827:G:A	0	18170827	A	G
11	chr11:18171147:T:C	0	18171147	C	T
11	chr11:18171289:T:A	0	18171289	A	T
11	chr11:18171560:C:T	0	18171560	T	C
11	chr11:18171758:C:T	0	18171758	T	C
11	chr11:18171922:T:C	0	18171922	C	T
11	chr11:18171996:G:A	0	18171996	A	G
11	chr11:18172279:A:C	0	18172279	C	A
11	chr11:18172293:G:C	0	18172293	C	G
11	chr11:18172521:G:A	0	18172521	A	G
11	chr11:18172536:C:A	0	18172536	A	C
11	chr11:18172640:T:G	0	18172640	G	T
11	chr11:18173246:G:A	0	18173246	A	G
11	chr11:18173280:C:G	0	18173280	G	C
11	chr11:18173331:T:G	0	18173331	G	T
11	chr11:18173801:C:T	0	18173801	T	C
11	chr11:18173901:C:T	0	18173901	T	C
11	chr11:18176389:T:C	0	18176389	C	T
11	chr11:18177987:T:A	0	18177987	A	T
11	chr11:18178483:G:T	0	18178483	T	G
11	chr11:18179155:C:G	0	18179155	G	C
11	chr11:18179632:G:C	0	18179632	C	G
11	chr11:18179669:A:G	0	18179669	G	A
11	chr11:18179785:T:G	0	18179785	G	T
11	chr11:18180299:G:A	0	18180299	A	G
11	chr11:18180538:G:A	0	18180538	A	G
11	chr11:18180981:A:G	0	18180981	G	A
11	chr11:18181357:T:C	0	18181357	C	T
11	chr11:18181492:C:T	0	18181492	T	C
11	chr11:18182081:G:A	0	18182081	A	G
11	chr11:18182717:A:G	0	18182717	G	A
11	chr11:18184058:T:C	0	18184058	C	T
11	chr11:18184302:G:A	0	18184302	A	G
11	chr11:18184787:T:C	0	18184787	C	T
11	chr11:18185958:G:A	0	18185958	A	G
11	chr11:18186190:T:A	0	18186190	A	T
11	chr11:18187566:G:A	0	18187566	A	G
11	chr11:18187734:A:G	0	18187734	G	A
11	chr11:18188038:C:T	0	18188038	T	C
11	chr11:18188342:T:G	0	18188342	G	T
11	chr11:18188657:A:G	0	18188657	G	A
11	chr11:18188887:A:G	0	18188887	G	A
11	chr11:18188933:T:C	0	18188933	C	T
11	chr11:18189033:C:T	0	18189033	T	C
11	chr11:18189267:G:A	0	18189267	A	G
11	chr11:18189268:C:A	0	18189268	A	C
11	chr11:18189302:C:T	0	18189302	T	C
11	chr11:18190118:A:C	0	18190118	C	A
11	chr11:18190124:T:C	0	18190124	C	T
11	chr11:18190171:G:A	0	18190171	A	G
11	chr11:18190186:A:G	0	18190186	G	A
11	chr11:18190210:G:A	0	18190210	A	G
11	chr11:18190368:G:C	0	18190368	C	G
11	chr11:18190541:C:T	0	18190541	T	C
11	chr11:18190837:A:G	0	18190837	G	A
11	chr11:18191043:T:C	0	18191043	C	T
11	chr11:18191248:C:A	0	18191248	A	C
11	chr11:18191588:A:G	0	18191588	G	A
11	chr11:18191780:A:G	0	18191780	G	A
11	chr11:18192114:T:G	0	18192114	G	T
11	chr11:18192615:C:T	0	18192615	T	C
11	chr11:18192971:T:C	0	18192971	C	T
11	chr11:18194787:T:C	0	18194787	C	T
11	chr11:18195624:T:C	0	18195624	C	T
11	chr11:18196801:C:T	0	18196801	T	C
11	chr11:18196975:G:T	0	18196975	T	G
11	chr11:18197131:G:A	0	18197131	A	G
11	chr11:18197220:C:T	0	18197220	T	C
11	chr11:18197855:C:T	0	18197855	T	C
11	chr11:18198126:T:C	0	18198126	C	T
11	chr11:18199208:C:A	0	18199208	A	C
11	chr11:18199293:T:C	0	18199293	C	T
11	chr11:18199363:T:C	0	18199363	C	T
11	chr11:18199724:G:A	0	18199724	A	G
11	chr11:18200967:A:G	0	18200967	G	A
11	chr11:18201135:G:A	0	18201135	A	G
11	chr11:18201283:T:C	0	18201283	C	T
11	chr11:18201365:C:T	0	18201365	T	C
11	chr11:18201427:C:T	0	18201427	T	C
11	chr11:18201820:A:G	0	18201820	G	A
11	chr11:18201961:C:T	0	18201961	T	C
11	chr11:18202278:A:T	0	18202278	T	A
11	chr11:18202351:C:T	0	18202351	T	C
11	chr11:18202481:G:A	0	18202481	A	G
11	chr11:18202698:C:A	0	18202698	A	C
11	chr11:18202913:CA:C	0	18202913	C	CA
11	chr11:18202954:G:A	0	18202954	A	G
11	chr11:18203139:T:C	0	18203139	C	T
11	chr11:18203205:A:G	0	18203205	G	A
11	chr11:18203787:G:A	0	18203787	A	G
11	chr11:18203956:G:C	0	18203956	C	G
11	chr11:18204068:C:T	0	18204068	T	C
11	chr11:18204280:A:C	0	18204280	C	A
11	chr11:18204521:T:C	0	18204521	C	T
11	chr11:18204859:AC:A	0	18204859	A	AC
11	chr11:18204955:C:T	0	18204955	T	C
11	chr11:18205396:C:T	0	18205396	T	C
11	chr11:18205507:T:G	0	18205507	G	T
11	chr11:18205581:G:A	0	18205581	A	G
11	chr11:18205604:G:A	0	18205604	A	G
11	chr11:18206168:C:T	0	18206168	T	C
11	chr11:18206214:G:A	0	18206214	A	G
11	chr11:18206246:T:C	0	18206246	C	T
11	chr11:18206258:A:G	0	18206258	G	A
11	chr11:18206298:A:G	0	18206298	G	A
11	chr11:18206438:G:A	0	18206438	A	G
11	chr11:18206442:A:G	0	18206442	G	A
11	chr11:18206631:C:T	0	18206631	T	C
11	chr11:18207156:A:G	0	18207156	G	A
11	chr11:18207285:A:G	0	18207285	G	A
11	chr11:18207324:A:G	0	18207324	G	A
11	chr11:18207634:T:G	0	18207634	G	T
11	chr11:18208730:A:C	0	18208730	C	A
11	chr11:18209742:C:A	0	18209742	A	C
11	chr11:18210368:T:C	0	18210368	C	T
11	chr11:18212550:C:T	0	18212550	T	C
11	chr11:18213208:G:A	0	18213208	A	G
11	chr11:18215153:TGCA:T	0	18215153	T	TGCA
11	chr11:18216145:C:T	0	18216145	T	C
11	chr11:18216277:T:C	0	18216277	C	T
11	chr11:18217036:A:G	0	18217036	G	A
11	chr11:18217224:A:T	0	18217224	T	A
11	chr11:18217400:G:T	0	18217400	T	G
11	chr11:18218231:C:T	0	18218231	T	C
11	chr11:18218982:G:A	0	18218982	A	G
11	chr11:18219098:A:G	0	18219098	G	A
11	chr11:18219476:C:G	0	18219476	G	C
11	chr11:18219727:G:A	0	18219727	A	G
11	chr11:18219940:G:A	0	18219940	A	G
11	chr11:18219971:A:G	0	18219971	G	A
11	chr11:18221822:C:T	0	18221822	T	C
11	chr11:18223153:T:A	0	18223153	A	T
11	chr11:18223305:C:T	0	18223305	T	C
11	chr11:18223500:A:G	0	18223500	G	A
11	chr11:18223573:A:T	0	18223573	T	A
11	chr11:18224055:C:T	0	18224055	T	C
11	chr11:18224119:T:C	0	18224119	C	T
11	chr11:18225091:G:A	0	18225091	A	G
11	chr11:18225160:C:T	0	18225160	T	C
11	chr11:18225396:C:T	0	18225396	T	C
11	chr11:18225984:C:A	0	18225984	A	C
11	chr11:18226087:G:A	0	18226087	A	G
11	chr11:18226152:T:C	0	18226152	C	T
11	chr11:18226468:A:T	0	18226468	T	A
11	chr11:18226557:G:A	0	18226557	A	G
11	chr11:18226667:G:A	0	18226667	A	G
11	chr11:18226856:A:G	0	18226856	G	A
11	chr11:18226956:G:A	0	18226956	A	G
11	chr11:18226992:T:A	0	18226992	A	T
11	chr11:18227604:T:C	0	18227604	C	T
11	chr11:18227608:T:C	0	18227608	C	T
11	chr11:18228001:C:A	0	18228001	A	C
11	chr11:18229234:T:C	0	18229234	C	T
11	chr11:18229753:T:C	0	18229753	C	T
11	chr11:18230120:G:A	0	18230120	A	G
11	chr11:18230557:T:C	0	18230557	C	T
11	chr11:18230746:G:A	0	18230746	A	G
11	chr11:18231629:C:T	0	18231629	T	C
11	chr11:18231831:G:A	0	18231831	A	G
11	chr11:18231849:C:CT	0	18231849	CT	C
11	chr11:18231935:T:G	0	18231935	G	T
11	chr11:18233166:C:A	0	18233166	A	C
11	chr11:18233723:C:T	0	18233723	T	C
11	chr11:18235276:G:A	0	18235276	A	G
11	chr11:18235470:G:A	0	18235470	A	G
11	chr11:18235576:A:C	0	18235576	C	A
11	chr11:18236735:A:C	0	18236735	C	A
11	chr11:18237381:T:C	0	18237381	C	T
11	chr11:18237492:AAT:A	0	18237492	A	AAT
11	chr11:18237834:A:G	0	18237834	G	A
11	chr11:18238155:G:A	0	18238155	A	G
11	chr11:18238728:G:A	0	18238728	A	G
11	chr11:18239656:G:A	0	18239656	A	G
11	chr11:18240741:A:G	0	18240741	G	A
11	chr11:18241060:A:G	0	18241060	G	A
11	chr11:18241122:C:T	0	18241122	T	C
11	chr11:18241673:C:T	0	18241673	T	C
11	chr11:18243024:T:C	0	18243024	C	T
11	chr11:18243191:C:T	0	18243191	T	C
11	chr11:18243209:T:C	0	18243209	C	T
11	chr11:18244252:C:T	0	18244252	T	C
11	chr11:18245480:C:T	0	18245480	T	C
11	chr11:18245565:A:G	0	18245565	G	A
11	chr11:18245641:GA:G	0	18245641	G	GA
11	chr11:18245806:A:G	0	18245806	G	A
11	chr11:18246121:GA:G	0	18246121	G	GA
11	chr11:18246514:C:T	0	18246514	T	C
11	chr11:18248367:G:T	0	18248367	T	G
11	chr11:18248778:G:A	0	18248778	A	G
11	chr11:18249058:A:G	0	18249058	G	A
11	chr11:18249122:C:T	0	18249122	T	C
11	chr11:18249351:C:T	0	18249351	T	C
11	chr11:18249781:T:A	0	18249781	A	T
11	chr11:18250382:T:G	0	18250382	G	T
11	chr11:18250426:C:A	0	18250426	A	C
11	chr11:18250932:A:G	0	18250932	G	A
11	chr11:18250963:A:C	0	18250963	C	A
11	chr11:18251299:G:C	0	18251299	C	G
11	chr11:18251453:T:A	0	18251453	A	T
11	chr11:18251621:C:A	0	18251621	A	C
11	chr11:18251799:T:A	0	18251799	A	T
11	chr11:18252173:CA:C	0	18252173	C	CA
11	chr11:18252291:C:T	0	18252291	T	C
11	chr11:18252472:C:T	0	18252472	T	C
11	chr11:18252582:T:C	0	18252582	C	T
11	chr11:18252653:G:A	0	18252653	A	G
11	chr11:18252856:C:T	0	18252856	T	C
11	chr11:18252892:G:A	0	18252892	A	G
11	chr11:18252893:C:T	0	18252893	T	C
11	chr11:18252918:T:C	0	18252918	C	T
11	chr11:18252985:C:A	0	18252985	A	C
11	chr11:18253017:G:A	0	18253017	A	G
11	chr11:18253124:C:T	0	18253124	T	C
11	chr11:18253930:G:A	0	18253930	A	G
11	chr11:18254114:G:A	0	18254114	A	G
11	chr11:18254283:G:A	0	18254283	A	G
11	chr11:18254466:G:T	0	18254466	T	G
11	chr11:18254789:A:G	0	18254789	G	A
11	chr11:18255352:G:A	0	18255352	A	G
11	chr11:18255551:C:T	0	18255551	T	C
11	chr11:18256216:A:G	0	18256216	G	A
11	chr11:18256307:T:C	0	18256307	C	T
11	chr11:18256364:C:T	0	18256364	T	C
11	chr11:18256516:A:G	0	18256516	G	A
11	chr11:18256589:C:T	0	18256589	T	C
11	chr11:18257190:T:C	0	18257190	C	T
11	chr11:18257585:G:A	0	18257585	A	G
11	chr11:18257696:G:A	0	18257696	A	G
11	chr11:18257719:C:T	0	18257719	T	C
11	chr11:18257887:C:A	0	18257887	A	C
11	chr11:18258035:G:A	0	18258035	A	G
11	chr11:18259099:T:G	0	18259099	G	T
11	chr11:18259725:A:G	0	18259725	G	A
11	chr11:18260000:T:C	0	18260000	C	T
11	chr11:18260072:T:A	0	18260072	A	T
11	chr11:18260239:A:G	0	18260239	G	A
11	chr11:18260369:C:T	0	18260369	T	C
11	chr11:18260504:A:G	0	18260504	G	A
11	chr11:18260894:G:C	0	18260894	C	G
11	chr11:18260971:T:C	0	18260971	C	T
11	chr11:18262842:T:G	0	18262842	G	T
11	chr11:18263410:C:T	0	18263410	T	C
11	chr11:18263658:C:T	0	18263658	T	C
11	chr11:18264227:A:T	0	18264227	T	A
11	chr11:18264546:A:G	0	18264546	G	A
11	chr11:18264566:C:T	0	18264566	T	C
11	chr11:18265260:C:T	0	18265260	T	C
11	chr11:18265427:T:G	0	18265427	G	T
11	chr11:18265487:G:C	0	18265487	C	G
11	chr11:18266251:C:T	0	18266251	T	C
11	chr11:18268199:C:T	0	18268199	T	C
11	chr11:18268216:C:T	0	18268216	T	C
11	chr11:18268217:T:G	0	18268217	G	T
11	chr11:18269480:A:AG	0	18269480	AG	A
11	chr11:18269774:T:C	0	18269774	C	T
11	chr11:18269981:G:T	0	18269981	T	G
11	chr11:18270189:G:A	0	18270189	A	G
11	chr11:18270300:T:A	0	18270300	A	T
11	chr11:18271414:G:A	0	18271414	A	G
11	chr11:18271578:G:C	0	18271578	C	G
11	chr11:18271856:G:A	0	18271856	A	G
11	chr11:18272162:A:G	0	18272162	G	A
11	chr11:18273396:C:A	0	18273396	A	C
11	chr11:18273760:CT:C	0	18273760	C	CT
11	chr11:18273783:G:A	0	18273783	A	G
11	chr11:18273976:A:G	0	18273976	G	A
11	chr11:18275048:A:G	0	18275048	G	A
11	chr11:18275183:G:A	0	18275183	A	G
11	chr11:18275791:A:C	0	18275791	C	A
11	chr11:18275825:T:C	0	18275825	C	T
11	chr11:18276016:C:T	0	18276016	T	C
11	chr11:18276053:G:A	0	18276053	A	G
11	chr11:18276215:G:A	0	18276215	A	G
11	chr11:18276276:T:C	0	18276276	C	T
11	chr11:18276559:A:G	0	18276559	G	A
11	chr11:18277029:A:G	0	18277029	G	A
11	chr11:18279078:G:A	0	18279078	A	G
11	chr11:18279407:G:A	0	18279407	A	G
11	chr11:18279418:G:T	0	18279418	T	G
11	chr11:18279582:A:G	0	18279582	G	A
11	chr11:18279583:G:A	0	18279583	A	G
11	chr11:18280058:T:C	0	18280058	C	T
11	chr11:18280293:T:C	0	18280293	C	T
11	chr11:18280941:AG:A	0	18280941	A	AG
11	chr11:18281622:T:C	0	18281622	C	T
11	chr11:18281857:C:T	0	18281857	T	C
11	chr11:18283786:T:C	0	18283786	C	T
11	chr11:18284210:G:C	0	18284210	C	G
11	chr11:18284725:G:A	0	18284725	A	G
11	chr11:18284852:G:A	0	18284852	A	G
11	chr11:18285498:T:C	0	18285498	C	T
11	chr11:18286534:C:A	0	18286534	A	C
11	chr11:18287065:T:C	0	18287065	C	T
11	chr11:18288153:A:G	0	18288153	G	A
11	chr11:18288902:T:C	0	18288902	C	T
11	chr11:18289124:G:C	0	18289124	C	G
11	chr11:18289198:T:C	0	18289198	C	T
11	chr11:18290154:T:C	0	18290154	C	T
11	chr11:18291090:C:T	0	18291090	T	C
11	chr11:18291406:G:A	0	18291406	A	G
11	chr11:18292190:T:G	0	18292190	G	T
11	chr11:18293318:A:G	0	18293318	G	A
11	chr11:18294766:C:T	0	18294766	T	C
11	chr11:18294873:T:C	0	18294873	C	T
11	chr11:18295911:T:A	0	18295911	A	T
11	chr11:18296317:C:A	0	18296317	A	C
11	chr11:18296740:G:A	0	18296740	A	G
11	chr11:18297633:G:T	0	18297633	T	G
11	chr11:18297732:G:T	0	18297732	T	G
11	chr11:18298012:A:G	0	18298012	G	A
11	chr11:18298368:G:A	0	18298368	A	G
11	chr11:18299153:G:A	0	18299153	A	G
11	chr11:18300396:C:T	0	18300396	T	C
11	chr11:18301749:A:G	0	18301749	G	A
11	chr11:18301970:T:C	0	18301970	C	T
11	chr11:18302550:T:C	0	18302550	C	T
11	chr11:18302742:T:C	0	18302742	C	T
11	chr11:18303068:G:GAAAGTGATATC	0	18303068	GAAAGTGATATC	G
11	chr11:18303599:C:T	0	18303599	T	C
11	chr11:18303721:C:T	0	18303721	T	C
11	chr11:18303792:T:A	0	18303792	A	T
11	chr11:18304269:T:G	0	18304269	G	T
11	chr11:18304649:C:G	0	18304649	G	C
11	chr11:18305162:G:C	0	18305162	C	G
11	chr11:18305165:G:A	0	18305165	A	G
11	chr11:18305168:C:A	0	18305168	A	C
11	chr11:18305211:C:T	0	18305211	T	C
11	chr11:18305701:C:T	0	18305701	T	C
11	chr11:18305772:A:G	0	18305772	G	A
11	chr11:18305801:T:C	0	18305801	C	T
11	chr11:18305878:C:T	0	18305878	T	C
11	chr11:18305974:C:T	0	18305974	T	C
11	chr11:18306101:T:G	0	18306101	G	T
11	chr11:18306137:G:T	0	18306137	T	G
11	chr11:18306879:A:G	0	18306879	G	A
11	chr11:18306915:G:A	0	18306915	A	G
11	chr11:18307459:T:C	0	18307459	C	T
11	chr11:18310118:G:A	0	18310118	A	G
11	chr11:18311177:C:A	0	18311177	A	C
11	chr11:18311700:G:A	0	18311700	A	G
11	chr11:18311733:A:G	0	18311733	G	A
11	chr11:18314137:G:A	0	18314137	A	G
11	chr11:18314358:G:A	0	18314358	A	G
11	chr11:18316655:T:C	0	18316655	C	T
11	chr11:18317135:A:C	0	18317135	C	A
11	chr11:18319311:AT:A	0	18319311	A	AT
11	chr11:18319315:G:A	0	18319315	A	G
11	chr11:18319655:T:C	0	18319655	C	T
11	chr11:18320066:G:A	0	18320066	A	G
11	chr11:18320322:A:G	0	18320322	G	A
11	chr11:18320534:T:C	0	18320534	C	T
11	chr11:18321662:G:A	0	18321662	A	G
11	chr11:18322275:C:G	0	18322275	G	C
11	chr11:18322517:T:C	0	18322517	C	T
11	chr11:18327034:T:C	0	18327034	C	T
11	chr11:18327115:G:T	0	18327115	T	G
11	chr11:18330659:C:T	0	18330659	T	C
11	chr11:18331138:C:G	0	18331138	G	C
11	chr11:18331892:C:T	0	18331892	T	C
11	chr11:18333330:T:C	0	18333330	C	T
11	chr11:18333448:A:G	0	18333448	G	A
11	chr11:18333555:T:G	0	18333555	G	T
11	chr11:18333761:G:A	0	18333761	A	G
11	chr11:18334052:C:G	0	18334052	G	C
11	chr11:18334360:C:T	0	18334360	T	C
11	chr11:18334919:C:T	0	18334919	T	C
11	chr11:18335723:A:G	0	18335723	G	A
11	chr11:18336077:TTTTTG:T	0	18336077	T	TTTTTG
11	chr11:18337314:C:T	0	18337314	T	C
11	chr11:18337316:C:A	0	18337316	A	C
11	chr11:18337557:C:A	0	18337557	A	C
11	chr11:18338584:G:A	0	18338584	A	G
11	chr11:18338704:C:T	0	18338704	T	C
11	chr11:18339829:T:G	0	18339829	G	T
11	chr11:18340846:A:G	0	18340846	G	A
11	chr11:18340910:A:G	0	18340910	G	A
11	chr11:18342506:C:T	0	18342506	T	C
11	chr11:18342811:G:T	0	18342811	T	G
11	chr11:18343047:G:A	0	18343047	A	G
11	chr11:18343481:C:T	0	18343481	T	C
11	chr11:18344163:A:G	0	18344163	G	A
11	chr11:18344303:G:A	0	18344303	A	G
11	chr11:18344321:G:A	0	18344321	A	G
11	chr11:18345583:C:T	0	18345583	T	C
11	chr11:18346072:A:G	0	18346072	G	A
11	chr11:18347129:T:C	0	18347129	C	T
11	chr11:18348800:C:T	0	18348800	T	C
11	chr11:18349192:C:A	0	18349192	A	C
11	chr11:18349422:C:T	0	18349422	T	C
11	chr11:18352732:G:A	0	18352732	A	G
11	chr11:18353235:G:A	0	18353235	A	G
11	chr11:18353617:A:T	0	18353617	T	A
11	chr11:18353986:G:A	0	18353986	A	G
11	chr11:18355205:T:C	0	18355205	C	T
11	chr11:18355666:A:G	0	18355666	G	A
11	chr11:18357336:A:G	0	18357336	G	A
11	chr11:18358292:T:C	0	18358292	C	T
11	chr11:18359288:C:T	0	18359288	T	C
11	chr11:18361364:C:T	0	18361364	T	C
11	chr11:18361763:G:A	0	18361763	A	G
11	chr11:18361902:T:G	0	18361902	G	T
11	chr11:18362208:G:A	0	18362208	A	G
11	chr11:18362795:C:T	0	18362795	T	C
11	chr11:18363260:A:T	0	18363260	T	A
11	chr11:18363391:A:G	0	18363391	G	A
11	chr11:18368441:A:G	0	18368441	G	A
11	chr11:18368942:A:C	0	18368942	C	A
11	chr11:18369085:G:A	0	18369085	A	G
11	chr11:18372298:C:G	0	18372298	G	C
11	chr11:18372343:C:G	0	18372343	G	C
11	chr11:18372355:T:A	0	18372355	A	T
11	chr11:18373003:A:G	0	18373003	G	A
11	chr11:18373176:TG:T	0	18373176	T	TG
11	chr11:18373805:G:A	0	18373805	A	G
11	chr11:18374771:C:T	0	18374771	T	C
11	chr11:18374780:G:A	0	18374780	A	G
11	chr11:18375263:T:C	0	18375263	C	T
11	chr11:18375272:A:G	0	18375272	G	A
11	chr11:18376212:T:G	0	18376212	G	T
11	chr11:18376457:G:A	0	18376457	A	G
11	chr11:18377001:T:C	0	18377001	C	T
11	chr11:18377191:A:C	0	18377191	C	A
11	chr11:18377411:A:G	0	18377411	G	A
11	chr11:18378967:C:T	0	18378967	T	C
11	chr11:18379264:C:T	0	18379264	T	C
11	chr11:18379426:G:A	0	18379426	A	G
11	chr11:18379984:G:A	0	18379984	A	G
11	chr11:18380320:A:G	0	18380320	G	A
11	chr11:18382688:C:T	0	18382688	T	C
11	chr11:18382752:G:A	0	18382752	A	G
11	chr11:18383944:C:T	0	18383944	T	C
11	chr11:18385773:G:A	0	18385773	A	G
11	chr11:18386320:C:T	0	18386320	T	C
11	chr11:18388169:A:G	0	18388169	G	A
11	chr11:18388301:A:G	0	18388301	G	A
11	chr11:18388522:A:T	0	18388522	T	A
11	chr11:18389314:T:C	0	18389314	C	T
11	chr11:18389924:CT:C	0	18389924	C	CT
11	chr11:18389950:C:A	0	18389950	A	C
11	chr11:18390842:AG:A	0	18390842	A	AG
11	chr11:18390870:C:T	0	18390870	T	C
11	chr11:18391071:T:G	0	18391071	G	T
11	chr11:18391261:C:T	0	18391261	T	C
11	chr11:18393341:C:T	0	18393341	T	C
11	chr11:18393510:G:T	0	18393510	T	G
11	chr11:18393783:C:A	0	18393783	A	C
11	chr11:18394140:G:A	0	18394140	A	G
11	chr11:18394268:C:T	0	18394268	T	C
11	chr11:18395321:A:G	0	18395321	G	A
11	chr11:18395899:C:A	0	18395899	A	C
11	chr11:18396036:G:A	0	18396036	A	G
11	chr11:18397172:C:T	0	18397172	T	C
11	chr11:18397885:T:C	0	18397885	C	T
11	chr11:18397987:C:T	0	18397987	T	C
11	chr11:18398279:A:G	0	18398279	G	A
11	chr11:18398707:G:A	0	18398707	A	G
11	chr11:18398753:A:G	0	18398753	G	A
11	chr11:18399258:T:A	0	18399258	A	T
11	chr11:18399329:T:G	0	18399329	G	T
11	chr11:18399690:C:T	0	18399690	T	C
11	chr11:18399905:A:G	0	18399905	G	A
11	chr11:18399908:T:C	0	18399908	C	T
11	chr11:18400136:C:A	0	18400136	A	C
11	chr11:18400372:ATGTT:A	0	18400372	A	ATGTT
11	chr11:18400566:C:CA	0	18400566	CA	C
11	chr11:18400940:C:A	0	18400940	A	C
11	chr11:18401563:C:T	0	18401563	T	C
11	chr11:18402294:A:G	0	18402294	G	A
11	chr11:18402571:A:T	0	18402571	T	A
11	chr11:18402676:G:C	0	18402676	C	G
11	chr11:18402904:C:T	0	18402904	T	C
11	chr11:18402940:A:G	0	18402940	G	A
11	chr11:18403043:T:A	0	18403043	A	T
11	chr11:18403471:T:C	0	18403471	C	T
11	chr11:18405109:A:T	0	18405109	T	A
11	chr11:18405249:T:G	0	18405249	G	T
11	chr11:18405770:A:G	0	18405770	G	A
11	chr11:18405839:TAAAC:T	0	18405839	T	TAAAC
11	chr11:18406034:C:T	0	18406034	T	C
11	chr11:18406619:G:A	0	18406619	A	G
11	chr11:18407903:A:G	0	18407903	G	A
11	chr11:18407920:T:C	0	18407920	C	T
11	chr11:18408001:C:G	0	18408001	G	C
11	chr11:18408393:C:T	0	18408393	T	C
11	chr11:18408444:A:C	0	18408444	C	A
11	chr11:18408603:T:C	0	18408603	C	T
11	chr11:18408791:T:C	0	18408791	C	T
11	chr11:18409636:TAA:T	0	18409636	T	TAA
11	chr11:18409702:A:G	0	18409702	G	A
11	chr11:18409718:C:T	0	18409718	T	C
11	chr11:18410016:A:G	0	18410016	G	A
11	chr11:18410067:C:T	0	18410067	T	C
11	chr11:18410486:CATGG:C	0	18410486	C	CATGG
11	chr11:18410643:T:C	0	18410643	C	T
11	chr11:18411103:C:T	0	18411103	T	C
11	chr11:18411207:A:G	0	18411207	G	A
11	chr11:18411308:T:C	0	18411308	C	T
11	chr11:18411312:A:G	0	18411312	G	A
11	chr11:18411358:C:T	0	18411358	T	C
11	chr11:18411394:T:C	0	18411394	C	T
11	chr11:18411450:T:C	0	18411450	C	T
11	chr11:18411458:T:C	0	18411458	C	T
11	chr11:18411721:C:T	0	18411721	T	C
11	chr11:18411912:A:C	0	18411912	C	A
11	chr11:18412173:C:G	0	18412173	G	C
11	chr11:18412213:T:A	0	18412213	A	T
11	chr11:18412293:C:T	0	18412293	T	C
11	chr11:18413169:C:T	0	18413169	T	C
11	chr11:18413911:A:T	0	18413911	T	A
11	chr11:18413974:C:G	0	18413974	G	C
11	chr11:18414153:C:T	0	18414153	T	C
11	chr11:18414748:A:T	0	18414748	T	A
11	chr11:18414901:T:C	0	18414901	C	T
11	chr11:18415457:A:G	0	18415457	G	A
11	chr11:18415817:T:C	0	18415817	C	T
11	chr11:18416957:C:T	0	18416957	T	C
11	chr11:18417454:C:G	0	18417454	G	C
11	chr11:18417665:A:G	0	18417665	G	A
11	chr11:18418020:A:G	0	18418020	G	A
11	chr11:18418758:T:C	0	18418758	C	T
11	chr11:18419088:G:A	0	18419088	A	G
11	chr11:18419236:T:C	0	18419236	C	T
11	chr11:18420135:ATAGAT:A	0	18420135	A	ATAGAT
11	chr11:18420849:T:C	0	18420849	C	T
11	chr11:18420861:A:G	0	18420861	G	A
11	chr11:18420919:G:A	0	18420919	A	G
11	chr11:18421076:A:T	0	18421076	T	A
11	chr11:18421383:T:C	0	18421383	C	T
11	chr11:18421546:G:A	0	18421546	A	G
11	chr11:18421633:A:G	0	18421633	G	A
11	chr11:18421753:C:G	0	18421753	G	C
11	chr11:18422121:A:C	0	18422121	C	A
11	chr11:18422142:T:C	0	18422142	C	T
11	chr11:18422229:A:G	0	18422229	G	A
11	chr11:18422266:GA:G	0	18422266	G	GA
11	chr11:18422352:T:C	0	18422352	C	T
11	chr11:18423183:A:G	0	18423183	G	A
11	chr11:18423190:A:G	0	18423190	G	A
11	chr11:18423442:G:A	0	18423442	A	G
11	chr11:18424015:TAGTA:T	0	18424015	T	TAGTA
11	chr11:18424253:G:A	0	18424253	A	G
11	chr11:18424743:G:C	0	18424743	C	G
11	chr11:18424922:C:T	0	18424922	T	C
11	chr11:18424962:C:T	0	18424962	T	C
11	chr11:18425116:C:T	0	18425116	T	C
11	chr11:18425150:G:A	0	18425150	A	G
11	chr11:18425556:T:G	0	18425556	G	T
11	chr11:18425676:A:G	0	18425676	G	A
11	chr11:18425753:C:T	0	18425753	T	C
11	chr11:18425813:G:A	0	18425813	A	G
11	chr11:18425974:A:G	0	18425974	G	A
11	chr11:18426064:G:A	0	18426064	A	G
11	chr11:18426129:A:C	0	18426129	C	A
11	chr11:18426496:C:T	0	18426496	T	C
11	chr11:18427394:A:C	0	18427394	C	A
11	chr11:18427714:G:T	0	18427714	T	G
11	chr11:18428311:A:AC	0	18428311	AC	A
11	chr11:18428673:A:G	0	18428673	G	A
11	chr11:18430088:T:TA	0	18430088	TA	T
11	chr11:18430339:T:G	0	18430339	G	T
11	chr11:18430369:T:C	0	18430369	C	T
11	chr11:18430571:A:G	0	18430571	G	A
11	chr11:18430599:C:T	0	18430599	T	C
11	chr11:18430809:A:G	0	18430809	G	A
11	chr11:18431185:T:C	0	18431185	C	T
11	chr11:18431501:C:A	0	18431501	A	C
11	chr11:18431619:C:T	0	18431619	T	C
11	chr11:18432027:G:A	0	18432027	A	G
11	chr11:18432146:G:A	0	18432146	A	G
11	chr11:18432179:A:G	0	18432179	G	A
11	chr11:18432195:A:T	0	18432195	T	A
11	chr11:18432568:T:TC	0	18432568	TC	T
11	chr11:18433633:T:C	0	18433633	C	T
11	chr11:18433737:C:T	0	18433737	T	C
11	chr11:18433943:T:C	0	18433943	C	T
11	chr11:18434341:A:C	0	18434341	C	A
11	chr11:18434388:C:A	0	18434388	A	C
11	chr11:18434406:A:G	0	18434406	G	A
11	chr11:18434586:A:T	0	18434586	T	A
11	chr11:18434593:G:A	0	18434593	A	G
11	chr11:18434634:A:G	0	18434634	G	A
11	chr11:18434989:C:T	0	18434989	T	C
11	chr11:18435190:A:T	0	18435190	T	A
11	chr11:18435342:T:C	0	18435342	C	T
11	chr11:18436590:G:A	0	18436590	A	G
11	chr11:18436911:TC:T	0	18436911	T	TC
11	chr11:18437569:A:G	0	18437569	G	A
11	chr11:18437707:G:A	0	18437707	A	G
11	chr11:18438168:A:G	0	18438168	G	A
11	chr11:18438175:G:A	0	18438175	A	G
11	chr11:18438259:T:C	0	18438259	C	T
11	chr11:18438312:A:G	0	18438312	G	A
11	chr11:18438753:T:C	0	18438753	C	T
11	chr11:18439435:C:T	0	18439435	T	C
11	chr11:18439507:G:C	0	18439507	C	G
11	chr11:18440077:T:C	0	18440077	C	T
11	chr11:18440231:C:T	0	18440231	T	C
11	chr11:18440283:C:A	0	18440283	A	C
11	chr11:18440331:A:G	0	18440331	G	A
11	chr11:18440554:A:G	0	18440554	G	A
11	chr11:18440791:CATG:C	0	18440791	C	CATG
11	chr11:18440830:G:A	0	18440830	A	G
11	chr11:18440928:A:G	0	18440928	G	A
11	chr11:18442124:C:T	0	18442124	T	C
11	chr11:18442573:C:T	0	18442573	T	C
11	chr11:18442809:T:C	0	18442809	C	T
11	chr11:18443447:C:T	0	18443447	T	C
11	chr11:18443845:C:T	0	18443845	T	C
11	chr11:18444381:A:G	0	18444381	G	A
11	chr11:18444700:C:T	0	18444700	T	C
11	chr11:18445420:A:C	0	18445420	C	A
11	chr11:18445736:T:C	0	18445736	C	T
11	chr11:18446351:C:A	0	18446351	A	C
11	chr11:18446831:G:A	0	18446831	A	G
11	chr11:18447373:A:G	0	18447373	G	A
11	chr11:18447383:C:T	0	18447383	T	C
11	chr11:18447434:C:T	0	18447434	T	C
11	chr11:18447449:T:C	0	18447449	C	T
11	chr11:18448387:G:A	0	18448387	A	G
11	chr11:18448535:G:A	0	18448535	A	G
11	chr11:18448573:G:A	0	18448573	A	G
11	chr11:18448758:G:T	0	18448758	T	G
11	chr11:18448940:G:A	0	18448940	A	G
11	chr11:18449253:A:G	0	18449253	G	A
11	chr11:18449824:G:A	0	18449824	A	G
11	chr11:18450080:T:A	0	18450080	A	T
11	chr11:18450586:G:A	0	18450586	A	G
11	chr11:18452009:C:T	0	18452009	T	C
11	chr11:18452126:G:T	0	18452126	T	G
11	chr11:18452581:C:A	0	18452581	A	C
11	chr11:18457664:C:T	0	18457664	T	C
11	chr11:18458335:G:A	0	18458335	A	G
11	chr11:18458654:A:G	0	18458654	G	A
11	chr11:18458768:A:G	0	18458768	G	A
11	chr11:18458952:G:A	0	18458952	A	G
11	chr11:18460623:G:A	0	18460623	A	G
11	chr11:18461192:T:A	0	18461192	A	T
11	chr11:18461385:C:T	0	18461385	T	C
11	chr11:18462568:C:T	0	18462568	T	C
11	chr11:18464576:G:A	0	18464576	A	G
11	chr11:18465374:C:T	0	18465374	T	C
11	chr11:18465758:C:G	0	18465758	G	C
11	chr11:18465857:A:G	0	18465857	G	A
11	chr11:18467732:C:T	0	18467732	T	C
11	chr11:18467813:G:A	0	18467813	A	G
11	chr11:18469758:C:T	0	18469758	T	C
11	chr11:18469957:CTCTG:C	0	18469957	C	CTCTG
11	chr11:18470618:T:C	0	18470618	C	T
11	chr11:18471783:T:A	0	18471783	A	T
11	chr11:18472204:T:C	0	18472204	C	T
11	chr11:18472580:C:T	0	18472580	T	C
11	chr11:18474313:G:A	0	18474313	A	G
11	chr11:18474323:C:T	0	18474323	T	C
11	chr11:18474368:C:T	0	18474368	T	C
11	chr11:18474438:G:A	0	18474438	A	G
11	chr11:18474969:G:A	0	18474969	A	G
11	chr11:18474979:G:A	0	18474979	A	G
11	chr11:18475017:A:G	0	18475017	G	A
11	chr11:18475776:A:G	0	18475776	G	A
11	chr11:18476619:C:T	0	18476619	T	C
11	chr11:18476940:C:G	0	18476940	G	C
11	chr11:18477166:A:T	0	18477166	T	A
11	chr11:18477183:G:A	0	18477183	A	G
11	chr11:18479667:G:A	0	18479667	A	G
11	chr11:18482190:A:G	0	18482190	G	A
11	chr11:18483623:T:C	0	18483623	C	T
11	chr11:18484085:G:A	0	18484085	A	G
11	chr11:18486311:C:T	0	18486311	T	C
11	chr11:18486635:T:G	0	18486635	G	T
11	chr11:18486654:T:C	0	18486654	C	T
11	chr11:18487487:C:A	0	18487487	A	C
11	chr11:18488226:A:G	0	18488226	G	A
11	chr11:18488242:T:G	0	18488242	G	T
11	chr11:18488446:C:T	0	18488446	T	C
11	chr11:18488474:C:T	0	18488474	T	C
11	chr11:18488497:C:A	0	18488497	A	C
11	chr11:18488914:C:A	0	18488914	A	C
11	chr11:18488946:C:G	0	18488946	G	C
11	chr11:18490070:TGA:T	0	18490070	T	TGA
11	chr11:18491025:T:C	0	18491025	C	T
11	chr11:18491121:A:G	0	18491121	G	A
11	chr11:18491419:C:T	0	18491419	T	C
11	chr11:18493515:C:T	0	18493515	T	C
11	chr11:18495370:A:G	0	18495370	G	A
11	chr11:18495474:A:G	0	18495474	G	A
11	chr11:18496003:CA:C	0	18496003	C	CA
11	chr11:18496199:T:C	0	18496199	C	T
11	chr11:18497220:C:G	0	18497220	G	C
11	chr11:18500244:T:C	0	18500244	C	T
11	chr11:18500442:C:T	0	18500442	T	C
11	chr11:18500591:G:T	0	18500591	T	G
11	chr11:18500769:G:A	0	18500769	A	G
11	chr11:18501716:T:C	0	18501716	C	T
11	chr11:18502661:C:T	0	18502661	T	C
11	chr11:18503461:T:C	0	18503461	C	T
11	chr11:18504700:G:A	0	18504700	A	G
11	chr11:18505846:T:C	0	18505846	C	T
11	chr11:18505870:T:C	0	18505870	C	T
11	chr11:18506698:T:A	0	18506698	A	T
11	chr11:18507245:C:T	0	18507245	T	C
11	chr11:18507561:G:A	0	18507561	A	G
11	chr11:18507789:G:A	0	18507789	A	G
11	chr11:18507869:A:G	0	18507869	G	A
11	chr11:18508473:A:T	0	18508473	T	A
11	chr11:18508500:T:C	0	18508500	C	T
11	chr11:18509481:C:A	0	18509481	A	C
11	chr11:18510127:C:T	0	18510127	T	C
11	chr11:18510399:C:T	0	18510399	T	C
11	chr11:18510909:T:C	0	18510909	C	T
11	chr11:18513349:A:G	0	18513349	G	A
11	chr11:18513784:A:C	0	18513784	C	A
11	chr11:18513796:T:C	0	18513796	C	T
11	chr11:18514021:T:C	0	18514021	C	T
11	chr11:18514104:C:T	0	18514104	T	C
11	chr11:18514163:T:C	0	18514163	C	T
11	chr11:18514283:C:A	0	18514283	A	C
11	chr11:18514668:G:T	0	18514668	T	G
11	chr11:18515062:T:C	0	18515062	C	T
11	chr11:18516253:C:T	0	18516253	T	C
11	chr11:18516254:A:G	0	18516254	G	A
11	chr11:18516268:G:C	0	18516268	C	G
11	chr11:18516493:T:C	0	18516493	C	T
11	chr11:18516504:C:T	0	18516504	T	C
11	chr11:18517591:T:C	0	18517591	C	T
11	chr11:18518667:T:C	0	18518667	C	T
11	chr11:18519027:T:G	0	18519027	G	T
11	chr11:18519202:A:T	0	18519202	T	A
11	chr11:18519660:CTGGA:C	0	18519660	C	CTGGA
11	chr11:18520680:A:G	0	18520680	G	A
11	chr11:18520699:T:A	0	18520699	A	T
11	chr11:18520887:T:C	0	18520887	C	T
11	chr11:18521323:C:A	0	18521323	A	C
11	chr11:18522243:T:C	0	18522243	C	T
11	chr11:18522306:C:A	0	18522306	A	C
11	chr11:18525785:G:A	0	18525785	A	G
11	chr11:18526254:G:A	0	18526254	A	G
11	chr11:18526648:C:G	0	18526648	G	C
11	chr11:18527334:A:G	0	18527334	G	A
11	chr11:18527416:G:C	0	18527416	C	G
11	chr11:18528684:G:A	0	18528684	A	G
11	chr11:18529253:G:T	0	18529253	T	G
11	chr11:18529845:G:A	0	18529845	A	G
11	chr11:18529965:G:A	0	18529965	A	G
11	chr11:18531352:T:C	0	18531352	C	T
11	chr11:18533477:ACAGT:A	0	18533477	A	ACAGT
11	chr11:18533779:C:T	0	18533779	T	C
11	chr11:18534354:C:G	0	18534354	G	C
11	chr11:18534741:G:A	0	18534741	A	G
11	chr11:18536278:T:A	0	18536278	A	T
11	chr11:18537095:T:C	0	18537095	C	T
11	chr11:18537329:T:A	0	18537329	A	T
11	chr11:18537388:A:G	0	18537388	G	A
11	chr11:18538264:T:C	0	18538264	C	T
11	chr11:18538387:T:C	0	18538387	C	T
11	chr11:18538754:G:A	0	18538754	A	G
11	chr11:18539992:A:C	0	18539992	C	A
11	chr11:18540644:C:T	0	18540644	T	C
11	chr11:18541435:C:T	0	18541435	T	C
11	chr11:18541545:A:G	0	18541545	G	A
11	chr11:18542358:G:A	0	18542358	A	G
11	chr11:18542514:G:C	0	18542514	C	G
11	chr11:18543039:C:T	0	18543039	T	C
11	chr11:18543182:C:T	0	18543182	T	C
11	chr11:18543290:T:C	0	18543290	C	T
11	chr11:18543380:A:G	0	18543380	G	A
11	chr11:18544030:A:G	0	18544030	G	A
11	chr11:18545077:T:A	0	18545077	A	T
11	chr11:18546078:A:T	0	18546078	T	A
11	chr11:18547617:A:G	0	18547617	G	A
11	chr11:18547798:T:C	0	18547798	C	T
11	chr11:18547837:A:G	0	18547837	G	A
11	chr11:18547845:G:A	0	18547845	A	G
11	chr11:18548756:G:C	0	18548756	C	G
11	chr11:18549052:A:G	0	18549052	G	A
11	chr11:18549244:G:A	0	18549244	A	G
11	chr11:18549639:G:A	0	18549639	A	G
11	chr11:18549782:T:C	0	18549782	C	T
11	chr11:18549967:G:A	0	18549967	A	G
11	chr11:18550613:T:C	0	18550613	C	T
11	chr11:18550995:T:A	0	18550995	A	T
11	chr11:18552118:G:A	0	18552118	A	G
11	chr11:18552558:A:T	0	18552558	T	A
11	chr11:18552583:T:C	0	18552583	C	T
11	chr11:18552884:G:T	0	18552884	T	G
11	chr11:18553390:C:T	0	18553390	T	C
11	chr11:18553766:T:C	0	18553766	C	T
11	chr11:18553859:C:T	0	18553859	T	C
11	chr11:18554119:C:T	0	18554119	T	C
11	chr11:18555244:G:A	0	18555244	A	G
11	chr11:18555361:G:A	0	18555361	A	G
11	chr11:18558511:T:C	0	18558511	C	T
11	chr11:18559121:A:G	0	18559121	G	A
11	chr11:18559321:G:C	0	18559321	C	G
11	chr11:18561267:A:G	0	18561267	G	A
11	chr11:18561536:G:A	0	18561536	A	G
11	chr11:18561711:G:A	0	18561711	A	G
11	chr11:18561810:G:C	0	18561810	C	G
11	chr11:18561822:A:T	0	18561822	T	A
11	chr11:18562257:G:C	0	18562257	C	G
11	chr11:18562984:C:T	0	18562984	T	C
11	chr11:18563542:G:A	0	18563542	A	G
11	chr11:18563631:G:A	0	18563631	A	G
11	chr11:18564575:C:T	0	18564575	T	C
11	chr11:18565324:A:C	0	18565324	C	A
11	chr11:18565692:G:A	0	18565692	A	G
11	chr11:18566687:TTTAGAG:T	0	18566687	T	TTTAGAG
11	chr11:18566772:G:A	0	18566772	A	G
11	chr11:18567202:C:A	0	18567202	A	C
11	chr11:18567538:A:C	0	18567538	C	A
11	chr11:18567689:C:T	0	18567689	T	C
11	chr11:18567951:C:T	0	18567951	T	C
11	chr11:18568023:T:C	0	18568023	C	T
11	chr11:18568029:C:T	0	18568029	T	C
11	chr11:18568458:C:T	0	18568458	T	C
11	chr11:18569478:A:C	0	18569478	C	A
11	chr11:18569628:T:C	0	18569628	C	T
11	chr11:18569629:TA:T	0	18569629	T	TA
11	chr11:18569828:T:G	0	18569828	G	T
11	chr11:18570098:A:G	0	18570098	G	A
11	chr11:18570445:G:A	0	18570445	A	G
11	chr11:18571418:A:G	0	18571418	G	A
11	chr11:18571440:T:A	0	18571440	A	T
11	chr11:18572167:C:T	0	18572167	T	C
11	chr11:18573961:GC:G	0	18573961	G	GC
11	chr11:18574368:C:T	0	18574368	T	C
11	chr11:18574965:G:T	0	18574965	T	G
11	chr11:18575033:G:A	0	18575033	A	G
11	chr11:18575212:CA:C	0	18575212	C	CA
11	chr11:18575765:G:A	0	18575765	A	G
11	chr11:18575844:A:AC	0	18575844	AC	A
11	chr11:18578736:T:C	0	18578736	C	T
11	chr11:18578775:T:G	0	18578775	G	T
11	chr11:18579089:G:A	0	18579089	A	G
11	chr11:18580243:C:T	0	18580243	T	C
11	chr11:18581365:G:A	0	18581365	A	G
11	chr11:18581422:G:A	0	18581422	A	G
11	chr11:18581457:G:A	0	18581457	A	G
11	chr11:18581785:G:A	0	18581785	A	G
11	chr11:18582081:A:AG	0	18582081	AG	A
11	chr11:18583841:G:A	0	18583841	A	G
11	chr11:18584091:C:G	0	18584091	G	C
11	chr11:18584403:C:T	0	18584403	T	C
11	chr11:18584655:C:T	0	18584655	T	C
11	chr11:18585136:C:T	0	18585136	T	C
11	chr11:18585646:T:A	0	18585646	A	T
11	chr11:18586199:A:T	0	18586199	T	A
11	chr11:18586293:T:C	0	18586293	C	T
11	chr11:18586872:TA:T	0	18586872	T	TA
11	chr11:18587292:G:A	0	18587292	A	G
11	chr11:18587587:G:A	0	18587587	A	G
11	chr11:18587774:G:A	0	18587774	A	G
11	chr11:18588170:T:C	0	18588170	C	T
11	chr11:18588193:ATC:A	0	18588193	A	ATC
11	chr11:18588494:C:T	0	18588494	T	C
11	chr11:18588818:C:A	0	18588818	A	C
11	chr11:18589869:T:A	0	18589869	A	T
11	chr11:18590404:C:T	0	18590404	T	C
11	chr11:18590852:G:A	0	18590852	A	G
11	chr11:18591789:G:A	0	18591789	A	G
11	chr11:18591918:G:A	0	18591918	A	G
11	chr11:18591951:G:T	0	18591951	T	G
11	chr11:18592961:T:A	0	18592961	A	T
11	chr11:18593340:C:G	0	18593340	G	C
11	chr11:18594412:G:C	0	18594412	C	G
11	chr11:18594626:G:A	0	18594626	A	G
11	chr11:18594730:C:T	0	18594730	T	C
11	chr11:18595385:C:T	0	18595385	T	C
11	chr11:18596802:CT:C	0	18596802	C	CT
11	chr11:18596853:A:G	0	18596853	G	A
11	chr11:18596954:AC:A	0	18596954	A	AC
11	chr11:18597308:G:A	0	18597308	A	G
11	chr11:18597572:T:C	0	18597572	C	T
11	chr11:18597951:GCT:G	0	18597951	G	GCT
11	chr11:18598500:G:A	0	18598500	A	G
11	chr11:18598909:G:T	0	18598909	T	G
11	chr11:18600737:G:A	0	18600737	A	G
11	chr11:18602398:A:G	0	18602398	G	A
11	chr11:18602742:C:T	0	18602742	T	C
11	chr11:18602949:A:G	0	18602949	G	A
11	chr11:18604063:A:G	0	18604063	G	A
11	chr11:18604443:G:A	0	18604443	A	G
11	chr11:18605166:G:A	0	18605166	A	G
11	chr11:18605760:G:A	0	18605760	A	G
11	chr11:18605803:A:G	0	18605803	G	A
11	chr11:18607021:C:T	0	18607021	T	C
11	chr11:18608987:G:A	0	18608987	A	G
11	chr11:18609329:CAT:C	0	18609329	C	CAT
11	chr11:18609980:T:C	0	18609980	C	T
11	chr11:18610004:C:T	0	18610004	T	C
11	chr11:18610075:A:G	0	18610075	G	A
11	chr11:18610103:A:G	0	18610103	G	A
11	chr11:18610142:C:T	0	18610142	T	C
11	chr11:18610203:T:C	0	18610203	C	T
11	chr11:18611894:A:G	0	18611894	G	A
11	chr11:18612350:T:C	0	18612350	C	T
11	chr11:18612612:C:T	0	18612612	T	C
11	chr11:18613580:T:C	0	18613580	C	T
11	chr11:18613985:C:T	0	18613985	T	C
11	chr11:18614268:A:G	0	18614268	G	A
11	chr11:18617165:A:T	0	18617165	T	A
11	chr11:18617306:T:C	0	18617306	C	T
11	chr11:18617551:G:A	0	18617551	A	G
11	chr11:18617620:C:T	0	18617620	T	C
11	chr11:18617771:G:A	0	18617771	A	G
11	chr11:18618437:T:C	0	18618437	C	T
11	chr11:18618473:T:C	0	18618473	C	T
11	chr11:18618930:C:T	0	18618930	T	C
11	chr11:18619024:A:G	0	18619024	G	A
11	chr11:18620014:C:T	0	18620014	T	C
11	chr11:18620222:C:T	0	18620222	T	C
11	chr11:18620290:G:A	0	18620290	A	G
11	chr11:18620682:T:C	0	18620682	C	T
11	chr11:18620703:A:G	0	18620703	G	A
11	chr11:18621396:A:G	0	18621396	G	A
11	chr11:18621565:G:T	0	18621565	T	G
11	chr11:18622677:C:T	0	18622677	T	C
11	chr11:18623338:G:T	0	18623338	T	G
11	chr11:18623473:C:CA	0	18623473	CA	C
11	chr11:18624121:T:C	0	18624121	C	T
11	chr11:18625048:G:A	0	18625048	A	G
11	chr11:18625545:AC:A	0	18625545	A	AC
11	chr11:18626632:C:T	0	18626632	T	C
11	chr11:18627811:G:A	0	18627811	A	G
11	chr11:18627920:T:C	0	18627920	C	T
11	chr11:18628791:A:T	0	18628791	T	A
11	chr11:18628846:T:C	0	18628846	C	T
11	chr11:18629621:T:C	0	18629621	C	T
11	chr11:18629711:T:C	0	18629711	C	T
11	chr11:18629968:A:G	0	18629968	G	A
11	chr11:18630288:A:G	0	18630288	G	A
11	chr11:18631239:G:C	0	18631239	C	G
11	chr11:18632354:G:A	0	18632354	A	G
11	chr11:18634627:G:A	0	18634627	A	G
11	chr11:18634724:C:T	0	18634724	T	C
11	chr11:18635057:A:G	0	18635057	G	A
11	chr11:18635067:A:G	0	18635067	G	A
11	chr11:18635385:C:T	0	18635385	T	C
11	chr11:18635808:A:G	0	18635808	G	A
11	chr11:18636131:C:G	0	18636131	G	C
11	chr11:18636274:C:G	0	18636274	G	C
11	chr11:18636347:G:A	0	18636347	A	G
11	chr11:18637352:C:T	0	18637352	T	C
11	chr11:18637598:A:C	0	18637598	C	A
11	chr11:18637765:CAGTT:C	0	18637765	C	CAGTT
11	chr11:18638280:T:C	0	18638280	C	T
11	chr11:18638639:C:T	0	18638639	T	C
11	chr11:18639491:T:A	0	18639491	A	T
11	chr11:18641738:A:G	0	18641738	G	A
11	chr11:18641927:CTGTGCTAGATAAGGATG:C	0	18641927	C	CTGTGCTAGATAAGGATG
11	chr11:18642873:A:G	0	18642873	G	A
11	chr11:18643305:G:A	0	18643305	A	G
11	chr11:18643747:T:C	0	18643747	C	T
11	chr11:18643837:T:A	0	18643837	A	T
11	chr11:18643900:G:C	0	18643900	C	G
11	chr11:18643901:C:T	0	18643901	T	C
11	chr11:18643986:G:T	0	18643986	T	G
11	chr11:18644107:T:C	0	18644107	C	T
11	chr11:18644339:G:A	0	18644339	A	G
11	chr11:18645350:C:T	0	18645350	T	C
11	chr11:18645466:G:A	0	18645466	A	G
11	chr11:18645519:C:T	0	18645519	T	C
11	chr11:18645618:C:T	0	18645618	T	C
11	chr11:18645769:C:T	0	18645769	T	C
11	chr11:18645893:A:G	0	18645893	G	A
11	chr11:18645956:C:T	0	18645956	T	C
11	chr11:18646039:G:A	0	18646039	A	G
11	chr11:18646304:C:A	0	18646304	A	C
11	chr11:18647221:T:A	0	18647221	A	T
11	chr11:18647509:G:A	0	18647509	A	G
11	chr11:18647932:G:A	0	18647932	A	G
11	chr11:18648053:C:T	0	18648053	T	C
11	chr11:18649095:G:A	0	18649095	A	G
11	chr11:18649591:A:C	0	18649591	C	A
11	chr11:18649796:T:C	0	18649796	C	T
11	chr11:18649806:G:A	0	18649806	A	G
11	chr11:18649867:C:G	0	18649867	G	C
11	chr11:18649869:C:T	0	18649869	T	C
11	chr11:18650008:T:G	0	18650008	G	T
11	chr11:18650064:A:G	0	18650064	G	A
11	chr11:18650444:C:T	0	18650444	T	C
11	chr11:18650490:C:G	0	18650490	G	C
11	chr11:18650917:C:G	0	18650917	G	C
11	chr11:18651161:G:C	0	18651161	C	G
11	chr11:18651493:A:G	0	18651493	G	A
11	chr11:18651608:C:A	0	18651608	A	C
11	chr11:18651616:T:A	0	18651616	A	T
11	chr11:18651967:T:C	0	18651967	C	T
11	chr11:18652124:C:T	0	18652124	T	C
11	chr11:18652493:G:A	0	18652493	A	G
11	chr11:18653330:C:A	0	18653330	A	C
11	chr11:18654707:G:A	0	18654707	A	G
11	chr11:18655764:G:A	0	18655764	A	G
11	chr11:18655768:G:A	0	18655768	A	G
11	chr11:18656303:C:T	0	18656303	T	C
11	chr11:18656547:C:T	0	18656547	T	C
11	chr11:18656685:G:C	0	18656685	C	G
11	chr11:18658238:T:G	0	18658238	G	T
11	chr11:18658287:T:C	0	18658287	C	T
11	chr11:18658407:A:G	0	18658407	G	A
11	chr11:18659212:G:A	0	18659212	A	G
11	chr11:18659303:T:C	0	18659303	C	T
11	chr11:18659643:T:C	0	18659643	C	T
11	chr11:18660082:T:C	0	18660082	C	T
11	chr11:18660200:A:G	0	18660200	G	A
11	chr11:18660369:C:T	0	18660369	T	C
11	chr11:18660636:C:T	0	18660636	T	C
11	chr11:18661400:G:A	0	18661400	A	G
11	chr11:18662632:A:G	0	18662632	G	A
11	chr11:18663098:C:T	0	18663098	T	C
11	chr11:18663315:A:G	0	18663315	G	A
11	chr11:18663399:G:A	0	18663399	A	G
11	chr11:18663662:T:G	0	18663662	G	T
11	chr11:18663666:T:G	0	18663666	G	T
11	chr11:18663728:C:T	0	18663728	T	C
11	chr11:18663744:T:G	0	18663744	G	T
11	chr11:18663748:C:CA	0	18663748	CA	C
11	chr11:18664162:T:C	0	18664162	C	T
11	chr11:18664758:G:T	0	18664758	T	G
11	chr11:18664979:G:A	0	18664979	A	G
11	chr11:18665020:C:G	0	18665020	G	C
11	chr11:18665369:C:T	0	18665369	T	C
11	chr11:18666961:C:T	0	18666961	T	C
11	chr11:18667450:T:C	0	18667450	C	T
11	chr11:18667621:C:T	0	18667621	T	C
11	chr11:18668359:C:A	0	18668359	A	C
11	chr11:18668672:C:T	0	18668672	T	C
11	chr11:18668679:C:A	0	18668679	A	C
11	chr11:18668899:C:T	0	18668899	T	C
11	chr11:18668920:G:A	0	18668920	A	G
11	chr11:18669686:T:C	0	18669686	C	T
11	chr11:18670127:G:A	0	18670127	A	G
11	chr11:18670590:T:C	0	18670590	C	T
11	chr11:18671140:G:A	0	18671140	A	G
11	chr11:18671205:A:G	0	18671205	G	A
11	chr11:18671622:G:A	0	18671622	A	G
11	chr11:18671676:C:G	0	18671676	G	C
11	chr11:18672508:T:C	0	18672508	C	T
11	chr11:18672880:C:A	0	18672880	A	C
11	chr11:18673867:G:A	0	18673867	A	G
11	chr11:18674860:C:T	0	18674860	T	C
11	chr11:18675256:C:T	0	18675256	T	C
11	chr11:18675396:G:T	0	18675396	T	G
11	chr11:18676173:G:A	0	18676173	A	G
11	chr11:18676446:G:A	0	18676446	A	G
11	chr11:18676810:C:T	0	18676810	T	C
11	chr11:18677254:G:A	0	18677254	A	G
11	chr11:18677319:G:A	0	18677319	A	G
11	chr11:18677473:C:T	0	18677473	T	C
11	chr11:18678937:G:A	0	18678937	A	G
11	chr11:18679784:CCTT:C	0	18679784	C	CCTT
11	chr11:18680448:G:A	0	18680448	A	G
11	chr11:18680962:G:A	0	18680962	A	G
11	chr11:18681110:T:C	0	18681110	C	T
11	chr11:18681452:C:T	0	18681452	T	C
11	chr11:18681727:C:T	0	18681727	T	C
11	chr11:18682173:T:C	0	18682173	C	T
11	chr11:18682484:T:A	0	18682484	A	T
11	chr11:18683177:T:C	0	18683177	C	T
11	chr11:18683333:T:C	0	18683333	C	T
11	chr11:18683603:G:T	0	18683603	T	G
11	chr11:18683710:C:A	0	18683710	A	C
11	chr11:18683859:G:C	0	18683859	C	G
11	chr11:18684375:C:T	0	18684375	T	C
11	chr11:18684493:C:T	0	18684493	T	C
11	chr11:18684946:G:A	0	18684946	A	G
11	chr11:18685873:GA:G	0	18685873	G	GA
11	chr11:18686358:C:T	0	18686358	T	C
11	chr11:18686426:A:C	0	18686426	C	A
11	chr11:18686833:G:A	0	18686833	A	G
11	chr11:18686938:C:T	0	18686938	T	C
11	chr11:18687092:T:C	0	18687092	C	T
11	chr11:18687647:G:T	0	18687647	T	G
11	chr11:18687844:T:C	0	18687844	C	T
11	chr11:18687970:C:T	0	18687970	T	C
11	chr11:18688339:G:T	0	18688339	T	G
11	chr11:18688661:A:T	0	18688661	T	A
11	chr11:18688748:C:T	0	18688748	T	C
11	chr11:18688776:C:T	0	18688776	T	C
11	chr11:18689988:C:T	0	18689988	T	C
11	chr11:18690260:G:T	0	18690260	T	G
11	chr11:18691530:T:C	0	18691530	C	T
11	chr11:18691756:A:G	0	18691756	G	A
11	chr11:18692280:G:A	0	18692280	A	G
11	chr11:18692326:T:A	0	18692326	A	T
11	chr11:18692364:A:G	0	18692364	G	A
11	chr11:18692442:C:T	0	18692442	T	C
11	chr11:18692916:C:A	0	18692916	A	C
11	chr11:18694039:G:T	0	18694039	T	G
11	chr11:18694109:T:C	0	18694109	C	T
11	chr11:18694591:G:A	0	18694591	A	G
11	chr11:18694870:G:A	0	18694870	A	G
11	chr11:18694948:T:C	0	18694948	C	T
11	chr11:18695613:C:T	0	18695613	T	C
11	chr11:18696292:T:C	0	18696292	C	T
11	chr11:18696340:G:A	0	18696340	A	G
11	chr11:18696346:G:A	0	18696346	A	G
11	chr11:18696514:G:A	0	18696514	A	G
11	chr11:18696751:A:G	0	18696751	G	A
11	chr11:18697031:G:C	0	18697031	C	G
11	chr11:18697725:C:T	0	18697725	T	C
11	chr11:18698421:TA:T	0	18698421	T	TA
11	chr11:18698783:T:A	0	18698783	A	T
11	chr11:18698792:C:T	0	18698792	T	C
11	chr11:18699088:C:T	0	18699088	T	C
11	chr11:18699428:C:T	0	18699428	T	C
11	chr11:18700463:T:C	0	18700463	C	T
11	chr11:18701244:A:G	0	18701244	G	A
11	chr11:18701356:T:C	0	18701356	C	T
11	chr11:18702142:C:T	0	18702142	T	C
11	chr11:18702374:T:C	0	18702374	C	T
11	chr11:18703011:C:T	0	18703011	T	C
11	chr11:18707103:T:C	0	18707103	C	T
11	chr11:18707690:T:C	0	18707690	C	T
11	chr11:18707820:G:T	0	18707820	T	G
11	chr11:18708050:A:G	0	18708050	G	A
11	chr11:18708463:C:T	0	18708463	T	C
11	chr11:18708525:T:C	0	18708525	C	T
11	chr11:18708534:C:T	0	18708534	T	C
11	chr11:18708884:A:G	0	18708884	G	A
11	chr11:18709207:ATGAT:A	0	18709207	A	ATGAT
11	chr11:18709348:A:G	0	18709348	G	A
11	chr11:18709457:C:G	0	18709457	G	C
11	chr11:18710099:G:A	0	18710099	A	G
11	chr11:18710880:T:C	0	18710880	C	T
11	chr11:18711027:T:C	0	18711027	C	T
11	chr11:18711299:A:G	0	18711299	G	A
11	chr11:18711616:C:T	0	18711616	T	C
11	chr11:18711717:C:A	0	18711717	A	C
11	chr11:18711921:C:T	0	18711921	T	C
11	chr11:18711974:C:T	0	18711974	T	C
11	chr11:18713432:T:C	0	18713432	C	T
11	chr11:18713849:G:T	0	18713849	T	G
11	chr11:18713933:G:A	0	18713933	A	G
11	chr11:18714400:T:C	0	18714400	C	T
11	chr11:18714700:G:A	0	18714700	A	G
11	chr11:18715024:T:C	0	18715024	C	T
11	chr11:18715080:C:T	0	18715080	T	C
11	chr11:18715330:A:G	0	18715330	G	A
11	chr11:18715395:G:A	0	18715395	A	G
11	chr11:18715548:C:T	0	18715548	T	C
11	chr11:18716405:C:A	0	18716405	A	C
11	chr11:18716782:C:T	0	18716782	T	C
11	chr11:18717028:A:C	0	18717028	C	A
11	chr11:18717171:A:G	0	18717171	G	A
11	chr11:18717237:T:C	0	18717237	C	T
11	chr11:18717624:T:C	0	18717624	C	T
11	chr11:18717811:A:G	0	18717811	G	A
11	chr11:18717890:C:T	0	18717890	T	C
11	chr11:18718356:A:G	0	18718356	G	A
11	chr11:18719386:C:T	0	18719386	T	C
11	chr11:18719713:T:C	0	18719713	C	T
11	chr11:18720358:G:A	0	18720358	A	G
11	chr11:18720496:A:G	0	18720496	G	A
11	chr11:18720825:G:A	0	18720825	A	G
11	chr11:18721023:A:G	0	18721023	G	A
11	chr11:18721849:T:TG	0	18721849	TG	T
11	chr11:18722631:CTG:C	0	18722631	C	CTG
11	chr11:18722871:A:G	0	18722871	G	A
11	chr11:18723148:T:C	0	18723148	C	T
11	chr11:18723630:C:T	0	18723630	T	C
11	chr11:18724880:A:G	0	18724880	G	A
11	chr11:18725362:G:A	0	18725362	A	G
11	chr11:18725483:C:A	0	18725483	A	C
11	chr11:18726412:T:C	0	18726412	C	T
11	chr11:18726456:A:G	0	18726456	G	A
11	chr11:18726499:A:G	0	18726499	G	A
11	chr11:18726692:C:G	0	18726692	G	C
11	chr11:18727086:A:G	0	18727086	G	A
11	chr11:18727272:C:T	0	18727272	T	C
11	chr11:18729339:G:A	0	18729339	A	G
11	chr11:18729443:G:A	0	18729443	A	G
11	chr11:18729494:C:T	0	18729494	T	C
11	chr11:18730307:T:C	0	18730307	C	T
11	chr11:18730594:C:T	0	18730594	T	C
11	chr11:18731086:C:T	0	18731086	T	C
11	chr11:18731550:G:C	0	18731550	C	G
11	chr11:18733132:A:G	0	18733132	G	A
11	chr11:18734111:CT:C	0	18734111	C	CT
11	chr11:18734512:T:C	0	18734512	C	T
11	chr11:18735038:A:G	0	18735038	G	A
11	chr11:18735808:G:A	0	18735808	A	G
11	chr11:18736317:G:A	0	18736317	A	G
11	chr11:18736363:G:A	0	18736363	A	G
11	chr11:18736884:A:T	0	18736884	T	A
11	chr11:18738888:C:T	0	18738888	T	C
11	chr11:18739455:G:A	0	18739455	A	G
11	chr11:18741490:T:C	0	18741490	C	T
11	chr11:18741677:T:C	0	18741677	C	T
11	chr11:18742540:C:T	0	18742540	T	C
11	chr11:18742566:G:A	0	18742566	A	G
11	chr11:18745081:C:T	0	18745081	T	C
11	chr11:18745100:G:A	0	18745100	A	G
11	chr11:18745535:T:C	0	18745535	C	T
11	chr11:18745677:G:T	0	18745677	T	G
11	chr11:18746255:A:G	0	18746255	G	A
11	chr11:18746521:C:T	0	18746521	T	C
11	chr11:18747809:A:T	0	18747809	T	A
11	chr11:18748353:T:C	0	18748353	C	T
11	chr11:18749275:T:C	0	18749275	C	T
11	chr11:18750067:T:C	0	18750067	C	T
11	chr11:18750869:C:T	0	18750869	T	C
11	chr11:18751108:C:T	0	18751108	T	C
11	chr11:18753076:G:A	0	18753076	A	G
11	chr11:18753571:TCTC:T	0	18753571	T	TCTC
11	chr11:18754209:T:C	0	18754209	C	T
11	chr11:18754314:C:T	0	18754314	T	C
11	chr11:18754784:T:C	0	18754784	C	T
11	chr11:18755457:C:T	0	18755457	T	C
11	chr11:18755579:TA:T	0	18755579	T	TA
11	chr11:18755624:G:A	0	18755624	A	G
11	chr11:18755646:T:C	0	18755646	C	T
11	chr11:18756341:A:G	0	18756341	G	A
11	chr11:18756650:C:T	0	18756650	T	C
11	chr11:18757240:T:C	0	18757240	C	T
11	chr11:18757286:G:A	0	18757286	A	G
11	chr11:18757592:G:A	0	18757592	A	G
11	chr11:18757607:GC:G	0	18757607	G	GC
11	chr11:18758929:G:T	0	18758929	T	G
11	chr11:18758959:G:A	0	18758959	A	G
11	chr11:18759257:C:G	0	18759257	G	C
11	chr11:18759288:A:T	0	18759288	T	A
11	chr11:18759384:A:T	0	18759384	T	A
11	chr11:18759741:AATCAAC:A	0	18759741	A	AATCAAC
11	chr11:18759937:T:TTA	0	18759937	TTA	T
11	chr11:18760319:G:A	0	18760319	A	G
11	chr11:18760584:G:A	0	18760584	A	G
11	chr11:18760750:C:T	0	18760750	T	C
11	chr11:18760861:T:G	0	18760861	G	T
11	chr11:18761304:G:A	0	18761304	A	G
11	chr11:18761369:G:A	0	18761369	A	G
11	chr11:18761420:A:C	0	18761420	C	A
11	chr11:18762646:A:G	0	18762646	G	A
11	chr11:18763258:G:A	0	18763258	A	G
11	chr11:18763788:C:G	0	18763788	G	C
11	chr11:18763789:A:C	0	18763789	C	A
11	chr11:18764380:G:T	0	18764380	T	G
11	chr11:18765497:T:C	0	18765497	C	T
11	chr11:18766114:C:G	0	18766114	G	C
11	chr11:18766579:G:A	0	18766579	A	G
11	chr11:18766991:T:C	0	18766991	C	T
11	chr11:18767012:T:A	0	18767012	A	T
11	chr11:18768273:A:T	0	18768273	T	A
11	chr11:18768456:T:C	0	18768456	C	T
11	chr11:18769547:T:C	0	18769547	C	T
11	chr11:18769664:A:C	0	18769664	C	A
11	chr11:18770099:C:T	0	18770099	T	C
11	chr11:18771189:G:A	0	18771189	A	G
11	chr11:18771217:C:T	0	18771217	T	C
11	chr11:18771260:A:G	0	18771260	G	A
11	chr11:18771333:T:C	0	18771333	C	T
11	chr11:18771650:G:A	0	18771650	A	G
11	chr11:18771776:C:T	0	18771776	T	C
11	chr11:18771813:T:C	0	18771813	C	T
11	chr11:18772138:C:T	0	18772138	T	C
11	chr11:18772414:G:A	0	18772414	A	G
11	chr11:18772701:G:C	0	18772701	C	G
11	chr11:18772828:G:C	0	18772828	C	G
11	chr11:18774933:G:A	0	18774933	A	G
11	chr11:18775014:C:T	0	18775014	T	C
11	chr11:18775199:C:A	0	18775199	A	C
11	chr11:18775458:A:C	0	18775458	C	A
11	chr11:18775865:C:A	0	18775865	A	C
11	chr11:18776103:T:C	0	18776103	C	T
11	chr11:18777033:C:T	0	18777033	T	C
11	chr11:18777703:T:C	0	18777703	C	T
11	chr11:18778738:T:G	0	18778738	G	T
11	chr11:18778842:C:T	0	18778842	T	C
11	chr11:18779652:C:A	0	18779652	A	C
11	chr11:18779738:C:T	0	18779738	T	C
11	chr11:18781160:C:T	0	18781160	T	C
11	chr11:18782977:C:T	0	18782977	T	C
11	chr11:18783387:A:G	0	18783387	G	A
11	chr11:18784482:A:G	0	18784482	G	A
11	chr11:18784505:G:C	0	18784505	C	G
11	chr11:18785086:C:T	0	18785086	T	C
11	chr11:18785627:A:G	0	18785627	G	A
11	chr11:18785629:T:C	0	18785629	C	T
11	chr11:18786808:C:T	0	18786808	T	C
11	chr11:18787010:T:C	0	18787010	C	T
11	chr11:18787941:C:A	0	18787941	A	C
11	chr11:18789146:T:C	0	18789146	C	T
11	chr11:18789413:C:T	0	18789413	T	C
11	chr11:18789654:T:C	0	18789654	C	T
11	chr11:18791223:G:A	0	18791223	A	G
11	chr11:18792556:C:T	0	18792556	T	C
11	chr11:18793318:C:G	0	18793318	G	C
11	chr11:18793436:T:G	0	18793436	G	T
11	chr11:18793445:G:A	0	18793445	A	G
11	chr11:18793723:C:T	0	18793723	T	C
11	chr11:18793748:T:G	0	18793748	G	T
11	chr11:18793821:T:C	0	18793821	C	T
11	chr11:18794159:C:T	0	18794159	T	C
11	chr11:18794519:G:A	0	18794519	A	G
11	chr11:18794871:T:C	0	18794871	C	T
11	chr11:18795630:G:A	0	18795630	A	G
11	chr11:18795793:T:C	0	18795793	C	T
11	chr11:18798704:T:C	0	18798704	C	T
11	chr11:18800056:G:T	0	18800056	T	G
11	chr11:18800490:A:G	0	18800490	G	A
11	chr11:18801019:C:A	0	18801019	A	C
11	chr11:18801124:A:G	0	18801124	G	A
11	chr11:18801731:C:T	0	18801731	T	C
11	chr11:18802018:A:G	0	18802018	G	A
11	chr11:18802052:G:A	0	18802052	A	G
11	chr11:18802070:AT:A	0	18802070	A	AT
11	chr11:18802768:T:C	0	18802768	C	T
11	chr11:18803123:C:G	0	18803123	G	C
11	chr11:18803252:G:A	0	18803252	A	G
11	chr11:18803266:A:G	0	18803266	G	A
11	chr11:18803421:T:C	0	18803421	C	T
11	chr11:18803913:T:C	0	18803913	C	T
11	chr11:18804253:C:T	0	18804253	T	C
11	chr11:18806694:A:G	0	18806694	G	A
11	chr11:18806781:T:C	0	18806781	C	T
11	chr11:18807174:A:G	0	18807174	G	A
11	chr11:18807255:T:C	0	18807255	C	T
11	chr11:18807485:T:C	0	18807485	C	T
11	chr11:18808092:A:G	0	18808092	G	A
11	chr11:18809913:G:A	0	18809913	A	G
11	chr11:18811071:G:A	0	18811071	A	G
11	chr11:18813027:C:G	0	18813027	G	C
11	chr11:18813506:C:T	0	18813506	T	C
11	chr11:18813511:C:T	0	18813511	T	C
11	chr11:18813851:C:T	0	18813851	T	C
11	chr11:18813864:G:A	0	18813864	A	G
11	chr11:18813959:C:T	0	18813959	T	C
11	chr11:18814193:G:A	0	18814193	A	G
11	chr11:18814405:C:T	0	18814405	T	C
11	chr11:18814574:G:A	0	18814574	A	G
11	chr11:18814595:T:C	0	18814595	C	T
11	chr11:18814729:G:A	0	18814729	A	G
11	chr11:18814838:C:T	0	18814838	T	C
11	chr11:18815276:A:G	0	18815276	G	A
11	chr11:18815998:T:C	0	18815998	C	T
11	chr11:18816045:AT:A	0	18816045	A	AT
11	chr11:18816094:T:C	0	18816094	C	T
11	chr11:18816098:G:C	0	18816098	C	G
11	chr11:18816191:C:T	0	18816191	T	C
11	chr11:18816320:T:C	0	18816320	C	T
11	chr11:18816399:A:G	0	18816399	G	A
11	chr11:18816403:G:A	0	18816403	A	G
11	chr11:18816658:A:G	0	18816658	G	A
11	chr11:18817306:T:C	0	18817306	C	T
11	chr11:18817369:A:G	0	18817369	G	A
11	chr11:18817520:C:T	0	18817520	T	C
11	chr11:18817950:G:A	0	18817950	A	G
11	chr11:18818142:A:G	0	18818142	G	A
11	chr11:18818211:AAGGCGATTGC:A	0	18818211	A	AAGGCGATTGC
11	chr11:18818463:A:G	0	18818463	G	A
11	chr11:18818471:A:G	0	18818471	G	A
11	chr11:18818582:T:C	0	18818582	C	T
11	chr11:18818866:G:A	0	18818866	A	G
11	chr11:18819110:A:G	0	18819110	G	A
11	chr11:18819302:A:C	0	18819302	C	A
11	chr11:18819637:A:C	0	18819637	C	A
11	chr11:18820483:G:C	0	18820483	C	G
11	chr11:18820889:T:A	0	18820889	A	T
11	chr11:18821471:G:A	0	18821471	A	G
11	chr11:18821507:G:A	0	18821507	A	G
11	chr11:18822027:A:C	0	18822027	C	A
11	chr11:18822061:C:T	0	18822061	T	C
11	chr11:18822254:C:G	0	18822254	G	C
11	chr11:18822491:G:A	0	18822491	A	G
11	chr11:18822492:T:C	0	18822492	C	T
11	chr11:18822678:T:A	0	18822678	A	T
11	chr11:18823265:A:G	0	18823265	G	A
11	chr11:18823588:T:A	0	18823588	A	T
11	chr11:18823824:T:C	0	18823824	C	T
11	chr11:18824119:A:T	0	18824119	T	A
11	chr11:18824276:C:T	0	18824276	T	C
11	chr11:18824486:A:T	0	18824486	T	A
11	chr11:18824504:G:A	0	18824504	A	G
11	chr11:18824538:G:T	0	18824538	T	G
11	chr11:18824705:TA:T	0	18824705	T	TA
11	chr11:18824821:C:T	0	18824821	T	C
11	chr11:18824924:C:T	0	18824924	T	C
11	chr11:18825116:A:G	0	18825116	G	A
11	chr11:18825133:T:C	0	18825133	C	T
11	chr11:18825414:C:G	0	18825414	G	C
11	chr11:18826359:A:C	0	18826359	C	A
11	chr11:18826455:G:A	0	18826455	A	G
11	chr11:18826654:T:A	0	18826654	A	T
11	chr11:18826656:C:T	0	18826656	T	C
11	chr11:18826680:T:C	0	18826680	C	T
11	chr11:18826795:T:C	0	18826795	C	T
11	chr11:18826806:G:A	0	18826806	A	G
11	chr11:18826865:C:T	0	18826865	T	C
11	chr11:18826900:T:C	0	18826900	C	T
11	chr11:18826989:G:A	0	18826989	A	G
11	chr11:18827695:C:T	0	18827695	T	C
11	chr11:18828269:T:C	0	18828269	C	T
11	chr11:18828512:T:A	0	18828512	A	T
11	chr11:18828525:G:A	0	18828525	A	G
11	chr11:18828645:T:C	0	18828645	C	T
11	chr11:18828932:G:A	0	18828932	A	G
11	chr11:18828965:C:G	0	18828965	G	C
11	chr11:18829132:G:T	0	18829132	T	G
11	chr11:18829133:C:T	0	18829133	T	C
11	chr11:18829210:A:C	0	18829210	C	A
11	chr11:18829307:C:T	0	18829307	T	C
11	chr11:18829362:A:T	0	18829362	T	A
11	chr11:18829461:T:A	0	18829461	A	T
11	chr11:18829729:C:T	0	18829729	T	C
11	chr11:18829743:C:T	0	18829743	T	C
11	chr11:18829921:A:G	0	18829921	G	A
11	chr11:18830036:G:T	0	18830036	T	G
11	chr11:18830287:T:C	0	18830287	C	T
11	chr11:18830297:C:T	0	18830297	T	C
11	chr11:18830306:T:A	0	18830306	A	T
11	chr11:18830369:A:C	0	18830369	C	A
11	chr11:18830482:C:A	0	18830482	A	C
11	chr11:18830503:A:G	0	18830503	G	A
11	chr11:18831121:T:A	0	18831121	A	T
11	chr11:18831285:T:A	0	18831285	A	T
11	chr11:18831469:A:G	0	18831469	G	A
11	chr11:18831609:T:A	0	18831609	A	T
11	chr11:18831699:ACACT:A	0	18831699	A	ACACT
11	chr11:18831765:T:C	0	18831765	C	T
11	chr11:18831789:C:T	0	18831789	T	C
11	chr11:18831970:A:G	0	18831970	G	A
11	chr11:18832011:C:G	0	18832011	G	C
11	chr11:18832043:G:C	0	18832043	C	G
11	chr11:18832126:G:A	0	18832126	A	G
11	chr11:18832177:A:G	0	18832177	G	A
11	chr11:18832330:T:C	0	18832330	C	T
11	chr11:18832429:T:C	0	18832429	C	T
11	chr11:18832649:G:A	0	18832649	A	G
11	chr11:18832719:G:C	0	18832719	C	G
11	chr11:18833632:G:A	0	18833632	A	G
11	chr11:18834070:G:A	0	18834070	A	G
11	chr11:18834163:C:T	0	18834163	T	C
11	chr11:18834180:T:A	0	18834180	A	T
11	chr11:18834395:A:C	0	18834395	C	A
11	chr11:18834629:C:T	0	18834629	T	C
11	chr11:18834639:T:C	0	18834639	C	T
11	chr11:18834973:A:G	0	18834973	G	A
11	chr11:18835547:A:G	0	18835547	G	A
11	chr11:18835624:A:G	0	18835624	G	A
11	chr11:18835696:G:T	0	18835696	T	G
11	chr11:18835848:C:G	0	18835848	G	C
11	chr11:18835864:A:G	0	18835864	G	A
11	chr11:18836152:T:C	0	18836152	C	T
11	chr11:18836165:A:G	0	18836165	G	A
11	chr11:18836200:T:C	0	18836200	C	T
11	chr11:18836769:G:T	0	18836769	T	G
11	chr11:18836993:A:G	0	18836993	G	A
11	chr11:18837293:G:T	0	18837293	T	G
11	chr11:18837346:C:T	0	18837346	T	C
11	chr11:18837631:C:A	0	18837631	A	C
11	chr11:18837970:C:T	0	18837970	T	C
11	chr11:18838004:G:A	0	18838004	A	G
11	chr11:18838175:G:C	0	18838175	C	G
11	chr11:18838306:C:T	0	18838306	T	C
11	chr11:18838310:TG:T	0	18838310	T	TG
11	chr11:18838327:CAG:C	0	18838327	C	CAG
11	chr11:18838616:G:C	0	18838616	C	G
11	chr11:18838729:C:T	0	18838729	T	C
11	chr11:18838913:T:A	0	18838913	A	T
11	chr11:18838964:G:T	0	18838964	T	G
11	chr11:18839169:C:T	0	18839169	T	C
11	chr11:18839180:G:C	0	18839180	C	G
11	chr11:18839216:A:G	0	18839216	G	A
11	chr11:18839254:C:G	0	18839254	G	C
11	chr11:18839431:G:A	0	18839431	A	G
11	chr11:18839594:G:A	0	18839594	A	G
11	chr11:18839739:C:T	0	18839739	T	C
11	chr11:18839740:A:G	0	18839740	G	A
11	chr11:18839780:T:C	0	18839780	C	T
11	chr11:18840345:C:G	0	18840345	G	C
11	chr11:18840523:A:G	0	18840523	G	A
11	chr11:18840572:C:G	0	18840572	G	C
11	chr11:18840660:T:C	0	18840660	C	T
11	chr11:18840776:G:C	0	18840776	C	G
11	chr11:18840777:G:A	0	18840777	A	G
11	chr11:18841015:T:C	0	18841015	C	T
11	chr11:18841044:TA:T	0	18841044	T	TA
11	chr11:18841104:GCTAGA:G	0	18841104	G	GCTAGA
11	chr11:18841172:C:A	0	18841172	A	C
11	chr11:18841373:A:C	0	18841373	C	A
11	chr11:18841424:A:G	0	18841424	G	A
11	chr11:18841429:T:C	0	18841429	C	T
11	chr11:18841454:C:T	0	18841454	T	C
11	chr11:18841500:G:A	0	18841500	A	G
11	chr11:18841530:G:C	0	18841530	C	G
11	chr11:18841767:C:T	0	18841767	T	C
11	chr11:18841799:T:C	0	18841799	C	T
11	chr11:18842522:G:A	0	18842522	A	G
11	chr11:18842538:C:A	0	18842538	A	C
11	chr11:18842602:T:C	0	18842602	C	T
11	chr11:18842870:C:A	0	18842870	A	C
11	chr11:18843080:A:G	0	18843080	G	A
11	chr11:18843445:G:T	0	18843445	T	G
11	chr11:18843774:C:T	0	18843774	T	C
11	chr11:18843796:G:A	0	18843796	A	G
11	chr11:18843854:T:C	0	18843854	C	T
11	chr11:18843899:G:A	0	18843899	A	G
11	chr11:18844199:T:C	0	18844199	C	T
11	chr11:18844528:T:C	0	18844528	C	T
11	chr11:18844601:G:A	0	18844601	A	G
11	chr11:18844989:A:G	0	18844989	G	A
11	chr11:18845183:C:A	0	18845183	A	C
11	chr11:18845452:A:G	0	18845452	G	A
11	chr11:18846256:G:A	0	18846256	A	G
11	chr11:18846570:T:C	0	18846570	C	T
11	chr11:18846778:G:A	0	18846778	A	G
11	chr11:18846856:G:A	0	18846856	A	G
11	chr11:18847418:C:T	0	18847418	T	C
11	chr11:18848034:G:T	0	18848034	T	G
11	chr11:18848137:A:C	0	18848137	C	A
11	chr11:18848325:C:G	0	18848325	G	C
11	chr11:18849258:TC:T	0	18849258	T	TC
11	chr11:18849276:A:G	0	18849276	G	A
11	chr11:18849603:A:G	0	18849603	G	A
11	chr11:18850069:T:A	0	18850069	A	T
11	chr11:18850334:T:C	0	18850334	C	T
11	chr11:18850419:G:A	0	18850419	A	G
11	chr11:18850422:G:C	0	18850422	C	G
11	chr11:18850562:T:C	0	18850562	C	T
11	chr11:18851020:G:A	0	18851020	A	G
11	chr11:18851418:A:G	0	18851418	G	A
11	chr11:18851548:G:A	0	18851548	A	G
11	chr11:18851595:T:C	0	18851595	C	T
11	chr11:18851920:T:C	0	18851920	C	T
11	chr11:18851990:C:T	0	18851990	T	C
11	chr11:18852638:A:G	0	18852638	G	A
11	chr11:18853169:C:T	0	18853169	T	C
11	chr11:18853178:T:C	0	18853178	C	T
11	chr11:18854893:A:G	0	18854893	G	A
11	chr11:18854915:C:T	0	18854915	T	C
11	chr11:18856206:G:A	0	18856206	A	G
11	chr11:18856525:T:C	0	18856525	C	T
11	chr11:18856962:C:T	0	18856962	T	C
11	chr11:18857513:T:C	0	18857513	C	T
11	chr11:18857663:C:G	0	18857663	G	C
11	chr11:18858223:G:T	0	18858223	T	G
11	chr11:18858907:A:G	0	18858907	G	A
11	chr11:18859081:T:C	0	18859081	C	T
11	chr11:18859272:G:A	0	18859272	A	G
11	chr11:18859411:A:G	0	18859411	G	A
11	chr11:18860084:A:G	0	18860084	G	A
11	chr11:18860674:G:A	0	18860674	A	G
11	chr11:18862375:T:G	0	18862375	G	T
11	chr11:18863171:GAA:G	0	18863171	G	GAA
11	chr11:18863520:C:T	0	18863520	T	C
11	chr11:18863704:A:G	0	18863704	G	A
11	chr11:18863876:G:A	0	18863876	A	G
11	chr11:18863913:G:A	0	18863913	A	G
11	chr11:18864333:G:T	0	18864333	T	G
11	chr11:18864503:G:A	0	18864503	A	G
11	chr11:18864532:C:T	0	18864532	T	C
11	chr11:18865044:TA:T	0	18865044	T	TA
11	chr11:18865071:A:G	0	18865071	G	A
11	chr11:18865798:A:C	0	18865798	C	A
11	chr11:18865931:T:C	0	18865931	C	T
11	chr11:18866134:T:C	0	18866134	C	T
11	chr11:18866266:A:G	0	18866266	G	A
11	chr11:18867171:T:C	0	18867171	C	T
11	chr11:18867225:A:C	0	18867225	C	A
11	chr11:18867319:G:C	0	18867319	C	G
11	chr11:18867894:A:G	0	18867894	G	A
11	chr11:18868434:CTTCATGTCTCCTGCCT:C	0	18868434	C	CTTCATGTCTCCTGCCT
11	chr11:18868659:G:A	0	18868659	A	G
11	chr11:18869443:C:T	0	18869443	T	C
11	chr11:18869726:G:T	0	18869726	T	G
11	chr11:18869783:G:A	0	18869783	A	G
11	chr11:18870018:G:A	0	18870018	A	G
11	chr11:18870309:T:C	0	18870309	C	T
11	chr11:18870396:G:A	0	18870396	A	G
11	chr11:18870566:C:A	0	18870566	A	C
11	chr11:18871163:G:T	0	18871163	T	G
11	chr11:18871339:C:T	0	18871339	T	C
11	chr11:18871499:C:T	0	18871499	T	C
11	chr11:18871509:T:A	0	18871509	A	T
11	chr11:18871778:C:T	0	18871778	T	C
11	chr11:18871790:A:T	0	18871790	T	A
11	chr11:18872253:A:T	0	18872253	T	A
11	chr11:18872333:A:G	0	18872333	G	A
11	chr11:18872543:C:T	0	18872543	T	C
11	chr11:18872789:C:G	0	18872789	G	C
11	chr11:18873386:T:A	0	18873386	A	T
11	chr11:18873505:T:C	0	18873505	C	T
11	chr11:18873622:T:C	0	18873622	C	T
11	chr11:18873948:C:T	0	18873948	T	C
11	chr11:18874487:G:T	0	18874487	T	G
11	chr11:18874772:TTTTAA:T	0	18874772	T	TTTTAA
11	chr11:18874972:G:T	0	18874972	T	G
11	chr11:18876632:A:G	0	18876632	G	A
11	chr11:18877319:A:G	0	18877319	G	A
11	chr11:18877351:A:G	0	18877351	G	A
11	chr11:18877400:A:G	0	18877400	G	A
11	chr11:18878230:G:A	0	18878230	A	G
11	chr11:18878606:G:C	0	18878606	C	G
11	chr11:18879380:T:C	0	18879380	C	T
11	chr11:18879890:T:C	0	18879890	C	T
11	chr11:18880306:T:C	0	18880306	C	T
11	chr11:18880856:A:G	0	18880856	G	A
11	chr11:18880887:C:A	0	18880887	A	C
11	chr11:18880918:G:A	0	18880918	A	G
11	chr11:18881000:A:T	0	18881000	T	A
11	chr11:18881783:G:A	0	18881783	A	G
11	chr11:18881921:GT:G	0	18881921	G	GT
11	chr11:18882307:A:G	0	18882307	G	A
11	chr11:18882758:A:G	0	18882758	G	A
11	chr11:18883454:T:C	0	18883454	C	T
11	chr11:18883736:C:A	0	18883736	A	C
11	chr11:18885282:T:C	0	18885282	C	T
11	chr11:18885362:A:T	0	18885362	T	A
11	chr11:18885499:C:A	0	18885499	A	C
11	chr11:18885586:A:G	0	18885586	G	A
11	chr11:18885692:A:C	0	18885692	C	A
11	chr11:18886708:C:T	0	18886708	T	C
11	chr11:18887311:G:A	0	18887311	A	G
11	chr11:18887601:G:A	0	18887601	A	G
11	chr11:18887998:C:T	0	18887998	T	C
11	chr11:18889799:C:T	0	18889799	T	C
11	chr11:18890682:C:A	0	18890682	A	C
11	chr11:18892346:A:C	0	18892346	C	A
11	chr11:18893393:A:T	0	18893393	T	A
11	chr11:18894691:G:T	0	18894691	T	G
11	chr11:18895474:A:T	0	18895474	T	A
11	chr11:18895789:G:A	0	18895789	A	G
11	chr11:18895995:T:C	0	18895995	C	T
11	chr11:18896251:G:A	0	18896251	A	G
11	chr11:18897570:C:T	0	18897570	T	C
11	chr11:18897725:A:G	0	18897725	G	A
11	chr11:18897766:C:T	0	18897766	T	C
11	chr11:18897787:G:T	0	18897787	T	G
11	chr11:18898094:C:T	0	18898094	T	C
11	chr11:18898160:C:G	0	18898160	G	C
11	chr11:18899143:G:A	0	18899143	A	G
11	chr11:18899583:A:G	0	18899583	G	A
11	chr11:18899852:A:G	0	18899852	G	A
11	chr11:18900944:T:C	0	18900944	C	T
11	chr11:18901058:G:A	0	18901058	A	G
11	chr11:18901069:C:T	0	18901069	T	C
11	chr11:18901265:G:C	0	18901265	C	G
11	chr11:18902140:T:C	0	18902140	C	T
11	chr11:18902154:C:T	0	18902154	T	C
11	chr11:18902597:T:G	0	18902597	G	T
11	chr11:18902666:C:T	0	18902666	T	C
11	chr11:18902957:T:G	0	18902957	G	T
11	chr11:18904105:G:A	0	18904105	A	G
11	chr11:18904126:G:A	0	18904126	A	G
11	chr11:18904204:AAGTC:A	0	18904204	A	AAGTC
11	chr11:18904339:C:G	0	18904339	G	C
11	chr11:18904545:T:C	0	18904545	C	T
11	chr11:18904817:A:T	0	18904817	T	A
11	chr11:18905269:A:G	0	18905269	G	A
11	chr11:18905639:T:C	0	18905639	C	T
11	chr11:18906173:A:G	0	18906173	G	A
11	chr11:18906738:G:C	0	18906738	C	G
11	chr11:18906990:A:G	0	18906990	G	A
11	chr11:18907722:G:T	0	18907722	T	G
11	chr11:18907885:T:C	0	18907885	C	T
11	chr11:18910123:G:A	0	18910123	A	G
11	chr11:18910145:A:T	0	18910145	T	A
11	chr11:18910272:C:T	0	18910272	T	C
11	chr11:18911011:C:A	0	18911011	A	C
11	chr11:18911809:A:G	0	18911809	G	A
11	chr11:18913491:C:T	0	18913491	T	C
11	chr11:18913714:G:A	0	18913714	A	G
11	chr11:18914707:G:C	0	18914707	C	G
11	chr11:18914719:A:T	0	18914719	T	A
11	chr11:18915007:C:T	0	18915007	T	C
11	chr11:18915804:C:A	0	18915804	A	C
11	chr11:18915920:C:A	0	18915920	A	C
11	chr11:18916464:T:C	0	18916464	C	T
11	chr11:18917185:C:T	0	18917185	T	C
11	chr11:18917451:G:A	0	18917451	A	G
11	chr11:18917623:G:A	0	18917623	A	G
11	chr11:18918119:A:G	0	18918119	G	A
11	chr11:18918775:G:A	0	18918775	A	G
11	chr11:18922227:GA:G	0	18922227	G	GA
11	chr11:18922535:A:G	0	18922535	G	A
11	chr11:18922608:A:T	0	18922608	T	A
11	chr11:18923102:G:T	0	18923102	T	G
11	chr11:18923583:A:G	0	18923583	G	A
11	chr11:18926251:A:G	0	18926251	G	A
11	chr11:18927027:A:G	0	18927027	G	A
11	chr11:18927606:T:C	0	18927606	C	T
11	chr11:18927673:C:T	0	18927673	T	C
11	chr11:18928545:A:G	0	18928545	G	A
11	chr11:18928910:G:A	0	18928910	A	G
11	chr11:18929158:G:A	0	18929158	A	G
11	chr11:18931050:A:G	0	18931050	G	A
11	chr11:18931343:G:A	0	18931343	A	G
11	chr11:18931794:T:C	0	18931794	C	T
11	chr11:18933014:G:A	0	18933014	A	G
11	chr11:18934314:C:T	0	18934314	T	C
11	chr11:18937193:G:A	0	18937193	A	G
11	chr11:18937698:G:A	0	18937698	A	G
11	chr11:18937963:G:A	0	18937963	A	G
11	chr11:18938067:A:G	0	18938067	G	A
11	chr11:18938304:T:A	0	18938304	A	T
11	chr11:18938568:A:G	0	18938568	G	A
11	chr11:18939232:A:G	0	18939232	G	A
11	chr11:18940125:G:A	0	18940125	A	G
11	chr11:18940132:T:C	0	18940132	C	T
11	chr11:18940978:C:T	0	18940978	T	C
11	chr11:18941562:T:C	0	18941562	C	T
11	chr11:18944173:C:A	0	18944173	A	C
11	chr11:18945045:T:A	0	18945045	A	T
11	chr11:18945566:G:A	0	18945566	A	G
11	chr11:18946374:G:C	0	18946374	C	G
11	chr11:18948018:T:C	0	18948018	C	T
11	chr11:18949106:A:T	0	18949106	T	A
11	chr11:18951536:C:A	0	18951536	A	C
11	chr11:18953922:C:G	0	18953922	G	C
11	chr11:18954516:C:T	0	18954516	T	C
11	chr11:18954818:G:A	0	18954818	A	G
11	chr11:18955074:T:C	0	18955074	C	T
11	chr11:18955127:C:T	0	18955127	T	C
11	chr11:18955688:C:T	0	18955688	T	C
11	chr11:18955871:A:G	0	18955871	G	A
11	chr11:18956069:T:C	0	18956069	C	T
11	chr11:18956113:T:C	0	18956113	C	T
11	chr11:18956433:A:C	0	18956433	C	A
11	chr11:18956549:C:T	0	18956549	T	C
11	chr11:18956755:G:C	0	18956755	C	G
11	chr11:18956909:G:A	0	18956909	A	G
11	chr11:18956954:C:A	0	18956954	A	C
11	chr11:18957454:C:G	0	18957454	G	C
11	chr11:18957993:C:T	0	18957993	T	C
11	chr11:18958357:T:C	0	18958357	C	T
11	chr11:18958486:T:G	0	18958486	G	T
11	chr11:18958513:CA:C	0	18958513	C	CA
11	chr11:18958568:G:C	0	18958568	C	G
11	chr11:18958571:T:A	0	18958571	A	T
11	chr11:18958769:T:A	0	18958769	A	T
11	chr11:18958828:A:G	0	18958828	G	A
11	chr11:18958949:G:A	0	18958949	A	G
11	chr11:18960398:C:G	0	18960398	G	C
11	chr11:18960477:T:G	0	18960477	G	T
11	chr11:18961087:C:T	0	18961087	T	C
11	chr11:18961273:T:G	0	18961273	G	T
11	chr11:18961795:C:T	0	18961795	T	C
11	chr11:18962024:C:T	0	18962024	T	C
11	chr11:18963254:G:A	0	18963254	A	G
11	chr11:18964096:A:G	0	18964096	G	A
11	chr11:18965335:G:A	0	18965335	A	G
11	chr11:18965703:T:C	0	18965703	C	T
11	chr11:18965946:G:A	0	18965946	A	G
11	chr11:18967025:C:T	0	18967025	T	C
11	chr11:18967577:T:C	0	18967577	C	T
11	chr11:18967697:G:A	0	18967697	A	G
11	chr11:18968913:G:A	0	18968913	A	G
11	chr11:18970860:C:T	0	18970860	T	C
11	chr11:18971185:T:A	0	18971185	A	T
11	chr11:18971431:T:G	0	18971431	G	T
11	chr11:18971918:G:A	0	18971918	A	G
11	chr11:18971975:G:T	0	18971975	T	G
11	chr11:18972702:C:T	0	18972702	T	C
11	chr11:18976061:C:G	0	18976061	G	C
11	chr11:18976147:T:G	0	18976147	G	T
11	chr11:18976172:A:G	0	18976172	G	A
11	chr11:18980376:G:A	0	18980376	A	G
11	chr11:18980574:G:T	0	18980574	T	G
11	chr11:18981032:C:G	0	18981032	G	C
11	chr11:18981351:CAT:C	0	18981351	C	CAT
11	chr11:18981543:T:C	0	18981543	C	T
11	chr11:18981578:AG:A	0	18981578	A	AG
11	chr11:18982100:A:C	0	18982100	C	A
11	chr11:18982154:G:A	0	18982154	A	G
11	chr11:18982856:C:T	0	18982856	T	C
11	chr11:18985161:C:T	0	18985161	T	C
11	chr11:18985471:G:A	0	18985471	A	G
11	chr11:18985571:T:C	0	18985571	C	T
11	chr11:18987461:G:T	0	18987461	T	G
11	chr11:18988000:A:G	0	18988000	G	A
11	chr11:18988136:G:T	0	18988136	T	G
11	chr11:18988574:G:A	0	18988574	A	G
11	chr11:18988890:C:T	0	18988890	T	C
11	chr11:18990018:G:A	0	18990018	A	G
11	chr11:18990411:C:T	0	18990411	T	C
11	chr11:18990419:A:T	0	18990419	T	A
11	chr11:18990943:G:A	0	18990943	A	G
11	chr11:18991373:A:G	0	18991373	G	A
11	chr11:18991860:G:A	0	18991860	A	G
11	chr11:18992574:A:G	0	18992574	G	A
11	chr11:18993837:G:A	0	18993837	A	G
11	chr11:18993995:T:G	0	18993995	G	T
11	chr11:18994048:C:T	0	18994048	T	C
11	chr11:18995261:T:G	0	18995261	G	T
11	chr11:18995429:A:G	0	18995429	G	A
11	chr11:18996727:A:G	0	18996727	G	A
11	chr11:18997259:C:T	0	18997259	T	C
11	chr11:18997364:A:G	0	18997364	G	A
11	chr11:18997779:G:C	0	18997779	C	G
11	chr11:18998148:C:T	0	18998148	T	C
11	chr11:18998417:T:C	0	18998417	C	T
11	chr11:18998540:T:A	0	18998540	A	T
11	chr11:18998850:T:G	0	18998850	G	T
11	chr11:18998857:A:G	0	18998857	G	A
11	chr11:18999017:G:A	0	18999017	A	G
11	chr11:19000110:C:T	0	19000110	T	C
11	chr11:19000482:C:T	0	19000482	T	C
11	chr11:19000815:GA:G	0	19000815	G	GA
11	chr11:19001528:G:A	0	19001528	A	G
11	chr11:19001643:A:G	0	19001643	G	A
11	chr11:19001659:GTGGCTACA:G	0	19001659	G	GTGGCTACA
11	chr11:19001782:T:C	0	19001782	C	T
11	chr11:19002963:A:T	0	19002963	T	A
11	chr11:19003369:T:C	0	19003369	C	T
11	chr11:19004152:G:A	0	19004152	A	G
11	chr11:19005559:C:T	0	19005559	T	C
11	chr11:19006500:G:T	0	19006500	T	G
11	chr11:19006947:G:A	0	19006947	A	G
11	chr11:19007026:T:C	0	19007026	C	T
11	chr11:19007743:C:T	0	19007743	T	C
11	chr11:19007763:A:G	0	19007763	G	A
11	chr11:19007772:T:C	0	19007772	C	T
11	chr11:19008003:A:G	0	19008003	G	A
11	chr11:19008232:A:G	0	19008232	G	A
11	chr11:19009150:C:T	0	19009150	T	C
11	chr11:19009189:C:T	0	19009189	T	C
11	chr11:19009294:T:C	0	19009294	C	T
11	chr11:19009387:A:G	0	19009387	G	A
11	chr11:19009735:T:C	0	19009735	C	T
11	chr11:19009896:A:G	0	19009896	G	A
11	chr11:19011157:A:G	0	19011157	G	A
11	chr11:19011900:G:A	0	19011900	A	G
11	chr11:19012338:A:T	0	19012338	T	A
11	chr11:19012582:C:T	0	19012582	T	C
11	chr11:19012977:T:C	0	19012977	C	T
11	chr11:19013162:T:C	0	19013162	C	T
11	chr11:19014885:T:A	0	19014885	A	T
11	chr11:19014965:G:T	0	19014965	T	G
11	chr11:19015097:T:C	0	19015097	C	T
11	chr11:19015500:G:A	0	19015500	A	G
11	chr11:19015584:C:A	0	19015584	A	C
11	chr11:19016008:G:A	0	19016008	A	G
11	chr11:19016604:A:G	0	19016604	G	A
11	chr11:19017512:G:T	0	19017512	T	G
11	chr11:19017606:C:G	0	19017606	G	C
11	chr11:19018630:C:T	0	19018630	T	C
11	chr11:19018957:T:A	0	19018957	A	T
11	chr11:19019656:G:A	0	19019656	A	G
11	chr11:19019908:A:G	0	19019908	G	A
11	chr11:19020667:G:A	0	19020667	A	G
11	chr11:19021213:C:G	0	19021213	G	C
11	chr11:19022602:C:T	0	19022602	T	C
11	chr11:19023658:T:C	0	19023658	C	T
11	chr11:19023793:A:G	0	19023793	G	A
11	chr11:19025148:G:A	0	19025148	A	G
11	chr11:19026486:G:A	0	19026486	A	G
11	chr11:19027931:T:C	0	19027931	C	T
11	chr11:19028063:T:A	0	19028063	A	T
11	chr11:19030325:T:C	0	19030325	C	T
11	chr11:19030513:C:T	0	19030513	T	C
11	chr11:19031042:C:T	0	19031042	T	C
11	chr11:19033627:G:A	0	19033627	A	G
11	chr11:19033862:G:A	0	19033862	A	G
11	chr11:19034362:A:G	0	19034362	G	A
11	chr11:19034374:A:G	0	19034374	G	A
11	chr11:19035295:G:T	0	19035295	T	G
11	chr11:19035385:T:C	0	19035385	C	T
11	chr11:19035681:G:A	0	19035681	A	G
11	chr11:19036202:T:C	0	19036202	C	T
11	chr11:19036315:C:A	0	19036315	A	C
11	chr11:19036353:G:A	0	19036353	A	G
11	chr11:19036872:A:G	0	19036872	G	A
11	chr11:19036904:A:G	0	19036904	G	A
11	chr11:19037567:C:T	0	19037567	T	C
11	chr11:19038603:G:T	0	19038603	T	G
11	chr11:19038916:T:C	0	19038916	C	T
11	chr11:19039097:G:A	0	19039097	A	G
11	chr11:19039177:T:C	0	19039177	C	T
11	chr11:19039358:A:G	0	19039358	G	A
11	chr11:19039367:T:G	0	19039367	G	T
11	chr11:19039709:T:A	0	19039709	A	T
11	chr11:19039857:C:T	0	19039857	T	C
11	chr11:19040104:G:A	0	19040104	A	G
11	chr11:19040377:A:G	0	19040377	G	A
11	chr11:19040598:G:A	0	19040598	A	G
11	chr11:19041007:A:G	0	19041007	G	A
11	chr11:19041361:A:G	0	19041361	G	A
11	chr11:19042019:A:G	0	19042019	G	A
11	chr11:19042583:A:G	0	19042583	G	A
11	chr11:19042587:A:T	0	19042587	T	A
11	chr11:19043099:C:T	0	19043099	T	C
11	chr11:19043352:T:A	0	19043352	A	T
11	chr11:19043440:A:C	0	19043440	C	A
11	chr11:19043452:T:C	0	19043452	C	T
11	chr11:19043730:A:G	0	19043730	G	A
11	chr11:19043744:A:G	0	19043744	G	A
11	chr11:19044150:A:G	0	19044150	G	A
11	chr11:19044184:A:G	0	19044184	G	A
11	chr11:19044290:A:C	0	19044290	C	A
11	chr11:19044420:G:A	0	19044420	A	G
11	chr11:19044436:GA:G	0	19044436	G	GA
11	chr11:19044477:C:T	0	19044477	T	C
11	chr11:19044773:G:A	0	19044773	A	G
11	chr11:19045153:G:A	0	19045153	A	G
11	chr11:19045193:G:C	0	19045193	C	G
11	chr11:19045212:CT:C	0	19045212	C	CT
11	chr11:19045260:A:G	0	19045260	G	A
11	chr11:19045695:T:A	0	19045695	A	T
11	chr11:19045878:T:C	0	19045878	C	T
11	chr11:19045993:T:G	0	19045993	G	T
11	chr11:19046047:T:C	0	19046047	C	T
11	chr11:19046543:T:C	0	19046543	C	T
11	chr11:19046671:T:G	0	19046671	G	T
11	chr11:19047019:A:G	0	19047019	G	A
11	chr11:19047406:A:G	0	19047406	G	A
11	chr11:19047525:C:CA	0	19047525	CA	C
11	chr11:19047588:A:G	0	19047588	G	A
11	chr11:19047592:C:T	0	19047592	T	C
11	chr11:19047628:C:T	0	19047628	T	C
11	chr11:19047971:C:A	0	19047971	A	C
11	chr11:19048510:T:C	0	19048510	C	T
11	chr11:19049049:T:G	0	19049049	G	T
11	chr11:19049446:A:T	0	19049446	T	A
11	chr11:19049791:C:G	0	19049791	G	C
11	chr11:19049855:G:A	0	19049855	A	G
11	chr11:19049877:T:C	0	19049877	C	T
11	chr11:19049878:A:G	0	19049878	G	A
11	chr11:19050357:T:C	0	19050357	C	T
11	chr11:19050816:T:C	0	19050816	C	T
11	chr11:19051087:A:G	0	19051087	G	A
11	chr11:19051569:A:T	0	19051569	T	A
11	chr11:19051606:A:G	0	19051606	G	A
11	chr11:19051829:A:G	0	19051829	G	A
11	chr11:19052168:T:G	0	19052168	G	T
11	chr11:19052281:A:G	0	19052281	G	A
11	chr11:19052522:T:A	0	19052522	A	T
11	chr11:19052834:A:T	0	19052834	T	A
11	chr11:19052836:A:G	0	19052836	G	A
11	chr11:19052911:TCCCCGC:T	0	19052911	T	TCCCCGC
11	chr11:19053507:C:A	0	19053507	A	C
11	chr11:19053508:A:G	0	19053508	G	A
11	chr11:19053587:T:C	0	19053587	C	T
11	chr11:19054340:CATAGGTGT:C	0	19054340	C	CATAGGTGT
11	chr11:19054603:C:T	0	19054603	T	C
11	chr11:19054884:A:G	0	19054884	G	A
11	chr11:19055095:T:A	0	19055095	A	T
11	chr11:19056208:A:C	0	19056208	C	A
11	chr11:19056357:T:G	0	19056357	G	T
11	chr11:19056475:T:C	0	19056475	C	T
11	chr11:19056506:G:A	0	19056506	A	G
11	chr11:19056765:T:G	0	19056765	G	T
11	chr11:19056871:A:G	0	19056871	G	A
11	chr11:19056897:T:C	0	19056897	C	T
11	chr11:19056898:G:A	0	19056898	A	G
11	chr11:19056910:C:T	0	19056910	T	C
11	chr11:19056921:G:T	0	19056921	T	G
11	chr11:19056967:A:G	0	19056967	G	A
11	chr11:19057359:G:C	0	19057359	C	G
11	chr11:19057486:G:T	0	19057486	T	G
11	chr11:19057745:A:G	0	19057745	G	A
11	chr11:19057824:G:T	0	19057824	T	G
11	chr11:19058892:G:A	0	19058892	A	G
11	chr11:19059234:A:C	0	19059234	C	A
11	chr11:19059397:G:A	0	19059397	A	G
11	chr11:19059492:G:T	0	19059492	T	G
11	chr11:19059712:C:CT	0	19059712	CT	C
11	chr11:19059793:G:A	0	19059793	A	G
11	chr11:19059889:T:G	0	19059889	G	T
11	chr11:19059935:G:A	0	19059935	A	G
11	chr11:19059994:C:T	0	19059994	T	C
11	chr11:19060028:TAC:T	0	19060028	T	TAC
11	chr11:19060568:TAAAA:T	0	19060568	T	TAAAA
11	chr11:19061432:A:G	0	19061432	G	A
11	chr11:19061729:A:G	0	19061729	G	A
11	chr11:19061734:T:C	0	19061734	C	T
11	chr11:19061775:TTC:T	0	19061775	T	TTC
11	chr11:19061930:C:T	0	19061930	T	C
11	chr11:19062144:TC:T	0	19062144	T	TC
11	chr11:19062569:T:C	0	19062569	C	T
11	chr11:19062600:CT:C	0	19062600	C	CT
11	chr11:19063757:C:T	0	19063757	T	C
11	chr11:19063760:A:C	0	19063760	C	A
11	chr11:19064882:A:C	0	19064882	C	A
11	chr11:19065000:G:A	0	19065000	A	G
11	chr11:19065035:G:A	0	19065035	A	G
11	chr11:19065371:G:A	0	19065371	A	G
11	chr11:19066278:A:G	0	19066278	G	A
11	chr11:19066450:C:T	0	19066450	T	C
11	chr11:19067203:G:T	0	19067203	T	G
11	chr11:19067837:T:C	0	19067837	C	T
11	chr11:19068088:C:G	0	19068088	G	C
11	chr11:19068314:C:G	0	19068314	G	C
11	chr11:19068714:C:G	0	19068714	G	C
11	chr11:19069836:A:T	0	19069836	T	A
11	chr11:19070523:A:G	0	19070523	G	A
11	chr11:19071447:G:A	0	19071447	A	G
11	chr11:19072585:T:C	0	19072585	C	T
11	chr11:19073234:C:T	0	19073234	T	C
11	chr11:19073743:C:T	0	19073743	T	C
11	chr11:19074009:A:G	0	19074009	G	A
11	chr11:19074612:C:T	0	19074612	T	C
11	chr11:19075077:C:A	0	19075077	A	C
11	chr11:19076091:A:C	0	19076091	C	A
11	chr11:19076138:G:A	0	19076138	A	G
11	chr11:19076190:G:A	0	19076190	A	G
11	chr11:19076213:TGA:T	0	19076213	T	TGA
11	chr11:19076902:T:C	0	19076902	C	T
11	chr11:19076938:A:G	0	19076938	G	A
11	chr11:19078009:C:T	0	19078009	T	C
11	chr11:19078931:T:C	0	19078931	C	T
11	chr11:19079006:G:A	0	19079006	A	G
11	chr11:19079189:G:A	0	19079189	A	G
11	chr11:19080116:T:C	0	19080116	C	T
11	chr11:19080358:G:A	0	19080358	A	G
11	chr11:19080744:T:C	0	19080744	C	T
11	chr11:19081220:C:T	0	19081220	T	C
11	chr11:19082480:T:C	0	19082480	C	T
11	chr11:19082718:C:A	0	19082718	A	C
11	chr11:19083785:T:C	0	19083785	C	T
11	chr11:19084054:G:A	0	19084054	A	G
11	chr11:19084498:C:T	0	19084498	T	C
11	chr11:19084526:T:G	0	19084526	G	T
11	chr11:19084720:A:G	0	19084720	G	A
11	chr11:19084735:T:C	0	19084735	C	T
11	chr11:19085196:G:A	0	19085196	A	G
11	chr11:19085568:T:C	0	19085568	C	T
11	chr11:19085838:A:T	0	19085838	T	A
11	chr11:19085911:C:T	0	19085911	T	C
11	chr11:19086769:A:C	0	19086769	C	A
11	chr11:19086904:T:C	0	19086904	C	T
11	chr11:19087136:T:C	0	19087136	C	T
11	chr11:19087423:G:C	0	19087423	C	G
11	chr11:19087693:G:A	0	19087693	A	G
11	chr11:19087694:A:G	0	19087694	G	A
11	chr11:19087961:A:G	0	19087961	G	A
11	chr11:19087988:A:C	0	19087988	C	A
11	chr11:19088157:A:C	0	19088157	C	A
11	chr11:19088517:T:C	0	19088517	C	T
11	chr11:19088818:T:G	0	19088818	G	T
11	chr11:19088864:G:A	0	19088864	A	G
11	chr11:19089230:T:C	0	19089230	C	T
11	chr11:19089300:C:T	0	19089300	T	C
11	chr11:19089748:C:T	0	19089748	T	C
11	chr11:19089766:A:C	0	19089766	C	A
11	chr11:19089941:T:C	0	19089941	C	T
11	chr11:19089946:A:G	0	19089946	G	A
11	chr11:19089951:G:A	0	19089951	A	G
11	chr11:19090209:A:G	0	19090209	G	A
11	chr11:19090329:T:C	0	19090329	C	T
11	chr11:19090658:T:C	0	19090658	C	T
11	chr11:19092451:T:A	0	19092451	A	T
11	chr11:19092654:C:T	0	19092654	T	C
11	chr11:19093076:C:T	0	19093076	T	C
11	chr11:19093632:C:T	0	19093632	T	C
11	chr11:19093819:T:C	0	19093819	C	T
11	chr11:19093830:A:T	0	19093830	T	A
11	chr11:19093861:G:T	0	19093861	T	G
11	chr11:19094310:C:T	0	19094310	T	C
11	chr11:19094414:T:TTCTC	0	19094414	TTCTC	T
11	chr11:19094519:G:A	0	19094519	A	G
11	chr11:19094555:A:G	0	19094555	G	A
11	chr11:19095106:C:T	0	19095106	T	C
11	chr11:19095431:C:T	0	19095431	T	C
11	chr11:19095845:T:C	0	19095845	C	T
11	chr11:19096231:C:T	0	19096231	T	C
11	chr11:19096292:T:C	0	19096292	C	T
11	chr11:19096719:T:C	0	19096719	C	T
11	chr11:19096770:T:C	0	19096770	C	T
11	chr11:19096838:T:C	0	19096838	C	T
11	chr11:19096914:G:A	0	19096914	A	G
11	chr11:19097156:T:C	0	19097156	C	T
11	chr11:19097228:T:A	0	19097228	A	T
11	chr11:19098612:G:C	0	19098612	C	G
11	chr11:19098973:C:T	0	19098973	T	C
11	chr11:19099279:T:C	0	19099279	C	T
11	chr11:19099314:A:G	0	19099314	G	A
11	chr11:19099322:A:G	0	19099322	G	A
11	chr11:19099511:C:G	0	19099511	G	C
11	chr11:19099609:G:A	0	19099609	A	G
11	chr11:19099614:G:A	0	19099614	A	G
11	chr11:19099776:A:G	0	19099776	G	A
11	chr11:19099913:A:G	0	19099913	G	A
11	chr11:19099976:AC:A	0	19099976	A	AC
11	chr11:19101043:T:G	0	19101043	G	T
11	chr11:19101069:G:A	0	19101069	A	G
11	chr11:19102112:A:G	0	19102112	G	A
11	chr11:19102465:C:T	0	19102465	T	C
11	chr11:19103296:A:G	0	19103296	G	A
11	chr11:19103358:G:A	0	19103358	A	G
11	chr11:19103459:T:C	0	19103459	C	T
11	chr11:19103551:C:T	0	19103551	T	C
11	chr11:19104294:T:C	0	19104294	C	T
11	chr11:19105311:G:A	0	19105311	A	G
11	chr11:19106505:C:T	0	19106505	T	C
11	chr11:19106677:G:A	0	19106677	A	G
11	chr11:19106697:T:C	0	19106697	C	T
11	chr11:19107395:C:G	0	19107395	G	C
11	chr11:19109223:G:A	0	19109223	A	G
11	chr11:19109311:C:T	0	19109311	T	C
11	chr11:19109446:A:T	0	19109446	T	A
11	chr11:19109984:G:GA	0	19109984	GA	G
11	chr11:19110741:G:A	0	19110741	A	G
11	chr11:19110832:T:C	0	19110832	C	T
11	chr11:19110984:T:C	0	19110984	C	T
11	chr11:19111149:T:C	0	19111149	C	T
11	chr11:19112362:A:G	0	19112362	G	A
11	chr11:19112953:C:T	0	19112953	T	C
11	chr11:19113275:A:C	0	19113275	C	A
11	chr11:19113405:C:T	0	19113405	T	C
11	chr11:19113920:T:TAC	0	19113920	TAC	T
11	chr11:19114091:C:T	0	19114091	T	C
11	chr11:19114153:T:C	0	19114153	C	T
11	chr11:19114257:A:G	0	19114257	G	A
11	chr11:19114461:C:CTGGGATTCCAGGTCAGGCAG	0	19114461	CTGGGATTCCAGGTCAGGCAG	C
11	chr11:19114896:T:C	0	19114896	C	T
11	chr11:19115187:G:A	0	19115187	A	G
11	chr11:19115359:C:A	0	19115359	A	C
11	chr11:19116026:A:G	0	19116026	G	A
11	chr11:19116077:C:T	0	19116077	T	C
11	chr11:19116394:C:T	0	19116394	T	C
11	chr11:19116400:C:A	0	19116400	A	C
11	chr11:19116438:T:C	0	19116438	C	T
11	chr11:19116580:T:C	0	19116580	C	T
11	chr11:19116637:G:A	0	19116637	A	G
11	chr11:19116993:C:T	0	19116993	T	C
```
