## Supplementary material for "Characterization of shared and ancestry-specific signals driving complex traits using multi-ancestry fine-mapping": mesusiecsinfo

```
*************************************************************

  Multiple Ancestry Sum of Single Effect Model (MESuSiE)          

   Visit http://www.xzlab.org/software.html For Update            

            (C) 2022 Boran Gao, Xiang Zhou                        

              GNU General Public License                          

*************************************************************
# Start data processing for sufficient statistics 
# Create MESuSiE object 
# Start data analysis 

# Data analysis is done, and now generates result 

Potential causal SNPs with PIP > 0.5:  

Credible sets for effects: 
$cs
$cs$L1
 [1] 1141 1143 1149 1187 1190 1196 1199 1203 1217 1219 1227 1232 1237 1238 1241
[16] 1243 1244 1249 1250 1251 1254 1256 1257 1258 1263 1264 1269 1270 1272 1275
[31] 1279 1280 1281 1282 1284 1288 1290 1292 1293 1297 1304 1312 1313 1314 1315
[46] 1316 1317 1321 1322 1324 1325 1326 1328 1329 1330 1331


$cs_category
       L1 
"eur_afr" 

$purity
   min.abs.corr mean.abs.corr median.abs.corr
L1     0.626324     0.9378148        0.949346

$cs_index
[1] 1

$coverage
[1] 0.9531167

$requested_coverage
[1] 0.95


 Use MESuSiE_Plot() for visualization
# Total time used for the analysis: 0.08 mins
```
