## Supplementary material for "Characterization of shared and ancestry-specific signals driving complex traits using multi-ancestry fine-mapping": mesusieoutput

```
                 eur          afr      eur_afr
   [1,] 1.349720e-04 1.227713e-04 3.598726e-05
   [2,] 6.049854e-04 1.082632e-04 1.144212e-04
   [3,] 1.187555e-04 1.094863e-04 3.328224e-05
   [4,] 1.354226e-04 1.273837e-04 3.583774e-05
   [5,] 1.196307e-04 1.089556e-04 3.384161e-05
   [6,] 7.535027e-05 1.071910e-04 2.286554e-05
   [7,] 5.451014e-04 1.088871e-04 1.047748e-04
   [8,] 1.396985e-04 1.296615e-04 3.588245e-05
   [9,] 5.517762e-04 1.088161e-04 1.100333e-04
  [10,] 1.399741e-04 1.322078e-04 3.586897e-05
  [11,] 6.522763e-04 1.233841e-04 9.503919e-05
  [12,] 1.386854e-04 1.317991e-04 3.586380e-05
  [13,] 2.621769e-04 1.315650e-04 1.312123e-04
  [14,] 1.384448e-04 1.324164e-04 3.592699e-05
  [15,] 1.319048e-04 1.334019e-04 3.616749e-05
  [16,] 1.411816e-04 1.334424e-04 3.585265e-05
  [17,] 1.404321e-04 1.328812e-04 3.585141e-05
  [18,] 5.870547e-04 1.230792e-04 8.894531e-05
  [19,] 1.386230e-04 1.319827e-04 3.590472e-05
  [20,] 1.375123e-04 1.323021e-04 3.594720e-05
  [21,] 1.386230e-04 1.318727e-04 3.592188e-05
  [22,] 5.270238e-04 1.089211e-04 1.103440e-04
  [23,] 1.389729e-04 1.319053e-04 3.595113e-05
  [24,] 1.377450e-04 1.314113e-04 3.594274e-05
  [25,] 5.398034e-04 1.088248e-04 1.161373e-04
  [26,] 5.270238e-04 1.089786e-04 1.189427e-04
  [27,] 1.354424e-04 1.098731e-04 3.728167e-05
  [28,] 1.382170e-04 1.312360e-04 3.597660e-05
  [29,] 1.388348e-04 1.312711e-04 3.600182e-05
  [30,] 5.372336e-04 1.091606e-04 1.197664e-04
  [31,] 5.406967e-04 1.093533e-04 1.239748e-04
  [32,] 2.820884e-04 1.346890e-04 1.529537e-04
  [33,] 5.471520e-04 1.095954e-04 1.295535e-04
  [34,] 1.380463e-04 1.305706e-04 3.619031e-05
  [35,] 6.278036e-04 1.107734e-04 1.647787e-04
  [36,] 1.556242e-04 1.291925e-04 3.702011e-05
  [37,] 1.560335e-04 1.290818e-04 3.709738e-05
  [38,] 1.246188e-04 1.226014e-04 3.496627e-05
  [39,] 1.676410e-04 1.293487e-04 3.816998e-05
  [40,] 5.757238e-05 1.195340e-04 1.839974e-05
  [41,] 1.666946e-04 1.282997e-04 3.835180e-05
  [42,] 1.607639e-04 1.259852e-04 3.833900e-05
  [43,] 1.467796e-04 1.121691e-04 4.300122e-05
  [44,] 1.310162e-04 1.212885e-04 3.005630e-05
  [45,] 1.017894e-04 9.883718e-05 3.334714e-05
  [46,] 1.630127e-04 1.254146e-04 3.932542e-05
  [47,] 1.612953e-04 1.261783e-04 3.902499e-05
  [48,] 3.281104e-04 1.265251e-04 5.851568e-05
  [49,] 7.721192e-05 1.079078e-04 2.412856e-05
  [50,] 1.352434e-03 1.238321e-04 2.027838e-04
  [51,] 8.808118e-05 1.198605e-04 2.624158e-05
  [52,] 8.785303e-05 1.245643e-04 2.723836e-05
  [53,] 8.632716e-05 1.046918e-04 2.630340e-05
  [54,] 9.556953e-05 1.207355e-04 2.705392e-05
  [55,] 1.005955e-04 1.180120e-04 3.227931e-05
  [56,] 8.896752e-05 1.195479e-04 2.619668e-05
  [57,] 1.033100e-04 1.180989e-04 3.247571e-05
  [58,] 6.375520e-05 1.017834e-04 2.132307e-05
  [59,] 7.864106e-05 1.177860e-04 2.536878e-05
  [60,] 9.566440e-05 1.209905e-04 2.699965e-05
  [61,] 6.720639e-05 1.139726e-04 2.184743e-05
  [62,] 8.841276e-05 1.337854e-04 2.716554e-05
  [63,] 1.029367e-04 1.180943e-04 3.282013e-05
  [64,] 1.032525e-04 1.180330e-04 3.256409e-05
  [65,] 1.032273e-04 1.113877e-04 2.704887e-05
  [66,] 8.685817e-05 1.344022e-04 2.773459e-05
  [67,] 9.135626e-05 1.326526e-04 2.566897e-05
  [68,] 6.675307e-05 1.222204e-04 2.253941e-05
  [69,] 1.142011e-04 1.181458e-04 3.610444e-05
  [70,] 1.127832e-04 1.187253e-04 3.886880e-05
  [71,] 8.231865e-05 1.184949e-04 2.861837e-05
  [72,] 1.321057e-04 1.183514e-04 4.473451e-05
  [73,] 6.788023e-05 1.129538e-04 1.942853e-05
  [74,] 1.067493e-04 1.188117e-04 3.234662e-05
  [75,] 1.056985e-04 1.182730e-04 3.397908e-05
  [76,] 8.167330e-05 1.181708e-04 2.654689e-05
  [77,] 7.184556e-05 1.146442e-04 2.010614e-05
  [78,] 7.128994e-05 1.147370e-04 2.000910e-05
  [79,] 1.082518e-04 1.180808e-04 3.319072e-05
  [80,] 9.853189e-05 1.210175e-04 3.060392e-05
  [81,] 8.194824e-05 1.118451e-04 2.956786e-05
  [82,] 8.314914e-05 1.190993e-04 2.554935e-05
  [83,] 1.128248e-04 1.043372e-04 2.809381e-05
  [84,] 8.538389e-05 1.331677e-04 2.586106e-05
  [85,] 6.742847e-05 1.102024e-04 2.328516e-05
  [86,] 8.338017e-05 1.082711e-04 2.856192e-05
  [87,] 8.455099e-05 1.178932e-04 2.665940e-05
  [88,] 8.455099e-05 1.186841e-04 2.623826e-05
  [89,] 7.709142e-05 1.089368e-04 2.660299e-05
  [90,] 6.248688e-05 1.099701e-04 2.128824e-05
  [91,] 7.988229e-05 1.185473e-04 2.506376e-05
  [92,] 8.292493e-05 1.184557e-04 2.603078e-05
  [93,] 6.917205e-05 1.095347e-04 2.390335e-05
  [94,] 6.960542e-05 1.078499e-04 2.344071e-05
  [95,] 6.676739e-05 1.177471e-04 2.128519e-05
  [96,] 9.738418e-05 1.086476e-04 3.388053e-05
  [97,] 6.750085e-05 1.185174e-04 2.118013e-05
  [98,] 8.972702e-05 1.186206e-04 2.718760e-05
  [99,] 7.150482e-05 1.202371e-04 2.173497e-05
 [100,] 8.150153e-05 1.041222e-04 2.503518e-05
 [101,] 8.076805e-05 1.041158e-04 2.484112e-05
 [102,] 8.097281e-05 1.040920e-04 2.489930e-05
 [103,] 8.042122e-05 1.039761e-04 2.465828e-05
 [104,] 8.010873e-05 1.038821e-04 2.440043e-05
 [105,] 8.139288e-05 1.042779e-04 2.471209e-05
 [106,] 6.149357e-05 1.165290e-04 1.996598e-05
 [107,] 6.806004e-05 1.182087e-04 2.116157e-05
 [108,] 7.626941e-05 1.173479e-04 2.348696e-05
 [109,] 7.312419e-05 1.180698e-04 2.252874e-05
 [110,] 8.561524e-05 1.013028e-04 2.319233e-05
 [111,] 8.733093e-05 1.020096e-04 2.319228e-05
 [112,] 7.078001e-05 1.186681e-04 2.173741e-05
 [113,] 7.215756e-05 1.188032e-04 2.202024e-05
 [114,] 6.906112e-05 1.183519e-04 2.135193e-05
 [115,] 5.980481e-05 9.861035e-05 1.811332e-05
 [116,] 6.443342e-05 1.176878e-04 2.043306e-05
 [117,] 6.538692e-05 9.868067e-05 1.957056e-05
 [118,] 6.564622e-05 1.089003e-04 2.203011e-05
 [119,] 8.182647e-05 9.907847e-05 2.352116e-05
 [120,] 1.183302e-04 1.368784e-04 4.390323e-05
 [121,] 1.374309e-04 9.556293e-05 3.290174e-05
 [122,] 1.310472e-04 9.586068e-05 3.098933e-05
 [123,] 1.272069e-04 9.646709e-05 2.977087e-05
 [124,] 1.382385e-04 1.036484e-04 3.732981e-05
 [125,] 9.744829e-05 9.518432e-05 2.612424e-05
 [126,] 1.419484e-04 9.542053e-05 3.345180e-05
 [127,] 1.495645e-04 9.642367e-05 3.327933e-05
 [128,] 1.396989e-04 1.035575e-04 3.704478e-05
 [129,] 9.839246e-05 9.516172e-05 2.606040e-05
 [130,] 9.890659e-05 9.519203e-05 2.612272e-05
 [131,] 9.802323e-05 1.082417e-04 4.031390e-05
 [132,] 8.650466e-05 1.020310e-04 2.634428e-05
 [133,] 9.045266e-05 1.362056e-04 3.127505e-05
 [134,] 1.636747e-04 1.031289e-04 4.239994e-05
 [135,] 1.550545e-04 1.031544e-04 4.010051e-05
 [136,] 1.399480e-04 9.508780e-05 3.243922e-05
 [137,] 1.624092e-04 1.031312e-04 4.248159e-05
 [138,] 1.403469e-04 9.502349e-05 3.261639e-05
 [139,] 1.037210e-04 9.516636e-05 2.634913e-05
 [140,] 1.396536e-04 9.492112e-05 3.227755e-05
 [141,] 1.021574e-04 9.480004e-05 2.639658e-05
 [142,] 1.390021e-04 9.497345e-05 3.209337e-05
 [143,] 1.070863e-04 9.491376e-05 2.714984e-05
 [144,] 1.470977e-04 9.587859e-05 3.237508e-05
 [145,] 1.443213e-04 9.493860e-05 3.294814e-05
 [146,] 1.368004e-04 9.427175e-05 3.276919e-05
 [147,] 1.018943e-04 9.415937e-05 2.653963e-05
 [148,] 1.051194e-04 9.386884e-05 2.761271e-05
 [149,] 1.045649e-04 9.402496e-05 2.721958e-05
 [150,] 1.520409e-04 9.414094e-05 3.494363e-05
 [151,] 1.027431e-04 9.397239e-05 2.662637e-05
 [152,] 1.034764e-04 9.416995e-05 2.654373e-05
 [153,] 1.337581e-04 9.410125e-05 3.160135e-05
 [154,] 1.051194e-04 9.381061e-05 2.697005e-05
 [155,] 9.014279e-05 1.231573e-04 2.294548e-05
 [156,] 1.060653e-04 9.417312e-05 2.674727e-05
 [157,] 1.412785e-04 9.489180e-05 3.151925e-05
 [158,] 1.357438e-04 9.417312e-05 3.176854e-05
 [159,] 1.137356e-04 1.166628e-04 3.361790e-05
 [160,] 6.633299e-05 1.138644e-04 2.495352e-05
 [161,] 1.259719e-04 9.377547e-05 3.056206e-05
 [162,] 1.308555e-04 9.393667e-05 3.101470e-05
 [163,] 9.828992e-05 9.447568e-05 2.487998e-05
 [164,] 1.259719e-04 9.365487e-05 2.993493e-05
 [165,] 1.337581e-04 9.494846e-05 2.991558e-05
 [166,] 1.130640e-04 1.167622e-04 3.356413e-05
 [167,] 8.895134e-05 1.183895e-04 2.708656e-05
 [168,] 1.168621e-04 9.458748e-05 2.814399e-05
 [169,] 1.161732e-04 9.448850e-05 2.812339e-05
 [170,] 1.549579e-04 1.026994e-04 4.346210e-05
 [171,] 1.137877e-04 1.171686e-04 3.359615e-05
 [172,] 1.573224e-04 1.025503e-04 4.348421e-05
 [173,] 1.573224e-04 1.025503e-04 4.348421e-05
 [174,] 1.567561e-04 1.026926e-04 4.386360e-05
 [175,] 1.068835e-04 9.426696e-05 2.680028e-05
 [176,] 1.080584e-04 9.409970e-05 2.716052e-05
 [177,] 8.337549e-05 1.289238e-04 3.736567e-05
 [178,] 1.634388e-04 9.456953e-05 3.460888e-05
 [179,] 8.463676e-05 1.327642e-04 3.936198e-05
 [180,] 1.322734e-04 9.429758e-05 3.035600e-05
 [181,] 1.522229e-04 1.025354e-04 4.170260e-05
 [182,] 1.328689e-04 9.417032e-05 3.059543e-05
 [183,] 1.340770e-04 9.414777e-05 3.079912e-05
 [184,] 1.328689e-04 9.410776e-05 3.067649e-05
 [185,] 1.317424e-04 9.420882e-05 3.038514e-05
 [186,] 1.099326e-04 1.125635e-04 3.300970e-05
 [187,] 1.107933e-04 9.470015e-05 2.689684e-05
 [188,] 9.848857e-05 1.460472e-04 5.542427e-05
 [189,] 1.669283e-04 1.025276e-04 4.405619e-05
 [190,] 1.460600e-04 9.510502e-05 3.141491e-05
 [191,] 1.475580e-04 9.492708e-05 3.178800e-05
 [192,] 1.433606e-04 1.262201e-04 4.162365e-05
 [193,] 1.453954e-04 9.516440e-05 3.127290e-05
 [194,] 1.453954e-04 9.535805e-05 3.109902e-05
 [195,] 1.442826e-04 9.513499e-05 3.115603e-05
 [196,] 1.455369e-04 9.405029e-05 3.265404e-05
 [197,] 1.462860e-04 9.401260e-05 3.282607e-05
 [198,] 1.378576e-04 9.408893e-05 3.145865e-05
 [199,] 1.398045e-04 9.419115e-05 3.159585e-05
 [200,] 1.131798e-04 1.198414e-04 3.367405e-05
 [201,] 1.378576e-04 9.405029e-05 3.151541e-05
 [202,] 1.130640e-04 1.197938e-04 3.368558e-05
 [203,] 9.999122e-05 9.606427e-05 2.492840e-05
 [204,] 1.282308e-04 1.305247e-04 7.104581e-05
 [205,] 1.384541e-04 1.023751e-04 3.772236e-05
 [206,] 1.311576e-04 9.397323e-05 3.027514e-05
 [207,] 1.046812e-04 1.318999e-04 5.596438e-05
 [208,] 1.436173e-04 1.364396e-04 8.546099e-05
 [209,] 9.326585e-05 1.514332e-04 5.214670e-05
 [210,] 1.302797e-04 9.429374e-05 2.979636e-05
 [211,] 1.272696e-04 9.393718e-05 2.946639e-05
 [212,] 1.334528e-04 9.349594e-05 3.093581e-05
 [213,] 1.328443e-04 9.349594e-05 3.084534e-05
 [214,] 1.023239e-04 9.310015e-05 2.680739e-05
 [215,] 1.261904e-04 9.384825e-05 2.940715e-05
 [216,] 1.257115e-04 9.389223e-05 2.929236e-05
 [217,] 9.574825e-05 1.489626e-04 5.376794e-05
 [218,] 9.401248e-05 1.509277e-04 5.286382e-05
 [219,] 1.267274e-04 9.376799e-05 2.957337e-05
 [220,] 9.571787e-05 1.495038e-04 5.392540e-05
 [221,] 1.150894e-04 1.172251e-04 3.350823e-05
 [222,] 1.462958e-04 1.364527e-04 8.752508e-05
 [223,] 1.267274e-04 9.373696e-05 2.960930e-05
 [224,] 9.613117e-05 1.498917e-04 5.442635e-05
 [225,] 1.257115e-04 9.361849e-05 2.960471e-05
 [226,] 1.040408e-04 1.377401e-04 5.807853e-05
 [227,] 1.116149e-04 1.424204e-04 6.562638e-05
 [228,] 6.707275e-05 1.174693e-04 2.245255e-05
 [229,] 1.272696e-04 9.363493e-05 3.016203e-05
 [230,] 8.334193e-05 1.389781e-04 4.016341e-05
 [231,] 1.271810e-04 9.346653e-05 3.044704e-05
 [232,] 9.912425e-05 1.378040e-04 5.453313e-05
 [233,] 8.334193e-05 1.386293e-04 4.007841e-05
 [234,] 9.933896e-05 9.327702e-05 2.633757e-05
 [235,] 1.326267e-04 9.403952e-05 3.072069e-05
 [236,] 1.148789e-04 2.056483e-04 9.655054e-05
 [237,] 1.144675e-04 1.387535e-04 6.585047e-05
 [238,] 1.445734e-04 1.494794e-04 9.578092e-05
 [239,] 9.625576e-05 1.479574e-04 5.386907e-05
 [240,] 1.326558e-04 1.447948e-04 8.322551e-05
 [241,] 9.672272e-05 1.466544e-04 5.381963e-05
 [242,] 1.288003e-04 1.447626e-04 8.022433e-05
 [243,] 1.267274e-04 9.360992e-05 3.054396e-05
 [244,] 9.767578e-05 1.496751e-04 5.563661e-05
 [245,] 1.294343e-04 9.363553e-05 3.092004e-05
 [246,] 1.288715e-04 9.366207e-05 3.077813e-05
 [247,] 1.361849e-04 1.447207e-04 8.574691e-05
 [248,] 1.268455e-04 1.364022e-04 7.353012e-05
 [249,] 1.394467e-04 1.456599e-04 8.872931e-05
 [250,] 1.410728e-04 1.464481e-04 9.069146e-05
 [251,] 1.394467e-04 1.444501e-04 8.792849e-05
 [252,] 1.013807e-04 1.029791e-04 3.113591e-05
 [253,] 9.974552e-05 1.457496e-04 5.589727e-05
 [254,] 1.464184e-04 1.026136e-04 3.923681e-05
 [255,] 1.282159e-04 9.737239e-05 2.922522e-05
 [256,] 1.125499e-04 1.535685e-04 7.123668e-05
 [257,] 1.095118e-04 9.596136e-05 2.708718e-05
 [258,] 1.131497e-04 1.416121e-04 6.613185e-05
 [259,] 1.464184e-04 1.034327e-04 3.665547e-05
 [260,] 1.095370e-04 9.583405e-05 2.699802e-05
 [261,] 1.601545e-04 1.351055e-04 9.571545e-05
 [262,] 1.352653e-04 1.310354e-04 7.549961e-05
 [263,] 1.055873e-04 1.519429e-04 6.327306e-05
 [264,] 1.055873e-04 1.548877e-04 6.449698e-05
 [265,] 1.335869e-04 9.906869e-05 2.946661e-05
 [266,] 2.178911e-04 1.324009e-04 1.319853e-04
 [267,] 1.484243e-04 1.343830e-04 8.676024e-05
 [268,] 1.195690e-04 1.186531e-04 3.420839e-05
 [269,] 2.188005e-04 1.104127e-04 1.021246e-04
 [270,] 1.142806e-04 1.165003e-04 3.352727e-05
 [271,] 2.052497e-04 1.253705e-04 1.144637e-04
 [272,] 1.152650e-04 1.164525e-04 3.366827e-05
 [273,] 1.345881e-04 1.158219e-04 2.623281e-05
 [274,] 1.372649e-04 1.116479e-04 6.301356e-05
 [275,] 1.372649e-04 1.117969e-04 6.312914e-05
 [276,] 1.355733e-04 1.125112e-04 6.262587e-05
 [277,] 1.929279e-04 1.121785e-04 9.182836e-05
 [278,] 1.927041e-04 9.524243e-05 6.913638e-05
 [279,] 2.289510e-04 9.642829e-05 8.262269e-05
 [280,] 9.762276e-05 2.069329e-04 7.363455e-05
 [281,] 1.693126e-04 1.139871e-04 8.034666e-05
 [282,] 2.194532e-04 1.055186e-04 9.401387e-05
 [283,] 1.385401e-04 1.008953e-04 5.378482e-05
 [284,] 1.940183e-04 9.523987e-05 6.812611e-05
 [285,] 1.172269e-04 1.173881e-04 3.554605e-05
 [286,] 1.199600e-04 1.386955e-04 2.736107e-05
 [287,] 3.178667e-04 1.194658e-04 1.019996e-04
 [288,] 1.362394e-04 1.296280e-04 2.572263e-05
 [289,] 1.450521e-04 1.210240e-04 2.983107e-05
 [290,] 1.166082e-04 1.192506e-04 3.590247e-05
 [291,] 1.698164e-04 1.045822e-04 7.006753e-05
 [292,] 1.659059e-04 1.059084e-04 7.036264e-05
 [293,] 2.310371e-04 1.067467e-04 9.915088e-05
 [294,] 1.749878e-04 1.304184e-04 1.010560e-04
 [295,] 2.632560e-04 1.550560e-04 3.569812e-05
 [296,] 2.810559e-04 1.284863e-04 4.278803e-05
 [297,] 2.613572e-04 1.616938e-04 3.509809e-05
 [298,] 2.684524e-04 1.608392e-04 3.544709e-05
 [299,] 3.103991e-04 1.206540e-04 4.416847e-05
 [300,] 2.752807e-04 1.892828e-04 2.679043e-04
 [301,] 7.509308e-04 1.568789e-04 6.353674e-04
 [302,] 7.799950e-04 2.099150e-04 9.794878e-04
 [303,] 1.376345e-03 1.526864e-04 1.149759e-03
 [304,] 8.181869e-04 1.742270e-04 8.100798e-04
 [305,] 2.583264e-04 1.216270e-04 6.572984e-05
 [306,] 6.886397e-05 2.150231e-04 4.385587e-05
 [307,] 6.642538e-05 2.065140e-04 3.986301e-05
 [308,] 6.999744e-05 2.044585e-04 4.405883e-05
 [309,] 8.955044e-05 1.716391e-04 3.654521e-05
 [310,] 6.456191e-05 1.957555e-04 3.666834e-05
 [311,] 8.505055e-05 1.470435e-04 2.853380e-05
 [312,] 6.256956e-05 2.006904e-04 3.470301e-05
 [313,] 9.073262e-05 2.210638e-04 4.278687e-05
 [314,] 6.347914e-05 2.133821e-04 3.726772e-05
 [315,] 9.105459e-05 2.849494e-04 4.821453e-05
 [316,] 1.366988e-04 1.535423e-04 9.112324e-05
 [317,] 8.949218e-05 2.318256e-04 4.074130e-05
 [318,] 8.983052e-05 2.362958e-04 4.150656e-05
 [319,] 6.119040e-05 2.176446e-04 3.487610e-05
 [320,] 6.089536e-05 2.221836e-04 3.482908e-05
 [321,] 6.647647e-05 1.140299e-04 2.665653e-05
 [322,] 6.515119e-05 2.141099e-04 3.984669e-05
 [323,] 5.816353e-05 1.150776e-04 1.980357e-05
 [324,] 2.167961e-04 1.239626e-04 6.013402e-05
 [325,] 8.899872e-05 2.139826e-04 3.733898e-05
 [326,] 8.896696e-05 1.939834e-04 3.686382e-05
 [327,] 8.979068e-05 2.916873e-04 4.564232e-05
 [328,] 6.358708e-05 1.198756e-04 2.550330e-05
 [329,] 8.919279e-05 2.447068e-04 4.016367e-05
 [330,] 9.018717e-05 3.218927e-04 4.947430e-05
 [331,] 8.911288e-05 1.585430e-04 3.211233e-05
 [332,] 9.032637e-05 3.063420e-04 4.229077e-05
 [333,] 5.900010e-05 1.957231e-04 2.959018e-05
 [334,] 6.213532e-05 1.147543e-04 2.369771e-05
 [335,] 1.375811e-04 1.276729e-04 4.344055e-05
 [336,] 9.813698e-05 2.093059e-04 7.817569e-05
 [337,] 7.446608e-05 1.992485e-04 4.885546e-05
 [338,] 9.045756e-05 3.320177e-04 4.754987e-05
 [339,] 8.941179e-05 3.295609e-04 3.560517e-05
 [340,] 6.492964e-05 1.086604e-04 2.475747e-05
 [341,] 8.900081e-05 2.419064e-04 3.758246e-05
 [342,] 6.400969e-05 1.041829e-04 2.345263e-05
 [343,] 5.789406e-05 1.937932e-04 2.768347e-05
 [344,] 6.329602e-05 1.078136e-04 2.357120e-05
 [345,] 6.244887e-05 2.181135e-04 3.614517e-05
 [346,] 6.453849e-05 1.148085e-04 2.547106e-05
 [347,] 9.148059e-05 2.699854e-04 4.871097e-05
 [348,] 9.465744e-05 1.876214e-04 4.855448e-05
 [349,] 7.076568e-05 2.669739e-04 5.350975e-05
 [350,] 1.370458e-04 2.663394e-04 1.521018e-04
 [351,] 6.947543e-05 1.287030e-04 3.125541e-05
 [352,] 9.111091e-05 2.175341e-04 4.162730e-05
 [353,] 6.250346e-05 2.706646e-04 4.082268e-05
 [354,] 8.920745e-05 1.912018e-04 3.624546e-05
 [355,] 6.386828e-05 2.617752e-04 4.229795e-05
 [356,] 6.505547e-05 1.271142e-04 2.762774e-05
 [357,] 6.646153e-05 1.251856e-04 2.842486e-05
 [358,] 6.533382e-05 1.291590e-04 2.814259e-05
 [359,] 6.455784e-05 2.746774e-04 4.454066e-05
 [360,] 6.383994e-05 2.354776e-04 4.013000e-05
 [361,] 9.066138e-05 1.811625e-04 4.008832e-05
 [362,] 9.075863e-05 1.877128e-04 4.034214e-05
 [363,] 9.871846e-05 2.430940e-04 8.836210e-05
 [364,] 8.824028e-05 1.239486e-04 4.315311e-05
 [365,] 6.605306e-05 2.536825e-04 4.521440e-05
 [366,] 9.377458e-05 2.491265e-04 8.295484e-05
 [367,] 9.377458e-05 2.507415e-04 8.333841e-05
 [368,] 8.860090e-05 1.555385e-04 3.638855e-05
 [369,] 9.925013e-05 2.447542e-04 8.927262e-05
 [370,] 9.029266e-05 2.373265e-04 7.579519e-05
 [371,] 8.808966e-05 2.845539e-04 8.250874e-05
 [372,] 8.843857e-05 2.369481e-04 7.309799e-05
 [373,] 9.193803e-05 1.314791e-04 4.812729e-05
 [374,] 8.753980e-05 2.350802e-04 7.153800e-05
 [375,] 6.395682e-05 2.511858e-04 4.164928e-05
 [376,] 6.106398e-05 2.496382e-04 3.708350e-05
 [377,] 5.891773e-05 1.541644e-04 1.931851e-05
 [378,] 7.077849e-05 2.624649e-04 5.298347e-05
 [379,] 9.000554e-05 1.759740e-04 3.942548e-05
 [380,] 1.355507e-04 1.150822e-04 6.340553e-05
 [381,] 9.955399e-05 2.585114e-04 9.334714e-05
 [382,] 1.430332e-04 1.284703e-04 4.208351e-05
 [383,] 1.212974e-04 2.384820e-04 1.169462e-04
 [384,] 8.784484e-05 2.400996e-04 7.300063e-05
 [385,] 1.000259e-04 2.387163e-04 8.866325e-05
 [386,] 9.078820e-05 1.717938e-04 3.771239e-05
 [387,] 9.552700e-05 2.350273e-04 8.171071e-05
 [388,] 8.412318e-05 1.299973e-04 4.202841e-05
 [389,] 8.531315e-05 1.301296e-04 4.287168e-05
 [390,] 1.214354e-04 2.122453e-04 1.062067e-04
 [391,] 6.796321e-05 1.267384e-04 2.075475e-05
 [392,] 7.822017e-05 2.476030e-04 6.112820e-05
 [393,] 7.744395e-05 2.423035e-04 5.910030e-05
 [394,] 8.297078e-05 2.439391e-04 6.664527e-05
 [395,] 1.241010e-04 1.998648e-04 1.031838e-04
 [396,] 9.224285e-05 1.610348e-04 3.689464e-05
 [397,] 5.485083e-04 1.410959e-04 3.882449e-05
 [398,] 4.077581e-04 1.446177e-04 3.253455e-05
 [399,] 2.939416e-04 3.130865e-04 2.089045e-05
 [400,] 5.000560e-04 3.281093e-04 2.522575e-05
 [401,] 2.877183e-04 1.499018e-04 2.785257e-05
 [402,] 1.215998e-04 1.470210e-04 6.151826e-05
 [403,] 9.864445e-05 9.715002e-05 3.477681e-05
 [404,] 1.488003e-04 1.211034e-04 7.620465e-05
 [405,] 1.703816e-04 9.503460e-05 3.491903e-05
 [406,] 1.242454e-04 1.483283e-04 3.391554e-05
 [407,] 1.338233e-04 1.029819e-04 5.556854e-05
 [408,] 1.236966e-04 9.844398e-05 4.756589e-05
 [409,] 9.098314e-05 1.203122e-04 2.971583e-05
 [410,] 9.691272e-05 1.262030e-04 3.199720e-05
 [411,] 1.295920e-04 1.429211e-04 3.468583e-05
 [412,] 1.296661e-04 9.409298e-05 4.595011e-05
 [413,] 1.683840e-04 9.221026e-05 5.620551e-05
 [414,] 1.749515e-04 9.750605e-05 6.573633e-05
 [415,] 3.791447e-04 1.267790e-04 2.208270e-04
 [416,] 3.667269e-04 9.267898e-05 6.454682e-05
 [417,] 1.527707e-04 1.000555e-04 6.017745e-05
 [418,] 9.722924e-05 1.246906e-04 3.338641e-05
 [419,] 4.720545e-04 9.033949e-05 8.837522e-05
 [420,] 9.722924e-05 1.240779e-04 3.298833e-05
 [421,] 9.840391e-05 1.246293e-04 3.372560e-05
 [422,] 1.432153e-04 1.452931e-04 3.610041e-05
 [423,] 9.062815e-05 9.255836e-05 2.435013e-05
 [424,] 2.885456e-04 8.914240e-05 6.647836e-05
 [425,] 1.068614e-04 9.946003e-05 4.101799e-05
 [426,] 1.543302e-04 1.083733e-04 6.923156e-05
 [427,] 1.215441e-04 1.353554e-04 3.565058e-05
 [428,] 2.221893e-04 1.207085e-04 6.283719e-05
 [429,] 5.087773e-04 1.115634e-04 2.423688e-04
 [430,] 2.331393e-04 1.203447e-04 6.757637e-05
 [431,] 1.022735e-04 1.207430e-04 3.296486e-05
 [432,] 1.418040e-03 9.499962e-05 4.076117e-04
 [433,] 8.244153e-05 9.643275e-05 2.714838e-05
 [434,] 8.849700e-05 1.370884e-04 4.593521e-05
 [435,] 1.541408e-04 9.006495e-05 3.589173e-05
 [436,] 1.443750e-04 9.026816e-05 3.734809e-05
 [437,] 5.795002e-05 1.113181e-04 2.023838e-05
 [438,] 1.070684e-04 9.063664e-05 2.954994e-05
 [439,] 1.426567e-04 9.031045e-05 3.747133e-05
 [440,] 7.035945e-05 9.960589e-05 1.798791e-05
 [441,] 5.546017e-05 1.002488e-04 1.701308e-05
 [442,] 1.478648e-04 1.220735e-04 4.427276e-05
 [443,] 1.444118e-04 9.230966e-05 4.179850e-05
 [444,] 1.478648e-04 1.222551e-04 4.374639e-05
 [445,] 1.127609e-04 9.159725e-05 3.284493e-05
 [446,] 7.757631e-05 9.936058e-05 1.883255e-05
 [447,] 1.012273e-04 9.697602e-05 2.233990e-05
 [448,] 1.466232e-04 1.222139e-04 4.330406e-05
 [449,] 1.453385e-04 1.223773e-04 4.259377e-05
 [450,] 1.453385e-04 1.222139e-04 4.296974e-05
 [451,] 8.054282e-05 9.562490e-05 1.978369e-05
 [452,] 1.147431e-04 9.089454e-05 3.253955e-05
 [453,] 1.112432e-04 9.070505e-05 3.147197e-05
 [454,] 9.460862e-05 9.163473e-05 2.802742e-05
 [455,] 1.205760e-04 1.223337e-04 3.625368e-05
 [456,] 1.209497e-04 1.226099e-04 3.600660e-05
 [457,] 1.197563e-04 1.226367e-04 3.568348e-05
 [458,] 6.578580e-05 9.101622e-05 2.147624e-05
 [459,] 1.724286e-04 9.023661e-05 4.039259e-05
 [460,] 2.262666e-04 9.041724e-05 4.959239e-05
 [461,] 6.464907e-05 1.015030e-04 1.729319e-05
 [462,] 1.185562e-04 1.270007e-04 3.486681e-05
 [463,] 6.815646e-05 8.973492e-05 2.201893e-05
 [464,] 5.705645e-05 9.071404e-05 1.774269e-05
 [465,] 1.355044e-04 1.270002e-04 3.876893e-05
 [466,] 1.601245e-04 9.159330e-05 4.136770e-05
 [467,] 1.003590e-04 1.023660e-04 2.195884e-05
 [468,] 5.688130e-05 9.261985e-05 1.780233e-05
 [469,] 5.692498e-05 9.261381e-05 1.709420e-05
 [470,] 9.563103e-05 9.206391e-05 2.720340e-05
 [471,] 1.111467e-04 9.379461e-05 3.304819e-05
 [472,] 6.129996e-05 9.256719e-05 1.711748e-05
 [473,] 1.080033e-04 9.580347e-05 3.371534e-05
 [474,] 1.085795e-04 1.247348e-04 3.174775e-05
 [475,] 1.249995e-04 1.230417e-04 3.553338e-05
 [476,] 7.473886e-05 9.554396e-05 1.940137e-05
 [477,] 1.742363e-04 1.180614e-04 4.272510e-05
 [478,] 1.208401e-04 1.190095e-04 3.229818e-05
 [479,] 5.692015e-05 1.153490e-04 1.808330e-05
 [480,] 2.028581e-04 8.520791e-05 4.675959e-05
 [481,] 5.597319e-04 8.682854e-05 7.949636e-05
 [482,] 1.611258e-04 1.319814e-04 6.929900e-05
 [483,] 5.822167e-04 1.215046e-04 5.604480e-05
 [484,] 1.554700e-03 1.265821e-04 7.503684e-05
 [485,] 1.971325e-04 8.483791e-05 3.932645e-05
 [486,] 1.098281e-04 1.174010e-04 3.047820e-05
 [487,] 2.105872e-04 8.494720e-05 4.099061e-05
 [488,] 2.270812e-04 8.507200e-05 4.216978e-05
 [489,] 1.821078e-04 8.452554e-05 3.788684e-05
 [490,] 2.171120e-04 8.442111e-05 4.243076e-05
 [491,] 1.204772e-04 1.185124e-04 3.167464e-05
 [492,] 1.738208e-04 8.415820e-05 3.591584e-05
 [493,] 1.823472e-04 8.449093e-05 3.646940e-05
 [494,] 1.227277e-04 1.152399e-04 3.364140e-05
 [495,] 6.282271e-04 8.894351e-05 7.173517e-05
 [496,] 1.588654e-04 8.445277e-05 3.310967e-05
 [497,] 1.163468e-04 1.191881e-04 3.793202e-05
 [498,] 6.971537e-04 8.849584e-05 7.883826e-05
 [499,] 6.605912e-04 8.849584e-05 7.600982e-05
 [500,] 2.131352e-04 8.548305e-05 3.890596e-05
 [501,] 1.080429e-03 1.358254e-04 6.568207e-05
 [502,] 6.273904e-04 8.839483e-05 7.243123e-05
 [503,] 6.381983e-04 8.852393e-05 7.290300e-05
 [504,] 1.862952e-04 9.968143e-05 2.836343e-05
 [505,] 1.316991e-04 1.144190e-04 3.575744e-05
 [506,] 1.125705e-04 1.141040e-04 3.160124e-05
 [507,] 9.427301e-05 9.382645e-05 2.071439e-05
 [508,] 1.118041e-04 1.138827e-04 3.153325e-05
 [509,] 7.213254e-04 1.240157e-04 6.023670e-05
 [510,] 1.296074e-04 1.140080e-04 3.577333e-05
 [511,] 1.129592e-04 1.135997e-04 3.192353e-05
 [512,] 1.133517e-04 1.135571e-04 3.204239e-05
 [513,] 6.037476e-04 8.721001e-05 7.469613e-05
 [514,] 7.099156e-04 8.741030e-05 8.214752e-05
 [515,] 1.492758e-03 1.346244e-04 6.472084e-05
 [516,] 6.593064e-04 8.827783e-05 7.575545e-05
 [517,] 1.238538e-04 1.136222e-04 3.489823e-05
 [518,] 7.494340e-04 8.714954e-05 8.634008e-05
 [519,] 6.971537e-04 8.720335e-05 8.193452e-05
 [520,] 2.440706e-04 1.259798e-04 3.087595e-05
 [521,] 1.716049e-04 8.427270e-05 3.479388e-05
 [522,] 6.492933e-04 8.654183e-05 7.901905e-05
 [523,] 1.627967e-04 8.421054e-05 3.295039e-05
 [524,] 1.625306e-04 8.414226e-05 3.311339e-05
 [525,] 6.732943e-04 8.669294e-05 8.039471e-05
 [526,] 1.627967e-04 8.428051e-05 3.284773e-05
 [527,] 1.463770e-04 8.471889e-05 2.998652e-05
 [528,] 6.605912e-04 8.626957e-05 8.113238e-05
 [529,] 1.521120e-04 8.404022e-05 3.174733e-05
 [530,] 6.605912e-04 8.635884e-05 8.073914e-05
 [531,] 1.489543e-04 8.582069e-05 2.931157e-05
 [532,] 6.382281e-04 8.722469e-05 7.557121e-05
 [533,] 1.489069e-04 8.581306e-05 2.938674e-05
 [534,] 1.362953e-04 8.561366e-05 2.785087e-05
 [535,] 1.380168e-04 8.612542e-05 2.771014e-05
 [536,] 1.008066e-03 1.360558e-04 5.199298e-05
 [537,] 1.595535e-03 1.201125e-04 7.233635e-05
 [538,] 1.550016e-04 8.956750e-05 2.782180e-05
 [539,] 5.842414e-04 8.865363e-05 6.725782e-05
 [540,] 1.057174e-04 8.513304e-05 2.379944e-05
 [541,] 5.724996e-04 8.570858e-05 6.605965e-05
 [542,] 6.385343e-04 8.557064e-05 7.209895e-05
 [543,] 5.909327e-04 8.507602e-05 6.855257e-05
 [544,] 7.177107e-04 8.535149e-05 7.811762e-05
 [545,] 6.546739e-04 8.521823e-05 7.441053e-05
 [546,] 6.546739e-04 8.521823e-05 7.441053e-05
 [547,] 6.385343e-04 8.528406e-05 7.357528e-05
 [548,] 6.639670e-04 8.535149e-05 7.469896e-05
 [549,] 5.909327e-04 8.508688e-05 7.040629e-05
 [550,] 6.382957e-04 8.527727e-05 7.288871e-05
 [551,] 6.214648e-04 8.527727e-05 7.234190e-05
 [552,] 6.299279e-04 8.514751e-05 7.370067e-05
 [553,] 8.322878e-05 1.122416e-04 2.688133e-05
 [554,] 8.502534e-05 1.117035e-04 2.727329e-05
 [555,] 8.542987e-05 1.117233e-04 2.742888e-05
 [556,] 8.502534e-05 1.117439e-04 2.733224e-05
 [557,] 8.462711e-05 1.117439e-04 2.720750e-05
 [558,] 8.542987e-05 1.117439e-04 2.745885e-05
 [559,] 8.502534e-05 1.117545e-04 2.734704e-05
 [560,] 1.072840e-04 8.522840e-05 2.377634e-05
 [561,] 8.502534e-05 1.117876e-04 2.739162e-05
 [562,] 8.542987e-05 1.118227e-04 2.756461e-05
 [563,] 8.584077e-05 1.118471e-04 2.772561e-05
 [564,] 8.584077e-05 1.118471e-04 2.772561e-05
 [565,] 8.584077e-05 1.119335e-04 2.774770e-05
 [566,] 8.584077e-05 1.118854e-04 2.777220e-05
 [567,] 8.360480e-05 1.125370e-04 2.730879e-05
 [568,] 8.625813e-05 1.119855e-04 2.794335e-05
 [569,] 8.584077e-05 1.119990e-04 2.782524e-05
 [570,] 8.584077e-05 1.120127e-04 2.784083e-05
 [571,] 8.713180e-05 1.119120e-04 2.822961e-05
 [572,] 5.869072e-05 9.874971e-05 1.721852e-05
 [573,] 8.803454e-05 1.119822e-04 2.860287e-05
 [574,] 8.668201e-05 1.128505e-04 2.861108e-05
 [575,] 7.975383e-05 1.115005e-04 2.564504e-05
 [576,] 8.116663e-05 1.122078e-04 2.661548e-05
 [577,] 1.054194e-04 8.603022e-05 2.348460e-05
 [578,] 8.668201e-05 1.122107e-04 2.832243e-05
 [579,] 8.668201e-05 1.122444e-04 2.835539e-05
 [580,] 8.754965e-05 1.123672e-04 2.875878e-05
 [581,] 8.711249e-05 1.122598e-04 2.851216e-05
 [582,] 8.711249e-05 1.122275e-04 2.848034e-05
 [583,] 8.668236e-05 1.121942e-04 2.829141e-05
 [584,] 8.884953e-05 1.123156e-04 2.905775e-05
 [585,] 8.884953e-05 1.123156e-04 2.905775e-05
 [586,] 8.418435e-05 1.136478e-04 2.857050e-05
 [587,] 8.711249e-05 1.120996e-04 2.834755e-05
 [588,] 8.418435e-05 1.123226e-04 2.772176e-05
 [589,] 8.418435e-05 1.122452e-04 2.765963e-05
 [590,] 8.339985e-05 1.122078e-04 2.736616e-05
 [591,] 8.418435e-05 1.122264e-04 2.764415e-05
 [592,] 8.418435e-05 1.122078e-04 2.762871e-05
 [593,] 8.458597e-05 1.122609e-04 2.775159e-05
 [594,] 6.616485e-04 8.609113e-05 7.237273e-05
 [595,] 8.418435e-05 1.122428e-04 2.760227e-05
 [596,] 1.106106e-04 8.664801e-05 2.390900e-05
 [597,] 1.118000e-04 8.664801e-05 2.407189e-05
 [598,] 8.553896e-05 1.136678e-04 2.904504e-05
 [599,] 8.754965e-05 1.134802e-04 2.956096e-05
 [600,] 8.351673e-05 1.147474e-04 2.858747e-05
 [601,] 6.237067e-05 8.373095e-05 1.773215e-05
 [602,] 6.238489e-05 9.714986e-05 1.765092e-05
 [603,] 8.180801e-05 1.138346e-04 2.771577e-05
 [604,] 8.151594e-05 1.123510e-04 2.680740e-05
 [605,] 8.766765e-05 1.143325e-04 2.994863e-05
 [606,] 2.025966e-03 1.053717e-04 8.041224e-05
 [607,] 8.970193e-05 1.138932e-04 3.042524e-05
 [608,] 1.325944e-04 8.555006e-05 3.551145e-05
 [609,] 7.370520e-05 1.224466e-04 2.558429e-05
 [610,] 1.287257e-04 8.465105e-05 3.341714e-05
 [611,] 7.793223e-05 1.230089e-04 2.756602e-05
 [612,] 7.765061e-05 1.239934e-04 2.767742e-05
 [613,] 1.315298e-04 8.481210e-05 3.432069e-05
 [614,] 7.214002e-05 1.228861e-04 2.495483e-05
 [615,] 7.710165e-04 8.468564e-05 1.221792e-04
 [616,] 7.330066e-05 1.233288e-04 2.560363e-05
 [617,] 7.765061e-05 1.237272e-04 2.764746e-05
 [618,] 7.941715e-05 1.247455e-04 2.869349e-05
 [619,] 7.416094e-05 1.235579e-04 2.605629e-05
 [620,] 7.793223e-05 1.246490e-04 2.797321e-05
 [621,] 1.398489e-04 8.535862e-05 3.670504e-05
 [622,] 1.241454e-04 8.600380e-05 3.403342e-05
 [623,] 7.464656e-05 1.208672e-04 2.662849e-05
 [624,] 1.443509e-04 8.627784e-05 3.893057e-05
 [625,] 7.858787e-05 1.202723e-04 2.830853e-05
 [626,] 3.397118e-04 9.562787e-05 3.858116e-05
 [627,] 1.349751e-04 9.616036e-05 2.692017e-05
 [628,] 1.160937e-04 1.237361e-04 3.595284e-05
 [629,] 1.542160e-04 8.867255e-05 3.341165e-05
 [630,] 8.470498e-05 1.045632e-04 2.687571e-05
 [631,] 7.864856e-05 1.264831e-04 2.866062e-05
 [632,] 1.445858e-04 9.348818e-05 3.810736e-05
 [633,] 1.027617e-04 1.046811e-04 2.887556e-05
 [634,] 9.938658e-05 1.046725e-04 2.822616e-05
 [635,] 4.428272e-04 9.053936e-05 9.277463e-05
 [636,] 9.954218e-05 1.053721e-04 2.752089e-05
 [637,] 1.218096e-03 1.114742e-04 2.822652e-04
 [638,] 9.732576e-05 1.055561e-04 2.688668e-05
 [639,] 1.040156e-04 1.244961e-04 3.911462e-05
 [640,] 1.052273e-04 1.004958e-04 3.814863e-05
 [641,] 1.149689e-04 9.642156e-05 2.239413e-05
 [642,] 1.057236e-04 1.011950e-04 3.873189e-05
 [643,] 1.109113e-04 9.716304e-05 2.199284e-05
 [644,] 1.047813e-04 1.016719e-04 3.858675e-05
 [645,] 9.968735e-05 1.019380e-04 3.650725e-05
 [646,] 8.633133e-05 1.048595e-04 2.477401e-05
 [647,] 8.556979e-05 1.050664e-04 2.445773e-05
 [648,] 1.047813e-04 1.009598e-04 3.821098e-05
 [649,] 1.001072e-04 9.449846e-05 2.139575e-05
 [650,] 9.427325e-05 1.051366e-04 2.646486e-05
 [651,] 9.533089e-05 1.052454e-04 2.663513e-05
 [652,] 1.154201e-04 9.544247e-05 2.273743e-05
 [653,] 9.239637e-05 1.050321e-04 2.609800e-05
 [654,] 9.533089e-05 1.047377e-04 2.690536e-05
 [655,] 1.031725e-04 9.990961e-05 3.691708e-05
 [656,] 9.713256e-05 1.237962e-04 3.575907e-05
 [657,] 1.023799e-04 1.241709e-04 3.823308e-05
 [658,] 1.033779e-04 1.253243e-04 3.937692e-05
 [659,] 6.426663e-05 1.057543e-04 1.703243e-05
 [660,] 1.052031e-04 9.947262e-05 3.750550e-05
 [661,] 6.431768e-05 1.061667e-04 1.703107e-05
 [662,] 1.195756e-04 9.416152e-05 2.343918e-05
 [663,] 1.048835e-04 1.245956e-04 3.950956e-05
 [664,] 1.034347e-04 1.240578e-04 3.855610e-05
 [665,] 1.292454e-04 1.288759e-04 4.854237e-05
 [666,] 1.272201e-04 9.282095e-05 2.460475e-05
 [667,] 1.232890e-04 9.313833e-05 2.409451e-05
 [668,] 6.300618e-05 1.036661e-04 1.713488e-05
 [669,] 1.104149e-04 9.290029e-05 3.491983e-05
 [670,] 1.243904e-04 9.321356e-05 2.448363e-05
 [671,] 9.457707e-05 1.258542e-04 3.445340e-05
 [672,] 8.595499e-05 1.295555e-04 3.602533e-05
 [673,] 9.080176e-05 1.200077e-04 3.730871e-05
 [674,] 1.160557e-04 1.186346e-04 5.357279e-05
 [675,] 1.236583e-04 1.251368e-04 4.820304e-05
 [676,] 4.692212e-04 1.315326e-04 2.488403e-04
 [677,] 1.082552e-04 1.280533e-04 4.856854e-05
 [678,] 6.966703e-05 9.167118e-05 2.082522e-05
 [679,] 1.087284e-04 1.141145e-04 4.150026e-05
 [680,] 5.811238e-05 9.180276e-05 1.782657e-05
 [681,] 2.634556e-04 1.216398e-04 9.391440e-05
 [682,] 5.870619e-05 9.177052e-05 1.834973e-05
 [683,] 5.878748e-05 9.100617e-05 1.830576e-05
 [684,] 5.862999e-05 9.160196e-05 1.828051e-05
 [685,] 2.926544e-04 1.330416e-04 1.528019e-04
 [686,] 2.945910e-04 1.000543e-04 7.950884e-05
 [687,] 5.840019e-05 9.114589e-05 1.806897e-05
 [688,] 7.324225e-05 9.243086e-05 2.237471e-05
 [689,] 7.949675e-05 9.248323e-05 2.429278e-05
 [690,] 3.210517e-04 1.273394e-04 1.536071e-04
 [691,] 7.615642e-05 9.320307e-05 2.368734e-05
 [692,] 3.296480e-04 9.328530e-05 6.263630e-05
 [693,] 8.243789e-05 1.462098e-04 3.406266e-05
 [694,] 5.630672e-05 1.156976e-04 1.943439e-05
 [695,] 5.135381e-04 9.322289e-05 8.853317e-05
 [696,] 3.275169e-04 9.472229e-05 5.289523e-05
 [697,] 3.482226e-04 9.410780e-05 5.797416e-05
 [698,] 1.408965e-04 1.193996e-04 6.905080e-05
 [699,] 1.397336e-04 1.197821e-04 6.869643e-05
 [700,] 7.950930e-05 1.913967e-04 3.444156e-05
 [701,] 6.461369e-04 9.432831e-05 8.387417e-05
 [702,] 9.592021e-05 9.371564e-05 2.604894e-05
 [703,] 7.994179e-05 1.941095e-04 3.619953e-05
 [704,] 1.490703e-04 1.211133e-04 7.519304e-05
 [705,] 7.962214e-05 1.967534e-04 3.545475e-05
 [706,] 1.413059e-04 1.213728e-04 7.112755e-05
 [707,] 7.958343e-05 1.970072e-04 3.534825e-05
 [708,] 1.449696e-04 1.218641e-04 7.364237e-05
 [709,] 1.103482e-04 9.345721e-05 2.822570e-05
 [710,] 3.785731e-04 9.405890e-05 5.881425e-05
 [711,] 1.402029e-04 1.241564e-04 7.261797e-05
 [712,] 7.920759e-05 1.990985e-04 3.519528e-05
 [713,] 7.913523e-05 1.987199e-04 3.483736e-05
 [714,] 7.924785e-05 1.987199e-04 3.532342e-05
 [715,] 6.269874e-04 9.380562e-05 8.058307e-05
 [716,] 4.181976e-04 9.408648e-05 6.700366e-05
 [717,] 1.530560e-04 1.215138e-04 7.814873e-05
 [718,] 6.886412e-05 1.639539e-04 2.892726e-05
 [719,] 1.530560e-04 1.215138e-04 7.814873e-05
 [720,] 7.935427e-05 1.926162e-04 3.513413e-05
 [721,] 4.239413e-04 9.393305e-05 5.609178e-05
 [722,] 1.530560e-04 1.209953e-04 7.769027e-05
 [723,] 7.949084e-05 1.918541e-04 3.549269e-05
 [724,] 5.512549e-05 1.119492e-04 1.800229e-05
 [725,] 7.922962e-05 1.921682e-04 3.463866e-05
 [726,] 7.853292e-05 1.928270e-04 3.034419e-05
 [727,] 1.517008e-04 1.204300e-04 7.642110e-05
 [728,] 1.551922e-04 1.200277e-04 7.803355e-05
 [729,] 6.265014e-04 9.368210e-05 8.182528e-05
 [730,] 5.374082e-04 9.334931e-05 7.746017e-05
 [731,] 7.857000e-05 1.923751e-04 3.021020e-05
 [732,] 4.386409e-04 9.392393e-05 7.334190e-05
 [733,] 7.911519e-05 1.918752e-04 2.913454e-05
 [734,] 1.503652e-04 1.241196e-04 7.882266e-05
 [735,] 7.869942e-05 1.839578e-04 2.937597e-05
 [736,] 7.853292e-05 1.918752e-04 3.027912e-05
 [737,] 7.929762e-05 1.914273e-04 3.483619e-05
 [738,] 4.236585e-04 9.392393e-05 7.167187e-05
 [739,] 1.503652e-04 1.208356e-04 7.601356e-05
 [740,] 7.649134e-05 1.675401e-04 3.388883e-05
 [741,] 1.517008e-04 1.212036e-04 7.709727e-05
 [742,] 7.637203e-05 1.680395e-04 3.377942e-05
 [743,] 7.637203e-05 1.680395e-04 3.377942e-05
 [744,] 4.447072e-04 9.387700e-05 7.013609e-05
 [745,] 7.939908e-05 1.974569e-04 3.578537e-05
 [746,] 7.613130e-05 1.684083e-04 3.347164e-05
 [747,] 7.625574e-05 1.688200e-04 3.370375e-05
 [748,] 4.647178e-04 9.394464e-05 6.975623e-05
 [749,] 7.844403e-05 1.933041e-04 2.960570e-05
 [750,] 7.849507e-05 1.941937e-04 2.956380e-05
 [751,] 1.490489e-04 1.252472e-04 7.897461e-05
 [752,] 7.602131e-05 1.703372e-04 3.352942e-05
 [753,] 4.366546e-04 9.389891e-05 7.230968e-05
 [754,] 7.919399e-05 1.951667e-04 3.479960e-05
 [755,] 1.490489e-04 1.258630e-04 7.948713e-05
 [756,] 1.477516e-04 1.263145e-04 7.905786e-05
 [757,] 7.914797e-05 1.971395e-04 2.940232e-05
 [758,] 7.914797e-05 1.971395e-04 2.940232e-05
 [759,] 6.042688e-04 9.340642e-05 8.291160e-05
 [760,] 8.006711e-05 1.974677e-04 2.837928e-05
 [761,] 7.914797e-05 1.981395e-04 2.946166e-05
 [762,] 7.914797e-05 1.976121e-04 2.943038e-05
 [763,] 1.379083e-04 1.281118e-04 7.424842e-05
 [764,] 5.720517e-04 9.333473e-05 8.179493e-05
 [765,] 5.838238e-04 9.331272e-05 8.217433e-05
 [766,] 7.945477e-05 1.998914e-04 3.700909e-05
 [767,] 5.787319e-04 9.331272e-05 8.187060e-05
 [768,] 5.881389e-04 9.333473e-05 8.224800e-05
 [769,] 7.625574e-05 1.749553e-04 3.442144e-05
 [770,] 7.625574e-05 1.745132e-04 3.437027e-05
 [771,] 7.607169e-05 1.749553e-04 3.413526e-05
 [772,] 4.424489e-04 9.391945e-05 7.363236e-05
 [773,] 7.958506e-05 2.019657e-04 3.757097e-05
 [774,] 2.866731e-04 1.147406e-04 9.298699e-05
 [775,] 1.490489e-04 1.305597e-04 8.335524e-05
 [776,] 1.187092e-04 1.339796e-04 6.521077e-05
 [777,] 7.895377e-05 2.024625e-04 3.569405e-05
 [778,] 7.945477e-05 2.024625e-04 3.727796e-05
 [779,] 7.897423e-05 2.024625e-04 3.577156e-05
 [780,] 4.330625e-04 9.396415e-05 7.377874e-05
 [781,] 7.895377e-05 2.024625e-04 3.569405e-05
 [782,] 7.912642e-05 2.014161e-04 3.509520e-05
 [783,] 1.205078e-04 1.355509e-04 6.734839e-05
 [784,] 1.477516e-04 1.324974e-04 8.405760e-05
 [785,] 4.386409e-04 9.399192e-05 7.490502e-05
 [786,] 7.951876e-05 2.030172e-04 3.750835e-05
 [787,] 1.178290e-04 1.360632e-04 6.571940e-05
 [788,] 1.317129e-04 1.220205e-04 3.861306e-05
 [789,] 4.310970e-04 9.400717e-05 7.439978e-05
 [790,] 3.302379e-04 9.315573e-05 5.879266e-05
 [791,] 7.904512e-05 2.088567e-04 3.664225e-05
 [792,] 4.273960e-04 9.390543e-05 7.160117e-05
 [793,] 5.920575e-04 9.387487e-05 7.921998e-05
 [794,] 5.880087e-05 1.191335e-04 1.733306e-05
 [795,] 4.463021e-04 9.407400e-05 7.058634e-05
 [796,] 6.531743e-04 9.355295e-05 8.543064e-05
 [797,] 6.929675e-04 9.328410e-05 9.277918e-05
 [798,] 6.929675e-04 9.328410e-05 9.277918e-05
 [799,] 4.293385e-04 9.387413e-05 6.881048e-05
 [800,] 6.459486e-04 9.336438e-05 8.685421e-05
 [801,] 6.728950e-04 9.325773e-05 9.149143e-05
 [802,] 6.317147e-04 9.332680e-05 8.634632e-05
 [803,] 6.317147e-04 9.332680e-05 8.634632e-05
 [804,] 7.825128e-05 2.158027e-04 3.431935e-05
 [805,] 7.855593e-05 2.248739e-04 3.294344e-05
 [806,] 7.825636e-05 2.143482e-04 3.405976e-05
 [807,] 7.825636e-05 2.137030e-04 3.400858e-05
 [808,] 7.826131e-05 2.115997e-04 3.473981e-05
 [809,] 7.798870e-05 2.120863e-04 3.289762e-05
 [810,] 7.808820e-05 2.152267e-04 3.256428e-05
 [811,] 7.800941e-05 2.159183e-04 3.302456e-05
 [812,] 6.505900e-04 9.333473e-05 8.791555e-05
 [813,] 7.803241e-05 2.159183e-04 3.289050e-05
 [814,] 6.601983e-04 9.392235e-05 8.437137e-05
 [815,] 6.514674e-04 9.393050e-05 8.137133e-05
 [816,] 7.815520e-05 2.203851e-04 3.264572e-05
 [817,] 7.877626e-05 2.173905e-04 3.180071e-05
 [818,] 6.652043e-04 9.359507e-05 8.862051e-05
 [819,] 7.845097e-05 2.181720e-04 3.288664e-05
 [820,] 7.868277e-05 2.188794e-04 3.214385e-05
 [821,] 1.292704e-04 1.402576e-04 7.722407e-05
 [822,] 7.803241e-05 2.165748e-04 3.293789e-05
 [823,] 7.815520e-05 2.203851e-04 3.264572e-05
 [824,] 7.812997e-05 2.231744e-04 3.296029e-05
 [825,] 1.270924e-04 1.346833e-04 7.216015e-05
 [826,] 7.807054e-05 2.255720e-04 3.339797e-05
 [827,] 7.816325e-05 2.196697e-04 3.256594e-05
 [828,] 7.809202e-05 2.247406e-04 3.323598e-05
 [829,] 7.806037e-05 2.216260e-04 3.317199e-05
 [830,] 7.859445e-05 2.181720e-04 3.235888e-05
 [831,] 7.800941e-05 2.223573e-04 3.351367e-05
 [832,] 7.800941e-05 2.239965e-04 3.363162e-05
 [833,] 7.744421e-05 1.959729e-04 3.965549e-05
 [834,] 7.868277e-05 2.223573e-04 3.239524e-05
 [835,] 1.330365e-04 1.385160e-04 7.889672e-05
 [836,] 1.071559e-04 1.402576e-04 6.055496e-05
 [837,] 1.313764e-04 1.408685e-04 7.919731e-05
 [838,] 5.985221e-05 1.411200e-04 2.482195e-05
 [839,] 1.303158e-04 1.391116e-04 7.727787e-05
 [840,] 2.899544e-04 9.387074e-05 5.421241e-05
 [841,] 1.313764e-04 1.408685e-04 7.919731e-05
 [842,] 7.808820e-05 2.263246e-04 3.336397e-05
 [843,] 7.800941e-05 2.235613e-04 3.360036e-05
 [844,] 7.806037e-05 2.235613e-04 3.330861e-05
 [845,] 2.787579e-04 9.387292e-05 5.250521e-05
 [846,] 4.541464e-04 9.387292e-05 7.142242e-05
 [847,] 4.011834e-04 9.388791e-05 6.193141e-05
 [848,] 2.885562e-04 9.387292e-05 5.365940e-05
 [849,] 3.462231e-04 1.153315e-04 1.151651e-04
 [850,] 7.806037e-05 2.235613e-04 3.330861e-05
 [851,] 4.036356e-04 9.388791e-05 6.217656e-05
 [852,] 7.833624e-05 2.160427e-04 3.334091e-05
 [853,] 7.831738e-05 2.160427e-04 3.347728e-05
 [854,] 7.840907e-05 2.175164e-04 3.303281e-05
 [855,] 5.955989e-05 9.840823e-05 1.856591e-05
 [856,] 3.599221e-04 9.332680e-05 6.007948e-05
 [857,] 1.029389e-04 1.444092e-04 5.901445e-05
 [858,] 7.872837e-05 2.185473e-04 3.199850e-05
 [859,] 2.309444e-04 9.328440e-05 4.534166e-05
 [860,] 2.349002e-04 9.328440e-05 4.585685e-05
 [861,] 2.335701e-04 9.322167e-05 4.611793e-05
 [862,] 2.335701e-04 9.323923e-05 4.598796e-05
 [863,] 2.722638e-04 9.387138e-05 5.186073e-05
 [864,] 3.644473e-04 9.332680e-05 6.057857e-05
 [865,] 2.349002e-04 9.324577e-05 4.611613e-05
 [866,] 2.415882e-04 9.324577e-05 4.698997e-05
 [867,] 2.429886e-04 9.326461e-05 4.703665e-05
 [868,] 7.808820e-05 2.185473e-04 3.279876e-05
 [869,] 3.907869e-04 9.347666e-05 6.203230e-05
 [870,] 3.958057e-04 9.347666e-05 6.255241e-05
 [871,] 7.868277e-05 2.178419e-04 3.207462e-05
 [872,] 2.820362e-04 9.388803e-05 5.226045e-05
 [873,] 6.028615e-05 1.187679e-04 1.728797e-05
 [874,] 3.931534e-04 9.349459e-05 6.214075e-05
 [875,] 7.872837e-05 2.178419e-04 3.195186e-05
 [876,] 7.868277e-05 2.178419e-04 3.207462e-05
 [877,] 7.806037e-05 2.160079e-04 3.275096e-05
 [878,] 8.228153e-05 2.159183e-04 2.956444e-05
 [879,] 3.958057e-04 9.344385e-05 6.281435e-05
 [880,] 9.457476e-05 1.425077e-04 5.140780e-05
 [881,] 8.211157e-05 2.152391e-04 2.922831e-05
 [882,] 4.173470e-04 9.339241e-05 6.549972e-05
 [883,] 5.922476e-05 2.343334e-04 3.081224e-05
 [884,] 4.144985e-04 9.339241e-05 6.520482e-05
 [885,] 1.372430e-04 1.437124e-04 8.553841e-05
 [886,] 4.144985e-04 9.336810e-05 6.543647e-05
 [887,] 1.299700e-04 1.337012e-04 3.382751e-05
 [888,] 1.288398e-04 1.342807e-04 3.390107e-05
 [889,] 1.281634e-04 1.364365e-04 3.404182e-05
 [890,] 9.564862e-05 1.572023e-04 5.709239e-05
 [891,] 3.347950e-04 9.341766e-05 5.598669e-05
 [892,] 1.688144e-04 1.360230e-04 3.412776e-05
 [893,] 4.173470e-04 9.341766e-05 6.526776e-05
 [894,] 9.625216e-05 1.589892e-04 5.859999e-05
 [895,] 1.088858e-04 1.560583e-04 6.883979e-05
 [896,] 1.104192e-04 1.553226e-04 6.986985e-05
 [897,] 1.990825e-04 1.073921e-04 8.381792e-05
 [898,] 4.116760e-04 9.344385e-05 6.445561e-05
 [899,] 8.499771e-05 1.619385e-04 3.782747e-05
 [900,] 7.411990e-05 2.237316e-04 3.653330e-05
 [901,] 1.059399e-04 1.048947e-04 2.689784e-05
 [902,] 8.461526e-05 1.644265e-04 3.774178e-05
 [903,] 7.035202e-05 1.589892e-04 2.882489e-05
 [904,] 1.278316e-04 1.334425e-04 3.393373e-05
 [905,] 1.293535e-04 1.345825e-04 3.405101e-05
 [906,] 1.300577e-04 1.349378e-04 3.377616e-05
 [907,] 2.727506e-04 1.180671e-04 7.401910e-05
 [908,] 7.060546e-05 1.625468e-04 2.873489e-05
 [909,] 7.025897e-05 1.564644e-04 2.821008e-05
 [910,] 1.196886e-04 1.197836e-04 3.771739e-05
 [911,] 8.461526e-05 1.659342e-04 3.797883e-05
 [912,] 7.039558e-05 1.589892e-04 2.896778e-05
 [913,] 7.606481e-05 1.761909e-04 2.517777e-05
 [914,] 1.087982e-04 9.344385e-05 2.757082e-05
 [915,] 1.413025e-04 9.388748e-05 3.364681e-05
 [916,] 7.039558e-05 1.589892e-04 2.896778e-05
 [917,] 7.039558e-05 1.590055e-04 2.896939e-05
 [918,] 7.953716e-05 2.642973e-04 3.145141e-05
 [919,] 7.039558e-05 1.582282e-04 2.889211e-05
 [920,] 7.953716e-05 2.652109e-04 3.149409e-05
 [921,] 7.039558e-05 1.582282e-04 2.889211e-05
 [922,] 7.039558e-05 1.589892e-04 2.896778e-05
 [923,] 7.953716e-05 2.622875e-04 3.133850e-05
 [924,] 7.944152e-05 2.622875e-04 3.145766e-05
 [925,] 7.944152e-05 2.622875e-04 3.145766e-05
 [926,] 7.944152e-05 2.622875e-04 3.145766e-05
 [927,] 7.457186e-05 2.245461e-04 3.708149e-05
 [928,] 7.035202e-05 1.595754e-04 2.884986e-05
 [929,] 1.366567e-04 9.389865e-05 3.231516e-05
 [930,] 7.035202e-05 1.574737e-04 2.867575e-05
 [931,] 7.944152e-05 2.623845e-04 3.148128e-05
 [932,] 7.044719e-05 1.547367e-04 2.869616e-05
 [933,] 7.049749e-05 1.561712e-04 2.898528e-05
 [934,] 7.044719e-05 1.554346e-04 2.876727e-05
 [935,] 7.049749e-05 1.560583e-04 2.897368e-05
 [936,] 7.042308e-05 8.662734e-05 2.037210e-05
 [937,] 7.944152e-05 2.671554e-04 3.170639e-05
 [938,] 7.604384e-05 1.761909e-04 2.519127e-05
 [939,] 7.965902e-05 2.671554e-04 3.143565e-05
 [940,] 7.315372e-05 2.829603e-04 2.449781e-05
 [941,] 1.131836e-04 9.392391e-05 2.901254e-05
 [942,] 1.097776e-04 9.387169e-05 2.863359e-05
 [943,] 9.211725e-05 1.434272e-04 4.241498e-05
 [944,] 9.243892e-05 1.432179e-04 4.259993e-05
 [945,] 9.148627e-05 1.431535e-04 4.186187e-05
 [946,] 1.274986e-04 1.264670e-04 4.155915e-05
 [947,] 1.099213e-04 9.369748e-05 2.850941e-05
 [948,] 1.287311e-04 1.364970e-04 3.427027e-05
 [949,] 8.118772e-05 1.048767e-04 2.927039e-05
 [950,] 9.276474e-05 1.422253e-04 4.256395e-05
 [951,] 9.309477e-05 1.422253e-04 4.280899e-05
 [952,] 1.648496e-04 1.158837e-04 5.525136e-05
 [953,] 8.160613e-05 1.043901e-04 2.935876e-05
 [954,] 1.099581e-04 9.388694e-05 2.858069e-05
 [955,] 1.099860e-04 9.393543e-05 2.853077e-05
 [956,] 1.131438e-04 9.391290e-05 2.883139e-05
 [957,] 6.838864e-05 1.079878e-04 2.961865e-05
 [958,] 8.040225e-05 1.583590e-04 3.088161e-05
 [959,] 1.539075e-04 9.412881e-05 3.317168e-05
 [960,] 1.099321e-04 9.400224e-05 2.826888e-05
 [961,] 9.008171e-05 9.214787e-05 2.458013e-05
 [962,] 1.281092e-04 1.365232e-04 3.431903e-05
 [963,] 1.161037e-04 1.128604e-04 3.249339e-04
 [964,] 7.026598e-05 1.365966e-04 2.628193e-05
 [965,] 1.536027e-04 9.443938e-05 3.304619e-05
 [966,] 1.353504e-04 9.450765e-05 3.075515e-05
 [967,] 9.730213e-05 9.682189e-05 3.320900e-05
 [968,] 1.345506e-04 9.450005e-05 3.068012e-05
 [969,] 9.683297e-05 9.755490e-05 3.341140e-05
 [970,] 7.023139e-05 1.332707e-04 2.582225e-05
 [971,] 8.330762e-05 1.549549e-04 3.456522e-05
 [972,] 1.134277e-04 9.424603e-05 2.867564e-05
 [973,] 8.330762e-05 1.547466e-04 3.453468e-05
 [974,] 9.675382e-05 1.380896e-04 4.412463e-05
 [975,] 8.321579e-05 1.572449e-04 3.478035e-05
 [976,] 1.122680e-04 9.383660e-05 2.878484e-05
 [977,] 1.478259e-04 9.447318e-05 3.208080e-05
 [978,] 1.121211e-04 9.426525e-05 2.868838e-05
 [979,] 1.492146e-04 9.438112e-05 3.266191e-05
 [980,] 6.984985e-05 1.965775e-04 4.337951e-05
 [981,] 1.051348e-04 1.366745e-04 4.928651e-05
 [982,] 8.569755e-05 1.130742e-04 2.494135e-04
 [983,] 8.544290e-05 1.549549e-04 3.735757e-05
 [984,] 1.049242e-04 1.389945e-04 5.005114e-05
 [985,] 8.516511e-05 1.547466e-04 3.701407e-05
 [986,] 8.997474e-05 1.940683e-04 6.480914e-05
 [987,] 7.103398e-05 1.326304e-04 2.742179e-05
 [988,] 1.044508e-04 1.384457e-04 4.950864e-05
 [989,] 1.346851e-04 1.327645e-04 3.387082e-05
 [990,] 7.119804e-05 1.311030e-04 2.748285e-05
 [991,] 1.351546e-04 1.329851e-04 3.376754e-05
 [992,] 1.031687e-04 9.862472e-05 2.843650e-05
 [993,] 1.032321e-04 1.425899e-04 5.031664e-05
 [994,] 1.408318e-04 9.970331e-05 2.899161e-05
 [995,] 1.030182e-04 1.438575e-04 5.056481e-05
 [996,] 9.455707e-05 1.568001e-04 4.826531e-05
 [997,] 9.385006e-05 1.553283e-04 4.725311e-05
 [998,] 8.248491e-05 1.766101e-04 3.698258e-05
 [999,] 1.528248e-04 9.498617e-05 3.261198e-05
[1000,] 8.501663e-05 1.555665e-04 3.975070e-05
[1001,] 8.501663e-05 1.545667e-04 3.955127e-05
[1002,] 1.019962e-04 1.025706e-04 3.804992e-05
[1003,] 1.002486e-04 1.531846e-04 5.170480e-05
[1004,] 1.512188e-04 9.489326e-05 3.255111e-05
[1005,] 1.525465e-04 9.514327e-05 3.242582e-05
[1006,] 1.049242e-04 1.465742e-04 5.297092e-05
[1007,] 7.111435e-05 1.349474e-04 2.783616e-05
[1008,] 9.720347e-05 1.193727e-04 4.004641e-04
[1009,] 1.039829e-04 1.456996e-04 5.196587e-05
[1010,] 8.540259e-05 1.625972e-04 3.841961e-05
[1011,] 9.745504e-05 1.469439e-04 4.747451e-05
[1012,] 8.669522e-05 1.484428e-04 3.949516e-05
[1013,] 1.051560e-04 1.269452e-04 3.607903e-05
[1014,] 1.291791e-04 1.319453e-04 3.415975e-05
[1015,] 8.559974e-05 1.423090e-04 3.519521e-05
[1016,] 1.027587e-04 9.475017e-05 2.807280e-05
[1017,] 9.990395e-05 1.450773e-04 4.870902e-05
[1018,] 1.011763e-04 1.412326e-04 4.824841e-05
[1019,] 1.512188e-04 9.517749e-05 3.253345e-05
[1020,] 7.178115e-05 1.312547e-04 2.827427e-05
[1021,] 1.329730e-04 1.330324e-04 3.399142e-05
[1022,] 1.025402e-04 1.621912e-04 5.621302e-05
[1023,] 1.044852e-04 9.541765e-05 2.621015e-05
[1024,] 1.011763e-04 1.410364e-04 4.817712e-05
[1025,] 1.011763e-04 1.439824e-04 4.926567e-05
[1026,] 1.016545e-04 1.422162e-04 4.897462e-05
[1027,] 1.471460e-04 9.526365e-05 3.204500e-05
[1028,] 8.982566e-05 1.439824e-04 4.093251e-05
[1029,] 9.867685e-05 1.447824e-04 4.769573e-05
[1030,] 7.178115e-05 1.296621e-04 2.805665e-05
[1031,] 9.948995e-05 1.447824e-04 4.830048e-05
[1032,] 1.037585e-04 9.467689e-05 2.621287e-05
[1033,] 9.990395e-05 1.447824e-04 4.860782e-05
[1034,] 1.016545e-04 1.412564e-04 4.862315e-05
[1035,] 9.990395e-05 1.447824e-04 4.860782e-05
[1036,] 8.892123e-05 1.362850e-04 3.829765e-05
[1037,] 1.003230e-04 1.431945e-04 4.836445e-05
[1038,] 8.185231e-05 1.159715e-04 2.862447e-04
[1039,] 1.003230e-04 1.449949e-04 4.899226e-05
[1040,] 1.513715e-04 9.547979e-05 3.226326e-05
[1041,] 1.007471e-04 1.449949e-04 4.930717e-05
[1042,] 1.213940e-04 1.304865e-04 3.444295e-05
[1043,] 1.020947e-04 1.431945e-04 4.964925e-05
[1044,] 7.546732e-05 1.163631e-04 2.257948e-04
[1045,] 8.982566e-05 1.478823e-04 4.193913e-05
[1046,] 1.278701e-04 1.303460e-04 3.400280e-05
[1047,] 8.515795e-05 1.653601e-04 3.879003e-05
[1048,] 9.867685e-05 1.470787e-04 4.845396e-05
[1049,] 1.467914e-04 9.548463e-05 3.182590e-05
[1050,] 1.473218e-04 9.553151e-05 3.183959e-05
[1051,] 7.110624e-05 1.275130e-04 2.686450e-05
[1052,] 9.948995e-05 1.445918e-04 4.823569e-05
[1053,] 7.775976e-05 1.299157e-04 3.373438e-05
[1054,] 7.153460e-05 1.285766e-04 2.759330e-05
[1055,] 1.104476e-04 9.419478e-05 2.601810e-05
[1056,] 9.948995e-05 1.456161e-04 4.858300e-05
[1057,] 1.480660e-04 9.604777e-05 3.174977e-05
[1058,] 1.326276e-04 1.316349e-04 3.398777e-05
[1059,] 7.167694e-05 1.266081e-04 2.750696e-05
[1060,] 1.207323e-04 1.300851e-04 3.450254e-05
[1061,] 1.477305e-04 9.609499e-05 3.169113e-05
[1062,] 7.612646e-05 1.270349e-04 3.176419e-05
[1063,] 1.465147e-04 9.616737e-05 3.153870e-05
[1064,] 1.284900e-04 1.317343e-04 3.412631e-05
[1065,] 7.529935e-05 1.299157e-04 3.154710e-05
[1066,] 7.097364e-05 3.246778e-04 2.589030e-05
[1067,] 7.458195e-05 1.244379e-04 2.991936e-05
[1068,] 8.487212e-05 1.654489e-04 3.823744e-05
[1069,] 8.033150e-05 1.247503e-04 3.465883e-05
[1070,] 1.011313e-04 1.480581e-04 5.066617e-05
[1071,] 1.280286e-04 1.317270e-04 3.437861e-05
[1072,] 9.913014e-05 1.212551e-04 3.055804e-05
[1073,] 9.981853e-05 1.210898e-04 3.092274e-05
[1074,] 7.976467e-05 1.270349e-04 3.475063e-05
[1075,] 7.128507e-05 1.179486e-04 2.581401e-05
[1076,] 1.130512e-04 9.483209e-05 2.630755e-05
[1077,] 1.413963e-04 9.648965e-05 3.183131e-05
[1078,] 1.206942e-04 1.294674e-04 3.450407e-05
[1079,] 1.078796e-04 1.848694e-04 8.032962e-05
[1080,] 1.790117e-04 1.721154e-04 1.339909e-04
[1081,] 1.016545e-04 1.329960e-04 4.563547e-05
[1082,] 1.024802e-04 9.575026e-05 2.658529e-05
[1083,] 1.283165e-04 1.951955e-04 1.063018e-04
[1084,] 1.285778e-04 1.296529e-04 3.421776e-05
[1085,] 1.699508e-04 1.766225e-04 1.291422e-04
[1086,] 1.436466e-04 1.063440e-04 2.992790e-05
[1087,] 1.365714e-04 1.064827e-04 2.940748e-05
[1088,] 1.124807e-04 8.940024e-05 3.728411e-05
[1089,] 8.337577e-05 9.378378e-05 2.982607e-05
[1090,] 1.312743e-04 1.334947e-04 7.649508e-05
[1091,] 6.145721e-05 1.912739e-04 2.423408e-05
[1092,] 1.332606e-04 1.421204e-04 8.309628e-05
[1093,] 1.449402e-04 1.051287e-04 2.993689e-05
[1094,] 8.970108e-05 1.519359e-04 4.103481e-05
[1095,] 1.094443e-04 1.332153e-04 5.073166e-05
[1096,] 1.455419e-04 1.060697e-04 2.999345e-05
[1097,] 1.354842e-04 1.073511e-04 2.934991e-05
[1098,] 1.209181e-04 1.350224e-04 3.499394e-05
[1099,] 9.006009e-05 1.342478e-04 3.868108e-05
[1100,] 8.909873e-05 1.493359e-04 3.987314e-05
[1101,] 1.212477e-04 1.342469e-04 3.486218e-05
[1102,] 1.242840e-04 1.330366e-04 3.456960e-05
[1103,] 8.909873e-05 1.462903e-04 3.917564e-05
[1104,] 1.068623e-04 8.890810e-05 2.882924e-05
[1105,] 1.058441e-04 8.917310e-05 2.904699e-05
[1106,] 1.009384e-04 8.884176e-05 2.739925e-05
[1107,] 1.212477e-04 1.341309e-04 3.485153e-05
[1108,] 7.179597e-05 1.018511e-04 2.387004e-05
[1109,] 9.866541e-05 8.898500e-05 2.723922e-05
[1110,] 1.349596e-04 1.079566e-04 2.933719e-05
[1111,] 1.337948e-04 1.081069e-04 2.932136e-05
[1112,] 1.276692e-04 1.326846e-04 3.446796e-05
[1113,] 1.015926e-04 8.890810e-05 2.772302e-05
[1114,] 8.062559e-05 1.150137e-04 2.994518e-04
[1115,] 1.204975e-04 1.332617e-04 3.490232e-05
[1116,] 1.356109e-04 1.078072e-04 2.935005e-05
[1117,] 1.243947e-04 1.324758e-04 3.455446e-05
[1118,] 1.215266e-04 1.325855e-04 3.467995e-05
[1119,] 8.615624e-05 1.547396e-04 3.804341e-05
[1120,] 8.438535e-05 1.145884e-04 3.020324e-04
[1121,] 1.350878e-04 1.087347e-04 2.931005e-05
[1122,] 7.665578e-05 9.032864e-05 2.213969e-05
[1123,] 1.395576e-04 1.078189e-04 2.977164e-05
[1124,] 8.623667e-05 8.853735e-05 2.404819e-05
[1125,] 8.277689e-05 1.173761e-04 3.834682e-05
[1126,] 8.751414e-05 1.458430e-04 3.765113e-05
[1127,] 8.669128e-05 1.460523e-04 3.691628e-05
[1128,] 1.027081e-04 8.885589e-05 2.783601e-05
[1129,] 1.021200e-04 8.872306e-05 2.789721e-05
[1130,] 1.371331e-04 1.081069e-04 2.971080e-05
[1131,] 1.280154e-04 1.331175e-04 3.446729e-05
[1132,] 1.021200e-04 8.901363e-05 2.805971e-05
[1133,] 8.702239e-05 1.456227e-04 3.715975e-05
[1134,] 1.078798e-04 1.275951e-04 5.780797e-05
[1135,] 1.078798e-04 1.266555e-04 5.737838e-05
[1136,] 1.005582e-04 8.910562e-05 2.787813e-05
[1137,] 8.669128e-05 1.493043e-04 3.757111e-05
[1138,] 9.523611e-05 1.217266e-04 4.724320e-05
[1139,] 1.392100e-04 1.072061e-04 2.978450e-05
[1140,] 9.709707e-05 8.853336e-05 2.635658e-05
[1141,] 3.414529e-03 1.094830e-04 6.809963e-03
[1142,] 9.692685e-05 8.883947e-05 2.693483e-05
[1143,] 3.182783e-03 1.100057e-04 6.963002e-03
[1144,] 5.752240e-05 1.599427e-04 2.473412e-05
[1145,] 1.255877e-04 1.096400e-04 2.940753e-05
[1146,] 9.985772e-05 8.951784e-05 2.869625e-05
[1147,] 1.383548e-04 1.086361e-04 2.964834e-05
[1148,] 1.390336e-04 1.385353e-04 4.664136e-04
[1149,] 2.044128e-03 1.056848e-04 2.970358e-03
[1150,] 1.394502e-04 1.377225e-04 4.646050e-04
[1151,] 1.296731e-04 1.078589e-04 2.931777e-05
[1152,] 1.009729e-04 8.994470e-05 2.945048e-05
[1153,] 1.015420e-04 9.022841e-05 2.988894e-05
[1154,] 1.314624e-04 1.442887e-04 3.307420e-05
[1155,] 1.021189e-04 9.048030e-05 3.028820e-05
[1156,] 1.004115e-04 9.055318e-05 2.989949e-05
[1157,] 8.658925e-05 1.281502e-04 3.074467e-05
[1158,] 1.170543e-04 1.725580e-04 8.516132e-05
[1159,] 1.044998e-04 1.169130e-04 4.798274e-05
[1160,] 1.085190e-04 8.983258e-05 2.747003e-05
[1161,] 1.133081e-04 8.983479e-05 2.808329e-05
[1162,] 1.117292e-04 8.983244e-05 2.796442e-05
[1163,] 7.424266e-04 1.063096e-04 1.644811e-03
[1164,] 1.104564e-04 8.983148e-05 2.770994e-05
[1165,] 6.638236e-05 1.366785e-04 3.077858e-05
[1166,] 1.762291e-04 1.533498e-04 1.121846e-04
[1167,] 1.150819e-04 8.971722e-05 2.942454e-05
[1168,] 1.182343e-04 1.166818e-04 5.163031e-04
[1169,] 1.126934e-04 8.984886e-05 2.789309e-05
[1170,] 1.269197e-04 1.178441e-04 3.018957e-05
[1171,] 7.384219e-05 1.621040e-04 4.152091e-05
[1172,] 7.575013e-05 1.556450e-04 4.212493e-05
[1173,] 7.017704e-05 1.467163e-04 3.568510e-05
[1174,] 1.301210e-04 1.151337e-04 2.984707e-05
[1175,] 1.135480e-04 9.025398e-05 2.740020e-05
[1176,] 2.547310e-04 1.170365e-04 1.116673e-03
[1177,] 2.455279e-04 1.497113e-04 1.621943e-04
[1178,] 1.264579e-04 1.450052e-04 7.945703e-05
[1179,] 2.455279e-04 1.497113e-04 1.621943e-04
[1180,] 2.478832e-04 1.484369e-04 1.618588e-04
[1181,] 1.541340e-04 1.593850e-04 3.318377e-05
[1182,] 2.547310e-04 1.188199e-04 1.272759e-03
[1183,] 2.880300e-04 1.200049e-04 1.506836e-03
[1184,] 8.190020e-05 1.929088e-04 8.816172e-05
[1185,] 1.410967e-04 1.148969e-04 2.945295e-05
[1186,] 3.187461e-04 1.183150e-04 5.852567e-05
[1187,] 1.341849e-03 1.300254e-04 1.156704e-02
[1188,] 2.376586e-04 1.463766e-04 1.505926e-04
[1189,] 6.918556e-05 5.979214e-04 3.067319e-03
[1190,] 3.255627e-03 1.255955e-04 2.413980e-02
[1191,] 8.125142e-05 2.013446e-04 9.395295e-05
[1192,] 1.519501e-04 1.713966e-04 3.344556e-05
[1193,] 1.332440e-04 1.140544e-04 2.971949e-05
[1194,] 1.424631e-04 1.806928e-04 3.434796e-05
[1195,] 7.316581e-05 1.045277e-04 2.499347e-05
[1196,] 3.946066e-03 1.222092e-04 2.355625e-02
[1197,] 8.323894e-05 1.859856e-04 9.021755e-05
[1198,] 1.518819e-04 1.740302e-04 3.341349e-05
[1199,] 6.632122e-04 1.252792e-04 4.425691e-03
[1200,] 7.994111e-05 2.050268e-04 8.953195e-05
[1201,] 1.676790e-04 1.459802e-04 9.842298e-05
[1202,] 1.470435e-04 1.717066e-04 3.366808e-05
[1203,] 2.920555e-03 1.287964e-04 2.434922e-02
[1204,] 1.470435e-04 1.775363e-04 3.388192e-05
[1205,] 6.798041e-05 6.760548e-04 3.520190e-03
[1206,] 3.109849e-04 1.170563e-04 5.915165e-05
[1207,] 6.843482e-05 6.538173e-04 3.029849e-03
[1208,] 6.663821e-05 5.194193e-04 1.556534e-03
[1209,] 1.482479e-04 1.583566e-04 2.742673e-05
[1210,] 1.317043e-04 1.103911e-04 2.962889e-05
[1211,] 6.395074e-05 2.175145e-04 2.470807e-05
[1212,] 6.376993e-05 2.185752e-04 2.543103e-05
[1213,] 3.481891e-04 1.226671e-04 9.210764e-05
[1214,] 1.629512e-04 3.229316e-04 3.672362e-05
[1215,] 9.644208e-05 1.073980e-04 2.959502e-05
[1216,] 1.281486e-04 2.409533e-04 4.048801e-05
[1217,] 3.493236e-03 1.191843e-04 2.356066e-02
[1218,] 1.308744e-04 2.392172e-04 3.954452e-05
[1219,] 4.671367e-03 1.227869e-04 4.017872e-02
[1220,] 1.281981e-04 9.833706e-05 2.978530e-05
[1221,] 7.315631e-05 1.874758e-04 3.538479e-05
[1222,] 6.024958e-05 1.857721e-04 3.054498e-05
[1223,] 1.311300e-04 9.802258e-05 2.984605e-05
[1224,] 1.307983e-04 9.802258e-05 2.983414e-05
[1225,] 1.312251e-04 9.642315e-05 2.983516e-05
[1226,] 1.324568e-04 9.676190e-05 3.008223e-05
[1227,] 5.167470e-03 1.210805e-04 3.962724e-02
[1228,] 1.280339e-04 9.655583e-05 2.989323e-05
[1229,] 6.328525e-05 1.780023e-04 3.376578e-05
[1230,] 1.339230e-04 9.713171e-05 3.009353e-05
[1231,] 1.293006e-04 9.713171e-05 2.987067e-05
[1232,] 6.840974e-03 8.911088e-05 1.073559e-03
[1233,] 1.339230e-04 9.692343e-05 3.013559e-05
[1234,] 1.349127e-04 9.730425e-05 3.010968e-05
[1235,] 6.918347e-05 1.812160e-04 7.068649e-05
[1236,] 6.245083e-05 1.791888e-04 3.294943e-05
[1237,] 6.946717e-03 8.899912e-05 1.070945e-03
[1238,] 6.946717e-03 8.899912e-05 1.070945e-03
[1239,] 1.357189e-04 9.664200e-05 3.027052e-05
[1240,] 6.966581e-05 1.802510e-04 7.335257e-05
[1241,] 4.812527e-03 1.178526e-04 3.257593e-02
[1242,] 1.318712e-04 9.671094e-05 3.003979e-05
[1243,] 6.363124e-03 1.175739e-04 4.204351e-02
[1244,] 5.554459e-03 1.174979e-04 3.693261e-02
[1245,] 7.358261e-05 1.867331e-04 3.600985e-05
[1246,] 1.333306e-04 9.697645e-05 3.009158e-05
[1247,] 1.336252e-04 9.704986e-05 3.009327e-05
[1248,] 9.429479e-05 1.070836e-04 2.805970e-05
[1249,] 5.965950e-03 1.173129e-04 3.929320e-02
[1250,] 6.363124e-03 1.171475e-04 4.155008e-02
[1251,] 7.902833e-03 8.847636e-05 1.108348e-03
[1252,] 6.304544e-05 1.741022e-04 3.307098e-05
[1253,] 1.345280e-04 9.706983e-05 3.013919e-05
[1254,] 5.872274e-03 1.171475e-04 3.832335e-02
[1255,] 9.385012e-05 1.070478e-04 2.807058e-05
[1256,] 5.554459e-03 1.168012e-04 3.555015e-02
[1257,] 4.550807e-03 1.189228e-04 3.256465e-02
[1258,] 4.941494e-03 1.183830e-04 3.440958e-02
[1259,] 1.280169e-04 2.275840e-04 3.957939e-05
[1260,] 1.273981e-04 2.390678e-04 4.076224e-05
[1261,] 7.315631e-05 1.824557e-04 3.486201e-05
[1262,] 1.305630e-04 9.810220e-05 2.982378e-05
[1263,] 6.981886e-03 8.731199e-05 7.897531e-04
[1264,] 6.981886e-03 8.717122e-05 7.670471e-04
[1265,] 6.098482e-05 1.656721e-04 2.965052e-05
[1266,] 7.927224e-04 8.746790e-05 1.284710e-04
[1267,] 6.121772e-05 1.667588e-04 3.002324e-05
[1268,] 1.300526e-04 9.808894e-05 2.980824e-05
[1269,] 6.497886e-03 8.709943e-05 7.103324e-04
[1270,] 6.497886e-03 8.709943e-05 7.103324e-04
[1271,] 6.073319e-05 1.618824e-04 2.899202e-05
[1272,] 6.091836e-03 8.693086e-05 6.680052e-04
[1273,] 6.979448e-04 8.780997e-05 1.218569e-04
[1274,] 6.120417e-05 1.622397e-04 2.955252e-05
[1275,] 7.148241e-03 8.746790e-05 8.510846e-04
[1276,] 1.288194e-04 9.685949e-05 2.989521e-05
[1277,] 7.628960e-04 8.804678e-05 1.347214e-04
[1278,] 7.628960e-04 8.799516e-05 1.355243e-04
[1279,] 6.155706e-03 8.779839e-05 7.976482e-04
[1280,] 4.368683e-03 1.161212e-04 2.687370e-02
[1281,] 6.566138e-03 8.779839e-05 8.431193e-04
[1282,] 4.889190e-03 8.779839e-05 6.544056e-04
[1283,] 9.187089e-05 1.072048e-04 2.704309e-05
[1284,] 6.566138e-03 8.706356e-05 7.354981e-04
[1285,] 7.358261e-05 1.652461e-04 3.323367e-05
[1286,] 7.308644e-05 1.642806e-04 3.245257e-05
[1287,] 5.983571e-05 1.530265e-04 2.712884e-05
[1288,] 6.155706e-03 8.770848e-05 7.853588e-04
[1289,] 7.434214e-05 1.786121e-04 3.615069e-05
[1290,] 4.889190e-03 8.706356e-05 5.714613e-04
[1291,] 6.005925e-05 1.530265e-04 2.737597e-05
[1292,] 3.649317e-03 1.161212e-04 2.241890e-02
[1293,] 4.272078e-03 8.768967e-05 5.692342e-04
[1294,] 4.008352e-03 8.768967e-05 5.389013e-04
[1295,] 7.468772e-05 1.754642e-04 3.588807e-05
[1296,] 4.272078e-03 8.760177e-05 5.605526e-04
[1297,] 5.373726e-03 8.760177e-05 6.825994e-04
[1298,] 4.272078e-03 8.760177e-05 5.605526e-04
[1299,] 7.587279e-04 8.770222e-05 1.275146e-04
[1300,] 1.258441e-04 2.338051e-04 4.097509e-05
[1301,] 1.286368e-04 9.708020e-05 2.985879e-05
[1302,] 7.238763e-04 8.761409e-05 1.206599e-04
[1303,] 9.429479e-05 1.112472e-04 2.767511e-05
[1304,] 5.895043e-03 8.806178e-05 7.914420e-04
[1305,] 7.217331e-05 8.433149e-05 2.150208e-05
[1306,] 8.222983e-04 8.776528e-05 1.358452e-04
[1307,] 1.073478e-04 1.251847e-04 3.482314e-05
[1308,] 8.222983e-04 8.767597e-05 1.338643e-04
[1309,] 1.258954e-04 2.403405e-04 4.144380e-05
[1310,] 1.310623e-04 9.811897e-05 2.992809e-05
[1311,] 1.306719e-04 9.829747e-05 2.989666e-05
[1312,] 3.957323e-03 1.186541e-04 2.735624e-02
[1313,] 6.697800e-03 8.816072e-05 8.594818e-04
[1314,] 6.324094e-03 8.816909e-05 8.154193e-04
[1315,] 6.413231e-03 8.825353e-05 8.408407e-04
[1316,] 6.234105e-03 8.825353e-05 8.205929e-04
[1317,] 6.234105e-03 8.834800e-05 8.333312e-04
[1318,] 6.210244e-05 1.592921e-04 3.009675e-05
[1319,] 9.527984e-05 1.075067e-04 2.834215e-05
[1320,] 9.569412e-05 1.075148e-04 2.842360e-05
[1321,] 6.234105e-03 8.892113e-05 8.928241e-04
[1322,] 6.234105e-03 8.846324e-05 8.186854e-04
[1323,] 7.646463e-05 2.113666e-04 2.357234e-05
[1324,] 5.908591e-03 8.885107e-05 8.478791e-04
[1325,] 5.845055e-03 8.873412e-05 8.051160e-04
[1326,] 5.845055e-03 8.846324e-05 7.744760e-04
[1327,] 1.250916e-04 2.433256e-04 4.213042e-05
[1328,] 6.697800e-03 8.821328e-05 8.170189e-04
[1329,] 8.194605e-03 8.859728e-05 1.040810e-03
[1330,] 8.067965e-03 8.843463e-05 1.017971e-03
[1331,] 7.145476e-03 8.850866e-05 9.109658e-04
[1332,] 7.800850e-05 1.076736e-04 2.450689e-05
[1333,] 9.550211e-05 9.099405e-05 2.376511e-05
[1334,] 8.593715e-05 1.127540e-04 2.918195e-05
[1335,] 1.344138e-04 1.034624e-04 2.989656e-05
[1336,] 6.026632e-05 9.246658e-05 1.824568e-05
[1337,] 6.001919e-05 9.255262e-05 1.990480e-05
[1338,] 8.293488e-05 1.099453e-04 2.671237e-05
[1339,] 8.244561e-05 1.127840e-04 2.667129e-05
[1340,] 5.816238e-05 9.498755e-05 1.826951e-05
[1341,] 5.515836e-05 1.342859e-04 1.745222e-05
[1342,] 1.050386e-04 1.177552e-04 1.914179e-05
[1343,] 6.081784e-04 1.604223e-04 1.686234e-05
[1344,] 6.081784e-04 1.461725e-04 1.686805e-05
[1345,] 5.999020e-04 1.177629e-04 2.192704e-04
[1346,] 1.574266e-04 1.748253e-04 2.870453e-05
[1347,] 7.810160e-04 1.035997e-04 6.536248e-05
[1348,] 5.190439e-04 1.177907e-04 1.909361e-04
[1349,] 6.885477e-05 1.160314e-04 1.643538e-05
[1350,] 1.057250e-04 1.273984e-04 3.939927e-05
[1351,] 2.413855e-03 8.427639e-05 2.510963e-04
[1352,] 1.266608e-03 1.179543e-04 4.831328e-04
[1353,] 1.230577e-04 1.414900e-04 6.119520e-05
[1354,] 5.902569e-05 1.209139e-04 1.633485e-05
[1355,] 6.677788e-04 1.170410e-04 2.441925e-04
[1356,] 1.797688e-04 1.832617e-04 2.907914e-05
[1357,] 1.286201e-03 1.183363e-04 4.989031e-04
[1358,] 1.566383e-04 1.789751e-04 2.842717e-05
[1359,] 5.712711e-05 1.219965e-04 1.655078e-05
[1360,] 7.925544e-05 8.790863e-05 1.928208e-05
[1361,] 1.065143e-03 1.557187e-04 8.895214e-04
[1362,] 1.197959e-04 1.236071e-04 3.606739e-05
[1363,] 5.723023e-05 8.310386e-05 1.682014e-05
[1364,] 4.767118e-04 1.178745e-04 1.772371e-04
[1365,] 1.646145e-04 1.784652e-04 2.883950e-05
[1366,] 5.875834e-05 8.280738e-05 1.712107e-05
[1367,] 5.899667e-05 8.282237e-05 1.716470e-05
[1368,] 5.245012e-04 1.523835e-04 4.000016e-04
[1369,] 5.245012e-04 1.520362e-04 3.984507e-04
[1370,] 5.170981e-04 1.529723e-04 3.962770e-04
[1371,] 5.245012e-04 1.543223e-04 4.088343e-04
[1372,] 5.554582e-04 1.525514e-04 4.274209e-04
[1373,] 1.421236e-04 8.526236e-05 4.086017e-05
[1374,] 1.385073e-04 8.491736e-05 3.936852e-05
[1375,] 1.573550e-04 8.435198e-05 4.268462e-05
[1376,] 1.552577e-04 1.768956e-04 2.845165e-05
[1377,] 1.659590e-04 8.441391e-05 4.480321e-05
[1378,] 1.509591e-04 1.754042e-04 2.825058e-05
[1379,] 1.542913e-04 1.783874e-04 2.836978e-05
[1380,] 6.395923e-05 8.316681e-05 1.918149e-05
[1381,] 5.477830e-05 1.170943e-04 1.672606e-05
[1382,] 5.375075e-04 9.487942e-05 5.721709e-05
[1383,] 5.455403e-05 1.113307e-04 1.664056e-05
[1384,] 5.455403e-05 1.108377e-04 1.662546e-05
[1385,] 5.491191e-05 1.153869e-04 1.663077e-05
[1386,] 5.491191e-05 1.123651e-04 1.654763e-05
[1387,] 1.679412e-04 8.572313e-05 4.856789e-05
[1388,] 5.491191e-05 1.097247e-04 1.647593e-05
[1389,] 5.491191e-05 1.093693e-04 1.646636e-05
[1390,] 5.539432e-05 1.093391e-04 1.635207e-05
[1391,] 5.539432e-05 1.089872e-04 1.634405e-05
[1392,] 1.638482e-04 8.588503e-05 4.782875e-05
[1393,] 1.681100e-04 8.578381e-05 4.872653e-05
[1394,] 5.525077e-05 1.143515e-04 1.650491e-05
[1395,] 1.272183e-04 1.318751e-04 5.792461e-05
[1396,] 5.491191e-05 1.140270e-04 1.659063e-05
[1397,] 4.882176e-04 9.687427e-05 5.186685e-05
[1398,] 1.782787e-03 1.190781e-04 7.172396e-04
[1399,] 5.491191e-05 1.135837e-04 1.657831e-05
[1400,] 5.889533e-04 1.193007e-04 2.325281e-04
[1401,] 1.475989e-04 8.663290e-05 4.476681e-05
[1402,] 1.618560e-04 1.777957e-04 2.860587e-05
[1403,] 2.759609e-03 1.393737e-04 1.946002e-03
[1404,] 1.524497e-04 1.770477e-04 2.824192e-05
[1405,] 1.574368e-04 1.870239e-04 2.812144e-05
[1406,] 1.544093e-04 1.745847e-04 2.839819e-05
[1407,] 1.638482e-04 8.454656e-05 4.562908e-05
[1408,] 1.550315e-04 1.744505e-04 2.844975e-05
[1409,] 5.459319e-05 1.100267e-04 1.658373e-05
[1410,] 5.667417e-05 1.097091e-04 1.616778e-05
[1411,] 1.195109e-04 1.171620e-04 5.461689e-05
[1412,] 5.576836e-05 1.082100e-04 1.624746e-05
[1413,] 5.072593e-04 8.950744e-05 1.384014e-04
[1414,] 5.566382e-05 1.071834e-04 1.624294e-05
[1415,] 5.759558e-05 1.048710e-04 1.603757e-05
[1416,] 5.782353e-05 1.045512e-04 1.602758e-05
[1417,] 5.576836e-05 1.058251e-04 1.619972e-05
[1418,] 1.559444e-04 1.678808e-04 2.886797e-05
[1419,] 4.830529e-04 8.897881e-05 1.300489e-04
[1420,] 8.715478e-05 1.869365e-04 4.984824e-05
[1421,] 4.757837e-04 8.819757e-05 1.243276e-04
[1422,] 9.831727e-05 8.898803e-05 3.229352e-05
[1423,] 1.214201e-04 1.180323e-04 4.364788e-05
[1424,] 5.952844e-05 1.155739e-04 1.609974e-05
[1425,] 1.336343e-04 9.192985e-05 4.637918e-05
[1426,] 5.877910e-05 1.089172e-04 1.618530e-05
[1427,] 8.648610e-05 1.824407e-04 4.807848e-05
[1428,] 1.203030e-04 1.163646e-04 4.158593e-05
[1429,] 7.783014e-05 1.708112e-04 3.392792e-05
[1430,] 5.543988e-05 8.901592e-05 1.597177e-05
[1431,] 5.543988e-05 8.917637e-05 1.597182e-05
[1432,] 2.743055e-04 1.253060e-04 1.247729e-04
[1433,] 1.432818e-04 1.346771e-04 3.464828e-05
[1434,] 5.782423e-05 8.553639e-05 1.624546e-05
[1435,] 5.724809e-05 8.740359e-05 1.608883e-05
[1436,] 1.203030e-04 1.165306e-04 4.183037e-05
[1437,] 2.863720e-04 1.262919e-04 1.339655e-04
[1438,] 1.030461e-04 9.652622e-05 3.890942e-05
[1439,] 9.031411e-05 2.498154e-04 6.837369e-05
[1440,] 1.187475e-04 1.242745e-04 4.826139e-05
[1441,] 4.418868e-04 1.344520e-04 2.617707e-04
[1442,] 1.182395e-04 1.237808e-04 4.767844e-05
[1443,] 7.869211e-05 1.740212e-04 3.551182e-05
[1444,] 5.738942e-05 8.648834e-05 1.614092e-05
[1445,] 5.716207e-05 8.640002e-05 1.612302e-05
[1446,] 8.622991e-05 9.645926e-05 3.196159e-05
[1447,] 9.422332e-05 1.164446e-04 3.200362e-05
[1448,] 7.708891e-05 1.703663e-04 3.283213e-05
[1449,] 2.446992e-04 1.289791e-04 1.196539e-04
[1450,] 2.459915e-04 1.296685e-04 1.220100e-04
[1451,] 1.314846e-04 1.312299e-04 3.372291e-05
[1452,] 7.836033e-05 1.706817e-04 3.535096e-05
[1453,] 7.681374e-05 1.665420e-04 3.282301e-05
[1454,] 7.434386e-05 1.657290e-04 2.808078e-05
[1455,] 1.463008e-04 9.018855e-05 4.935182e-05
[1456,] 7.818602e-05 1.536284e-04 3.287072e-05
[1457,] 6.650649e-05 8.515665e-05 1.773316e-05
[1458,] 6.588598e-05 8.488921e-05 1.769263e-05
[1459,] 5.896725e-04 1.289545e-04 3.078010e-04
[1460,] 6.709121e-05 8.953520e-05 2.244906e-05
[1461,] 6.343901e-05 8.516115e-05 1.724251e-05
[1462,] 1.426023e-04 9.054453e-05 4.857044e-05
[1463,] 7.399869e-05 1.672459e-04 2.826082e-05
[1464,] 5.638637e-05 8.703470e-05 1.606266e-05
[1465,] 1.884281e-04 1.418816e-04 3.782733e-05
[1466,] 6.225474e-05 8.243064e-05 1.764432e-05
[1467,] 1.152060e-04 1.274147e-04 3.891652e-05
[1468,] 1.376439e-04 1.414482e-04 3.196636e-05
[1469,] 1.118843e-04 9.299320e-05 4.026495e-05
[1470,] 1.106238e-04 9.299320e-05 3.980721e-05
[1471,] 5.549873e-05 8.543982e-05 1.607462e-05
[1472,] 1.130523e-04 8.641747e-05 3.522272e-05
[1473,] 2.743055e-04 1.304898e-04 1.403833e-04
[1474,] 5.519315e-05 8.519901e-05 1.605716e-05
[1475,] 5.564539e-05 9.276725e-05 1.606444e-05
[1476,] 5.564539e-05 9.362721e-05 1.605325e-05
[1477,] 1.039697e-04 9.361731e-05 3.776988e-05
[1478,] 1.130523e-04 9.070569e-05 3.895893e-05
[1479,] 1.010560e-04 9.071158e-05 3.486660e-05
[1480,] 6.341991e-04 1.337090e-04 3.670886e-04
[1481,] 1.109168e-04 9.057866e-05 3.813894e-05
[1482,] 2.487608e-04 1.248489e-04 1.113166e-04
[1483,] 1.083953e-04 9.145719e-05 3.792329e-05
[1484,] 6.190792e-04 1.265402e-04 3.061030e-04
[1485,] 4.313019e-04 1.257401e-04 2.039330e-04
[1486,] 1.998998e-04 1.203669e-04 7.802827e-05
[1487,] 7.115090e-05 8.278124e-05 2.029850e-05
[1488,] 1.615810e-04 1.095610e-04 7.567919e-05
[1489,] 1.683518e-04 1.155026e-04 8.506269e-05
[1490,] 1.112531e-04 1.197879e-04 3.699318e-05
[1491,] 1.439257e-04 1.464905e-04 3.228577e-05
[1492,] 5.550596e-05 1.558239e-04 1.787188e-05
[1493,] 6.194091e-05 1.073501e-04 2.378852e-05
[1494,] 1.530323e-04 1.079626e-04 7.013512e-05
[1495,] 1.569621e-04 1.424203e-04 3.468113e-05
[1496,] 6.248659e-05 1.069678e-04 2.405887e-05
[1497,] 1.510968e-04 1.037230e-04 6.547803e-05
[1498,] 1.491980e-04 1.081899e-04 6.863469e-05
[1499,] 6.844135e-05 8.438022e-05 2.119247e-05
[1500,] 1.510968e-04 1.081899e-04 6.956676e-05
[1501,] 2.181711e-04 1.167883e-04 7.691265e-05
[1502,] 1.530323e-04 1.157874e-04 7.726164e-05
[1503,] 6.164802e-05 1.077741e-04 2.367332e-05
[1504,] 6.951044e-05 8.389087e-05 2.123292e-05
[1505,] 1.416151e-04 1.414704e-04 3.267146e-05
[1506,] 2.192215e-04 1.196014e-04 8.553039e-05
[1507,] 2.233961e-04 1.196920e-04 8.746974e-05
[1508,] 2.223137e-04 1.196920e-04 8.702517e-05
[1509,] 1.530323e-04 1.117353e-04 7.370969e-05
[1510,] 6.844135e-05 8.387299e-05 2.104558e-05
[1511,] 2.223137e-04 1.196014e-04 8.679613e-05
[1512,] 1.232121e-04 8.815484e-05 3.956914e-05
[1513,] 1.615810e-04 1.172069e-04 8.331278e-05
[1514,] 2.141509e-04 1.191003e-04 8.223997e-05
[1515,] 2.212396e-04 1.191003e-04 8.508141e-05
[1516,] 1.529402e-04 1.105437e-04 7.259901e-05
[1517,] 2.223137e-04 1.193247e-04 8.609073e-05
[1518,] 5.410870e-05 9.465686e-05 1.680053e-05
[1519,] 1.552048e-04 1.172559e-04 7.975542e-05
[1520,] 2.192215e-04 1.190596e-04 8.416945e-05
[1521,] 6.289677e-05 1.071143e-04 2.432875e-05
[1522,] 1.615810e-04 1.190894e-04 8.505015e-05
[1523,] 2.181711e-04 1.187749e-04 8.302428e-05
[1524,] 2.160944e-04 1.188188e-04 8.231481e-05
[1525,] 1.572201e-04 1.186361e-04 8.212065e-05
[1526,] 6.289677e-05 1.071143e-04 2.432875e-05
[1527,] 1.612659e-04 1.105437e-04 7.683921e-05
[1528,] 2.160944e-04 1.182711e-04 8.091119e-05
[1529,] 1.592719e-04 1.098614e-04 7.527040e-05
[1530,] 7.000791e-05 8.406988e-05 2.148176e-05
[1531,] 1.530323e-04 1.176970e-04 7.890386e-05
[1532,] 1.510968e-04 1.109627e-04 7.202631e-05
[1533,] 2.121353e-04 1.174756e-04 7.731173e-05
[1534,] 7.115090e-05 8.584791e-05 2.273201e-05
[1535,] 1.442922e-04 1.307877e-04 8.382874e-05
[1536,] 1.362300e-04 1.462325e-04 3.122194e-05
[1537,] 1.369598e-04 1.468596e-04 3.123322e-05
[1538,] 6.293644e-05 1.152708e-04 2.560848e-05
[1539,] 3.407864e-04 1.232278e-04 1.166845e-04
[1540,] 7.077392e-05 1.165175e-04 3.081739e-05
[1541,] 6.976917e-05 8.475559e-05 2.178146e-05
[1542,] 2.141509e-04 1.174045e-04 7.786606e-05
[1543,] 7.054656e-05 8.466730e-05 2.197012e-05
[1544,] 2.131392e-04 1.173673e-04 7.739078e-05
[1545,] 1.254269e-04 1.401053e-04 3.072504e-05
[1546,] 1.479362e-04 1.295562e-04 8.516730e-05
[1547,] 1.479362e-04 1.300994e-04 8.558220e-05
[1548,] 7.091472e-05 8.463597e-05 2.193973e-05
[1549,] 7.268529e-05 1.460313e-04 2.309506e-05
[1550,] 7.302485e-05 1.452801e-04 2.296125e-05
[1551,] 1.716072e-04 1.262915e-04 9.772829e-05
[1552,] 7.290432e-05 1.443640e-04 2.296870e-05
[1553,] 7.433372e-05 8.419376e-05 2.264497e-05
[1554,] 7.268529e-05 1.440157e-04 2.302771e-05
[1555,] 2.233961e-04 1.169416e-04 8.003528e-05
[1556,] 2.111391e-04 1.165708e-04 7.456399e-05
[1557,] 1.868707e-04 1.252753e-04 1.063137e-04
[1558,] 7.218006e-05 1.440157e-04 2.322537e-05
[1559,] 1.739449e-04 1.232465e-04 9.619710e-05
[1560,] 1.690881e-04 1.232465e-04 9.322905e-05
[1561,] 1.355078e-04 1.435523e-04 3.153572e-05
[1562,] 7.039878e-05 8.399226e-05 2.140241e-05
[1563,] 2.233961e-04 1.170987e-04 8.050577e-05
[1564,] 2.212396e-04 1.169770e-04 7.936303e-05
[1565,] 2.233961e-04 1.169770e-04 8.014201e-05
[1566,] 7.268529e-05 1.445565e-04 2.304573e-05
[1567,] 2.212396e-04 1.167363e-04 7.864166e-05
[1568,] 7.209988e-05 8.399226e-05 2.187883e-05
[1569,] 1.494081e-04 1.163041e-04 5.210078e-05
[1570,] 7.257524e-05 1.424085e-04 2.301132e-05
[1571,] 7.257524e-05 1.424844e-04 2.301225e-05
[1572,] 7.091472e-05 8.380633e-05 2.141922e-05
[1573,] 7.272178e-05 1.422979e-04 2.295724e-05
[1574,] 1.670695e-04 1.212785e-04 8.993983e-05
[1575,] 7.257524e-05 1.419606e-04 2.299444e-05
[1576,] 7.257524e-05 1.419606e-04 2.299444e-05
[1577,] 7.257524e-05 1.412593e-04 2.297068e-05
[1578,] 7.279894e-05 1.412122e-04 2.289831e-05
[1579,] 1.451908e-04 1.413060e-04 3.322570e-05
[1580,] 7.290432e-05 1.410303e-04 2.286213e-05
[1581,] 7.340840e-05 1.408655e-04 2.273237e-05
[1582,] 7.286534e-05 1.407012e-04 2.286286e-05
[1583,] 7.290432e-05 1.407012e-04 2.285192e-05
[1584,] 7.290432e-05 1.405212e-04 2.284635e-05
[1585,] 7.279894e-05 1.401954e-04 2.286595e-05
[1586,] 7.211278e-05 1.412680e-04 2.286099e-05
[1587,] 7.268529e-05 1.398557e-04 2.288879e-05
[1588,] 1.432437e-04 1.412504e-04 3.298268e-05
[1589,] 7.304986e-05 8.377070e-05 2.178096e-05
[1590,] 7.257524e-05 1.391211e-04 2.289880e-05
[1591,] 7.295713e-05 1.366308e-04 2.271537e-05
[1592,] 2.249121e-04 1.217129e-04 1.243230e-04
[1593,] 7.182825e-05 1.366033e-04 2.310084e-05
[1594,] 7.217765e-05 1.366033e-04 2.295007e-05
[1595,] 7.226399e-05 1.355415e-04 2.288060e-05
[1596,] 7.226399e-05 1.356874e-04 2.288578e-05
[1597,] 7.217765e-05 1.356874e-04 2.291660e-05
[1598,] 7.208506e-05 1.353781e-04 2.294192e-05
[1599,] 7.246612e-05 1.352342e-04 2.280740e-05
[1600,] 2.447621e-04 1.163861e-04 8.541506e-05
[1601,] 7.257252e-05 1.350766e-04 2.277167e-05
[1602,] 7.246612e-05 1.350766e-04 2.280218e-05
[1603,] 2.201764e-04 1.222225e-04 1.222415e-04
[1604,] 7.246612e-05 1.352342e-04 2.280740e-05
[1605,] 7.268249e-05 1.353781e-04 2.275151e-05
[1606,] 7.246612e-05 1.352342e-04 2.280740e-05
[1607,] 2.018410e-04 1.222225e-04 1.114049e-04
[1608,] 7.246612e-05 1.350766e-04 2.280218e-05
[1609,] 1.463088e-04 1.389093e-04 3.388013e-05
[1610,] 7.373760e-05 1.375187e-04 2.223735e-05
[1611,] 7.217765e-05 1.349337e-04 2.289111e-05
[1612,] 7.217765e-05 1.349337e-04 2.289111e-05
[1613,] 2.531399e-04 1.203475e-04 1.386300e-04
[1614,] 6.815255e-05 1.099009e-04 2.767265e-05
[1615,] 7.279238e-05 1.355224e-04 2.272789e-05
[1616,] 7.257252e-05 1.355224e-04 2.278598e-05
[1617,] 7.236328e-05 1.358270e-04 2.285938e-05
[1618,] 2.362276e-04 1.164787e-04 8.232767e-05
[1619,] 7.468960e-05 1.381183e-04 2.216892e-05
[1620,] 7.755240e-05 8.572289e-05 2.441893e-05
[1621,] 7.246612e-05 1.364165e-04 2.284894e-05
[1622,] 7.257252e-05 1.362556e-04 2.281199e-05
[1623,] 7.268249e-05 1.362556e-04 2.278139e-05
[1624,] 7.550635e-05 8.545216e-05 2.364333e-05
[1625,] 7.268249e-05 1.359647e-04 2.277231e-05
[1626,] 7.278455e-05 1.356613e-04 2.273674e-05
[1627,] 7.130317e-05 1.379278e-04 2.489786e-05
[1628,] 7.130862e-05 1.380784e-04 2.493514e-05
[1629,] 7.550635e-05 8.536229e-05 2.358995e-05
[1630,] 7.887440e-05 1.536083e-04 3.689175e-05
[1631,] 2.446291e-04 1.168563e-04 8.583016e-05
[1632,] 7.805863e-05 1.065946e-04 3.209578e-05
[1633,] 7.565311e-05 1.062727e-04 3.076010e-05
[1634,] 2.500514e-04 1.140363e-04 7.657487e-05
[1635,] 1.512278e-04 1.396401e-04 3.442676e-05
[1636,] 7.755240e-05 8.503479e-05 2.398323e-05
[1637,] 8.984483e-05 8.604617e-05 2.831288e-05
[1638,] 4.775742e-04 1.476686e-04 5.432580e-05
[1639,] 7.565821e-05 1.574381e-04 2.268330e-05
[1640,] 1.994954e-04 1.135837e-04 9.892359e-05
[1641,] 7.739858e-05 8.511787e-05 2.399381e-05
[1642,] 8.906399e-05 8.592923e-05 2.799264e-05
[1643,] 1.546096e-04 1.144304e-04 4.925989e-05
[1644,] 6.471013e-05 1.246314e-04 2.267938e-05
[1645,] 1.397345e-04 1.143317e-04 4.444898e-05
[1646,] 1.418075e-04 8.371121e-05 3.383497e-05
[1647,] 7.132268e-04 9.091830e-05 2.185183e-04
[1648,] 1.491657e-04 8.397534e-05 3.417148e-05
[1649,] 1.343672e-04 1.002312e-04 5.457761e-05
[1650,] 2.339537e-04 1.517963e-04 1.625976e-04
[1651,] 1.057263e-04 1.049821e-04 4.487312e-05
[1652,] 2.672074e-04 1.276617e-04 5.674014e-05
[1653,] 1.226285e-04 1.142589e-04 5.665674e-05
[1654,] 2.744560e-04 1.264685e-04 5.916344e-05
[1655,] 2.376291e-04 1.504648e-04 1.632708e-04
[1656,] 1.260875e-04 1.139477e-04 5.825192e-05
[1657,] 1.260875e-04 1.124587e-04 5.729713e-05
[1658,] 6.978284e-05 1.023225e-04 2.545197e-05
[1659,] 1.007712e-04 1.033041e-04 4.167022e-05
[1660,] 3.081982e-04 1.277518e-04 6.328229e-05
[1661,] 3.259027e-04 1.279490e-04 6.592622e-05
[1662,] 3.111945e-04 1.279077e-04 6.359825e-05
[1663,] 7.741241e-05 1.834479e-04 2.164295e-05
[1664,] 6.838422e-05 1.022114e-04 2.481835e-05
[1665,] 1.255603e-04 1.188425e-04 6.099860e-05
[1666,] 1.031385e-04 1.019252e-04 4.204455e-05
[1667,] 2.323022e-04 1.440697e-04 1.468139e-04
[1668,] 3.493105e-04 1.279077e-04 6.993717e-05
[1669,] 9.909637e-05 1.091080e-04 4.362171e-05
[1670,] 2.974037e-04 1.409294e-04 1.885247e-04
[1671,] 1.012337e-04 9.831536e-05 3.471911e-05
[1672,] 3.026558e-04 1.358671e-04 1.780849e-04
[1673,] 6.875994e-05 8.970268e-05 2.015337e-05
[1674,] 6.901570e-05 8.971953e-05 2.023709e-05
[1675,] 2.223592e-04 1.350170e-04 4.479320e-05
[1676,] 1.278442e-04 1.082561e-04 5.806436e-05
[1677,] 6.600990e-05 9.903500e-05 2.327469e-05
[1678,] 1.094087e-04 1.139458e-04 5.185483e-05
[1679,] 2.684479e-04 1.383786e-04 4.956204e-05
[1680,] 2.837930e-04 1.357194e-04 1.651264e-04
[1681,] 2.774921e-04 1.355722e-04 1.605721e-04
[1682,] 1.272300e-04 1.286683e-04 6.812279e-05
[1683,] 2.241879e-04 1.374600e-04 1.287590e-04
[1684,] 2.162673e-04 1.361083e-04 4.350189e-05
[1685,] 2.256308e-04 1.352800e-04 1.257201e-04
[1686,] 2.256308e-04 1.352800e-04 1.257201e-04
[1687,] 2.256308e-04 1.354251e-04 1.259879e-04
[1688,] 1.028492e-04 1.164541e-04 4.939039e-05
[1689,] 2.302389e-04 1.361911e-04 1.304727e-04
[1690,] 2.256308e-04 1.357330e-04 1.265558e-04
[1691,] 2.256308e-04 1.358797e-04 1.268260e-04
[1692,] 2.166083e-04 1.382638e-04 1.249440e-04
[1693,] 1.217941e-04 1.160283e-04 5.985856e-05
[1694,] 2.244101e-04 1.264444e-04 1.084189e-04
[1695,] 2.372607e-04 1.360956e-04 1.349858e-04
[1696,] 1.656595e-04 1.131247e-04 8.154055e-05
[1697,] 1.760300e-04 1.303060e-04 8.578607e-05
[1698,] 2.488390e-04 1.232698e-04 1.143352e-04
[1699,] 2.229904e-04 1.340754e-04 1.218077e-04
[1700,] 1.366748e-04 1.283026e-04 7.382588e-05
[1701,] 6.823433e-05 9.675389e-05 2.344833e-05
[1702,] 1.799900e-04 1.429470e-04 1.030853e-04
[1703,] 1.504216e-04 1.320680e-04 7.355408e-05
[1704,] 1.879146e-04 1.489121e-04 1.170149e-04
[1705,] 1.516273e-04 1.316556e-04 7.390530e-05
[1706,] 2.310837e-04 1.326350e-04 1.241988e-04
[1707,] 1.952516e-04 1.412854e-04 3.893919e-05
[1708,] 1.249371e-04 1.124689e-04 5.926536e-05
[1709,] 1.504216e-04 1.311035e-04 7.264608e-05
[1710,] 1.205369e-04 1.197213e-04 6.125781e-05
[1711,] 1.244011e-04 1.235502e-04 6.585883e-05
[1712,] 1.588445e-04 8.489104e-05 3.286115e-05
[1713,] 2.377311e-04 2.294595e-04 2.684031e-04
[1714,] 8.121744e-05 9.698049e-05 2.447901e-05
[1715,] 1.086338e-04 8.422152e-05 3.143349e-05
[1716,] 1.229914e-04 1.370252e-04 7.056753e-05
[1717,] 1.350549e-04 1.544236e-04 2.902507e-05
[1718,] 8.101693e-05 1.758492e-04 2.965032e-05
[1719,] 3.525082e-04 9.115947e-05 4.899958e-05
[1720,] 1.308877e-04 1.533783e-04 2.879480e-05
[1721,] 1.026264e-04 8.459458e-05 3.032586e-05
[1722,] 1.048135e-04 8.452414e-05 3.087100e-05
[1723,] 8.033605e-05 1.679059e-04 2.988418e-05
[1724,] 1.903925e-04 1.300721e-04 9.203802e-05
[1725,] 2.229218e-04 1.287356e-04 1.079380e-04
[1726,] 1.799159e-04 1.298208e-04 8.570031e-05
[1727,] 8.106106e-05 1.711430e-04 2.924204e-05
[1728,] 9.955774e-05 2.593635e-04 8.464708e-05
[1729,] 1.042142e-04 9.362279e-05 3.331730e-05
[1730,] 1.017475e-04 2.344853e-04 8.122249e-05
[1731,] 8.079304e-05 1.733078e-04 2.998844e-05
[1732,] 1.318937e-04 1.165531e-04 6.579835e-05
[1733,] 1.980808e-04 1.327211e-04 1.007825e-04
[1734,] 2.046605e-04 1.327211e-04 1.047807e-04
[1735,] 2.197136e-04 1.336782e-04 1.157514e-04
[1736,] 2.101775e-04 1.263025e-04 9.654867e-05
[1737,] 1.033630e-04 2.400544e-04 8.494228e-05
[1738,] 9.982941e-05 2.385277e-04 7.969271e-05
[1739,] 2.066617e-04 1.262235e-04 9.458973e-05
[1740,] 1.144779e-04 1.265280e-04 3.589094e-05
[1741,] 9.859673e-05 2.385277e-04 7.799838e-05
[1742,] 8.097197e-05 1.771716e-04 2.913740e-05
[1743,] 2.101775e-04 1.259930e-04 9.603979e-05
[1744,] 1.049421e-04 2.670462e-04 9.511219e-05
[1745,] 2.364290e-04 1.257616e-04 1.090561e-04
[1746,] 6.580344e-04 1.237215e-04 1.131193e-04
[1747,] 2.422337e-04 1.255353e-04 1.114926e-04
[1748,] 2.559976e-04 1.265899e-04 1.210920e-04
[1749,] 2.408397e-04 1.253114e-04 1.102716e-04
[1750,] 2.393048e-04 1.251659e-04 1.091668e-04
[1751,] 1.364769e-04 1.258923e-04 7.477615e-05
[1752,] 2.570443e-04 1.321395e-04 1.353598e-04
[1753,] 8.062127e-05 1.795625e-04 3.118550e-05
[1754,] 1.103763e-04 2.418872e-04 9.534171e-05
[1755,] 2.555741e-04 1.314952e-04 1.329238e-04
[1756,] 7.761345e-05 1.634590e-04 2.977463e-05
[1757,] 2.555741e-04 1.313988e-04 1.326912e-04
[1758,] 2.629545e-04 1.303544e-04 1.344933e-04
[1759,] 2.624768e-04 1.302704e-04 1.340234e-04
[1760,] 2.531390e-04 1.301773e-04 1.283949e-04
[1761,] 1.185736e-04 1.612550e-04 2.838637e-05
[1762,] 2.518433e-04 1.296527e-04 1.263961e-04
[1763,] 2.504152e-04 1.263045e-04 1.175592e-04
[1764,] 1.903925e-04 1.308347e-04 9.330510e-05
[1765,] 1.063320e-04 1.974121e-04 7.615578e-05
[1766,] 2.372426e-04 1.297440e-04 1.183238e-04
[1767,] 2.077106e-04 1.298264e-04 1.016959e-04
[1768,] 2.066629e-04 1.297440e-04 1.009550e-04
[1769,] 1.087955e-04 1.035944e-04 3.826927e-05
[1770,] 2.057273e-04 1.297440e-04 1.004241e-04
[1771,] 2.057273e-04 1.297440e-04 1.004241e-04
[1772,] 8.063053e-05 1.539017e-04 2.905808e-05
[1773,] 2.018524e-04 1.297440e-04 9.822536e-05
[1774,] 1.838499e-04 1.266165e-04 8.331470e-05
[1775,] 1.107131e-04 1.317833e-04 2.736425e-05
[1776,] 1.804106e-04 1.220056e-04 7.480897e-05
[1777,] 1.121746e-04 2.557739e-04 1.084093e-04
[1778,] 1.109778e-04 1.322917e-04 2.737961e-05
[1779,] 1.776757e-04 1.222226e-04 7.382741e-05
[1780,] 1.210363e-04 1.291448e-04 6.709432e-05
[1781,] 1.304211e-04 1.341132e-04 2.881113e-05
[1782,] 1.783994e-04 1.276477e-04 8.183383e-05
[1783,] 8.059636e-05 1.448995e-04 2.917020e-05
[1784,] 8.058032e-05 1.446637e-04 2.898958e-05
[1785,] 1.100507e-04 1.906939e-04 7.788217e-05
[1786,] 1.116221e-04 1.900682e-04 7.933480e-05
[1787,] 3.500305e-04 8.588614e-05 9.591112e-05
[1788,] 8.058730e-05 1.429045e-04 2.888723e-05
[1789,] 1.085997e-04 1.809942e-04 7.282189e-05
[1790,] 1.071150e-04 1.787925e-04 7.054294e-05
[1791,] 9.980993e-05 1.897261e-04 6.637105e-05
[1792,] 1.605019e-04 1.302351e-04 7.497330e-05
[1793,] 1.036541e-04 1.857310e-04 6.918062e-05
[1794,] 1.036541e-04 1.851477e-04 6.899024e-05
[1795,] 5.672243e-05 5.788745e-04 2.776848e-05
[1796,] 6.542621e-05 1.052009e-04 2.205708e-05
[1797,] 1.627472e-04 1.602674e-04 1.668488e-04
[1798,] 1.645825e-04 1.592117e-04 1.569169e-04
[1799,] 1.938334e-04 1.390980e-04 1.072807e-04
[1800,] 1.419177e-04 1.596188e-04 1.242290e-04
[1801,] 1.576664e-04 1.181545e-04 6.483940e-05
[1802,] 1.419696e-04 1.592999e-04 1.178142e-04
[1803,] 1.314416e-04 1.550231e-04 7.666248e-05
[1804,] 1.398789e-04 1.614920e-04 1.286801e-04
[1805,] 1.178170e-04 1.058031e-04 2.964525e-05
[1806,] 1.558294e-04 1.655533e-04 1.957642e-04
[1807,] 1.099383e-04 1.062939e-04 2.787550e-05
[1808,] 1.874984e-04 1.567799e-04 1.698435e-04
[1809,] 1.966277e-04 1.554213e-04 1.657045e-04
[1810,] 1.886550e-04 1.570832e-04 1.764135e-04
[1811,] 1.500255e-04 1.558876e-04 1.152465e-04
[1812,] 1.507869e-04 1.712012e-04 2.351348e-04
[1813,] 1.421094e-04 1.707376e-04 2.007521e-04
[1814,] 1.230820e-04 1.704249e-04 1.481486e-04
[1815,] 5.700541e-05 1.469282e-04 2.113319e-05
[1816,] 5.689290e-05 1.583621e-04 2.253451e-05
[1817,] 9.322957e-05 2.887712e-04 1.160060e-04
[1818,] 8.160286e-05 1.781113e-04 3.959577e-05
[1819,] 7.386569e-05 1.087034e-04 2.046865e-05
[1820,] 6.323814e-05 1.032712e-04 1.928239e-05
[1821,] 1.610268e-04 6.729266e-04 1.698870e-03
[1822,] 7.197355e-05 1.873480e-04 2.098836e-04
[1823,] 1.143080e-04 1.044224e-04 3.921363e-05
[1824,] 9.029525e-05 1.699796e-04 2.165040e-04
[1825,] 8.149546e-05 1.654077e-04 1.470807e-04
[1826,] 2.304690e-04 9.239378e-03 1.483503e-02
[1827,] 1.712485e-04 1.061913e-03 2.977935e-03
[1828,] 1.991095e-04 5.504539e-04 2.011948e-03
[1829,] 1.914111e-04 5.535111e-04 1.913744e-03
[1830,] 8.489327e-05 2.104691e-04 3.688835e-04
[1831,] 8.489327e-05 2.081971e-04 3.512829e-04
[1832,] 6.653129e-05 1.034275e-04 1.929792e-05
[1833,] 8.570342e-05 2.054122e-04 3.344198e-04
[1834,] 8.489327e-05 2.062462e-04 3.344377e-04
[1835,] 8.570342e-05 2.080792e-04 3.566906e-04
[1836,] 6.594433e-05 9.998003e-05 1.976544e-05
[1837,] 2.804169e-04 6.918685e-03 1.845892e-02
[1838,] 5.547253e-05 9.967186e-05 1.858968e-05
[1839,] 2.011005e-04 4.739472e-04 1.742751e-03
[1840,] 6.570147e-05 1.001628e-04 1.965219e-05
[1841,] 1.991095e-04 4.739472e-04 1.714888e-03
[1842,] 2.248707e-04 4.677334e-04 2.053109e-03
[1843,] 6.526868e-05 1.001628e-04 1.956699e-05
[1844,] 1.037488e-04 1.220735e-04 3.808525e-05
[1845,] 1.239937e-04 1.275821e-04 5.893966e-05
[1846,] 8.729503e-05 1.679782e-04 1.796536e-04
[1847,] 9.299555e-05 1.725821e-04 2.260307e-04
[1848,] 8.903038e-05 1.730263e-04 2.096718e-04
[1849,] 9.263262e-05 1.907832e-04 3.402899e-04
[1850,] 9.446010e-05 1.935682e-04 3.687246e-04
[1851,] 9.333436e-05 1.969525e-04 3.562382e-04
[1852,] 9.263262e-05 2.223941e-04 4.552304e-04
[1853,] 9.446010e-05 2.195843e-04 4.589726e-04
[1854,] 9.357854e-05 2.349343e-04 4.909124e-04
[1855,] 9.357854e-05 2.450848e-04 5.140729e-04
[1856,] 9.861543e-05 2.624083e-04 5.948728e-04
[1857,] 6.548222e-05 1.013178e-04 1.943228e-05
[1858,] 9.765821e-05 1.509903e-04 5.654520e-05
[1859,] 5.486283e-05 9.015081e-05 1.746417e-05
[1860,] 1.029393e-04 1.437053e-04 5.798992e-05
[1861,] 9.525321e-05 1.168345e-04 2.858855e-05
[1862,] 5.609231e-05 8.437114e-05 1.643315e-05
[1863,] 6.068444e-05 1.001300e-04 1.876863e-05
[1864,] 2.582422e-04 2.899202e-03 1.797883e-02
[1865,] 1.081461e-04 1.811950e-04 3.870021e-04
[1866,] 1.081461e-04 1.847990e-04 4.445659e-04
[1867,] 5.591388e-05 9.821132e-05 1.913458e-05
[1868,] 6.051972e-05 1.010814e-04 1.884649e-05
[1869,] 1.094278e-04 1.913106e-04 4.725845e-04
[1870,] 1.081461e-04 2.019281e-04 4.944089e-04
[1871,] 6.068444e-05 9.981913e-05 1.878335e-05
[1872,] 6.056974e-05 1.001206e-04 1.879660e-05
[1873,] 6.024421e-05 1.002482e-04 1.865684e-05
[1874,] 1.081461e-04 2.045349e-04 5.015263e-04
[1875,] 2.692398e-04 3.812586e-03 2.562213e-02
[1876,] 2.664990e-04 2.762859e-03 1.798528e-02
[1877,] 3.114490e-04 8.929101e-03 2.978333e-02
[1878,] 1.067658e-04 2.358730e-04 5.753336e-04
[1879,] 1.067658e-04 2.395470e-04 5.852822e-04
[1880,] 1.067658e-04 2.659543e-04 6.571637e-04
[1881,] 1.030196e-04 1.392801e-04 2.829403e-05
[1882,] 9.634413e-05 2.467364e-04 5.255902e-04
[1883,] 6.015788e-05 1.001568e-04 1.865401e-05
[1884,] 1.067658e-04 2.659543e-04 6.571637e-04
[1885,] 1.055373e-04 2.903755e-04 7.130281e-04
[1886,] 1.055373e-04 2.783470e-04 6.805030e-04
[1887,] 1.039863e-04 1.349924e-04 5.634870e-05
[1888,] 1.018826e-04 2.744077e-04 6.386141e-04
[1889,] 1.007515e-04 2.913737e-04 6.717149e-04
[1890,] 1.031534e-04 2.783470e-04 6.598068e-04
[1891,] 6.087294e-05 9.975195e-05 1.870120e-05
[1892,] 1.018826e-04 2.827517e-04 6.600135e-04
[1893,] 1.018826e-04 2.783470e-04 6.487106e-04
[1894,] 6.019865e-05 1.001107e-04 1.864956e-05
[1895,] 1.031534e-04 2.411337e-04 5.655569e-04
[1896,] 9.145189e-05 1.378232e-04 4.871044e-05
[1897,] 1.080631e-04 2.672480e-04 7.036223e-04
[1898,] 9.212427e-05 2.741224e-04 5.485917e-04
[1899,] 6.019865e-05 1.001107e-04 1.864956e-05
[1900,] 1.018826e-04 3.050692e-04 7.174905e-04
[1901,] 1.164433e-04 2.867921e-04 8.426015e-04
[1902,] 1.628931e-04 2.340159e-04 1.672250e-04
[1903,] 1.225966e-04 2.826875e-04 8.876210e-04
[1904,] 1.241776e-04 2.909619e-04 9.320408e-04
[1905,] 5.414135e-05 1.020780e-04 1.818535e-05
[1906,] 1.031534e-04 3.337408e-04 8.021643e-04
[1907,] 2.664990e-04 4.594197e-03 3.052319e-02
[1908,] 1.031534e-04 2.729700e-04 6.457765e-04
[1909,] 1.121213e-04 2.909619e-04 8.133313e-04
[1910,] 9.324404e-05 2.385896e-04 4.869011e-04
[1911,] 9.432212e-05 1.972003e-04 4.017139e-04
[1912,] 6.000437e-05 1.011798e-04 1.878365e-05
[1913,] 5.382932e-05 9.753088e-05 1.650225e-05
[1914,] 9.324404e-05 1.989459e-04 3.989868e-04
[1915,] 1.027564e-04 1.420362e-04 5.831181e-05
[1916,] 1.044571e-04 1.970169e-04 4.622341e-04
[1917,] 1.032746e-04 1.970169e-04 4.552637e-04
[1918,] 6.003189e-05 1.005880e-04 1.880530e-05
[1919,] 9.532300e-05 1.892050e-04 3.910738e-04
[1920,] 1.093444e-04 2.790208e-04 7.615610e-04
[1921,] 9.532300e-05 1.892050e-04 3.910738e-04
[1922,] 9.532300e-05 1.920391e-04 3.975324e-04
[1923,] 9.532300e-05 1.866684e-04 3.852997e-04
[1924,] 9.432212e-05 1.866684e-04 3.795647e-04
[1925,] 1.806638e-04 4.142761e-03 1.347316e-02
[1926,] 6.003189e-05 1.004906e-04 1.879728e-05
[1927,] 9.169326e-05 1.784198e-04 3.355737e-04
[1928,] 9.532300e-05 1.866684e-04 3.852997e-04
[1929,] 9.634413e-05 1.866684e-04 3.911277e-04
[1930,] 9.634413e-05 2.035751e-04 4.303555e-04
[1931,] 9.634413e-05 2.063659e-04 4.368559e-04
[1932,] 9.634413e-05 2.005532e-04 4.233244e-04
[1933,] 9.634413e-05 2.035751e-04 4.303555e-04
[1934,] 9.634413e-05 2.035751e-04 4.303555e-04
[1935,] 1.852417e-04 3.875768e-03 1.343759e-02
[1936,] 9.634413e-05 2.005532e-04 4.233244e-04
[1937,] 9.776303e-05 2.034768e-04 4.361862e-04
[1938,] 9.776303e-05 2.034768e-04 4.361862e-04
[1939,] 8.414242e-05 1.607363e-03 1.068240e-04
[1940,] 9.634413e-05 1.949201e-04 4.102402e-04
[1941,] 9.634413e-05 1.949201e-04 4.102402e-04
[1942,] 1.052925e-04 1.668247e-04 3.114583e-04
[1943,] 9.634413e-05 1.892050e-04 3.969959e-04
[1944,] 9.855628e-05 1.975805e-04 4.298406e-04
[1945,] 9.855628e-05 1.975805e-04 4.298406e-04
[1946,] 9.855628e-05 1.975805e-04 4.298406e-04
[1947,] 1.635801e-04 3.262073e-03 8.973186e-03
[1948,] 5.464289e-05 8.331378e-05 1.630079e-05
[1949,] 1.007515e-04 1.949201e-04 4.364558e-04
[1950,] 1.070759e-04 3.241188e-04 8.787310e-04
[1951,] 8.641480e-05 9.017491e-05 2.046108e-05
[1952,] 1.070759e-04 3.335269e-04 9.067379e-04
[1953,] 1.045098e-04 3.287861e-04 8.615638e-04
[1954,] 2.048269e-04 3.925029e-03 1.637993e-02
[1955,] 3.623188e-04 1.023819e-02 4.717102e-02
[1956,] 9.987855e-05 2.002135e-04 4.432159e-04
[1957,] 1.073715e-04 3.427859e-04 9.354699e-04
[1958,] 6.008829e-05 1.009132e-04 1.872262e-05
[1959,] 1.004905e-04 1.362086e-04 5.432518e-05
[1960,] 9.855628e-05 1.791602e-04 3.761221e-04
[1961,] 5.460628e-05 8.358576e-05 1.630797e-05
[1962,] 9.855628e-05 1.805296e-04 3.880468e-04
[1963,] 5.414135e-05 8.365093e-05 1.624841e-05
[1964,] 9.110931e-05 1.368354e-04 4.807748e-05
[1965,] 3.478480e-04 9.129758e-03 3.881707e-02
[1966,] 1.070759e-04 3.474217e-04 9.515755e-04
[1967,] 1.083367e-04 3.474217e-04 9.679114e-04
[1968,] 5.570513e-05 1.001680e-04 1.683966e-05
[1969,] 9.964288e-05 1.990611e-04 4.400132e-04
[1970,] 9.964288e-05 2.051056e-04 4.548051e-04
[1971,] 9.964288e-05 2.110641e-04 4.694214e-04
[1972,] 9.964288e-05 2.051056e-04 4.548051e-04
[1973,] 1.007515e-04 2.110641e-04 4.766270e-04
[1974,] 9.964288e-05 2.110641e-04 4.694214e-04
[1975,] 9.859540e-05 2.172134e-04 4.765979e-04
[1976,] 1.007922e-04 2.172134e-04 4.913678e-04
[1977,] 1.018826e-04 2.235601e-04 5.157369e-04
[1978,] 6.061229e-05 1.016247e-04 1.885943e-05
[1979,] 1.113587e-04 2.734463e-04 7.249991e-04
[1980,] 1.113587e-04 2.222882e-04 5.757747e-04
[1981,] 3.184320e-04 2.849752e-04 2.152536e-03
[1982,] 3.083779e-04 2.854969e-04 2.120739e-03
[1983,] 2.902418e-04 2.450311e-04 1.697052e-03
[1984,] 2.774268e-04 2.590419e-03 1.813145e-02
[1985,] 1.598515e-04 1.169454e-04 7.009455e-05
[1986,] 2.693988e-04 2.898104e-03 1.969147e-02
[1987,] 4.975245e-04 2.417279e-04 2.289806e-03
[1988,] 5.321708e-04 2.880901e-04 2.900964e-03
[1989,] 2.652944e-04 2.946569e-03 1.943508e-02
[1990,] 5.508510e-04 2.880901e-04 2.952647e-03
[1991,] 5.508510e-04 2.880901e-04 2.952647e-03
[1992,] 5.657842e-04 2.922930e-04 3.046187e-03
[1993,] 5.957866e-04 2.958084e-04 3.173119e-03
[1994,] 2.151146e-04 1.053389e-04 7.741773e-05
[1995,] 7.719483e-05 1.033096e-04 2.575087e-05
[1996,] 4.964176e-04 3.013903e-04 2.955563e-03
[1997,] 7.533258e-05 1.056495e-04 3.071729e-05
[1998,] 4.702309e-04 5.188800e-04 6.302630e-03
[1999,] 4.964176e-04 3.058084e-04 3.007803e-03
[2000,] 4.964176e-04 3.079074e-04 3.032671e-03
[2001,] 4.964176e-04 3.108015e-04 3.067002e-03
[2002,] 5.178014e-04 5.036822e-04 6.612198e-03
[2003,] 4.702309e-04 5.438157e-04 6.601983e-03
[2004,] 7.668981e-05 1.034412e-04 2.562290e-05
[2005,] 2.786789e-04 2.300446e-03 1.613010e-02
[2006,] 7.753757e-05 9.990825e-05 2.044046e-05
[2007,] 4.644401e-04 1.024925e-04 1.393295e-04
[2008,] 6.937742e-05 1.305198e-04 3.247542e-05
[2009,] 7.796229e-05 1.041329e-04 2.005414e-05
[2010,] 4.702309e-04 1.132122e-04 1.672749e-04
[2011,] 4.483452e-04 1.035200e-04 1.397896e-04
[2012,] 4.797694e-04 1.059146e-04 1.522084e-04
[2013,] 4.797694e-04 1.079537e-04 1.578724e-04
[2014,] 7.590591e-05 1.013233e-04 2.001958e-05
[2015,] 7.261381e-05 8.304596e-05 2.058559e-05
[2016,] 5.021629e-04 1.046632e-04 1.529303e-04
[2017,] 2.916335e-04 2.713693e-03 2.082616e-02
[2018,] 4.644401e-04 1.066613e-04 1.513850e-04
[2019,] 2.884007e-04 2.782716e-03 2.101493e-02
[2020,] 2.884038e-04 2.457040e-03 1.821492e-02
[2021,] 7.709256e-05 1.009431e-04 2.020897e-05
[2022,] 4.797694e-04 1.095830e-04 1.623128e-04
[2023,] 5.027760e-04 1.177005e-04 1.863690e-04
[2024,] 5.119505e-04 1.093248e-04 1.679633e-04
[2025,] 4.555571e-04 1.174104e-04 1.747669e-04
[2026,] 4.964176e-04 1.095830e-04 1.656348e-04
[2027,] 5.027760e-04 1.182971e-04 1.879636e-04
[2028,] 4.644401e-04 1.082169e-04 1.555828e-04
[2029,] 7.740011e-05 8.292169e-05 2.213926e-05
[2030,] 2.952459e-04 2.794934e-03 2.188090e-02
[2031,] 7.442209e-05 1.007036e-04 1.989447e-05
[2032,] 4.953651e-04 1.064824e-04 1.563197e-04
[2033,] 6.007989e-04 3.077399e-03 3.948439e-02
[2034,] 4.964176e-04 1.011925e-04 1.464629e-04
[2035,] 7.546177e-05 1.001243e-04 2.008654e-05
[2036,] 4.665649e-04 1.195753e-04 1.847097e-04
[2037,] 7.720518e-05 1.053475e-04 2.662968e-05
[2038,] 6.121936e-04 2.748005e-03 3.640830e-02
[2039,] 6.652860e-05 1.000117e-04 1.918522e-05
[2040,] 2.952526e-04 1.724021e-03 1.291222e-02
[2041,] 6.741433e-05 1.054080e-04 2.249429e-05
[2042,] 6.765117e-05 1.116037e-04 2.769612e-05
[2043,] 6.342485e-05 8.630495e-05 2.022226e-05
[2044,] 6.542869e-05 8.877731e-05 2.157891e-05
[2045,] 6.780532e-05 8.892979e-05 2.248015e-05
[2046,] 9.696493e-05 1.052955e-04 3.017754e-05
[2047,] 6.548170e-05 8.716575e-05 2.121017e-05
[2048,] 6.304047e-05 8.716575e-05 2.036191e-05
[2049,] 6.546193e-05 9.775352e-05 1.907382e-05
[2050,] 3.764633e-04 1.133248e-03 1.136881e-02
[2051,] 6.631155e-05 8.917357e-05 2.195752e-05
[2052,] 6.423799e-05 8.685779e-05 2.068082e-05
[2053,] 6.504302e-05 8.624220e-05 2.073916e-05
[2054,] 6.836449e-05 1.110616e-04 2.793615e-05
[2055,] 6.567880e-05 1.042960e-04 2.144482e-05
[2056,] 1.748197e-04 1.182118e-04 7.831404e-05
[2057,] 3.915430e-04 4.634607e-03 2.481498e-02
[2058,] 3.877144e-04 4.433645e-04 4.639358e-03
[2059,] 1.055233e-04 2.412002e-03 1.795685e-03
[2060,] 1.383837e-04 1.498074e-03 1.841378e-03
[2061,] 4.048370e-04 3.122004e-03 1.784316e-02
[2062,] 6.576094e-05 1.041003e-04 1.920399e-05
[2063,] 6.615109e-05 1.052456e-04 1.932698e-05
[2064,] 6.615109e-05 1.056945e-04 1.933105e-05
[2065,] 4.220349e-04 2.723736e-03 1.692753e-02
[2066,] 6.630045e-05 1.044339e-04 1.933189e-05
[2067,] 5.999472e-05 8.480447e-05 1.808180e-05
[2068,] 1.184005e-04 1.289107e-04 4.861232e-05
[2069,] 1.184005e-04 1.300454e-04 4.915083e-05
[2070,] 1.098763e-04 1.382387e-04 4.442757e-05
[2071,] 1.132030e-04 1.072290e-04 3.155127e-05
[2072,] 1.133524e-04 1.071316e-04 3.174756e-05
[2073,] 8.372486e-05 1.287297e-04 3.458508e-05
[2074,] 1.132775e-04 1.082149e-04 3.221869e-05
[2075,] 8.114831e-05 1.239093e-04 3.179499e-05
[2076,] 7.703828e-05 1.183190e-04 2.802278e-05
[2077,] 7.934013e-05 1.241709e-04 3.101938e-05
[2078,] 1.087591e-04 1.000710e-04 3.141650e-05
[2079,] 7.653072e-05 1.183948e-04 2.784931e-05
[2080,] 7.993141e-05 1.251447e-04 3.158300e-05
[2081,] 1.121654e-04 1.085852e-04 3.193047e-05
[2082,] 7.549599e-05 1.181950e-04 2.736615e-05
[2083,] 6.909373e-05 9.774927e-05 2.368528e-05
[2084,] 1.124438e-04 1.109244e-04 3.239907e-05
[2085,] 7.703828e-05 1.180289e-04 2.802715e-05
[2086,] 7.876004e-05 1.249174e-04 3.120290e-05
[2087,] 7.603278e-05 1.177568e-04 2.751648e-05
[2088,] 6.600575e-05 9.534275e-05 2.180813e-05
[2089,] 8.653115e-05 1.208017e-04 1.975179e-05
[2090,] 7.479394e-05 1.260694e-04 2.946092e-05
[2091,] 7.057728e-05 1.180053e-04 2.529271e-05
[2092,] 6.619402e-05 9.888674e-05 2.293847e-05
[2093,] 6.730299e-05 9.923784e-05 2.346164e-05
[2094,] 1.073552e-04 1.195307e-04 3.168068e-05
[2095,] 9.392018e-05 1.252701e-04 2.988548e-05
[2096,] 3.227997e-04 8.859504e-05 7.893701e-05
[2097,] 2.243703e-04 8.987643e-05 5.549904e-05
[2098,] 2.243703e-04 8.994666e-05 5.587656e-05
[2099,] 9.287753e-05 1.237136e-04 3.027098e-05
[2100,] 3.173995e-04 8.848009e-05 7.666139e-05
[2101,] 1.071492e-04 1.197722e-04 3.178338e-05
[2102,] 3.416783e-04 8.838495e-05 8.037524e-05
[2103,] 3.352314e-04 8.838495e-05 7.909600e-05
[2104,] 3.289399e-04 8.845448e-05 7.871977e-05
[2105,] 8.569796e-05 1.221837e-04 2.780139e-05
[2106,] 3.289399e-04 8.843009e-05 7.842628e-05
[2107,] 3.227997e-04 8.845448e-05 7.747550e-05
[2108,] 8.610616e-05 1.239003e-04 2.666864e-05
[2109,] 8.707071e-05 1.221067e-04 2.824990e-05
[2110,] 8.860085e-05 1.238073e-04 2.843455e-05
[2111,] 8.645746e-05 1.234782e-04 2.902126e-05
[2112,] 8.631969e-05 1.221142e-04 2.790692e-05
[2113,] 8.921740e-05 1.662783e-04 1.644351e-05
[2114,] 9.607560e-05 1.233426e-04 3.212320e-05
[2115,] 8.962597e-05 1.222516e-04 2.857032e-05
[2116,] 8.962597e-05 1.221746e-04 2.875381e-05
[2117,] 2.110801e-04 8.961671e-05 5.262786e-05
[2118,] 2.062493e-04 8.896504e-05 4.550942e-05
[2119,] 9.788386e-05 1.249305e-04 3.188337e-05
[2120,] 9.229588e-05 1.250805e-04 3.258738e-05
[2121,] 3.134886e-04 8.809166e-05 7.377357e-05
[2122,] 9.118114e-05 1.246581e-04 3.185734e-05
[2123,] 9.069085e-05 1.246292e-04 3.165904e-05
[2124,] 9.173413e-05 1.249945e-04 3.231661e-05
[2125,] 1.815003e-04 1.677950e-04 1.363131e-04
[2126,] 9.173413e-05 1.249712e-04 3.229934e-05
[2127,] 9.344620e-05 1.249402e-04 3.292966e-05
[2128,] 9.229588e-05 1.249098e-04 3.247607e-05
[2129,] 9.229588e-05 1.249027e-04 3.247063e-05
[2130,] 2.095127e-04 8.898171e-05 4.574486e-05
[2131,] 3.185586e-04 8.853981e-05 7.938376e-05
[2132,] 9.118114e-05 1.249098e-04 3.205073e-05
[2133,] 3.626623e-04 8.841657e-05 8.497377e-05
[2134,] 3.845951e-04 8.813075e-05 8.824808e-05
[2135,] 9.403500e-05 1.248948e-04 3.312697e-05
[2136,] 2.108557e-04 8.882303e-05 5.002386e-05
[2137,] 9.344620e-05 1.247297e-04 3.277855e-05
[2138,] 1.058811e-04 1.110731e-04 3.123130e-05
[2139,] 9.286653e-05 1.243653e-04 3.225541e-05
[2140,] 3.226262e-04 8.777434e-05 6.871721e-05
[2141,] 8.882175e-05 1.472799e-04 1.662825e-05
[2142,] 3.170866e-04 8.777832e-05 6.768061e-05
[2143,] 3.226262e-04 8.775228e-05 6.921838e-05
[2144,] 9.140696e-05 1.237688e-04 3.106086e-05
[2145,] 2.229066e-04 8.890777e-05 4.986719e-05
[2146,] 2.229066e-04 8.920635e-05 5.361937e-05
[2147,] 3.226262e-04 8.779685e-05 7.441152e-05
[2148,] 3.166402e-04 8.782548e-05 7.376407e-05
[2149,] 9.730461e-05 1.251538e-04 3.113468e-05
[2150,] 1.741492e-04 1.627697e-04 1.238061e-04
[2151,] 3.166402e-04 8.782806e-05 7.380650e-05
[2152,] 9.140696e-05 1.237724e-04 3.105002e-05
[2153,] 3.056577e-04 8.772065e-05 6.903651e-05
[2154,] 8.987431e-05 1.235243e-04 3.007670e-05
[2155,] 1.960555e-04 8.891349e-05 4.468856e-05
[2156,] 8.987431e-05 1.235115e-04 3.002472e-05
[2157,] 8.685265e-05 1.516728e-04 1.648698e-05
[2158,] 2.041641e-04 8.908798e-05 4.926922e-05
[2159,] 3.047635e-04 8.771344e-05 6.787855e-05
[2160,] 2.992028e-04 8.771820e-05 6.630941e-05
[2161,] 9.730461e-05 1.253894e-04 3.115647e-05
[2162,] 2.992028e-04 8.771820e-05 6.630941e-05
[2163,] 3.047635e-04 8.771326e-05 6.804918e-05
[2164,] 8.660547e-05 1.437599e-04 1.662525e-05
[2165,] 2.026025e-04 8.981812e-05 5.261671e-05
[2166,] 9.934374e-05 1.253966e-04 3.179970e-05
[2167,] 1.765657e-04 8.901215e-05 4.481549e-05
[2168,] 9.808629e-05 1.253943e-04 3.143501e-05
[2169,] 6.362378e-05 1.085869e-04 1.780327e-05
[2170,] 8.558929e-05 1.420803e-04 1.660720e-05
[2171,] 8.673111e-05 1.050318e-04 1.824428e-05
[2172,] 9.024497e-05 1.053186e-04 1.854878e-05
[2173,] 1.025537e-04 1.253303e-04 3.300281e-05
[2174,] 1.032454e-04 1.253303e-04 3.321613e-05
[2175,] 1.032454e-04 1.253303e-04 3.321613e-05
[2176,] 9.119292e-05 1.030375e-04 1.882735e-05
[2177,] 1.039475e-04 1.253411e-04 3.344006e-05
[2178,] 1.032454e-04 1.268836e-04 3.173602e-05
[2179,] 1.032454e-04 1.253524e-04 3.319358e-05
[2180,] 6.362378e-05 1.069066e-04 1.776845e-05
[2181,] 6.527276e-05 1.091078e-04 1.784488e-05
[2182,] 1.012676e-04 1.274340e-04 3.086095e-05
[2183,] 8.762314e-05 1.121963e-04 1.788601e-05
[2184,] 8.851605e-05 1.087031e-04 1.815940e-05
[2185,] 1.056958e-04 1.125103e-04 3.162779e-05
[2186,] 6.321557e-05 1.108924e-04 1.790676e-05
[2187,] 6.513721e-05 1.086652e-04 1.783256e-05
[2188,] 6.513721e-05 1.080313e-04 1.782227e-05
[2189,] 6.440813e-05 1.106230e-04 1.776858e-05
[2190,] 6.682977e-05 1.083807e-04 1.776568e-05
[2191,] 1.056805e-04 1.122973e-04 3.160976e-05
[2192,] 8.843211e-05 1.247874e-04 2.917048e-05
[2193,] 8.416850e-05 1.269140e-04 3.044601e-05
[2194,] 9.092820e-05 1.162515e-04 1.788759e-05
[2195,] 7.254568e-05 1.111541e-04 1.815899e-05
[2196,] 9.921818e-05 1.111191e-04 1.891462e-05
[2197,] 9.310660e-05 1.423033e-04 1.695932e-05
[2198,] 7.221332e-05 1.093632e-04 1.815963e-05
[2199,] 9.387594e-05 1.132241e-04 1.827488e-05
[2200,] 9.294595e-05 1.250649e-04 3.130261e-05
[2201,] 9.921818e-05 1.062399e-04 1.930474e-05
[2202,] 8.328628e-05 1.255432e-04 2.939652e-05
[2203,] 8.838261e-05 1.267637e-04 3.205668e-05
[2204,] 9.701408e-05 1.047085e-04 1.931014e-05
[2205,] 9.366072e-05 1.251391e-04 3.167017e-05
[2206,] 1.056805e-04 1.142860e-04 3.194064e-05
[2207,] 9.366072e-05 1.251518e-04 3.168142e-05
[2208,] 9.246736e-05 1.251776e-04 3.131574e-05
[2209,] 2.342991e-04 9.038462e-05 6.374044e-05
[2210,] 2.583820e-04 9.399435e-05 7.902910e-05
[2211,] 9.246736e-05 1.252447e-04 3.143925e-05
[2212,] 2.200568e-04 9.123569e-05 6.263367e-05
[2213,] 8.416850e-05 1.273505e-04 3.055478e-05
[2214,] 2.193982e-04 9.352176e-05 6.891244e-05
[2215,] 2.211418e-04 9.458559e-05 7.169803e-05
[2216,] 2.238266e-04 9.352176e-05 7.015172e-05
[2217,] 2.238266e-04 9.372291e-05 7.056965e-05
[2218,] 8.788434e-05 1.253094e-04 2.985673e-05
[2219,] 1.054982e-04 1.157873e-04 3.216639e-05
[2220,] 2.691791e-04 8.361560e-05 5.993024e-05
[2221,] 8.788434e-05 1.249751e-04 2.937582e-05
[2222,] 2.824531e-04 8.806207e-05 7.895222e-05
[2223,] 2.824531e-04 9.079471e-05 8.748514e-05
[2224,] 2.266389e-04 8.394127e-05 4.893803e-05
[2225,] 8.366760e-05 1.219454e-04 2.689615e-05
[2226,] 7.537016e-05 1.247867e-04 2.337792e-05
[2227,] 2.171183e-04 9.891182e-05 7.807090e-05
[2228,] 8.221570e-05 1.243534e-04 2.526887e-05
[2229,] 8.898900e-05 1.249471e-04 2.972942e-05
[2230,] 2.458815e-04 8.849482e-05 7.123296e-05
[2231,] 2.225089e-04 8.787648e-05 6.343874e-05
[2232,] 2.336017e-04 8.808813e-05 6.686655e-05
[2233,] 2.336017e-04 8.740918e-05 6.470805e-05
[2234,] 8.120679e-05 1.240333e-04 2.668156e-05
[2235,] 1.119033e-04 1.155760e-04 3.639831e-05
[2236,] 1.699071e-04 8.744096e-05 3.300098e-05
[2237,] 7.192200e-05 1.257276e-04 2.452719e-05
[2238,] 1.540577e-04 8.728647e-05 3.029383e-05
[2239,] 7.788443e-05 1.091701e-04 2.268631e-05
[2240,] 9.387630e-05 1.252388e-04 3.137824e-05
[2241,] 1.046797e-04 1.160529e-04 3.783918e-05
[2242,] 5.800010e-05 1.137492e-04 2.077657e-05
[2243,] 5.145024e-04 1.208265e-04 2.272187e-04
[2244,] 1.332904e-04 8.640443e-05 3.383287e-05
[2245,] 1.350079e-04 8.658445e-05 3.489446e-05
[2246,] 5.619026e-04 1.315113e-04 3.330465e-04
[2247,] 5.239961e-04 1.191654e-04 2.227132e-04
[2248,] 8.050749e-05 1.110210e-04 2.531520e-05
[2249,] 1.121421e-04 1.199947e-04 3.817554e-05
[2250,] 1.118698e-04 1.197558e-04 3.796530e-05
[2251,] 1.265639e-04 1.272282e-04 5.461575e-05
[2252,] 1.117758e-04 1.129699e-04 3.518648e-05
[2253,] 1.120693e-04 1.114722e-04 3.468984e-05
[2254,] 1.115124e-04 1.150773e-04 3.587432e-05
[2255,] 9.060815e-05 8.792408e-05 2.225442e-05
[2256,] 1.625464e-04 1.184348e-04 8.446601e-05
[2257,] 9.153524e-05 1.197697e-04 3.459020e-05
[2258,] 1.004178e-04 1.181868e-04 3.760410e-05
[2259,] 1.806937e-04 1.025889e-04 7.741517e-05
[2260,] 5.024884e-04 1.055775e-04 1.645385e-04
[2261,] 1.503461e-04 1.009042e-04 6.265586e-05
[2262,] 8.929231e-05 9.376536e-05 2.055087e-05
[2263,] 9.090487e-05 9.463183e-05 2.044666e-05
[2264,] 6.665518e-05 9.491628e-05 2.395281e-05
[2265,] 8.470431e-05 9.542965e-05 3.182724e-05
[2266,] 2.159332e-04 1.026506e-04 6.390945e-05
[2267,] 2.424052e-04 1.026152e-04 7.085338e-05
[2268,] 5.464262e-05 9.738981e-05 1.647175e-05
[2269,] 1.008377e-04 9.392421e-05 2.139405e-05
[2270,] 1.044256e-04 9.341115e-05 2.183288e-05
[2271,] 2.159332e-04 1.024985e-04 6.278701e-05
[2272,] 5.417320e-05 9.819594e-05 1.684722e-05
[2273,] 6.874378e-05 9.346888e-05 2.459923e-05
[2274,] 1.226507e-04 9.171408e-05 2.413494e-05
[2275,] 7.053415e-05 8.680138e-05 2.293385e-05
[2276,] 2.491285e-04 1.033249e-04 5.699574e-05
[2277,] 9.222628e-05 8.877301e-05 2.160127e-05
[2278,] 2.602349e-04 1.024645e-04 7.023048e-05
[2279,] 9.810520e-05 9.221334e-05 2.151745e-05
[2280,] 7.341906e-05 8.466818e-05 2.287242e-05
[2281,] 9.426879e-05 8.808521e-05 2.228974e-05
[2282,] 7.073547e-05 1.027368e-04 2.192654e-05
[2283,] 5.537733e-05 8.562951e-05 1.602950e-05
[2284,] 2.304491e-04 1.024031e-04 6.560110e-05
[2285,] 1.022688e-04 9.305933e-05 2.210272e-05
[2286,] 9.810520e-05 9.469311e-05 2.110726e-05
[2287,] 2.421250e-04 1.129255e-04 8.379236e-05
[2288,] 1.037445e-04 9.313279e-05 2.224575e-05
[2289,] 1.037445e-04 9.244332e-05 2.217363e-05
[2290,] 8.528115e-05 8.550037e-05 2.692950e-05
[2291,] 9.647535e-05 8.798776e-05 2.256856e-05
[2292,] 3.051825e-04 1.122937e-04 9.075530e-05
[2293,] 9.458109e-05 8.699658e-05 2.274802e-05
[2294,] 9.118635e-05 8.699658e-05 2.224848e-05
[2295,] 1.005124e-04 8.697421e-05 2.362856e-05
[2296,] 9.774413e-05 8.682691e-05 2.330777e-05
[2297,] 9.774413e-05 8.648561e-05 2.330036e-05
[2298,] 9.774413e-05 8.641903e-05 2.334129e-05
[2299,] 9.707870e-05 8.635393e-05 2.328241e-05
[2300,] 1.026016e-04 9.000573e-05 2.880417e-05
[2301,] 5.424846e-05 8.227136e-05 1.616159e-05
[2302,] 9.555754e-05 1.127833e-04 3.100935e-05
[2303,] 9.707870e-05 8.563248e-05 2.384184e-05
[2304,] 5.473838e-05 8.221824e-05 1.620492e-05
[2305,] 5.446681e-05 8.229954e-05 1.611106e-05
[2306,] 9.217394e-05 8.554533e-05 2.311926e-05
[2307,] 9.217394e-05 8.554533e-05 2.311926e-05
[2308,] 9.217394e-05 8.554533e-05 2.311926e-05
[2309,] 9.159558e-05 8.530234e-05 2.376922e-05
[2310,] 8.929754e-05 8.534077e-05 2.326219e-05
[2311,] 7.482708e-05 8.526252e-05 2.068926e-05
[2312,] 8.929754e-05 8.532085e-05 2.330249e-05
[2313,] 8.929754e-05 8.553684e-05 2.296573e-05
[2314,] 8.929754e-05 8.528524e-05 2.338383e-05
[2315,] 2.683865e-04 1.135270e-04 8.955329e-05
[2316,] 8.929754e-05 8.534077e-05 2.326219e-05
[2317,] 8.689494e-05 8.538485e-05 2.273584e-05
[2318,] 8.876481e-05 8.526393e-05 2.334005e-05
[2319,] 8.942937e-05 8.526393e-05 2.345144e-05
[2320,] 8.839127e-05 8.526393e-05 2.325638e-05
[2321,] 9.320234e-05 8.550373e-05 2.427864e-05
[2322,] 9.274017e-05 8.554814e-05 2.405354e-05
[2323,] 8.406218e-05 8.549108e-05 2.257403e-05
[2324,] 8.450667e-05 8.549108e-05 2.266029e-05
[2325,] 7.943928e-05 1.135784e-04 2.590494e-05
[2326,] 8.212463e-05 8.550240e-05 2.216428e-05
[2327,] 8.212463e-05 8.550240e-05 2.216428e-05
[2328,] 8.253698e-05 8.548115e-05 2.231073e-05
[2329,] 8.157798e-05 8.549108e-05 2.209024e-05
[2330,] 8.541771e-05 8.572436e-05 2.240472e-05
[2331,] 1.899407e-04 8.933713e-05 6.157018e-05
[2332,] 9.295696e-05 1.158283e-04 2.815551e-05
[2333,] 7.982836e-05 8.837714e-05 2.045358e-05
[2334,] 9.662383e-05 8.901643e-05 3.205914e-05
[2335,] 8.309775e-05 8.764464e-05 2.110885e-05
[2336,] 3.010754e-04 1.148524e-04 1.059646e-04
[2337,] 8.096722e-05 8.752322e-05 2.072339e-05
[2338,] 1.011508e-04 1.235853e-04 3.504732e-05
[2339,] 9.201124e-05 8.703113e-05 2.252970e-05
[2340,] 1.165954e-04 1.148395e-04 4.026349e-05
[2341,] 8.073326e-05 8.729449e-05 2.068823e-05
[2342,] 8.724803e-05 8.713962e-05 2.176836e-05
[2343,] 8.876082e-05 8.681093e-05 2.215200e-05
[2344,] 8.774426e-05 8.681608e-05 2.199369e-05
[2345,] 8.467396e-05 8.744664e-05 2.141053e-05
[2346,] 1.262648e-04 8.591364e-05 3.842681e-05
[2347,] 2.075211e-04 1.133261e-04 6.766724e-05
[2348,] 1.928955e-04 1.129270e-04 6.023693e-05
[2349,] 1.119173e-04 1.115663e-04 3.294807e-05
[2350,] 8.294999e-05 8.658407e-05 2.631773e-05
[2351,] 2.167644e-04 1.133932e-04 7.093349e-05
[2352,] 9.297940e-05 1.166549e-04 2.879388e-05
[2353,] 8.818891e-05 8.739786e-05 2.832299e-05
[2354,] 1.767246e-04 1.132807e-04 5.714955e-05
[2355,] 1.185618e-04 8.539426e-05 3.535253e-05
[2356,] 8.234694e-05 8.779340e-05 2.095344e-05
[2357,] 8.096599e-05 8.799004e-05 2.082758e-05
[2358,] 7.915278e-05 8.534509e-05 2.087672e-05
[2359,] 7.915278e-05 8.788329e-05 2.060204e-05
[2360,] 8.035503e-05 8.632688e-05 2.078742e-05
[2361,] 6.176504e-05 9.756952e-05 1.821306e-05
[2362,] 6.141502e-05 9.778547e-05 1.912574e-05
[2363,] 1.810202e-04 1.126868e-04 5.665622e-05
[2364,] 1.649253e-04 9.744807e-05 6.400131e-05
[2365,] 1.351604e-04 9.932892e-05 5.399188e-05
[2366,] 1.074194e-04 1.262877e-04 3.720167e-05
[2367,] 6.267684e-05 1.013338e-04 2.034778e-05
[2368,] 1.102805e-04 1.259328e-04 3.758649e-05
[2369,] 8.187398e-05 1.133822e-04 2.790578e-05
[2370,] 5.476456e-05 9.134182e-05 1.657978e-05
[2371,] 7.640290e-05 9.003016e-05 2.553173e-05
[2372,] 6.244386e-05 8.994835e-05 1.848440e-05
[2373,] 6.247737e-05 9.025986e-05 1.848509e-05
[2374,] 2.749296e-04 1.320444e-04 1.259843e-04
[2375,] 1.579246e-04 1.321650e-04 6.783231e-05
[2376,] 9.335045e-05 1.144096e-04 3.784253e-05
[2377,] 1.044982e-04 1.161827e-04 3.492957e-05
[2378,] 1.048262e-04 1.158432e-04 3.451427e-05
[2379,] 3.139276e-04 1.258382e-04 1.734296e-04
[2380,] 2.930899e-04 1.297739e-04 1.689683e-04
[2381,] 9.173639e-04 1.131641e-04 2.485306e-04
[2382,] 9.093435e-05 1.892799e-04 5.544678e-05
[2383,] 9.111193e-05 1.675772e-04 5.033925e-05
[2384,] 8.863003e-05 1.210412e-04 2.324316e-05
[2385,] 1.000136e-04 1.156719e-04 3.256023e-05
[2386,] 6.781637e-05 1.354584e-04 2.994378e-05
[2387,] 9.378318e-05 1.857039e-04 5.778204e-05
[2388,] 3.281788e-04 1.148489e-04 9.006713e-05
[2389,] 8.455888e-04 1.315486e-04 4.307670e-04
[2390,] 1.289124e-04 1.171064e-04 4.238543e-05
[2391,] 8.306125e-04 1.295089e-04 4.004788e-04
[2392,] 5.768033e-05 1.071232e-04 1.993974e-05
[2393,] 5.909602e-05 1.240254e-04 2.265910e-05
[2394,] 1.186378e-04 1.199335e-04 4.702996e-05
[2395,] 1.101804e-04 1.275239e-04 3.775763e-05
[2396,] 1.090124e-04 1.617869e-04 6.427525e-05
[2397,] 6.458395e-05 1.156676e-04 1.873910e-05
[2398,] 2.596096e-04 1.098059e-04 5.302611e-05
[2399,] 2.550340e-04 1.103504e-04 5.175609e-05
[2400,] 1.013049e-04 1.622523e-04 5.703731e-05
[2401,] 2.596096e-04 1.107322e-04 5.214769e-05
[2402,] 2.550340e-04 1.106548e-04 5.147985e-05
[2403,] 2.673020e-04 1.128872e-04 5.154042e-05
[2404,] 2.579010e-04 1.131098e-04 4.994072e-05
[2405,] 8.987614e-05 1.788083e-04 5.372484e-05
[2406,] 8.963207e-04 2.344859e-04 1.348394e-03
[2407,] 2.822622e-04 1.171286e-04 5.058087e-05
[2408,] 2.822622e-04 1.161935e-04 5.135894e-05
[2409,] 9.136593e-05 1.199373e-04 2.304894e-05
[2410,] 2.988841e-04 1.162083e-04 5.348457e-05
[2411,] 5.801611e-05 3.170180e-04 3.386340e-05
[2412,] 2.880200e-04 1.165941e-04 5.171704e-05
[2413,] 1.138211e-04 1.651540e-04 7.050904e-05
[2414,] 3.159794e-04 1.116883e-04 5.927886e-05
[2415,] 3.416653e-04 1.212544e-04 5.540250e-05
[2416,] 1.260602e-04 1.604517e-04 7.940586e-05
[2417,] 8.592369e-05 2.151031e-04 5.623775e-05
[2418,] 2.978636e-04 1.222593e-04 4.944056e-05
[2419,] 3.775187e-04 1.188414e-04 6.149416e-05
[2420,] 1.158555e-03 2.129426e-04 1.574064e-03
[2421,] 3.702846e-04 1.116907e-04 6.668369e-05
[2422,] 3.551909e-04 1.115916e-04 6.461732e-05
[2423,] 7.091617e-05 1.389090e-04 1.835052e-05
[2424,] 3.775187e-04 1.112654e-04 6.823760e-05
[2425,] 3.629185e-04 1.211350e-04 5.807630e-05
[2426,] 1.266705e-03 2.284248e-04 1.909183e-03
[2427,] 3.928629e-04 1.188980e-04 6.312132e-05
[2428,] 1.460255e-03 2.205855e-04 2.124640e-03
[2429,] 3.838984e-04 1.185336e-04 6.221530e-05
[2430,] 3.838984e-04 1.185336e-04 6.221530e-05
[2431,] 3.757366e-04 1.113558e-04 6.754792e-05
[2432,] 3.757366e-04 1.210248e-04 5.962060e-05
[2433,] 8.614268e-05 2.229328e-04 5.752127e-05
[2434,] 2.052612e-03 1.011571e-04 7.210127e-04
[2435,] 4.080059e-04 1.117027e-04 7.202338e-05
[2436,] 1.203114e-04 1.504130e-04 6.863352e-05
[2437,] 1.293314e-04 1.588519e-04 8.092059e-05
[2438,] 4.073132e-04 1.121996e-04 7.128900e-05
[2439,] 3.838984e-04 1.142873e-04 6.573239e-05
[2440,] 6.719415e-05 1.374344e-04 1.905027e-05
[2441,] 4.073132e-04 1.130021e-04 7.031248e-05
[2442,] 4.073132e-04 1.122104e-04 7.127549e-05
[2443,] 1.305694e-04 1.620254e-04 8.390468e-05
[2444,] 4.073132e-04 1.129218e-04 7.040757e-05
[2445,] 3.993151e-04 1.227881e-04 6.121892e-05
[2446,] 4.155118e-04 1.203235e-04 6.491592e-05
[2447,] 1.214575e-04 1.623258e-04 7.565079e-05
[2448,] 5.491518e-04 2.839137e-04 9.586554e-04
[2449,] 6.676776e-05 1.411746e-04 1.922210e-05
[2450,] 5.803154e-05 4.680054e-04 3.806188e-05
[2451,] 6.597862e-05 1.437028e-04 1.946435e-05
[2452,] 3.532375e-04 1.228525e-04 5.569550e-05
[2453,] 3.809038e-04 1.231737e-04 5.873936e-05
[2454,] 1.980547e-04 1.182866e-04 3.839031e-05
[2455,] 1.445110e-04 1.205538e-04 3.006009e-05
[2456,] 1.593307e-04 1.194418e-04 3.253802e-05
[2457,] 9.268496e-05 9.460998e-05 2.816096e-05
[2458,] 6.686261e-05 1.229410e-04 2.657686e-05
[2459,] 7.023218e-05 1.116895e-04 2.821624e-05
[2460,] 1.363257e-04 8.930538e-05 4.213865e-05
[2461,] 7.328733e-05 1.053055e-04 2.786671e-05
[2462,] 7.052298e-05 1.071464e-04 2.693932e-05
[2463,] 6.752969e-05 1.046496e-04 2.485541e-05
[2464,] 6.421298e-05 1.246027e-04 2.126297e-05
[2465,] 6.720008e-05 1.084111e-04 2.538029e-05
[2466,] 5.599813e-05 9.236547e-05 1.793872e-05
[2467,] 5.545925e-05 9.150385e-05 1.745306e-05
[2468,] 6.045275e-05 8.675262e-05 1.729230e-05
[2469,] 6.388750e-05 8.751174e-05 2.025815e-05
[2470,] 6.077723e-05 8.727538e-05 1.749618e-05
[2471,] 6.126441e-05 8.662549e-05 1.767323e-05
[2472,] 6.953845e-05 1.286820e-04 2.270710e-05
[2473,] 6.722218e-05 1.264826e-04 2.225389e-05
[2474,] 6.225957e-05 9.530541e-05 1.946610e-05
[2475,] 9.723757e-05 1.287951e-04 2.372392e-05
[2476,] 6.501272e-05 1.840099e-04 2.963354e-05
[2477,] 1.682217e-04 1.311700e-04 4.026737e-05
[2478,] 6.358759e-05 1.957867e-04 2.796677e-05
[2479,] 5.653875e-05 1.365661e-04 1.807263e-05
[2480,] 6.426195e-05 2.055369e-04 3.048915e-05
[2481,] 6.399152e-05 2.074680e-04 2.995839e-05
[2482,] 6.407412e-05 2.073841e-04 3.016514e-05
[2483,] 6.407412e-05 2.139960e-04 3.066336e-05
[2484,] 6.391331e-05 1.909650e-04 2.864500e-05
[2485,] 5.563857e-05 1.262203e-04 1.927474e-05
[2486,] 6.439322e-05 1.830635e-04 2.970223e-05
[2487,] 5.553460e-05 1.938060e-04 1.917729e-05
[2488,] 5.595036e-05 2.059603e-04 1.903095e-05
[2489,] 5.575101e-05 2.051865e-04 1.916486e-05
[2490,] 6.543543e-05 1.492302e-04 2.769676e-05
[2491,] 5.576507e-05 2.027710e-04 1.911602e-05
[2492,] 5.576507e-05 2.045558e-04 1.914243e-05
[2493,] 6.708573e-05 1.069074e-04 2.112445e-05
[2494,] 6.084405e-05 9.122192e-05 1.948454e-05
[2495,] 6.185310e-05 9.169334e-05 1.997683e-05
[2496,] 5.785751e-05 1.094225e-04 1.815406e-05
[2497,] 7.144865e-05 1.254037e-04 2.373866e-05
[2498,] 1.044960e-04 9.118632e-05 2.485934e-05
[2499,] 9.247513e-05 8.923014e-05 2.806525e-05
[2500,] 1.396873e-04 8.820217e-05 4.007155e-05
[2501,] 9.542277e-05 1.083881e-04 3.637723e-05
[2502,] 1.546861e-04 8.635328e-05 3.940248e-05
[2503,] 1.126083e-04 1.276761e-04 4.446597e-05
[2504,] 1.750727e-03 8.967742e-05 4.539413e-04
[2505,] 1.288416e-04 8.725678e-05 3.643627e-05
[2506,] 8.992875e-04 8.925424e-05 2.445153e-04
[2507,] 4.610550e-04 1.022199e-04 9.546617e-05
[2508,] 1.023189e-03 8.762138e-05 2.406659e-04
[2509,] 1.465666e-04 8.944047e-05 4.222593e-05
[2510,] 1.412022e-04 1.231205e-04 5.232913e-05
[2511,] 1.762320e-04 8.833561e-05 4.813485e-05
[2512,] 1.222824e-03 9.164599e-05 3.401382e-04
[2513,] 2.368323e-04 8.810861e-05 5.963370e-05
[2514,] 2.007743e-04 8.918944e-05 5.609994e-05
[2515,] 1.388007e-03 9.479412e-05 4.255714e-04
[2516,] 2.068522e-04 8.842511e-05 5.211460e-05
[2517,] 2.472160e-04 8.822816e-05 5.779238e-05
[2518,] 1.378886e-04 1.230881e-04 5.103374e-05
[2519,] 2.848889e-04 8.843850e-05 6.286052e-05
[2520,] 2.839277e-04 1.301349e-04 1.347986e-04
[2521,] 2.463972e-04 1.335762e-04 1.212265e-04
[2522,] 1.039885e-04 1.063072e-04 3.152700e-05
[2523,] 1.024008e-04 1.041160e-04 3.240765e-05
[2524,] 1.017787e-04 1.302983e-04 3.091573e-05
[2525,] 8.232400e-04 9.158754e-05 1.262085e-04
[2526,] 1.805517e-04 1.246191e-04 6.855070e-05
[2527,] 1.213919e-04 1.260401e-04 3.896705e-05
[2528,] 7.150068e-05 2.147430e-04 3.173492e-05
[2529,] 1.724873e-04 1.296858e-04 3.132361e-05
[2530,] 8.395417e-05 8.964967e-05 2.260979e-05
[2531,] 1.627896e-04 9.584223e-05 3.830334e-05
[2532,] 1.261009e-04 8.397897e-05 2.834862e-05
[2533,] 7.528071e-05 1.072165e-04 2.154316e-05
[2534,] 8.660148e-05 1.049438e-04 2.450723e-05
[2535,] 9.381945e-05 9.195836e-05 2.077752e-05
[2536,] 2.406438e-04 8.684843e-05 4.090232e-05
[2537,] 1.246700e-04 9.685574e-05 2.546247e-05
[2538,] 1.093745e-04 9.349088e-05 2.207761e-05
[2539,] 2.338858e-04 8.763646e-05 3.922301e-05
[2540,] 2.572802e-04 8.772888e-05 4.233748e-05
[2541,] 1.205039e-04 9.477804e-05 2.545435e-05
[2542,] 1.064081e-04 9.236382e-05 2.430201e-05
[2543,] 9.951865e-05 1.258805e-04 3.282857e-05
[2544,] 8.406303e-05 9.474508e-05 1.968021e-05
[2545,] 7.294517e-05 1.201233e-04 2.379582e-05
[2546,] 7.581546e-05 1.094918e-04 2.108558e-05
[2547,] 1.314410e-04 8.829406e-05 2.721317e-05
[2548,] 7.126887e-05 1.138554e-04 2.024275e-05
[2549,] 9.497228e-05 1.264659e-04 3.068272e-05
[2550,] 6.894011e-05 1.142705e-04 1.996463e-05
[2551,] 6.959278e-05 1.038986e-04 2.053885e-05
[2552,] 7.247680e-05 1.151164e-04 2.010262e-05
[2553,] 1.277592e-04 8.606072e-05 2.762188e-05
[2554,] 1.012516e-04 8.722067e-05 2.409397e-05
[2555,] 8.147112e-05 1.100837e-04 2.196730e-05
[2556,] 1.192540e-04 8.499149e-05 2.727268e-05
[2557,] 1.227320e-04 8.462756e-05 2.850258e-05
[2558,] 1.788370e-04 9.082829e-05 3.113309e-05
[2559,] 8.753715e-05 1.207931e-04 3.106684e-05
[2560,] 1.984418e-04 9.130306e-05 3.338416e-05
[2561,] 1.264891e-04 1.305346e-04 3.721823e-05
[2562,] 8.257647e-05 9.704307e-05 1.874029e-05
[2563,] 8.509050e-05 1.210011e-04 3.009853e-05
[2564,] 8.423645e-05 9.665174e-05 1.904546e-05
[2565,] 8.423645e-05 9.504180e-05 1.923107e-05
[2566,] 9.650666e-05 9.079924e-05 2.167094e-05
[2567,] 1.780352e-04 9.972663e-05 2.752982e-05
[2568,] 8.702026e-05 9.353445e-05 2.011655e-05
[2569,] 2.400995e-04 9.861646e-05 3.511963e-05
[2570,] 1.088362e-04 1.262764e-04 2.364448e-05
[2571,] 9.604865e-05 9.189100e-05 2.354182e-05
[2572,] 8.860105e-05 9.340238e-05 1.969981e-05
[2573,] 9.033023e-05 9.383073e-05 1.983656e-05
[2574,] 9.105183e-05 9.138225e-05 2.035289e-05
[2575,] 9.020625e-05 9.122305e-05 2.027827e-05
[2576,] 8.480736e-05 9.123727e-05 2.184956e-05
[2577,] 8.698443e-05 9.015226e-05 2.008124e-05
[2578,] 1.509403e-04 9.218133e-05 2.699506e-05
[2579,] 1.345704e-04 9.180295e-05 2.524944e-05
[2580,] 1.434281e-04 1.333863e-04 3.464552e-05
[2581,] 9.567341e-05 8.840309e-05 2.130580e-05
[2582,] 9.662638e-05 8.867838e-05 2.135436e-05
[2583,] 9.662638e-05 8.853980e-05 2.139324e-05
[2584,] 9.306524e-05 8.814192e-05 2.104974e-05
[2585,] 9.759815e-05 8.881883e-05 2.144245e-05
[2586,] 8.440196e-05 1.022821e-04 2.700783e-05
[2587,] 8.551008e-05 1.022821e-04 2.735353e-05
[2588,] 1.083182e-04 9.018445e-05 2.241385e-05
[2589,] 1.529690e-04 9.617705e-05 2.591212e-05
[2590,] 8.456970e-05 9.162997e-05 1.935651e-05
[2591,] 7.666362e-05 1.035600e-04 2.511127e-05
[2592,] 8.669831e-05 1.047397e-04 2.205942e-05
[2593,] 8.669831e-05 1.044510e-04 2.204704e-05
[2594,] 8.484544e-05 9.273719e-05 1.915310e-05
[2595,] 7.488584e-05 1.034511e-04 2.454077e-05
[2596,] 7.143128e-05 1.025058e-04 2.328647e-05
[2597,] 7.143128e-05 1.028409e-04 2.341668e-05
[2598,] 7.176230e-05 1.028954e-04 2.355561e-05
[2599,] 8.651647e-05 1.074321e-04 2.219983e-05
[2600,] 7.176230e-05 1.028108e-04 2.352314e-05
[2601,] 7.210017e-05 1.027337e-04 2.361259e-05
[2602,] 7.244497e-05 1.025321e-04 2.365098e-05
[2603,] 7.210017e-05 1.023534e-04 2.350693e-05
[2604,] 8.459403e-05 9.658566e-05 1.863722e-05
[2605,] 1.045398e-04 9.991013e-05 3.115723e-05
[2606,] 1.374717e-04 1.028822e-04 2.292324e-05
[2607,] 7.785945e-05 1.023327e-04 2.486539e-05
[2608,] 6.759791e-05 1.017772e-04 2.159797e-05
[2609,] 1.112237e-04 1.256784e-04 3.715202e-05
[2610,] 7.353453e-05 1.016281e-04 2.348904e-05
[2611,] 7.353453e-05 1.017726e-04 2.357064e-05
[2612,] 8.402656e-05 1.080982e-04 2.160581e-05
[2613,] 7.379135e-05 1.017726e-04 2.363016e-05
[2614,] 7.379135e-05 1.019629e-04 2.373146e-05
[2615,] 8.385668e-05 9.735950e-05 1.855675e-05
[2616,] 8.242527e-05 9.759342e-05 1.839368e-05
[2617,] 8.364226e-05 1.124320e-04 2.183609e-05
[2618,] 8.504220e-05 1.113593e-04 2.163805e-05
[2619,] 8.680454e-05 9.735950e-05 1.887224e-05
[2620,] 8.462644e-05 1.142375e-04 2.179759e-05
[2621,] 8.658141e-05 9.540810e-05 1.913287e-05
[2622,] 7.645456e-05 1.068523e-04 2.629911e-05
[2623,] 6.789730e-05 1.060728e-04 2.254547e-05
[2624,] 1.033695e-04 9.397827e-05 2.130528e-05
[2625,] 7.167762e-05 1.065538e-04 2.440959e-05
[2626,] 1.153790e-04 9.133010e-05 2.338140e-05
[2627,] 9.221186e-05 1.100578e-04 3.404705e-05
[2628,] 1.119228e-04 1.209947e-04 2.341654e-05
[2629,] 1.167077e-04 1.480873e-04 5.216702e-05
[2630,] 6.800381e-05 1.074868e-04 2.167457e-05
[2631,] 1.239768e-04 1.188933e-04 2.342898e-05
[2632,] 6.912669e-05 1.312728e-04 2.728906e-05
[2633,] 1.003191e-04 8.555314e-05 2.387606e-05
[2634,] 6.960844e-05 1.450473e-04 2.940068e-05
[2635,] 6.946652e-05 1.476432e-04 2.884083e-05
[2636,] 1.157174e-04 1.895709e-04 4.406535e-05
[2637,] 1.248874e-04 1.102646e-04 2.332089e-05
[2638,] 9.193539e-05 1.140468e-04 1.846690e-05
[2639,] 6.580188e-05 1.097251e-04 2.111404e-05
[2640,] 9.358300e-05 1.067461e-04 1.890419e-05
[2641,] 9.073898e-05 8.470749e-05 2.265314e-05
[2642,] 6.682566e-05 1.102142e-04 2.146547e-05
[2643,] 1.288082e-04 1.084922e-04 2.350521e-05
[2644,] 1.411033e-04 1.105727e-04 2.375747e-05
[2645,] 1.502213e-04 1.074236e-04 2.536685e-05
[2646,] 1.131775e-04 1.158865e-04 3.431221e-05
[2647,] 1.003569e-04 1.482898e-04 2.530422e-05
[2648,] 1.219972e-04 1.231186e-04 4.174547e-05
[2649,] 1.586353e-04 1.063683e-04 2.639238e-05
[2650,] 1.054583e-04 1.014922e-04 2.248634e-05
[2651,] 1.045701e-04 1.168693e-04 2.056321e-05
[2652,] 1.234032e-04 1.170711e-04 3.365367e-05
[2653,] 8.926606e-05 1.317365e-04 3.076641e-05
[2654,] 1.179278e-04 1.148866e-04 3.375138e-05
[2655,] 1.237915e-04 1.135178e-04 3.508383e-05
[2656,] 8.498373e-05 1.205963e-04 1.986103e-05
[2657,] 8.954546e-05 1.332773e-04 3.007407e-05
[2658,] 9.065916e-05 1.003999e-04 2.452531e-05
[2659,] 5.995603e-05 9.312459e-05 1.867826e-05
[2660,] 6.590174e-05 1.228581e-04 2.172974e-05
[2661,] 5.913806e-05 9.015699e-05 1.758425e-05
[2662,] 6.002334e-05 9.101792e-05 1.848110e-05
[2663,] 5.615473e-05 9.840602e-05 1.768261e-05
[2664,] 5.825998e-05 8.923127e-05 1.720657e-05
[2665,] 6.590303e-05 1.225547e-04 2.167832e-05
[2666,] 5.694480e-05 8.856362e-05 1.696639e-05
[2667,] 1.222206e-04 1.228800e-04 3.728109e-05
[2668,] 5.656106e-05 9.119903e-05 1.679299e-05
[2669,] 1.098244e-04 1.125694e-04 3.329481e-05
[2670,] 5.682696e-05 9.007816e-05 1.690094e-05
[2671,] 5.657199e-05 9.017107e-05 1.691452e-05
[2672,] 5.843193e-05 9.627545e-05 1.859881e-05
[2673,] 1.112823e-04 1.121339e-04 3.439050e-05
[2674,] 5.652984e-05 8.941860e-05 1.694829e-05
[2675,] 5.663134e-05 8.902288e-05 1.695255e-05
[2676,] 5.713907e-05 9.069208e-05 1.697122e-05
[2677,] 6.049096e-05 1.168569e-04 2.023906e-05
[2678,] 6.183202e-05 9.015402e-05 1.768546e-05
[2679,] 7.712613e-05 1.597095e-04 2.156570e-05
[2680,] 2.582067e-04 4.478211e-04 2.480278e-05
[2681,] 8.758416e-05 1.020216e-04 2.412378e-05
[2682,] 7.921329e-05 1.459835e-04 2.184598e-05
[2683,] 9.644147e-05 1.070968e-04 2.635879e-05
[2684,] 8.934959e-05 1.079529e-04 2.482124e-05
[2685,] 1.058605e-04 1.032487e-04 3.117700e-05
[2686,] 5.952880e-05 1.115577e-04 1.927495e-05
[2687,] 9.148582e-05 1.064492e-04 2.545485e-05
[2688,] 1.030774e-04 1.115645e-04 2.827625e-05
[2689,] 1.030761e-04 1.023216e-04 2.939766e-05
[2690,] 7.120835e-05 9.372724e-05 2.006027e-05
[2691,] 1.225501e-04 1.020490e-04 3.311028e-05
[2692,] 1.216853e-04 1.021284e-04 3.317027e-05
[2693,] 7.084731e-05 9.548214e-05 1.980451e-05
[2694,] 1.168929e-04 1.020143e-04 3.258323e-05
[2695,] 1.208623e-04 1.020514e-04 3.279313e-05
[2696,] 6.916471e-05 1.151197e-04 2.147863e-05
[2697,] 8.385589e-05 1.176358e-04 2.975518e-05
[2698,] 6.868890e-05 1.161092e-04 2.141202e-05
[2699,] 1.204017e-04 1.016395e-04 3.262907e-05
[2700,] 8.297706e-05 1.178684e-04 2.947373e-05
[2701,] 1.212289e-04 1.015133e-04 3.248831e-05
[2702,] 5.808471e-05 1.099865e-04 1.892250e-05
[2703,] 1.232363e-04 1.015014e-04 3.315611e-05
[2704,] 1.233387e-04 1.013533e-04 3.311254e-05
[2705,] 6.951163e-05 1.157503e-04 2.121113e-05
[2706,] 6.084233e-05 1.395425e-04 2.369749e-05
[2707,] 8.709112e-05 1.226780e-04 3.306720e-05
[2708,] 7.094792e-05 9.701244e-05 1.948994e-05
[2709,] 1.210296e-04 1.012226e-04 3.216446e-05
[2710,] 1.211134e-04 1.012226e-04 3.217501e-05
[2711,] 8.280267e-05 1.177907e-04 2.961066e-05
[2712,] 6.799939e-05 1.169086e-04 2.111817e-05
[2713,] 7.238896e-05 1.003713e-04 1.951803e-05
[2714,] 6.858945e-05 1.177483e-04 2.099868e-05
[2715,] 6.903105e-05 1.171900e-04 2.091523e-05
[2716,] 7.313765e-05 1.011928e-04 1.950521e-05
[2717,] 7.339769e-05 1.011928e-04 1.951675e-05
[2718,] 7.364093e-05 1.015645e-04 1.944623e-05
[2719,] 7.352817e-05 1.010182e-04 1.945512e-05
[2720,] 7.325455e-05 1.011555e-04 1.940794e-05
[2721,] 7.298640e-05 1.009900e-04 1.939915e-05
[2722,] 7.352817e-05 1.008022e-04 1.943091e-05
[2723,] 1.228618e-04 1.005484e-04 3.230937e-05
[2724,] 6.841045e-05 1.174168e-04 2.080935e-05
[2725,] 7.438250e-05 1.015041e-04 1.942582e-05
[2726,] 9.673182e-05 1.228869e-04 2.499783e-05
[2727,] 1.230991e-04 1.005690e-04 3.212170e-05
[2728,] 7.265042e-05 1.072262e-04 2.424959e-05
[2729,] 1.121253e-04 1.060790e-04 2.917159e-05
[2730,] 6.852629e-05 1.168402e-04 2.076647e-05
[2731,] 6.931247e-05 1.168493e-04 2.068587e-05
[2732,] 9.324059e-05 1.112675e-04 2.378748e-05
[2733,] 5.830784e-05 1.330576e-04 2.086296e-05
[2734,] 7.940987e-05 1.197396e-04 2.861968e-05
[2735,] 7.879067e-05 1.251220e-04 2.940079e-05
[2736,] 5.779838e-05 1.186635e-04 1.808636e-05
[2737,] 7.962396e-05 1.196612e-04 2.871811e-05
[2738,] 5.788106e-05 1.230413e-04 1.820070e-05
[2739,] 7.908184e-05 1.251971e-04 2.953645e-05
[2740,] 5.754578e-05 1.290782e-04 1.870684e-05
[2741,] 7.824597e-05 1.209582e-04 2.846237e-05
[2742,] 1.193302e-04 1.006060e-04 3.173639e-05
[2743,] 7.811713e-05 1.254129e-04 2.899428e-05
[2744,] 7.848053e-05 1.261592e-04 2.939322e-05
[2745,] 7.848053e-05 1.261592e-04 2.939322e-05
[2746,] 9.324059e-05 1.124143e-04 2.367468e-05
[2747,] 7.848053e-05 1.261592e-04 2.939322e-05
[2748,] 7.380465e-05 1.034652e-04 1.935530e-05
[2749,] 7.830673e-05 1.261592e-04 2.928063e-05
[2750,] 7.380465e-05 1.034652e-04 1.935530e-05
[2751,] 7.830673e-05 1.266150e-04 2.936649e-05
[2752,] 7.830673e-05 1.261592e-04 2.928063e-05
[2753,] 7.830673e-05 1.270622e-04 2.945016e-05
[2754,] 5.769421e-05 1.299903e-04 1.860634e-05
[2755,] 5.769421e-05 1.304658e-04 1.862500e-05
[2756,] 7.781020e-05 1.253949e-04 2.891775e-05
[2757,] 6.877818e-05 1.194083e-04 2.079030e-05
[2758,] 5.868458e-05 1.346473e-04 1.859432e-05
[2759,] 7.743618e-05 1.258938e-04 2.877856e-05
[2760,] 7.762132e-05 1.264570e-04 2.900287e-05
[2761,] 7.817944e-05 1.262258e-04 2.932358e-05
[2762,] 7.743618e-05 1.271383e-04 2.900234e-05
[2763,] 5.800865e-05 1.356750e-04 1.858242e-05
[2764,] 7.781020e-05 1.263412e-04 2.910561e-05
[2765,] 6.903715e-05 1.187994e-04 2.074465e-05
[2766,] 7.408567e-05 1.034683e-04 1.936607e-05
[2767,] 7.743618e-05 1.261224e-04 2.881996e-05
[2768,] 1.108203e-04 1.314145e-04 3.279170e-05
[2769,] 7.743618e-05 1.265734e-04 2.890126e-05
[2770,] 9.937282e-05 1.419860e-04 4.162749e-05
[2771,] 6.910266e-05 1.181806e-04 2.072592e-05
[2772,] 7.743618e-05 1.264570e-04 2.888034e-05
[2773,] 6.924032e-05 1.186394e-04 2.072075e-05
[2774,] 7.624251e-05 1.259583e-04 2.799431e-05
[2775,] 7.743618e-05 1.259583e-04 2.880137e-05
[2776,] 9.278419e-05 1.138927e-04 2.344497e-05
[2777,] 7.725474e-05 1.259583e-04 2.868142e-05
[2778,] 7.675690e-05 1.256268e-04 2.840278e-05
[2779,] 5.749495e-05 1.314826e-04 1.886770e-05
[2780,] 7.675690e-05 1.260735e-04 2.848132e-05
[2781,] 7.675690e-05 1.260735e-04 2.848132e-05
[2782,] 7.693748e-05 1.259583e-04 2.858068e-05
[2783,] 5.738332e-05 1.509034e-04 2.161122e-05
[2784,] 6.910266e-05 1.205521e-04 2.077249e-05
[2785,] 9.102070e-05 1.141635e-04 2.317372e-05
[2786,] 6.896911e-05 1.207229e-04 2.079345e-05
[2787,] 7.658004e-05 1.260240e-04 2.836516e-05
[2788,] 7.623740e-05 1.260240e-04 2.813325e-05
[2789,] 5.704096e-05 1.314826e-04 1.865520e-05
[2790,] 5.878879e-05 1.131360e-04 2.101401e-05
[2791,] 7.658004e-05 1.260240e-04 2.836516e-05
[2792,] 1.191301e-04 1.004096e-04 3.177920e-05
[2793,] 7.658004e-05 1.260911e-04 2.838744e-05
[2794,] 7.643515e-05 1.259739e-04 2.838294e-05
[2795,] 1.207712e-04 1.003985e-04 3.200041e-05
[2796,] 7.126048e-05 1.039233e-04 1.929559e-05
[2797,] 6.813706e-05 1.212237e-04 2.096203e-05
[2798,] 7.581444e-05 1.236146e-04 2.791307e-05
[2799,] 7.573901e-05 1.258688e-04 2.789688e-05
[2800,] 7.573901e-05 1.258688e-04 2.789688e-05
[2801,] 5.691509e-05 1.299791e-04 1.874001e-05
[2802,] 7.525578e-05 1.255215e-04 2.750724e-05
[2803,] 7.525578e-05 1.254181e-04 2.749073e-05
[2804,] 7.510199e-05 1.254181e-04 2.738331e-05
[2805,] 7.510199e-05 1.254181e-04 2.738331e-05
[2806,] 7.466215e-05 1.252486e-04 2.705322e-05
[2807,] 5.745293e-05 1.266720e-04 1.814091e-05
[2808,] 7.354284e-05 1.228979e-04 2.588159e-05
[2809,] 6.976630e-05 1.032333e-04 2.133047e-05
[2810,] 5.823617e-05 1.286680e-04 1.820598e-05
[2811,] 6.844066e-05 1.020231e-04 2.122613e-05
[2812,] 5.892849e-05 1.150688e-04 2.182287e-05
[2813,] 5.876902e-05 1.154655e-04 2.172854e-05
[2814,] 7.377061e-05 1.241566e-04 2.623139e-05
[2815,] 7.223380e-05 1.126057e-04 2.546475e-05
[2816,] 7.347732e-05 1.241566e-04 2.600140e-05
[2817,] 7.343404e-05 1.241566e-04 2.596665e-05
[2818,] 7.365503e-05 1.241566e-04 2.614182e-05
[2819,] 7.332860e-05 1.241566e-04 2.588102e-05
[2820,] 7.343404e-05 1.240465e-04 2.595196e-05
[2821,] 7.354284e-05 1.255509e-04 2.624047e-05
[2822,] 6.765663e-05 1.201093e-04 2.139475e-05
[2823,] 7.343404e-05 1.239833e-04 2.595074e-05
[2824,] 1.207059e-04 1.003205e-04 3.209396e-05
[2825,] 1.211150e-04 1.003205e-04 3.215687e-05
[2826,] 7.343404e-05 1.240941e-04 2.596552e-05
[2827,] 6.767731e-05 1.204706e-04 2.140058e-05
[2828,] 7.354284e-05 1.242053e-04 2.606756e-05
[2829,] 1.210919e-04 1.003120e-04 3.217727e-05
[2830,] 7.354284e-05 1.242053e-04 2.606756e-05
[2831,] 7.365503e-05 1.243169e-04 2.617140e-05
[2832,] 5.745293e-05 1.264498e-04 1.813043e-05
[2833,] 7.322652e-05 1.243169e-04 2.582425e-05
[2834,] 7.312777e-05 1.245304e-04 2.576780e-05
[2835,] 7.312777e-05 1.245304e-04 2.576780e-05
[2836,] 7.322652e-05 1.244179e-04 2.583727e-05
[2837,] 5.834971e-05 1.286698e-04 1.814799e-05
[2838,] 7.312777e-05 1.244179e-04 2.575352e-05
[2839,] 7.312777e-05 1.243169e-04 2.574070e-05
[2840,] 1.212343e-04 1.003021e-04 3.225123e-05
[2841,] 7.389686e-05 1.215770e-04 2.611862e-05
[2842,] 7.416939e-05 1.214753e-04 2.628788e-05
[2843,] 7.416939e-05 1.215770e-04 2.630389e-05
[2844,] 1.213319e-04 1.003021e-04 3.226764e-05
[2845,] 1.225274e-04 1.003017e-04 3.247384e-05
[2846,] 6.765663e-05 1.195210e-04 2.136919e-05
[2847,] 7.431102e-05 1.249591e-04 2.694121e-05
[2848,] 7.376592e-05 1.212947e-04 2.598547e-05
[2849,] 1.032927e-04 1.007006e-04 2.989440e-05
[2850,] 7.431102e-05 1.188830e-04 2.595689e-05
[2851,] 7.475763e-05 1.184338e-04 2.616061e-05
[2852,] 7.393369e-05 1.188799e-04 2.572859e-05
[2853,] 7.367329e-05 1.188799e-04 2.556016e-05
[2854,] 5.750005e-05 1.021229e-04 1.724759e-05
[2855,] 6.667051e-05 1.070473e-04 2.062177e-05
[2856,] 6.975563e-05 9.883047e-05 2.099699e-05
[2857,] 7.367329e-05 1.179637e-04 2.541479e-05
[2858,] 7.354837e-05 1.180069e-04 2.534158e-05
[2859,] 7.354837e-05 1.180069e-04 2.534158e-05
[2860,] 7.342695e-05 1.179296e-04 2.525068e-05
[2861,] 7.342695e-05 1.179296e-04 2.525068e-05
[2862,] 7.367329e-05 1.180069e-04 2.542172e-05
[2863,] 7.993815e-05 1.053833e-04 2.281565e-05
[2864,] 7.354837e-05 1.178441e-04 2.531585e-05
[2865,] 7.354837e-05 1.178441e-04 2.531585e-05
[2866,] 7.354837e-05 1.178441e-04 2.531585e-05
[2867,] 7.354837e-05 1.176745e-04 2.528891e-05
[2868,] 5.674596e-05 1.004287e-04 1.757447e-05
[2869,] 7.330900e-05 1.175148e-04 2.510939e-05
[2870,] 7.354837e-05 1.175148e-04 2.526346e-05
[2871,] 7.308348e-05 1.179296e-04 2.502206e-05
[2872,] 7.342695e-05 1.175148e-04 2.518580e-05
[2873,] 7.354837e-05 1.175148e-04 2.526346e-05
[2874,] 7.702538e-05 1.042719e-04 2.228799e-05
[2875,] 7.354837e-05 1.154051e-04 2.491602e-05
[2876,] 6.641388e-05 1.065344e-04 2.112653e-05
[2877,] 6.633260e-05 1.066196e-04 2.096280e-05
[2878,] 7.354837e-05 1.158906e-04 2.499800e-05
[2879,] 7.414774e-05 1.168658e-04 2.549128e-05
[2880,] 7.443349e-05 1.173312e-04 2.574085e-05
[2881,] 7.414774e-05 1.169049e-04 2.549816e-05
[2882,] 1.207508e-04 1.003007e-04 3.219600e-05
[2883,] 7.354837e-05 1.169476e-04 2.517216e-05
[2884,] 7.354837e-05 1.168671e-04 2.515907e-05
[2885,] 7.367329e-05 1.168671e-04 2.523631e-05
[2886,] 1.186140e-04 1.274247e-04 3.356771e-05
[2887,] 7.826247e-05 1.057982e-04 2.245248e-05
[2888,] 7.367329e-05 1.167072e-04 2.520983e-05
[2889,] 7.354837e-05 1.167072e-04 2.513302e-05
[2890,] 7.354837e-05 1.167072e-04 2.513302e-05
[2891,] 7.354837e-05 1.167072e-04 2.513302e-05
[2892,] 7.354837e-05 1.168671e-04 2.515907e-05
[2893,] 7.354837e-05 1.162226e-04 2.505330e-05
[2894,] 7.354837e-05 1.167072e-04 2.513302e-05
[2895,] 7.703061e-05 1.043878e-04 2.226857e-05
[2896,] 6.634394e-05 1.077191e-04 2.109323e-05
[2897,] 7.367329e-05 1.167869e-04 2.522305e-05
[2898,] 7.380173e-05 1.167869e-04 2.530131e-05
[2899,] 5.667857e-05 1.006585e-04 1.767833e-05
[2900,] 1.192943e-04 1.003053e-04 3.198113e-05
[2901,] 7.342695e-05 1.167314e-04 2.505239e-05
[2902,] 7.342695e-05 1.167314e-04 2.505239e-05
[2903,] 7.298648e-05 1.168898e-04 2.479373e-05
[2904,] 7.342695e-05 1.169476e-04 2.509595e-05
[2905,] 6.635732e-05 1.071660e-04 2.108427e-05
[2906,] 7.330900e-05 1.169476e-04 2.502098e-05
[2907,] 1.196133e-04 1.274174e-04 3.371611e-05
[2908,] 6.648146e-05 1.060602e-04 2.117019e-05
[2909,] 1.213694e-04 1.001723e-04 3.239124e-05
[2910,] 7.420830e-05 1.171412e-04 2.560581e-05
[2911,] 7.380173e-05 1.170286e-04 2.534183e-05
[2912,] 7.380173e-05 1.170286e-04 2.534183e-05
[2913,] 7.380173e-05 1.169476e-04 2.532829e-05
[2914,] 7.380173e-05 1.169476e-04 2.532829e-05
[2915,] 1.201287e-04 1.275551e-04 3.374807e-05
[2916,] 7.406921e-05 1.169476e-04 2.548945e-05
[2917,] 9.211323e-05 9.999762e-05 2.658337e-05
[2918,] 7.380173e-05 1.173742e-04 2.539930e-05
[2919,] 7.367329e-05 1.168671e-04 2.523631e-05
[2920,] 7.380173e-05 1.168671e-04 2.531478e-05
[2921,] 6.692291e-05 1.019804e-04 2.112945e-05
[2922,] 7.380173e-05 1.169476e-04 2.532829e-05
[2923,] 7.420830e-05 1.170286e-04 2.558614e-05
[2924,] 7.406921e-05 1.169476e-04 2.548945e-05
[2925,] 7.393369e-05 1.170286e-04 2.542200e-05
[2926,] 6.597976e-05 1.016448e-04 2.065507e-05
[2927,] 7.393369e-05 1.172232e-04 2.543548e-05
[2928,] 5.669359e-05 9.247761e-05 1.761413e-05
[2929,] 1.193320e-04 1.001657e-04 3.198417e-05
[2930,] 5.839238e-05 8.542203e-05 1.779030e-05
[2931,] 7.449728e-05 1.173037e-04 2.578364e-05
[2932,] 7.511902e-05 1.175313e-04 2.619404e-05
[2933,] 5.867986e-05 8.536721e-05 1.786614e-05
[2934,] 7.435099e-05 1.171836e-04 2.569764e-05
[2935,] 7.427205e-05 1.020056e-04 2.234655e-05
[2936,] 7.435099e-05 1.172658e-04 2.571216e-05
[2937,] 1.191512e-04 1.001491e-04 3.186304e-05
[2938,] 1.192642e-04 1.001486e-04 3.189091e-05
[2939,] 7.435099e-05 1.172658e-04 2.571216e-05
[2940,] 5.661405e-05 9.276744e-05 1.744715e-05
[2941,] 7.420830e-05 1.174314e-04 2.565624e-05
[2942,] 7.420830e-05 1.175148e-04 2.567067e-05
[2943,] 7.396265e-05 1.017898e-04 2.245964e-05
[2944,] 1.270341e-04 1.277848e-04 3.460935e-05
[2945,] 7.435099e-05 1.175902e-04 2.576919e-05
[2946,] 6.564131e-05 1.011605e-04 2.042235e-05
[2947,] 7.480079e-05 1.176745e-04 2.604906e-05
[2948,] 7.349672e-05 1.014802e-04 2.241940e-05
[2949,] 7.435099e-05 1.174314e-04 2.574133e-05
[2950,] 7.380173e-05 1.180069e-04 2.550313e-05
[2951,] 1.266300e-04 1.277850e-04 3.448610e-05
[2952,] 6.746299e-05 9.852356e-05 1.971118e-05
[2953,] 5.661261e-05 9.218247e-05 1.736600e-05
[2954,] 7.435099e-05 1.177591e-04 2.579866e-05
[2955,] 6.926259e-05 9.834042e-05 2.105608e-05
[2956,] 5.764498e-05 8.511614e-05 1.755838e-05
[2957,] 5.782294e-05 8.476813e-05 1.750639e-05
[2958,] 7.480079e-05 1.163503e-04 2.579100e-05
[2959,] 7.449728e-05 1.169696e-04 2.573401e-05
[2960,] 7.435099e-05 1.166529e-04 2.559233e-05
[2961,] 1.231704e-04 1.001486e-04 3.255931e-05
[2962,] 6.458351e-05 1.015984e-04 2.009713e-05
[2963,] 6.967576e-05 9.760505e-05 2.114427e-05
[2964,] 7.480079e-05 1.173231e-04 2.595130e-05
[2965,] 6.502825e-05 1.020439e-04 2.027071e-05
[2966,] 5.903000e-05 8.502608e-05 1.785620e-05
[2967,] 6.466481e-05 9.742939e-05 2.105726e-05
[2968,] 5.923654e-05 8.507027e-05 1.793518e-05
[2969,] 7.495806e-05 1.174033e-04 2.605577e-05
[2970,] 7.495806e-05 1.174839e-04 2.607090e-05
[2971,] 6.815786e-05 9.907303e-05 1.986165e-05
[2972,] 5.923654e-05 8.532431e-05 1.795062e-05
[2973,] 7.511902e-05 1.174033e-04 2.614674e-05
[2974,] 7.511902e-05 1.171638e-04 2.610092e-05
```
