## Supplementary material for "Characterization of shared and ancestry-specific signals driving complex traits using multi-ancestry fine-mapping": s1_data_1kg.pvar

```
##FILTER=<ID=PASS,Description="All filters passed">
##reference=ftp://ftp.1000genomes.ebi.ac.uk//vol1/ftp/technical/reference/phase2_reference_assembly_sequence/hs37d5.fa.gz
##contig=<ID=11,assembly=b37,length=135006516>
##ALT=<ID=CNV,Description="Copy Number Polymorphism">
##ALT=<ID=DEL,Description="Deletion">
##ALT=<ID=DUP,Description="Duplication">
##ALT=<ID=INS:ME:ALU,Description="Insertion of ALU element">
##ALT=<ID=INS:ME:LINE1,Description="Insertion of LINE1 element">
##ALT=<ID=INS:ME:SVA,Description="Insertion of SVA element">
##ALT=<ID=INS:MT,Description="Nuclear Mitochondrial Insertion">
##ALT=<ID=INV,Description="Inversion">
##ALT=<ID=CN0,Description="Copy number allele: 0 copies">
##ALT=<ID=CN1,Description="Copy number allele: 1 copy">
##ALT=<ID=CN2,Description="Copy number allele: 2 copies">
##ALT=<ID=CN3,Description="Copy number allele: 3 copies">
##ALT=<ID=CN4,Description="Copy number allele: 4 copies">
##ALT=<ID=CN5,Description="Copy number allele: 5 copies">
##ALT=<ID=CN6,Description="Copy number allele: 6 copies">
##ALT=<ID=CN7,Description="Copy number allele: 7 copies">
##ALT=<ID=CN8,Description="Copy number allele: 8 copies">
##ALT=<ID=CN9,Description="Copy number allele: 9 copies">
##ALT=<ID=CN10,Description="Copy number allele: 10 copies">
##ALT=<ID=CN11,Description="Copy number allele: 11 copies">
##ALT=<ID=CN12,Description="Copy number allele: 12 copies">
##ALT=<ID=CN13,Description="Copy number allele: 13 copies">
##ALT=<ID=CN14,Description="Copy number allele: 14 copies">
##ALT=<ID=CN15,Description="Copy number allele: 15 copies">
##ALT=<ID=CN16,Description="Copy number allele: 16 copies">
##ALT=<ID=CN17,Description="Copy number allele: 17 copies">
##ALT=<ID=CN18,Description="Copy number allele: 18 copies">
##ALT=<ID=CN19,Description="Copy number allele: 19 copies">
##ALT=<ID=CN20,Description="Copy number allele: 20 copies">
##ALT=<ID=CN21,Description="Copy number allele: 21 copies">
##ALT=<ID=CN22,Description="Copy number allele: 22 copies">
##ALT=<ID=CN23,Description="Copy number allele: 23 copies">
##ALT=<ID=CN24,Description="Copy number allele: 24 copies">
##ALT=<ID=CN25,Description="Copy number allele: 25 copies">
##ALT=<ID=CN26,Description="Copy number allele: 26 copies">
##ALT=<ID=CN27,Description="Copy number allele: 27 copies">
##ALT=<ID=CN28,Description="Copy number allele: 28 copies">
##ALT=<ID=CN29,Description="Copy number allele: 29 copies">
##ALT=<ID=CN30,Description="Copy number allele: 30 copies">
##ALT=<ID=CN31,Description="Copy number allele: 31 copies">
##ALT=<ID=CN32,Description="Copy number allele: 32 copies">
##ALT=<ID=CN33,Description="Copy number allele: 33 copies">
##ALT=<ID=CN34,Description="Copy number allele: 34 copies">
##ALT=<ID=CN35,Description="Copy number allele: 35 copies">
##ALT=<ID=CN36,Description="Copy number allele: 36 copies">
##ALT=<ID=CN37,Description="Copy number allele: 37 copies">
##ALT=<ID=CN38,Description="Copy number allele: 38 copies">
##ALT=<ID=CN39,Description="Copy number allele: 39 copies">
##ALT=<ID=CN40,Description="Copy number allele: 40 copies">
##ALT=<ID=CN41,Description="Copy number allele: 41 copies">
##ALT=<ID=CN42,Description="Copy number allele: 42 copies">
##ALT=<ID=CN43,Description="Copy number allele: 43 copies">
##ALT=<ID=CN44,Description="Copy number allele: 44 copies">
##ALT=<ID=CN45,Description="Copy number allele: 45 copies">
##ALT=<ID=CN46,Description="Copy number allele: 46 copies">
##ALT=<ID=CN47,Description="Copy number allele: 47 copies">
##ALT=<ID=CN48,Description="Copy number allele: 48 copies">
##ALT=<ID=CN49,Description="Copy number allele: 49 copies">
##ALT=<ID=CN50,Description="Copy number allele: 50 copies">
##ALT=<ID=CN51,Description="Copy number allele: 51 copies">
##ALT=<ID=CN52,Description="Copy number allele: 52 copies">
##ALT=<ID=CN53,Description="Copy number allele: 53 copies">
##ALT=<ID=CN54,Description="Copy number allele: 54 copies">
##ALT=<ID=CN55,Description="Copy number allele: 55 copies">
##ALT=<ID=CN56,Description="Copy number allele: 56 copies">
##ALT=<ID=CN57,Description="Copy number allele: 57 copies">
##ALT=<ID=CN58,Description="Copy number allele: 58 copies">
##ALT=<ID=CN59,Description="Copy number allele: 59 copies">
##ALT=<ID=CN60,Description="Copy number allele: 60 copies">
##ALT=<ID=CN61,Description="Copy number allele: 61 copies">
##ALT=<ID=CN62,Description="Copy number allele: 62 copies">
##ALT=<ID=CN63,Description="Copy number allele: 63 copies">
##ALT=<ID=CN64,Description="Copy number allele: 64 copies">
##ALT=<ID=CN65,Description="Copy number allele: 65 copies">
##ALT=<ID=CN66,Description="Copy number allele: 66 copies">
##ALT=<ID=CN67,Description="Copy number allele: 67 copies">
##ALT=<ID=CN68,Description="Copy number allele: 68 copies">
##ALT=<ID=CN69,Description="Copy number allele: 69 copies">
##ALT=<ID=CN70,Description="Copy number allele: 70 copies">
##ALT=<ID=CN71,Description="Copy number allele: 71 copies">
##ALT=<ID=CN72,Description="Copy number allele: 72 copies">
##ALT=<ID=CN73,Description="Copy number allele: 73 copies">
##ALT=<ID=CN74,Description="Copy number allele: 74 copies">
##ALT=<ID=CN75,Description="Copy number allele: 75 copies">
##ALT=<ID=CN76,Description="Copy number allele: 76 copies">
##ALT=<ID=CN77,Description="Copy number allele: 77 copies">
##ALT=<ID=CN78,Description="Copy number allele: 78 copies">
##ALT=<ID=CN79,Description="Copy number allele: 79 copies">
##ALT=<ID=CN80,Description="Copy number allele: 80 copies">
##ALT=<ID=CN81,Description="Copy number allele: 81 copies">
##ALT=<ID=CN82,Description="Copy number allele: 82 copies">
##ALT=<ID=CN83,Description="Copy number allele: 83 copies">
##ALT=<ID=CN84,Description="Copy number allele: 84 copies">
##ALT=<ID=CN85,Description="Copy number allele: 85 copies">
##ALT=<ID=CN86,Description="Copy number allele: 86 copies">
##ALT=<ID=CN87,Description="Copy number allele: 87 copies">
##ALT=<ID=CN88,Description="Copy number allele: 88 copies">
##ALT=<ID=CN89,Description="Copy number allele: 89 copies">
##ALT=<ID=CN90,Description="Copy number allele: 90 copies">
##ALT=<ID=CN91,Description="Copy number allele: 91 copies">
##ALT=<ID=CN92,Description="Copy number allele: 92 copies">
##ALT=<ID=CN93,Description="Copy number allele: 93 copies">
##ALT=<ID=CN94,Description="Copy number allele: 94 copies">
##ALT=<ID=CN95,Description="Copy number allele: 95 copies">
##ALT=<ID=CN96,Description="Copy number allele: 96 copies">
##ALT=<ID=CN97,Description="Copy number allele: 97 copies">
##ALT=<ID=CN98,Description="Copy number allele: 98 copies">
##ALT=<ID=CN99,Description="Copy number allele: 99 copies">
##ALT=<ID=CN100,Description="Copy number allele: 100 copies">
##ALT=<ID=CN101,Description="Copy number allele: 101 copies">
##ALT=<ID=CN102,Description="Copy number allele: 102 copies">
##ALT=<ID=CN103,Description="Copy number allele: 103 copies">
##ALT=<ID=CN104,Description="Copy number allele: 104 copies">
##ALT=<ID=CN105,Description="Copy number allele: 105 copies">
##ALT=<ID=CN106,Description="Copy number allele: 106 copies">
##ALT=<ID=CN107,Description="Copy number allele: 107 copies">
##ALT=<ID=CN108,Description="Copy number allele: 108 copies">
##ALT=<ID=CN109,Description="Copy number allele: 109 copies">
##ALT=<ID=CN110,Description="Copy number allele: 110 copies">
##ALT=<ID=CN111,Description="Copy number allele: 111 copies">
##ALT=<ID=CN112,Description="Copy number allele: 112 copies">
##ALT=<ID=CN113,Description="Copy number allele: 113 copies">
##ALT=<ID=CN114,Description="Copy number allele: 114 copies">
##ALT=<ID=CN115,Description="Copy number allele: 115 copies">
##ALT=<ID=CN116,Description="Copy number allele: 116 copies">
##ALT=<ID=CN117,Description="Copy number allele: 117 copies">
##ALT=<ID=CN118,Description="Copy number allele: 118 copies">
##ALT=<ID=CN119,Description="Copy number allele: 119 copies">
##ALT=<ID=CN120,Description="Copy number allele: 120 copies">
##ALT=<ID=CN121,Description="Copy number allele: 121 copies">
##ALT=<ID=CN122,Description="Copy number allele: 122 copies">
##ALT=<ID=CN123,Description="Copy number allele: 123 copies">
##ALT=<ID=CN124,Description="Copy number allele: 124 copies">
##INFO=<ID=CIEND,Number=2,Type=Integer,Description="Confidence interval around END for imprecise variants">
##INFO=<ID=CIPOS,Number=2,Type=Integer,Description="Confidence interval around POS for imprecise variants">
##INFO=<ID=CS,Number=1,Type=String,Description="Source call set.">
##INFO=<ID=END,Number=1,Type=Integer,Description="End coordinate of this variant">
##INFO=<ID=IMPRECISE,Number=0,Type=Flag,Description="Imprecise structural variation">
##INFO=<ID=MC,Number=.,Type=String,Description="Merged calls.">
##INFO=<ID=MEINFO,Number=4,Type=String,Description="Mobile element info of the form NAME,START,END<POLARITY; If there is only 5' OR 3' support for this call, will be NULL NULL for START and END">
##INFO=<ID=MEND,Number=1,Type=Integer,Description="Mitochondrial end coordinate of inserted sequence">
##INFO=<ID=MLEN,Number=1,Type=Integer,Description="Estimated length of mitochondrial insert">
##INFO=<ID=MSTART,Number=1,Type=Integer,Description="Mitochondrial start coordinate of inserted sequence">
##INFO=<ID=SVLEN,Number=.,Type=Integer,Description="SV length. It is only calculated for structural variation MEIs. For other types of SVs; one may calculate the SV length by INFO:END-START+1, or by finding the difference between lengthes of REF and ALT alleles">
##INFO=<ID=SVTYPE,Number=1,Type=String,Description="Type of structural variant">
##INFO=<ID=TSD,Number=1,Type=String,Description="Precise Target Site Duplication for bases, if unknown, value will be NULL">
##INFO=<ID=AC,Number=A,Type=Integer,Description="Total number of alternate alleles in called genotypes">
##INFO=<ID=AF,Number=A,Type=Float,Description="Estimated allele frequency in the range (0,1)">
##INFO=<ID=NS,Number=1,Type=Integer,Description="Number of samples with data">
##INFO=<ID=AN,Number=1,Type=Integer,Description="Total number of alleles in called genotypes">
##INFO=<ID=EAS_AF,Number=A,Type=Float,Description="Allele frequency in the EAS populations calculated from AC and AN, in the range (0,1)">
##INFO=<ID=EUR_AF,Number=A,Type=Float,Description="Allele frequency in the EUR populations calculated from AC and AN, in the range (0,1)">
##INFO=<ID=AFR_AF,Number=A,Type=Float,Description="Allele frequency in the AFR populations calculated from AC and AN, in the range (0,1)">
##INFO=<ID=AMR_AF,Number=A,Type=Float,Description="Allele frequency in the AMR populations calculated from AC and AN, in the range (0,1)">
##INFO=<ID=SAS_AF,Number=A,Type=Float,Description="Allele frequency in the SAS populations calculated from AC and AN, in the range (0,1)">
##INFO=<ID=DP,Number=1,Type=Integer,Description="Total read depth; only low coverage data were counted towards the DP, exome data were not used">
##INFO=<ID=AA,Number=1,Type=String,Description="Ancestral Allele. Format: AA|REF|ALT|IndelType. AA: Ancestral allele, REF:Reference Allele, ALT:Alternate Allele, IndelType:Type of Indel (REF, ALT and IndelType are only defined for indels)">
##INFO=<ID=VT,Number=.,Type=String,Description="indicates what type of variant the line represents">
##INFO=<ID=EX_TARGET,Number=0,Type=Flag,Description="indicates whether a variant is within the exon pull down target boundaries">
##INFO=<ID=MULTI_ALLELIC,Number=0,Type=Flag,Description="indicates whether a site is multi-allelic">
#CHROM	POS	ID	REF	ALT	QUAL	FILTER	INFO
11	23889450	rs60903022	A	G	100	PASS	AC=603;AF=0.120407;AN=5008;NS=2504;DP=16909;EAS_AF=0;AMR_AF=0.0778;AFR_AF=0.3722;EUR_AF=0.0378;SAS_AF=0.0194;AA=A|||;VT=SNP
11	23889608	rs74372718	C	T	100	PASS	AC=17;AF=0.00339457;AN=5008;NS=2504;DP=17812;EAS_AF=0;AMR_AF=0.0043;AFR_AF=0;EUR_AF=0.0129;SAS_AF=0.001;AA=C|||;VT=SNP
11	23889673	rs75501577	C	T	100	PASS	AC=273;AF=0.0545128;AN=5008;NS=2504;DP=18603;EAS_AF=0.0575;AMR_AF=0.0821;AFR_AF=0.0688;EUR_AF=0.0139;SAS_AF=0.0542;AA=C|||;VT=SNP
11	23890305	rs12274753	C	T	100	PASS	AC=385;AF=0.076877;AN=5008;NS=2504;DP=17695;EAS_AF=0;AMR_AF=0.062;AFR_AF=0.2171;EUR_AF=0.0358;SAS_AF=0.0194;AA=T|||;VT=SNP
11	23890569	rs10834219	A	G	100	PASS	AC=1201;AF=0.239816;AN=5008;NS=2504;DP=20028;EAS_AF=0.0962;AMR_AF=0.1859;AFR_AF=0.6256;EUR_AF=0.0596;SAS_AF=0.09;AA=G|||;VT=SNP
11	23890660	rs11027579	C	T	100	PASS	AC=366;AF=0.0730831;AN=5008;NS=2504;DP=21343;EAS_AF=0;AMR_AF=0.0605;AFR_AF=0.2035;EUR_AF=0.0358;SAS_AF=0.0194;AA=C|||;VT=SNP
11	23891660	rs11027580	C	T	100	PASS	AC=824;AF=0.164537;AN=5008;NS=2504;DP=18974;EAS_AF=0.0952;AMR_AF=0.1239;AFR_AF=0.4153;EUR_AF=0.0239;SAS_AF=0.0706;AA=C|||;VT=SNP
11	23892262	rs75281069	G	A	100	PASS	AC=31;AF=0.0061901;AN=5008;NS=2504;DP=20760;EAS_AF=0;AMR_AF=0.0086;AFR_AF=0;EUR_AF=0.0189;SAS_AF=0.0061;AA=G|||;VT=SNP
11	23892431	rs73425885	C	G	100	PASS	AC=193;AF=0.0385383;AN=5008;NS=2504;DP=20015;EAS_AF=0;AMR_AF=0.0533;AFR_AF=0.0764;EUR_AF=0.0358;SAS_AF=0.0194;AA=C|||;VT=SNP
11	23893504	rs12362789	C	G	100	PASS	AC=253;AF=0.0505192;AN=5008;NS=2504;DP=17389;EAS_AF=0.0595;AMR_AF=0.0793;AFR_AF=0.0522;EUR_AF=0.0139;SAS_AF=0.0562;AA=C|||;VT=SNP
11	23893790	rs12362846	G	A	100	PASS	AC=892;AF=0.178115;AN=5008;NS=2504;DP=16716;EAS_AF=0.0962;AMR_AF=0.1254;AFR_AF=0.4652;EUR_AF=0.0239;SAS_AF=0.0706;AA=G|||;VT=SNP
11	23893898	rs12280817	G	T	100	PASS	AC=171;AF=0.0341454;AN=5008;NS=2504;DP=17652;EAS_AF=0;AMR_AF=0.0548;AFR_AF=0.059;EUR_AF=0.0358;SAS_AF=0.0194;AA=G|||;VT=SNP
11	23894113	rs11027581	C	T	100	PASS	AC=1003;AF=0.20028;AN=5008;NS=2504;DP=17044;EAS_AF=0.4752;AMR_AF=0.232;AFR_AF=0.0522;EUR_AF=0.1113;SAS_AF=0.1861;AA=C|||;VT=SNP
11	23894118	rs117818015	T	G	100	PASS	AC=17;AF=0.00339457;AN=5008;NS=2504;DP=17061;EAS_AF=0;AMR_AF=0.0043;AFR_AF=0;EUR_AF=0.0129;SAS_AF=0.001;AA=T|||;VT=SNP
11	23894347	rs11824182	G	A	100	PASS	AC=1191;AF=0.237819;AN=5008;NS=2504;DP=17412;EAS_AF=0.0923;AMR_AF=0.1888;AFR_AF=0.6165;EUR_AF=0.0596;SAS_AF=0.0941;AA=A|||;VT=SNP
11	23894861	rs74644563	T	C	100	PASS	AC=366;AF=0.0730831;AN=5008;NS=2504;DP=16811;EAS_AF=0.0585;AMR_AF=0.0879;AFR_AF=0.1331;EUR_AF=0.0139;SAS_AF=0.0573;AA=T|||;VT=SNP
11	23895339	rs16911854	G	A	100	PASS	AC=1144;AF=0.228435;AN=5008;NS=2504;DP=17911;EAS_AF=0.0933;AMR_AF=0.183;AFR_AF=0.5825;EUR_AF=0.0596;SAS_AF=0.0951;AA=A|||;VT=SNP
11	23896628	rs11027582	C	T	100	PASS	AC=248;AF=0.0495208;AN=5008;NS=2504;DP=19032;EAS_AF=0.0585;AMR_AF=0.0807;AFR_AF=0.0477;EUR_AF=0.0139;SAS_AF=0.0573;AA=C|||;VT=SNP
11	23896729	rs7934469	T	C	100	PASS	AC=960;AF=0.191693;AN=5008;NS=2504;DP=16582;EAS_AF=0.0585;AMR_AF=0.1758;AFR_AF=0.4826;EUR_AF=0.0596;SAS_AF=0.0828;AA=C|||;VT=SNP
11	23897265	rs12418393	G	T	100	PASS	AC=254;AF=0.0507188;AN=5008;NS=2504;DP=19287;EAS_AF=0.0585;AMR_AF=0.0807;AFR_AF=0.0522;EUR_AF=0.0139;SAS_AF=0.0573;AA=G|||;VT=SNP
11	23897285	rs12277998	C	T	100	PASS	AC=833;AF=0.166334;AN=5008;NS=2504;DP=19093;EAS_AF=0.0347;AMR_AF=0.0965;AFR_AF=0.4902;EUR_AF=0.0467;SAS_AF=0.0368;AA=T|||;VT=SNP
11	23897708	rs138938942	C	A	100	PASS	AC=10;AF=0.00199681;AN=5008;NS=2504;DP=18789;EAS_AF=0;AMR_AF=0;AFR_AF=0;EUR_AF=0.0099;SAS_AF=0;AA=C|||;VT=SNP
11	23897928	rs79190505	A	C	100	PASS	AC=62;AF=0.0123802;AN=5008;NS=2504;DP=19059;EAS_AF=0.001;AMR_AF=0.0101;AFR_AF=0;EUR_AF=0.0199;SAS_AF=0.0348;AA=A|||;VT=SNP
11	23897934	rs11027583	C	A	100	PASS	AC=569;AF=0.113618;AN=5008;NS=2504;DP=19182;EAS_AF=0;AMR_AF=0.085;AFR_AF=0.3321;EUR_AF=0.0457;SAS_AF=0.0256;AA=C|||;VT=SNP
11	23898147	rs111568529	C	A	100	PASS	AC=43;AF=0.00858626;AN=5008;NS=2504;DP=17839;EAS_AF=0;AMR_AF=0.0058;AFR_AF=0;EUR_AF=0.0268;SAS_AF=0.0123;AA=C|||;VT=SNP
11	23898331	rs12362680	G	T	100	PASS	AC=252;AF=0.0503195;AN=5008;NS=2504;DP=18963;EAS_AF=0.0585;AMR_AF=0.0793;AFR_AF=0.0522;EUR_AF=0.0129;SAS_AF=0.0573;AA=G|||;VT=SNP
11	23898818	rs11027587	C	T	100	PASS	AC=187;AF=0.0373403;AN=5008;NS=2504;DP=20077;EAS_AF=0.0585;AMR_AF=0.0793;AFR_AF=0.0023;EUR_AF=0.0139;SAS_AF=0.0573;AA=C|||;VT=SNP
11	23899215	rs10834220	A	G	100	PASS	AC=276;AF=0.0551118;AN=5008;NS=2504;DP=13808;EAS_AF=0.0585;AMR_AF=0.0821;AFR_AF=0.0681;EUR_AF=0.0139;SAS_AF=0.0573;AA=G|||;VT=SNP
11	23899516	rs74993088	G	A	100	PASS	AC=277;AF=0.0553115;AN=5008;NS=2504;DP=15298;EAS_AF=0.0595;AMR_AF=0.0821;AFR_AF=0.0681;EUR_AF=0.0139;SAS_AF=0.0573;AA=G|||;VT=SNP
11	23899839	rs11027588	G	T	100	PASS	AC=489;AF=0.0976438;AN=5008;NS=2504;DP=14526;EAS_AF=0;AMR_AF=0.0821;AFR_AF=0.2761;EUR_AF=0.0457;SAS_AF=0.0215;AA=G|||;VT=SNP
11	23899894	rs11027589	T	C	100	PASS	AC=627;AF=0.1252;AN=5008;NS=2504;DP=14151;EAS_AF=0;AMR_AF=0.0879;AFR_AF=0.3744;EUR_AF=0.0457;SAS_AF=0.0256;AA=T|||;VT=SNP
11	23900034	rs10834222	C	T	100	PASS	AC=944;AF=0.188498;AN=5008;NS=2504;DP=17181;EAS_AF=0.0585;AMR_AF=0.1715;AFR_AF=0.4728;EUR_AF=0.0596;SAS_AF=0.0828;AA=T|||;VT=SNP
11	23900255	rs11027590	C	G	100	PASS	AC=254;AF=0.0507188;AN=5008;NS=2504;DP=16633;EAS_AF=0.0585;AMR_AF=0.0807;AFR_AF=0.0522;EUR_AF=0.0139;SAS_AF=0.0573;AA=C|||;VT=SNP
11	23900290	rs78078823	T	C	100	PASS	AC=77;AF=0.0153754;AN=5008;NS=2504;DP=17135;EAS_AF=0;AMR_AF=0.049;AFR_AF=0.0023;EUR_AF=0.0338;SAS_AF=0.0061;AA=T|||;VT=SNP
11	23900617	rs11027591	C	G	100	PASS	AC=247;AF=0.0493211;AN=5008;NS=2504;DP=14874;EAS_AF=0.0585;AMR_AF=0.0807;AFR_AF=0.0477;EUR_AF=0.0129;SAS_AF=0.0573;AA=C|||;VT=SNP
11	23901297	rs12361026	A	G	100	PASS	AC=253;AF=0.0505192;AN=5008;NS=2504;DP=18391;EAS_AF=0.0585;AMR_AF=0.0807;AFR_AF=0.0514;EUR_AF=0.0139;SAS_AF=0.0573;AA=a|||;VT=SNP
11	23901749	rs10400331	C	T	100	PASS	AC=1098;AF=0.219249;AN=5008;NS=2504;DP=16463;EAS_AF=0.0933;AMR_AF=0.1816;AFR_AF=0.5484;EUR_AF=0.0606;SAS_AF=0.0941;AA=t|||;VT=SNP
11	23902379	rs11027593	G	C	100	PASS	AC=253;AF=0.0505192;AN=5008;NS=2504;DP=16070;EAS_AF=0.0585;AMR_AF=0.0807;AFR_AF=0.0514;EUR_AF=0.0139;SAS_AF=0.0573;AA=G|||;VT=SNP
11	23902715	rs10834223	G	A	100	PASS	AC=253;AF=0.0505192;AN=5008;NS=2504;DP=18037;EAS_AF=0.0585;AMR_AF=0.0807;AFR_AF=0.0514;EUR_AF=0.0139;SAS_AF=0.0573;AA=G|||;VT=SNP
11	23902870	rs11027594	T	C	100	PASS	AC=1143;AF=0.228235;AN=5008;NS=2504;DP=17257;EAS_AF=0.0933;AMR_AF=0.1816;AFR_AF=0.5825;EUR_AF=0.0606;SAS_AF=0.0941;AA=C|||;VT=SNP
11	23903111	rs142202347	A	G	100	PASS	AC=8;AF=0.00159744;AN=5008;NS=2504;DP=19280;EAS_AF=0;AMR_AF=0;AFR_AF=0;EUR_AF=0.008;SAS_AF=0;AA=A|||;VT=SNP
11	23903150	rs11027595	C	T	100	PASS	AC=1120;AF=0.223642;AN=5008;NS=2504;DP=18784;EAS_AF=0.0933;AMR_AF=0.1801;AFR_AF=0.5658;EUR_AF=0.0606;SAS_AF=0.0941;AA=T|||;VT=SNP
11	23903328	rs79548174	G	A	100	PASS	AC=507;AF=0.101238;AN=5008;NS=2504;DP=16340;EAS_AF=0.0933;AMR_AF=0.0922;AFR_AF=0.1989;EUR_AF=0.0149;SAS_AF=0.0726;AA=A|||;VT=SNP
11	23903682	rs12361910	A	C	100	PASS	AC=254;AF=0.0507188;AN=5008;NS=2504;DP=13709;EAS_AF=0.0585;AMR_AF=0.0807;AFR_AF=0.0522;EUR_AF=0.0139;SAS_AF=0.0573;AA=A|||;VT=SNP
11	23904067	rs12360901	T	A	100	PASS	AC=254;AF=0.0507188;AN=5008;NS=2504;DP=18171;EAS_AF=0.0585;AMR_AF=0.0807;AFR_AF=0.0522;EUR_AF=0.0139;SAS_AF=0.0573;AA=T|||;VT=SNP
11	23905313	rs12292946	G	T	100	PASS	AC=1174;AF=0.234425;AN=5008;NS=2504;DP=13728;EAS_AF=0.0933;AMR_AF=0.1859;AFR_AF=0.6036;EUR_AF=0.0606;SAS_AF=0.0941;AA=g|||;VT=SNP
11	23905605	rs11027597	G	A	100	PASS	AC=1121;AF=0.223842;AN=5008;NS=2504;DP=18102;EAS_AF=0.0933;AMR_AF=0.1801;AFR_AF=0.5666;EUR_AF=0.0606;SAS_AF=0.0941;AA=a|||;VT=SNP
11	23905950	rs11821198	T	A	100	PASS	AC=856;AF=0.170927;AN=5008;NS=2504;DP=11954;EAS_AF=0.0347;AMR_AF=0.0994;AFR_AF=0.5068;EUR_AF=0.0467;SAS_AF=0.0358;AA=t|||;VT=SNP
11	23906877	rs59008869	C	T	100	PASS	AC=1119;AF=0.223442;AN=5008;NS=2504;DP=16750;EAS_AF=0.0933;AMR_AF=0.1801;AFR_AF=0.5658;EUR_AF=0.0606;SAS_AF=0.093;AA=T|||;VT=SNP
11	23907521	rs74984525	G	T	100	PASS	AC=255;AF=0.0509185;AN=5008;NS=2504;DP=15613;EAS_AF=0.0585;AMR_AF=0.0807;AFR_AF=0.053;EUR_AF=0.0139;SAS_AF=0.0573;AA=G|||;VT=SNP
11	23908260	rs73427811	C	T	100	PASS	AC=1074;AF=0.214457;AN=5008;NS=2504;DP=10678;EAS_AF=0.0883;AMR_AF=0.1744;AFR_AF=0.5393;EUR_AF=0.0606;SAS_AF=0.092;AA=T|||;VT=SNP
11	23909222	rs188926335	G	T	100	PASS	AC=93;AF=0.0185703;AN=5008;NS=2504;DP=16216;EAS_AF=0;AMR_AF=0.0461;AFR_AF=0.003;EUR_AF=0.0348;SAS_AF=0.0225;AA=-|||;VT=SNP
11	23910428	rs11027600	T	C	100	PASS	AC=335;AF=0.066893;AN=5008;NS=2504;DP=14005;EAS_AF=0.0556;AMR_AF=0.085;AFR_AF=0.1127;EUR_AF=0.0159;SAS_AF=0.0562;AA=-|||;VT=SNP
11	23910449	rs139786806	C	G	100	PASS	AC=104;AF=0.0207668;AN=5008;NS=2504;DP=14763;EAS_AF=0;AMR_AF=0.0461;AFR_AF=0.0121;EUR_AF=0.0348;SAS_AF=0.0215;AA=-|||;VT=SNP
11	23910638	rs11027601	C	A	100	PASS	AC=331;AF=0.0660942;AN=5008;NS=2504;DP=19845;EAS_AF=0.0546;AMR_AF=0.0836;AFR_AF=0.1112;EUR_AF=0.0159;SAS_AF=0.0562;AA=-|||;VT=SNP
11	23911090	rs4519089	A	G	100	PASS	AC=749;AF=0.149561;AN=5008;NS=2504;DP=20929;EAS_AF=0.0496;AMR_AF=0.1196;AFR_AF=0.3971;EUR_AF=0.0298;SAS_AF=0.0624;AA=-|||;VT=SNP
11	23911234	rs150400543	A	G	100	PASS	AC=240;AF=0.0479233;AN=5008;NS=2504;DP=22745;EAS_AF=0.0556;AMR_AF=0.0836;AFR_AF=0.0386;EUR_AF=0.0159;SAS_AF=0.0603;AA=-|||;VT=SNP
11	23911310	rs112780470	A	G	100	PASS	AC=1435;AF=0.286542;AN=5008;NS=2504;DP=21012;EAS_AF=0.1091;AMR_AF=0.3098;AFR_AF=0.1467;EUR_AF=0.4652;SAS_AF=0.4581;AA=-|||;VT=SNP
11	23911311	rs149157133	T	C	100	PASS	AC=253;AF=0.0505192;AN=5008;NS=2504;DP=21051;EAS_AF=0.0585;AMR_AF=0.0836;AFR_AF=0.0393;EUR_AF=0.0159;SAS_AF=0.0695;AA=-|||;VT=SNP
11	23911515	rs11027605	A	T	100	PASS	AC=320;AF=0.0638978;AN=5008;NS=2504;DP=20857;EAS_AF=0.0565;AMR_AF=0.0865;AFR_AF=0.0998;EUR_AF=0.0159;SAS_AF=0.0562;AA=-|||;VT=SNP
11	23911694	rs4597069	A	T	100	PASS	AC=1237;AF=0.247005;AN=5008;NS=2504;DP=20167;EAS_AF=0.0823;AMR_AF=0.2478;AFR_AF=0.1036;EUR_AF=0.4185;SAS_AF=0.4335;AA=-|||;VT=SNP
11	23911764	rs4379845	G	T	100	PASS	AC=1282;AF=0.25599;AN=5008;NS=2504;DP=20185;EAS_AF=0.1091;AMR_AF=0.2464;AFR_AF=0.1203;EUR_AF=0.4175;SAS_AF=0.4315;AA=-|||;VT=SNP
11	23911790	rs112186874	A	G	100	PASS	AC=145;AF=0.0289537;AN=5008;NS=2504;DP=20717;EAS_AF=0;AMR_AF=0.0159;AFR_AF=0.0734;EUR_AF=0.0348;SAS_AF=0.002;AA=-|||;VT=SNP
11	23911807	rs182540289	A	G	100	PASS	AC=14;AF=0.00279553;AN=5008;NS=2504;DP=20935;EAS_AF=0;AMR_AF=0.0043;AFR_AF=0;EUR_AF=0.0099;SAS_AF=0.001;AA=-|||;VT=SNP
11	23911891	rs4485114	C	T	100	PASS	AC=1804;AF=0.360224;AN=5008;NS=2504;DP=20532;EAS_AF=0.3502;AMR_AF=0.4409;AFR_AF=0.2837;EUR_AF=0.4384;SAS_AF=0.3364;AA=-|||;VT=SNP
11	23912045	rs11512119	A	T	100	PASS	AC=296;AF=0.0591054;AN=5008;NS=2504;DP=18731;EAS_AF=0.0546;AMR_AF=0.0144;AFR_AF=0.1172;EUR_AF=0.0199;SAS_AF=0.0573;AA=-|||;VT=SNP
11	23912062	rs11517828	G	A	100	PASS	AC=212;AF=0.0423323;AN=5008;NS=2504;DP=18756;EAS_AF=0.0546;AMR_AF=0.013;AFR_AF=0.0552;EUR_AF=0.0189;SAS_AF=0.0573;AA=-|||;VT=SNP
11	23912223	rs141050772	C	T	100	PASS	AC=1285;AF=0.256589;AN=5008;NS=2504;DP=19041;EAS_AF=0.0982;AMR_AF=0.2378;AFR_AF=0.177;EUR_AF=0.3917;SAS_AF=0.4018;AA=-|||;VT=SNP
11	23912556	rs560053801	T	C	100	PASS	AC=30;AF=0.00599042;AN=5008;NS=2504;DP=19452;EAS_AF=0;AMR_AF=0.0101;AFR_AF=0.0015;EUR_AF=0.0199;SAS_AF=0.001;AA=t|||;VT=SNP
11	23912560	rs527434719	C	A	100	PASS	AC=30;AF=0.00599042;AN=5008;NS=2504;DP=19357;EAS_AF=0;AMR_AF=0.0101;AFR_AF=0.0015;EUR_AF=0.0199;SAS_AF=0.001;AA=c|||;VT=SNP
11	23912575	rs61874682	G	C	100	PASS	AC=924;AF=0.184505;AN=5008;NS=2504;DP=19232;EAS_AF=0.4812;AMR_AF=0.2594;AFR_AF=0.0121;EUR_AF=0.1163;SAS_AF=0.1288;AA=g|||;VT=SNP
11	23912674	rs57818428	C	T	100	PASS	AC=381;AF=0.0760783;AN=5008;NS=2504;DP=18631;EAS_AF=0;AMR_AF=0.0677;AFR_AF=0.2035;EUR_AF=0.0398;SAS_AF=0.0256;AA=c|||;VT=SNP
11	23912719	rs59108061	C	T	100	PASS	AC=426;AF=0.0850639;AN=5008;NS=2504;DP=17307;EAS_AF=0;AMR_AF=0.0663;AFR_AF=0.2383;EUR_AF=0.0388;SAS_AF=0.0266;AA=N|||;VT=SNP
11	23912744	rs56889481	T	A	100	PASS	AC=813;AF=0.16234;AN=5008;NS=2504;DP=17476;EAS_AF=0.0476;AMR_AF=0.0951;AFR_AF=0.4009;EUR_AF=0.0577;SAS_AF=0.1135;AA=N|||;VT=SNP
11	23912965	rs118032372	C	T	100	PASS	AC=141;AF=0.028155;AN=5008;NS=2504;DP=17515;EAS_AF=0;AMR_AF=0.0447;AFR_AF=0.0303;EUR_AF=0.0368;SAS_AF=0.0337;AA=c|||;VT=SNP
11	23912982	rs143454971	C	T	100	PASS	AC=57;AF=0.0113818;AN=5008;NS=2504;DP=18088;EAS_AF=0.001;AMR_AF=0.0303;AFR_AF=0;EUR_AF=0.0278;SAS_AF=0.0072;AA=c|||;VT=SNP
11	23913166	rs141685561	C	T	100	PASS	AC=212;AF=0.0423323;AN=5008;NS=2504;DP=16075;EAS_AF=0;AMR_AF=0.0793;AFR_AF=0.0265;EUR_AF=0.0805;SAS_AF=0.0419;AA=N|||;VT=SNP
11	23913256	rs7102079	G	C	100	PASS	AC=4412;AF=0.88099;AN=5008;NS=2504;DP=14026;EAS_AF=0.9534;AMR_AF=0.928;AFR_AF=0.7859;EUR_AF=0.8996;SAS_AF=0.8824;AA=N|||;VT=SNP
11	23913357	rs10834230	T	C	100	PASS	AC=4270;AF=0.852636;AN=5008;NS=2504;DP=15365;EAS_AF=0.9534;AMR_AF=0.9251;AFR_AF=0.6664;EUR_AF=0.9135;SAS_AF=0.8865;AA=N|||;VT=SNP
11	23913673	rs139418589	C	T	100	PASS	AC=211;AF=0.0421326;AN=5008;NS=2504;DP=16020;EAS_AF=0;AMR_AF=0.0793;AFR_AF=0.0265;EUR_AF=0.0805;SAS_AF=0.0409;AA=c|||;VT=SNP
11	23914062	rs61874683	G	A	100	PASS	AC=785;AF=0.156749;AN=5008;NS=2504;DP=17861;EAS_AF=0.4018;AMR_AF=0.2277;AFR_AF=0.0083;EUR_AF=0.0795;SAS_AF=0.1339;AA=g|||;VT=SNP
11	23914150	rs10767129	A	G	100	PASS	AC=4203;AF=0.839257;AN=5008;NS=2504;DP=18058;EAS_AF=0.9504;AMR_AF=0.9121;AFR_AF=0.6377;EUR_AF=0.9006;SAS_AF=0.8824;AA=a|||;VT=SNP
11	23915409	rs4316508	C	A	100	PASS	AC=722;AF=0.144169;AN=5008;NS=2504;DP=17478;EAS_AF=0.0446;AMR_AF=0.1455;AFR_AF=0.0386;EUR_AF=0.2744;SAS_AF=0.2546;AA=C|||;VT=SNP
11	23915560	rs4501982	T	A	100	PASS	AC=4387;AF=0.875998;AN=5008;NS=2504;DP=17682;EAS_AF=0.9494;AMR_AF=0.9251;AFR_AF=0.7814;EUR_AF=0.8996;SAS_AF=0.8691;AA=A|||;VT=SNP
11	23915743	rs11027609	G	A	100	PASS	AC=747;AF=0.149161;AN=5008;NS=2504;DP=16692;EAS_AF=0.0437;AMR_AF=0.1484;AFR_AF=0.0507;EUR_AF=0.2773;SAS_AF=0.2597;AA=G|||;VT=SNP
11	23915892	rs10767130	G	A	100	PASS	AC=2611;AF=0.521366;AN=5008;NS=2504;DP=16618;EAS_AF=0.8155;AMR_AF=0.6383;AFR_AF=0.2564;EUR_AF=0.5189;SAS_AF=0.4959;AA=G|||;VT=SNP
11	23916226	rs12800068	A	C	100	PASS	AC=836;AF=0.166933;AN=5008;NS=2504;DP=18734;EAS_AF=0.0456;AMR_AF=0.1614;AFR_AF=0.0991;EUR_AF=0.2863;SAS_AF=0.2648;AA=A|||;VT=SNP
11	23916258	rs10160460	A	C	100	PASS	AC=4250;AF=0.848642;AN=5008;NS=2504;DP=18169;EAS_AF=0.9504;AMR_AF=0.9135;AFR_AF=0.6838;EUR_AF=0.8986;SAS_AF=0.8691;AA=C|||;VT=SNP
11	23916260	rs116248130	A	G	100	PASS	AC=216;AF=0.043131;AN=5008;NS=2504;DP=18134;EAS_AF=0.001;AMR_AF=0.0821;AFR_AF=0.028;EUR_AF=0.0875;SAS_AF=0.0337;AA=A|||;VT=SNP
11	23916271	rs72875402	C	T	100	PASS	AC=214;AF=0.0427316;AN=5008;NS=2504;DP=17761;EAS_AF=0.001;AMR_AF=0.0821;AFR_AF=0.0295;EUR_AF=0.0825;SAS_AF=0.0348;AA=C|||;VT=SNP
11	23916987	rs72877204	C	A	100	PASS	AC=210;AF=0.0419329;AN=5008;NS=2504;DP=17124;EAS_AF=0.001;AMR_AF=0.0821;AFR_AF=0.028;EUR_AF=0.0815;SAS_AF=0.0337;AA=C|||;VT=SNP
11	23917169	rs79158627	A	T	100	PASS	AC=31;AF=0.0061901;AN=5008;NS=2504;DP=16867;EAS_AF=0;AMR_AF=0.0086;AFR_AF=0;EUR_AF=0.0189;SAS_AF=0.0061;AA=a|||;VT=SNP
11	23917379	rs10742008	C	T	100	PASS	AC=4154;AF=0.829473;AN=5008;NS=2504;DP=17426;EAS_AF=0.9494;AMR_AF=0.8415;AFR_AF=0.7496;EUR_AF=0.8091;SAS_AF=0.8262;AA=C|||;VT=SNP
11	23918468	rs72877209	C	T	100	PASS	AC=223;AF=0.0445288;AN=5008;NS=2504;DP=19183;EAS_AF=0.001;AMR_AF=0.0807;AFR_AF=0.0287;EUR_AF=0.0815;SAS_AF=0.047;AA=C|||;VT=SNP
11	23918549	rs146778501	C	A	100	PASS	AC=30;AF=0.00599042;AN=5008;NS=2504;DP=16288;EAS_AF=0;AMR_AF=0.0101;AFR_AF=0.0015;EUR_AF=0.0199;SAS_AF=0.001;AA=C|||;VT=SNP
11	23918552	rs7109461	T	G	100	PASS	AC=4031;AF=0.804912;AN=5008;NS=2504;DP=16124;EAS_AF=0.9504;AMR_AF=0.9006;AFR_AF=0.4992;EUR_AF=0.9125;SAS_AF=0.8896;AA=G|||;VT=SNP
11	23919033	rs55751792	C	T	100	PASS	AC=225;AF=0.0449281;AN=5008;NS=2504;DP=15176;EAS_AF=0.002;AMR_AF=0.0821;AFR_AF=0.0287;EUR_AF=0.0815;SAS_AF=0.047;AA=T|||;VT=SNP
11	23919063	rs56361439	C	T	100	PASS	AC=224;AF=0.0447284;AN=5008;NS=2504;DP=15198;EAS_AF=0.001;AMR_AF=0.0821;AFR_AF=0.0287;EUR_AF=0.0815;SAS_AF=0.047;AA=C|||;VT=SNP
11	23919279	rs77768907	A	G	100	PASS	AC=36;AF=0.0071885;AN=5008;NS=2504;DP=18530;EAS_AF=0.001;AMR_AF=0.0173;AFR_AF=0;EUR_AF=0.0189;SAS_AF=0.0041;AA=A|||;VT=SNP
11	23919582	rs11027610	G	A	100	PASS	AC=719;AF=0.14357;AN=5008;NS=2504;DP=16620;EAS_AF=0.0427;AMR_AF=0.1441;AFR_AF=0.0393;EUR_AF=0.2744;SAS_AF=0.2536;AA=G|||;VT=SNP
11	23920198	rs3938320	C	A	100	PASS	AC=720;AF=0.14377;AN=5008;NS=2504;DP=18671;EAS_AF=0.0446;AMR_AF=0.1441;AFR_AF=0.0393;EUR_AF=0.2734;SAS_AF=0.2536;AA=C|||;VT=SNP
11	23920375	rs10834231	A	G	100	PASS	AC=2962;AF=0.591454;AN=5008;NS=2504;DP=17923;EAS_AF=0.9058;AMR_AF=0.6599;AFR_AF=0.3676;EUR_AF=0.5437;SAS_AF=0.5706;AA=A|||;VT=SNP
11	23920556	rs112629480	T	C	100	PASS	AC=224;AF=0.0447284;AN=5008;NS=2504;DP=17860;EAS_AF=0.001;AMR_AF=0.0821;AFR_AF=0.0295;EUR_AF=0.0815;SAS_AF=0.046;AA=T|||;VT=SNP
11	23920663	rs72877219	G	A	100	PASS	AC=225;AF=0.0449281;AN=5008;NS=2504;DP=4524;EAS_AF=0.001;AMR_AF=0.0821;AFR_AF=0.0295;EUR_AF=0.0815;SAS_AF=0.047;AA=G|||;VT=SNP
11	23920926	rs185530300	G	T	100	PASS	AC=11;AF=0.00219649;AN=5008;NS=2504;DP=15650;EAS_AF=0;AMR_AF=0;AFR_AF=0;EUR_AF=0.0099;SAS_AF=0.001;AA=G|||;VT=SNP
11	23920946	rs72877223	T	C	100	PASS	AC=231;AF=0.0461262;AN=5008;NS=2504;DP=15746;EAS_AF=0.001;AMR_AF=0.0821;AFR_AF=0.0295;EUR_AF=0.0875;SAS_AF=0.047;AA=T|||;VT=SNP
11	23921053	rs72877225	A	C	100	PASS	AC=232;AF=0.0463259;AN=5008;NS=2504;DP=15945;EAS_AF=0.001;AMR_AF=0.0821;AFR_AF=0.0303;EUR_AF=0.0875;SAS_AF=0.047;AA=C|||;VT=SNP
11	23921768	rs72877226	T	A	100	PASS	AC=232;AF=0.0463259;AN=5008;NS=2504;DP=16693;EAS_AF=0.001;AMR_AF=0.0821;AFR_AF=0.0303;EUR_AF=0.0875;SAS_AF=0.047;AA=T|||;VT=SNP
11	23922020	rs148381792	A	T	100	PASS	AC=37;AF=0.00738818;AN=5008;NS=2504;DP=18082;EAS_AF=0;AMR_AF=0.0058;AFR_AF=0.0023;EUR_AF=0.0249;SAS_AF=0.0051;AA=A|||;VT=SNP
11	23922198	rs72877228	A	C	100	PASS	AC=209;AF=0.0417332;AN=5008;NS=2504;DP=17949;EAS_AF=0;AMR_AF=0.0821;AFR_AF=0.0272;EUR_AF=0.0875;SAS_AF=0.0286;AA=A|||;VT=SNP
11	23922318	rs10500970	G	T	100	PASS	AC=504;AF=0.100639;AN=5008;NS=2504;DP=17005;EAS_AF=0.0466;AMR_AF=0.062;AFR_AF=0.1914;EUR_AF=0.0865;SAS_AF=0.0757;AA=G|||;VT=SNP
11	23922662	rs12278722	C	A	100	PASS	AC=946;AF=0.188898;AN=5008;NS=2504;DP=13703;EAS_AF=0.0466;AMR_AF=0.1023;AFR_AF=0.4834;EUR_AF=0.1024;SAS_AF=0.0879;AA=C|||;VT=SNP
11	23922815	rs12291881	A	G	100	PASS	AC=1184;AF=0.236422;AN=5008;NS=2504;DP=12227;EAS_AF=0.0486;AMR_AF=0.1859;AFR_AF=0.5121;EUR_AF=0.1928;SAS_AF=0.138;AA=G|||;VT=SNP
11	23923378	rs727899	C	T	100	PASS	AC=723;AF=0.144369;AN=5008;NS=2504;DP=17839;EAS_AF=0.0427;AMR_AF=0.1441;AFR_AF=0.0393;EUR_AF=0.2763;SAS_AF=0.2556;AA=C|||;VT=SNP
11	23923597	rs72877232	G	A	100	PASS	AC=222;AF=0.0443291;AN=5008;NS=2504;DP=18810;EAS_AF=0.001;AMR_AF=0.0821;AFR_AF=0.0272;EUR_AF=0.0815;SAS_AF=0.047;AA=A|||;VT=SNP
11	23923617	rs11607458	A	G	100	PASS	AC=781;AF=0.15595;AN=5008;NS=2504;DP=19124;EAS_AF=0.0437;AMR_AF=0.1614;AFR_AF=0.0408;EUR_AF=0.2992;SAS_AF=0.2761;AA=A|||;VT=SNP
11	23923787	rs12418970	G	A	100	PASS	AC=222;AF=0.0443291;AN=5008;NS=2504;DP=16829;EAS_AF=0.001;AMR_AF=0.0821;AFR_AF=0.0272;EUR_AF=0.0815;SAS_AF=0.047;AA=A|||;VT=SNP
11	23924729	rs80247842	C	T	100	PASS	AC=35;AF=0.00698882;AN=5008;NS=2504;DP=19044;EAS_AF=0;AMR_AF=0.0058;AFR_AF=0;EUR_AF=0.0239;SAS_AF=0.0072;AA=C|||;VT=SNP
11	23925683	rs12419701	C	G	100	PASS	AC=1241;AF=0.247804;AN=5008;NS=2504;DP=15898;EAS_AF=0.0437;AMR_AF=0.2565;AFR_AF=0.2685;EUR_AF=0.3648;SAS_AF=0.3037;AA=G|||;VT=SNP
11	23926275	rs117968471	A	G	100	PASS	AC=37;AF=0.00738818;AN=5008;NS=2504;DP=15987;EAS_AF=0;AMR_AF=0.0115;AFR_AF=0;EUR_AF=0.0229;SAS_AF=0.0061;AA=A|||;VT=SNP
11	23926286	rs7927442	C	T	100	PASS	AC=751;AF=0.14996;AN=5008;NS=2504;DP=16184;EAS_AF=0.0427;AMR_AF=0.1556;AFR_AF=0.0522;EUR_AF=0.2813;SAS_AF=0.2536;AA=C|||;VT=SNP
11	23926630	rs10834232	T	C	100	PASS	AC=2000;AF=0.399361;AN=5008;NS=2504;DP=18685;EAS_AF=0.0933;AMR_AF=0.3401;AFR_AF=0.6233;EUR_AF=0.4632;SAS_AF=0.3885;AA=C|||;VT=SNP
11	23927107	rs55788398	T	C	100	PASS	AC=230;AF=0.0459265;AN=5008;NS=2504;DP=17917;EAS_AF=0.001;AMR_AF=0.0821;AFR_AF=0.0287;EUR_AF=0.0875;SAS_AF=0.047;AA=T|||;VT=SNP
11	23927425	rs55698498	C	T	100	PASS	AC=230;AF=0.0459265;AN=5008;NS=2504;DP=17055;EAS_AF=0.001;AMR_AF=0.0821;AFR_AF=0.0287;EUR_AF=0.0875;SAS_AF=0.047;AA=C|||;VT=SNP
11	23927641	rs72877244	C	T	100	PASS	AC=230;AF=0.0459265;AN=5008;NS=2504;DP=15893;EAS_AF=0.001;AMR_AF=0.0821;AFR_AF=0.0287;EUR_AF=0.0875;SAS_AF=0.047;AA=C|||;VT=SNP
11	23928672	rs17234651	G	A	100	PASS	AC=127;AF=0.0253594;AN=5008;NS=2504;DP=17541;EAS_AF=0.001;AMR_AF=0.0476;AFR_AF=0.0068;EUR_AF=0.0716;SAS_AF=0.0123;AA=G|||;VT=SNP
11	23928863	rs35725572	C	T	100	PASS	AC=742;AF=0.148163;AN=5008;NS=2504;DP=20639;EAS_AF=0.0427;AMR_AF=0.1455;AFR_AF=0.0514;EUR_AF=0.2734;SAS_AF=0.2607;AA=C|||;VT=SNP
11	23928919	rs34806216	C	T	100	PASS	AC=705;AF=0.140775;AN=5008;NS=2504;DP=22230;EAS_AF=0.0427;AMR_AF=0.1412;AFR_AF=0.0393;EUR_AF=0.2674;SAS_AF=0.2485;AA=C|||;VT=SNP
11	23929633	rs35294279	T	C	100	PASS	AC=69;AF=0.013778;AN=5008;NS=2504;DP=17976;EAS_AF=0;AMR_AF=0.0101;AFR_AF=0.0038;EUR_AF=0.0417;SAS_AF=0.0153;AA=T|||;VT=SNP
11	23931652	rs72877250	A	G	100	PASS	AC=750;AF=0.14976;AN=5008;NS=2504;DP=13465;EAS_AF=0.0437;AMR_AF=0.1527;AFR_AF=0.0401;EUR_AF=0.2803;SAS_AF=0.271;AA=A|||;VT=SNP
11	23931958	rs7944827	T	C	100	PASS	AC=2003;AF=0.39996;AN=5008;NS=2504;DP=18054;EAS_AF=0.0933;AMR_AF=0.3429;AFR_AF=0.612;EUR_AF=0.4722;SAS_AF=0.3957;AA=C|||;VT=SNP
11	23932129	rs7945054	T	C	100	PASS	AC=2003;AF=0.39996;AN=5008;NS=2504;DP=16770;EAS_AF=0.0933;AMR_AF=0.3429;AFR_AF=0.612;EUR_AF=0.4722;SAS_AF=0.3957;AA=C|||;VT=SNP
11	23933813	rs10834233	A	G	100	PASS	AC=1210;AF=0.241613;AN=5008;NS=2504;DP=13513;EAS_AF=0.0446;AMR_AF=0.1974;AFR_AF=0.3359;EUR_AF=0.2942;SAS_AF=0.2945;AA=G|||;VT=SNP
11	23934713	rs75795703	A	C	100	PASS	AC=39;AF=0.00778754;AN=5008;NS=2504;DP=13983;EAS_AF=0;AMR_AF=0.013;AFR_AF=0.0008;EUR_AF=0.0288;SAS_AF=0;AA=A|||;VT=SNP
11	23934777	rs78583779	C	A	100	PASS	AC=229;AF=0.0457268;AN=5008;NS=2504;DP=14695;EAS_AF=0.0179;AMR_AF=0.0562;AFR_AF=0.0038;EUR_AF=0.0984;SAS_AF=0.0695;AA=C|||;VT=SNP
11	23935278	rs117891431	T	C	100	PASS	AC=163;AF=0.0325479;AN=5008;NS=2504;DP=16215;EAS_AF=0;AMR_AF=0.0447;AFR_AF=0.0272;EUR_AF=0.0706;SAS_AF=0.0256;AA=T|||;VT=SNP
11	23935512	rs117120975	C	T	100	PASS	AC=83;AF=0.0165735;AN=5008;NS=2504;DP=17692;EAS_AF=0;AMR_AF=0.0331;AFR_AF=0.0045;EUR_AF=0.0298;SAS_AF=0.0245;AA=C|||;VT=SNP
11	23935893	rs7106932	T	G	100	PASS	AC=3059;AF=0.610823;AN=5008;NS=2504;DP=19849;EAS_AF=0.869;AMR_AF=0.7392;AFR_AF=0.2829;EUR_AF=0.6928;SAS_AF=0.6125;AA=T|||;VT=SNP
11	23935997	rs12798858	C	T	100	PASS	AC=836;AF=0.166933;AN=5008;NS=2504;DP=19595;EAS_AF=0.0456;AMR_AF=0.2017;AFR_AF=0.0454;EUR_AF=0.3032;SAS_AF=0.2914;AA=C|||;VT=SNP
11	23936300	rs7110686	T	C	100	PASS	AC=2792;AF=0.557508;AN=5008;NS=2504;DP=15754;EAS_AF=0.8284;AMR_AF=0.6859;AFR_AF=0.2814;EUR_AF=0.5994;SAS_AF=0.5174;AA=T|||;VT=SNP
11	23936439	rs4923133	A	T	100	PASS	AC=338;AF=0.067492;AN=5008;NS=2504;DP=15267;EAS_AF=0.0387;AMR_AF=0.0706;AFR_AF=0.0424;EUR_AF=0.0964;SAS_AF=0.0992;AA=A|||;VT=SNP
11	23936766	rs4262724	C	A	100	PASS	AC=3384;AF=0.675719;AN=5008;NS=2504;DP=15570;EAS_AF=0.8651;AMR_AF=0.7608;AFR_AF=0.5552;EUR_AF=0.6849;SAS_AF=0.5736;AA=C|||;VT=SNP
11	23937390	rs4331089	A	G	100	PASS	AC=3106;AF=0.620208;AN=5008;NS=2504;DP=15999;EAS_AF=0.8651;AMR_AF=0.755;AFR_AF=0.3222;EUR_AF=0.6968;SAS_AF=0.5961;AA=a|||;VT=SNP
11	23937409	rs11027621	C	T	100	PASS	AC=1003;AF=0.20028;AN=5008;NS=2504;DP=15953;EAS_AF=0.0496;AMR_AF=0.2075;AFR_AF=0.1634;EUR_AF=0.2972;SAS_AF=0.3006;AA=C|||;VT=SNP
11	23937587	rs11027622	C	T	100	PASS	AC=838;AF=0.167332;AN=5008;NS=2504;DP=16135;EAS_AF=0.0456;AMR_AF=0.1988;AFR_AF=0.0461;EUR_AF=0.2972;SAS_AF=0.3006;AA=C|||;VT=SNP
11	23938197	rs2141396	A	C	100	PASS	AC=3426;AF=0.684105;AN=5008;NS=2504;DP=18712;EAS_AF=0.8661;AMR_AF=0.7666;AFR_AF=0.5575;EUR_AF=0.6948;SAS_AF=0.5982;AA=A|||;VT=SNP
11	23939331	rs149221293	A	T	100	PASS	AC=34;AF=0.00678914;AN=5008;NS=2504;DP=15706;EAS_AF=0;AMR_AF=0.0159;AFR_AF=0.0008;EUR_AF=0.0199;SAS_AF=0.002;AA=A|||;VT=SNP
11	23940394	rs7941180	C	A	100	PASS	AC=3382;AF=0.675319;AN=5008;NS=2504;DP=16094;EAS_AF=0.8631;AMR_AF=0.7579;AFR_AF=0.5446;EUR_AF=0.6839;SAS_AF=0.591;AA=C|||;VT=SNP
11	23940727	rs11027623	C	T	100	PASS	AC=753;AF=0.150359;AN=5008;NS=2504;DP=15505;EAS_AF=0.0437;AMR_AF=0.1671;AFR_AF=0.0408;EUR_AF=0.2674;SAS_AF=0.2761;AA=C|||;VT=SNP
11	23941479	rs147406725	T	C	100	PASS	AC=39;AF=0.00778754;AN=5008;NS=2504;DP=20154;EAS_AF=0.001;AMR_AF=0.0202;AFR_AF=0.0008;EUR_AF=0.0199;SAS_AF=0.0031;AA=T|||;VT=SNP
11	23941719	rs11027624	C	T	100	PASS	AC=754;AF=0.150559;AN=5008;NS=2504;DP=17805;EAS_AF=0.0437;AMR_AF=0.1671;AFR_AF=0.0408;EUR_AF=0.2674;SAS_AF=0.2771;AA=C|||;VT=SNP
11	23941748	rs80308259	C	T	100	PASS	AC=36;AF=0.0071885;AN=5008;NS=2504;DP=17961;EAS_AF=0;AMR_AF=0.0101;AFR_AF=0.0015;EUR_AF=0.0219;SAS_AF=0.0051;AA=C|||;VT=SNP
11	23942110	rs10767136	C	T	100	PASS	AC=3068;AF=0.61262;AN=5008;NS=2504;DP=18743;EAS_AF=0.8631;AMR_AF=0.7464;AFR_AF=0.3215;EUR_AF=0.6859;SAS_AF=0.5777;AA=C|||;VT=SNP
11	23942680	rs4285869	G	C	100	PASS	AC=3185;AF=0.635982;AN=5008;NS=2504;DP=20234;EAS_AF=0.869;AMR_AF=0.7536;AFR_AF=0.4032;EUR_AF=0.6859;SAS_AF=0.5757;AA=G|||;VT=SNP
11	23943158	rs12417854	A	G	100	PASS	AC=1068;AF=0.213259;AN=5008;NS=2504;DP=16406;EAS_AF=0.0506;AMR_AF=0.2176;AFR_AF=0.1641;EUR_AF=0.3101;SAS_AF=0.3446;AA=A|||;VT=SNP
11	23943304	rs10767137	C	G	100	PASS	AC=3406;AF=0.680112;AN=5008;NS=2504;DP=16518;EAS_AF=0.8641;AMR_AF=0.7723;AFR_AF=0.5552;EUR_AF=0.6948;SAS_AF=0.5787;AA=C|||;VT=SNP
11	23943716	rs10767138	G	A	100	PASS	AC=1156;AF=0.230831;AN=5008;NS=2504;DP=18440;EAS_AF=0.0516;AMR_AF=0.2219;AFR_AF=0.236;EUR_AF=0.3101;SAS_AF=0.3333;AA=G|||;VT=SNP
11	23944227	rs141064730	T	G	100	PASS	AC=79;AF=0.0157748;AN=5008;NS=2504;DP=13592;EAS_AF=0.001;AMR_AF=0.0303;AFR_AF=0.0023;EUR_AF=0.0298;SAS_AF=0.0245;AA=T|||;VT=SNP
11	23944420	rs10834234	C	T	100	PASS	AC=1018;AF=0.203275;AN=5008;NS=2504;DP=12769;EAS_AF=0.0506;AMR_AF=0.2104;AFR_AF=0.1641;EUR_AF=0.3022;SAS_AF=0.3067;AA=C|||;VT=SNP
11	23944659	rs7106379	A	G	100	PASS	AC=1495;AF=0.298522;AN=5008;NS=2504;DP=15301;EAS_AF=0.0516;AMR_AF=0.2378;AFR_AF=0.475;EUR_AF=0.3111;SAS_AF=0.3446;AA=G|||;VT=SNP
11	23945591	rs4426133	T	A	100	PASS	AC=4128;AF=0.824281;AN=5008;NS=2504;DP=17715;EAS_AF=0.88;AMR_AF=0.9006;AFR_AF=0.705;EUR_AF=0.8966;SAS_AF=0.7996;AA=A|||;VT=SNP
11	23945657	rs147040337	C	T	100	PASS	AC=78;AF=0.0155751;AN=5008;NS=2504;DP=18515;EAS_AF=0;AMR_AF=0.0072;AFR_AF=0.003;EUR_AF=0.0249;SAS_AF=0.045;AA=C|||;VT=SNP
11	23945841	rs3992998	A	G	100	PASS	AC=4127;AF=0.824081;AN=5008;NS=2504;DP=17489;EAS_AF=0.88;AMR_AF=0.9006;AFR_AF=0.705;EUR_AF=0.8956;SAS_AF=0.7996;AA=G|||;VT=SNP
11	23945915	rs1406313	C	T	100	PASS	AC=4129;AF=0.824481;AN=5008;NS=2504;DP=17052;EAS_AF=0.881;AMR_AF=0.9006;AFR_AF=0.7042;EUR_AF=0.8966;SAS_AF=0.8006;AA=T|||;VT=SNP
11	23946089	rs1406314	G	A	100	PASS	AC=4110;AF=0.820687;AN=5008;NS=2504;DP=17240;EAS_AF=0.8819;AMR_AF=0.8991;AFR_AF=0.6906;EUR_AF=0.8966;SAS_AF=0.7996;AA=A|||;VT=SNP
11	23947112	rs7119056	G	A	100	PASS	AC=3931;AF=0.784944;AN=5008;NS=2504;DP=17865;EAS_AF=0.881;AMR_AF=0.8905;AFR_AF=0.5242;EUR_AF=0.9016;SAS_AF=0.8436;AA=G|||;VT=SNP
11	23947454	rs10734346	T	G	100	PASS	AC=4217;AF=0.842053;AN=5008;NS=2504;DP=19854;EAS_AF=0.8909;AMR_AF=0.9006;AFR_AF=0.7209;EUR_AF=0.9036;SAS_AF=0.8507;AA=G|||;VT=SNP
11	23947935	rs11601051	A	C	100	PASS	AC=891;AF=0.177915;AN=5008;NS=2504;DP=16990;EAS_AF=0.0585;AMR_AF=0.219;AFR_AF=0.0499;EUR_AF=0.3191;SAS_AF=0.2996;AA=A|||;VT=SNP
11	23948464	rs4627077	A	G	100	PASS	AC=892;AF=0.178115;AN=5008;NS=2504;DP=18222;EAS_AF=0.0556;AMR_AF=0.2046;AFR_AF=0.0567;EUR_AF=0.3032;SAS_AF=0.3211;AA=A|||;VT=SNP
11	23948664	rs4462346	G	A	100	PASS	AC=1175;AF=0.234625;AN=5008;NS=2504;DP=17882;EAS_AF=0.0615;AMR_AF=0.2176;AFR_AF=0.2784;EUR_AF=0.3012;SAS_AF=0.2975;AA=A|||;VT=SNP
11	23948810	rs4497411	A	G	100	PASS	AC=864;AF=0.172524;AN=5008;NS=2504;DP=16195;EAS_AF=0.0556;AMR_AF=0.2017;AFR_AF=0.0567;EUR_AF=0.3012;SAS_AF=0.2965;AA=A|||;VT=SNP
11	23948850	rs10742015	T	C	100	PASS	AC=2962;AF=0.591454;AN=5008;NS=2504;DP=15326;EAS_AF=0.8244;AMR_AF=0.683;AFR_AF=0.4107;EUR_AF=0.6024;SAS_AF=0.5194;AA=T|||;VT=SNP
11	23949217	rs4922668	A	G	100	PASS	AC=2723;AF=0.54373;AN=5008;NS=2504;DP=17385;EAS_AF=0.8244;AMR_AF=0.6744;AFR_AF=0.2345;EUR_AF=0.6024;SAS_AF=0.5194;AA=A|||;VT=SNP
11	23949224	rs7104715	C	T	100	PASS	AC=864;AF=0.172524;AN=5008;NS=2504;DP=17437;EAS_AF=0.0556;AMR_AF=0.2017;AFR_AF=0.0567;EUR_AF=0.3012;SAS_AF=0.2965;AA=T|||;VT=SNP
11	23949292	rs11826956	G	A	100	PASS	AC=864;AF=0.172524;AN=5008;NS=2504;DP=17975;EAS_AF=0.0556;AMR_AF=0.2017;AFR_AF=0.0567;EUR_AF=0.3012;SAS_AF=0.2965;AA=G|||;VT=SNP
11	23949377	rs7104882	C	T	100	PASS	AC=861;AF=0.171925;AN=5008;NS=2504;DP=19773;EAS_AF=0.0556;AMR_AF=0.2017;AFR_AF=0.0575;EUR_AF=0.2992;SAS_AF=0.2945;AA=T|||;VT=SNP
11	23949891	rs10834238	G	T	100	PASS	AC=2661;AF=0.53135;AN=5008;NS=2504;DP=16773;EAS_AF=0.8135;AMR_AF=0.6628;AFR_AF=0.2322;EUR_AF=0.5885;SAS_AF=0.4928;AA=G|||;VT=SNP
11	23950129	rs11827502	C	T	100	PASS	AC=790;AF=0.157748;AN=5008;NS=2504;DP=13116;EAS_AF=0.0546;AMR_AF=0.1729;AFR_AF=0.0575;EUR_AF=0.2714;SAS_AF=0.272;AA=C|||;VT=SNP
11	23950320	rs1919221	T	C	100	PASS	AC=2684;AF=0.535942;AN=5008;NS=2504;DP=14341;EAS_AF=0.8224;AMR_AF=0.6657;AFR_AF=0.239;EUR_AF=0.5905;SAS_AF=0.4939;AA=T|||;VT=SNP
11	23951492	rs11027625	A	C	100	PASS	AC=3185;AF=0.635982;AN=5008;NS=2504;DP=17234;EAS_AF=0.8641;AMR_AF=0.7723;AFR_AF=0.2874;EUR_AF=0.7286;SAS_AF=0.68;AA=A|||;VT=SNP
11	23952110	rs117810284	G	A	100	PASS	AC=35;AF=0.00698882;AN=5008;NS=2504;DP=17026;EAS_AF=0;AMR_AF=0.0072;AFR_AF=0.0008;EUR_AF=0.0278;SAS_AF=0.001;AA=G|||;VT=SNP
11	23952616	rs79025219	T	G	100	PASS	AC=40;AF=0.00798722;AN=5008;NS=2504;DP=14991;EAS_AF=0;AMR_AF=0.0043;AFR_AF=0.0023;EUR_AF=0.0298;SAS_AF=0.0041;AA=T|||;VT=SNP
11	23952692	rs10834239	A	G	100	PASS	AC=2721;AF=0.543331;AN=5008;NS=2504;DP=15475;EAS_AF=0.8244;AMR_AF=0.6744;AFR_AF=0.2315;EUR_AF=0.6054;SAS_AF=0.5184;AA=A|||;VT=SNP
11	23952896	rs74849770	A	G	100	PASS	AC=125;AF=0.0249601;AN=5008;NS=2504;DP=16769;EAS_AF=0.0833;AMR_AF=0.0086;AFR_AF=0;EUR_AF=0.0119;SAS_AF=0.0235;AA=A|||;VT=SNP
11	23953579	rs75683417	T	G	100	PASS	AC=109;AF=0.0217652;AN=5008;NS=2504;DP=17701;EAS_AF=0.001;AMR_AF=0.0346;AFR_AF=0.0204;EUR_AF=0.0318;SAS_AF=0.0256;AA=T|||;VT=SNP
11	23954604	rs74811284	C	G	100	PASS	AC=919;AF=0.183506;AN=5008;NS=2504;DP=20535;EAS_AF=0.1736;AMR_AF=0.0922;AFR_AF=0.3487;EUR_AF=0.0805;SAS_AF=0.1411;AA=C|||;VT=SNP
11	23955079	rs7130113	A	G	100	PASS	AC=3633;AF=0.725439;AN=5008;NS=2504;DP=19759;EAS_AF=0.8185;AMR_AF=0.8746;AFR_AF=0.3404;EUR_AF=0.9195;SAS_AF=0.8446;AA=A|||;VT=SNP
11	23955572	rs2037834	G	C	100	PASS	AC=3693;AF=0.73742;AN=5008;NS=2504;DP=16690;EAS_AF=0.8175;AMR_AF=0.879;AFR_AF=0.3994;EUR_AF=0.9195;SAS_AF=0.8241;AA=g|||;VT=SNP
11	23955777	rs190777669	G	A	100	PASS	AC=42;AF=0.00838658;AN=5008;NS=2504;DP=17121;EAS_AF=0;AMR_AF=0.0144;AFR_AF=0;EUR_AF=0.0189;SAS_AF=0.0133;AA=g|||;VT=SNP
11	23955881	rs185470006	C	T	100	PASS	AC=82;AF=0.0163738;AN=5008;NS=2504;DP=18546;EAS_AF=0;AMR_AF=0.0144;AFR_AF=0.0348;EUR_AF=0.0258;SAS_AF=0;AA=c|||;VT=SNP
11	23955882	rs188506287	A	G	100	PASS	AC=162;AF=0.0323482;AN=5008;NS=2504;DP=18499;EAS_AF=0;AMR_AF=0.0231;AFR_AF=0.0893;EUR_AF=0.0278;SAS_AF=0;AA=a|||;VT=SNP
11	23955899	rs147425715	T	C	100	PASS	AC=35;AF=0.00698882;AN=5008;NS=2504;DP=18640;EAS_AF=0;AMR_AF=0.0101;AFR_AF=0.0015;EUR_AF=0.0258;SAS_AF=0;AA=t|||;VT=SNP
11	23956537	rs142788866	G	A	100	PASS	AC=69;AF=0.013778;AN=5008;NS=2504;DP=14579;EAS_AF=0;AMR_AF=0.0173;AFR_AF=0;EUR_AF=0.0368;SAS_AF=0.0204;AA=a|||;VT=SNP
11	23956565	rs146585173	C	T	100	PASS	AC=385;AF=0.076877;AN=5008;NS=2504;DP=14393;EAS_AF=0.122;AMR_AF=0.0533;AFR_AF=0.0847;EUR_AF=0.0596;SAS_AF=0.0542;AA=c|||;VT=SNP
11	23956737	rs184597741	G	A	100	PASS	AC=43;AF=0.00858626;AN=5008;NS=2504;DP=16330;EAS_AF=0;AMR_AF=0.0173;AFR_AF=0;EUR_AF=0.0209;SAS_AF=0.0102;AA=g|||;VT=SNP
11	23957215	rs12366038	C	T	100	PASS	AC=24;AF=0.00479233;AN=5008;NS=2504;DP=18975;EAS_AF=0;AMR_AF=0.0086;AFR_AF=0.0008;EUR_AF=0.0139;SAS_AF=0.0031;AA=c|||;VT=SNP
11	23957323	rs150179217	C	A	100	PASS	AC=28;AF=0.00559105;AN=5008;NS=2504;DP=19943;EAS_AF=0;AMR_AF=0.0086;AFR_AF=0.0015;EUR_AF=0.0199;SAS_AF=0;AA=c|||;VT=SNP
11	23957484	rs12366090	G	A	100	PASS	AC=24;AF=0.00479233;AN=5008;NS=2504;DP=22311;EAS_AF=0;AMR_AF=0.0086;AFR_AF=0.0008;EUR_AF=0.0139;SAS_AF=0.0031;AA=g|||;VT=SNP
11	23958077	rs7113001	G	A	100	PASS	AC=4652;AF=0.928914;AN=5008;NS=2504;DP=18114;EAS_AF=0.9911;AMR_AF=0.9553;AFR_AF=0.82;EUR_AF=0.9503;SAS_AF=0.9714;AA=a|||;VT=SNP
11	23958122	rs7129003	T	C	100	PASS	AC=3549;AF=0.708666;AN=5008;NS=2504;DP=19361;EAS_AF=0.8165;AMR_AF=0.8516;AFR_AF=0.3631;EUR_AF=0.8698;SAS_AF=0.7975;AA=t|||;VT=SNP
11	23958574	rs2403864	G	A	100	PASS	AC=1009;AF=0.201478;AN=5008;NS=2504;DP=18833;EAS_AF=0.1746;AMR_AF=0.0994;AFR_AF=0.4032;EUR_AF=0.0805;SAS_AF=0.1534;AA=a|||;VT=SNP
11	23958575	rs2403865	G	C	100	PASS	AC=767;AF=0.153155;AN=5008;NS=2504;DP=18820;EAS_AF=0.1736;AMR_AF=0.0865;AFR_AF=0.236;EUR_AF=0.0805;SAS_AF=0.1421;AA=g|||;VT=SNP
11	23958742	rs76543606	G	A	100	PASS	AC=351;AF=0.0700879;AN=5008;NS=2504;DP=18135;EAS_AF=0.122;AMR_AF=0.049;AFR_AF=0.0598;EUR_AF=0.0606;SAS_AF=0.0552;AA=g|||;VT=SNP
11	23958756	rs189553704	G	A	100	PASS	AC=144;AF=0.028754;AN=5008;NS=2504;DP=17987;EAS_AF=0.001;AMR_AF=0.0101;AFR_AF=0.0877;EUR_AF=0.007;SAS_AF=0.0133;AA=g|||;VT=SNP
11	23958766	rs10834240	G	A	100	PASS	AC=4522;AF=0.902955;AN=5008;NS=2504;DP=18321;EAS_AF=0.9901;AMR_AF=0.9467;AFR_AF=0.7352;EUR_AF=0.9503;SAS_AF=0.9601;AA=g|||;VT=SNP
11	23958837	rs10834241	G	A	100	PASS	AC=3505;AF=0.69988;AN=5008;NS=2504;DP=19078;EAS_AF=0.8165;AMR_AF=0.8444;AFR_AF=0.3381;EUR_AF=0.8688;SAS_AF=0.7924;AA=a|||;VT=SNP
11	23958901	rs10834242	G	A	100	PASS	AC=3470;AF=0.692891;AN=5008;NS=2504;DP=18931;EAS_AF=0.8165;AMR_AF=0.8415;AFR_AF=0.3132;EUR_AF=0.8688;SAS_AF=0.7924;AA=g|||;VT=SNP
11	23959327	rs117861128	A	T	100	PASS	AC=24;AF=0.00479233;AN=5008;NS=2504;DP=20844;EAS_AF=0;AMR_AF=0.0029;AFR_AF=0;EUR_AF=0.0199;SAS_AF=0.002;AA=a|||;VT=SNP
11	23959367	rs10767142	A	C	100	PASS	AC=4751;AF=0.948682;AN=5008;NS=2504;DP=21171;EAS_AF=0.9911;AMR_AF=0.9597;AFR_AF=0.8926;EUR_AF=0.9503;SAS_AF=0.9714;AA=N|||;VT=SNP
11	23959810	rs10742016	C	T	100	PASS	AC=4656;AF=0.929712;AN=5008;NS=2504;DP=18801;EAS_AF=0.9911;AMR_AF=0.9553;AFR_AF=0.823;EUR_AF=0.9503;SAS_AF=0.9714;AA=t|||;VT=SNP
11	23960149	rs11493445	G	T	100	PASS	AC=2406;AF=0.480431;AN=5008;NS=2504;DP=18704;EAS_AF=0.3095;AMR_AF=0.6844;AFR_AF=0.174;EUR_AF=0.7396;SAS_AF=0.6595;AA=g|||;VT=SNP
11	23960404	rs144770101	C	T	100	PASS	AC=104;AF=0.0207668;AN=5008;NS=2504;DP=17053;EAS_AF=0.001;AMR_AF=0.0303;AFR_AF=0.003;EUR_AF=0.0497;SAS_AF=0.0286;AA=c|||;VT=SNP
11	23961167	rs118119505	G	C	100	PASS	AC=104;AF=0.0207668;AN=5008;NS=2504;DP=18267;EAS_AF=0.001;AMR_AF=0.0303;AFR_AF=0.003;EUR_AF=0.0497;SAS_AF=0.0286;AA=g|||;VT=SNP
11	23961256	rs10834243	G	A	100	PASS	AC=3869;AF=0.772564;AN=5008;NS=2504;DP=17319;EAS_AF=0.8671;AMR_AF=0.8689;AFR_AF=0.4932;EUR_AF=0.8767;SAS_AF=0.8773;AA=g|||;VT=SNP
11	23961483	rs4923142	C	T	100	PASS	AC=4246;AF=0.847843;AN=5008;NS=2504;DP=17289;EAS_AF=0.9286;AMR_AF=0.9308;AFR_AF=0.6135;EUR_AF=0.9294;SAS_AF=0.9387;AA=c|||;VT=SNP
11	23961515	rs145753307	C	T	100	PASS	AC=106;AF=0.0211661;AN=5008;NS=2504;DP=17474;EAS_AF=0.001;AMR_AF=0.0303;AFR_AF=0.0038;EUR_AF=0.0497;SAS_AF=0.0297;AA=t|||;VT=SNP
11	23961526	rs4922669	G	A	100	PASS	AC=4656;AF=0.929712;AN=5008;NS=2504;DP=18110;EAS_AF=0.9911;AMR_AF=0.9553;AFR_AF=0.823;EUR_AF=0.9503;SAS_AF=0.9714;AA=g|||;VT=SNP
11	23961691	rs10834244	T	C	100	PASS	AC=4343;AF=0.867212;AN=5008;NS=2504;DP=18762;EAS_AF=0.9901;AMR_AF=0.9395;AFR_AF=0.6029;EUR_AF=0.9503;SAS_AF=0.9611;AA=t|||;VT=SNP
11	23961870	rs145184910	G	A	100	PASS	AC=44;AF=0.00878594;AN=5008;NS=2504;DP=19128;EAS_AF=0;AMR_AF=0.0058;AFR_AF=0;EUR_AF=0.0239;SAS_AF=0.0164;AA=g|||;VT=SNP
11	23962310	rs4329693	A	G	100	PASS	AC=4643;AF=0.927117;AN=5008;NS=2504;DP=17271;EAS_AF=0.9891;AMR_AF=0.9553;AFR_AF=0.823;EUR_AF=0.9503;SAS_AF=0.9601;AA=N|||;VT=SNP
11	23962449	rs187290120	G	T	100	PASS	AC=19;AF=0.00379393;AN=5008;NS=2504;DP=18713;EAS_AF=0;AMR_AF=0.0115;AFR_AF=0;EUR_AF=0.0099;SAS_AF=0.001;AA=g|||;VT=SNP
11	23962479	rs4291675	C	T	100	PASS	AC=377;AF=0.0752796;AN=5008;NS=2504;DP=19043;EAS_AF=0.123;AMR_AF=0.0504;AFR_AF=0.0847;EUR_AF=0.0616;SAS_AF=0.045;AA=c|||;VT=SNP
11	23962812	rs35758121	T	C	100	PASS	AC=408;AF=0.0814696;AN=5008;NS=2504;DP=18980;EAS_AF=0.123;AMR_AF=0.0519;AFR_AF=0.087;EUR_AF=0.0606;SAS_AF=0.0736;AA=t|||;VT=SNP
11	23962824	rs75129095	G	A	100	PASS	AC=904;AF=0.180511;AN=5008;NS=2504;DP=18973;EAS_AF=0.1736;AMR_AF=0.0908;AFR_AF=0.3449;EUR_AF=0.0805;SAS_AF=0.1319;AA=g|||;VT=SNP
11	23962848	rs111305452	C	T	100	PASS	AC=30;AF=0.00599042;AN=5008;NS=2504;DP=18946;EAS_AF=0;AMR_AF=0.0101;AFR_AF=0;EUR_AF=0.0229;SAS_AF=0;AA=c|||;VT=SNP
11	23962860	rs34009179	C	T	100	PASS	AC=380;AF=0.0758786;AN=5008;NS=2504;DP=18831;EAS_AF=0.123;AMR_AF=0.0504;AFR_AF=0.0877;EUR_AF=0.0606;SAS_AF=0.045;AA=c|||;VT=SNP
11	23962944	rs10742017	A	G	100	PASS	AC=4601;AF=0.91873;AN=5008;NS=2504;DP=17228;EAS_AF=0.9901;AMR_AF=0.951;AFR_AF=0.7912;EUR_AF=0.9513;SAS_AF=0.9611;AA=N|||;VT=SNP
11	23963044	rs144026517	C	T	100	PASS	AC=925;AF=0.184704;AN=5008;NS=2504;DP=18261;EAS_AF=0.1736;AMR_AF=0.0908;AFR_AF=0.3449;EUR_AF=0.0825;SAS_AF=0.1513;AA=c|||;VT=SNP
11	23963086	rs144215941	C	T	100	PASS	AC=102;AF=0.0203674;AN=5008;NS=2504;DP=18871;EAS_AF=0.001;AMR_AF=0.0317;AFR_AF=0.0015;EUR_AF=0.0487;SAS_AF=0.0286;AA=c|||;VT=SNP
11	23963553	rs188656889	A	G	100	PASS	AC=24;AF=0.00479233;AN=5008;NS=2504;DP=18154;EAS_AF=0;AMR_AF=0.0014;AFR_AF=0;EUR_AF=0.0149;SAS_AF=0.0082;AA=A|||;VT=SNP
11	23963682	rs10834247	T	G	100	PASS	AC=3574;AF=0.713658;AN=5008;NS=2504;DP=17934;EAS_AF=0.8165;AMR_AF=0.8501;AFR_AF=0.3752;EUR_AF=0.8688;SAS_AF=0.8088;AA=T|||;VT=SNP
11	23963887	rs77199267	C	T	100	PASS	AC=926;AF=0.184904;AN=5008;NS=2504;DP=13927;EAS_AF=0.1756;AMR_AF=0.0908;AFR_AF=0.3449;EUR_AF=0.0815;SAS_AF=0.1513;AA=C|||;VT=SNP
11	23963902	rs7937620	C	T	100	PASS	AC=3488;AF=0.696486;AN=5008;NS=2504;DP=14216;EAS_AF=0.8165;AMR_AF=0.8444;AFR_AF=0.3162;EUR_AF=0.8688;SAS_AF=0.8047;AA=C|||;VT=SNP
11	23963917	rs78602192	G	T	100	PASS	AC=924;AF=0.184505;AN=5008;NS=2504;DP=14447;EAS_AF=0.1736;AMR_AF=0.0908;AFR_AF=0.3449;EUR_AF=0.0815;SAS_AF=0.1513;AA=g|||;VT=SNP
11	23964034	rs7937981	G	C	100	PASS	AC=3501;AF=0.699081;AN=5008;NS=2504;DP=14202;EAS_AF=0.8165;AMR_AF=0.8458;AFR_AF=0.3215;EUR_AF=0.8688;SAS_AF=0.8098;AA=G|||;VT=SNP
11	23964039	rs150405265	C	G	100	PASS	AC=777;AF=0.155152;AN=5008;NS=2504;DP=14301;EAS_AF=0.1736;AMR_AF=0.085;AFR_AF=0.2368;EUR_AF=0.0815;SAS_AF=0.1513;AA=C|||;VT=SNP
11	23964094	rs113835847	C	T	100	PASS	AC=934;AF=0.186502;AN=5008;NS=2504;DP=12370;EAS_AF=0.1736;AMR_AF=0.0908;AFR_AF=0.3525;EUR_AF=0.0815;SAS_AF=0.1513;AA=C|||;VT=SNP
11	23964816	rs74409744	T	C	100	PASS	AC=914;AF=0.182508;AN=5008;NS=2504;DP=18948;EAS_AF=0.1756;AMR_AF=0.0908;AFR_AF=0.3366;EUR_AF=0.0805;SAS_AF=0.1513;AA=T|||;VT=SNP
11	23965566	rs10834248	G	T	100	PASS	AC=3483;AF=0.695487;AN=5008;NS=2504;DP=14416;EAS_AF=0.8115;AMR_AF=0.8429;AFR_AF=0.3162;EUR_AF=0.8698;SAS_AF=0.8047;AA=G|||;VT=SNP
11	23966043	rs7932515	T	C	100	PASS	AC=3483;AF=0.695487;AN=5008;NS=2504;DP=15934;EAS_AF=0.8145;AMR_AF=0.8429;AFR_AF=0.3139;EUR_AF=0.8698;SAS_AF=0.8047;AA=T|||;VT=SNP
11	23966159	rs6483998	C	T	100	PASS	AC=3473;AF=0.69349;AN=5008;NS=2504;DP=15988;EAS_AF=0.8145;AMR_AF=0.8415;AFR_AF=0.3147;EUR_AF=0.8698;SAS_AF=0.7945;AA=C|||;VT=SNP
11	23966458	rs4388884	C	T	100	PASS	AC=929;AF=0.185503;AN=5008;NS=2504;DP=19081;EAS_AF=0.1756;AMR_AF=0.0908;AFR_AF=0.348;EUR_AF=0.0805;SAS_AF=0.1513;AA=C|||;VT=SNP
11	23967368	rs112867378	T	C	100	PASS	AC=54;AF=0.0107827;AN=5008;NS=2504;DP=17497;EAS_AF=0;AMR_AF=0.013;AFR_AF=0.0023;EUR_AF=0.0318;SAS_AF=0.0102;AA=T|||;VT=SNP
11	23967985	rs10742018	G	A	100	PASS	AC=3551;AF=0.709065;AN=5008;NS=2504;DP=17086;EAS_AF=0.8145;AMR_AF=0.8516;AFR_AF=0.3654;EUR_AF=0.8708;SAS_AF=0.7975;AA=G|||;VT=SNP
11	23968245	rs10734347	A	C	100	PASS	AC=3519;AF=0.702676;AN=5008;NS=2504;DP=11531;EAS_AF=0.8145;AMR_AF=0.8444;AFR_AF=0.3464;EUR_AF=0.8698;SAS_AF=0.7965;AA=A|||;VT=SNP
11	23968252	rs77604157	C	T	100	PASS	AC=1015;AF=0.202676;AN=5008;NS=2504;DP=11780;EAS_AF=0.1756;AMR_AF=0.0994;AFR_AF=0.3994;EUR_AF=0.0805;SAS_AF=0.1636;AA=C|||;VT=SNP
11	23968750	rs7103456	C	T	100	PASS	AC=4498;AF=0.898163;AN=5008;NS=2504;DP=14629;EAS_AF=0.9901;AMR_AF=0.9467;AFR_AF=0.7163;EUR_AF=0.9513;SAS_AF=0.9601;AA=T|||;VT=SNP
11	23969018	rs7130583	T	G	100	PASS	AC=4615;AF=0.921526;AN=5008;NS=2504;DP=18429;EAS_AF=0.9901;AMR_AF=0.9539;AFR_AF=0.8011;EUR_AF=0.9513;SAS_AF=0.9601;AA=G|||;VT=SNP
11	23969091	rs7114651	C	T	100	PASS	AC=4498;AF=0.898163;AN=5008;NS=2504;DP=19668;EAS_AF=0.9901;AMR_AF=0.9467;AFR_AF=0.7163;EUR_AF=0.9513;SAS_AF=0.9601;AA=T|||;VT=SNP
11	23969457	rs6483999	T	C	100	PASS	AC=3466;AF=0.692093;AN=5008;NS=2504;DP=18649;EAS_AF=0.8145;AMR_AF=0.8401;AFR_AF=0.3003;EUR_AF=0.8698;SAS_AF=0.8078;AA=T|||;VT=SNP
11	23970279	rs7119383	G	A	100	PASS	AC=4501;AF=0.898762;AN=5008;NS=2504;DP=19841;EAS_AF=0.9901;AMR_AF=0.9467;AFR_AF=0.7186;EUR_AF=0.9513;SAS_AF=0.9601;AA=A|||;VT=SNP
11	23970328	rs7119292	C	T	100	PASS	AC=4647;AF=0.927915;AN=5008;NS=2504;DP=20326;EAS_AF=0.9901;AMR_AF=0.9553;AFR_AF=0.8245;EUR_AF=0.9513;SAS_AF=0.9601;AA=T|||;VT=SNP
11	23970386	rs10458858	C	T	100	PASS	AC=764;AF=0.152556;AN=5008;NS=2504;DP=20159;EAS_AF=0.4593;AMR_AF=0.0735;AFR_AF=0.028;EUR_AF=0.0855;SAS_AF=0.1299;AA=C|||;VT=SNP
11	23970654	rs7105348	T	C	100	PASS	AC=3463;AF=0.691494;AN=5008;NS=2504;DP=22281;EAS_AF=0.8135;AMR_AF=0.8386;AFR_AF=0.3003;EUR_AF=0.8688;SAS_AF=0.8078;AA=T|||;VT=SNP
11	23970881	rs79718785	A	C	100	PASS	AC=822;AF=0.164137;AN=5008;NS=2504;DP=22772;EAS_AF=0.1766;AMR_AF=0.0908;AFR_AF=0.2542;EUR_AF=0.0815;SAS_AF=0.1667;AA=A|||;VT=SNP
11	23971163	rs10767145	G	T	100	PASS	AC=3480;AF=0.694888;AN=5008;NS=2504;DP=20713;EAS_AF=0.8135;AMR_AF=0.8386;AFR_AF=0.329;EUR_AF=0.8628;SAS_AF=0.7924;AA=T|||;VT=SNP
11	23971344	rs7945216	G	A	100	PASS	AC=406;AF=0.0810703;AN=5008;NS=2504;DP=18215;EAS_AF=0.0516;AMR_AF=0.0375;AFR_AF=0.1664;EUR_AF=0.0199;SAS_AF=0.09;AA=G|||;VT=SNP
11	23971931	rs11027630	G	A	100	PASS	AC=2653;AF=0.529752;AN=5008;NS=2504;DP=20423;EAS_AF=0.3115;AMR_AF=0.7622;AFR_AF=0.2912;EUR_AF=0.7724;SAS_AF=0.6626;AA=G|||;VT=SNP
11	23972220	rs147072206	T	C	100	PASS	AC=47;AF=0.00938498;AN=5008;NS=2504;DP=17252;EAS_AF=0;AMR_AF=0.0159;AFR_AF=0;EUR_AF=0.0199;SAS_AF=0.0164;AA=T|||;VT=SNP
11	23972222	rs78114951	G	A	100	PASS	AC=1072;AF=0.214058;AN=5008;NS=2504;DP=17259;EAS_AF=0.1766;AMR_AF=0.1009;AFR_AF=0.4493;EUR_AF=0.0805;SAS_AF=0.1524;AA=G|||;VT=SNP
11	23972290	rs117325188	G	A	100	PASS	AC=42;AF=0.00838658;AN=5008;NS=2504;DP=16759;EAS_AF=0;AMR_AF=0.0159;AFR_AF=0;EUR_AF=0.0189;SAS_AF=0.0123;AA=G|||;VT=SNP
11	23972587	rs78407300	T	A	100	PASS	AC=951;AF=0.189896;AN=5008;NS=2504;DP=15358;EAS_AF=0.1766;AMR_AF=0.0922;AFR_AF=0.3616;EUR_AF=0.0805;SAS_AF=0.1534;AA=T|||;VT=SNP
11	23972706	rs150764200	G	T	100	PASS	AC=50;AF=0.00998403;AN=5008;NS=2504;DP=17182;EAS_AF=0.001;AMR_AF=0.0202;AFR_AF=0.0015;EUR_AF=0.0298;SAS_AF=0.0031;AA=G|||;VT=SNP
11	23973073	rs143156647	T	A	100	PASS	AC=12;AF=0.00239617;AN=5008;NS=2504;DP=16194;EAS_AF=0;AMR_AF=0.0014;AFR_AF=0.0015;EUR_AF=0.008;SAS_AF=0.001;AA=T|||;VT=SNP
11	23973168	rs79904486	C	T	100	PASS	AC=103;AF=0.0205671;AN=5008;NS=2504;DP=17565;EAS_AF=0.001;AMR_AF=0.0303;AFR_AF=0.003;EUR_AF=0.0487;SAS_AF=0.0286;AA=C|||;VT=SNP
11	23973175	rs10742019	G	A	100	PASS	AC=3474;AF=0.69369;AN=5008;NS=2504;DP=17381;EAS_AF=0.8036;AMR_AF=0.8458;AFR_AF=0.3139;EUR_AF=0.8708;SAS_AF=0.8037;AA=G|||;VT=SNP
11	23973284	rs74406323	G	A	100	PASS	AC=960;AF=0.191693;AN=5008;NS=2504;DP=18034;EAS_AF=0.1875;AMR_AF=0.0922;AFR_AF=0.3601;EUR_AF=0.0805;SAS_AF=0.1534;AA=G|||;VT=SNP
11	23973802	rs4923145	A	C	100	PASS	AC=979;AF=0.195487;AN=5008;NS=2504;DP=17331;EAS_AF=0.1815;AMR_AF=0.0937;AFR_AF=0.3676;EUR_AF=0.0805;SAS_AF=0.1677;AA=A|||;VT=SNP
11	23974123	rs6484000	A	C	100	PASS	AC=430;AF=0.0858626;AN=5008;NS=2504;DP=20023;EAS_AF=0.0516;AMR_AF=0.0403;AFR_AF=0.18;EUR_AF=0.0199;SAS_AF=0.0941;AA=A|||;VT=SNP
11	23974293	rs4328214	C	G	100	PASS	AC=4118;AF=0.822284;AN=5008;NS=2504;DP=21557;EAS_AF=0.9385;AMR_AF=0.9049;AFR_AF=0.5726;EUR_AF=0.9304;SAS_AF=0.8701;AA=C|||;VT=SNP
11	23974411	rs116996906	C	A	100	PASS	AC=103;AF=0.0205671;AN=5008;NS=2504;DP=21252;EAS_AF=0.001;AMR_AF=0.0303;AFR_AF=0.003;EUR_AF=0.0487;SAS_AF=0.0286;AA=C|||;VT=SNP
11	23974511	rs117401632	C	A	100	PASS	AC=103;AF=0.0205671;AN=5008;NS=2504;DP=16601;EAS_AF=0.001;AMR_AF=0.0303;AFR_AF=0.003;EUR_AF=0.0487;SAS_AF=0.0286;AA=C|||;VT=SNP
11	23974818	rs4244510	C	G	100	PASS	AC=3544;AF=0.707668;AN=5008;NS=2504;DP=16162;EAS_AF=0.8135;AMR_AF=0.8473;AFR_AF=0.354;EUR_AF=0.8698;SAS_AF=0.8108;AA=C|||;VT=SNP
11	23974839	rs4244511	A	C	100	PASS	AC=3544;AF=0.707668;AN=5008;NS=2504;DP=15106;EAS_AF=0.8135;AMR_AF=0.8473;AFR_AF=0.354;EUR_AF=0.8698;SAS_AF=0.8108;AA=a|||;VT=SNP
11	23975089	rs76414097	T	A	100	PASS	AC=686;AF=0.136981;AN=5008;NS=2504;DP=18454;EAS_AF=0.125;AMR_AF=0.0663;AFR_AF=0.2958;EUR_AF=0.0616;SAS_AF=0.0624;AA=A|||;VT=SNP
11	23975129	rs79610949	C	T	100	PASS	AC=415;AF=0.0828674;AN=5008;NS=2504;DP=18443;EAS_AF=0.0516;AMR_AF=0.0403;AFR_AF=0.1732;EUR_AF=0.0199;SAS_AF=0.0879;AA=C|||;VT=SNP
11	23975204	rs79494373	C	T	100	PASS	AC=612;AF=0.122204;AN=5008;NS=2504;DP=19025;EAS_AF=0.125;AMR_AF=0.062;AFR_AF=0.2421;EUR_AF=0.0616;SAS_AF=0.0624;AA=T|||;VT=SNP
11	23975224	rs149863512	G	A	100	PASS	AC=23;AF=0.00459265;AN=5008;NS=2504;DP=19182;EAS_AF=0;AMR_AF=0.0086;AFR_AF=0;EUR_AF=0.0109;SAS_AF=0.0061;AA=G|||;VT=SNP
11	23975307	rs61392438	C	T	100	PASS	AC=612;AF=0.122204;AN=5008;NS=2504;DP=20129;EAS_AF=0.125;AMR_AF=0.062;AFR_AF=0.2421;EUR_AF=0.0616;SAS_AF=0.0624;AA=T|||;VT=SNP
11	23975443	rs4540837	C	T	100	PASS	AC=687;AF=0.137181;AN=5008;NS=2504;DP=19675;EAS_AF=0.126;AMR_AF=0.0663;AFR_AF=0.2958;EUR_AF=0.0616;SAS_AF=0.0624;AA=T|||;VT=SNP
11	23975873	rs10742020	A	G	100	PASS	AC=3475;AF=0.69389;AN=5008;NS=2504;DP=17602;EAS_AF=0.8125;AMR_AF=0.8415;AFR_AF=0.3139;EUR_AF=0.8698;SAS_AF=0.7996;AA=A|||;VT=SNP
11	23976050	rs10742021	C	T	100	PASS	AC=3486;AF=0.696086;AN=5008;NS=2504;DP=17631;EAS_AF=0.8125;AMR_AF=0.8429;AFR_AF=0.3139;EUR_AF=0.8698;SAS_AF=0.8098;AA=T|||;VT=SNP
11	23976638	rs9804430	A	C	100	PASS	AC=4493;AF=0.897165;AN=5008;NS=2504;DP=16109;EAS_AF=0.9901;AMR_AF=0.9438;AFR_AF=0.7141;EUR_AF=0.9513;SAS_AF=0.9601;AA=C|||;VT=SNP
11	23976729	rs118016399	G	A	100	PASS	AC=19;AF=0.00379393;AN=5008;NS=2504;DP=15406;EAS_AF=0;AMR_AF=0.0014;AFR_AF=0.0008;EUR_AF=0.0119;SAS_AF=0.0051;AA=G|||;VT=SNP
11	23977082	rs117688020	C	T	100	PASS	AC=32;AF=0.00638978;AN=5008;NS=2504;DP=17484;EAS_AF=0;AMR_AF=0.0101;AFR_AF=0.0015;EUR_AF=0.0219;SAS_AF=0.001;AA=c|||;VT=SNP
11	23977197	rs4547089	C	A	100	PASS	AC=4656;AF=0.929712;AN=5008;NS=2504;DP=17916;EAS_AF=0.9911;AMR_AF=0.9539;AFR_AF=0.823;EUR_AF=0.9513;SAS_AF=0.9714;AA=A|||;VT=SNP
11	23978632	rs10834250	C	G	100	PASS	AC=4649;AF=0.928315;AN=5008;NS=2504;DP=20224;EAS_AF=0.9911;AMR_AF=0.9539;AFR_AF=0.8177;EUR_AF=0.9513;SAS_AF=0.9714;AA=G|||;VT=SNP
11	23979258	rs4287336	C	A	100	PASS	AC=4542;AF=0.906949;AN=5008;NS=2504;DP=14284;EAS_AF=0.9911;AMR_AF=0.9481;AFR_AF=0.7398;EUR_AF=0.9513;SAS_AF=0.9714;AA=A|||;VT=SNP
11	23979808	rs4604882	A	C	100	PASS	AC=866;AF=0.172923;AN=5008;NS=2504;DP=16408;EAS_AF=0.497;AMR_AF=0.0865;AFR_AF=0.0333;EUR_AF=0.1243;SAS_AF=0.1391;AA=A|||;VT=SNP
11	23979937	rs11827016	C	T	100	PASS	AC=1049;AF=0.209465;AN=5008;NS=2504;DP=17831;EAS_AF=0.1835;AMR_AF=0.1095;AFR_AF=0.413;EUR_AF=0.0795;SAS_AF=0.1656;AA=C|||;VT=SNP
11	23979938	rs4381370	T	C	100	PASS	AC=864;AF=0.172524;AN=5008;NS=2504;DP=17836;EAS_AF=0.495;AMR_AF=0.0865;AFR_AF=0.0333;EUR_AF=0.1252;SAS_AF=0.138;AA=T|||;VT=SNP
11	23979947	rs113652524	G	A	100	PASS	AC=61;AF=0.0121805;AN=5008;NS=2504;DP=17884;EAS_AF=0.001;AMR_AF=0.0101;AFR_AF=0.0008;EUR_AF=0.0348;SAS_AF=0.0174;AA=g|||;VT=SNP
11	23980000	rs4396287	G	C	100	PASS	AC=4544;AF=0.907348;AN=5008;NS=2504;DP=19057;EAS_AF=0.9911;AMR_AF=0.9496;AFR_AF=0.7405;EUR_AF=0.9513;SAS_AF=0.9714;AA=C|||;VT=SNP
11	23980090	rs75553967	A	C	100	PASS	AC=1140;AF=0.227636;AN=5008;NS=2504;DP=19624;EAS_AF=0.1835;AMR_AF=0.1182;AFR_AF=0.4682;EUR_AF=0.0815;SAS_AF=0.1759;AA=A|||;VT=SNP
11	23980149	rs77450994	G	A	100	PASS	AC=25;AF=0.00499201;AN=5008;NS=2504;DP=19741;EAS_AF=0.001;AMR_AF=0.0014;AFR_AF=0.0015;EUR_AF=0.0099;SAS_AF=0.0112;AA=G|||;VT=SNP
11	23980186	rs140991898	T	C	100	PASS	AC=102;AF=0.0203674;AN=5008;NS=2504;DP=20948;EAS_AF=0.001;AMR_AF=0.0303;AFR_AF=0.0023;EUR_AF=0.0487;SAS_AF=0.0286;AA=T|||;VT=SNP
11	23980508	rs77212987	G	A	100	PASS	AC=441;AF=0.0880591;AN=5008;NS=2504;DP=18728;EAS_AF=0.126;AMR_AF=0.0533;AFR_AF=0.1165;EUR_AF=0.0606;SAS_AF=0.0634;AA=G|||;VT=SNP
11	23980754	rs79040682	G	A	100	PASS	AC=1047;AF=0.209065;AN=5008;NS=2504;DP=18360;EAS_AF=0.1835;AMR_AF=0.1052;AFR_AF=0.4115;EUR_AF=0.0815;SAS_AF=0.1667;AA=G|||;VT=SNP
11	23980832	rs11827659	G	C	100	PASS	AC=1050;AF=0.209665;AN=5008;NS=2504;DP=17687;EAS_AF=0.1845;AMR_AF=0.1066;AFR_AF=0.413;EUR_AF=0.0815;SAS_AF=0.1656;AA=G|||;VT=SNP
11	23981212	rs1915068	C	T	100	PASS	AC=1056;AF=0.210863;AN=5008;NS=2504;DP=19143;EAS_AF=0.1845;AMR_AF=0.1066;AFR_AF=0.4168;EUR_AF=0.0815;SAS_AF=0.1667;AA=T|||;VT=SNP
11	23981225	rs1915069	C	T	100	PASS	AC=1057;AF=0.211062;AN=5008;NS=2504;DP=19372;EAS_AF=0.1855;AMR_AF=0.1066;AFR_AF=0.4168;EUR_AF=0.0815;SAS_AF=0.1667;AA=C|||;VT=SNP
11	23981849	rs2176792	G	A	100	PASS	AC=916;AF=0.182907;AN=5008;NS=2504;DP=17197;EAS_AF=0.1825;AMR_AF=0.0994;AFR_AF=0.32;EUR_AF=0.0815;SAS_AF=0.1616;AA=G|||;VT=SNP
11	23982313	rs190060693	T	C	100	PASS	AC=26;AF=0.00519169;AN=5008;NS=2504;DP=17184;EAS_AF=0;AMR_AF=0.0014;AFR_AF=0.0015;EUR_AF=0.0109;SAS_AF=0.0123;AA=T|||;VT=SNP
11	23982380	rs1879229	T	G	100	PASS	AC=4648;AF=0.928115;AN=5008;NS=2504;DP=17691;EAS_AF=0.9911;AMR_AF=0.9539;AFR_AF=0.8169;EUR_AF=0.9513;SAS_AF=0.9714;AA=T|||;VT=SNP
11	23982573	rs1879230	T	C	100	PASS	AC=3515;AF=0.701877;AN=5008;NS=2504;DP=16586;EAS_AF=0.8075;AMR_AF=0.8444;AFR_AF=0.3427;EUR_AF=0.8698;SAS_AF=0.8047;AA=T|||;VT=SNP
11	23982898	rs74440393	C	T	100	PASS	AC=254;AF=0.0507188;AN=5008;NS=2504;DP=18003;EAS_AF=0;AMR_AF=0.183;AFR_AF=0.0045;EUR_AF=0.0716;SAS_AF=0.0501;AA=C|||;VT=SNP
11	23982899	rs3992999	A	G	100	PASS	AC=4645;AF=0.927516;AN=5008;NS=2504;DP=17946;EAS_AF=0.9911;AMR_AF=0.9597;AFR_AF=0.8071;EUR_AF=0.9553;SAS_AF=0.9734;AA=A|||;VT=SNP
11	23982956	rs74811071	G	A	100	PASS	AC=131;AF=0.0261581;AN=5008;NS=2504;DP=18504;EAS_AF=0.001;AMR_AF=0.0303;AFR_AF=0.0242;EUR_AF=0.0487;SAS_AF=0.0286;AA=G|||;VT=SNP
11	23983175	rs117684641	A	G	100	PASS	AC=102;AF=0.0203674;AN=5008;NS=2504;DP=20430;EAS_AF=0.001;AMR_AF=0.0303;AFR_AF=0.0023;EUR_AF=0.0487;SAS_AF=0.0286;AA=A|||;VT=SNP
11	23983409	rs4077181	A	C	100	PASS	AC=918;AF=0.183307;AN=5008;NS=2504;DP=17218;EAS_AF=0.4921;AMR_AF=0.0922;AFR_AF=0.0356;EUR_AF=0.1501;SAS_AF=0.1636;AA=A|||;VT=SNP
11	23983467	rs4385898	A	G	100	PASS	AC=4649;AF=0.928315;AN=5008;NS=2504;DP=18431;EAS_AF=0.9911;AMR_AF=0.9539;AFR_AF=0.8177;EUR_AF=0.9513;SAS_AF=0.9714;AA=A|||;VT=SNP
11	23983986	rs79507097	C	G	100	PASS	AC=363;AF=0.072484;AN=5008;NS=2504;DP=18272;EAS_AF=0.126;AMR_AF=0.0476;AFR_AF=0.0605;EUR_AF=0.0606;SAS_AF=0.0634;AA=C|||;VT=SNP
11	23984228	rs7126341	G	A	100	PASS	AC=4744;AF=0.947284;AN=5008;NS=2504;DP=19948;EAS_AF=0.9911;AMR_AF=0.9582;AFR_AF=0.8873;EUR_AF=0.9513;SAS_AF=0.9714;AA=A|||;VT=SNP
11	23985557	rs4506647	G	A	100	PASS	AC=1125;AF=0.224641;AN=5008;NS=2504;DP=17694;EAS_AF=0.1835;AMR_AF=0.1066;AFR_AF=0.4697;EUR_AF=0.0815;SAS_AF=0.1667;AA=A|||;VT=SNP
11	23986291	rs7104264	C	A	100	PASS	AC=1110;AF=0.221645;AN=5008;NS=2504;DP=14675;EAS_AF=0.1835;AMR_AF=0.1066;AFR_AF=0.4592;EUR_AF=0.0815;SAS_AF=0.1656;AA=C|||;VT=SNP
11	23986338	rs72879339	C	A	100	PASS	AC=179;AF=0.0357428;AN=5008;NS=2504;DP=15467;EAS_AF=0.002;AMR_AF=0.0504;AFR_AF=0.0076;EUR_AF=0.1034;SAS_AF=0.0286;AA=C|||;VT=SNP
11	23986467	rs7104524	C	T	100	PASS	AC=1122;AF=0.224042;AN=5008;NS=2504;DP=16278;EAS_AF=0.1835;AMR_AF=0.1066;AFR_AF=0.4682;EUR_AF=0.0815;SAS_AF=0.1656;AA=C|||;VT=SNP
11	23986537	rs11828069	G	A	100	PASS	AC=1111;AF=0.221845;AN=5008;NS=2504;DP=17067;EAS_AF=0.1845;AMR_AF=0.1066;AFR_AF=0.4592;EUR_AF=0.0815;SAS_AF=0.1656;AA=A|||;VT=SNP
11	23986576	rs75615686	T	C	100	PASS	AC=1066;AF=0.212859;AN=5008;NS=2504;DP=17299;EAS_AF=0.1825;AMR_AF=0.1009;AFR_AF=0.4418;EUR_AF=0.0805;SAS_AF=0.1503;AA=T|||;VT=SNP
11	23986718	rs77774965	A	G	100	PASS	AC=36;AF=0.0071885;AN=5008;NS=2504;DP=17693;EAS_AF=0;AMR_AF=0.0159;AFR_AF=0;EUR_AF=0.0229;SAS_AF=0.002;AA=-|||;VT=SNP
11	23986805	rs77597504	G	A	100	PASS	AC=1108;AF=0.221246;AN=5008;NS=2504;DP=17419;EAS_AF=0.1825;AMR_AF=0.1066;AFR_AF=0.4584;EUR_AF=0.0815;SAS_AF=0.1656;AA=A|||;VT=SNP
11	23986991	rs78231174	C	T	100	PASS	AC=1109;AF=0.221446;AN=5008;NS=2504;DP=15591;EAS_AF=0.1825;AMR_AF=0.1066;AFR_AF=0.4584;EUR_AF=0.0815;SAS_AF=0.1667;AA=C|||;VT=SNP
11	23987436	rs76189490	C	A	100	PASS	AC=306;AF=0.0611022;AN=5008;NS=2504;DP=13980;EAS_AF=0.001;AMR_AF=0.0346;AFR_AF=0.1589;EUR_AF=0.0437;SAS_AF=0.0276;AA=A|||;VT=SNP
11	23987631	rs2946781	G	A	100	PASS	AC=4561;AF=0.910743;AN=5008;NS=2504;DP=14781;EAS_AF=0.9911;AMR_AF=0.9481;AFR_AF=0.7526;EUR_AF=0.9523;SAS_AF=0.9724;AA=A|||;VT=SNP
11	23987968	rs7112747	G	A	100	PASS	AC=1137;AF=0.227037;AN=5008;NS=2504;DP=17624;EAS_AF=0.1825;AMR_AF=0.1081;AFR_AF=0.472;EUR_AF=0.0815;SAS_AF=0.1759;AA=G|||;VT=SNP
11	23988093	rs11819962	C	T	100	PASS	AC=1117;AF=0.223043;AN=5008;NS=2504;DP=18316;EAS_AF=0.1835;AMR_AF=0.1081;AFR_AF=0.4569;EUR_AF=0.0815;SAS_AF=0.1748;AA=C|||;VT=SNP
11	23988146	rs116998670	A	T	100	PASS	AC=33;AF=0.00658946;AN=5008;NS=2504;DP=18071;EAS_AF=0;AMR_AF=0.0101;AFR_AF=0.0015;EUR_AF=0.0229;SAS_AF=0.001;AA=A|||;VT=SNP
11	23988190	rs77892604	T	G	100	PASS	AC=408;AF=0.0814696;AN=5008;NS=2504;DP=18181;EAS_AF=0.0565;AMR_AF=0.0375;AFR_AF=0.1657;EUR_AF=0.0199;SAS_AF=0.0879;AA=T|||;VT=SNP
11	23988238	rs79651745	G	A	100	PASS	AC=1137;AF=0.227037;AN=5008;NS=2504;DP=17237;EAS_AF=0.1825;AMR_AF=0.1081;AFR_AF=0.4713;EUR_AF=0.0815;SAS_AF=0.1769;AA=G|||;VT=SNP
11	23988285	rs79950786	G	T	100	PASS	AC=408;AF=0.0814696;AN=5008;NS=2504;DP=16826;EAS_AF=0.0565;AMR_AF=0.0375;AFR_AF=0.1657;EUR_AF=0.0199;SAS_AF=0.0879;AA=G|||;VT=SNP
11	23988334	rs77625299	C	T	100	PASS	AC=92;AF=0.0183706;AN=5008;NS=2504;DP=16771;EAS_AF=0.001;AMR_AF=0.0245;AFR_AF=0.0023;EUR_AF=0.0437;SAS_AF=0.0276;AA=C|||;VT=SNP
11	23988632	rs113834850	C	T	100	PASS	AC=1097;AF=0.21905;AN=5008;NS=2504;DP=12514;EAS_AF=0.1825;AMR_AF=0.1225;AFR_AF=0.4198;EUR_AF=0.0974;SAS_AF=0.1789;AA=-|||;VT=SNP
11	23989380	rs11027637	C	T	100	PASS	AC=2310;AF=0.461262;AN=5008;NS=2504;DP=18298;EAS_AF=0.6538;AMR_AF=0.2277;AFR_AF=0.6944;EUR_AF=0.2455;SAS_AF=0.3354;AA=T|||;VT=SNP
11	23990037	rs76508074	G	A	100	PASS	AC=217;AF=0.0433307;AN=5008;NS=2504;DP=16768;EAS_AF=0.001;AMR_AF=0.0303;AFR_AF=0.093;EUR_AF=0.0447;SAS_AF=0.0276;AA=G|||;VT=SNP
11	23990355	rs11821347	G	A	100	PASS	AC=374;AF=0.0746805;AN=5008;NS=2504;DP=15983;EAS_AF=0.128;AMR_AF=0.049;AFR_AF=0.0582;EUR_AF=0.0606;SAS_AF=0.0746;AA=G|||;VT=SNP
11	23990358	rs11823765	T	C	100	PASS	AC=1059;AF=0.211462;AN=5008;NS=2504;DP=15952;EAS_AF=0.1855;AMR_AF=0.1066;AFR_AF=0.41;EUR_AF=0.0815;SAS_AF=0.1779;AA=T|||;VT=SNP
11	23990545	rs7129405	A	T	100	PASS	AC=2413;AF=0.481829;AN=5008;NS=2504;DP=14734;EAS_AF=0.6617;AMR_AF=0.2363;AFR_AF=0.7595;EUR_AF=0.2465;SAS_AF=0.3374;AA=T|||;VT=SNP
11	23990722	rs117732615	A	G	100	PASS	AC=133;AF=0.0265575;AN=5008;NS=2504;DP=14145;EAS_AF=0.001;AMR_AF=0.0331;AFR_AF=0.0242;EUR_AF=0.0487;SAS_AF=0.0286;AA=A|||;VT=SNP
11	23991004	rs12099259	A	G	100	PASS	AC=229;AF=0.0457268;AN=5008;NS=2504;DP=15722;EAS_AF=0.001;AMR_AF=0.0389;AFR_AF=0.093;EUR_AF=0.0497;SAS_AF=0.0286;AA=A|||;VT=SNP
11	23991067	rs76615309	G	C	100	PASS	AC=32;AF=0.00638978;AN=5008;NS=2504;DP=16252;EAS_AF=0;AMR_AF=0.0101;AFR_AF=0;EUR_AF=0.0189;SAS_AF=0.0061;AA=G|||;VT=SNP
11	23991218	rs6484002	G	A	100	PASS	AC=1977;AF=0.394768;AN=5008;NS=2504;DP=17708;EAS_AF=0.6419;AMR_AF=0.1931;AFR_AF=0.5234;EUR_AF=0.2018;SAS_AF=0.3078;AA=A|||;VT=SNP
11	23991255	rs7925961	C	T	100	PASS	AC=798;AF=0.159345;AN=5008;NS=2504;DP=17582;EAS_AF=0.4544;AMR_AF=0.0807;AFR_AF=0.0257;EUR_AF=0.1203;SAS_AF=0.1319;AA=C|||;VT=SNP
11	23992182	rs112422798	T	A	100	PASS	AC=54;AF=0.0107827;AN=5008;NS=2504;DP=17120;EAS_AF=0;AMR_AF=0.0144;AFR_AF=0.0023;EUR_AF=0.0308;SAS_AF=0.0102;AA=T|||;VT=SNP
11	23992240	rs11825108	T	C	100	PASS	AC=1018;AF=0.203275;AN=5008;NS=2504;DP=17772;EAS_AF=0.1855;AMR_AF=0.098;AFR_AF=0.3956;EUR_AF=0.0805;SAS_AF=0.1626;AA=T|||;VT=SNP
11	23992297	rs80035023	C	G	100	PASS	AC=32;AF=0.00638978;AN=5008;NS=2504;DP=16612;EAS_AF=0;AMR_AF=0.0101;AFR_AF=0;EUR_AF=0.0189;SAS_AF=0.0061;AA=C|||;VT=SNP
11	23992556	rs137997167	G	A	100	PASS	AC=20;AF=0.00399361;AN=5008;NS=2504;DP=18419;EAS_AF=0;AMR_AF=0.0058;AFR_AF=0.0008;EUR_AF=0.0149;SAS_AF=0;AA=G|||;VT=SNP
11	23993000	rs7111421	C	T	100	PASS	AC=369;AF=0.0736821;AN=5008;NS=2504;DP=17547;EAS_AF=0.001;AMR_AF=0.036;AFR_AF=0.205;EUR_AF=0.0447;SAS_AF=0.0276;AA=C|||;VT=SNP
11	23993085	rs55988898	C	T	100	PASS	AC=1067;AF=0.213059;AN=5008;NS=2504;DP=16782;EAS_AF=0.1865;AMR_AF=0.1066;AFR_AF=0.4168;EUR_AF=0.0805;SAS_AF=0.1769;AA=C|||;VT=SNP
11	23993210	rs11027639	C	A	100	PASS	AC=1185;AF=0.236621;AN=5008;NS=2504;DP=15795;EAS_AF=0.1865;AMR_AF=0.1138;AFR_AF=0.5015;EUR_AF=0.0805;SAS_AF=0.1779;AA=A|||;VT=SNP
11	23994642	rs6484003	G	A	100	PASS	AC=1183;AF=0.236222;AN=5008;NS=2504;DP=15502;EAS_AF=0.1865;AMR_AF=0.1124;AFR_AF=0.5;EUR_AF=0.0805;SAS_AF=0.1789;AA=A|||;VT=SNP
11	23994886	rs7938829	G	T	100	PASS	AC=1604;AF=0.320288;AN=5008;NS=2504;DP=16424;EAS_AF=0.1875;AMR_AF=0.1527;AFR_AF=0.7421;EUR_AF=0.1252;SAS_AF=0.2065;AA=T|||;VT=SNP
11	23995420	rs7106159	T	G	100	PASS	AC=1062;AF=0.212061;AN=5008;NS=2504;DP=16446;EAS_AF=0.1865;AMR_AF=0.1081;AFR_AF=0.4115;EUR_AF=0.0805;SAS_AF=0.1779;AA=T|||;VT=SNP
11	23995576	rs2176788	A	G	100	PASS	AC=1067;AF=0.213059;AN=5008;NS=2504;DP=16379;EAS_AF=0.1865;AMR_AF=0.1066;AFR_AF=0.416;EUR_AF=0.0805;SAS_AF=0.1779;AA=A|||;VT=SNP
11	23995690	rs2957789	G	C	100	PASS	AC=4651;AF=0.928714;AN=5008;NS=2504;DP=17957;EAS_AF=0.9911;AMR_AF=0.9539;AFR_AF=0.8192;EUR_AF=0.9513;SAS_AF=0.9714;AA=C|||;VT=SNP
11	23996606	rs7946438	C	G	100	PASS	AC=815;AF=0.16274;AN=5008;NS=2504;DP=18434;EAS_AF=0.4573;AMR_AF=0.0836;AFR_AF=0.0333;EUR_AF=0.1223;SAS_AF=0.1319;AA=C|||;VT=SNP
11	23996650	rs7946677	G	A	100	PASS	AC=805;AF=0.160743;AN=5008;NS=2504;DP=16769;EAS_AF=0.4554;AMR_AF=0.0821;AFR_AF=0.028;EUR_AF=0.1223;SAS_AF=0.1319;AA=G|||;VT=SNP
11	23997178	rs16911969	T	C	100	PASS	AC=1059;AF=0.211462;AN=5008;NS=2504;DP=19801;EAS_AF=0.1806;AMR_AF=0.1081;AFR_AF=0.4138;EUR_AF=0.0805;SAS_AF=0.1779;AA=T|||;VT=SNP
11	23997478	rs16911971	G	A	100	PASS	AC=813;AF=0.16234;AN=5008;NS=2504;DP=17759;EAS_AF=0.4554;AMR_AF=0.0821;AFR_AF=0.034;EUR_AF=0.1213;SAS_AF=0.1329;AA=G|||;VT=SNP
11	23997580	rs16925273	G	C	100	PASS	AC=421;AF=0.0840655;AN=5008;NS=2504;DP=16711;EAS_AF=0.0556;AMR_AF=0.0432;AFR_AF=0.1725;EUR_AF=0.0199;SAS_AF=0.089;AA=G|||;VT=SNP
11	23997713	rs4307719	C	T	100	PASS	AC=1987;AF=0.396765;AN=5008;NS=2504;DP=15036;EAS_AF=0.6409;AMR_AF=0.196;AFR_AF=0.528;EUR_AF=0.2018;SAS_AF=0.3108;AA=T|||;VT=SNP
11	23997758	rs146049417	G	A	100	PASS	AC=24;AF=0.00479233;AN=5008;NS=2504;DP=16345;EAS_AF=0;AMR_AF=0.0086;AFR_AF=0.0008;EUR_AF=0.0139;SAS_AF=0.0031;AA=G|||;VT=SNP
11	23997780	rs111996991	A	T	100	PASS	AC=1064;AF=0.21246;AN=5008;NS=2504;DP=15687;EAS_AF=0.1865;AMR_AF=0.1081;AFR_AF=0.4123;EUR_AF=0.0805;SAS_AF=0.1789;AA=A|||;VT=SNP
11	23997918	rs2139516	C	T	100	PASS	AC=810;AF=0.161741;AN=5008;NS=2504;DP=15940;EAS_AF=0.4544;AMR_AF=0.0821;AFR_AF=0.0333;EUR_AF=0.1213;SAS_AF=0.1319;AA=C|||;VT=SNP
11	23998095	rs16911972	C	T	100	PASS	AC=1064;AF=0.21246;AN=5008;NS=2504;DP=15477;EAS_AF=0.1865;AMR_AF=0.1081;AFR_AF=0.413;EUR_AF=0.0805;SAS_AF=0.1779;AA=c|||;VT=SNP
11	23998295	rs7118930	T	A	100	PASS	AC=2417;AF=0.482628;AN=5008;NS=2504;DP=19520;EAS_AF=0.6429;AMR_AF=0.2378;AFR_AF=0.7753;EUR_AF=0.2465;SAS_AF=0.3384;AA=A|||;VT=SNP
11	23998719	rs7119515	T	C	100	PASS	AC=2470;AF=0.493211;AN=5008;NS=2504;DP=17563;EAS_AF=0.6528;AMR_AF=0.245;AFR_AF=0.7995;EUR_AF=0.2515;SAS_AF=0.3395;AA=C|||;VT=SNP
11	23999115	rs1915056	G	A	100	PASS	AC=889;AF=0.177516;AN=5008;NS=2504;DP=17237;EAS_AF=0.0476;AMR_AF=0.2032;AFR_AF=0.1082;EUR_AF=0.3022;SAS_AF=0.2587;AA=G|||;VT=SNP
11	23999232	rs10500971	T	C	100	PASS	AC=1074;AF=0.214457;AN=5008;NS=2504;DP=20457;EAS_AF=0.1865;AMR_AF=0.1081;AFR_AF=0.4213;EUR_AF=0.0805;SAS_AF=0.1769;AA=T|||;VT=SNP
11	23999292	rs7945235	A	G	100	PASS	AC=827;AF=0.165136;AN=5008;NS=2504;DP=19627;EAS_AF=0.4643;AMR_AF=0.0865;AFR_AF=0.0348;EUR_AF=0.1223;SAS_AF=0.1329;AA=A|||;VT=SNP
11	23999439	rs80333124	G	A	100	PASS	AC=1062;AF=0.212061;AN=5008;NS=2504;DP=14773;EAS_AF=0.1855;AMR_AF=0.1081;AFR_AF=0.413;EUR_AF=0.0805;SAS_AF=0.1769;AA=G|||;VT=SNP
11	23999693	rs7945760	A	G	100	PASS	AC=2401;AF=0.479433;AN=5008;NS=2504;DP=16273;EAS_AF=0.6518;AMR_AF=0.2378;AFR_AF=0.7564;EUR_AF=0.2475;SAS_AF=0.3374;AA=G|||;VT=SNP
11	23999739	rs10500972	T	G	100	PASS	AC=827;AF=0.165136;AN=5008;NS=2504;DP=14225;EAS_AF=0.4653;AMR_AF=0.0865;AFR_AF=0.0348;EUR_AF=0.1223;SAS_AF=0.1319;AA=T|||;VT=SNP
11	23999926	rs77258448	C	T	100	PASS	AC=1420;AF=0.283546;AN=5008;NS=2504;DP=15771;EAS_AF=0.1865;AMR_AF=0.1427;AFR_AF=0.6104;EUR_AF=0.1252;SAS_AF=0.2045;AA=T|||;VT=SNP
11	23999939	rs117010015	C	T	100	PASS	AC=26;AF=0.00519169;AN=5008;NS=2504;DP=15758;EAS_AF=0;AMR_AF=0.0086;AFR_AF=0;EUR_AF=0.0119;SAS_AF=0.0082;AA=C|||;VT=SNP
11	24000022	rs147430662	G	A	100	PASS	AC=877;AF=0.17512;AN=5008;NS=2504;DP=15785;EAS_AF=0.1845;AMR_AF=0.0965;AFR_AF=0.2912;EUR_AF=0.0795;SAS_AF=0.1626;AA=G|||;VT=SNP
11	24000498	rs11027640	G	T	100	PASS	AC=1565;AF=0.3125;AN=5008;NS=2504;DP=15207;EAS_AF=0.5873;AMR_AF=0.1571;AFR_AF=0.3517;EUR_AF=0.1829;SAS_AF=0.2198;AA=T|||;VT=SNP
11	24001057	rs10767148	A	T	100	PASS	AC=2026;AF=0.404553;AN=5008;NS=2504;DP=17208;EAS_AF=0.6508;AMR_AF=0.2003;AFR_AF=0.5461;EUR_AF=0.2038;SAS_AF=0.3108;AA=T|||;VT=SNP
11	24001413	rs10834252	G	T	100	PASS	AC=2020;AF=0.403355;AN=5008;NS=2504;DP=16759;EAS_AF=0.6498;AMR_AF=0.196;AFR_AF=0.5446;EUR_AF=0.2038;SAS_AF=0.3108;AA=T|||;VT=SNP
11	24001507	rs117478283	A	G	100	PASS	AC=123;AF=0.0245607;AN=5008;NS=2504;DP=16866;EAS_AF=0.001;AMR_AF=0.0245;AFR_AF=0.025;EUR_AF=0.0447;SAS_AF=0.0276;AA=A|||;VT=SNP
11	24001793	rs75793797	C	T	100	PASS	AC=359;AF=0.0716853;AN=5008;NS=2504;DP=17738;EAS_AF=0.001;AMR_AF=0.0346;AFR_AF=0.1974;EUR_AF=0.0447;SAS_AF=0.0286;AA=T|||;VT=SNP
11	24001840	rs11027642	T	C	100	PASS	AC=822;AF=0.164137;AN=5008;NS=2504;DP=17379;EAS_AF=0.4702;AMR_AF=0.0836;AFR_AF=0.0265;EUR_AF=0.1243;SAS_AF=0.1329;AA=T|||;VT=SNP
11	24001975	rs10834253	G	A	100	PASS	AC=2367;AF=0.472644;AN=5008;NS=2504;DP=16374;EAS_AF=0.6567;AMR_AF=0.2305;AFR_AF=0.7262;EUR_AF=0.2505;SAS_AF=0.3405;AA=A|||;VT=SNP
11	24001994	rs78529186	G	C	100	PASS	AC=358;AF=0.0714856;AN=5008;NS=2504;DP=16489;EAS_AF=0.001;AMR_AF=0.0346;AFR_AF=0.1974;EUR_AF=0.0447;SAS_AF=0.0276;AA=G|||;VT=SNP
11	24002203	rs11027643	A	G	100	PASS	AC=823;AF=0.164337;AN=5008;NS=2504;DP=18041;EAS_AF=0.4702;AMR_AF=0.0836;AFR_AF=0.0272;EUR_AF=0.1243;SAS_AF=0.1329;AA=A|||;VT=SNP
11	24002293	rs10834254	T	C	100	PASS	AC=2389;AF=0.477037;AN=5008;NS=2504;DP=15778;EAS_AF=0.6577;AMR_AF=0.232;AFR_AF=0.7428;EUR_AF=0.2495;SAS_AF=0.3395;AA=C|||;VT=SNP
11	24002318	rs116485880	G	A	100	PASS	AC=358;AF=0.0714856;AN=5008;NS=2504;DP=14940;EAS_AF=0.001;AMR_AF=0.0346;AFR_AF=0.1974;EUR_AF=0.0447;SAS_AF=0.0276;AA=A|||;VT=SNP
11	24002553	rs11825842	G	A	100	PASS	AC=1072;AF=0.214058;AN=5008;NS=2504;DP=15549;EAS_AF=0.1855;AMR_AF=0.1066;AFR_AF=0.4213;EUR_AF=0.0805;SAS_AF=0.1769;AA=G|||;VT=SNP
11	24002631	rs143017797	A	C	100	PASS	AC=83;AF=0.0165735;AN=5008;NS=2504;DP=14439;EAS_AF=0.001;AMR_AF=0.0086;AFR_AF=0.0023;EUR_AF=0.0258;SAS_AF=0.0481;AA=A|||;VT=SNP
11	24002660	rs11027644	C	T	100	PASS	AC=815;AF=0.16274;AN=5008;NS=2504;DP=14887;EAS_AF=0.4633;AMR_AF=0.0836;AFR_AF=0.0265;EUR_AF=0.1243;SAS_AF=0.1329;AA=C|||;VT=SNP
11	24002723	rs11825890	G	A	100	PASS	AC=1072;AF=0.214058;AN=5008;NS=2504;DP=15231;EAS_AF=0.1855;AMR_AF=0.1066;AFR_AF=0.4213;EUR_AF=0.0805;SAS_AF=0.1769;AA=G|||;VT=SNP
11	24002735	rs11825892	G	A	100	PASS	AC=1072;AF=0.214058;AN=5008;NS=2504;DP=15206;EAS_AF=0.1855;AMR_AF=0.1066;AFR_AF=0.4213;EUR_AF=0.0805;SAS_AF=0.1769;AA=G|||;VT=SNP
11	24002980	rs10767149	G	A	100	PASS	AC=2302;AF=0.459665;AN=5008;NS=2504;DP=17625;EAS_AF=0.6508;AMR_AF=0.2262;AFR_AF=0.6861;EUR_AF=0.2495;SAS_AF=0.3384;AA=A|||;VT=SNP
11	24003315	rs72636024	A	G	100	PASS	AC=2026;AF=0.404553;AN=5008;NS=2504;DP=17211;EAS_AF=0.6508;AMR_AF=0.2003;AFR_AF=0.5461;EUR_AF=0.2048;SAS_AF=0.3098;AA=G|||;VT=SNP
11	24003719	rs11027645	C	T	100	PASS	AC=2312;AF=0.461661;AN=5008;NS=2504;DP=18289;EAS_AF=0.6498;AMR_AF=0.2262;AFR_AF=0.6861;EUR_AF=0.2495;SAS_AF=0.3497;AA=T|||;VT=SNP
11	24003733	rs11027646	G	A	100	PASS	AC=2301;AF=0.459465;AN=5008;NS=2504;DP=18110;EAS_AF=0.6498;AMR_AF=0.2277;AFR_AF=0.6861;EUR_AF=0.2495;SAS_AF=0.3374;AA=A|||;VT=SNP
11	24003758	rs11027647	C	T	100	PASS	AC=2312;AF=0.461661;AN=5008;NS=2504;DP=18082;EAS_AF=0.6498;AMR_AF=0.2262;AFR_AF=0.6861;EUR_AF=0.2495;SAS_AF=0.3497;AA=T|||;VT=SNP
11	24004296	rs56962830	G	T	100	PASS	AC=990;AF=0.197684;AN=5008;NS=2504;DP=17295;EAS_AF=0.129;AMR_AF=0.1023;AFR_AF=0.441;EUR_AF=0.1054;SAS_AF=0.1022;AA=T|||;VT=SNP
11	24004387	rs11027648	C	A	100	PASS	AC=801;AF=0.159944;AN=5008;NS=2504;DP=17287;EAS_AF=0.4554;AMR_AF=0.0836;AFR_AF=0.0265;EUR_AF=0.1223;SAS_AF=0.1288;AA=C|||;VT=SNP
11	24004742	rs76586328	C	A	100	PASS	AC=371;AF=0.0740815;AN=5008;NS=2504;DP=19608;EAS_AF=0.128;AMR_AF=0.0476;AFR_AF=0.0575;EUR_AF=0.0596;SAS_AF=0.0746;AA=C|||;VT=SNP
11	24005987	rs118167207	G	A	100	PASS	AC=16;AF=0.00319489;AN=5008;NS=2504;DP=16359;EAS_AF=0;AMR_AF=0.0014;AFR_AF=0;EUR_AF=0.0109;SAS_AF=0.0041;AA=G|||;VT=SNP
11	24006042	rs79351532	G	T	100	PASS	AC=946;AF=0.188898;AN=5008;NS=2504;DP=17711;EAS_AF=0.1736;AMR_AF=0.1023;AFR_AF=0.385;EUR_AF=0.0815;SAS_AF=0.1115;AA=G|||;VT=SNP
11	24006260	rs10834255	G	T	100	PASS	AC=2292;AF=0.457668;AN=5008;NS=2504;DP=18275;EAS_AF=0.6399;AMR_AF=0.2305;AFR_AF=0.73;EUR_AF=0.2445;SAS_AF=0.2822;AA=T|||;VT=SNP
11	24006427	rs2139513	A	G	100	PASS	AC=4652;AF=0.928914;AN=5008;NS=2504;DP=18366;EAS_AF=0.9911;AMR_AF=0.9539;AFR_AF=0.82;EUR_AF=0.9513;SAS_AF=0.9714;AA=G|||;VT=SNP
11	24007064	rs1915053	G	A	100	PASS	AC=3841;AF=0.766973;AN=5008;NS=2504;DP=14479;EAS_AF=0.8135;AMR_AF=0.8617;AFR_AF=0.5726;EUR_AF=0.8718;SAS_AF=0.8067;AA=G|||;VT=SNP
11	24007178	rs1915054	T	C	100	PASS	AC=2709;AF=0.540935;AN=5008;NS=2504;DP=17369;EAS_AF=0.3393;AMR_AF=0.755;AFR_AF=0.3351;EUR_AF=0.7485;SAS_AF=0.6616;AA=T|||;VT=SNP
11	24007256	rs1915055	T	C	100	PASS	AC=395;AF=0.0788738;AN=5008;NS=2504;DP=20177;EAS_AF=0.127;AMR_AF=0.049;AFR_AF=0.0756;EUR_AF=0.0596;SAS_AF=0.0746;AA=T|||;VT=SNP
11	24007319	rs2955452	A	G	100	PASS	AC=3680;AF=0.734824;AN=5008;NS=2504;DP=20279;EAS_AF=0.8095;AMR_AF=0.8501;AFR_AF=0.4592;EUR_AF=0.8708;SAS_AF=0.8088;AA=A|||;VT=SNP
11	24008571	rs138158425	C	T	100	PASS	AC=17;AF=0.00339457;AN=5008;NS=2504;DP=17545;EAS_AF=0;AMR_AF=0.0043;AFR_AF=0;EUR_AF=0.0139;SAS_AF=0;AA=C|||;VT=SNP
11	24008593	rs2946785	A	C	100	PASS	AC=4666;AF=0.931709;AN=5008;NS=2504;DP=17658;EAS_AF=0.9911;AMR_AF=0.9597;AFR_AF=0.8238;EUR_AF=0.9553;SAS_AF=0.9724;AA=C|||;VT=SNP
11	24008611	rs10767150	A	T	100	PASS	AC=2202;AF=0.439696;AN=5008;NS=2504;DP=17676;EAS_AF=0.6438;AMR_AF=0.2061;AFR_AF=0.6831;EUR_AF=0.2028;SAS_AF=0.3098;AA=T|||;VT=SNP
11	24008669	rs2946786	A	G	100	PASS	AC=4597;AF=0.917931;AN=5008;NS=2504;DP=16556;EAS_AF=0.9911;AMR_AF=0.9524;AFR_AF=0.7769;EUR_AF=0.9543;SAS_AF=0.9714;AA=A|||;VT=SNP
11	24009366	rs2946787	G	C	100	PASS	AC=2388;AF=0.476837;AN=5008;NS=2504;DP=8882;EAS_AF=0.3323;AMR_AF=0.7133;AFR_AF=0.1346;EUR_AF=0.7356;SAS_AF=0.6544;AA=G|||;VT=SNP
11	24009933	rs10834256	G	A	100	PASS	AC=1076;AF=0.214856;AN=5008;NS=2504;DP=17015;EAS_AF=0.4613;AMR_AF=0.1081;AFR_AF=0.2065;EUR_AF=0.1292;SAS_AF=0.136;AA=G|||;VT=SNP
11	24009950	rs10834257	G	A	100	PASS	AC=1159;AF=0.23143;AN=5008;NS=2504;DP=17329;EAS_AF=0.4633;AMR_AF=0.1153;AFR_AF=0.2405;EUR_AF=0.1292;SAS_AF=0.1677;AA=G|||;VT=SNP
11	24010221	rs28564929	T	C	100	PASS	AC=807;AF=0.161142;AN=5008;NS=2504;DP=16757;EAS_AF=0.1845;AMR_AF=0.0778;AFR_AF=0.2481;EUR_AF=0.0835;SAS_AF=0.1585;AA=T|||;VT=SNP
11	24010250	rs76624512	G	A	100	PASS	AC=259;AF=0.0517173;AN=5008;NS=2504;DP=16954;EAS_AF=0;AMR_AF=0.0476;AFR_AF=0.1127;EUR_AF=0.0577;SAS_AF=0.0194;AA=A|||;VT=SNP
11	24010403	rs77811219	A	G	100	PASS	AC=64;AF=0.0127796;AN=5008;NS=2504;DP=16014;EAS_AF=0;AMR_AF=0.0144;AFR_AF=0.0023;EUR_AF=0.0378;SAS_AF=0.0133;AA=A|||;VT=SNP
11	24010448	rs79651016	A	G	100	PASS	AC=116;AF=0.0231629;AN=5008;NS=2504;DP=15970;EAS_AF=0;AMR_AF=0.0418;AFR_AF=0.0076;EUR_AF=0.0577;SAS_AF=0.0194;AA=A|||;VT=SNP
11	24010530	rs2946788	G	T	100	PASS	AC=2408;AF=0.480831;AN=5008;NS=2504;DP=16570;EAS_AF=0.3383;AMR_AF=0.7421;AFR_AF=0.1399;EUR_AF=0.7247;SAS_AF=0.6524;AA=G|||;VT=SNP
11	24010768	rs59774191	G	A	100	PASS	AC=259;AF=0.0517173;AN=5008;NS=2504;DP=14496;EAS_AF=0;AMR_AF=0.0476;AFR_AF=0.112;EUR_AF=0.0577;SAS_AF=0.0204;AA=A|||;VT=SNP
11	24011281	rs79712258	C	A	100	PASS	AC=330;AF=0.0658946;AN=5008;NS=2504;DP=15932;EAS_AF=0;AMR_AF=0.049;AFR_AF=0.1649;EUR_AF=0.0577;SAS_AF=0.0204;AA=A|||;VT=SNP
11	24011508	rs11027652	T	C	100	PASS	AC=1280;AF=0.255591;AN=5008;NS=2504;DP=15316;EAS_AF=0.5873;AMR_AF=0.1311;AFR_AF=0.1483;EUR_AF=0.1988;SAS_AF=0.2055;AA=T|||;VT=SNP
11	24011806	rs114303425	T	A	100	PASS	AC=232;AF=0.0463259;AN=5008;NS=2504;DP=15858;EAS_AF=0;AMR_AF=0.0476;AFR_AF=0.0923;EUR_AF=0.0577;SAS_AF=0.0194;AA=T|||;VT=SNP
11	24012470	rs77131708	A	G	100	PASS	AC=113;AF=0.0225639;AN=5008;NS=2504;DP=17380;EAS_AF=0.001;AMR_AF=0.0288;AFR_AF=0.0008;EUR_AF=0.0596;SAS_AF=0.0317;AA=A|||;VT=SNP
11	24012743	rs117875256	C	G	100	PASS	AC=114;AF=0.0227636;AN=5008;NS=2504;DP=18557;EAS_AF=0;AMR_AF=0.0403;AFR_AF=0.0091;EUR_AF=0.0567;SAS_AF=0.0174;AA=C|||;VT=SNP
11	24012792	rs75427621	T	A	100	PASS	AC=144;AF=0.028754;AN=5008;NS=2504;DP=19833;EAS_AF=0;AMR_AF=0.0403;AFR_AF=0.031;EUR_AF=0.0567;SAS_AF=0.0184;AA=A|||;VT=SNP
11	24014023	rs79248761	A	T	100	PASS	AC=40;AF=0.00798722;AN=5008;NS=2504;DP=15162;EAS_AF=0.001;AMR_AF=0.0072;AFR_AF=0.0008;EUR_AF=0.0288;SAS_AF=0.0041;AA=A|||;VT=SNP
11	24014320	rs79587123	A	G	100	PASS	AC=364;AF=0.0726837;AN=5008;NS=2504;DP=16335;EAS_AF=0.0556;AMR_AF=0.0346;AFR_AF=0.1354;EUR_AF=0.0189;SAS_AF=0.0879;AA=A|||;VT=SNP
11	24014855	rs4145287	A	G	100	PASS	AC=2435;AF=0.486222;AN=5008;NS=2504;DP=16165;EAS_AF=0.6369;AMR_AF=0.245;AFR_AF=0.7632;EUR_AF=0.2753;SAS_AF=0.3446;AA=G|||;VT=SNP
11	24015024	rs77717049	G	A	100	PASS	AC=179;AF=0.0357428;AN=5008;NS=2504;DP=18554;EAS_AF=0;AMR_AF=0.0086;AFR_AF=0.1256;EUR_AF=0.007;SAS_AF=0;AA=G|||;VT=SNP
11	24015238	rs7109098	C	T	100	PASS	AC=826;AF=0.164936;AN=5008;NS=2504;DP=18246;EAS_AF=0.0575;AMR_AF=0.0634;AFR_AF=0.441;EUR_AF=0.0199;SAS_AF=0.1237;AA=C|||;VT=SNP
11	24015283	rs7931562	C	T	100	PASS	AC=1271;AF=0.253794;AN=5008;NS=2504;DP=18531;EAS_AF=0.5635;AMR_AF=0.1311;AFR_AF=0.1634;EUR_AF=0.1978;SAS_AF=0.2014;AA=c|||;VT=SNP
11	24015448	rs12274722	C	T	100	PASS	AC=647;AF=0.129193;AN=5008;NS=2504;DP=19765;EAS_AF=0.0575;AMR_AF=0.0533;AFR_AF=0.3139;EUR_AF=0.0199;SAS_AF=0.1196;AA=C|||;VT=SNP
11	24016310	rs75604779	G	A	100	PASS	AC=758;AF=0.151358;AN=5008;NS=2504;DP=18908;EAS_AF=0.1696;AMR_AF=0.0764;AFR_AF=0.2247;EUR_AF=0.0815;SAS_AF=0.1585;AA=G|||;VT=SNP
11	24016504	rs10834258	A	T	100	PASS	AC=1891;AF=0.377596;AN=5008;NS=2504;DP=19419;EAS_AF=0.622;AMR_AF=0.1888;AFR_AF=0.4592;EUR_AF=0.2177;SAS_AF=0.3139;AA=A|||;VT=SNP
11	24016716	rs117789185	G	A	100	PASS	AC=105;AF=0.0209665;AN=5008;NS=2504;DP=17901;EAS_AF=0.001;AMR_AF=0.0375;AFR_AF=0.003;EUR_AF=0.0567;SAS_AF=0.0174;AA=G|||;VT=SNP
11	24016876	rs1949541	T	C	100	PASS	AC=1909;AF=0.38119;AN=5008;NS=2504;DP=19148;EAS_AF=0.624;AMR_AF=0.1888;AFR_AF=0.4607;EUR_AF=0.2177;SAS_AF=0.3282;AA=T|||;VT=SNP
11	24017047	rs1915066	G	A	100	PASS	AC=2883;AF=0.575679;AN=5008;NS=2504;DP=17966;EAS_AF=0.3552;AMR_AF=0.7983;AFR_AF=0.3986;EUR_AF=0.7823;SAS_AF=0.6718;AA=A|||;VT=SNP
11	24017074	rs1915065	A	G	100	PASS	AC=2678;AF=0.534744;AN=5008;NS=2504;DP=17975;EAS_AF=0.3552;AMR_AF=0.755;AFR_AF=0.3222;EUR_AF=0.7256;SAS_AF=0.6544;AA=A|||;VT=SNP
11	24019431	rs2139519	C	T	100	PASS	AC=2342;AF=0.467652;AN=5008;NS=2504;DP=14417;EAS_AF=0.5685;AMR_AF=0.2349;AFR_AF=0.7595;EUR_AF=0.2644;SAS_AF=0.3436;AA=T|||;VT=SNP
11	24019707	rs7104072	C	G	100	PASS	AC=267;AF=0.0533147;AN=5008;NS=2504;DP=17576;EAS_AF=0;AMR_AF=0.0389;AFR_AF=0.1286;EUR_AF=0.0527;SAS_AF=0.0174;AA=C|||;VT=SNP
11	24020488	rs2946779	G	A	100	PASS	AC=2611;AF=0.521366;AN=5008;NS=2504;DP=19528;EAS_AF=0.3839;AMR_AF=0.7594;AFR_AF=0.23;EUR_AF=0.7396;SAS_AF=0.6636;AA=G|||;VT=SNP
11	24020973	rs118015338	G	A	100	PASS	AC=95;AF=0.0189696;AN=5008;NS=2504;DP=20285;EAS_AF=0;AMR_AF=0.0317;AFR_AF=0.003;EUR_AF=0.0527;SAS_AF=0.0164;AA=G|||;VT=SNP
11	24022248	rs2176795	T	A	100	PASS	AC=1131;AF=0.225839;AN=5008;NS=2504;DP=19549;EAS_AF=0.4504;AMR_AF=0.1037;AFR_AF=0.236;EUR_AF=0.1302;SAS_AF=0.1656;AA=A|||;VT=SNP
11	24022721	rs117893306	A	T	100	PASS	AC=77;AF=0.0153754;AN=5008;NS=2504;DP=18984;EAS_AF=0;AMR_AF=0.0288;AFR_AF=0.0008;EUR_AF=0.0487;SAS_AF=0.0072;AA=A|||;VT=SNP
11	24022858	rs72879359	G	T	100	PASS	AC=22;AF=0.00439297;AN=5008;NS=2504;DP=17514;EAS_AF=0;AMR_AF=0.0014;AFR_AF=0;EUR_AF=0.0129;SAS_AF=0.0082;AA=G|||;VT=SNP
11	24023286	rs72879360	C	T	100	PASS	AC=22;AF=0.00439297;AN=5008;NS=2504;DP=16554;EAS_AF=0;AMR_AF=0.0144;AFR_AF=0;EUR_AF=0.0109;SAS_AF=0.001;AA=C|||;VT=SNP
11	24023319	rs74646780	G	A	100	PASS	AC=105;AF=0.0209665;AN=5008;NS=2504;DP=16437;EAS_AF=0.001;AMR_AF=0.0375;AFR_AF=0.003;EUR_AF=0.0567;SAS_AF=0.0174;AA=G|||;VT=SNP
11	24023712	rs112622354	G	C	100	PASS	AC=49;AF=0.00978435;AN=5008;NS=2504;DP=15333;EAS_AF=0;AMR_AF=0.0144;AFR_AF=0.0023;EUR_AF=0.0268;SAS_AF=0.0092;AA=A|||;VT=SNP
11	24023956	rs10834259	T	C	100	PASS	AC=1333;AF=0.266174;AN=5008;NS=2504;DP=18956;EAS_AF=0.5744;AMR_AF=0.1326;AFR_AF=0.1899;EUR_AF=0.1938;SAS_AF=0.2209;AA=T|||;VT=SNP
11	24024089	rs141536047	A	G	100	PASS	AC=30;AF=0.00599042;AN=5008;NS=2504;DP=16924;EAS_AF=0;AMR_AF=0.0159;AFR_AF=0.0008;EUR_AF=0.0159;SAS_AF=0.002;AA=A|||;VT=SNP
11	24024178	rs2955453	C	T	100	PASS	AC=2369;AF=0.473043;AN=5008;NS=2504;DP=16097;EAS_AF=0.3512;AMR_AF=0.7493;AFR_AF=0.1021;EUR_AF=0.7276;SAS_AF=0.6421;AA=C|||;VT=SNP
11	24024211	rs2955454	T	A	100	PASS	AC=2856;AF=0.570288;AN=5008;NS=2504;DP=16715;EAS_AF=0.3522;AMR_AF=0.8098;AFR_AF=0.3563;EUR_AF=0.7893;SAS_AF=0.6892;AA=A|||;VT=SNP
11	24025593	rs1915074	G	A	100	PASS	AC=2549;AF=0.508986;AN=5008;NS=2504;DP=15574;EAS_AF=0.3532;AMR_AF=0.7608;AFR_AF=0.2292;EUR_AF=0.7266;SAS_AF=0.6452;AA=G|||;VT=SNP
11	24025846	rs79724729	G	A	100	PASS	AC=370;AF=0.0738818;AN=5008;NS=2504;DP=18006;EAS_AF=0.0496;AMR_AF=0.0288;AFR_AF=0.1611;EUR_AF=0.0109;SAS_AF=0.0777;AA=G|||;VT=SNP
11	24027222	rs17234665	G	A	100	PASS	AC=120;AF=0.0239617;AN=5008;NS=2504;DP=16630;EAS_AF=0.001;AMR_AF=0.0346;AFR_AF=0.003;EUR_AF=0.0557;SAS_AF=0.0358;AA=G|||;VT=SNP
11	24028151	rs80235744	C	A	100	PASS	AC=310;AF=0.061901;AN=5008;NS=2504;DP=15615;EAS_AF=0.124;AMR_AF=0.0331;AFR_AF=0.0287;EUR_AF=0.0646;SAS_AF=0.0603;AA=C|||;VT=SNP
11	24028359	rs117552740	T	C	100	PASS	AC=120;AF=0.0239617;AN=5008;NS=2504;DP=16701;EAS_AF=0.001;AMR_AF=0.0346;AFR_AF=0.003;EUR_AF=0.0557;SAS_AF=0.0358;AA=T|||;VT=SNP
11	24028551	rs79649372	C	G	100	PASS	AC=137;AF=0.0273562;AN=5008;NS=2504;DP=18069;EAS_AF=0.0238;AMR_AF=0.0173;AFR_AF=0.0045;EUR_AF=0.0825;SAS_AF=0.0123;AA=C|||;VT=SNP
11	24028623	rs78116360	A	G	100	PASS	AC=846;AF=0.16893;AN=5008;NS=2504;DP=19293;EAS_AF=0.1806;AMR_AF=0.0735;AFR_AF=0.2837;EUR_AF=0.0785;SAS_AF=0.1626;AA=A|||;VT=SNP
11	24028711	rs79680852	C	T	100	PASS	AC=570;AF=0.113818;AN=5008;NS=2504;DP=19400;EAS_AF=0.126;AMR_AF=0.0778;AFR_AF=0.1135;EUR_AF=0.1233;SAS_AF=0.1176;AA=C|||;VT=SNP
11	24028882	rs78439509	G	C	100	PASS	AC=386;AF=0.0770767;AN=5008;NS=2504;DP=17349;EAS_AF=0.0546;AMR_AF=0.0288;AFR_AF=0.1679;EUR_AF=0.0109;SAS_AF=0.0798;AA=G|||;VT=SNP
11	24028953	rs2955455	G	T	100	PASS	AC=2749;AF=0.548922;AN=5008;NS=2504;DP=16580;EAS_AF=0.3204;AMR_AF=0.8012;AFR_AF=0.3154;EUR_AF=0.7823;SAS_AF=0.681;AA=G|||;VT=SNP
11	24029671	rs2957778	G	A	100	PASS	AC=2379;AF=0.47504;AN=5008;NS=2504;DP=18068;EAS_AF=0.3214;AMR_AF=0.7651;AFR_AF=0.1006;EUR_AF=0.7396;SAS_AF=0.6616;AA=G|||;VT=SNP
11	24029936	rs72879376	A	T	100	PASS	AC=20;AF=0.00399361;AN=5008;NS=2504;DP=17776;EAS_AF=0;AMR_AF=0.0014;AFR_AF=0.0008;EUR_AF=0.0149;SAS_AF=0.0031;AA=A|||;VT=SNP
11	24030179	rs2955457	G	A	100	PASS	AC=2619;AF=0.522963;AN=5008;NS=2504;DP=15101;EAS_AF=0.3482;AMR_AF=0.7853;AFR_AF=0.2065;EUR_AF=0.7853;SAS_AF=0.6748;AA=G|||;VT=SNP
11	24030324	rs56195556	C	T	100	PASS	AC=315;AF=0.0628994;AN=5008;NS=2504;DP=14877;EAS_AF=0.001;AMR_AF=0.049;AFR_AF=0.1399;EUR_AF=0.0596;SAS_AF=0.0358;AA=C|||;VT=SNP
11	24030610	rs117320111	T	C	100	PASS	AC=8;AF=0.00159744;AN=5008;NS=2504;DP=14341;EAS_AF=0;AMR_AF=0;AFR_AF=0.0008;EUR_AF=0.007;SAS_AF=0;AA=T|||;VT=SNP
11	24031627	rs1915067	A	G	100	PASS	AC=3634;AF=0.725639;AN=5008;NS=2504;DP=18019;EAS_AF=0.5258;AMR_AF=0.8329;AFR_AF=0.7315;EUR_AF=0.7465;SAS_AF=0.8262;AA=A|||;VT=SNP
11	24031965	rs77572400	C	T	100	PASS	AC=206;AF=0.0411342;AN=5008;NS=2504;DP=12102;EAS_AF=0.001;AMR_AF=0.0418;AFR_AF=0.0643;EUR_AF=0.0567;SAS_AF=0.0348;AA=C|||;VT=SNP
11	24033035	rs79652353	A	G	100	PASS	AC=325;AF=0.0648962;AN=5008;NS=2504;DP=20147;EAS_AF=0.1091;AMR_AF=0.0216;AFR_AF=0.0998;EUR_AF=0.0189;SAS_AF=0.0501;AA=A|||;VT=SNP
11	24033297	rs7110905	G	T	100	PASS	AC=874;AF=0.174521;AN=5008;NS=2504;DP=18044;EAS_AF=0.1111;AMR_AF=0.085;AFR_AF=0.3858;EUR_AF=0.0775;SAS_AF=0.1176;AA=T|||;VT=SNP
11	24033454	rs76672593	A	C	100	PASS	AC=146;AF=0.0291534;AN=5008;NS=2504;DP=19216;EAS_AF=0.001;AMR_AF=0.0432;AFR_AF=0.0144;EUR_AF=0.0606;SAS_AF=0.0358;AA=A|||;VT=SNP
11	24033827	rs76147921	G	C	100	PASS	AC=294;AF=0.0587061;AN=5008;NS=2504;DP=16920;EAS_AF=0.1071;AMR_AF=0.0202;AFR_AF=0.0787;EUR_AF=0.0189;SAS_AF=0.0501;AA=G|||;VT=SNP
11	24034131	rs150300384	C	T	100	PASS	AC=285;AF=0.0569089;AN=5008;NS=2504;DP=13554;EAS_AF=0.1071;AMR_AF=0.0202;AFR_AF=0.0719;EUR_AF=0.0189;SAS_AF=0.0501;AA=-|||;VT=SNP
11	24034927	rs73431832	A	G	100	PASS	AC=970;AF=0.19369;AN=5008;NS=2504;DP=18719;EAS_AF=0.1438;AMR_AF=0.0879;AFR_AF=0.4017;EUR_AF=0.0805;SAS_AF=0.1554;AA=A|||;VT=SNP
11	24034943	rs145897347	T	C	100	PASS	AC=76;AF=0.0151757;AN=5008;NS=2504;DP=19044;EAS_AF=0.002;AMR_AF=0.0418;AFR_AF=0.0023;EUR_AF=0.0209;SAS_AF=0.0215;AA=T|||;VT=SNP
11	24035258	rs11027659	C	A	100	PASS	AC=1358;AF=0.271166;AN=5008;NS=2504;DP=19197;EAS_AF=0.4653;AMR_AF=0.1571;AFR_AF=0.2398;EUR_AF=0.2425;SAS_AF=0.2239;AA=C|||;VT=SNP
11	24035638	rs138714469	T	C	100	PASS	AC=37;AF=0.00738818;AN=5008;NS=2504;DP=16266;EAS_AF=0.001;AMR_AF=0.0101;AFR_AF=0.0015;EUR_AF=0.0139;SAS_AF=0.0133;AA=T|||;VT=SNP
11	24036142	rs6484004	G	A	100	PASS	AC=2195;AF=0.438299;AN=5008;NS=2504;DP=18492;EAS_AF=0.5308;AMR_AF=0.2608;AFR_AF=0.649;EUR_AF=0.335;SAS_AF=0.2904;AA=A|||;VT=SNP
11	24036413	rs11027661	G	A	100	PASS	AC=2265;AF=0.452276;AN=5008;NS=2504;DP=18219;EAS_AF=0.5317;AMR_AF=0.2637;AFR_AF=0.6944;EUR_AF=0.338;SAS_AF=0.2945;AA=A|||;VT=SNP
11	24037398	rs7483648	G	A	100	PASS	AC=2256;AF=0.450479;AN=5008;NS=2504;DP=16204;EAS_AF=0.5427;AMR_AF=0.2507;AFR_AF=0.6702;EUR_AF=0.327;SAS_AF=0.3272;AA=A|||;VT=SNP
11	24038268	rs56255562	A	T	100	PASS	AC=21;AF=0.00419329;AN=5008;NS=2504;DP=15906;EAS_AF=0;AMR_AF=0.0144;AFR_AF=0;EUR_AF=0.0099;SAS_AF=0.001;AA=A|||;VT=SNP
11	24038287	rs10500973	C	T	100	PASS	AC=2168;AF=0.432907;AN=5008;NS=2504;DP=15869;EAS_AF=0.503;AMR_AF=0.2464;AFR_AF=0.6536;EUR_AF=0.327;SAS_AF=0.3037;AA=T|||;VT=SNP
11	24038597	rs180945478	A	T	100	PASS	AC=16;AF=0.00319489;AN=5008;NS=2504;DP=16723;EAS_AF=0;AMR_AF=0.0014;AFR_AF=0;EUR_AF=0.0099;SAS_AF=0.0051;AA=A|||;VT=SNP
11	24039022	rs12279243	G	A	100	PASS	AC=229;AF=0.0457268;AN=5008;NS=2504;DP=20514;EAS_AF=0.0387;AMR_AF=0.0173;AFR_AF=0.0847;EUR_AF=0.0199;SAS_AF=0.047;AA=G|||;VT=SNP
11	24039237	rs117027582	C	T	100	PASS	AC=35;AF=0.00698882;AN=5008;NS=2504;DP=18852;EAS_AF=0;AMR_AF=0.0173;AFR_AF=0;EUR_AF=0.0209;SAS_AF=0.002;AA=C|||;VT=SNP
11	24040246	rs150458553	C	A	100	PASS	AC=14;AF=0.00279553;AN=5008;NS=2504;DP=19008;EAS_AF=0.001;AMR_AF=0.0043;AFR_AF=0;EUR_AF=0.008;SAS_AF=0.002;AA=C|||;VT=SNP
11	24041205	rs11027662	C	G	100	PASS	AC=2319;AF=0.463059;AN=5008;NS=2504;DP=15392;EAS_AF=0.4484;AMR_AF=0.5115;AFR_AF=0.5212;EUR_AF=0.3787;SAS_AF=0.4519;AA=G|||;VT=SNP
11	24041531	rs10834263	C	T	100	PASS	AC=2485;AF=0.496206;AN=5008;NS=2504;DP=13862;EAS_AF=0.4484;AMR_AF=0.513;AFR_AF=0.6301;EUR_AF=0.3787;SAS_AF=0.4734;AA=T|||;VT=SNP
11	24042253	rs78280512	T	C	100	PASS	AC=41;AF=0.0081869;AN=5008;NS=2504;DP=16677;EAS_AF=0;AMR_AF=0.0101;AFR_AF=0.0015;EUR_AF=0.0229;SAS_AF=0.0092;AA=T|||;VT=SNP
11	24042960	rs113555148	T	C	100	PASS	AC=73;AF=0.0145767;AN=5008;NS=2504;DP=18921;EAS_AF=0.002;AMR_AF=0.0418;AFR_AF=0.0023;EUR_AF=0.0199;SAS_AF=0.0194;AA=T|||;VT=SNP
11	24043815	rs12295367	T	G	100	PASS	AC=2500;AF=0.499201;AN=5008;NS=2504;DP=16901;EAS_AF=0.4504;AMR_AF=0.5231;AFR_AF=0.6271;EUR_AF=0.3877;SAS_AF=0.4744;AA=G|||;VT=SNP
11	24044518	rs11027664	G	A	100	PASS	AC=468;AF=0.0934505;AN=5008;NS=2504;DP=20339;EAS_AF=0.0367;AMR_AF=0.0418;AFR_AF=0.2224;EUR_AF=0.0547;SAS_AF=0.0542;AA=A|||;VT=SNP
11	24044674	rs10834264	G	A	100	PASS	AC=2333;AF=0.465855;AN=5008;NS=2504;DP=19542;EAS_AF=0.4474;AMR_AF=0.5115;AFR_AF=0.5287;EUR_AF=0.3817;SAS_AF=0.454;AA=A|||;VT=SNP
11	24045017	rs12365026	C	T	100	PASS	AC=328;AF=0.0654952;AN=5008;NS=2504;DP=17707;EAS_AF=0.0575;AMR_AF=0.0303;AFR_AF=0.1112;EUR_AF=0.0706;SAS_AF=0.0317;AA=C|||;VT=SNP
11	24045029	rs10834265	T	C	100	PASS	AC=2513;AF=0.501797;AN=5008;NS=2504;DP=17831;EAS_AF=0.4504;AMR_AF=0.5245;AFR_AF=0.6377;EUR_AF=0.3857;SAS_AF=0.4744;AA=C|||;VT=SNP
11	24046874	rs7951184	T	A	100	PASS	AC=344;AF=0.0686901;AN=5008;NS=2504;DP=15414;EAS_AF=0.0407;AMR_AF=0.0288;AFR_AF=0.1271;EUR_AF=0.0577;SAS_AF=0.0583;AA=T|||;VT=SNP
11	24047010	rs4923149	C	A	100	PASS	AC=2353;AF=0.469848;AN=5008;NS=2504;DP=15115;EAS_AF=0.4464;AMR_AF=0.5043;AFR_AF=0.5227;EUR_AF=0.3748;SAS_AF=0.4959;AA=A|||;VT=SNP
11	24047282	rs11027665	A	G	100	PASS	AC=171;AF=0.0341454;AN=5008;NS=2504;DP=15903;EAS_AF=0.0407;AMR_AF=0.0159;AFR_AF=0.0045;EUR_AF=0.0557;SAS_AF=0.0583;AA=A|||;VT=SNP
11	24047557	rs1915076	C	T	100	PASS	AC=3857;AF=0.770168;AN=5008;NS=2504;DP=17113;EAS_AF=0.5655;AMR_AF=0.804;AFR_AF=0.8593;EUR_AF=0.7565;SAS_AF=0.8507;AA=T|||;VT=SNP
11	24047982	rs11600891	A	T	100	PASS	AC=313;AF=0.0625;AN=5008;NS=2504;DP=16314;EAS_AF=0.0407;AMR_AF=0.0259;AFR_AF=0.1067;EUR_AF=0.0557;SAS_AF=0.0583;AA=A|||;VT=SNP
11	24048206	rs11027666	T	C	100	PASS	AC=320;AF=0.0638978;AN=5008;NS=2504;DP=18195;EAS_AF=0.0407;AMR_AF=0.0259;AFR_AF=0.112;EUR_AF=0.0557;SAS_AF=0.0583;AA=T|||;VT=SNP
11	24048346	rs2403884	C	T	100	PASS	AC=2494;AF=0.498003;AN=5008;NS=2504;DP=17609;EAS_AF=0.4464;AMR_AF=0.5144;AFR_AF=0.621;EUR_AF=0.3787;SAS_AF=0.4959;AA=T|||;VT=SNP
11	24048870	rs10466429	C	T	100	PASS	AC=2509;AF=0.500998;AN=5008;NS=2504;DP=17608;EAS_AF=0.4494;AMR_AF=0.5231;AFR_AF=0.6233;EUR_AF=0.3817;SAS_AF=0.4959;AA=T|||;VT=SNP
11	24049308	rs117988434	A	G	100	PASS	AC=32;AF=0.00638978;AN=5008;NS=2504;DP=15233;EAS_AF=0;AMR_AF=0.0072;AFR_AF=0;EUR_AF=0.0239;SAS_AF=0.0031;AA=A|||;VT=SNP
11	24050159	rs11027667	G	A	100	PASS	AC=1633;AF=0.326078;AN=5008;NS=2504;DP=15340;EAS_AF=0.4067;AMR_AF=0.4597;AFR_AF=0.121;EUR_AF=0.331;SAS_AF=0.4202;AA=A|||;VT=SNP
11	24050237	rs10767154	A	G	100	PASS	AC=2523;AF=0.503794;AN=5008;NS=2504;DP=14944;EAS_AF=0.4484;AMR_AF=0.5202;AFR_AF=0.6286;EUR_AF=0.3897;SAS_AF=0.498;AA=G|||;VT=SNP
11	24050732	rs11027668	T	C	100	PASS	AC=1662;AF=0.331869;AN=5008;NS=2504;DP=12125;EAS_AF=0.4117;AMR_AF=0.4712;AFR_AF=0.1225;EUR_AF=0.3439;SAS_AF=0.4213;AA=T|||;VT=SNP
11	24050982	rs79023445	T	A	100	PASS	AC=32;AF=0.00638978;AN=5008;NS=2504;DP=16306;EAS_AF=0;AMR_AF=0.0072;AFR_AF=0;EUR_AF=0.0239;SAS_AF=0.0031;AA=T|||;VT=SNP
11	24051157	rs77941307	C	T	100	PASS	AC=157;AF=0.0313498;AN=5008;NS=2504;DP=17844;EAS_AF=0.0258;AMR_AF=0.0159;AFR_AF=0.059;EUR_AF=0.0209;SAS_AF=0.0215;AA=C|||;VT=SNP
11	24051239	rs6484005	C	G	100	PASS	AC=457;AF=0.091254;AN=5008;NS=2504;DP=20231;EAS_AF=0.0417;AMR_AF=0.0375;AFR_AF=0.2269;EUR_AF=0.0547;SAS_AF=0.0348;AA=C|||;VT=SNP
11	24051724	rs11027669	G	A	100	PASS	AC=22;AF=0.00439297;AN=5008;NS=2504;DP=2555;EAS_AF=0;AMR_AF=0.0086;AFR_AF=0.0008;EUR_AF=0.0129;SAS_AF=0.002;AA=g|||;VT=SNP
11	24052504	rs12366057	C	T	100	PASS	AC=477;AF=0.0952476;AN=5008;NS=2504;DP=21300;EAS_AF=0.0417;AMR_AF=0.0418;AFR_AF=0.2254;EUR_AF=0.0547;SAS_AF=0.0542;AA=t|||;VT=SNP
11	24053171	rs11604225	A	G	100	PASS	AC=340;AF=0.0678914;AN=5008;NS=2504;DP=17227;EAS_AF=0.0367;AMR_AF=0.0259;AFR_AF=0.1286;EUR_AF=0.0577;SAS_AF=0.0583;AA=A|||;VT=SNP
11	24053257	rs61876465	G	A	100	PASS	AC=1627;AF=0.32488;AN=5008;NS=2504;DP=15510;EAS_AF=0.4117;AMR_AF=0.4496;AFR_AF=0.1218;EUR_AF=0.3221;SAS_AF=0.4243;AA=G|||;VT=SNP
11	24053409	rs10834267	A	T	100	PASS	AC=308;AF=0.0615016;AN=5008;NS=2504;DP=17365;EAS_AF=0.0367;AMR_AF=0.0259;AFR_AF=0.1059;EUR_AF=0.0557;SAS_AF=0.0583;AA=A|||;VT=SNP
11	24053951	rs117610905	T	A	100	PASS	AC=32;AF=0.00638978;AN=5008;NS=2504;DP=19516;EAS_AF=0;AMR_AF=0.0072;AFR_AF=0;EUR_AF=0.0239;SAS_AF=0.0031;AA=T|||;VT=SNP
11	24054436	rs117868623	A	G	100	PASS	AC=76;AF=0.0151757;AN=5008;NS=2504;DP=20401;EAS_AF=0;AMR_AF=0.013;AFR_AF=0.0008;EUR_AF=0.0258;SAS_AF=0.0409;AA=A|||;VT=SNP
11	24054845	rs11604992	A	C	100	PASS	AC=166;AF=0.033147;AN=5008;NS=2504;DP=17808;EAS_AF=0.0367;AMR_AF=0.0159;AFR_AF=0.0045;EUR_AF=0.0547;SAS_AF=0.0583;AA=A|||;VT=SNP
11	24055015	rs144130432	C	T	100	PASS	AC=48;AF=0.00958466;AN=5008;NS=2504;DP=17992;EAS_AF=0;AMR_AF=0.0086;AFR_AF=0;EUR_AF=0.0249;SAS_AF=0.0174;AA=C|||;VT=SNP
11	24055416	rs11027672	A	T	100	PASS	AC=661;AF=0.131989;AN=5008;NS=2504;DP=17477;EAS_AF=0.0367;AMR_AF=0.0504;AFR_AF=0.3601;EUR_AF=0.0557;SAS_AF=0.0583;AA=T|||;VT=SNP
11	24056039	rs11027673	C	T	100	PASS	AC=291;AF=0.058107;AN=5008;NS=2504;DP=18733;EAS_AF=0.0417;AMR_AF=0.0259;AFR_AF=0.1112;EUR_AF=0.0517;SAS_AF=0.0327;AA=C|||;VT=SNP
11	24056041	rs7925923	G	A	100	PASS	AC=2388;AF=0.476837;AN=5008;NS=2504;DP=18750;EAS_AF=0.4425;AMR_AF=0.5072;AFR_AF=0.5787;EUR_AF=0.3728;SAS_AF=0.4601;AA=A|||;VT=SNP
11	24056701	rs11027675	G	A	100	PASS	AC=1632;AF=0.325879;AN=5008;NS=2504;DP=17373;EAS_AF=0.4038;AMR_AF=0.4539;AFR_AF=0.143;EUR_AF=0.3221;SAS_AF=0.4059;AA=G|||;VT=SNP
11	24057387	rs77139953	C	T	100	PASS	AC=46;AF=0.0091853;AN=5008;NS=2504;DP=16507;EAS_AF=0.004;AMR_AF=0.013;AFR_AF=0.0083;EUR_AF=0.0209;SAS_AF=0.001;AA=c|||;VT=SNP
11	24058345	rs11027676	C	G	100	PASS	AC=2551;AF=0.509385;AN=5008;NS=2504;DP=21282;EAS_AF=0.4484;AMR_AF=0.549;AFR_AF=0.534;EUR_AF=0.4523;SAS_AF=0.5695;AA=G|||;VT=SNP
11	24058731	rs35306297	C	G	100	PASS	AC=2366;AF=0.472444;AN=5008;NS=2504;DP=19837;EAS_AF=0.4444;AMR_AF=0.513;AFR_AF=0.5257;EUR_AF=0.3897;SAS_AF=0.4857;AA=G|||;VT=SNP
11	24059452	rs10834268	G	T	100	PASS	AC=289;AF=0.0577077;AN=5008;NS=2504;DP=18834;EAS_AF=0.0417;AMR_AF=0.0259;AFR_AF=0.1097;EUR_AF=0.0517;SAS_AF=0.0327;AA=G|||;VT=SNP
11	24059827	rs11027677	C	T	100	PASS	AC=292;AF=0.0583067;AN=5008;NS=2504;DP=18892;EAS_AF=0.0417;AMR_AF=0.0259;AFR_AF=0.1097;EUR_AF=0.0527;SAS_AF=0.0348;AA=C|||;VT=SNP
11	24060691	rs7949813	G	A	100	PASS	AC=1711;AF=0.341653;AN=5008;NS=2504;DP=14419;EAS_AF=0.4038;AMR_AF=0.4597;AFR_AF=0.1967;EUR_AF=0.326;SAS_AF=0.4059;AA=g|||;VT=SNP
11	24060800	rs1915071	A	G	100	PASS	AC=478;AF=0.0954473;AN=5008;NS=2504;DP=13929;EAS_AF=0.0417;AMR_AF=0.0403;AFR_AF=0.2405;EUR_AF=0.0557;SAS_AF=0.0348;AA=A|||;VT=SNP
11	24061085	rs4412756	T	G	100	PASS	AC=1673;AF=0.334065;AN=5008;NS=2504;DP=13950;EAS_AF=0.4067;AMR_AF=0.4539;AFR_AF=0.152;EUR_AF=0.329;SAS_AF=0.4254;AA=T|||;VT=SNP
11	24061337	rs4372449	C	T	100	PASS	AC=2409;AF=0.48103;AN=5008;NS=2504;DP=16940;EAS_AF=0.4454;AMR_AF=0.5072;AFR_AF=0.5772;EUR_AF=0.3728;SAS_AF=0.4806;AA=T|||;VT=SNP
11	24061481	rs4427563	G	A	100	PASS	AC=1607;AF=0.320887;AN=5008;NS=2504;DP=14898;EAS_AF=0.4028;AMR_AF=0.4467;AFR_AF=0.1346;EUR_AF=0.3171;SAS_AF=0.4029;AA=G|||;VT=SNP
11	24064534	rs7115164	C	T	100	PASS	AC=2346;AF=0.46845;AN=5008;NS=2504;DP=12917;EAS_AF=0.4444;AMR_AF=0.5187;AFR_AF=0.5272;EUR_AF=0.3877;SAS_AF=0.4611;AA=T|||;VT=SNP
11	24065625	rs72881122	G	T	100	PASS	AC=1840;AF=0.367412;AN=5008;NS=2504;DP=13330;EAS_AF=0.4038;AMR_AF=0.4669;AFR_AF=0.2746;EUR_AF=0.326;SAS_AF=0.4274;AA=T|||;VT=SNP
11	24065641	rs35836259	C	T	100	PASS	AC=422;AF=0.0842652;AN=5008;NS=2504;DP=14033;EAS_AF=0.0427;AMR_AF=0.0346;AFR_AF=0.1853;EUR_AF=0.0547;SAS_AF=0.0562;AA=C|||;VT=SNP
11	24065700	rs76776887	C	T	100	PASS	AC=25;AF=0.00499201;AN=5008;NS=2504;DP=16131;EAS_AF=0;AMR_AF=0.0043;AFR_AF=0.0023;EUR_AF=0.0189;SAS_AF=0;AA=c|||;VT=SNP
11	24066661	rs72881123	T	C	100	PASS	AC=168;AF=0.0335463;AN=5008;NS=2504;DP=15719;EAS_AF=0.001;AMR_AF=0.0461;AFR_AF=0.0053;EUR_AF=0.0944;SAS_AF=0.0337;AA=T|||;VT=SNP
11	24066733	rs112873579	G	C	100	PASS	AC=27;AF=0.00539137;AN=5008;NS=2504;DP=14279;EAS_AF=0;AMR_AF=0.0043;AFR_AF=0.0023;EUR_AF=0.0209;SAS_AF=0;AA=G|||;VT=SNP
11	24066888	rs11027680	T	C	100	PASS	AC=529;AF=0.105631;AN=5008;NS=2504;DP=10511;EAS_AF=0.0417;AMR_AF=0.0432;AFR_AF=0.261;EUR_AF=0.0567;SAS_AF=0.0562;AA=T|||;VT=SNP
11	24066990	rs140340235	T	C	100	PASS	AC=34;AF=0.00678914;AN=5008;NS=2504;DP=13160;EAS_AF=0;AMR_AF=0.0043;AFR_AF=0.0008;EUR_AF=0.0139;SAS_AF=0.0164;AA=T|||;VT=SNP
11	24067367	rs1915049	T	A	100	PASS	AC=2414;AF=0.482029;AN=5008;NS=2504;DP=15227;EAS_AF=0.4514;AMR_AF=0.5202;AFR_AF=0.5552;EUR_AF=0.3887;SAS_AF=0.4836;AA=A|||;VT=SNP
11	24067498	rs1915050	C	G	100	PASS	AC=2555;AF=0.510184;AN=5008;NS=2504;DP=16742;EAS_AF=0.4524;AMR_AF=0.5476;AFR_AF=0.5696;EUR_AF=0.4463;SAS_AF=0.5286;AA=G|||;VT=SNP
11	24067879	rs10834269	A	G	100	PASS	AC=1768;AF=0.353035;AN=5008;NS=2504;DP=19193;EAS_AF=0.4077;AMR_AF=0.4697;AFR_AF=0.2065;EUR_AF=0.336;SAS_AF=0.4294;AA=A|||;VT=SNP
11	24069488	rs11603430	G	A	100	PASS	AC=289;AF=0.0577077;AN=5008;NS=2504;DP=15896;EAS_AF=0.0407;AMR_AF=0.0259;AFR_AF=0.1104;EUR_AF=0.0517;SAS_AF=0.0327;AA=G|||;VT=SNP
11	24069644	rs17306796	A	G	100	PASS	AC=84;AF=0.0167732;AN=5008;NS=2504;DP=16598;EAS_AF=0.001;AMR_AF=0.0403;AFR_AF=0;EUR_AF=0.0368;SAS_AF=0.0184;AA=A|||;VT=SNP
11	24070434	rs1996751	G	A	100	PASS	AC=2099;AF=0.419129;AN=5008;NS=2504;DP=17082;EAS_AF=0.4454;AMR_AF=0.4914;AFR_AF=0.3593;EUR_AF=0.3807;SAS_AF=0.4611;AA=A|||;VT=SNP
11	24071453	rs35615456	A	G	100	PASS	AC=297;AF=0.0593051;AN=5008;NS=2504;DP=15954;EAS_AF=0.0417;AMR_AF=0.0259;AFR_AF=0.1135;EUR_AF=0.0527;SAS_AF=0.0348;AA=A|||;VT=SNP
11	24071872	rs117875790	C	G	100	PASS	AC=126;AF=0.0251597;AN=5008;NS=2504;DP=17647;EAS_AF=0;AMR_AF=0.0187;AFR_AF=0.0008;EUR_AF=0.0527;SAS_AF=0.0603;AA=c|||;VT=SNP
11	24072314	rs11027682	G	A	100	PASS	AC=2238;AF=0.446885;AN=5008;NS=2504;DP=18655;EAS_AF=0.4464;AMR_AF=0.5;AFR_AF=0.4584;EUR_AF=0.3807;SAS_AF=0.4622;AA=G|||;VT=SNP
11	24072359	rs11027683	G	A	100	PASS	AC=1721;AF=0.34365;AN=5008;NS=2504;DP=18363;EAS_AF=0.4058;AMR_AF=0.4597;AFR_AF=0.202;EUR_AF=0.327;SAS_AF=0.4059;AA=G|||;VT=SNP
11	24072469	rs11027684	A	G	100	PASS	AC=1628;AF=0.32508;AN=5008;NS=2504;DP=18965;EAS_AF=0.4058;AMR_AF=0.4582;AFR_AF=0.1278;EUR_AF=0.332;SAS_AF=0.407;AA=A|||;VT=SNP
11	24072558	rs11027685	G	T	100	PASS	AC=1618;AF=0.323083;AN=5008;NS=2504;DP=19438;EAS_AF=0.4058;AMR_AF=0.4524;AFR_AF=0.1278;EUR_AF=0.327;SAS_AF=0.4059;AA=G|||;VT=SNP
11	24072800	rs11027686	A	T	100	PASS	AC=2227;AF=0.444688;AN=5008;NS=2504;DP=19212;EAS_AF=0.4464;AMR_AF=0.5;AFR_AF=0.4501;EUR_AF=0.3807;SAS_AF=0.4622;AA=A|||;VT=SNP
11	24073025	rs11027687	G	C	100	PASS	AC=2489;AF=0.497005;AN=5008;NS=2504;DP=18790;EAS_AF=0.4464;AMR_AF=0.5187;AFR_AF=0.6331;EUR_AF=0.3867;SAS_AF=0.4632;AA=C|||;VT=SNP
11	24073243	rs146474544	T	A	100	PASS	AC=18;AF=0.00359425;AN=5008;NS=2504;DP=17171;EAS_AF=0;AMR_AF=0.0086;AFR_AF=0;EUR_AF=0.008;SAS_AF=0.0041;AA=T|||;VT=SNP
11	24073465	rs66884148	A	T	100	PASS	AC=499;AF=0.0996406;AN=5008;NS=2504;DP=17570;EAS_AF=0.0407;AMR_AF=0.0389;AFR_AF=0.261;EUR_AF=0.0537;SAS_AF=0.0327;AA=A|||;VT=SNP
11	24073643	rs35515672	G	T	100	PASS	AC=283;AF=0.0565096;AN=5008;NS=2504;DP=17443;EAS_AF=0.0407;AMR_AF=0.0259;AFR_AF=0.1059;EUR_AF=0.0517;SAS_AF=0.0327;AA=G|||;VT=SNP
11	24073794	rs1996652	A	G	100	PASS	AC=2500;AF=0.499201;AN=5008;NS=2504;DP=15931;EAS_AF=0.4484;AMR_AF=0.536;AFR_AF=0.5371;EUR_AF=0.4453;SAS_AF=0.5297;AA=A|||;VT=SNP
11	24074207	rs11027689	G	A	100	PASS	AC=1734;AF=0.346246;AN=5008;NS=2504;DP=16799;EAS_AF=0.4058;AMR_AF=0.4856;AFR_AF=0.1286;EUR_AF=0.3797;SAS_AF=0.4458;AA=G|||;VT=SNP
11	24074581	rs79652902	G	A	100	PASS	AC=35;AF=0.00698882;AN=5008;NS=2504;DP=17504;EAS_AF=0;AMR_AF=0.0058;AFR_AF=0.0008;EUR_AF=0.0139;SAS_AF=0.0164;AA=G|||;VT=SNP
11	24074684	rs12276930	A	C	100	PASS	AC=2354;AF=0.470048;AN=5008;NS=2504;DP=15496;EAS_AF=0.4474;AMR_AF=0.5086;AFR_AF=0.5129;EUR_AF=0.3887;SAS_AF=0.4918;AA=C|||;VT=SNP
11	24074854	rs11027690	T	G	100	PASS	AC=2447;AF=0.488618;AN=5008;NS=2504;DP=14993;EAS_AF=0.4484;AMR_AF=0.5346;AFR_AF=0.5121;EUR_AF=0.4433;SAS_AF=0.5123;AA=G|||;VT=SNP
11	24074862	rs11027691	C	T	100	PASS	AC=2447;AF=0.488618;AN=5008;NS=2504;DP=14910;EAS_AF=0.4484;AMR_AF=0.5346;AFR_AF=0.5121;EUR_AF=0.4433;SAS_AF=0.5123;AA=C|||;VT=SNP
11	24074924	rs11027692	T	C	100	PASS	AC=23;AF=0.00459265;AN=5008;NS=2504;DP=14599;EAS_AF=0;AMR_AF=0.0086;AFR_AF=0.0008;EUR_AF=0.0139;SAS_AF=0.002;AA=T|||;VT=SNP
11	24075078	rs72881143	T	C	100	PASS	AC=53;AF=0.0105831;AN=5008;NS=2504;DP=13796;EAS_AF=0;AMR_AF=0.0461;AFR_AF=0.0008;EUR_AF=0.0169;SAS_AF=0.0031;AA=T|||;VT=SNP
11	24075264	rs7931513	G	T	100	PASS	AC=2446;AF=0.488419;AN=5008;NS=2504;DP=13223;EAS_AF=0.4494;AMR_AF=0.5346;AFR_AF=0.5106;EUR_AF=0.4423;SAS_AF=0.5133;AA=T|||;VT=SNP
11	24075358	rs72881144	G	A	100	PASS	AC=53;AF=0.0105831;AN=5008;NS=2504;DP=13676;EAS_AF=0;AMR_AF=0.0461;AFR_AF=0.0008;EUR_AF=0.0169;SAS_AF=0.0031;AA=G|||;VT=SNP
11	24075500	rs71472769	A	T	100	PASS	AC=123;AF=0.0245607;AN=5008;NS=2504;DP=14028;EAS_AF=0;AMR_AF=0.0548;AFR_AF=0.0053;EUR_AF=0.0656;SAS_AF=0.0123;AA=A|||;VT=SNP
11	24075773	rs7946979	T	A	100	PASS	AC=2444;AF=0.488019;AN=5008;NS=2504;DP=14476;EAS_AF=0.4464;AMR_AF=0.5346;AFR_AF=0.5106;EUR_AF=0.4433;SAS_AF=0.5133;AA=A|||;VT=SNP
11	24075827	rs12795835	T	G	100	PASS	AC=2467;AF=0.492612;AN=5008;NS=2504;DP=14648;EAS_AF=0.4464;AMR_AF=0.5346;AFR_AF=0.5272;EUR_AF=0.4443;SAS_AF=0.5133;AA=G|||;VT=SNP
11	24075980	rs7112748	C	T	100	PASS	AC=2039;AF=0.407149;AN=5008;NS=2504;DP=14808;EAS_AF=0.4464;AMR_AF=0.5058;AFR_AF=0.2262;EUR_AF=0.4354;SAS_AF=0.5123;AA=C|||;VT=SNP
11	24076471	rs7113625	G	A	100	PASS	AC=2470;AF=0.493211;AN=5008;NS=2504;DP=17736;EAS_AF=0.4464;AMR_AF=0.5346;AFR_AF=0.5295;EUR_AF=0.4443;SAS_AF=0.5133;AA=A|||;VT=SNP
11	24076734	rs11027693	T	G	100	PASS	AC=1853;AF=0.370008;AN=5008;NS=2504;DP=17465;EAS_AF=0.4067;AMR_AF=0.487;AFR_AF=0.2057;EUR_AF=0.3837;SAS_AF=0.4571;AA=T|||;VT=SNP
11	24076823	rs1915051	T	G	100	PASS	AC=2466;AF=0.492412;AN=5008;NS=2504;DP=19174;EAS_AF=0.4474;AMR_AF=0.5375;AFR_AF=0.5242;EUR_AF=0.4443;SAS_AF=0.5133;AA=T|||;VT=SNP
11	24077280	rs150448232	A	C	100	PASS	AC=13;AF=0.00259585;AN=5008;NS=2504;DP=17848;EAS_AF=0.001;AMR_AF=0.0029;AFR_AF=0;EUR_AF=0.008;SAS_AF=0.002;AA=A|||;VT=SNP
11	24077356	rs12285636	C	A	100	PASS	AC=2362;AF=0.471645;AN=5008;NS=2504;DP=15894;EAS_AF=0.4454;AMR_AF=0.5101;AFR_AF=0.5189;EUR_AF=0.3926;SAS_AF=0.4888;AA=A|||;VT=SNP
11	24077402	rs12419984	C	T	100	PASS	AC=2336;AF=0.466454;AN=5008;NS=2504;DP=13677;EAS_AF=0.4464;AMR_AF=0.5072;AFR_AF=0.5023;EUR_AF=0.3897;SAS_AF=0.4888;AA=C|||;VT=SNP
11	24078466	rs2947757	A	T	100	PASS	AC=1025;AF=0.204673;AN=5008;NS=2504;DP=15163;EAS_AF=0.1458;AMR_AF=0.281;AFR_AF=0.0719;EUR_AF=0.3201;SAS_AF=0.272;AA=T|||;VT=SNP
11	24079463	rs11027694	C	T	100	PASS	AC=2373;AF=0.473842;AN=5008;NS=2504;DP=17137;EAS_AF=0.4514;AMR_AF=0.5101;AFR_AF=0.503;EUR_AF=0.3936;SAS_AF=0.5143;AA=T|||;VT=SNP
11	24079561	rs73431879	T	C	100	PASS	AC=306;AF=0.0611022;AN=5008;NS=2504;DP=17447;EAS_AF=0.0407;AMR_AF=0.0259;AFR_AF=0.0998;EUR_AF=0.0577;SAS_AF=0.0583;AA=T|||;VT=SNP
11	24079951	rs12222759	A	G	100	PASS	AC=995;AF=0.198682;AN=5008;NS=2504;DP=17088;EAS_AF=0.4226;AMR_AF=0.1729;AFR_AF=0.0393;EUR_AF=0.2376;SAS_AF=0.1616;AA=A|||;VT=SNP
11	24079953	rs12785642	A	G	100	PASS	AC=2599;AF=0.51897;AN=5008;NS=2504;DP=17041;EAS_AF=0.4534;AMR_AF=0.5504;AFR_AF=0.5741;EUR_AF=0.4523;SAS_AF=0.5583;AA=G|||;VT=SNP
11	24080179	rs35915466	C	A	100	PASS	AC=238;AF=0.047524;AN=5008;NS=2504;DP=17704;EAS_AF=0.003;AMR_AF=0.0576;AFR_AF=0.0688;EUR_AF=0.0686;SAS_AF=0.0358;AA=C|||;VT=SNP
11	24080224	rs7930415	G	C	100	PASS	AC=2612;AF=0.521565;AN=5008;NS=2504;DP=18310;EAS_AF=0.4524;AMR_AF=0.5476;AFR_AF=0.5809;EUR_AF=0.4602;SAS_AF=0.5573;AA=C|||;VT=SNP
11	24080358	rs75647323	C	G	100	PASS	AC=65;AF=0.0129792;AN=5008;NS=2504;DP=16393;EAS_AF=0;AMR_AF=0.0101;AFR_AF=0;EUR_AF=0.0398;SAS_AF=0.0184;AA=C|||;VT=SNP
11	24080869	rs35894975	A	C	100	PASS	AC=2530;AF=0.505192;AN=5008;NS=2504;DP=17504;EAS_AF=0.4504;AMR_AF=0.5389;AFR_AF=0.5643;EUR_AF=0.4453;SAS_AF=0.5194;AA=C|||;VT=SNP
11	24081111	rs79932108	C	T	100	PASS	AC=65;AF=0.0129792;AN=5008;NS=2504;DP=15383;EAS_AF=0;AMR_AF=0.0101;AFR_AF=0;EUR_AF=0.0398;SAS_AF=0.0184;AA=C|||;VT=SNP
11	24081147	rs12361319	T	C	100	PASS	AC=2599;AF=0.51897;AN=5008;NS=2504;DP=16799;EAS_AF=0.4514;AMR_AF=0.5476;AFR_AF=0.5764;EUR_AF=0.4553;SAS_AF=0.5562;AA=C|||;VT=SNP
11	24081929	rs71472770	G	A	100	PASS	AC=103;AF=0.0205671;AN=5008;NS=2504;DP=11140;EAS_AF=0.0079;AMR_AF=0.0159;AFR_AF=0.0045;EUR_AF=0.0507;SAS_AF=0.0276;AA=G|||;VT=SNP
11	24082444	rs78880970	A	C	100	PASS	AC=49;AF=0.00978435;AN=5008;NS=2504;DP=11335;EAS_AF=0;AMR_AF=0.0072;AFR_AF=0.0015;EUR_AF=0.0388;SAS_AF=0.0031;AA=A|||;VT=SNP
11	24083012	rs12806180	A	G	100	PASS	AC=2575;AF=0.514177;AN=5008;NS=2504;DP=11034;EAS_AF=0.4544;AMR_AF=0.5418;AFR_AF=0.5923;EUR_AF=0.4483;SAS_AF=0.5184;AA=G|||;VT=SNP
11	24083290	rs11027698	T	C	100	PASS	AC=1726;AF=0.344649;AN=5008;NS=2504;DP=11252;EAS_AF=0.4107;AMR_AF=0.4885;AFR_AF=0.1188;EUR_AF=0.3847;SAS_AF=0.4387;AA=T|||;VT=SNP
11	24083553	rs11027699	A	G	100	PASS	AC=1738;AF=0.347045;AN=5008;NS=2504;DP=12143;EAS_AF=0.4117;AMR_AF=0.4942;AFR_AF=0.1188;EUR_AF=0.3917;SAS_AF=0.4387;AA=-|||;VT=SNP
11	24083684	rs117890805	G	A	100	PASS	AC=46;AF=0.0091853;AN=5008;NS=2504;DP=13310;EAS_AF=0;AMR_AF=0.0231;AFR_AF=0;EUR_AF=0.0268;SAS_AF=0.0031;AA=G|||;VT=SNP
11	24083876	rs76583490	C	T	100	PASS	AC=50;AF=0.00998403;AN=5008;NS=2504;DP=13551;EAS_AF=0;AMR_AF=0.0072;AFR_AF=0.0023;EUR_AF=0.0388;SAS_AF=0.0031;AA=C|||;VT=SNP
11	24084018	rs11027700	A	C	100	PASS	AC=2576;AF=0.514377;AN=5008;NS=2504;DP=15401;EAS_AF=0.4534;AMR_AF=0.5461;AFR_AF=0.5855;EUR_AF=0.4553;SAS_AF=0.5194;AA=C|||;VT=SNP
11	24084200	rs2946782	G	T	100	PASS	AC=593;AF=0.118411;AN=5008;NS=2504;DP=15177;EAS_AF=0.0089;AMR_AF=0.183;AFR_AF=0.0348;EUR_AF=0.2465;SAS_AF=0.1667;AA=G|||;VT=SNP
11	24084913	rs72881160	C	T	100	PASS	AC=197;AF=0.0393371;AN=5008;NS=2504;DP=16171;EAS_AF=0.001;AMR_AF=0.0519;AFR_AF=0.0083;EUR_AF=0.1143;SAS_AF=0.0348;AA=C|||;VT=SNP
11	24085187	rs10742024	T	C	100	PASS	AC=2547;AF=0.508586;AN=5008;NS=2504;DP=16477;EAS_AF=0.4514;AMR_AF=0.5605;AFR_AF=0.5227;EUR_AF=0.4851;SAS_AF=0.5358;AA=T|||;VT=SNP
11	24085214	rs4923151	T	G	100	PASS	AC=2385;AF=0.476238;AN=5008;NS=2504;DP=17015;EAS_AF=0.4534;AMR_AF=0.5533;AFR_AF=0.4032;EUR_AF=0.4821;SAS_AF=0.5378;AA=T|||;VT=SNP
11	24085740	rs2139518	T	C	100	PASS	AC=2765;AF=0.552117;AN=5008;NS=2504;DP=18615;EAS_AF=0.4623;AMR_AF=0.5706;AFR_AF=0.649;EUR_AF=0.4871;SAS_AF=0.5675;AA=C|||;VT=SNP
11	24086146	rs4145286	G	A	100	PASS	AC=2510;AF=0.501198;AN=5008;NS=2504;DP=19129;EAS_AF=0.4534;AMR_AF=0.5504;AFR_AF=0.531;EUR_AF=0.4543;SAS_AF=0.5235;AA=A|||;VT=SNP
11	24086517	rs76266789	C	A	100	PASS	AC=52;AF=0.0103834;AN=5008;NS=2504;DP=19870;EAS_AF=0.001;AMR_AF=0.0101;AFR_AF=0.0023;EUR_AF=0.0239;SAS_AF=0.0174;AA=C|||;VT=SNP
11	24086697	rs117786238	T	A	100	PASS	AC=22;AF=0.00439297;AN=5008;NS=2504;DP=16375;EAS_AF=0;AMR_AF=0.0029;AFR_AF=0;EUR_AF=0.0179;SAS_AF=0.002;AA=T|||;VT=SNP
11	24086936	rs11027702	A	G	100	PASS	AC=159;AF=0.0317492;AN=5008;NS=2504;DP=16507;EAS_AF=0.0377;AMR_AF=0.0173;AFR_AF=0.0197;EUR_AF=0.0487;SAS_AF=0.0348;AA=A|||;VT=SNP
11	24087657	rs16912048	T	G	100	PASS	AC=1596;AF=0.31869;AN=5008;NS=2504;DP=17327;EAS_AF=0.4226;AMR_AF=0.2867;AFR_AF=0.1626;EUR_AF=0.3519;SAS_AF=0.411;AA=G|||;VT=SNP
11	24087672	rs12275191	T	C	100	PASS	AC=1632;AF=0.325879;AN=5008;NS=2504;DP=17480;EAS_AF=0.4226;AMR_AF=0.2968;AFR_AF=0.1641;EUR_AF=0.3718;SAS_AF=0.4182;AA=T|||;VT=SNP
11	24087714	rs12294573	C	T	100	PASS	AC=1467;AF=0.292931;AN=5008;NS=2504;DP=16962;EAS_AF=0.3681;AMR_AF=0.2767;AFR_AF=0.1536;EUR_AF=0.3191;SAS_AF=0.3885;AA=C|||;VT=SNP
11	24087758	rs12294586	C	T	100	PASS	AC=1391;AF=0.277756;AN=5008;NS=2504;DP=17354;EAS_AF=0.3601;AMR_AF=0.2695;AFR_AF=0.1286;EUR_AF=0.3141;SAS_AF=0.363;AA=C|||;VT=SNP
11	24087801	rs12275238	T	G	100	PASS	AC=1373;AF=0.274161;AN=5008;NS=2504;DP=16430;EAS_AF=0.38;AMR_AF=0.2723;AFR_AF=0.1014;EUR_AF=0.3131;SAS_AF=0.3599;AA=t|||;VT=SNP
11	24087869	rs4320950	G	A	100	PASS	AC=4074;AF=0.813498;AN=5008;NS=2504;DP=13429;EAS_AF=0.9772;AMR_AF=0.9035;AFR_AF=0.6452;EUR_AF=0.8111;SAS_AF=0.8108;AA=G|||;VT=SNP
11	24088517	rs116886485	T	C	100	PASS	AC=27;AF=0.00539137;AN=5008;NS=2504;DP=12123;EAS_AF=0;AMR_AF=0.0115;AFR_AF=0;EUR_AF=0.0179;SAS_AF=0.001;AA=T|||;VT=SNP
11	24088689	rs2957787	C	T	100	PASS	AC=2877;AF=0.574481;AN=5008;NS=2504;DP=14980;EAS_AF=0.5268;AMR_AF=0.4467;AFR_AF=0.6914;EUR_AF=0.6471;SAS_AF=0.4816;AA=T|||;VT=SNP
11	24088858	rs2403885	T	C	100	PASS	AC=1401;AF=0.279752;AN=5008;NS=2504;DP=15972;EAS_AF=0.4177;AMR_AF=0.4755;AFR_AF=0.1082;EUR_AF=0.2515;SAS_AF=0.2597;AA=T|||;VT=SNP
11	24088986	rs2403886	A	G	100	PASS	AC=3732;AF=0.745208;AN=5008;NS=2504;DP=16781;EAS_AF=0.745;AMR_AF=0.7061;AFR_AF=0.9546;EUR_AF=0.5417;SAS_AF=0.6994;AA=G|||;VT=SNP
11	24089590	rs116786646	T	G	100	PASS	AC=188;AF=0.0375399;AN=5008;NS=2504;DP=15804;EAS_AF=0.0079;AMR_AF=0.0115;AFR_AF=0.0287;EUR_AF=0.0437;SAS_AF=0.092;AA=T|||;VT=SNP
11	24089629	rs17306817	C	T	100	PASS	AC=82;AF=0.0163738;AN=5008;NS=2504;DP=15901;EAS_AF=0;AMR_AF=0.0245;AFR_AF=0.0061;EUR_AF=0.0477;SAS_AF=0.0092;AA=C|||;VT=SNP
11	24089953	rs10767156	C	T	100	PASS	AC=2694;AF=0.537939;AN=5008;NS=2504;DP=17075;EAS_AF=0.3988;AMR_AF=0.6988;AFR_AF=0.4145;EUR_AF=0.6531;SAS_AF=0.6155;AA=C|||;VT=SNP
11	24090083	rs2947742	A	G	100	PASS	AC=2017;AF=0.402756;AN=5008;NS=2504;DP=18499;EAS_AF=0.5933;AMR_AF=0.2853;AFR_AF=0.3782;EUR_AF=0.3459;SAS_AF=0.3814;AA=A|||;VT=SNP
11	24090098	rs78143395	A	T	100	PASS	AC=394;AF=0.0786741;AN=5008;NS=2504;DP=18266;EAS_AF=0.0546;AMR_AF=0.0807;AFR_AF=0.0408;EUR_AF=0.0905;SAS_AF=0.1411;AA=A|||;VT=SNP
11	24090498	rs72881174	A	T	100	PASS	AC=353;AF=0.0704872;AN=5008;NS=2504;DP=14485;EAS_AF=0.004;AMR_AF=0.281;AFR_AF=0.0295;EUR_AF=0.0378;SAS_AF=0.0787;AA=A|||;VT=SNP
11	24090522	rs2947741	G	T	100	PASS	AC=4577;AF=0.913938;AN=5008;NS=2504;DP=14588;EAS_AF=0.994;AMR_AF=0.9755;AFR_AF=0.7927;EUR_AF=0.9553;SAS_AF=0.909;AA=T|||;VT=SNP
11	24090686	rs2957786	C	T	100	PASS	AC=2114;AF=0.422125;AN=5008;NS=2504;DP=14285;EAS_AF=0.5675;AMR_AF=0.2896;AFR_AF=0.4705;EUR_AF=0.3449;SAS_AF=0.3804;AA=T|||;VT=SNP
11	24091143	rs16912059	G	A	100	PASS	AC=310;AF=0.061901;AN=5008;NS=2504;DP=12469;EAS_AF=0.004;AMR_AF=0.2781;AFR_AF=0.003;EUR_AF=0.0378;SAS_AF=0.0726;AA=G|||;VT=SNP
11	24091320	rs138067389	A	G	100	PASS	AC=54;AF=0.0107827;AN=5008;NS=2504;DP=10894;EAS_AF=0;AMR_AF=0.0144;AFR_AF=0.0129;EUR_AF=0.0129;SAS_AF=0.0143;AA=A|||;VT=SNP
11	24091435	rs4922673	C	T	100	PASS	AC=2890;AF=0.577077;AN=5008;NS=2504;DP=11960;EAS_AF=0.4266;AMR_AF=0.7075;AFR_AF=0.4803;EUR_AF=0.6759;SAS_AF=0.6687;AA=C|||;VT=SNP
11	24091448	rs2957785	G	A	100	PASS	AC=1809;AF=0.361222;AN=5008;NS=2504;DP=11031;EAS_AF=0.5734;AMR_AF=0.2767;AFR_AF=0.2958;EUR_AF=0.3231;SAS_AF=0.3303;AA=G|||;VT=SNP
11	24091682	rs10834273	A	G	100	PASS	AC=895;AF=0.178714;AN=5008;NS=2504;DP=14926;EAS_AF=0.3978;AMR_AF=0.1571;AFR_AF=0.0106;EUR_AF=0.1889;SAS_AF=0.1851;AA=A|||;VT=SNP
11	24091750	rs1915070	C	G	100	PASS	AC=1414;AF=0.282348;AN=5008;NS=2504;DP=15908;EAS_AF=0.2867;AMR_AF=0.3141;AFR_AF=0.0514;EUR_AF=0.496;SAS_AF=0.3476;AA=C|||;VT=SNP
11	24092402	rs2176793	T	C	100	PASS	AC=317;AF=0.0632987;AN=5008;NS=2504;DP=20285;EAS_AF=0.004;AMR_AF=0.2824;AFR_AF=0.0038;EUR_AF=0.0398;SAS_AF=0.0736;AA=T|||;VT=SNP
11	24092682	rs2957784	C	T	100	PASS	AC=1780;AF=0.355431;AN=5008;NS=2504;DP=18948;EAS_AF=0.5734;AMR_AF=0.2709;AFR_AF=0.2784;EUR_AF=0.3221;SAS_AF=0.3292;AA=C|||;VT=SNP
11	24092969	rs111381967	A	G	100	PASS	AC=390;AF=0.0778754;AN=5008;NS=2504;DP=18597;EAS_AF=0.0397;AMR_AF=0.0764;AFR_AF=0.0424;EUR_AF=0.0895;SAS_AF=0.1544;AA=A|||;VT=SNP
11	24093764	rs12796538	A	G	100	PASS	AC=1436;AF=0.286741;AN=5008;NS=2504;DP=21250;EAS_AF=0.2827;AMR_AF=0.3228;AFR_AF=0.0492;EUR_AF=0.5149;SAS_AF=0.3517;AA=A|||;VT=SNP
11	24094164	rs7114407	A	G	100	PASS	AC=388;AF=0.077476;AN=5008;NS=2504;DP=20353;EAS_AF=0.0407;AMR_AF=0.0764;AFR_AF=0.0416;EUR_AF=0.0895;SAS_AF=0.1524;AA=A|||;VT=SNP
11	24094241	rs1087046	G	A	100	PASS	AC=154;AF=0.0307508;AN=5008;NS=2504;DP=20546;EAS_AF=0.003;AMR_AF=0.0086;AFR_AF=0.0825;EUR_AF=0.0139;SAS_AF=0.0225;AA=G|||;VT=SNP
11	24095203	rs144881105	G	A	100	PASS	AC=370;AF=0.0738818;AN=5008;NS=2504;DP=23744;EAS_AF=0.0407;AMR_AF=0.0749;AFR_AF=0.0303;EUR_AF=0.0895;SAS_AF=0.1503;AA=G|||;VT=SNP
11	24095313	rs113433442	G	A	100	PASS	AC=18;AF=0.00359425;AN=5008;NS=2504;DP=21821;EAS_AF=0;AMR_AF=0.0072;AFR_AF=0;EUR_AF=0.0129;SAS_AF=0;AA=G|||;VT=SNP
11	24095996	rs72881188	A	G	100	PASS	AC=316;AF=0.063099;AN=5008;NS=2504;DP=17734;EAS_AF=0.004;AMR_AF=0.2781;AFR_AF=0.003;EUR_AF=0.0378;SAS_AF=0.0787;AA=A|||;VT=SNP
11	24096276	rs117761211	C	T	100	PASS	AC=30;AF=0.00599042;AN=5008;NS=2504;DP=16118;EAS_AF=0;AMR_AF=0.013;AFR_AF=0.0015;EUR_AF=0.0149;SAS_AF=0.0041;AA=C|||;VT=SNP
11	24096930	rs76206750	G	A	100	PASS	AC=445;AF=0.0888578;AN=5008;NS=2504;DP=15499;EAS_AF=0.006;AMR_AF=0.0202;AFR_AF=0.2216;EUR_AF=0.0427;SAS_AF=0.091;AA=G|||;VT=SNP
11	24096959	rs35478925	C	T	100	PASS	AC=1015;AF=0.202676;AN=5008;NS=2504;DP=15806;EAS_AF=0.2788;AMR_AF=0.2118;AFR_AF=0.0151;EUR_AF=0.33;SAS_AF=0.2403;AA=C|||;VT=SNP
11	24097228	rs182620627	G	T	100	PASS	AC=20;AF=0.00399361;AN=5008;NS=2504;DP=17033;EAS_AF=0;AMR_AF=0;AFR_AF=0;EUR_AF=0.0189;SAS_AF=0.001;AA=G|||;VT=SNP
11	24098600	rs7101766	A	T	100	PASS	AC=1452;AF=0.289936;AN=5008;NS=2504;DP=17681;EAS_AF=0.2897;AMR_AF=0.3228;AFR_AF=0.0492;EUR_AF=0.5179;SAS_AF=0.3579;AA=A|||;VT=SNP
11	24099120	rs12293531	A	C	100	PASS	AC=2062;AF=0.411741;AN=5008;NS=2504;DP=14268;EAS_AF=0.3621;AMR_AF=0.3573;AFR_AF=0.329;EUR_AF=0.5577;SAS_AF=0.4632;AA=A|||;VT=SNP
11	24099773	rs1915063	A	G	100	PASS	AC=2081;AF=0.415535;AN=5008;NS=2504;DP=17785;EAS_AF=0.3631;AMR_AF=0.3573;AFR_AF=0.3381;EUR_AF=0.5537;SAS_AF=0.4734;AA=A|||;VT=SNP
11	24100335	rs77063463	A	G	100	PASS	AC=139;AF=0.0277556;AN=5008;NS=2504;DP=19412;EAS_AF=0.005;AMR_AF=0.0086;AFR_AF=0.0015;EUR_AF=0.0358;SAS_AF=0.092;AA=A|||;VT=SNP
11	24100388	rs140374375	T	C	100	PASS	AC=64;AF=0.0127796;AN=5008;NS=2504;DP=20984;EAS_AF=0;AMR_AF=0.0202;AFR_AF=0;EUR_AF=0.0378;SAS_AF=0.0123;AA=T|||;VT=SNP
11	24100431	rs112715526	G	A	100	PASS	AC=410;AF=0.081869;AN=5008;NS=2504;DP=20624;EAS_AF=0.0407;AMR_AF=0.0807;AFR_AF=0.0325;EUR_AF=0.1113;SAS_AF=0.1616;AA=G|||;VT=SNP
11	24100713	rs143096310	G	A	100	PASS	AC=21;AF=0.00419329;AN=5008;NS=2504;DP=15051;EAS_AF=0;AMR_AF=0.0101;AFR_AF=0;EUR_AF=0.0129;SAS_AF=0.001;AA=G|||;VT=SNP
11	24100886	rs72881196	A	C	100	PASS	AC=322;AF=0.0642971;AN=5008;NS=2504;DP=3304;EAS_AF=0.004;AMR_AF=0.2839;AFR_AF=0.0038;EUR_AF=0.0408;SAS_AF=0.0767;AA=A|||;VT=SNP
11	24100977	rs1879228	A	G	100	PASS	AC=3069;AF=0.612819;AN=5008;NS=2504;DP=15032;EAS_AF=0.3175;AMR_AF=0.7478;AFR_AF=0.6536;EUR_AF=0.6918;SAS_AF=0.6851;AA=G|||;VT=SNP
11	24102125	rs72881198	T	C	100	PASS	AC=51;AF=0.0101837;AN=5008;NS=2504;DP=16801;EAS_AF=0.001;AMR_AF=0.0086;AFR_AF=0.0008;EUR_AF=0.0169;SAS_AF=0.0266;AA=T|||;VT=SNP
11	24103298	rs76787519	G	T	100	PASS	AC=433;AF=0.0864617;AN=5008;NS=2504;DP=14201;EAS_AF=0.0397;AMR_AF=0.0836;AFR_AF=0.0424;EUR_AF=0.1103;SAS_AF=0.1718;AA=G|||;VT=SNP
11	24104485	rs117092828	T	G	100	PASS	AC=39;AF=0.00778754;AN=5008;NS=2504;DP=18216;EAS_AF=0;AMR_AF=0.0173;AFR_AF=0.0023;EUR_AF=0.0229;SAS_AF=0.001;AA=T|||;VT=SNP
11	24105185	rs16912065	C	T	100	PASS	AC=380;AF=0.0758786;AN=5008;NS=2504;DP=17534;EAS_AF=0.0397;AMR_AF=0.072;AFR_AF=0.0446;EUR_AF=0.0934;SAS_AF=0.1401;AA=C|||;VT=SNP
11	24105934	rs11607003	G	C	100	PASS	AC=2861;AF=0.571286;AN=5008;NS=2504;DP=17925;EAS_AF=0.3065;AMR_AF=0.7334;AFR_AF=0.6475;EUR_AF=0.6441;SAS_AF=0.5511;AA=C|||;VT=SNP
11	24106797	rs66558939	G	T	100	PASS	AC=1022;AF=0.204073;AN=5008;NS=2504;DP=20941;EAS_AF=0.2629;AMR_AF=0.2118;AFR_AF=0.0144;EUR_AF=0.3429;SAS_AF=0.2515;AA=G|||;VT=SNP
11	24106873	rs146954481	T	C	100	PASS	AC=9;AF=0.00179712;AN=5008;NS=2504;DP=21555;EAS_AF=0;AMR_AF=0.0029;AFR_AF=0;EUR_AF=0.007;SAS_AF=0;AA=T|||;VT=SNP
11	24107395	rs1320349	C	A	100	PASS	AC=1599;AF=0.319289;AN=5008;NS=2504;DP=19787;EAS_AF=0.6042;AMR_AF=0.2118;AFR_AF=0.1929;EUR_AF=0.2783;SAS_AF=0.3149;AA=C|||;VT=SNP
11	24107702	rs117648821	C	T	100	PASS	AC=38;AF=0.00758786;AN=5008;NS=2504;DP=18314;EAS_AF=0.001;AMR_AF=0.0159;AFR_AF=0.0023;EUR_AF=0.0219;SAS_AF=0.001;AA=C|||;VT=SNP
11	24108013	rs1320350	A	C	100	PASS	AC=4360;AF=0.870607;AN=5008;NS=2504;DP=17582;EAS_AF=0.749;AMR_AF=0.9366;AFR_AF=0.8979;EUR_AF=0.9145;SAS_AF=0.8671;AA=C|||;VT=SNP
11	24108394	rs1320351	T	C	100	PASS	AC=4355;AF=0.869609;AN=5008;NS=2504;DP=16604;EAS_AF=0.747;AMR_AF=0.938;AFR_AF=0.8911;EUR_AF=0.9155;SAS_AF=0.8712;AA=C|||;VT=SNP
11	24108470	rs10767158	C	G	100	PASS	AC=1392;AF=0.277955;AN=5008;NS=2504;DP=17580;EAS_AF=0.4306;AMR_AF=0.2507;AFR_AF=0.1831;EUR_AF=0.3181;SAS_AF=0.227;AA=C|||;VT=SNP
11	24108575	rs2955439	A	G	100	PASS	AC=4351;AF=0.86881;AN=5008;NS=2504;DP=18508;EAS_AF=0.747;AMR_AF=0.9352;AFR_AF=0.8858;EUR_AF=0.9215;SAS_AF=0.8701;AA=G|||;VT=SNP
11	24108934	rs2139515	T	C	100	PASS	AC=4368;AF=0.872204;AN=5008;NS=2504;DP=20370;EAS_AF=0.749;AMR_AF=0.938;AFR_AF=0.9002;EUR_AF=0.9145;SAS_AF=0.8712;AA=C|||;VT=SNP
11	24109916	rs1317014	G	A	100	PASS	AC=1560;AF=0.311502;AN=5008;NS=2504;DP=12471;EAS_AF=0.2728;AMR_AF=0.2781;AFR_AF=0.2201;EUR_AF=0.4324;SAS_AF=0.3742;AA=G|||;VT=SNP
11	24110315	rs12791495	G	A	100	PASS	AC=1943;AF=0.387979;AN=5008;NS=2504;DP=16107;EAS_AF=0.2946;AMR_AF=0.3501;AFR_AF=0.2269;EUR_AF=0.5467;SAS_AF=0.5654;AA=G|||;VT=SNP
11	24110906	rs72882910	T	G	100	PASS	AC=149;AF=0.0297524;AN=5008;NS=2504;DP=16307;EAS_AF=0.001;AMR_AF=0.134;AFR_AF=0.003;EUR_AF=0.0318;SAS_AF=0.0194;AA=T|||;VT=SNP
11	24112681	rs16912079	G	C	100	PASS	AC=351;AF=0.0700879;AN=5008;NS=2504;DP=15762;EAS_AF=0.0208;AMR_AF=0.0677;AFR_AF=0.0363;EUR_AF=0.0954;SAS_AF=0.1421;AA=G|||;VT=SNP
11	24112892	rs2957780	C	A	100	PASS	AC=4300;AF=0.858626;AN=5008;NS=2504;DP=17460;EAS_AF=0.744;AMR_AF=0.9294;AFR_AF=0.907;EUR_AF=0.8837;SAS_AF=0.8354;AA=A|||;VT=SNP
11	24113605	rs16912083	G	A	100	PASS	AC=349;AF=0.0696885;AN=5008;NS=2504;DP=17082;EAS_AF=0.0208;AMR_AF=0.0663;AFR_AF=0.0356;EUR_AF=0.0954;SAS_AF=0.1421;AA=G|||;VT=SNP
11	24115151	rs78139784	C	T	100	PASS	AC=31;AF=0.0061901;AN=5008;NS=2504;DP=17661;EAS_AF=0;AMR_AF=0.0202;AFR_AF=0;EUR_AF=0.0169;SAS_AF=0;AA=C|||;VT=SNP
11	24115192	rs16912084	C	T	100	PASS	AC=320;AF=0.0638978;AN=5008;NS=2504;DP=18291;EAS_AF=0.004;AMR_AF=0.2795;AFR_AF=0.0045;EUR_AF=0.0427;SAS_AF=0.0746;AA=C|||;VT=SNP
11	24115447	rs56060402	A	G	100	PASS	AC=319;AF=0.0636981;AN=5008;NS=2504;DP=16319;EAS_AF=0.004;AMR_AF=0.2795;AFR_AF=0.0045;EUR_AF=0.0417;SAS_AF=0.0746;AA=A|||;VT=SNP
11	24115663	rs74950205	A	G	100	PASS	AC=20;AF=0.00399361;AN=5008;NS=2504;DP=16608;EAS_AF=0;AMR_AF=0.0086;AFR_AF=0;EUR_AF=0.0109;SAS_AF=0.0031;AA=A|||;VT=SNP
11	24115764	rs2955444	T	G	100	PASS	AC=4289;AF=0.85643;AN=5008;NS=2504;DP=15805;EAS_AF=0.747;AMR_AF=0.9337;AFR_AF=0.8941;EUR_AF=0.8966;SAS_AF=0.8221;AA=G|||;VT=SNP
11	24115775	rs67563580	G	A	100	PASS	AC=1626;AF=0.324681;AN=5008;NS=2504;DP=15656;EAS_AF=0.2728;AMR_AF=0.2824;AFR_AF=0.2632;EUR_AF=0.4274;SAS_AF=0.3855;AA=G|||;VT=SNP
11	24115828	rs118004582	G	A	100	PASS	AC=42;AF=0.00838658;AN=5008;NS=2504;DP=16776;EAS_AF=0;AMR_AF=0.0101;AFR_AF=0.0008;EUR_AF=0.0169;SAS_AF=0.0174;AA=G|||;VT=SNP
11	24116195	rs16912086	C	T	100	PASS	AC=1348;AF=0.269169;AN=5008;NS=2504;DP=16996;EAS_AF=0.2718;AMR_AF=0.2522;AFR_AF=0.084;EUR_AF=0.4145;SAS_AF=0.3793;AA=C|||;VT=SNP
11	24116721	rs147427351	G	A	100	PASS	AC=25;AF=0.00499201;AN=5008;NS=2504;DP=18414;EAS_AF=0;AMR_AF=0.0115;AFR_AF=0;EUR_AF=0.0129;SAS_AF=0.0041;AA=G|||;VT=SNP
11	24117156	rs77845506	A	T	100	PASS	AC=348;AF=0.0694888;AN=5008;NS=2504;DP=18475;EAS_AF=0.0208;AMR_AF=0.0677;AFR_AF=0.034;EUR_AF=0.0954;SAS_AF=0.1421;AA=A|||;VT=SNP
11	24117694	rs113680878	T	G	100	PASS	AC=350;AF=0.0698882;AN=5008;NS=2504;DP=18993;EAS_AF=0.0208;AMR_AF=0.0692;AFR_AF=0.034;EUR_AF=0.0954;SAS_AF=0.1431;AA=T|||;VT=SNP
11	24117802	rs111315071	G	A	100	PASS	AC=348;AF=0.0694888;AN=5008;NS=2504;DP=18246;EAS_AF=0.0208;AMR_AF=0.0677;AFR_AF=0.034;EUR_AF=0.0954;SAS_AF=0.1421;AA=G|||;VT=SNP
11	24117856	rs57439552	G	A	100	PASS	AC=1676;AF=0.334665;AN=5008;NS=2504;DP=17554;EAS_AF=0.2758;AMR_AF=0.2882;AFR_AF=0.2912;EUR_AF=0.4324;SAS_AF=0.3865;AA=G|||;VT=SNP
11	24118058	rs1915064	G	A	100	PASS	AC=4283;AF=0.855232;AN=5008;NS=2504;DP=16929;EAS_AF=0.7431;AMR_AF=0.9337;AFR_AF=0.8911;EUR_AF=0.8976;SAS_AF=0.8231;AA=A|||;VT=SNP
11	24119133	rs2955445	C	G	100	PASS	AC=4284;AF=0.855431;AN=5008;NS=2504;DP=14593;EAS_AF=0.7431;AMR_AF=0.9337;AFR_AF=0.8911;EUR_AF=0.8976;SAS_AF=0.8241;AA=g|||;VT=SNP
11	24119262	rs10834276	A	T	100	PASS	AC=4097;AF=0.818091;AN=5008;NS=2504;DP=14451;EAS_AF=0.744;AMR_AF=0.9222;AFR_AF=0.7602;EUR_AF=0.8956;SAS_AF=0.819;AA=T|||;VT=SNP
11	24119519	rs531586468	C	T	100	PASS	AC=5;AF=0.000998403;AN=5008;NS=2504;DP=14416;EAS_AF=0;AMR_AF=0;AFR_AF=0;EUR_AF=0.005;SAS_AF=0;AA=C|||;VT=SNP
11	24119816	rs143706824	T	C	100	PASS	AC=32;AF=0.00638978;AN=5008;NS=2504;DP=17594;EAS_AF=0;AMR_AF=0.0043;AFR_AF=0.0023;EUR_AF=0.0229;SAS_AF=0.0031;AA=T|||;VT=SNP
11	24120882	rs147151467	A	T	100	PASS	AC=19;AF=0.00379393;AN=5008;NS=2504;DP=18575;EAS_AF=0;AMR_AF=0.0014;AFR_AF=0;EUR_AF=0.0179;SAS_AF=0;AA=A|||;VT=SNP
11	24121181	rs79469729	T	C	100	PASS	AC=360;AF=0.071885;AN=5008;NS=2504;DP=17079;EAS_AF=0.0208;AMR_AF=0.0677;AFR_AF=0.0363;EUR_AF=0.0954;SAS_AF=0.1513;AA=T|||;VT=SNP
11	24122573	rs113488718	G	A	100	PASS	AC=358;AF=0.0714856;AN=5008;NS=2504;DP=19419;EAS_AF=0.0208;AMR_AF=0.0677;AFR_AF=0.0363;EUR_AF=0.0954;SAS_AF=0.1493;AA=G|||;VT=SNP
11	24123069	rs78841880	C	T	100	PASS	AC=358;AF=0.0714856;AN=5008;NS=2504;DP=20719;EAS_AF=0.0208;AMR_AF=0.0677;AFR_AF=0.0363;EUR_AF=0.0954;SAS_AF=0.1493;AA=C|||;VT=SNP
11	24123711	rs7119968	C	T	100	PASS	AC=1568;AF=0.313099;AN=5008;NS=2504;DP=17379;EAS_AF=0.4474;AMR_AF=0.2522;AFR_AF=0.3381;EUR_AF=0.3042;SAS_AF=0.1933;AA=C|||;VT=SNP
11	24123828	rs1915057	A	C	100	PASS	AC=4358;AF=0.870208;AN=5008;NS=2504;DP=16559;EAS_AF=0.751;AMR_AF=0.9395;AFR_AF=0.8896;EUR_AF=0.9155;SAS_AF=0.8712;AA=C|||;VT=SNP
11	24123914	rs116879316	C	T	100	PASS	AC=19;AF=0.00379393;AN=5008;NS=2504;DP=17171;EAS_AF=0;AMR_AF=0.0058;AFR_AF=0;EUR_AF=0.0109;SAS_AF=0.0041;AA=C|||;VT=SNP
11	24124008	rs2957758	C	T	100	PASS	AC=4229;AF=0.844449;AN=5008;NS=2504;DP=15659;EAS_AF=0.751;AMR_AF=0.9222;AFR_AF=0.8147;EUR_AF=0.9036;SAS_AF=0.865;AA=T|||;VT=SNP
11	24124017	rs34617537	A	C	100	PASS	AC=1848;AF=0.36901;AN=5008;NS=2504;DP=15536;EAS_AF=0.2827;AMR_AF=0.3156;AFR_AF=0.3215;EUR_AF=0.4712;SAS_AF=0.455;AA=A|||;VT=SNP
11	24124538	rs76378612	T	C	100	PASS	AC=16;AF=0.00319489;AN=5008;NS=2504;DP=16744;EAS_AF=0;AMR_AF=0.0058;AFR_AF=0.0023;EUR_AF=0.008;SAS_AF=0.001;AA=T|||;VT=SNP
11	24124896	rs78641705	C	T	100	PASS	AC=348;AF=0.0694888;AN=5008;NS=2504;DP=18414;EAS_AF=0.0208;AMR_AF=0.0677;AFR_AF=0.0363;EUR_AF=0.0915;SAS_AF=0.1431;AA=C|||;VT=SNP
11	24125503	rs1915058	C	T	100	PASS	AC=1573;AF=0.314097;AN=5008;NS=2504;DP=16897;EAS_AF=0.4435;AMR_AF=0.2565;AFR_AF=0.3389;EUR_AF=0.3091;SAS_AF=0.1933;AA=C|||;VT=SNP
11	24125714	rs72882929	G	A	100	PASS	AC=327;AF=0.0652955;AN=5008;NS=2504;DP=17219;EAS_AF=0.004;AMR_AF=0.281;AFR_AF=0.0053;EUR_AF=0.0417;SAS_AF=0.0808;AA=G|||;VT=SNP
11	24126151	rs4429056	A	G	100	PASS	AC=1335;AF=0.266573;AN=5008;NS=2504;DP=17544;EAS_AF=0.4444;AMR_AF=0.2565;AFR_AF=0.1293;EUR_AF=0.325;SAS_AF=0.2157;AA=A|||;VT=SNP
11	24126358	rs72882931	G	A	100	PASS	AC=147;AF=0.029353;AN=5008;NS=2504;DP=17486;EAS_AF=0.001;AMR_AF=0.134;AFR_AF=0.0023;EUR_AF=0.0318;SAS_AF=0.0184;AA=G|||;VT=SNP
11	24126389	rs78395620	A	G	100	PASS	AC=351;AF=0.0700879;AN=5008;NS=2504;DP=17986;EAS_AF=0.0208;AMR_AF=0.0677;AFR_AF=0.0363;EUR_AF=0.0915;SAS_AF=0.1462;AA=A|||;VT=SNP
11	24126705	rs1915059	G	T	100	PASS	AC=4141;AF=0.826877;AN=5008;NS=2504;DP=16800;EAS_AF=0.7431;AMR_AF=0.9135;AFR_AF=0.8094;EUR_AF=0.8817;SAS_AF=0.819;AA=G|||;VT=SNP
11	24126713	rs144419206	C	T	100	PASS	AC=36;AF=0.0071885;AN=5008;NS=2504;DP=16944;EAS_AF=0;AMR_AF=0.0043;AFR_AF=0.0008;EUR_AF=0.0129;SAS_AF=0.0194;AA=C|||;VT=SNP
11	24127313	rs12786679	C	A	100	PASS	AC=1469;AF=0.293331;AN=5008;NS=2504;DP=18841;EAS_AF=0.2748;AMR_AF=0.2709;AFR_AF=0.1778;EUR_AF=0.4175;SAS_AF=0.3569;AA=C|||;VT=SNP
11	24127669	rs7122762	T	C	100	PASS	AC=1404;AF=0.280351;AN=5008;NS=2504;DP=18859;EAS_AF=0.4425;AMR_AF=0.2565;AFR_AF=0.1702;EUR_AF=0.327;SAS_AF=0.2311;AA=T|||;VT=SNP
11	24127902	rs7109944	A	C	100	PASS	AC=1723;AF=0.34405;AN=5008;NS=2504;DP=17954;EAS_AF=0.4474;AMR_AF=0.281;AFR_AF=0.3896;EUR_AF=0.337;SAS_AF=0.228;AA=A|||;VT=SNP
11	24128544	rs117971158	G	T	100	PASS	AC=13;AF=0.00259585;AN=5008;NS=2504;DP=19768;EAS_AF=0;AMR_AF=0;AFR_AF=0;EUR_AF=0.0089;SAS_AF=0.0041;AA=G|||;VT=SNP
11	24128737	rs2947756	C	G	100	PASS	AC=4163;AF=0.83127;AN=5008;NS=2504;DP=17997;EAS_AF=0.7361;AMR_AF=0.9265;AFR_AF=0.8139;EUR_AF=0.8946;SAS_AF=0.82;AA=G|||;VT=SNP
11	24128814	rs11027711	G	T	100	PASS	AC=219;AF=0.04373;AN=5008;NS=2504;DP=18402;EAS_AF=0;AMR_AF=0.0778;AFR_AF=0.0113;EUR_AF=0.1243;SAS_AF=0.0256;AA=G|||;VT=SNP
11	24129163	rs72882935	G	T	100	PASS	AC=319;AF=0.0636981;AN=5008;NS=2504;DP=18433;EAS_AF=0.004;AMR_AF=0.281;AFR_AF=0.0038;EUR_AF=0.0417;SAS_AF=0.0746;AA=G|||;VT=SNP
11	24129746	rs2203932	G	A	100	PASS	AC=4174;AF=0.833466;AN=5008;NS=2504;DP=17441;EAS_AF=0.7361;AMR_AF=0.9265;AFR_AF=0.8192;EUR_AF=0.8966;SAS_AF=0.8221;AA=a|||;VT=SNP
11	24130487	rs1915061	A	C	100	PASS	AC=1698;AF=0.339058;AN=5008;NS=2504;DP=21906;EAS_AF=0.4464;AMR_AF=0.2666;AFR_AF=0.3918;EUR_AF=0.3231;SAS_AF=0.2249;AA=A|||;VT=SNP
11	24130907	rs1915062	G	A	100	PASS	AC=4174;AF=0.833466;AN=5008;NS=2504;DP=17222;EAS_AF=0.7341;AMR_AF=0.928;AFR_AF=0.82;EUR_AF=0.8966;SAS_AF=0.8221;AA=g|||;VT=SNP
11	24130991	rs72882939	A	G	100	PASS	AC=333;AF=0.0664936;AN=5008;NS=2504;DP=17068;EAS_AF=0.004;AMR_AF=0.2853;AFR_AF=0.0045;EUR_AF=0.0427;SAS_AF=0.0838;AA=A|||;VT=SNP
11	24131110	rs2176789	A	C	100	PASS	AC=354;AF=0.0706869;AN=5008;NS=2504;DP=15659;EAS_AF=0.0208;AMR_AF=0.0692;AFR_AF=0.0363;EUR_AF=0.0954;SAS_AF=0.1442;AA=A|||;VT=SNP
11	24131123	rs76747679	C	T	100	PASS	AC=30;AF=0.00599042;AN=5008;NS=2504;DP=15791;EAS_AF=0.001;AMR_AF=0.0014;AFR_AF=0;EUR_AF=0.0169;SAS_AF=0.0112;AA=C|||;VT=SNP
11	24131392	rs2139517	T	A	100	PASS	AC=371;AF=0.0740815;AN=5008;NS=2504;DP=13003;EAS_AF=0.0327;AMR_AF=0.0677;AFR_AF=0.0371;EUR_AF=0.1004;SAS_AF=0.1442;AA=T|||;VT=SNP
11	24132009	rs10834282	T	C	100	PASS	AC=1849;AF=0.369209;AN=5008;NS=2504;DP=17404;EAS_AF=0.4187;AMR_AF=0.33;AFR_AF=0.2625;EUR_AF=0.4811;SAS_AF=0.3753;AA=C|||;VT=SNP
11	24132249	rs16912094	C	T	100	PASS	AC=451;AF=0.0900559;AN=5008;NS=2504;DP=16559;EAS_AF=0.0476;AMR_AF=0.0591;AFR_AF=0.0582;EUR_AF=0.0974;SAS_AF=0.1912;AA=c|||;VT=SNP
11	24132355	rs77511257	A	T	100	PASS	AC=490;AF=0.0978435;AN=5008;NS=2504;DP=16156;EAS_AF=0.0476;AMR_AF=0.0634;AFR_AF=0.1293;EUR_AF=0.0974;SAS_AF=0.1319;AA=A|||;VT=SNP
11	24132555	rs7121343	T	C	100	PASS	AC=2032;AF=0.405751;AN=5008;NS=2504;DP=15461;EAS_AF=0.3165;AMR_AF=0.5951;AFR_AF=0.1944;EUR_AF=0.6481;SAS_AF=0.3998;AA=T|||;VT=SNP
11	24132653	rs7105602	G	A	100	PASS	AC=2945;AF=0.588059;AN=5008;NS=2504;DP=15475;EAS_AF=0.5079;AMR_AF=0.7089;AFR_AF=0.4879;EUR_AF=0.7157;SAS_AF=0.589;AA=A|||;VT=SNP
11	24132871	rs1317037	T	G	100	PASS	AC=939;AF=0.1875;AN=5008;NS=2504;DP=14378;EAS_AF=0.3978;AMR_AF=0.1801;AFR_AF=0.0703;EUR_AF=0.1978;SAS_AF=0.1237;AA=T|||;VT=SNP
11	24133034	rs17306838	A	G	100	PASS	AC=73;AF=0.0145767;AN=5008;NS=2504;DP=16143;EAS_AF=0.002;AMR_AF=0.0231;AFR_AF=0.0015;EUR_AF=0.0437;SAS_AF=0.0092;AA=A|||;VT=SNP
11	24133988	rs72882951	C	A	100	PASS	AC=23;AF=0.00459265;AN=5008;NS=2504;DP=13555;EAS_AF=0;AMR_AF=0.0043;AFR_AF=0;EUR_AF=0.008;SAS_AF=0.0123;AA=C|||;VT=SNP
11	24134890	rs16912100	A	G	100	PASS	AC=1376;AF=0.27476;AN=5008;NS=2504;DP=18726;EAS_AF=0.2312;AMR_AF=0.4193;AFR_AF=0.2723;EUR_AF=0.1909;SAS_AF=0.3067;AA=A|||;VT=SNP
11	24135455	rs74554398	G	A	100	PASS	AC=34;AF=0.00678914;AN=5008;NS=2504;DP=17967;EAS_AF=0;AMR_AF=0.0202;AFR_AF=0.0023;EUR_AF=0.0159;SAS_AF=0.001;AA=G|||;VT=SNP
11	24135721	rs111545158	G	C	100	PASS	AC=25;AF=0.00499201;AN=5008;NS=2504;DP=18532;EAS_AF=0;AMR_AF=0.0029;AFR_AF=0;EUR_AF=0.0179;SAS_AF=0.0051;AA=G|||;VT=SNP
11	24136240	rs60999977	C	T	100	PASS	AC=1091;AF=0.217851;AN=5008;NS=2504;DP=16354;EAS_AF=0.2262;AMR_AF=0.1441;AFR_AF=0.3563;EUR_AF=0.0736;SAS_AF=0.2229;AA=C|||;VT=SNP
11	24136352	rs7930527	T	C	100	PASS	AC=3448;AF=0.688498;AN=5008;NS=2504;DP=15832;EAS_AF=0.5496;AMR_AF=0.7421;AFR_AF=0.7141;EUR_AF=0.7048;SAS_AF=0.7423;AA=T|||;VT=SNP
11	24137244	rs75243536	T	C	100	PASS	AC=371;AF=0.0740815;AN=5008;NS=2504;DP=17787;EAS_AF=0.0506;AMR_AF=0.0648;AFR_AF=0.0386;EUR_AF=0.0944;SAS_AF=0.1319;AA=T|||;VT=SNP
11	24137246	rs10767161	T	C	100	PASS	AC=3263;AF=0.651558;AN=5008;NS=2504;DP=17800;EAS_AF=0.5476;AMR_AF=0.7349;AFR_AF=0.6702;EUR_AF=0.7038;SAS_AF=0.6207;AA=T|||;VT=SNP
11	24137908	rs10767162	A	C	100	PASS	AC=3270;AF=0.652955;AN=5008;NS=2504;DP=16870;EAS_AF=0.5476;AMR_AF=0.7406;AFR_AF=0.6725;EUR_AF=0.7038;SAS_AF=0.6207;AA=A|||;VT=SNP
11	24137988	rs143506959	G	A	100	PASS	AC=15;AF=0.00299521;AN=5008;NS=2504;DP=17964;EAS_AF=0;AMR_AF=0.0014;AFR_AF=0;EUR_AF=0.0139;SAS_AF=0;AA=G|||;VT=SNP
11	24138206	rs10767163	C	T	100	PASS	AC=3441;AF=0.687101;AN=5008;NS=2504;DP=18027;EAS_AF=0.5476;AMR_AF=0.7392;AFR_AF=0.7126;EUR_AF=0.7048;SAS_AF=0.7413;AA=C|||;VT=SNP
11	24138504	rs117654594	G	A	100	PASS	AC=32;AF=0.00638978;AN=5008;NS=2504;DP=18958;EAS_AF=0;AMR_AF=0.0043;AFR_AF=0.0008;EUR_AF=0.0249;SAS_AF=0.0031;AA=G|||;VT=SNP
11	24139299	rs10834283	C	T	100	PASS	AC=3218;AF=0.642572;AN=5008;NS=2504;DP=17059;EAS_AF=0.5456;AMR_AF=0.7349;AFR_AF=0.6369;EUR_AF=0.7038;SAS_AF=0.6217;AA=C|||;VT=SNP
11	24140534	rs77866926	A	G	100	PASS	AC=461;AF=0.0920527;AN=5008;NS=2504;DP=15098;EAS_AF=0.0506;AMR_AF=0.0749;AFR_AF=0.1006;EUR_AF=0.0954;SAS_AF=0.1319;AA=A|||;VT=SNP
11	24140625	rs6484010	C	T	100	PASS	AC=3226;AF=0.644169;AN=5008;NS=2504;DP=16301;EAS_AF=0.5456;AMR_AF=0.7334;AFR_AF=0.643;EUR_AF=0.7058;SAS_AF=0.6207;AA=C|||;VT=SNP
11	24140697	rs77667670	G	T	100	PASS	AC=223;AF=0.0445288;AN=5008;NS=2504;DP=17066;EAS_AF=0;AMR_AF=0.072;AFR_AF=0.0038;EUR_AF=0.1193;SAS_AF=0.0491;AA=G|||;VT=SNP
11	24140833	rs6484011	A	C	100	PASS	AC=3291;AF=0.657149;AN=5008;NS=2504;DP=19330;EAS_AF=0.5476;AMR_AF=0.7378;AFR_AF=0.6906;EUR_AF=0.7028;SAS_AF=0.6207;AA=A|||;VT=SNP
11	24141054	rs57902606	A	G	100	PASS	AC=390;AF=0.0778754;AN=5008;NS=2504;DP=17772;EAS_AF=0.0516;AMR_AF=0.0677;AFR_AF=0.0499;EUR_AF=0.0954;SAS_AF=0.1319;AA=A|||;VT=SNP
11	24141762	rs74636101	G	A	100	PASS	AC=51;AF=0.0101837;AN=5008;NS=2504;DP=13550;EAS_AF=0.002;AMR_AF=0.0144;AFR_AF=0.0008;EUR_AF=0.0308;SAS_AF=0.0072;AA=G|||;VT=SNP
11	24141934	rs2957761	T	A	100	PASS	AC=1022;AF=0.204073;AN=5008;NS=2504;DP=14563;EAS_AF=0.3978;AMR_AF=0.1859;AFR_AF=0.1256;EUR_AF=0.2008;SAS_AF=0.1268;AA=T|||;VT=SNP
11	24142272	rs4922675	T	A	100	PASS	AC=3417;AF=0.682308;AN=5008;NS=2504;DP=17197;EAS_AF=0.5506;AMR_AF=0.7378;AFR_AF=0.6936;EUR_AF=0.7038;SAS_AF=0.7413;AA=T|||;VT=SNP
11	24142935	rs71472777	T	C	100	PASS	AC=62;AF=0.0123802;AN=5008;NS=2504;DP=12350;EAS_AF=0;AMR_AF=0.0274;AFR_AF=0.0023;EUR_AF=0.0308;SAS_AF=0.0092;AA=T|||;VT=SNP
11	24143813	rs78797671	C	A	100	PASS	AC=142;AF=0.0283546;AN=5008;NS=2504;DP=13713;EAS_AF=0.0645;AMR_AF=0.0159;AFR_AF=0.0015;EUR_AF=0.0249;SAS_AF=0.0399;AA=C|||;VT=SNP
11	24143854	rs2860253	A	G	100	PASS	AC=1024;AF=0.204473;AN=5008;NS=2504;DP=14133;EAS_AF=0.3998;AMR_AF=0.1859;AFR_AF=0.1248;EUR_AF=0.2008;SAS_AF=0.1278;AA=A|||;VT=SNP
11	24144286	rs2957762	C	T	100	PASS	AC=1015;AF=0.202676;AN=5008;NS=2504;DP=16093;EAS_AF=0.3998;AMR_AF=0.1859;AFR_AF=0.118;EUR_AF=0.2008;SAS_AF=0.1278;AA=C|||;VT=SNP
11	24144416	rs10742027	T	C	100	PASS	AC=2971;AF=0.593251;AN=5008;NS=2504;DP=14977;EAS_AF=0.5466;AMR_AF=0.7104;AFR_AF=0.4576;EUR_AF=0.7087;SAS_AF=0.6227;AA=T|||;VT=SNP
11	24144448	rs192812119	T	A	100	PASS	AC=24;AF=0.00479233;AN=5008;NS=2504;DP=14207;EAS_AF=0;AMR_AF=0.0058;AFR_AF=0.0008;EUR_AF=0.0139;SAS_AF=0.0051;AA=T|||;VT=SNP
11	24145350	rs7930560	G	A	100	PASS	AC=1390;AF=0.277556;AN=5008;NS=2504;DP=18493;EAS_AF=0.2252;AMR_AF=0.3963;AFR_AF=0.3699;EUR_AF=0.1531;SAS_AF=0.2505;AA=G|||;VT=SNP
11	24146066	rs117003240	G	A	100	PASS	AC=37;AF=0.00738818;AN=5008;NS=2504;DP=15423;EAS_AF=0;AMR_AF=0.0216;AFR_AF=0.003;EUR_AF=0.0169;SAS_AF=0.001;AA=G|||;VT=SNP
11	24146228	rs2957763	A	C	100	PASS	AC=1022;AF=0.204073;AN=5008;NS=2504;DP=14910;EAS_AF=0.3998;AMR_AF=0.1859;AFR_AF=0.1233;EUR_AF=0.2008;SAS_AF=0.1278;AA=A|||;VT=SNP
11	24146348	rs2896685	T	C	100	PASS	AC=3867;AF=0.772165;AN=5008;NS=2504;DP=15048;EAS_AF=0.6002;AMR_AF=0.8084;AFR_AF=0.7897;EUR_AF=0.7992;SAS_AF=0.8722;AA=C|||;VT=SNP
11	24147691	rs7102354	T	C	100	PASS	AC=91;AF=0.0181709;AN=5008;NS=2504;DP=12736;EAS_AF=0;AMR_AF=0.0346;AFR_AF=0.003;EUR_AF=0.0368;SAS_AF=0.0266;AA=T|||;VT=SNP
11	24147897	rs11027717	G	A	100	PASS	AC=3869;AF=0.772564;AN=5008;NS=2504;DP=9551;EAS_AF=0.6012;AMR_AF=0.8314;AFR_AF=0.7375;EUR_AF=0.8429;SAS_AF=0.8824;AA=G|||;VT=SNP
11	24148348	rs78768727	G	A	100	PASS	AC=388;AF=0.077476;AN=5008;NS=2504;DP=13522;EAS_AF=0.0516;AMR_AF=0.0677;AFR_AF=0.0492;EUR_AF=0.0954;SAS_AF=0.1309;AA=G|||;VT=SNP
11	24148395	rs77972903	G	A	100	PASS	AC=591;AF=0.118011;AN=5008;NS=2504;DP=12446;EAS_AF=0.0536;AMR_AF=0.072;AFR_AF=0.1089;EUR_AF=0.0964;SAS_AF=0.2515;AA=G|||;VT=SNP
11	24148437	rs61875162	T	C	100	PASS	AC=3043;AF=0.607628;AN=5008;NS=2504;DP=12739;EAS_AF=0.5476;AMR_AF=0.7378;AFR_AF=0.4561;EUR_AF=0.7525;SAS_AF=0.6329;AA=T|||;VT=SNP
11	24148786	rs79889783	T	C	100	PASS	AC=592;AF=0.118211;AN=5008;NS=2504;DP=13218;EAS_AF=0.0536;AMR_AF=0.072;AFR_AF=0.1097;EUR_AF=0.0964;SAS_AF=0.2515;AA=T|||;VT=SNP
11	24148873	rs2403892	T	A	100	PASS	AC=1505;AF=0.300519;AN=5008;NS=2504;DP=13424;EAS_AF=0.2272;AMR_AF=0.4251;AFR_AF=0.3669;EUR_AF=0.1938;SAS_AF=0.3078;AA=T|||;VT=SNP
11	24150047	rs80080658	G	A	100	PASS	AC=415;AF=0.0828674;AN=5008;NS=2504;DP=5483;EAS_AF=0.0516;AMR_AF=0.0677;AFR_AF=0.0688;EUR_AF=0.0954;SAS_AF=0.1319;AA=G|||;VT=SNP
11	24150715	rs117622880	G	A	100	PASS	AC=12;AF=0.00239617;AN=5008;NS=2504;DP=18322;EAS_AF=0;AMR_AF=0;AFR_AF=0;EUR_AF=0.0119;SAS_AF=0;AA=G|||;VT=SNP
11	24150788	rs76287914	C	G	100	PASS	AC=619;AF=0.123602;AN=5008;NS=2504;DP=16936;EAS_AF=0.0536;AMR_AF=0.072;AFR_AF=0.1293;EUR_AF=0.0964;SAS_AF=0.2526;AA=C|||;VT=SNP
11	24150824	rs78743103	A	G	100	PASS	AC=619;AF=0.123602;AN=5008;NS=2504;DP=17278;EAS_AF=0.0536;AMR_AF=0.072;AFR_AF=0.1293;EUR_AF=0.0964;SAS_AF=0.2526;AA=A|||;VT=SNP
11	24151060	rs116851661	T	C	100	PASS	AC=35;AF=0.00698882;AN=5008;NS=2504;DP=19829;EAS_AF=0.001;AMR_AF=0.0014;AFR_AF=0;EUR_AF=0.0199;SAS_AF=0.0133;AA=T|||;VT=SNP
11	24151120	rs11027718	C	T	100	PASS	AC=3812;AF=0.761182;AN=5008;NS=2504;DP=17840;EAS_AF=0.6002;AMR_AF=0.804;AFR_AF=0.7496;EUR_AF=0.7992;SAS_AF=0.8732;AA=T|||;VT=SNP
11	24151437	rs114840324	C	T	100	PASS	AC=35;AF=0.00698882;AN=5008;NS=2504;DP=17825;EAS_AF=0;AMR_AF=0.0058;AFR_AF=0.0038;EUR_AF=0.0199;SAS_AF=0.0061;AA=C|||;VT=SNP
11	24151471	rs117059735	C	A	100	PASS	AC=113;AF=0.0225639;AN=5008;NS=2504;DP=17466;EAS_AF=0;AMR_AF=0.0447;AFR_AF=0.0045;EUR_AF=0.0686;SAS_AF=0.0072;AA=C|||;VT=SNP
11	24151489	rs10834287	C	T	100	PASS	AC=3909;AF=0.780551;AN=5008;NS=2504;DP=17384;EAS_AF=0.6002;AMR_AF=0.8127;AFR_AF=0.8185;EUR_AF=0.7992;SAS_AF=0.8732;AA=T|||;VT=SNP
11	24151615	rs11027719	T	G	100	PASS	AC=1103;AF=0.220248;AN=5008;NS=2504;DP=16839;EAS_AF=0.2262;AMR_AF=0.147;AFR_AF=0.3638;EUR_AF=0.0736;SAS_AF=0.2229;AA=T|||;VT=SNP
11	24151862	rs10742028	A	G	100	PASS	AC=3820;AF=0.76278;AN=5008;NS=2504;DP=16989;EAS_AF=0.6012;AMR_AF=0.804;AFR_AF=0.7549;EUR_AF=0.7992;SAS_AF=0.8732;AA=A|||;VT=SNP
11	24152390	rs117385004	T	C	100	PASS	AC=69;AF=0.013778;AN=5008;NS=2504;DP=18381;EAS_AF=0;AMR_AF=0.0101;AFR_AF=0.0144;EUR_AF=0.0179;SAS_AF=0.0256;AA=T|||;VT=SNP
11	24152445	rs76112932	A	C	100	PASS	AC=343;AF=0.0684904;AN=5008;NS=2504;DP=17888;EAS_AF=0.0516;AMR_AF=0.0605;AFR_AF=0.0197;EUR_AF=0.0944;SAS_AF=0.1309;AA=A|||;VT=SNP
11	24152669	rs10767165	C	T	100	PASS	AC=3882;AF=0.77516;AN=5008;NS=2504;DP=18138;EAS_AF=0.5992;AMR_AF=0.8127;AFR_AF=0.7995;EUR_AF=0.7992;SAS_AF=0.8722;AA=c|||;VT=SNP
11	24152743	rs2957764	A	G	100	PASS	AC=1022;AF=0.204073;AN=5008;NS=2504;DP=18033;EAS_AF=0.3998;AMR_AF=0.1859;AFR_AF=0.1233;EUR_AF=0.2008;SAS_AF=0.1278;AA=A|||;VT=SNP
11	24153191	rs61001067	C	G	100	PASS	AC=1345;AF=0.26857;AN=5008;NS=2504;DP=19095;EAS_AF=0.2282;AMR_AF=0.3876;AFR_AF=0.3684;EUR_AF=0.1362;SAS_AF=0.227;AA=C|||;VT=SNP
11	24153568	rs112861003	A	G	100	PASS	AC=347;AF=0.0692891;AN=5008;NS=2504;DP=18578;EAS_AF=0;AMR_AF=0.036;AFR_AF=0.2088;EUR_AF=0.0199;SAS_AF=0.0266;AA=A|||;VT=SNP
11	24153644	rs10834288	T	C	100	PASS	AC=3262;AF=0.651358;AN=5008;NS=2504;DP=18387;EAS_AF=0.5466;AMR_AF=0.7378;AFR_AF=0.6679;EUR_AF=0.7038;SAS_AF=0.6217;AA=C|||;VT=SNP
11	24154508	rs151097391	A	G	100	PASS	AC=38;AF=0.00758786;AN=5008;NS=2504;DP=16407;EAS_AF=0;AMR_AF=0.0231;AFR_AF=0.0023;EUR_AF=0.0179;SAS_AF=0.001;AA=A|||;VT=SNP
11	24154869	rs2947727	G	C	100	PASS	AC=1022;AF=0.204073;AN=5008;NS=2504;DP=17813;EAS_AF=0.4008;AMR_AF=0.1859;AFR_AF=0.1233;EUR_AF=0.2008;SAS_AF=0.1268;AA=G|||;VT=SNP
11	24155645	rs2403893	C	T	100	PASS	AC=3251;AF=0.649161;AN=5008;NS=2504;DP=14986;EAS_AF=0.5466;AMR_AF=0.7349;AFR_AF=0.6619;EUR_AF=0.7038;SAS_AF=0.6207;AA=C|||;VT=SNP
11	24155836	rs2403894	T	C	100	PASS	AC=3211;AF=0.641174;AN=5008;NS=2504;DP=15592;EAS_AF=0.5466;AMR_AF=0.7334;AFR_AF=0.6324;EUR_AF=0.7038;SAS_AF=0.6207;AA=T|||;VT=SNP
11	24156005	rs113580785	A	G	100	PASS	AC=89;AF=0.0177716;AN=5008;NS=2504;DP=15501;EAS_AF=0.001;AMR_AF=0.0389;AFR_AF=0.0015;EUR_AF=0.0497;SAS_AF=0.0092;AA=A|||;VT=SNP
11	24156271	rs2403895	G	A	100	PASS	AC=1021;AF=0.203874;AN=5008;NS=2504;DP=16509;EAS_AF=0.3998;AMR_AF=0.1859;AFR_AF=0.1233;EUR_AF=0.2008;SAS_AF=0.1268;AA=G|||;VT=SNP
11	24156295	rs7101630	A	G	100	PASS	AC=3253;AF=0.649561;AN=5008;NS=2504;DP=17065;EAS_AF=0.5466;AMR_AF=0.7349;AFR_AF=0.6634;EUR_AF=0.7038;SAS_AF=0.6207;AA=a|||;VT=SNP
11	24156736	rs142703035	T	G	100	PASS	AC=18;AF=0.00359425;AN=5008;NS=2504;DP=18172;EAS_AF=0;AMR_AF=0.0058;AFR_AF=0;EUR_AF=0.008;SAS_AF=0.0061;AA=T|||;VT=SNP
11	24156920	rs4360700	C	T	100	PASS	AC=3433;AF=0.685503;AN=5008;NS=2504;DP=16647;EAS_AF=0.5486;AMR_AF=0.7392;AFR_AF=0.7057;EUR_AF=0.7048;SAS_AF=0.7413;AA=T|||;VT=SNP
11	24157336	rs2957765	T	C	100	PASS	AC=1023;AF=0.204273;AN=5008;NS=2504;DP=13616;EAS_AF=0.4008;AMR_AF=0.1859;AFR_AF=0.1233;EUR_AF=0.2008;SAS_AF=0.1278;AA=T|||;VT=SNP
11	24157765	rs2403896	G	A	100	PASS	AC=3232;AF=0.645367;AN=5008;NS=2504;DP=17956;EAS_AF=0.5456;AMR_AF=0.7334;AFR_AF=0.6498;EUR_AF=0.7038;SAS_AF=0.6196;AA=G|||;VT=SNP
11	24158408	rs2947730	A	G	100	PASS	AC=1023;AF=0.204273;AN=5008;NS=2504;DP=16886;EAS_AF=0.4008;AMR_AF=0.1859;AFR_AF=0.1233;EUR_AF=0.2008;SAS_AF=0.1278;AA=A|||;VT=SNP
11	24158726	rs113546793	C	T	100	PASS	AC=51;AF=0.0101837;AN=5008;NS=2504;DP=13741;EAS_AF=0;AMR_AF=0.0274;AFR_AF=0.0008;EUR_AF=0.0288;SAS_AF=0.002;AA=C|||;VT=SNP
11	24159573	rs7122633	C	G	100	PASS	AC=3512;AF=0.701278;AN=5008;NS=2504;DP=15785;EAS_AF=0.5486;AMR_AF=0.7435;AFR_AF=0.7648;EUR_AF=0.7038;SAS_AF=0.7403;AA=G|||;VT=SNP
11	24159696	rs2947734	C	T	100	PASS	AC=1019;AF=0.203474;AN=5008;NS=2504;DP=16017;EAS_AF=0.3978;AMR_AF=0.1859;AFR_AF=0.1225;EUR_AF=0.2008;SAS_AF=0.1278;AA=C|||;VT=SNP
11	24159911	rs117694711	A	G	100	PASS	AC=15;AF=0.00299521;AN=5008;NS=2504;DP=15657;EAS_AF=0;AMR_AF=0.0043;AFR_AF=0.0008;EUR_AF=0.0099;SAS_AF=0.001;AA=A|||;VT=SNP
11	24160279	rs9783297	C	A	100	PASS	AC=3253;AF=0.649561;AN=5008;NS=2504;DP=16785;EAS_AF=0.5437;AMR_AF=0.7392;AFR_AF=0.6626;EUR_AF=0.7048;SAS_AF=0.6207;AA=C|||;VT=SNP
11	24160695	rs149690835	A	G	100	PASS	AC=27;AF=0.00539137;AN=5008;NS=2504;DP=21110;EAS_AF=0;AMR_AF=0.0086;AFR_AF=0.0015;EUR_AF=0.0179;SAS_AF=0.001;AA=A|||;VT=SNP
11	24160905	rs10767166	T	C	100	PASS	AC=3167;AF=0.632388;AN=5008;NS=2504;DP=15864;EAS_AF=0.5437;AMR_AF=0.7291;AFR_AF=0.6014;EUR_AF=0.7048;SAS_AF=0.6227;AA=T|||;VT=SNP
11	24161389	rs11027722	T	C	100	PASS	AC=3310;AF=0.660942;AN=5008;NS=2504;DP=13942;EAS_AF=0.5437;AMR_AF=0.7406;AFR_AF=0.7035;EUR_AF=0.7048;SAS_AF=0.6227;AA=T|||;VT=SNP
11	24161976	rs5020062	G	C	100	PASS	AC=1463;AF=0.292133;AN=5008;NS=2504;DP=18893;EAS_AF=0.3343;AMR_AF=0.3199;AFR_AF=0.3775;EUR_AF=0.1541;SAS_AF=0.2556;AA=G|||;VT=SNP
11	24162531	rs2947735	T	C	100	PASS	AC=2755;AF=0.55012;AN=5008;NS=2504;DP=14200;EAS_AF=0.6141;AMR_AF=0.7435;AFR_AF=0.2156;EUR_AF=0.8201;SAS_AF=0.5215;AA=T|||;VT=SNP
11	24162541	rs2403900	G	A	100	PASS	AC=3269;AF=0.652756;AN=5008;NS=2504;DP=14429;EAS_AF=0.5446;AMR_AF=0.7334;AFR_AF=0.7042;EUR_AF=0.6948;SAS_AF=0.5941;AA=g|||;VT=SNP
11	24162941	rs2957766	A	G	100	PASS	AC=1031;AF=0.205871;AN=5008;NS=2504;DP=13266;EAS_AF=0.4018;AMR_AF=0.183;AFR_AF=0.1263;EUR_AF=0.2008;SAS_AF=0.1329;AA=A|||;VT=SNP
11	24163756	rs4293117	A	T	100	PASS	AC=2919;AF=0.582867;AN=5008;NS=2504;DP=17961;EAS_AF=0.5288;AMR_AF=0.7061;AFR_AF=0.4274;EUR_AF=0.7048;SAS_AF=0.636;AA=A|||;VT=SNP
11	24164306	rs2947737	T	C	100	PASS	AC=864;AF=0.172524;AN=5008;NS=2504;DP=16432;EAS_AF=0.4177;AMR_AF=0.1095;AFR_AF=0.1165;EUR_AF=0.1143;SAS_AF=0.1002;AA=T|||;VT=SNP
11	24164478	rs2403901	G	A	100	PASS	AC=3755;AF=0.7498;AN=5008;NS=2504;DP=19681;EAS_AF=0.5833;AMR_AF=0.8674;AFR_AF=0.6014;EUR_AF=0.8847;SAS_AF=0.8998;AA=A|||;VT=SNP
11	24164595	rs72867766	G	A	100	PASS	AC=45;AF=0.00898562;AN=5008;NS=2504;DP=17651;EAS_AF=0.001;AMR_AF=0.0058;AFR_AF=0.0008;EUR_AF=0.0298;SAS_AF=0.0092;AA=G|||;VT=SNP
11	24164611	rs2947738	C	A	100	PASS	AC=1050;AF=0.209665;AN=5008;NS=2504;DP=17578;EAS_AF=0.4157;AMR_AF=0.1254;AFR_AF=0.2504;EUR_AF=0.1153;SAS_AF=0.0992;AA=C|||;VT=SNP
11	24164810	rs117046662	G	A	100	PASS	AC=31;AF=0.0061901;AN=5008;NS=2504;DP=19874;EAS_AF=0;AMR_AF=0.0043;AFR_AF=0.0023;EUR_AF=0.0229;SAS_AF=0.002;AA=G|||;VT=SNP
11	24165149	rs12366125	A	G	100	PASS	AC=3760;AF=0.750799;AN=5008;NS=2504;DP=16684;EAS_AF=0.5833;AMR_AF=0.8674;AFR_AF=0.6044;EUR_AF=0.8847;SAS_AF=0.9008;AA=A|||;VT=SNP
11	24165846	rs7926986	T	C	100	PASS	AC=3823;AF=0.763379;AN=5008;NS=2504;DP=15491;EAS_AF=0.5833;AMR_AF=0.8703;AFR_AF=0.6505;EUR_AF=0.8847;SAS_AF=0.9008;AA=C|||;VT=SNP
11	24165966	rs7943323	G	T	100	PASS	AC=3822;AF=0.763179;AN=5008;NS=2504;DP=16726;EAS_AF=0.5833;AMR_AF=0.8703;AFR_AF=0.6505;EUR_AF=0.8847;SAS_AF=0.8998;AA=T|||;VT=SNP
11	24166232	rs11027723	C	T	100	PASS	AC=3757;AF=0.7502;AN=5008;NS=2504;DP=17166;EAS_AF=0.5833;AMR_AF=0.8674;AFR_AF=0.6021;EUR_AF=0.8847;SAS_AF=0.9008;AA=C|||;VT=SNP
11	24166486	rs12222349	G	A	100	PASS	AC=3758;AF=0.750399;AN=5008;NS=2504;DP=14878;EAS_AF=0.5833;AMR_AF=0.8674;AFR_AF=0.6029;EUR_AF=0.8847;SAS_AF=0.9008;AA=A|||;VT=SNP
11	24166683	rs2947740	G	A	100	PASS	AC=1059;AF=0.211462;AN=5008;NS=2504;DP=11345;EAS_AF=0.4177;AMR_AF=0.1268;AFR_AF=0.2542;EUR_AF=0.1153;SAS_AF=0.1002;AA=G|||;VT=SNP
11	24166837	rs4344484	G	T	100	PASS	AC=3819;AF=0.76258;AN=5008;NS=2504;DP=13076;EAS_AF=0.5823;AMR_AF=0.8703;AFR_AF=0.649;EUR_AF=0.8847;SAS_AF=0.8998;AA=T|||;VT=SNP
11	24166936	rs4344485	G	T	100	PASS	AC=3755;AF=0.7498;AN=5008;NS=2504;DP=13039;EAS_AF=0.5823;AMR_AF=0.8674;AFR_AF=0.6021;EUR_AF=0.8847;SAS_AF=0.8998;AA=T|||;VT=SNP
11	24167070	rs4526774	C	T	100	PASS	AC=3748;AF=0.748403;AN=5008;NS=2504;DP=14295;EAS_AF=0.5823;AMR_AF=0.8674;AFR_AF=0.5968;EUR_AF=0.8847;SAS_AF=0.8998;AA=C|||;VT=SNP
11	24167132	rs4344486	G	A	100	PASS	AC=522;AF=0.104233;AN=5008;NS=2504;DP=14675;EAS_AF=0.0526;AMR_AF=0.1455;AFR_AF=0.0424;EUR_AF=0.1789;SAS_AF=0.135;AA=g|||;VT=SNP
11	24167279	rs4584575	A	G	100	PASS	AC=863;AF=0.172324;AN=5008;NS=2504;DP=15644;EAS_AF=0.0546;AMR_AF=0.1628;AFR_AF=0.1944;EUR_AF=0.1799;SAS_AF=0.2628;AA=G|||;VT=SNP
11	24167507	rs117001358	G	T	100	PASS	AC=80;AF=0.0159744;AN=5008;NS=2504;DP=16643;EAS_AF=0.001;AMR_AF=0.0418;AFR_AF=0.0008;EUR_AF=0.0288;SAS_AF=0.0204;AA=G|||;VT=SNP
11	24167571	rs75509938	G	C	100	PASS	AC=851;AF=0.169928;AN=5008;NS=2504;DP=16659;EAS_AF=0.0546;AMR_AF=0.1614;AFR_AF=0.1853;EUR_AF=0.1799;SAS_AF=0.2638;AA=G|||;VT=SNP
11	24167729	rs77414287	G	A	100	PASS	AC=856;AF=0.170927;AN=5008;NS=2504;DP=18067;EAS_AF=0.0546;AMR_AF=0.1614;AFR_AF=0.1891;EUR_AF=0.1799;SAS_AF=0.2638;AA=A|||;VT=SNP
11	24167810	rs80066330	T	C	100	PASS	AC=856;AF=0.170927;AN=5008;NS=2504;DP=17455;EAS_AF=0.0546;AMR_AF=0.1614;AFR_AF=0.1891;EUR_AF=0.1799;SAS_AF=0.2638;AA=C|||;VT=SNP
11	24167859	rs78434973	G	T	100	PASS	AC=856;AF=0.170927;AN=5008;NS=2504;DP=17824;EAS_AF=0.0546;AMR_AF=0.1614;AFR_AF=0.1891;EUR_AF=0.1799;SAS_AF=0.2638;AA=G|||;VT=SNP
11	24167918	rs79273948	G	A	100	PASS	AC=47;AF=0.00938498;AN=5008;NS=2504;DP=18274;EAS_AF=0;AMR_AF=0.0115;AFR_AF=0.0008;EUR_AF=0.0298;SAS_AF=0.0082;AA=G|||;VT=SNP
11	24168092	rs76965229	A	G	100	PASS	AC=851;AF=0.169928;AN=5008;NS=2504;DP=18821;EAS_AF=0.0546;AMR_AF=0.1614;AFR_AF=0.1853;EUR_AF=0.1799;SAS_AF=0.2638;AA=A|||;VT=SNP
11	24168134	rs7938053	T	C	100	PASS	AC=2905;AF=0.580072;AN=5008;NS=2504;DP=18994;EAS_AF=0.5298;AMR_AF=0.7061;AFR_AF=0.4168;EUR_AF=0.7038;SAS_AF=0.636;AA=T|||;VT=SNP
11	24168246	rs141591082	C	G	100	PASS	AC=19;AF=0.00379393;AN=5008;NS=2504;DP=18484;EAS_AF=0;AMR_AF=0.0014;AFR_AF=0;EUR_AF=0.0179;SAS_AF=0;AA=C|||;VT=SNP
11	24168263	rs75085111	C	T	100	PASS	AC=856;AF=0.170927;AN=5008;NS=2504;DP=18224;EAS_AF=0.0546;AMR_AF=0.1614;AFR_AF=0.1891;EUR_AF=0.1799;SAS_AF=0.2638;AA=T|||;VT=SNP
11	24168425	rs34391097	T	C	100	PASS	AC=856;AF=0.170927;AN=5008;NS=2504;DP=18011;EAS_AF=0.0546;AMR_AF=0.1614;AFR_AF=0.1891;EUR_AF=0.1799;SAS_AF=0.2638;AA=C|||;VT=SNP
11	24168665	rs2403902	T	G	100	PASS	AC=856;AF=0.170927;AN=5008;NS=2504;DP=18334;EAS_AF=0.0546;AMR_AF=0.1614;AFR_AF=0.1891;EUR_AF=0.1799;SAS_AF=0.2638;AA=G|||;VT=SNP
11	24168826	rs4534584	C	T	100	PASS	AC=856;AF=0.170927;AN=5008;NS=2504;DP=19553;EAS_AF=0.0546;AMR_AF=0.1614;AFR_AF=0.1891;EUR_AF=0.1799;SAS_AF=0.2638;AA=C|||;VT=SNP
11	24168880	rs4534585	C	T	100	PASS	AC=856;AF=0.170927;AN=5008;NS=2504;DP=19539;EAS_AF=0.0546;AMR_AF=0.1614;AFR_AF=0.1891;EUR_AF=0.1799;SAS_AF=0.2638;AA=C|||;VT=SNP
11	24168988	rs12418500	G	A	100	PASS	AC=857;AF=0.171126;AN=5008;NS=2504;DP=19450;EAS_AF=0.0546;AMR_AF=0.1614;AFR_AF=0.1899;EUR_AF=0.1799;SAS_AF=0.2638;AA=G|||;VT=SNP
11	24169033	rs12418503	G	T	100	PASS	AC=520;AF=0.103834;AN=5008;NS=2504;DP=20376;EAS_AF=0.0526;AMR_AF=0.1455;AFR_AF=0.0408;EUR_AF=0.1789;SAS_AF=0.135;AA=G|||;VT=SNP
11	24169095	rs12418800	G	T	100	PASS	AC=856;AF=0.170927;AN=5008;NS=2504;DP=20571;EAS_AF=0.0546;AMR_AF=0.1614;AFR_AF=0.1891;EUR_AF=0.1799;SAS_AF=0.2638;AA=G|||;VT=SNP
11	24169107	rs12420270	T	C	100	PASS	AC=854;AF=0.170527;AN=5008;NS=2504;DP=20464;EAS_AF=0.0546;AMR_AF=0.1599;AFR_AF=0.1891;EUR_AF=0.1799;SAS_AF=0.2628;AA=T|||;VT=SNP
11	24169194	rs61875189	G	A	100	PASS	AC=30;AF=0.00599042;AN=5008;NS=2504;DP=18998;EAS_AF=0;AMR_AF=0.0101;AFR_AF=0.0008;EUR_AF=0.0169;SAS_AF=0.0051;AA=G|||;VT=SNP
11	24169223	rs12421566	A	T	100	PASS	AC=856;AF=0.170927;AN=5008;NS=2504;DP=19486;EAS_AF=0.0546;AMR_AF=0.1614;AFR_AF=0.1891;EUR_AF=0.1799;SAS_AF=0.2638;AA=T|||;VT=SNP
11	24169329	rs12418826	G	A	100	PASS	AC=875;AF=0.17472;AN=5008;NS=2504;DP=18315;EAS_AF=0.0546;AMR_AF=0.1628;AFR_AF=0.2027;EUR_AF=0.1799;SAS_AF=0.2638;AA=A|||;VT=SNP
11	24169490	rs11493450	A	G	100	PASS	AC=1752;AF=0.34984;AN=5008;NS=2504;DP=19537;EAS_AF=0.2143;AMR_AF=0.5634;AFR_AF=0.0832;EUR_AF=0.6332;SAS_AF=0.407;AA=A|||;VT=SNP
11	24169505	rs12418829	C	G	100	PASS	AC=875;AF=0.17472;AN=5008;NS=2504;DP=19449;EAS_AF=0.0546;AMR_AF=0.1628;AFR_AF=0.2027;EUR_AF=0.1799;SAS_AF=0.2638;AA=C|||;VT=SNP
11	24169524	rs12418831	C	A	100	PASS	AC=709;AF=0.141573;AN=5008;NS=2504;DP=19399;EAS_AF=0.0526;AMR_AF=0.1599;AFR_AF=0.1755;EUR_AF=0.1799;SAS_AF=0.135;AA=C|||;VT=SNP
11	24170182	rs79315288	C	T	100	PASS	AC=878;AF=0.175319;AN=5008;NS=2504;DP=13160;EAS_AF=0.0556;AMR_AF=0.1657;AFR_AF=0.1906;EUR_AF=0.1938;SAS_AF=0.2658;AA=T|||;VT=SNP
11	24170205	rs2957771	T	C	100	PASS	AC=3955;AF=0.789736;AN=5008;NS=2504;DP=12728;EAS_AF=0.9454;AMR_AF=0.8314;AFR_AF=0.6664;EUR_AF=0.8191;SAS_AF=0.7362;AA=T|||;VT=SNP
11	24170439	rs2947754	C	T	100	PASS	AC=1574;AF=0.314297;AN=5008;NS=2504;DP=10781;EAS_AF=0.4692;AMR_AF=0.2709;AFR_AF=0.292;EUR_AF=0.2952;SAS_AF=0.2352;AA=C|||;VT=SNP
11	24170500	rs192435495	C	T	100	PASS	AC=34;AF=0.00678914;AN=5008;NS=2504;DP=9571;EAS_AF=0;AMR_AF=0.0058;AFR_AF=0;EUR_AF=0.0268;SAS_AF=0.0031;AA=C|||;VT=SNP
11	24170632	rs12422012	A	G	100	PASS	AC=856;AF=0.170927;AN=5008;NS=2504;DP=13011;EAS_AF=0.0546;AMR_AF=0.1614;AFR_AF=0.1891;EUR_AF=0.1799;SAS_AF=0.2638;AA=a|||;VT=SNP
11	24170690	rs12419276	C	T	100	PASS	AC=857;AF=0.171126;AN=5008;NS=2504;DP=13728;EAS_AF=0.0546;AMR_AF=0.1614;AFR_AF=0.1899;EUR_AF=0.1799;SAS_AF=0.2638;AA=C|||;VT=SNP
11	24170827	rs12420740	T	C	100	PASS	AC=856;AF=0.170927;AN=5008;NS=2504;DP=16312;EAS_AF=0.0546;AMR_AF=0.1614;AFR_AF=0.1891;EUR_AF=0.1799;SAS_AF=0.2638;AA=T|||;VT=SNP
11	24171124	rs75195431	C	T	100	PASS	AC=857;AF=0.171126;AN=5008;NS=2504;DP=15845;EAS_AF=0.0546;AMR_AF=0.1614;AFR_AF=0.1899;EUR_AF=0.1799;SAS_AF=0.2638;AA=c|||;VT=SNP
11	24171188	rs78305378	G	A	100	PASS	AC=855;AF=0.170727;AN=5008;NS=2504;DP=15441;EAS_AF=0.0546;AMR_AF=0.1614;AFR_AF=0.1891;EUR_AF=0.1799;SAS_AF=0.2628;AA=G|||;VT=SNP
11	24171359	rs79403451	T	G	100	PASS	AC=851;AF=0.169928;AN=5008;NS=2504;DP=17508;EAS_AF=0.0546;AMR_AF=0.1571;AFR_AF=0.1884;EUR_AF=0.1799;SAS_AF=0.2628;AA=T|||;VT=SNP
11	24171375	rs78882958	A	G	100	PASS	AC=849;AF=0.169529;AN=5008;NS=2504;DP=17460;EAS_AF=0.0546;AMR_AF=0.1571;AFR_AF=0.1868;EUR_AF=0.1799;SAS_AF=0.2628;AA=G|||;VT=SNP
11	24171379	rs75492467	G	T	100	PASS	AC=850;AF=0.169728;AN=5008;NS=2504;DP=17290;EAS_AF=0.0546;AMR_AF=0.1571;AFR_AF=0.1876;EUR_AF=0.1799;SAS_AF=0.2628;AA=T|||;VT=SNP
11	24171540	rs2947750	C	T	100	PASS	AC=3965;AF=0.791733;AN=5008;NS=2504;DP=19198;EAS_AF=0.9444;AMR_AF=0.8343;AFR_AF=0.6725;EUR_AF=0.8201;SAS_AF=0.7362;AA=T|||;VT=SNP
11	24171591	rs76306104	A	G	100	PASS	AC=855;AF=0.170727;AN=5008;NS=2504;DP=20034;EAS_AF=0.0546;AMR_AF=0.1599;AFR_AF=0.1891;EUR_AF=0.1799;SAS_AF=0.2638;AA=A|||;VT=SNP
11	24171991	rs2947747	G	C	100	PASS	AC=3965;AF=0.791733;AN=5008;NS=2504;DP=19050;EAS_AF=0.9454;AMR_AF=0.8329;AFR_AF=0.6725;EUR_AF=0.8201;SAS_AF=0.7362;AA=C|||;VT=SNP
11	24171996	rs2947746	A	G	100	PASS	AC=3965;AF=0.791733;AN=5008;NS=2504;DP=19995;EAS_AF=0.9454;AMR_AF=0.8329;AFR_AF=0.6725;EUR_AF=0.8201;SAS_AF=0.7362;AA=G|||;VT=SNP
11	24172032	rs2947745	C	T	100	PASS	AC=3965;AF=0.791733;AN=5008;NS=2504;DP=20198;EAS_AF=0.9454;AMR_AF=0.8329;AFR_AF=0.6725;EUR_AF=0.8201;SAS_AF=0.7362;AA=C|||;VT=SNP
11	24172098	rs2957772	G	A	100	PASS	AC=3965;AF=0.791733;AN=5008;NS=2504;DP=20170;EAS_AF=0.9454;AMR_AF=0.8329;AFR_AF=0.6725;EUR_AF=0.8201;SAS_AF=0.7362;AA=G|||;VT=SNP
11	24172360	rs2957773	T	C	100	PASS	AC=3965;AF=0.791733;AN=5008;NS=2504;DP=17867;EAS_AF=0.9454;AMR_AF=0.8329;AFR_AF=0.6725;EUR_AF=0.8201;SAS_AF=0.7362;AA=C|||;VT=SNP
11	24172412	rs2957774	G	C	100	PASS	AC=3965;AF=0.791733;AN=5008;NS=2504;DP=18015;EAS_AF=0.9454;AMR_AF=0.8329;AFR_AF=0.6725;EUR_AF=0.8201;SAS_AF=0.7362;AA=G|||;VT=SNP
11	24172447	rs2957775	C	T	100	PASS	AC=1053;AF=0.210264;AN=5008;NS=2504;DP=17689;EAS_AF=0.4157;AMR_AF=0.1268;AFR_AF=0.2526;EUR_AF=0.1143;SAS_AF=0.0992;AA=C|||;VT=SNP
11	24172631	rs2947744	A	G	100	PASS	AC=3965;AF=0.791733;AN=5008;NS=2504;DP=17250;EAS_AF=0.9454;AMR_AF=0.8329;AFR_AF=0.6725;EUR_AF=0.8201;SAS_AF=0.7362;AA=A|||;VT=SNP
11	24172695	rs7111277	T	C	100	PASS	AC=2904;AF=0.579872;AN=5008;NS=2504;DP=18138;EAS_AF=0.5298;AMR_AF=0.7046;AFR_AF=0.4145;EUR_AF=0.7058;SAS_AF=0.637;AA=T|||;VT=SNP
11	24172770	rs6484016	A	G	100	PASS	AC=2905;AF=0.580072;AN=5008;NS=2504;DP=17199;EAS_AF=0.5298;AMR_AF=0.7061;AFR_AF=0.4145;EUR_AF=0.7058;SAS_AF=0.637;AA=A|||;VT=SNP
11	24173355	rs2947743	T	A	100	PASS	AC=3964;AF=0.791534;AN=5008;NS=2504;DP=17120;EAS_AF=0.9454;AMR_AF=0.8329;AFR_AF=0.6717;EUR_AF=0.8191;SAS_AF=0.7372;AA=T|||;VT=SNP
11	24173466	rs113945946	G	A	100	PASS	AC=849;AF=0.169529;AN=5008;NS=2504;DP=14831;EAS_AF=0.0546;AMR_AF=0.1614;AFR_AF=0.1853;EUR_AF=0.1799;SAS_AF=0.2618;AA=G|||;VT=SNP
11	24173620	rs112546397	C	G	100	PASS	AC=514;AF=0.102636;AN=5008;NS=2504;DP=15148;EAS_AF=0.0536;AMR_AF=0.1427;AFR_AF=0.0393;EUR_AF=0.1779;SAS_AF=0.1329;AA=C|||;VT=SNP
11	24173810	rs61875190	C	T	100	PASS	AC=2858;AF=0.570687;AN=5008;NS=2504;DP=17791;EAS_AF=0.5317;AMR_AF=0.696;AFR_AF=0.4092;EUR_AF=0.6918;SAS_AF=0.6155;AA=C|||;VT=SNP
11	24173925	rs61875191	T	C	100	PASS	AC=1872;AF=0.373802;AN=5008;NS=2504;DP=12227;EAS_AF=0.2192;AMR_AF=0.5692;AFR_AF=0.1316;EUR_AF=0.6362;SAS_AF=0.4519;AA=T|||;VT=SNP
11	24175046	rs2957776	T	C	100	PASS	AC=3824;AF=0.763578;AN=5008;NS=2504;DP=17385;EAS_AF=0.9415;AMR_AF=0.8199;AFR_AF=0.5726;EUR_AF=0.8201;SAS_AF=0.7403;AA=T|||;VT=SNP
11	24175181	rs2947760	C	G	100	PASS	AC=3740;AF=0.746805;AN=5008;NS=2504;DP=17452;EAS_AF=0.9435;AMR_AF=0.8156;AFR_AF=0.5431;EUR_AF=0.8201;SAS_AF=0.6953;AA=C|||;VT=SNP
11	24175335	rs12418372	A	C	100	PASS	AC=546;AF=0.109026;AN=5008;NS=2504;DP=18107;EAS_AF=0.0546;AMR_AF=0.1441;AFR_AF=0.062;EUR_AF=0.1769;SAS_AF=0.1339;AA=A|||;VT=SNP
11	24175352	rs7107397	A	G	100	PASS	AC=834;AF=0.166534;AN=5008;NS=2504;DP=18075;EAS_AF=0.3155;AMR_AF=0.1282;AFR_AF=0.1286;EUR_AF=0.0706;SAS_AF=0.1902;AA=A|||;VT=SNP
11	24175423	rs12421188	C	T	100	PASS	AC=549;AF=0.109625;AN=5008;NS=2504;DP=17041;EAS_AF=0.0546;AMR_AF=0.1455;AFR_AF=0.0635;EUR_AF=0.1779;SAS_AF=0.1329;AA=C|||;VT=SNP
11	24177071	rs11027728	T	G	100	PASS	AC=1152;AF=0.230032;AN=5008;NS=2504;DP=19528;EAS_AF=0.4315;AMR_AF=0.1311;AFR_AF=0.2738;EUR_AF=0.1332;SAS_AF=0.1329;AA=T|||;VT=SNP
11	24177082	rs7924473	T	C	100	PASS	AC=979;AF=0.195487;AN=5008;NS=2504;DP=19749;EAS_AF=0.0367;AMR_AF=0.1671;AFR_AF=0.2693;EUR_AF=0.17;SAS_AF=0.3057;AA=T|||;VT=SNP
11	24177249	rs10834291	G	T	100	PASS	AC=1227;AF=0.245008;AN=5008;NS=2504;DP=17646;EAS_AF=0.4315;AMR_AF=0.1354;AFR_AF=0.3275;EUR_AF=0.1342;SAS_AF=0.1329;AA=g|||;VT=SNP
11	24177305	rs1320355	T	G	100	PASS	AC=896;AF=0.178914;AN=5008;NS=2504;DP=17817;EAS_AF=0.0367;AMR_AF=0.1614;AFR_AF=0.2413;EUR_AF=0.17;SAS_AF=0.2628;AA=T|||;VT=SNP
11	24177400	rs1320356	G	A	100	PASS	AC=762;AF=0.152157;AN=5008;NS=2504;DP=18358;EAS_AF=0.0347;AMR_AF=0.1614;AFR_AF=0.239;EUR_AF=0.17;SAS_AF=0.1309;AA=G|||;VT=SNP
11	24177461	rs1320357	T	C	100	PASS	AC=1165;AF=0.232628;AN=5008;NS=2504;DP=18027;EAS_AF=0.4315;AMR_AF=0.1311;AFR_AF=0.2738;EUR_AF=0.1332;SAS_AF=0.1462;AA=T|||;VT=SNP
11	24177487	rs1320358	A	T	100	PASS	AC=1080;AF=0.215655;AN=5008;NS=2504;DP=17917;EAS_AF=0.0367;AMR_AF=0.1715;AFR_AF=0.3442;EUR_AF=0.17;SAS_AF=0.3047;AA=T|||;VT=SNP
11	24177628	rs12793729	G	A	100	PASS	AC=875;AF=0.17472;AN=5008;NS=2504;DP=17966;EAS_AF=0.4306;AMR_AF=0.1095;AFR_AF=0.1059;EUR_AF=0.1173;SAS_AF=0.1094;AA=G|||;VT=SNP
11	24178018	rs139283357	A	G	100	PASS	AC=19;AF=0.00379393;AN=5008;NS=2504;DP=18295;EAS_AF=0;AMR_AF=0.0058;AFR_AF=0.0008;EUR_AF=0.008;SAS_AF=0.0061;AA=A|||;VT=SNP
11	24178134	rs2403903	A	G	100	PASS	AC=3798;AF=0.758387;AN=5008;NS=2504;DP=18361;EAS_AF=0.9633;AMR_AF=0.8213;AFR_AF=0.5613;EUR_AF=0.83;SAS_AF=0.6953;AA=A|||;VT=SNP
11	24178292	rs111468172	T	C	100	PASS	AC=96;AF=0.0191693;AN=5008;NS=2504;DP=16613;EAS_AF=0.001;AMR_AF=0.0389;AFR_AF=0.0015;EUR_AF=0.0517;SAS_AF=0.0143;AA=T|||;VT=SNP
11	24178516	rs11607567	T	C	100	PASS	AC=896;AF=0.178914;AN=5008;NS=2504;DP=16763;EAS_AF=0.0367;AMR_AF=0.1614;AFR_AF=0.2413;EUR_AF=0.17;SAS_AF=0.2628;AA=T|||;VT=SNP
11	24178897	rs11027731	T	C	100	PASS	AC=724;AF=0.144569;AN=5008;NS=2504;DP=19329;EAS_AF=0.0347;AMR_AF=0.1599;AFR_AF=0.2118;EUR_AF=0.17;SAS_AF=0.1299;AA=T|||;VT=SNP
11	24179216	rs10767169	C	T	100	PASS	AC=3799;AF=0.758586;AN=5008;NS=2504;DP=19978;EAS_AF=0.9633;AMR_AF=0.8213;AFR_AF=0.5613;EUR_AF=0.83;SAS_AF=0.6963;AA=c|||;VT=SNP
11	24179723	rs7940481	T	A	100	PASS	AC=727;AF=0.145168;AN=5008;NS=2504;DP=17713;EAS_AF=0.0347;AMR_AF=0.1599;AFR_AF=0.2118;EUR_AF=0.17;SAS_AF=0.1329;AA=T|||;VT=SNP
11	24179901	rs6484017	A	G	100	PASS	AC=1168;AF=0.233227;AN=5008;NS=2504;DP=14538;EAS_AF=0.4315;AMR_AF=0.1326;AFR_AF=0.2844;EUR_AF=0.1332;SAS_AF=0.1339;AA=A|||;VT=SNP
11	24180029	rs138499077	G	A	100	PASS	AC=29;AF=0.00579073;AN=5008;NS=2504;DP=14215;EAS_AF=0;AMR_AF=0.013;AFR_AF=0;EUR_AF=0.0109;SAS_AF=0.0092;AA=G|||;VT=SNP
11	24180242	rs181437399	C	A	100	PASS	AC=42;AF=0.00838658;AN=5008;NS=2504;DP=13687;EAS_AF=0;AMR_AF=0.0043;AFR_AF=0.0008;EUR_AF=0.0149;SAS_AF=0.0235;AA=C|||;VT=SNP
11	24180468	rs115604749	C	T	100	PASS	AC=133;AF=0.0265575;AN=5008;NS=2504;DP=12959;EAS_AF=0;AMR_AF=0.013;AFR_AF=0.0651;EUR_AF=0.0149;SAS_AF=0.0235;AA=C|||;VT=SNP
11	24181195	rs11027732	T	C	100	PASS	AC=1225;AF=0.244609;AN=5008;NS=2504;DP=14866;EAS_AF=0.4315;AMR_AF=0.134;AFR_AF=0.3268;EUR_AF=0.1332;SAS_AF=0.1339;AA=T|||;VT=SNP
11	24182017	rs7114820	G	A	100	PASS	AC=3754;AF=0.749601;AN=5008;NS=2504;DP=19541;EAS_AF=0.9127;AMR_AF=0.8213;AFR_AF=0.562;EUR_AF=0.83;SAS_AF=0.7014;AA=G|||;VT=SNP
11	24182458	rs12294459	G	A	100	PASS	AC=1222;AF=0.24401;AN=5008;NS=2504;DP=17222;EAS_AF=0.4306;AMR_AF=0.1326;AFR_AF=0.326;EUR_AF=0.1322;SAS_AF=0.135;AA=G|||;VT=SNP
11	24184319	rs12419819	A	G	100	PASS	AC=900;AF=0.179712;AN=5008;NS=2504;DP=16886;EAS_AF=0.0873;AMR_AF=0.1585;AFR_AF=0.2126;EUR_AF=0.17;SAS_AF=0.2556;AA=A|||;VT=SNP
11	24184490	rs60085485	T	C	100	PASS	AC=809;AF=0.161542;AN=5008;NS=2504;DP=15785;EAS_AF=0.3155;AMR_AF=0.1153;AFR_AF=0.1475;EUR_AF=0.0557;SAS_AF=0.1636;AA=T|||;VT=SNP
11	24184884	rs60118117	T	C	100	PASS	AC=790;AF=0.157748;AN=5008;NS=2504;DP=14784;EAS_AF=0.3135;AMR_AF=0.1138;AFR_AF=0.1475;EUR_AF=0.0408;SAS_AF=0.1626;AA=T|||;VT=SNP
11	24185596	rs11027733	T	G	100	PASS	AC=43;AF=0.00858626;AN=5008;NS=2504;DP=17552;EAS_AF=0.0149;AMR_AF=0.0029;AFR_AF=0;EUR_AF=0.0189;SAS_AF=0.0072;AA=T|||;VT=SNP
11	24185817	rs61585580	G	A	100	PASS	AC=681;AF=0.135982;AN=5008;NS=2504;DP=15463;EAS_AF=0.3532;AMR_AF=0.1124;AFR_AF=0.0582;EUR_AF=0.0417;SAS_AF=0.1309;AA=g|||;VT=SNP
11	24185954	rs149332567	A	G	100	PASS	AC=46;AF=0.0091853;AN=5008;NS=2504;DP=15010;EAS_AF=0;AMR_AF=0.0115;AFR_AF=0.0008;EUR_AF=0.0298;SAS_AF=0.0072;AA=A|||;VT=SNP
11	24186160	rs10466430	G	A	100	PASS	AC=3507;AF=0.70028;AN=5008;NS=2504;DP=12562;EAS_AF=0.8859;AMR_AF=0.4899;AFR_AF=0.8707;EUR_AF=0.4433;SAS_AF=0.6922;AA=A|||;VT=SNP
11	24186194	rs72870516	T	G	100	PASS	AC=747;AF=0.149161;AN=5008;NS=2504;DP=13169;EAS_AF=0.0347;AMR_AF=0.1513;AFR_AF=0.1611;EUR_AF=0.175;SAS_AF=0.2229;AA=T|||;VT=SNP
11	24186793	rs10834293	G	A	100	PASS	AC=3689;AF=0.736621;AN=5008;NS=2504;DP=14291;EAS_AF=0.5308;AMR_AF=0.8199;AFR_AF=0.8306;EUR_AF=0.8241;SAS_AF=0.6728;AA=A|||;VT=SNP
11	24188522	rs149140905	T	C	100	PASS	AC=19;AF=0.00379393;AN=5008;NS=2504;DP=20811;EAS_AF=0;AMR_AF=0.0014;AFR_AF=0;EUR_AF=0.0179;SAS_AF=0;AA=T|||;VT=SNP
11	24188935	rs12276663	T	C	100	PASS	AC=1716;AF=0.342652;AN=5008;NS=2504;DP=16933;EAS_AF=0.1081;AMR_AF=0.5317;AFR_AF=0.2564;EUR_AF=0.5775;SAS_AF=0.3252;AA=T|||;VT=SNP
11	24190138	rs7126488	G	A	100	PASS	AC=1604;AF=0.320288;AN=5008;NS=2504;DP=16130;EAS_AF=0.1081;AMR_AF=0.5231;AFR_AF=0.1762;EUR_AF=0.5775;SAS_AF=0.3252;AA=G|||;VT=SNP
11	24190190	rs10500974	G	A	100	PASS	AC=740;AF=0.147764;AN=5008;NS=2504;DP=16213;EAS_AF=0.4008;AMR_AF=0.0893;AFR_AF=0.0514;EUR_AF=0.0596;SAS_AF=0.1493;AA=G|||;VT=SNP
11	24192057	rs17234721	T	G	100	PASS	AC=1534;AF=0.30631;AN=5008;NS=2504;DP=17020;EAS_AF=0.1081;AMR_AF=0.5187;AFR_AF=0.1263;EUR_AF=0.5765;SAS_AF=0.3252;AA=T|||;VT=SNP
11	24192136	rs4614453	T	C	100	PASS	AC=4560;AF=0.910543;AN=5008;NS=2504;DP=18180;EAS_AF=0.9365;AMR_AF=0.9193;AFR_AF=0.9274;EUR_AF=0.8867;SAS_AF=0.8793;AA=C|||;VT=SNP
11	24192469	rs17234728	G	A	100	PASS	AC=1403;AF=0.280152;AN=5008;NS=2504;DP=16748;EAS_AF=0.1071;AMR_AF=0.5159;AFR_AF=0.0303;EUR_AF=0.5765;SAS_AF=0.3241;AA=G|||;VT=SNP
11	24192506	rs12283889	T	A	100	PASS	AC=549;AF=0.109625;AN=5008;NS=2504;DP=17113;EAS_AF=0.0337;AMR_AF=0.1383;AFR_AF=0.1127;EUR_AF=0.1461;SAS_AF=0.1258;AA=T|||;VT=SNP
11	24192528	rs4923161	A	G	100	PASS	AC=1379;AF=0.275359;AN=5008;NS=2504;DP=17637;EAS_AF=0.3938;AMR_AF=0.147;AFR_AF=0.4123;EUR_AF=0.1014;SAS_AF=0.2382;AA=G|||;VT=SNP
11	24192686	rs4923162	G	A	100	PASS	AC=3707;AF=0.740216;AN=5008;NS=2504;DP=17517;EAS_AF=0.5347;AMR_AF=0.8184;AFR_AF=0.829;EUR_AF=0.826;SAS_AF=0.6881;AA=A|||;VT=SNP
11	24192794	rs4922676	C	T	100	PASS	AC=1305;AF=0.260583;AN=5008;NS=2504;DP=15628;EAS_AF=0.3938;AMR_AF=0.1455;AFR_AF=0.3744;EUR_AF=0.1014;SAS_AF=0.2147;AA=C|||;VT=SNP
11	24192805	rs2403906	G	C	100	PASS	AC=3664;AF=0.731629;AN=5008;NS=2504;DP=15371;EAS_AF=0.5347;AMR_AF=0.8184;AFR_AF=0.829;EUR_AF=0.827;SAS_AF=0.6431;AA=C|||;VT=SNP
11	24193266	rs12365320	A	G	100	PASS	AC=1356;AF=0.270767;AN=5008;NS=2504;DP=16066;EAS_AF=0.3938;AMR_AF=0.147;AFR_AF=0.4123;EUR_AF=0.1014;SAS_AF=0.2147;AA=A|||;VT=SNP
11	24193325	rs7109058	C	T	100	PASS	AC=1453;AF=0.290136;AN=5008;NS=2504;DP=17818;EAS_AF=0.3938;AMR_AF=0.1527;AFR_AF=0.4826;EUR_AF=0.1014;SAS_AF=0.2147;AA=C|||;VT=SNP
11	24193340	rs12575283	C	T	100	PASS	AC=1667;AF=0.332867;AN=5008;NS=2504;DP=17844;EAS_AF=0.1081;AMR_AF=0.5259;AFR_AF=0.2216;EUR_AF=0.5795;SAS_AF=0.3241;AA=C|||;VT=SNP
11	24193354	rs12577397	A	T	100	PASS	AC=1668;AF=0.333067;AN=5008;NS=2504;DP=17721;EAS_AF=0.1071;AMR_AF=0.5259;AFR_AF=0.2231;EUR_AF=0.5795;SAS_AF=0.3241;AA=A|||;VT=SNP
11	24193483	rs7109104	A	T	100	PASS	AC=1402;AF=0.279952;AN=5008;NS=2504;DP=16464;EAS_AF=0.3938;AMR_AF=0.1513;AFR_AF=0.4448;EUR_AF=0.1014;SAS_AF=0.2147;AA=A|||;VT=SNP
11	24193638	rs7109333	A	G	100	PASS	AC=3830;AF=0.764776;AN=5008;NS=2504;DP=14148;EAS_AF=0.5347;AMR_AF=0.8372;AFR_AF=0.8759;EUR_AF=0.833;SAS_AF=0.7301;AA=G|||;VT=SNP
11	24193795	rs12577432	A	T	100	PASS	AC=1401;AF=0.279752;AN=5008;NS=2504;DP=11617;EAS_AF=0.1071;AMR_AF=0.5144;AFR_AF=0.0287;EUR_AF=0.5765;SAS_AF=0.3252;AA=A|||;VT=SNP
11	24193892	rs10834298	T	A	100	PASS	AC=1499;AF=0.299321;AN=5008;NS=2504;DP=9283;EAS_AF=0.1071;AMR_AF=0.5202;AFR_AF=0.0991;EUR_AF=0.5775;SAS_AF=0.3252;AA=T|||;VT=SNP
11	24194051	rs7112943	C	G	100	PASS	AC=3708;AF=0.740415;AN=5008;NS=2504;DP=11949;EAS_AF=0.5327;AMR_AF=0.8184;AFR_AF=0.8298;EUR_AF=0.827;SAS_AF=0.6892;AA=G|||;VT=SNP
11	24194181	rs7112982	A	G	100	PASS	AC=1402;AF=0.279952;AN=5008;NS=2504;DP=13685;EAS_AF=0.1071;AMR_AF=0.5144;AFR_AF=0.0287;EUR_AF=0.5775;SAS_AF=0.3252;AA=A|||;VT=SNP
11	24194298	rs7113225	A	G	100	PASS	AC=1404;AF=0.280351;AN=5008;NS=2504;DP=14372;EAS_AF=0.1091;AMR_AF=0.5144;AFR_AF=0.0287;EUR_AF=0.5775;SAS_AF=0.3252;AA=a|||;VT=SNP
11	24194437	rs11027740	A	G	100	PASS	AC=1305;AF=0.260583;AN=5008;NS=2504;DP=14276;EAS_AF=0.3919;AMR_AF=0.1455;AFR_AF=0.3752;EUR_AF=0.1024;SAS_AF=0.2147;AA=A|||;VT=SNP
11	24194497	rs7113605	C	T	100	PASS	AC=1002;AF=0.20008;AN=5008;NS=2504;DP=13692;EAS_AF=0.0337;AMR_AF=0.1571;AFR_AF=0.4274;EUR_AF=0.1471;SAS_AF=0.1493;AA=T|||;VT=SNP
11	24194589	rs7113850	G	C	100	PASS	AC=751;AF=0.14996;AN=5008;NS=2504;DP=15186;EAS_AF=0.0337;AMR_AF=0.1455;AFR_AF=0.2458;EUR_AF=0.1441;SAS_AF=0.1493;AA=G|||;VT=SNP
11	24194606	rs11027742	A	G	100	PASS	AC=697;AF=0.139177;AN=5008;NS=2504;DP=14706;EAS_AF=0.0337;AMR_AF=0.1499;AFR_AF=0.1967;EUR_AF=0.1511;SAS_AF=0.1503;AA=A|||;VT=SNP
11	24195328	rs1320352	A	C	100	PASS	AC=2708;AF=0.540735;AN=5008;NS=2504;DP=16820;EAS_AF=0.501;AMR_AF=0.6599;AFR_AF=0.4032;EUR_AF=0.6799;SAS_AF=0.5399;AA=A|||;VT=SNP
11	24195361	rs2896693	G	A	100	PASS	AC=1302;AF=0.259984;AN=5008;NS=2504;DP=16869;EAS_AF=0.3919;AMR_AF=0.1441;AFR_AF=0.3744;EUR_AF=0.1014;SAS_AF=0.2147;AA=G|||;VT=SNP
11	24195375	rs1320353	C	T	100	PASS	AC=2706;AF=0.540335;AN=5008;NS=2504;DP=17170;EAS_AF=0.501;AMR_AF=0.6599;AFR_AF=0.4024;EUR_AF=0.6789;SAS_AF=0.5399;AA=C|||;VT=SNP
11	24195846	rs1320354	C	T	100	PASS	AC=3383;AF=0.675519;AN=5008;NS=2504;DP=12143;EAS_AF=0.5337;AMR_AF=0.8055;AFR_AF=0.6483;EUR_AF=0.8211;SAS_AF=0.6166;AA=T|||;VT=SNP
11	24195868	rs117763975	A	C	100	PASS	AC=38;AF=0.00758786;AN=5008;NS=2504;DP=13275;EAS_AF=0;AMR_AF=0.0043;AFR_AF=0;EUR_AF=0.0328;SAS_AF=0.002;AA=A|||;VT=SNP
11	24196087	rs11601339	G	A	100	PASS	AC=486;AF=0.0970447;AN=5008;NS=2504;DP=12352;EAS_AF=0.0337;AMR_AF=0.1369;AFR_AF=0.0696;EUR_AF=0.1421;SAS_AF=0.1247;AA=A|||;VT=SNP
11	24196119	rs11027743	A	G	100	PASS	AC=556;AF=0.111022;AN=5008;NS=2504;DP=12478;EAS_AF=0.0337;AMR_AF=0.1383;AFR_AF=0.1203;EUR_AF=0.1441;SAS_AF=0.1247;AA=A|||;VT=SNP
11	24196283	rs61875211	T	A	100	PASS	AC=43;AF=0.00858626;AN=5008;NS=2504;DP=11292;EAS_AF=0.0109;AMR_AF=0.0086;AFR_AF=0.0008;EUR_AF=0.0179;SAS_AF=0.0072;AA=T|||;VT=SNP
11	24196471	rs7122040	C	A	100	PASS	AC=3450;AF=0.688898;AN=5008;NS=2504;DP=12014;EAS_AF=0.5347;AMR_AF=0.8055;AFR_AF=0.6475;EUR_AF=0.8211;SAS_AF=0.6851;AA=A|||;VT=SNP
11	24196511	rs118048868	A	T	100	PASS	AC=38;AF=0.00758786;AN=5008;NS=2504;DP=11790;EAS_AF=0;AMR_AF=0.0043;AFR_AF=0;EUR_AF=0.0328;SAS_AF=0.002;AA=A|||;VT=SNP
11	24196537	rs7122165	C	T	100	PASS	AC=3449;AF=0.688698;AN=5008;NS=2504;DP=11486;EAS_AF=0.5347;AMR_AF=0.8055;AFR_AF=0.6483;EUR_AF=0.8191;SAS_AF=0.6851;AA=T|||;VT=SNP
11	24196576	rs7122177	C	G	100	PASS	AC=2701;AF=0.539337;AN=5008;NS=2504;DP=11965;EAS_AF=0.501;AMR_AF=0.6614;AFR_AF=0.3979;EUR_AF=0.6789;SAS_AF=0.5399;AA=C|||;VT=SNP
11	24196671	rs10767172	C	T	100	PASS	AC=1279;AF=0.255391;AN=5008;NS=2504;DP=13494;EAS_AF=0.3919;AMR_AF=0.121;AFR_AF=0.3691;EUR_AF=0.1014;SAS_AF=0.2147;AA=C|||;VT=SNP
11	24197033	rs7126091	G	A	100	PASS	AC=3658;AF=0.730431;AN=5008;NS=2504;DP=15072;EAS_AF=0.5159;AMR_AF=0.817;AFR_AF=0.8283;EUR_AF=0.8221;SAS_AF=0.6636;AA=A|||;VT=SNP
11	24197549	rs113213103	G	A	100	PASS	AC=353;AF=0.0704872;AN=5008;NS=2504;DP=14788;EAS_AF=0.0288;AMR_AF=0.0994;AFR_AF=0.0371;EUR_AF=0.0964;SAS_AF=0.1115;AA=G|||;VT=SNP
11	24197706	rs10767173	A	G	100	PASS	AC=1204;AF=0.240415;AN=5008;NS=2504;DP=15321;EAS_AF=0.4633;AMR_AF=0.1297;AFR_AF=0.2466;EUR_AF=0.0964;SAS_AF=0.229;AA=A|||;VT=SNP
11	24197733	rs10767174	C	T	100	PASS	AC=1173;AF=0.234225;AN=5008;NS=2504;DP=14241;EAS_AF=0.4484;AMR_AF=0.1297;AFR_AF=0.2421;EUR_AF=0.0954;SAS_AF=0.2198;AA=C|||;VT=SNP
11	24197954	rs7129947	C	T	100	PASS	AC=3529;AF=0.704673;AN=5008;NS=2504;DP=13202;EAS_AF=0.5238;AMR_AF=0.8401;AFR_AF=0.5915;EUR_AF=0.8887;SAS_AF=0.7587;AA=T|||;VT=SNP
11	24197995	rs11027747	G	A	100	PASS	AC=693;AF=0.138379;AN=5008;NS=2504;DP=13198;EAS_AF=0.0367;AMR_AF=0.1326;AFR_AF=0.2231;EUR_AF=0.1243;SAS_AF=0.1472;AA=A|||;VT=SNP
11	24198133	rs11027748	G	A	100	PASS	AC=349;AF=0.0696885;AN=5008;NS=2504;DP=14448;EAS_AF=0.0437;AMR_AF=0.1239;AFR_AF=0.0083;EUR_AF=0.1431;SAS_AF=0.0654;AA=g|||;VT=SNP
11	24198242	rs7938059	T	G	100	PASS	AC=841;AF=0.167931;AN=5008;NS=2504;DP=14251;EAS_AF=0.1081;AMR_AF=0.2161;AFR_AF=0.1785;EUR_AF=0.1332;SAS_AF=0.2168;AA=T|||;VT=SNP
11	24198251	rs11027749	T	C	100	PASS	AC=74;AF=0.0147764;AN=5008;NS=2504;DP=14292;EAS_AF=0.0069;AMR_AF=0.0086;AFR_AF=0.0219;EUR_AF=0.0179;SAS_AF=0.0143;AA=T|||;VT=SNP
11	24198512	rs12278222	C	T	100	PASS	AC=238;AF=0.047524;AN=5008;NS=2504;DP=15630;EAS_AF=0.0069;AMR_AF=0.0159;AFR_AF=0.1233;EUR_AF=0.0179;SAS_AF=0.0399;AA=C|||;VT=SNP
11	24198531	rs12278303	G	A	100	PASS	AC=239;AF=0.0477236;AN=5008;NS=2504;DP=15537;EAS_AF=0.0069;AMR_AF=0.0159;AFR_AF=0.1233;EUR_AF=0.0179;SAS_AF=0.0409;AA=G|||;VT=SNP
11	24198638	rs12278272	C	T	100	PASS	AC=1220;AF=0.24361;AN=5008;NS=2504;DP=15101;EAS_AF=0.2609;AMR_AF=0.1931;AFR_AF=0.3775;EUR_AF=0.168;SAS_AF=0.1585;AA=T|||;VT=SNP
11	24199090	rs78051535	A	G	100	PASS	AC=652;AF=0.130192;AN=5008;NS=2504;DP=16434;EAS_AF=0.1002;AMR_AF=0.2104;AFR_AF=0.0446;EUR_AF=0.1322;SAS_AF=0.2178;AA=A|||;VT=SNP
11	24199398	rs11027750	T	G	100	PASS	AC=1979;AF=0.395168;AN=5008;NS=2504;DP=19415;EAS_AF=0.3611;AMR_AF=0.4193;AFR_AF=0.4637;EUR_AF=0.34;SAS_AF=0.3773;AA=G|||;VT=SNP
11	24199507	rs35228676	G	T	100	PASS	AC=74;AF=0.0147764;AN=5008;NS=2504;DP=19149;EAS_AF=0.0069;AMR_AF=0.0086;AFR_AF=0.0219;EUR_AF=0.0179;SAS_AF=0.0143;AA=G|||;VT=SNP
11	24199533	rs117638877	G	A	100	PASS	AC=12;AF=0.00239617;AN=5008;NS=2504;DP=18828;EAS_AF=0;AMR_AF=0;AFR_AF=0;EUR_AF=0.0089;SAS_AF=0.0031;AA=G|||;VT=SNP
11	24199882	rs35230783	T	G	100	PASS	AC=74;AF=0.0147764;AN=5008;NS=2504;DP=15246;EAS_AF=0.0069;AMR_AF=0.0086;AFR_AF=0.0219;EUR_AF=0.0179;SAS_AF=0.0143;AA=T|||;VT=SNP
11	24199927	rs12799487	A	C	100	PASS	AC=208;AF=0.0415335;AN=5008;NS=2504;DP=15796;EAS_AF=0.006;AMR_AF=0.0735;AFR_AF=0.0053;EUR_AF=0.1044;SAS_AF=0.0399;AA=A|||;VT=SNP
11	24199957	rs2403913	T	C	100	PASS	AC=2037;AF=0.406749;AN=5008;NS=2504;DP=15792;EAS_AF=0.3591;AMR_AF=0.4207;AFR_AF=0.5113;EUR_AF=0.337;SAS_AF=0.3763;AA=C|||;VT=SNP
11	24200118	rs12281656	C	T	100	PASS	AC=2036;AF=0.40655;AN=5008;NS=2504;DP=16530;EAS_AF=0.3581;AMR_AF=0.4207;AFR_AF=0.5113;EUR_AF=0.337;SAS_AF=0.3763;AA=T|||;VT=SNP
11	24200268	rs7125696	G	C	100	PASS	AC=1973;AF=0.39397;AN=5008;NS=2504;DP=18880;EAS_AF=0.3601;AMR_AF=0.4193;AFR_AF=0.4629;EUR_AF=0.337;SAS_AF=0.3763;AA=C|||;VT=SNP
11	24200337	rs7125595	C	T	100	PASS	AC=556;AF=0.111022;AN=5008;NS=2504;DP=19258;EAS_AF=0.0437;AMR_AF=0.1398;AFR_AF=0.1558;EUR_AF=0.1521;SAS_AF=0.0573;AA=C|||;VT=SNP
11	24200656	rs76774965	A	G	100	PASS	AC=391;AF=0.0780751;AN=5008;NS=2504;DP=20299;EAS_AF=0.2133;AMR_AF=0.0389;AFR_AF=0.0401;EUR_AF=0.0348;SAS_AF=0.0624;AA=A|||;VT=SNP
11	24200670	rs12805862	C	G	100	PASS	AC=41;AF=0.0081869;AN=5008;NS=2504;DP=20827;EAS_AF=0.002;AMR_AF=0.0086;AFR_AF=0.0008;EUR_AF=0.0179;SAS_AF=0.0143;AA=C|||;VT=SNP
11	24200775	rs61875212	C	A	100	PASS	AC=59;AF=0.0117812;AN=5008;NS=2504;DP=19873;EAS_AF=0.002;AMR_AF=0.0144;AFR_AF=0.0008;EUR_AF=0.0398;SAS_AF=0.0061;AA=C|||;VT=SNP
11	24201726	rs12283930	C	T	100	PASS	AC=74;AF=0.0147764;AN=5008;NS=2504;DP=14499;EAS_AF=0.0069;AMR_AF=0.0086;AFR_AF=0.0219;EUR_AF=0.0179;SAS_AF=0.0143;AA=C|||;VT=SNP
11	24201730	rs573188984	T	C	100	PASS	AC=53;AF=0.0105831;AN=5008;NS=2504;DP=14507;EAS_AF=0.001;AMR_AF=0.0072;AFR_AF=0.0053;EUR_AF=0.0219;SAS_AF=0.0184;AA=T|||;VT=SNP
11	24201917	rs4363598	C	T	100	PASS	AC=2312;AF=0.461661;AN=5008;NS=2504;DP=15050;EAS_AF=0.3552;AMR_AF=0.4395;AFR_AF=0.7171;EUR_AF=0.34;SAS_AF=0.3671;AA=T|||;VT=SNP
11	24202028	rs10834299	T	C	100	PASS	AC=1055;AF=0.210663;AN=5008;NS=2504;DP=15304;EAS_AF=0.2639;AMR_AF=0.1859;AFR_AF=0.2224;EUR_AF=0.2078;SAS_AF=0.1605;AA=T|||;VT=SNP
11	24202130	rs10834300	T	C	100	PASS	AC=1279;AF=0.255391;AN=5008;NS=2504;DP=14460;EAS_AF=0.2639;AMR_AF=0.2075;AFR_AF=0.3797;EUR_AF=0.2087;SAS_AF=0.1605;AA=T|||;VT=SNP
11	24202276	rs11027751	C	T	100	PASS	AC=445;AF=0.0888578;AN=5008;NS=2504;DP=15976;EAS_AF=0.0456;AMR_AF=0.1326;AFR_AF=0.0711;EUR_AF=0.1561;SAS_AF=0.0573;AA=C|||;VT=SNP
11	24202332	rs12292497	T	G	100	PASS	AC=115;AF=0.0229633;AN=5008;NS=2504;DP=16515;EAS_AF=0.0169;AMR_AF=0.0086;AFR_AF=0.025;EUR_AF=0.0179;SAS_AF=0.0419;AA=T|||;VT=SNP
11	24202341	rs12272275	A	G	100	PASS	AC=85;AF=0.0169728;AN=5008;NS=2504;DP=16408;EAS_AF=0.0169;AMR_AF=0.0086;AFR_AF=0.0219;EUR_AF=0.0179;SAS_AF=0.0153;AA=A|||;VT=SNP
11	24202391	rs12272324	A	T	100	PASS	AC=1348;AF=0.269169;AN=5008;NS=2504;DP=16621;EAS_AF=0.2639;AMR_AF=0.2133;AFR_AF=0.4289;EUR_AF=0.2078;SAS_AF=0.1616;AA=T|||;VT=SNP
11	24202575	rs12795002	A	G	100	PASS	AC=41;AF=0.0081869;AN=5008;NS=2504;DP=15495;EAS_AF=0.002;AMR_AF=0.0086;AFR_AF=0.0008;EUR_AF=0.0179;SAS_AF=0.0143;AA=A|||;VT=SNP
11	24202713	rs12272511	A	T	100	PASS	AC=193;AF=0.0385383;AN=5008;NS=2504;DP=15004;EAS_AF=0.0169;AMR_AF=0.0159;AFR_AF=0.0794;EUR_AF=0.0189;SAS_AF=0.0419;AA=A|||;VT=SNP
11	24203035	rs7107801	G	T	100	PASS	AC=1039;AF=0.207468;AN=5008;NS=2504;DP=17092;EAS_AF=0.2232;AMR_AF=0.0778;AFR_AF=0.4599;EUR_AF=0.0596;SAS_AF=0.0941;AA=T|||;VT=SNP
11	24203072	rs11027752	A	T	100	PASS	AC=561;AF=0.112021;AN=5008;NS=2504;DP=17114;EAS_AF=0.0903;AMR_AF=0.1412;AFR_AF=0.0439;EUR_AF=0.1054;SAS_AF=0.2127;AA=A|||;VT=SNP
11	24203101	rs12421837	T	C	100	PASS	AC=1341;AF=0.267772;AN=5008;NS=2504;DP=17845;EAS_AF=0.1567;AMR_AF=0.4006;AFR_AF=0.0265;EUR_AF=0.5099;SAS_AF=0.365;AA=T|||;VT=SNP
11	24203135	rs7123917	T	C	100	PASS	AC=738;AF=0.147364;AN=5008;NS=2504;DP=18076;EAS_AF=0.2272;AMR_AF=0.0576;AFR_AF=0.2398;EUR_AF=0.0596;SAS_AF=0.0941;AA=T|||;VT=SNP
11	24203232	rs7107738	A	T	100	PASS	AC=1020;AF=0.203674;AN=5008;NS=2504;DP=18181;EAS_AF=0.2163;AMR_AF=0.0778;AFR_AF=0.4539;EUR_AF=0.0596;SAS_AF=0.09;AA=T|||;VT=SNP
11	24203427	rs11027753	T	C	100	PASS	AC=800;AF=0.159744;AN=5008;NS=2504;DP=17671;EAS_AF=0.2133;AMR_AF=0.0677;AFR_AF=0.3071;EUR_AF=0.0596;SAS_AF=0.0736;AA=T|||;VT=SNP
11	24203657	rs11027754	G	C	100	PASS	AC=1582;AF=0.315895;AN=5008;NS=2504;DP=15052;EAS_AF=0.3016;AMR_AF=0.2133;AFR_AF=0.5053;EUR_AF=0.161;SAS_AF=0.3067;AA=G|||;VT=SNP
11	24203857	rs11027755	C	T	100	PASS	AC=1582;AF=0.315895;AN=5008;NS=2504;DP=14362;EAS_AF=0.3016;AMR_AF=0.2133;AFR_AF=0.5053;EUR_AF=0.161;SAS_AF=0.3067;AA=T|||;VT=SNP
11	24203970	rs60077778	C	T	100	PASS	AC=714;AF=0.142572;AN=5008;NS=2504;DP=14863;EAS_AF=0.0893;AMR_AF=0.1441;AFR_AF=0.1611;EUR_AF=0.1014;SAS_AF=0.2137;AA=C|||;VT=SNP
11	24204907	rs4454717	C	A	100	PASS	AC=479;AF=0.095647;AN=5008;NS=2504;DP=19448;EAS_AF=0.2123;AMR_AF=0.0461;AFR_AF=0.0779;EUR_AF=0.0586;SAS_AF=0.0726;AA=C|||;VT=SNP
11	24205380	rs11027757	C	T	100	PASS	AC=678;AF=0.135383;AN=5008;NS=2504;DP=17647;EAS_AF=0.2123;AMR_AF=0.085;AFR_AF=0.1884;EUR_AF=0.0825;SAS_AF=0.0746;AA=C|||;VT=SNP
11	24206373	rs9665756	A	C	100	PASS	AC=782;AF=0.15615;AN=5008;NS=2504;DP=10809;EAS_AF=0.0893;AMR_AF=0.1484;AFR_AF=0.2095;EUR_AF=0.1024;SAS_AF=0.2137;AA=a|||;VT=SNP
11	24206582	rs28864378	C	A	100	PASS	AC=1343;AF=0.268171;AN=5008;NS=2504;DP=11367;EAS_AF=0.3026;AMR_AF=0.2046;AFR_AF=0.3442;EUR_AF=0.16;SAS_AF=0.2863;AA=C|||;VT=SNP
11	24206736	rs28833840	G	A	100	PASS	AC=714;AF=0.142572;AN=5008;NS=2504;DP=10517;EAS_AF=0.0893;AMR_AF=0.1441;AFR_AF=0.1611;EUR_AF=0.1014;SAS_AF=0.2137;AA=G|||;VT=SNP
11	24207484	rs117224370	C	G	100	PASS	AC=77;AF=0.0153754;AN=5008;NS=2504;DP=14555;EAS_AF=0.001;AMR_AF=0.013;AFR_AF=0.0015;EUR_AF=0.0308;SAS_AF=0.0348;AA=C|||;VT=SNP
11	24207518	rs28552633	A	C	100	PASS	AC=1582;AF=0.315895;AN=5008;NS=2504;DP=14376;EAS_AF=0.3016;AMR_AF=0.2133;AFR_AF=0.5061;EUR_AF=0.161;SAS_AF=0.3057;AA=C|||;VT=SNP
11	24207562	rs74233527	A	G	100	PASS	AC=555;AF=0.110823;AN=5008;NS=2504;DP=13193;EAS_AF=0.0893;AMR_AF=0.1369;AFR_AF=0.0446;EUR_AF=0.1014;SAS_AF=0.2137;AA=A|||;VT=SNP
11	24207653	rs28656439	G	C	100	PASS	AC=1572;AF=0.313898;AN=5008;NS=2504;DP=14188;EAS_AF=0.3026;AMR_AF=0.2133;AFR_AF=0.4977;EUR_AF=0.161;SAS_AF=0.3057;AA=C|||;VT=SNP
11	24207740	rs28666941	G	T	100	PASS	AC=926;AF=0.184904;AN=5008;NS=2504;DP=14863;EAS_AF=0.2123;AMR_AF=0.0879;AFR_AF=0.3457;EUR_AF=0.0964;SAS_AF=0.0992;AA=g|||;VT=SNP
11	24208012	rs28439532	C	T	100	PASS	AC=792;AF=0.158147;AN=5008;NS=2504;DP=17440;EAS_AF=0.2123;AMR_AF=0.0692;AFR_AF=0.3026;EUR_AF=0.0586;SAS_AF=0.0726;AA=C|||;VT=SNP
11	24208071	rs2403888	G	C	100	PASS	AC=1581;AF=0.315695;AN=5008;NS=2504;DP=17617;EAS_AF=0.3026;AMR_AF=0.2133;AFR_AF=0.5061;EUR_AF=0.159;SAS_AF=0.3057;AA=C|||;VT=SNP
11	24208375	rs77227176	T	C	100	PASS	AC=713;AF=0.142372;AN=5008;NS=2504;DP=17102;EAS_AF=0.0903;AMR_AF=0.1441;AFR_AF=0.1611;EUR_AF=0.0994;SAS_AF=0.2137;AA=T|||;VT=SNP
11	24208560	rs7129631	A	G	100	PASS	AC=781;AF=0.15595;AN=5008;NS=2504;DP=16972;EAS_AF=0.0893;AMR_AF=0.1455;AFR_AF=0.2118;EUR_AF=0.1004;SAS_AF=0.2137;AA=A|||;VT=SNP
11	24208606	rs7129839	C	T	100	PASS	AC=712;AF=0.142173;AN=5008;NS=2504;DP=17903;EAS_AF=0.0893;AMR_AF=0.1441;AFR_AF=0.1611;EUR_AF=0.0994;SAS_AF=0.2137;AA=C|||;VT=SNP
11	24208671	rs61875214	T	G	100	PASS	AC=34;AF=0.00678914;AN=5008;NS=2504;DP=16159;EAS_AF=0;AMR_AF=0.0144;AFR_AF=0.0008;EUR_AF=0.0169;SAS_AF=0.0061;AA=C|||;VT=SNP
11	24208866	rs76243941	G	A	100	PASS	AC=50;AF=0.00998403;AN=5008;NS=2504;DP=18093;EAS_AF=0;AMR_AF=0.0072;AFR_AF=0;EUR_AF=0.0408;SAS_AF=0.0041;AA=G|||;VT=SNP
11	24209184	rs12275366	A	G	100	PASS	AC=563;AF=0.11242;AN=5008;NS=2504;DP=18140;EAS_AF=0.2133;AMR_AF=0.0504;AFR_AF=0.1384;EUR_AF=0.0586;SAS_AF=0.0726;AA=A|||;VT=SNP
11	24209307	rs75532805	G	A	100	PASS	AC=354;AF=0.0706869;AN=5008;NS=2504;DP=17692;EAS_AF=0.1954;AMR_AF=0.036;AFR_AF=0.0272;EUR_AF=0.0408;SAS_AF=0.0562;AA=G|||;VT=SNP
11	24210079	rs6484024	T	C	100	PASS	AC=1635;AF=0.326478;AN=5008;NS=2504;DP=15885;EAS_AF=0.3026;AMR_AF=0.2161;AFR_AF=0.5431;EUR_AF=0.162;SAS_AF=0.3057;AA=C|||;VT=SNP
11	24210175	rs7937322	G	A	100	PASS	AC=1149;AF=0.229433;AN=5008;NS=2504;DP=15368;EAS_AF=0.4335;AMR_AF=0.2161;AFR_AF=0.1422;EUR_AF=0.1511;SAS_AF=0.227;AA=G|||;VT=SNP
11	24210226	rs2403889	T	C	100	PASS	AC=1636;AF=0.326677;AN=5008;NS=2504;DP=15419;EAS_AF=0.3026;AMR_AF=0.2161;AFR_AF=0.5439;EUR_AF=0.162;SAS_AF=0.3057;AA=C|||;VT=SNP
11	24210429	rs75893426	T	C	100	PASS	AC=555;AF=0.110823;AN=5008;NS=2504;DP=17238;EAS_AF=0.0893;AMR_AF=0.1369;AFR_AF=0.0446;EUR_AF=0.1014;SAS_AF=0.2137;AA=T|||;VT=SNP
11	24210498	rs112102900	G	T	100	PASS	AC=34;AF=0.00678914;AN=5008;NS=2504;DP=16640;EAS_AF=0.001;AMR_AF=0.0187;AFR_AF=0.0008;EUR_AF=0.0169;SAS_AF=0.002;AA=G|||;VT=SNP
11	24210635	rs2403890	C	T	100	PASS	AC=769;AF=0.153554;AN=5008;NS=2504;DP=16428;EAS_AF=0.2579;AMR_AF=0.0893;AFR_AF=0.2247;EUR_AF=0.0586;SAS_AF=0.093;AA=C|||;VT=SNP
11	24211321	rs11827778	G	A	100	PASS	AC=1625;AF=0.324481;AN=5008;NS=2504;DP=16174;EAS_AF=0.3026;AMR_AF=0.2161;AFR_AF=0.5356;EUR_AF=0.162;SAS_AF=0.3057;AA=A|||;VT=SNP
11	24211382	rs116947190	G	A	100	PASS	AC=18;AF=0.00359425;AN=5008;NS=2504;DP=16884;EAS_AF=0;AMR_AF=0.0014;AFR_AF=0;EUR_AF=0.0169;SAS_AF=0;AA=G|||;VT=SNP
11	24211467	rs75850541	C	G	100	PASS	AC=557;AF=0.111222;AN=5008;NS=2504;DP=17200;EAS_AF=0.0903;AMR_AF=0.1369;AFR_AF=0.0446;EUR_AF=0.1024;SAS_AF=0.2137;AA=C|||;VT=SNP
11	24211526	rs12361243	T	C	100	PASS	AC=1376;AF=0.27476;AN=5008;NS=2504;DP=17708;EAS_AF=0.1597;AMR_AF=0.4063;AFR_AF=0.0272;EUR_AF=0.5338;SAS_AF=0.3681;AA=T|||;VT=SNP
11	24211553	rs80031332	A	G	100	PASS	AC=565;AF=0.112819;AN=5008;NS=2504;DP=19001;EAS_AF=0.0893;AMR_AF=0.1369;AFR_AF=0.0522;EUR_AF=0.1014;SAS_AF=0.2137;AA=A|||;VT=SNP
11	24211705	rs11820983	T	C	100	PASS	AC=917;AF=0.183107;AN=5008;NS=2504;DP=17963;EAS_AF=0.0893;AMR_AF=0.1614;AFR_AF=0.3048;EUR_AF=0.1024;SAS_AF=0.2137;AA=T|||;VT=SNP
11	24211987	rs36092013	C	T	100	PASS	AC=1624;AF=0.324281;AN=5008;NS=2504;DP=18715;EAS_AF=0.3016;AMR_AF=0.2161;AFR_AF=0.5356;EUR_AF=0.162;SAS_AF=0.3057;AA=T|||;VT=SNP
11	24212058	rs12273426	T	C	100	PASS	AC=1503;AF=0.30012;AN=5008;NS=2504;DP=19667;EAS_AF=0.3016;AMR_AF=0.2118;AFR_AF=0.447;EUR_AF=0.161;SAS_AF=0.3057;AA=C|||;VT=SNP
11	24212083	rs12294118	C	T	100	PASS	AC=588;AF=0.117412;AN=5008;NS=2504;DP=20137;EAS_AF=0.2123;AMR_AF=0.0504;AFR_AF=0.1437;EUR_AF=0.0586;SAS_AF=0.092;AA=C|||;VT=SNP
11	24212379	rs12274916	T	C	100	PASS	AC=717;AF=0.143171;AN=5008;NS=2504;DP=18227;EAS_AF=0.2133;AMR_AF=0.0548;AFR_AF=0.2383;EUR_AF=0.0586;SAS_AF=0.092;AA=T|||;VT=SNP
11	24212686	rs11821644	T	C	100	PASS	AC=917;AF=0.183107;AN=5008;NS=2504;DP=20192;EAS_AF=0.0893;AMR_AF=0.1614;AFR_AF=0.3048;EUR_AF=0.1024;SAS_AF=0.2137;AA=C|||;VT=SNP
11	24212717	rs78737446	G	A	100	PASS	AC=372;AF=0.0742812;AN=5008;NS=2504;DP=19490;EAS_AF=0.1974;AMR_AF=0.036;AFR_AF=0.0393;EUR_AF=0.0408;SAS_AF=0.0562;AA=G|||;VT=SNP
11	24212972	rs79362440	G	A	100	PASS	AC=734;AF=0.146565;AN=5008;NS=2504;DP=19362;EAS_AF=0.0893;AMR_AF=0.1527;AFR_AF=0.1717;EUR_AF=0.1014;SAS_AF=0.2137;AA=g|||;VT=SNP
11	24213130	rs2403891	C	T	100	PASS	AC=1624;AF=0.324281;AN=5008;NS=2504;DP=19478;EAS_AF=0.3016;AMR_AF=0.2161;AFR_AF=0.5356;EUR_AF=0.162;SAS_AF=0.3057;AA=T|||;VT=SNP
11	24213156	rs2896686	G	A	100	PASS	AC=926;AF=0.184904;AN=5008;NS=2504;DP=19759;EAS_AF=0.0972;AMR_AF=0.1614;AFR_AF=0.3056;EUR_AF=0.1024;SAS_AF=0.2137;AA=A|||;VT=SNP
11	24213422	rs11027760	C	T	100	PASS	AC=16;AF=0.00319489;AN=5008;NS=2504;DP=19420;EAS_AF=0;AMR_AF=0.0014;AFR_AF=0;EUR_AF=0.0129;SAS_AF=0.002;AA=C|||;VT=SNP
11	24213659	rs77384698	C	T	100	PASS	AC=58;AF=0.0115815;AN=5008;NS=2504;DP=19843;EAS_AF=0.001;AMR_AF=0.0086;AFR_AF=0.0068;EUR_AF=0.0229;SAS_AF=0.0194;AA=c|||;VT=SNP
11	24213668	rs7949823	C	G	100	PASS	AC=916;AF=0.182907;AN=5008;NS=2504;DP=19636;EAS_AF=0.0893;AMR_AF=0.1614;AFR_AF=0.3041;EUR_AF=0.1024;SAS_AF=0.2137;AA=G|||;VT=SNP
11	24213815	rs75347910	G	A	100	PASS	AC=547;AF=0.109225;AN=5008;NS=2504;DP=19428;EAS_AF=0.0893;AMR_AF=0.1369;AFR_AF=0.0378;EUR_AF=0.1024;SAS_AF=0.2137;AA=G|||;VT=SNP
11	24213922	rs12270210	G	A	100	PASS	AC=422;AF=0.0842652;AN=5008;NS=2504;DP=19751;EAS_AF=0.1974;AMR_AF=0.0375;AFR_AF=0.0764;EUR_AF=0.0408;SAS_AF=0.0562;AA=G|||;VT=SNP
11	24213982	rs7101572	A	G	100	PASS	AC=1624;AF=0.324281;AN=5008;NS=2504;DP=18206;EAS_AF=0.3016;AMR_AF=0.2161;AFR_AF=0.5356;EUR_AF=0.162;SAS_AF=0.3057;AA=G|||;VT=SNP
11	24214058	rs34369249	G	A	100	PASS	AC=58;AF=0.0115815;AN=5008;NS=2504;DP=17848;EAS_AF=0.0159;AMR_AF=0.0086;AFR_AF=0.0015;EUR_AF=0.0179;SAS_AF=0.0164;AA=G|||;VT=SNP
11	24214514	rs6484025	C	G	100	PASS	AC=975;AF=0.194688;AN=5008;NS=2504;DP=19098;EAS_AF=0.1062;AMR_AF=0.17;AFR_AF=0.3056;EUR_AF=0.1203;SAS_AF=0.2301;AA=G|||;VT=SNP
11	24214633	rs6484026	G	A	100	PASS	AC=1624;AF=0.324281;AN=5008;NS=2504;DP=20353;EAS_AF=0.3016;AMR_AF=0.2161;AFR_AF=0.5356;EUR_AF=0.162;SAS_AF=0.3057;AA=A|||;VT=SNP
11	24214815	rs7925633	A	G	100	PASS	AC=974;AF=0.194489;AN=5008;NS=2504;DP=18525;EAS_AF=0.1052;AMR_AF=0.17;AFR_AF=0.3056;EUR_AF=0.1203;SAS_AF=0.2301;AA=G|||;VT=SNP
11	24214859	rs35876423	G	T	100	PASS	AC=974;AF=0.194489;AN=5008;NS=2504;DP=18757;EAS_AF=0.1052;AMR_AF=0.17;AFR_AF=0.3056;EUR_AF=0.1203;SAS_AF=0.2301;AA=T|||;VT=SNP
11	24214991	rs12272006	C	T	100	PASS	AC=529;AF=0.105631;AN=5008;NS=2504;DP=19401;EAS_AF=0.1964;AMR_AF=0.0418;AFR_AF=0.1415;EUR_AF=0.0408;SAS_AF=0.0757;AA=C|||;VT=SNP
11	24215316	rs149858068	C	T	100	PASS	AC=15;AF=0.00299521;AN=5008;NS=2504;DP=14948;EAS_AF=0;AMR_AF=0.0014;AFR_AF=0;EUR_AF=0.0139;SAS_AF=0;AA=C|||;VT=SNP
11	24215567	rs12801099	T	C	100	PASS	AC=58;AF=0.0115815;AN=5008;NS=2504;DP=2551;EAS_AF=0.0159;AMR_AF=0.0086;AFR_AF=0.0015;EUR_AF=0.0179;SAS_AF=0.0164;AA=T|||;VT=SNP
11	24215605	rs4367945	A	C	100	PASS	AC=557;AF=0.111222;AN=5008;NS=2504;DP=9640;EAS_AF=0.0913;AMR_AF=0.1369;AFR_AF=0.0446;EUR_AF=0.1014;SAS_AF=0.2137;AA=A|||;VT=SNP
11	24215789	rs4622259	A	G	100	PASS	AC=974;AF=0.194489;AN=5008;NS=2504;DP=18867;EAS_AF=0.1052;AMR_AF=0.17;AFR_AF=0.3056;EUR_AF=0.1203;SAS_AF=0.2301;AA=G|||;VT=SNP
11	24216034	rs7110656	G	T	100	PASS	AC=974;AF=0.194489;AN=5008;NS=2504;DP=15722;EAS_AF=0.1052;AMR_AF=0.17;AFR_AF=0.3056;EUR_AF=0.1203;SAS_AF=0.2301;AA=T|||;VT=SNP
11	24216070	rs190651528	G	C	100	PASS	AC=20;AF=0.00399361;AN=5008;NS=2504;DP=15101;EAS_AF=0;AMR_AF=0.0029;AFR_AF=0;EUR_AF=0.0119;SAS_AF=0.0061;AA=G|||;VT=SNP
11	24216157	rs7126615	T	A	100	PASS	AC=207;AF=0.0413339;AN=5008;NS=2504;DP=15530;EAS_AF=0.0159;AMR_AF=0.0231;AFR_AF=0.1059;EUR_AF=0.0189;SAS_AF=0.0164;AA=t|||;VT=SNP
11	24216395	rs34066564	G	T	100	PASS	AC=58;AF=0.0115815;AN=5008;NS=2504;DP=15465;EAS_AF=0.0159;AMR_AF=0.0086;AFR_AF=0.0015;EUR_AF=0.0179;SAS_AF=0.0164;AA=G|||;VT=SNP
11	24216657	rs141313012	A	G	100	PASS	AC=50;AF=0.00998403;AN=5008;NS=2504;DP=16165;EAS_AF=0;AMR_AF=0.0072;AFR_AF=0;EUR_AF=0.0408;SAS_AF=0.0041;AA=A|||;VT=SNP
11	24216739	rs12292117	C	A	100	PASS	AC=502;AF=0.10024;AN=5008;NS=2504;DP=14971;EAS_AF=0.1964;AMR_AF=0.0418;AFR_AF=0.1354;EUR_AF=0.0408;SAS_AF=0.0562;AA=C|||;VT=SNP
11	24216855	rs4451727	G	C	100	PASS	AC=919;AF=0.183506;AN=5008;NS=2504;DP=13473;EAS_AF=0.0913;AMR_AF=0.1614;AFR_AF=0.3048;EUR_AF=0.1024;SAS_AF=0.2137;AA=C|||;VT=SNP
11	24217119	rs4360696	C	G	100	PASS	AC=918;AF=0.183307;AN=5008;NS=2504;DP=14888;EAS_AF=0.0903;AMR_AF=0.1614;AFR_AF=0.3048;EUR_AF=0.1024;SAS_AF=0.2137;AA=C|||;VT=SNP
11	24217160	rs4360697	A	G	100	PASS	AC=1635;AF=0.326478;AN=5008;NS=2504;DP=15678;EAS_AF=0.3046;AMR_AF=0.2161;AFR_AF=0.5416;EUR_AF=0.162;SAS_AF=0.3057;AA=G|||;VT=SNP
11	24217355	rs4244512	G	A	100	PASS	AC=976;AF=0.194888;AN=5008;NS=2504;DP=15879;EAS_AF=0.1062;AMR_AF=0.17;AFR_AF=0.3064;EUR_AF=0.1203;SAS_AF=0.2301;AA=A|||;VT=SNP
11	24217624	rs11027761	G	A	100	PASS	AC=421;AF=0.0840655;AN=5008;NS=2504;DP=13997;EAS_AF=0.1964;AMR_AF=0.0375;AFR_AF=0.0764;EUR_AF=0.0408;SAS_AF=0.0562;AA=G|||;VT=SNP
11	24217764	rs78048500	T	G	100	PASS	AC=557;AF=0.111222;AN=5008;NS=2504;DP=15646;EAS_AF=0.0903;AMR_AF=0.1369;AFR_AF=0.0454;EUR_AF=0.1014;SAS_AF=0.2137;AA=T|||;VT=SNP
11	24218132	rs7119362	G	T	100	PASS	AC=1624;AF=0.324281;AN=5008;NS=2504;DP=19614;EAS_AF=0.3016;AMR_AF=0.2161;AFR_AF=0.5356;EUR_AF=0.162;SAS_AF=0.3057;AA=T|||;VT=SNP
11	24218149	rs117259204	G	C	100	PASS	AC=50;AF=0.00998403;AN=5008;NS=2504;DP=19248;EAS_AF=0;AMR_AF=0.0072;AFR_AF=0;EUR_AF=0.0408;SAS_AF=0.0041;AA=G|||;VT=SNP
11	24218267	rs7119198	A	G	100	PASS	AC=1624;AF=0.324281;AN=5008;NS=2504;DP=17941;EAS_AF=0.3016;AMR_AF=0.2161;AFR_AF=0.5356;EUR_AF=0.162;SAS_AF=0.3057;AA=G|||;VT=SNP
11	24218331	rs142383285	T	G	100	PASS	AC=35;AF=0.00698882;AN=5008;NS=2504;DP=19507;EAS_AF=0;AMR_AF=0.0187;AFR_AF=0.0008;EUR_AF=0.0149;SAS_AF=0.0061;AA=T|||;VT=SNP
11	24218585	rs77887867	G	C	100	PASS	AC=73;AF=0.0145767;AN=5008;NS=2504;DP=17892;EAS_AF=0;AMR_AF=0.0245;AFR_AF=0.0008;EUR_AF=0.0417;SAS_AF=0.0133;AA=G|||;VT=SNP
11	24218660	rs146557941	C	T	100	PASS	AC=28;AF=0.00559105;AN=5008;NS=2504;DP=16985;EAS_AF=0.001;AMR_AF=0.0086;AFR_AF=0.0008;EUR_AF=0.0129;SAS_AF=0.0072;AA=C|||;VT=SNP
11	24218850	rs4508205	C	T	100	PASS	AC=900;AF=0.179712;AN=5008;NS=2504;DP=19975;EAS_AF=0.0903;AMR_AF=0.1614;AFR_AF=0.2912;EUR_AF=0.1024;SAS_AF=0.2137;AA=C|||;VT=SNP
11	24218865	rs4462347	G	A	100	PASS	AC=900;AF=0.179712;AN=5008;NS=2504;DP=20479;EAS_AF=0.0903;AMR_AF=0.1614;AFR_AF=0.2912;EUR_AF=0.1024;SAS_AF=0.2137;AA=G|||;VT=SNP
11	24218930	rs12276606	T	C	100	PASS	AC=601;AF=0.120008;AN=5008;NS=2504;DP=18321;EAS_AF=0.2113;AMR_AF=0.0504;AFR_AF=0.1543;EUR_AF=0.0586;SAS_AF=0.092;AA=T|||;VT=SNP
11	24219009	rs4418810	C	G	100	PASS	AC=689;AF=0.13758;AN=5008;NS=2504;DP=18875;EAS_AF=0.0913;AMR_AF=0.1513;AFR_AF=0.1369;EUR_AF=0.1014;SAS_AF=0.2137;AA=C|||;VT=SNP
11	24219299	rs7131103	A	G	100	PASS	AC=900;AF=0.179712;AN=5008;NS=2504;DP=19804;EAS_AF=0.0903;AMR_AF=0.1614;AFR_AF=0.2912;EUR_AF=0.1024;SAS_AF=0.2137;AA=A|||;VT=SNP
11	24219393	rs141379350	C	T	100	PASS	AC=35;AF=0.00698882;AN=5008;NS=2504;DP=17964;EAS_AF=0;AMR_AF=0.0014;AFR_AF=0.0015;EUR_AF=0.0288;SAS_AF=0.0031;AA=C|||;VT=SNP
11	24219418	rs7131336	C	T	100	PASS	AC=901;AF=0.179912;AN=5008;NS=2504;DP=17475;EAS_AF=0.0903;AMR_AF=0.1614;AFR_AF=0.292;EUR_AF=0.1024;SAS_AF=0.2137;AA=C|||;VT=SNP
11	24219701	rs11820336	G	A	100	PASS	AC=1623;AF=0.324081;AN=5008;NS=2504;DP=14070;EAS_AF=0.3016;AMR_AF=0.2161;AFR_AF=0.5348;EUR_AF=0.162;SAS_AF=0.3057;AA=A|||;VT=SNP
11	24219893	rs74782867	G	A	100	PASS	AC=53;AF=0.0105831;AN=5008;NS=2504;DP=16676;EAS_AF=0;AMR_AF=0.0072;AFR_AF=0;EUR_AF=0.0408;SAS_AF=0.0072;AA=G|||;VT=SNP
11	24220130	rs7942689	T	C	100	PASS	AC=658;AF=0.13139;AN=5008;NS=2504;DP=18888;EAS_AF=0.2113;AMR_AF=0.0533;AFR_AF=0.1952;EUR_AF=0.0596;SAS_AF=0.092;AA=T|||;VT=SNP
11	24220599	rs12273122	C	T	100	PASS	AC=478;AF=0.0954473;AN=5008;NS=2504;DP=16964;EAS_AF=0.2113;AMR_AF=0.0461;AFR_AF=0.0779;EUR_AF=0.0586;SAS_AF=0.0726;AA=C|||;VT=SNP
11	24220604	rs7928230	A	G	100	PASS	AC=760;AF=0.151757;AN=5008;NS=2504;DP=16745;EAS_AF=0.0913;AMR_AF=0.147;AFR_AF=0.1921;EUR_AF=0.1024;SAS_AF=0.2137;AA=A|||;VT=SNP
11	24220671	rs12286299	A	T	100	PASS	AC=600;AF=0.119808;AN=5008;NS=2504;DP=15858;EAS_AF=0.2113;AMR_AF=0.049;AFR_AF=0.1551;EUR_AF=0.0586;SAS_AF=0.091;AA=A|||;VT=SNP
11	24220676	rs12799311	T	A	100	PASS	AC=476;AF=0.0950479;AN=5008;NS=2504;DP=16050;EAS_AF=0.2113;AMR_AF=0.0447;AFR_AF=0.0779;EUR_AF=0.0586;SAS_AF=0.0716;AA=T|||;VT=SNP
11	24220907	rs12798139	A	G	100	PASS	AC=960;AF=0.191693;AN=5008;NS=2504;DP=17710;EAS_AF=0.1071;AMR_AF=0.1715;AFR_AF=0.292;EUR_AF=0.1203;SAS_AF=0.2311;AA=G|||;VT=SNP
11	24221036	rs7946615	T	C	100	PASS	AC=958;AF=0.191294;AN=5008;NS=2504;DP=17495;EAS_AF=0.1071;AMR_AF=0.17;AFR_AF=0.292;EUR_AF=0.1203;SAS_AF=0.2301;AA=C|||;VT=SNP
11	24221123	rs7931691	C	A	100	PASS	AC=957;AF=0.191094;AN=5008;NS=2504;DP=17931;EAS_AF=0.1071;AMR_AF=0.17;AFR_AF=0.292;EUR_AF=0.1193;SAS_AF=0.2301;AA=A|||;VT=SNP
11	24221154	rs57453022	C	A	100	PASS	AC=420;AF=0.0838658;AN=5008;NS=2504;DP=17970;EAS_AF=0.1954;AMR_AF=0.0375;AFR_AF=0.0764;EUR_AF=0.0408;SAS_AF=0.0562;AA=C|||;VT=SNP
11	24221537	rs10834304	A	T	100	PASS	AC=12;AF=0.00239617;AN=5008;NS=2504;DP=15567;EAS_AF=0;AMR_AF=0.0014;AFR_AF=0;EUR_AF=0.008;SAS_AF=0.0031;AA=A|||;VT=SNP
11	24222206	rs7935630	A	C	100	PASS	AC=761;AF=0.151957;AN=5008;NS=2504;DP=12241;EAS_AF=0.0913;AMR_AF=0.147;AFR_AF=0.1929;EUR_AF=0.1024;SAS_AF=0.2137;AA=A|||;VT=SNP
11	24222354	rs35298892	T	C	100	PASS	AC=318;AF=0.0634984;AN=5008;NS=2504;DP=11651;EAS_AF=0.0546;AMR_AF=0.1239;AFR_AF=0.0083;EUR_AF=0.1262;SAS_AF=0.0399;AA=T|||;VT=SNP
11	24222438	rs6484028	A	G	100	PASS	AC=1624;AF=0.324281;AN=5008;NS=2504;DP=13004;EAS_AF=0.3026;AMR_AF=0.2161;AFR_AF=0.5348;EUR_AF=0.162;SAS_AF=0.3057;AA=G|||;VT=SNP
11	24222872	rs191773842	T	C	100	PASS	AC=30;AF=0.00599042;AN=5008;NS=2504;DP=9914;EAS_AF=0;AMR_AF=0.0043;AFR_AF=0.0008;EUR_AF=0.0219;SAS_AF=0.0041;AA=T|||;VT=SNP
11	24223001	rs3924745	G	A	100	PASS	AC=1881;AF=0.375599;AN=5008;NS=2504;DP=12500;EAS_AF=0.3026;AMR_AF=0.2363;AFR_AF=0.7148;EUR_AF=0.167;SAS_AF=0.3057;AA=A|||;VT=SNP
11	24223315	rs117329539	A	T	100	PASS	AC=96;AF=0.0191693;AN=5008;NS=2504;DP=14056;EAS_AF=0;AMR_AF=0.0389;AFR_AF=0.0008;EUR_AF=0.0616;SAS_AF=0.0061;AA=A|||;VT=SNP
11	24223375	rs76344090	C	G	100	PASS	AC=555;AF=0.110823;AN=5008;NS=2504;DP=14089;EAS_AF=0.0913;AMR_AF=0.1369;AFR_AF=0.0439;EUR_AF=0.1014;SAS_AF=0.2127;AA=C|||;VT=SNP
11	24223512	rs74708033	C	T	100	PASS	AC=760;AF=0.151757;AN=5008;NS=2504;DP=13729;EAS_AF=0.0913;AMR_AF=0.1484;AFR_AF=0.1914;EUR_AF=0.1024;SAS_AF=0.2137;AA=C|||;VT=SNP
11	24223615	rs7118538	C	T	100	PASS	AC=760;AF=0.151757;AN=5008;NS=2504;DP=15820;EAS_AF=0.0913;AMR_AF=0.147;AFR_AF=0.1921;EUR_AF=0.1024;SAS_AF=0.2137;AA=C|||;VT=SNP
11	24224014	rs77288214	T	G	100	PASS	AC=543;AF=0.108427;AN=5008;NS=2504;DP=15702;EAS_AF=0.1954;AMR_AF=0.0418;AFR_AF=0.1528;EUR_AF=0.0408;SAS_AF=0.0757;AA=T|||;VT=SNP
11	24224091	rs7107667	T	A	100	PASS	AC=556;AF=0.111022;AN=5008;NS=2504;DP=14762;EAS_AF=0.0913;AMR_AF=0.1369;AFR_AF=0.0439;EUR_AF=0.1014;SAS_AF=0.2137;AA=T|||;VT=SNP
11	24224545	rs80336897	G	T	100	PASS	AC=555;AF=0.110823;AN=5008;NS=2504;DP=13914;EAS_AF=0.0913;AMR_AF=0.1354;AFR_AF=0.0439;EUR_AF=0.1014;SAS_AF=0.2137;AA=G|||;VT=SNP
11	24224634	rs7122986	G	A	100	PASS	AC=1878;AF=0.375;AN=5008;NS=2504;DP=16061;EAS_AF=0.3026;AMR_AF=0.2349;AFR_AF=0.7133;EUR_AF=0.167;SAS_AF=0.3057;AA=A|||;VT=SNP
11	24224679	rs12293729	A	G	100	PASS	AC=1624;AF=0.324281;AN=5008;NS=2504;DP=17743;EAS_AF=0.3026;AMR_AF=0.2147;AFR_AF=0.5356;EUR_AF=0.162;SAS_AF=0.3057;AA=G|||;VT=SNP
11	24224803	rs12280791	G	A	100	PASS	AC=419;AF=0.0836661;AN=5008;NS=2504;DP=19448;EAS_AF=0.1954;AMR_AF=0.036;AFR_AF=0.0764;EUR_AF=0.0408;SAS_AF=0.0562;AA=G|||;VT=SNP
11	24224823	rs7944769	G	C	100	PASS	AC=780;AF=0.155751;AN=5008;NS=2504;DP=19136;EAS_AF=0.0913;AMR_AF=0.1484;AFR_AF=0.2065;EUR_AF=0.1024;SAS_AF=0.2137;AA=G|||;VT=SNP
11	24224903	rs7947388	A	G	100	PASS	AC=1880;AF=0.375399;AN=5008;NS=2504;DP=18577;EAS_AF=0.3036;AMR_AF=0.2349;AFR_AF=0.7141;EUR_AF=0.167;SAS_AF=0.3057;AA=A|||;VT=SNP
11	24225019	rs12418995	C	T	100	PASS	AC=220;AF=0.0439297;AN=5008;NS=2504;DP=16901;EAS_AF=0.0129;AMR_AF=0.0937;AFR_AF=0.003;EUR_AF=0.0616;SAS_AF=0.0777;AA=C|||;VT=SNP
11	24225037	rs78050911	C	A	100	PASS	AC=543;AF=0.108427;AN=5008;NS=2504;DP=17017;EAS_AF=0.1954;AMR_AF=0.0403;AFR_AF=0.1536;EUR_AF=0.0408;SAS_AF=0.0757;AA=C|||;VT=SNP
11	24225360	rs11828813	A	G	100	PASS	AC=1068;AF=0.213259;AN=5008;NS=2504;DP=15917;EAS_AF=0.2113;AMR_AF=0.0778;AFR_AF=0.4917;EUR_AF=0.0606;SAS_AF=0.092;AA=G|||;VT=SNP
11	24225439	rs11027768	C	T	100	PASS	AC=15;AF=0.00299521;AN=5008;NS=2504;DP=15723;EAS_AF=0.001;AMR_AF=0.0029;AFR_AF=0;EUR_AF=0.008;SAS_AF=0.0041;AA=T|||;VT=SNP
11	24225699	rs67670928	T	A	100	PASS	AC=189;AF=0.0377396;AN=5008;NS=2504;DP=13147;EAS_AF=0.0159;AMR_AF=0.0231;AFR_AF=0.093;EUR_AF=0.0179;SAS_AF=0.0164;AA=T|||;VT=SNP
11	24226123	rs182385435	G	A	100	PASS	AC=46;AF=0.0091853;AN=5008;NS=2504;DP=9492;EAS_AF=0.004;AMR_AF=0.0389;AFR_AF=0.0023;EUR_AF=0.007;SAS_AF=0.0051;AA=G|||;VT=SNP
11	24226866	rs74702708	T	C	100	PASS	AC=558;AF=0.111422;AN=5008;NS=2504;DP=17151;EAS_AF=0.0913;AMR_AF=0.1369;AFR_AF=0.0439;EUR_AF=0.1024;SAS_AF=0.2147;AA=T|||;VT=SNP
11	24227548	rs12276290	C	T	100	PASS	AC=535;AF=0.106829;AN=5008;NS=2504;DP=16968;EAS_AF=0.1944;AMR_AF=0.0403;AFR_AF=0.1483;EUR_AF=0.0408;SAS_AF=0.0757;AA=G|||;VT=SNP
11	24228270	rs12792640	T	A	100	PASS	AC=439;AF=0.0876597;AN=5008;NS=2504;DP=14324;EAS_AF=0.0179;AMR_AF=0.036;AFR_AF=0.2723;EUR_AF=0.0199;SAS_AF=0.0164;AA=A|||;VT=SNP
11	24228430	rs11027771	C	T	100	PASS	AC=693;AF=0.138379;AN=5008;NS=2504;DP=16299;EAS_AF=0.0159;AMR_AF=0.0432;AFR_AF=0.4478;EUR_AF=0.0199;SAS_AF=0.0358;AA=T|||;VT=SNP
11	24228449	rs12791507	C	G	100	PASS	AC=320;AF=0.0638978;AN=5008;NS=2504;DP=16826;EAS_AF=0.0159;AMR_AF=0.0274;AFR_AF=0.1891;EUR_AF=0.0189;SAS_AF=0.0164;AA=C|||;VT=SNP
11	24228605	rs11027772	T	A	100	PASS	AC=475;AF=0.0948482;AN=5008;NS=2504;DP=16493;EAS_AF=0.2093;AMR_AF=0.0447;AFR_AF=0.0779;EUR_AF=0.0586;SAS_AF=0.0726;AA=T|||;VT=SNP
11	24228818	rs10444263	A	T	100	PASS	AC=1411;AF=0.281749;AN=5008;NS=2504;DP=14207;EAS_AF=0.1766;AMR_AF=0.4107;AFR_AF=0.0257;EUR_AF=0.5417;SAS_AF=0.3773;AA=A|||;VT=SNP
11	24229019	rs12291528	A	T	100	PASS	AC=418;AF=0.0834665;AN=5008;NS=2504;DP=11331;EAS_AF=0.1935;AMR_AF=0.0375;AFR_AF=0.0764;EUR_AF=0.0408;SAS_AF=0.0562;AA=A|||;VT=SNP
11	24229098	rs142232880	A	G	100	PASS	AC=56;AF=0.0111821;AN=5008;NS=2504;DP=11853;EAS_AF=0;AMR_AF=0.0288;AFR_AF=0.0015;EUR_AF=0.0308;SAS_AF=0.0031;AA=A|||;VT=SNP
11	24229409	rs12279950	C	T	100	PASS	AC=921;AF=0.183906;AN=5008;NS=2504;DP=13565;EAS_AF=0.2093;AMR_AF=0.0634;AFR_AF=0.3888;EUR_AF=0.0606;SAS_AF=0.093;AA=T|||;VT=SNP
11	24229502	rs137871900	C	T	100	PASS	AC=50;AF=0.00998403;AN=5008;NS=2504;DP=12514;EAS_AF=0;AMR_AF=0.0072;AFR_AF=0;EUR_AF=0.0408;SAS_AF=0.0041;AA=C|||;VT=SNP
11	24229768	rs12799052	A	G	100	PASS	AC=801;AF=0.159944;AN=5008;NS=2504;DP=11443;EAS_AF=0.2103;AMR_AF=0.0591;AFR_AF=0.3011;EUR_AF=0.0596;SAS_AF=0.092;AA=A|||;VT=SNP
11	24229830	rs12799091	A	G	100	PASS	AC=801;AF=0.159944;AN=5008;NS=2504;DP=12315;EAS_AF=0.2103;AMR_AF=0.0591;AFR_AF=0.3011;EUR_AF=0.0596;SAS_AF=0.092;AA=A|||;VT=SNP
11	24230495	rs11027773	T	A	100	PASS	AC=539;AF=0.107628;AN=5008;NS=2504;DP=18518;EAS_AF=0.1944;AMR_AF=0.0403;AFR_AF=0.1513;EUR_AF=0.0408;SAS_AF=0.0757;AA=T|||;VT=SNP
11	24230524	rs76650752	A	G	100	PASS	AC=117;AF=0.0233626;AN=5008;NS=2504;DP=18683;EAS_AF=0;AMR_AF=0.0317;AFR_AF=0.003;EUR_AF=0.0477;SAS_AF=0.044;AA=A|||;VT=SNP
11	24230555	rs35077518	A	C	100	PASS	AC=189;AF=0.0377396;AN=5008;NS=2504;DP=17642;EAS_AF=0.0159;AMR_AF=0.0231;AFR_AF=0.093;EUR_AF=0.0179;SAS_AF=0.0164;AA=A|||;VT=SNP
11	24230826	rs12807270	T	A	100	PASS	AC=478;AF=0.0954473;AN=5008;NS=2504;DP=20263;EAS_AF=0.2123;AMR_AF=0.0447;AFR_AF=0.0779;EUR_AF=0.0586;SAS_AF=0.0726;AA=T|||;VT=SNP
11	24230927	rs7115002	T	C	100	PASS	AC=867;AF=0.173123;AN=5008;NS=2504;DP=20048;EAS_AF=0.2123;AMR_AF=0.062;AFR_AF=0.348;EUR_AF=0.0596;SAS_AF=0.092;AA=C|||;VT=SNP
11	24231053	rs12806609	G	T	100	PASS	AC=597;AF=0.119209;AN=5008;NS=2504;DP=18429;EAS_AF=0.2103;AMR_AF=0.049;AFR_AF=0.1528;EUR_AF=0.0586;SAS_AF=0.092;AA=G|||;VT=SNP
11	24231056	rs12807669	T	C	100	PASS	AC=597;AF=0.119209;AN=5008;NS=2504;DP=18321;EAS_AF=0.2103;AMR_AF=0.049;AFR_AF=0.1528;EUR_AF=0.0586;SAS_AF=0.092;AA=T|||;VT=SNP
11	24231257	rs11819948	A	C	100	PASS	AC=806;AF=0.160942;AN=5008;NS=2504;DP=18010;EAS_AF=0.128;AMR_AF=0.1513;AFR_AF=0.1929;EUR_AF=0.1044;SAS_AF=0.2168;AA=a|||;VT=SNP
11	24231278	rs76671714	C	G	100	PASS	AC=602;AF=0.120208;AN=5008;NS=2504;DP=17297;EAS_AF=0.13;AMR_AF=0.1398;AFR_AF=0.0446;EUR_AF=0.1034;SAS_AF=0.2157;AA=C|||;VT=SNP
11	24231811	rs80243979	A	C	100	PASS	AC=804;AF=0.160543;AN=5008;NS=2504;DP=16185;EAS_AF=0.128;AMR_AF=0.1513;AFR_AF=0.1921;EUR_AF=0.1044;SAS_AF=0.2157;AA=A|||;VT=SNP
11	24231824	rs75552854	G	A	100	PASS	AC=804;AF=0.160543;AN=5008;NS=2504;DP=16152;EAS_AF=0.127;AMR_AF=0.1513;AFR_AF=0.1929;EUR_AF=0.1044;SAS_AF=0.2157;AA=A|||;VT=SNP
11	24231839	rs79932281	T	G	100	PASS	AC=805;AF=0.160743;AN=5008;NS=2504;DP=15837;EAS_AF=0.127;AMR_AF=0.1513;AFR_AF=0.1936;EUR_AF=0.1044;SAS_AF=0.2157;AA=G|||;VT=SNP
11	24232126	rs78363992	C	T	100	PASS	AC=807;AF=0.161142;AN=5008;NS=2504;DP=14385;EAS_AF=0.129;AMR_AF=0.1499;AFR_AF=0.1936;EUR_AF=0.1044;SAS_AF=0.2168;AA=T|||;VT=SNP
11	24232247	rs114370606	C	T	100	PASS	AC=815;AF=0.16274;AN=5008;NS=2504;DP=12809;EAS_AF=0.127;AMR_AF=0.1499;AFR_AF=0.2012;EUR_AF=0.1044;SAS_AF=0.2168;AA=T|||;VT=SNP
11	24232359	rs74832028	A	T	100	PASS	AC=805;AF=0.160743;AN=5008;NS=2504;DP=14745;EAS_AF=0.127;AMR_AF=0.1499;AFR_AF=0.1936;EUR_AF=0.1044;SAS_AF=0.2168;AA=T|||;VT=SNP
11	24232524	rs4332527	G	C	100	PASS	AC=580;AF=0.115815;AN=5008;NS=2504;DP=15845;EAS_AF=0.2113;AMR_AF=0.049;AFR_AF=0.1528;EUR_AF=0.0586;SAS_AF=0.0736;AA=G|||;VT=SNP
11	24232604	rs7927067	G	A	100	PASS	AC=804;AF=0.160543;AN=5008;NS=2504;DP=16499;EAS_AF=0.127;AMR_AF=0.1499;AFR_AF=0.1929;EUR_AF=0.1044;SAS_AF=0.2168;AA=G|||;VT=SNP
11	24233106	rs34818878	T	C	100	PASS	AC=580;AF=0.115815;AN=5008;NS=2504;DP=17187;EAS_AF=0.2103;AMR_AF=0.049;AFR_AF=0.1528;EUR_AF=0.0586;SAS_AF=0.0746;AA=T|||;VT=SNP
11	24233176	rs35140173	G	T	100	PASS	AC=576;AF=0.115016;AN=5008;NS=2504;DP=17299;EAS_AF=0.2103;AMR_AF=0.049;AFR_AF=0.1513;EUR_AF=0.0586;SAS_AF=0.0726;AA=G|||;VT=SNP
11	24233228	rs7107940	G	A	100	PASS	AC=935;AF=0.186701;AN=5008;NS=2504;DP=17489;EAS_AF=0.127;AMR_AF=0.1542;AFR_AF=0.289;EUR_AF=0.1054;SAS_AF=0.2168;AA=A|||;VT=SNP
11	24233322	rs76005477	G	A	100	PASS	AC=600;AF=0.119808;AN=5008;NS=2504;DP=16819;EAS_AF=0.127;AMR_AF=0.1398;AFR_AF=0.0446;EUR_AF=0.1034;SAS_AF=0.2168;AA=G|||;VT=SNP
11	24233331	rs35333713	A	G	100	PASS	AC=478;AF=0.0954473;AN=5008;NS=2504;DP=16648;EAS_AF=0.2103;AMR_AF=0.0447;AFR_AF=0.0779;EUR_AF=0.0586;SAS_AF=0.0746;AA=A|||;VT=SNP
11	24233684	rs77868378	C	T	100	PASS	AC=600;AF=0.119808;AN=5008;NS=2504;DP=15213;EAS_AF=0.127;AMR_AF=0.1398;AFR_AF=0.0446;EUR_AF=0.1034;SAS_AF=0.2168;AA=C|||;VT=SNP
11	24233709	rs76938322	C	T	100	PASS	AC=74;AF=0.0147764;AN=5008;NS=2504;DP=15266;EAS_AF=0;AMR_AF=0.0259;AFR_AF=0.0008;EUR_AF=0.0417;SAS_AF=0.0133;AA=C|||;VT=SNP
11	24233984	rs78737372	G	A	100	PASS	AC=600;AF=0.119808;AN=5008;NS=2504;DP=18683;EAS_AF=0.127;AMR_AF=0.1398;AFR_AF=0.0446;EUR_AF=0.1034;SAS_AF=0.2168;AA=G|||;VT=SNP
11	24233998	rs11826172	G	A	100	PASS	AC=1647;AF=0.328874;AN=5008;NS=2504;DP=18473;EAS_AF=0.3373;AMR_AF=0.2176;AFR_AF=0.534;EUR_AF=0.164;SAS_AF=0.2914;AA=A|||;VT=SNP
11	24234023	rs75358767	G	T	100	PASS	AC=59;AF=0.0117812;AN=5008;NS=2504;DP=17890;EAS_AF=0.001;AMR_AF=0.0058;AFR_AF=0;EUR_AF=0.0358;SAS_AF=0.0184;AA=G|||;VT=SNP
11	24234333	rs56732861	C	G	100	PASS	AC=805;AF=0.160743;AN=5008;NS=2504;DP=19686;EAS_AF=0.128;AMR_AF=0.1499;AFR_AF=0.1929;EUR_AF=0.1044;SAS_AF=0.2168;AA=C|||;VT=SNP
11	24234370	rs57490470	A	G	100	PASS	AC=936;AF=0.186901;AN=5008;NS=2504;DP=18944;EAS_AF=0.127;AMR_AF=0.1542;AFR_AF=0.289;EUR_AF=0.1054;SAS_AF=0.2178;AA=A|||;VT=SNP
11	24234390	rs12785616	T	C	100	PASS	AC=59;AF=0.0117812;AN=5008;NS=2504;DP=18629;EAS_AF=0.0159;AMR_AF=0.0086;AFR_AF=0.0015;EUR_AF=0.0179;SAS_AF=0.0174;AA=T|||;VT=SNP
11	24234710	rs79441056	C	G	100	PASS	AC=75;AF=0.014976;AN=5008;NS=2504;DP=19014;EAS_AF=0;AMR_AF=0.0259;AFR_AF=0.0008;EUR_AF=0.0427;SAS_AF=0.0133;AA=C|||;VT=SNP
11	24234720	rs58215218	G	T	100	PASS	AC=806;AF=0.160942;AN=5008;NS=2504;DP=18447;EAS_AF=0.127;AMR_AF=0.1499;AFR_AF=0.1929;EUR_AF=0.1054;SAS_AF=0.2178;AA=G|||;VT=SNP
11	24234882	rs4421744	A	C	100	PASS	AC=1532;AF=0.305911;AN=5008;NS=2504;DP=20058;EAS_AF=0.3413;AMR_AF=0.2133;AFR_AF=0.4455;EUR_AF=0.164;SAS_AF=0.2924;AA=C|||;VT=SNP
11	24234947	rs7101719	T	C	100	PASS	AC=927;AF=0.185104;AN=5008;NS=2504;DP=21311;EAS_AF=0.127;AMR_AF=0.1542;AFR_AF=0.2814;EUR_AF=0.1064;SAS_AF=0.2178;AA=C|||;VT=SNP
11	24234953	rs34025486	A	T	100	PASS	AC=110;AF=0.0219649;AN=5008;NS=2504;DP=21322;EAS_AF=0;AMR_AF=0.0476;AFR_AF=0.003;EUR_AF=0.0557;SAS_AF=0.0174;AA=A|||;VT=SNP
11	24234956	rs78652241	A	T	100	PASS	AC=806;AF=0.160942;AN=5008;NS=2504;DP=21375;EAS_AF=0.127;AMR_AF=0.1499;AFR_AF=0.1929;EUR_AF=0.1054;SAS_AF=0.2178;AA=A|||;VT=SNP
11	24235050	rs7116120	A	G	100	PASS	AC=926;AF=0.184904;AN=5008;NS=2504;DP=21526;EAS_AF=0.127;AMR_AF=0.1542;AFR_AF=0.2814;EUR_AF=0.1054;SAS_AF=0.2178;AA=G|||;VT=SNP
11	24235057	rs12785781	G	A	100	PASS	AC=61;AF=0.0121805;AN=5008;NS=2504;DP=21063;EAS_AF=0.0159;AMR_AF=0.0101;AFR_AF=0.0015;EUR_AF=0.0189;SAS_AF=0.0174;AA=g|||;VT=SNP
11	24235158	rs76874215	G	A	100	PASS	AC=805;AF=0.160743;AN=5008;NS=2504;DP=19237;EAS_AF=0.127;AMR_AF=0.1499;AFR_AF=0.1929;EUR_AF=0.1044;SAS_AF=0.2178;AA=G|||;VT=SNP
11	24235254	rs72470823	C	A	100	PASS	AC=602;AF=0.120208;AN=5008;NS=2504;DP=19158;EAS_AF=0.127;AMR_AF=0.1398;AFR_AF=0.0454;EUR_AF=0.1034;SAS_AF=0.2178;AA=C|||;VT=SNP
11	24235257	rs79117277	T	G	100	PASS	AC=147;AF=0.029353;AN=5008;NS=2504;DP=19240;EAS_AF=0;AMR_AF=0.0893;AFR_AF=0.003;EUR_AF=0.0616;SAS_AF=0.0194;AA=T|||;VT=SNP
11	24235418	rs76166238	G	A	100	PASS	AC=805;AF=0.160743;AN=5008;NS=2504;DP=20740;EAS_AF=0.127;AMR_AF=0.1499;AFR_AF=0.1929;EUR_AF=0.1044;SAS_AF=0.2178;AA=G|||;VT=SNP
11	24235649	rs56679749	G	A	100	PASS	AC=805;AF=0.160743;AN=5008;NS=2504;DP=18410;EAS_AF=0.127;AMR_AF=0.1499;AFR_AF=0.1929;EUR_AF=0.1044;SAS_AF=0.2178;AA=G|||;VT=SNP
11	24236096	rs7106204	T	C	100	PASS	AC=1137;AF=0.227037;AN=5008;NS=2504;DP=17590;EAS_AF=0.1429;AMR_AF=0.1686;AFR_AF=0.3949;EUR_AF=0.1233;SAS_AF=0.2352;AA=C|||;VT=SNP
11	24236448	rs77699762	C	T	100	PASS	AC=602;AF=0.120208;AN=5008;NS=2504;DP=17683;EAS_AF=0.127;AMR_AF=0.1398;AFR_AF=0.0454;EUR_AF=0.1034;SAS_AF=0.2178;AA=C|||;VT=SNP
11	24236485	rs7120940	C	A	100	PASS	AC=1526;AF=0.304712;AN=5008;NS=2504;DP=17123;EAS_AF=0.3373;AMR_AF=0.2133;AFR_AF=0.4448;EUR_AF=0.163;SAS_AF=0.2924;AA=A|||;VT=SNP
11	24236524	rs4598670	G	A	100	PASS	AC=1914;AF=0.382188;AN=5008;NS=2504;DP=16714;EAS_AF=0.3373;AMR_AF=0.2378;AFR_AF=0.7209;EUR_AF=0.169;SAS_AF=0.2924;AA=A|||;VT=SNP
11	24236618	rs4382909	C	T	100	PASS	AC=1646;AF=0.328674;AN=5008;NS=2504;DP=16849;EAS_AF=0.3373;AMR_AF=0.2176;AFR_AF=0.5325;EUR_AF=0.164;SAS_AF=0.2924;AA=T|||;VT=SNP
11	24237001	rs7124971	G	C	100	PASS	AC=3325;AF=0.663938;AN=5008;NS=2504;DP=16268;EAS_AF=0.5129;AMR_AF=0.6499;AFR_AF=0.7489;EUR_AF=0.7087;SAS_AF=0.6687;AA=C|||;VT=SNP
11	24237006	rs11825899	G	A	100	PASS	AC=210;AF=0.0419329;AN=5008;NS=2504;DP=15868;EAS_AF=0.0159;AMR_AF=0.0144;AFR_AF=0.1127;EUR_AF=0.0179;SAS_AF=0.0174;AA=G|||;VT=SNP
11	24237115	rs6484031	A	C	100	PASS	AC=1647;AF=0.328874;AN=5008;NS=2504;DP=16976;EAS_AF=0.3373;AMR_AF=0.2176;AFR_AF=0.5325;EUR_AF=0.164;SAS_AF=0.2935;AA=C|||;VT=SNP
11	24237121	rs7124789	A	G	100	PASS	AC=500;AF=0.0998403;AN=5008;NS=2504;DP=17181;EAS_AF=0.1944;AMR_AF=0.049;AFR_AF=0.1309;EUR_AF=0.0408;SAS_AF=0.0573;AA=A|||;VT=SNP
11	24237411	rs7946633	C	T	100	PASS	AC=1646;AF=0.328674;AN=5008;NS=2504;DP=17964;EAS_AF=0.3373;AMR_AF=0.2176;AFR_AF=0.5325;EUR_AF=0.164;SAS_AF=0.2924;AA=T|||;VT=SNP
11	24237534	rs7933381	T	C	100	PASS	AC=805;AF=0.160743;AN=5008;NS=2504;DP=17557;EAS_AF=0.127;AMR_AF=0.1499;AFR_AF=0.1929;EUR_AF=0.1044;SAS_AF=0.2178;AA=T|||;VT=SNP
11	24237659	rs11828861	T	A	100	PASS	AC=62;AF=0.0123802;AN=5008;NS=2504;DP=17030;EAS_AF=0.0159;AMR_AF=0.0086;AFR_AF=0.0038;EUR_AF=0.0179;SAS_AF=0.0174;AA=T|||;VT=SNP
11	24237730	rs11826483	C	T	100	PASS	AC=808;AF=0.161342;AN=5008;NS=2504;DP=18517;EAS_AF=0.126;AMR_AF=0.1499;AFR_AF=0.1959;EUR_AF=0.1044;SAS_AF=0.2178;AA=C|||;VT=SNP
11	24237853	rs11826506	C	T	100	PASS	AC=804;AF=0.160543;AN=5008;NS=2504;DP=20015;EAS_AF=0.126;AMR_AF=0.1499;AFR_AF=0.1929;EUR_AF=0.1044;SAS_AF=0.2178;AA=C|||;VT=SNP
11	24237970	rs75724372	G	A	100	PASS	AC=50;AF=0.00998403;AN=5008;NS=2504;DP=18171;EAS_AF=0.001;AMR_AF=0.0072;AFR_AF=0.0015;EUR_AF=0.0229;SAS_AF=0.0194;AA=G|||;VT=SNP
11	24238005	rs79317539	T	A	100	PASS	AC=500;AF=0.0998403;AN=5008;NS=2504;DP=18338;EAS_AF=0.1944;AMR_AF=0.049;AFR_AF=0.1309;EUR_AF=0.0408;SAS_AF=0.0573;AA=T|||;VT=SNP
11	24238132	rs147363406	C	T	100	PASS	AC=59;AF=0.0117812;AN=5008;NS=2504;DP=19389;EAS_AF=0.0159;AMR_AF=0.0086;AFR_AF=0.0015;EUR_AF=0.0179;SAS_AF=0.0174;AA=C|||;VT=SNP
11	24238146	rs117338216	T	C	100	PASS	AC=369;AF=0.0736821;AN=5008;NS=2504;DP=19652;EAS_AF=0.1944;AMR_AF=0.0346;AFR_AF=0.0393;EUR_AF=0.0408;SAS_AF=0.0573;AA=T|||;VT=SNP
11	24238207	rs113677088	A	G	100	PASS	AC=562;AF=0.11222;AN=5008;NS=2504;DP=20646;EAS_AF=0.2103;AMR_AF=0.0576;AFR_AF=0.1346;EUR_AF=0.0586;SAS_AF=0.0746;AA=A|||;VT=SNP
11	24238547	rs57386023	G	A	100	PASS	AC=467;AF=0.0932508;AN=5008;NS=2504;DP=16673;EAS_AF=0.1944;AMR_AF=0.0447;AFR_AF=0.1082;EUR_AF=0.0408;SAS_AF=0.0573;AA=G|||;VT=SNP
11	24238841	rs35046938	G	A	100	PASS	AC=478;AF=0.0954473;AN=5008;NS=2504;DP=15705;EAS_AF=0.0694;AMR_AF=0.0331;AFR_AF=0.1914;EUR_AF=0.0596;SAS_AF=0.0736;AA=G|||;VT=SNP
11	24238890	rs7130234	G	A	100	PASS	AC=857;AF=0.171126;AN=5008;NS=2504;DP=18946;EAS_AF=0.126;AMR_AF=0.1527;AFR_AF=0.2315;EUR_AF=0.1044;SAS_AF=0.2178;AA=G|||;VT=SNP
11	24238926	rs111900356	C	G	100	PASS	AC=562;AF=0.11222;AN=5008;NS=2504;DP=19242;EAS_AF=0.2103;AMR_AF=0.0576;AFR_AF=0.1346;EUR_AF=0.0586;SAS_AF=0.0746;AA=C|||;VT=SNP
11	24238987	rs7110510	C	T	100	PASS	AC=856;AF=0.170927;AN=5008;NS=2504;DP=20504;EAS_AF=0.125;AMR_AF=0.1527;AFR_AF=0.2315;EUR_AF=0.1044;SAS_AF=0.2178;AA=C|||;VT=SNP
11	24238992	rs114434971	C	T	100	PASS	AC=856;AF=0.170927;AN=5008;NS=2504;DP=20619;EAS_AF=0.125;AMR_AF=0.1527;AFR_AF=0.2315;EUR_AF=0.1044;SAS_AF=0.2178;AA=c|||;VT=SNP
11	24238996	rs7110613	C	T	100	PASS	AC=856;AF=0.170927;AN=5008;NS=2504;DP=20711;EAS_AF=0.125;AMR_AF=0.1527;AFR_AF=0.2315;EUR_AF=0.1044;SAS_AF=0.2178;AA=C|||;VT=SNP
11	24239097	rs139308224	G	A	100	PASS	AC=26;AF=0.00519169;AN=5008;NS=2504;DP=16190;EAS_AF=0.0099;AMR_AF=0.0101;AFR_AF=0;EUR_AF=0.006;SAS_AF=0.0031;AA=G|||;VT=SNP
11	24239169	rs185498927	G	A	100	PASS	AC=89;AF=0.0177716;AN=5008;NS=2504;DP=14866;EAS_AF=0;AMR_AF=0.0144;AFR_AF=0.0378;EUR_AF=0.0258;SAS_AF=0.0031;AA=G|||;VT=SNP
11	24239214	rs11493451	C	A	100	PASS	AC=1402;AF=0.279952;AN=5008;NS=2504;DP=18221;EAS_AF=0.1716;AMR_AF=0.4092;AFR_AF=0.0257;EUR_AF=0.5388;SAS_AF=0.3773;AA=G|||;VT=SNP
11	24239645	rs7111398	C	T	100	PASS	AC=791;AF=0.157947;AN=5008;NS=2504;DP=20382;EAS_AF=0.2103;AMR_AF=0.0648;AFR_AF=0.2905;EUR_AF=0.0596;SAS_AF=0.092;AA=T|||;VT=SNP
11	24239976	rs7114724	A	G	100	PASS	AC=1875;AF=0.374401;AN=5008;NS=2504;DP=19263;EAS_AF=0.3363;AMR_AF=0.2349;AFR_AF=0.6823;EUR_AF=0.169;SAS_AF=0.3078;AA=G|||;VT=SNP
11	24240289	rs143463705	C	G	100	PASS	AC=599;AF=0.119609;AN=5008;NS=2504;DP=18691;EAS_AF=0.126;AMR_AF=0.1398;AFR_AF=0.0454;EUR_AF=0.1034;SAS_AF=0.2157;AA=C|||;VT=SNP
11	24240300	rs78702148	T	G	100	PASS	AC=1073;AF=0.214257;AN=5008;NS=2504;DP=18789;EAS_AF=0.2103;AMR_AF=0.085;AFR_AF=0.4894;EUR_AF=0.0646;SAS_AF=0.092;AA=T|||;VT=SNP
11	24240348	rs4406823	C	G	100	PASS	AC=1073;AF=0.214257;AN=5008;NS=2504;DP=17267;EAS_AF=0.2103;AMR_AF=0.085;AFR_AF=0.4894;EUR_AF=0.0646;SAS_AF=0.092;AA=G|||;VT=SNP
11	24240712	rs141892066	G	C	100	PASS	AC=97;AF=0.019369;AN=5008;NS=2504;DP=19824;EAS_AF=0;AMR_AF=0.0389;AFR_AF=0.0008;EUR_AF=0.0626;SAS_AF=0.0061;AA=G|||;VT=SNP
11	24240838	rs4586162	T	C	100	PASS	AC=1075;AF=0.214657;AN=5008;NS=2504;DP=18981;EAS_AF=0.2123;AMR_AF=0.085;AFR_AF=0.4894;EUR_AF=0.0646;SAS_AF=0.092;AA=T|||;VT=SNP
11	24240980	rs12804472	T	G	100	PASS	AC=80;AF=0.0159744;AN=5008;NS=2504;DP=19613;EAS_AF=0.0159;AMR_AF=0.0086;AFR_AF=0.0038;EUR_AF=0.0179;SAS_AF=0.0358;AA=T|||;VT=SNP
11	24241175	rs12808027	C	T	100	PASS	AC=54;AF=0.0107827;AN=5008;NS=2504;DP=18753;EAS_AF=0;AMR_AF=0.0288;AFR_AF=0.0015;EUR_AF=0.0288;SAS_AF=0.0031;AA=C|||;VT=SNP
11	24241489	rs6484033	T	C	100	PASS	AC=1075;AF=0.214657;AN=5008;NS=2504;DP=20053;EAS_AF=0.2123;AMR_AF=0.085;AFR_AF=0.4894;EUR_AF=0.0646;SAS_AF=0.092;AA=T|||;VT=SNP
11	24241536	rs6484034	G	A	100	PASS	AC=499;AF=0.0996406;AN=5008;NS=2504;DP=19356;EAS_AF=0.1944;AMR_AF=0.049;AFR_AF=0.1309;EUR_AF=0.0408;SAS_AF=0.0562;AA=G|||;VT=SNP
11	24241568	rs7928276	T	C	100	PASS	AC=804;AF=0.160543;AN=5008;NS=2504;DP=19153;EAS_AF=0.2103;AMR_AF=0.0648;AFR_AF=0.3003;EUR_AF=0.0596;SAS_AF=0.092;AA=T|||;VT=SNP
11	24241923	rs78208252	G	T	100	PASS	AC=206;AF=0.0411342;AN=5008;NS=2504;DP=16872;EAS_AF=0.0159;AMR_AF=0.0144;AFR_AF=0.1104;EUR_AF=0.0179;SAS_AF=0.0164;AA=G|||;VT=SNP
11	24242174	rs7945281	G	A	100	PASS	AC=1074;AF=0.214457;AN=5008;NS=2504;DP=16899;EAS_AF=0.2103;AMR_AF=0.085;AFR_AF=0.4902;EUR_AF=0.0646;SAS_AF=0.092;AA=G|||;VT=SNP
11	24243083	rs11027776	T	G	100	PASS	AC=206;AF=0.0411342;AN=5008;NS=2504;DP=18363;EAS_AF=0.0159;AMR_AF=0.0144;AFR_AF=0.1104;EUR_AF=0.0179;SAS_AF=0.0164;AA=T|||;VT=SNP
11	24243641	rs35604117	T	C	100	PASS	AC=1073;AF=0.214257;AN=5008;NS=2504;DP=18878;EAS_AF=0.2103;AMR_AF=0.085;AFR_AF=0.4894;EUR_AF=0.0646;SAS_AF=0.092;AA=T|||;VT=SNP
11	24244203	rs151088620	A	C	100	PASS	AC=18;AF=0.00359425;AN=5008;NS=2504;DP=20604;EAS_AF=0;AMR_AF=0.0029;AFR_AF=0;EUR_AF=0.0109;SAS_AF=0.0051;AA=A|||;VT=SNP
11	24244328	rs11027780	C	T	100	PASS	AC=1074;AF=0.214457;AN=5008;NS=2504;DP=21261;EAS_AF=0.2103;AMR_AF=0.085;AFR_AF=0.4902;EUR_AF=0.0646;SAS_AF=0.092;AA=T|||;VT=SNP
11	24244338	rs190095098	T	G	100	PASS	AC=25;AF=0.00499201;AN=5008;NS=2504;DP=21482;EAS_AF=0;AMR_AF=0.0058;AFR_AF=0.0015;EUR_AF=0.0089;SAS_AF=0.0102;AA=T|||;VT=SNP
11	24244671	rs7102578	G	T	100	PASS	AC=802;AF=0.160144;AN=5008;NS=2504;DP=14484;EAS_AF=0.126;AMR_AF=0.1499;AFR_AF=0.1929;EUR_AF=0.1044;SAS_AF=0.2157;AA=g|||;VT=SNP
11	24244881	rs145717830	A	G	100	PASS	AC=25;AF=0.00499201;AN=5008;NS=2504;DP=17707;EAS_AF=0;AMR_AF=0.0115;AFR_AF=0.003;EUR_AF=0.0119;SAS_AF=0.001;AA=T|||;VT=SNP
11	24245298	rs7106494	G	A	100	PASS	AC=729;AF=0.145567;AN=5008;NS=2504;DP=16997;EAS_AF=0.2103;AMR_AF=0.0634;AFR_AF=0.2451;EUR_AF=0.0586;SAS_AF=0.092;AA=A|||;VT=SNP
11	24245322	rs11826969	A	C	100	PASS	AC=58;AF=0.0115815;AN=5008;NS=2504;DP=16754;EAS_AF=0.0159;AMR_AF=0.0086;AFR_AF=0.0015;EUR_AF=0.0179;SAS_AF=0.0164;AA=A|||;VT=SNP
11	24245361	rs7106291	C	A	100	PASS	AC=729;AF=0.145567;AN=5008;NS=2504;DP=16212;EAS_AF=0.2103;AMR_AF=0.0634;AFR_AF=0.2451;EUR_AF=0.0586;SAS_AF=0.092;AA=C|||;VT=SNP
11	24245374	rs4536215	C	A	100	PASS	AC=599;AF=0.119609;AN=5008;NS=2504;DP=16591;EAS_AF=0.126;AMR_AF=0.1398;AFR_AF=0.0454;EUR_AF=0.1034;SAS_AF=0.2157;AA=C|||;VT=SNP
11	24245429	rs7106645	G	A	100	PASS	AC=647;AF=0.129193;AN=5008;NS=2504;DP=17052;EAS_AF=0.1944;AMR_AF=0.0548;AFR_AF=0.2398;EUR_AF=0.0408;SAS_AF=0.0562;AA=A|||;VT=SNP
11	24245430	rs10834306	G	T	100	PASS	AC=1378;AF=0.27516;AN=5008;NS=2504;DP=17028;EAS_AF=0.1508;AMR_AF=0.4092;AFR_AF=0.0265;EUR_AF=0.5378;SAS_AF=0.3742;AA=G|||;VT=SNP
11	24245515	rs7106541	C	G	100	PASS	AC=732;AF=0.146166;AN=5008;NS=2504;DP=18577;EAS_AF=0.2133;AMR_AF=0.0634;AFR_AF=0.2451;EUR_AF=0.0586;SAS_AF=0.092;AA=G|||;VT=SNP
11	24245715	rs117948753	C	T	100	PASS	AC=50;AF=0.00998403;AN=5008;NS=2504;DP=19404;EAS_AF=0;AMR_AF=0.0072;AFR_AF=0;EUR_AF=0.0408;SAS_AF=0.0041;AA=C|||;VT=SNP
11	24245730	rs4365050	G	A	100	PASS	AC=599;AF=0.119609;AN=5008;NS=2504;DP=19224;EAS_AF=0.126;AMR_AF=0.1398;AFR_AF=0.0454;EUR_AF=0.1034;SAS_AF=0.2157;AA=G|||;VT=SNP
11	24245758	rs34650594	G	A	100	PASS	AC=58;AF=0.0115815;AN=5008;NS=2504;DP=19517;EAS_AF=0.0159;AMR_AF=0.0086;AFR_AF=0.0015;EUR_AF=0.0179;SAS_AF=0.0164;AA=G|||;VT=SNP
11	24245880	rs117122818	C	T	100	PASS	AC=599;AF=0.119609;AN=5008;NS=2504;DP=20167;EAS_AF=0.126;AMR_AF=0.1398;AFR_AF=0.0454;EUR_AF=0.1034;SAS_AF=0.2157;AA=T|||;VT=SNP
11	24246032	rs7947694	T	C	100	PASS	AC=212;AF=0.0423323;AN=5008;NS=2504;DP=18718;EAS_AF=0.0159;AMR_AF=0.0231;AFR_AF=0.0961;EUR_AF=0.0179;SAS_AF=0.0358;AA=t|||;VT=SNP
11	24246188	rs148029585	G	A	100	PASS	AC=25;AF=0.00499201;AN=5008;NS=2504;DP=13336;EAS_AF=0;AMR_AF=0.0058;AFR_AF=0.0015;EUR_AF=0.0089;SAS_AF=0.0102;AA=g|||;VT=SNP
11	24246608	rs7948382	T	C	100	PASS	AC=801;AF=0.159944;AN=5008;NS=2504;DP=16897;EAS_AF=0.125;AMR_AF=0.1499;AFR_AF=0.1929;EUR_AF=0.1044;SAS_AF=0.2157;AA=T|||;VT=SNP
11	24246653	rs66668048	A	G	100	PASS	AC=58;AF=0.0115815;AN=5008;NS=2504;DP=17475;EAS_AF=0.0159;AMR_AF=0.0086;AFR_AF=0.0015;EUR_AF=0.0179;SAS_AF=0.0164;AA=A|||;VT=SNP
11	24246790	rs7933686	G	C	100	PASS	AC=579;AF=0.115615;AN=5008;NS=2504;DP=19168;EAS_AF=0.127;AMR_AF=0.1326;AFR_AF=0.0446;EUR_AF=0.0924;SAS_AF=0.2117;AA=G|||;VT=SNP
11	24246864	rs35228404	A	G	100	PASS	AC=728;AF=0.145367;AN=5008;NS=2504;DP=19753;EAS_AF=0.2093;AMR_AF=0.0634;AFR_AF=0.2451;EUR_AF=0.0586;SAS_AF=0.092;AA=A|||;VT=SNP
11	24246904	rs7951530	T	C	100	PASS	AC=1912;AF=0.381789;AN=5008;NS=2504;DP=20218;EAS_AF=0.3373;AMR_AF=0.2305;AFR_AF=0.7231;EUR_AF=0.1581;SAS_AF=0.3037;AA=C|||;VT=SNP
11	24247046	rs79427715	G	A	100	PASS	AC=780;AF=0.155751;AN=5008;NS=2504;DP=19013;EAS_AF=0.125;AMR_AF=0.1427;AFR_AF=0.1921;EUR_AF=0.0934;SAS_AF=0.2117;AA=G|||;VT=SNP
11	24247220	rs35647999	C	T	100	PASS	AC=712;AF=0.142173;AN=5008;NS=2504;DP=17335;EAS_AF=0.2093;AMR_AF=0.0634;AFR_AF=0.2322;EUR_AF=0.0586;SAS_AF=0.093;AA=T|||;VT=SNP
11	24247531	rs7131224	T	C	100	PASS	AC=3330;AF=0.664936;AN=5008;NS=2504;DP=16847;EAS_AF=0.4851;AMR_AF=0.6513;AFR_AF=0.7504;EUR_AF=0.7167;SAS_AF=0.6912;AA=C|||;VT=SNP
11	24247560	rs12789787	C	T	100	PASS	AC=711;AF=0.141973;AN=5008;NS=2504;DP=16272;EAS_AF=0.2093;AMR_AF=0.062;AFR_AF=0.2322;EUR_AF=0.0586;SAS_AF=0.093;AA=G|||;VT=SNP
11	24247696	rs7115417	A	G	100	PASS	AC=1613;AF=0.322085;AN=5008;NS=2504;DP=13614;EAS_AF=0.3333;AMR_AF=0.2205;AFR_AF=0.4955;EUR_AF=0.171;SAS_AF=0.3037;AA=G|||;VT=SNP
11	24248160	rs75318574	G	C	100	PASS	AC=260;AF=0.0519169;AN=5008;NS=2504;DP=14020;EAS_AF=0;AMR_AF=0.0951;AFR_AF=0.0053;EUR_AF=0.1402;SAS_AF=0.047;AA=G|||;VT=SNP
11	24248274	rs7119181	C	T	100	PASS	AC=711;AF=0.141973;AN=5008;NS=2504;DP=16258;EAS_AF=0.2093;AMR_AF=0.062;AFR_AF=0.2322;EUR_AF=0.0586;SAS_AF=0.093;AA=C|||;VT=SNP
11	24248294	rs7941141	G	C	100	PASS	AC=449;AF=0.0896565;AN=5008;NS=2504;DP=16595;EAS_AF=0.0466;AMR_AF=0.0893;AFR_AF=0.2209;EUR_AF=0.0149;SAS_AF=0.0337;AA=G|||;VT=SNP
11	24248536	rs7928005	T	C	100	PASS	AC=449;AF=0.0896565;AN=5008;NS=2504;DP=18679;EAS_AF=0.0466;AMR_AF=0.0893;AFR_AF=0.2209;EUR_AF=0.0149;SAS_AF=0.0337;AA=T|||;VT=SNP
11	24248770	rs67141418	G	A	100	PASS	AC=59;AF=0.0117812;AN=5008;NS=2504;DP=18219;EAS_AF=0.0159;AMR_AF=0.0086;AFR_AF=0.0015;EUR_AF=0.0179;SAS_AF=0.0174;AA=G|||;VT=SNP
11	24248805	rs7941806	G	A	100	PASS	AC=449;AF=0.0896565;AN=5008;NS=2504;DP=19567;EAS_AF=0.0466;AMR_AF=0.0893;AFR_AF=0.2209;EUR_AF=0.0149;SAS_AF=0.0337;AA=G|||;VT=SNP
11	24248934	rs12797320	C	T	100	PASS	AC=59;AF=0.0117812;AN=5008;NS=2504;DP=17973;EAS_AF=0.0159;AMR_AF=0.0086;AFR_AF=0.0015;EUR_AF=0.0179;SAS_AF=0.0174;AA=C|||;VT=SNP
11	24249021	rs6484038	C	T	100	PASS	AC=1626;AF=0.324681;AN=5008;NS=2504;DP=16217;EAS_AF=0.3284;AMR_AF=0.219;AFR_AF=0.5144;EUR_AF=0.165;SAS_AF=0.3037;AA=C|||;VT=SNP
11	24249024	rs12798989	T	G	100	PASS	AC=711;AF=0.141973;AN=5008;NS=2504;DP=16231;EAS_AF=0.2093;AMR_AF=0.062;AFR_AF=0.2322;EUR_AF=0.0586;SAS_AF=0.093;AA=T|||;VT=SNP
11	24249103	rs77321837	T	G	100	PASS	AC=512;AF=0.102236;AN=5008;NS=2504;DP=18881;EAS_AF=0.0476;AMR_AF=0.1009;AFR_AF=0.2519;EUR_AF=0.0199;SAS_AF=0.0419;AA=C|||;VT=SNP
11	24249232	rs35724388	T	A	100	PASS	AC=711;AF=0.141973;AN=5008;NS=2504;DP=19295;EAS_AF=0.2093;AMR_AF=0.062;AFR_AF=0.2322;EUR_AF=0.0586;SAS_AF=0.093;AA=T|||;VT=SNP
11	24249360	rs2165784	C	A	100	PASS	AC=1919;AF=0.383187;AN=5008;NS=2504;DP=20442;EAS_AF=0.3284;AMR_AF=0.2406;AFR_AF=0.7224;EUR_AF=0.168;SAS_AF=0.3037;AA=A|||;VT=SNP
11	24249402	rs7131112	A	G	100	PASS	AC=1626;AF=0.324681;AN=5008;NS=2504;DP=20855;EAS_AF=0.3284;AMR_AF=0.219;AFR_AF=0.5144;EUR_AF=0.165;SAS_AF=0.3037;AA=G|||;VT=SNP
11	24249455	rs7131124	A	G	100	PASS	AC=1626;AF=0.324681;AN=5008;NS=2504;DP=21654;EAS_AF=0.3284;AMR_AF=0.219;AFR_AF=0.5144;EUR_AF=0.165;SAS_AF=0.3037;AA=G|||;VT=SNP
11	24249486	rs7131144	A	G	100	PASS	AC=1177;AF=0.235024;AN=5008;NS=2504;DP=20908;EAS_AF=0.2817;AMR_AF=0.1297;AFR_AF=0.2935;EUR_AF=0.1501;SAS_AF=0.2699;AA=A|||;VT=SNP
11	24249520	rs11605643	A	T	100	PASS	AC=29;AF=0.00579073;AN=5008;NS=2504;DP=20314;EAS_AF=0;AMR_AF=0.0086;AFR_AF=0.0008;EUR_AF=0.0219;SAS_AF=0;AA=A|||;VT=SNP
11	24249601	rs34797413	T	C	100	PASS	AC=580;AF=0.115815;AN=5008;NS=2504;DP=20339;EAS_AF=0.2093;AMR_AF=0.0562;AFR_AF=0.1362;EUR_AF=0.0586;SAS_AF=0.093;AA=t|||;VT=SNP
11	24250082	rs77470639	C	T	100	PASS	AC=390;AF=0.0778754;AN=5008;NS=2504;DP=20914;EAS_AF=0.0724;AMR_AF=0.0663;AFR_AF=0.0045;EUR_AF=0.0915;SAS_AF=0.1769;AA=C|||;VT=SNP
11	24250211	rs12276488	G	A	100	PASS	AC=1127;AF=0.22504;AN=5008;NS=2504;DP=20287;EAS_AF=0.1349;AMR_AF=0.1715;AFR_AF=0.382;EUR_AF=0.1243;SAS_AF=0.2474;AA=G|||;VT=SNP
11	24250391	rs117262388	T	G	100	PASS	AC=20;AF=0.00399361;AN=5008;NS=2504;DP=20204;EAS_AF=0;AMR_AF=0.0058;AFR_AF=0.0015;EUR_AF=0.0119;SAS_AF=0.002;AA=T|||;VT=SNP
11	24250597	rs7928406	G	C	100	PASS	AC=1026;AF=0.204872;AN=5008;NS=2504;DP=18656;EAS_AF=0.2401;AMR_AF=0.1369;AFR_AF=0.4123;EUR_AF=0.0368;SAS_AF=0.1094;AA=C|||;VT=SNP
11	24250746	rs117057142	A	G	100	PASS	AC=80;AF=0.0159744;AN=5008;NS=2504;DP=18942;EAS_AF=0;AMR_AF=0.0346;AFR_AF=0.0045;EUR_AF=0.0457;SAS_AF=0.0041;AA=A|||;VT=SNP
11	24250766	rs112633506	G	A	100	PASS	AC=390;AF=0.0778754;AN=5008;NS=2504;DP=18939;EAS_AF=0.0724;AMR_AF=0.0663;AFR_AF=0.0045;EUR_AF=0.0905;SAS_AF=0.1779;AA=G|||;VT=SNP
11	24250853	rs1596280	T	C	100	PASS	AC=1901;AF=0.379593;AN=5008;NS=2504;DP=18651;EAS_AF=0.3284;AMR_AF=0.2406;AFR_AF=0.7231;EUR_AF=0.1491;SAS_AF=0.3037;AA=C|||;VT=SNP
11	24251113	rs11822776	G	A	100	PASS	AC=448;AF=0.0894569;AN=5008;NS=2504;DP=16740;EAS_AF=0.0466;AMR_AF=0.0893;AFR_AF=0.2209;EUR_AF=0.0149;SAS_AF=0.0327;AA=G|||;VT=SNP
11	24251222	rs74221183	G	T	100	PASS	AC=279;AF=0.0557109;AN=5008;NS=2504;DP=16604;EAS_AF=0.0466;AMR_AF=0.0793;AFR_AF=0.0983;EUR_AF=0.0149;SAS_AF=0.0327;AA=G|||;VT=SNP
11	24251262	rs11825227	T	G	100	PASS	AC=525;AF=0.104832;AN=5008;NS=2504;DP=16166;EAS_AF=0.0466;AMR_AF=0.0908;AFR_AF=0.2776;EUR_AF=0.0159;SAS_AF=0.0327;AA=G|||;VT=SNP
11	24251283	rs1816812	G	C	100	PASS	AC=164;AF=0.0327476;AN=5008;NS=2504;DP=16239;EAS_AF=0.0476;AMR_AF=0.0072;AFR_AF=0.0015;EUR_AF=0.0219;SAS_AF=0.089;AA=G|||;VT=SNP
11	24251314	rs7109606	G	T	100	PASS	AC=1901;AF=0.379593;AN=5008;NS=2504;DP=17844;EAS_AF=0.3294;AMR_AF=0.2392;AFR_AF=0.7231;EUR_AF=0.1491;SAS_AF=0.3037;AA=T|||;VT=SNP
11	24251339	rs7109619	G	A	100	PASS	AC=1692;AF=0.337859;AN=5008;NS=2504;DP=18658;EAS_AF=0.3284;AMR_AF=0.232;AFR_AF=0.5703;EUR_AF=0.1481;SAS_AF=0.3037;AA=A|||;VT=SNP
11	24251351	rs74319717	C	G	100	PASS	AC=98;AF=0.0195687;AN=5008;NS=2504;DP=19044;EAS_AF=0.0546;AMR_AF=0.0375;AFR_AF=0.0015;EUR_AF=0.008;SAS_AF=0.0072;AA=C|||;VT=SNP
11	24251432	rs113519220	T	C	100	PASS	AC=390;AF=0.0778754;AN=5008;NS=2504;DP=18579;EAS_AF=0.0724;AMR_AF=0.0663;AFR_AF=0.0045;EUR_AF=0.0905;SAS_AF=0.1779;AA=T|||;VT=SNP
11	24251514	rs117483291	C	T	100	PASS	AC=33;AF=0.00658946;AN=5008;NS=2504;DP=16146;EAS_AF=0;AMR_AF=0.013;AFR_AF=0.0008;EUR_AF=0.0179;SAS_AF=0.0051;AA=C|||;VT=SNP
11	24251679	rs117234400	G	C	100	PASS	AC=27;AF=0.00539137;AN=5008;NS=2504;DP=15979;EAS_AF=0;AMR_AF=0.0043;AFR_AF=0;EUR_AF=0.0199;SAS_AF=0.0041;AA=G|||;VT=SNP
11	24251991	rs1443043	A	G	100	PASS	AC=1898;AF=0.378994;AN=5008;NS=2504;DP=17221;EAS_AF=0.3284;AMR_AF=0.2392;AFR_AF=0.7216;EUR_AF=0.1491;SAS_AF=0.3037;AA=G|||;VT=SNP
11	24252020	rs58504811	T	G	100	PASS	AC=1609;AF=0.321286;AN=5008;NS=2504;DP=17211;EAS_AF=0.3125;AMR_AF=0.2233;AFR_AF=0.5651;EUR_AF=0.1302;SAS_AF=0.2669;AA=T|||;VT=SNP
11	24252332	rs7935935	G	A	100	PASS	AC=1305;AF=0.260583;AN=5008;NS=2504;DP=20827;EAS_AF=0.2093;AMR_AF=0.0951;AFR_AF=0.6755;EUR_AF=0.0447;SAS_AF=0.092;AA=G|||;VT=SNP
11	24252407	rs74896053	A	G	100	PASS	AC=370;AF=0.0738818;AN=5008;NS=2504;DP=18902;EAS_AF=0.1935;AMR_AF=0.0346;AFR_AF=0.0567;EUR_AF=0.0209;SAS_AF=0.0562;AA=A|||;VT=SNP
11	24252420	rs7935857	C	T	100	PASS	AC=1897;AF=0.378794;AN=5008;NS=2504;DP=19148;EAS_AF=0.3284;AMR_AF=0.2392;AFR_AF=0.7216;EUR_AF=0.1491;SAS_AF=0.3027;AA=T|||;VT=SNP
11	24252515	rs7936178	G	T	100	PASS	AC=1899;AF=0.379193;AN=5008;NS=2504;DP=19166;EAS_AF=0.3294;AMR_AF=0.2392;AFR_AF=0.7216;EUR_AF=0.1491;SAS_AF=0.3037;AA=T|||;VT=SNP
11	24252528	rs16912285	A	G	100	PASS	AC=592;AF=0.118211;AN=5008;NS=2504;DP=18850;EAS_AF=0.119;AMR_AF=0.1441;AFR_AF=0.0461;EUR_AF=0.1044;SAS_AF=0.2106;AA=A|||;VT=SNP
11	24252689	rs12800395	G	A	100	PASS	AC=59;AF=0.0117812;AN=5008;NS=2504;DP=18424;EAS_AF=0.0159;AMR_AF=0.0086;AFR_AF=0.0015;EUR_AF=0.0179;SAS_AF=0.0174;AA=G|||;VT=SNP
11	24252790	rs12800612	G	A	100	PASS	AC=59;AF=0.0117812;AN=5008;NS=2504;DP=17003;EAS_AF=0.0159;AMR_AF=0.0086;AFR_AF=0.0015;EUR_AF=0.0179;SAS_AF=0.0174;AA=G|||;VT=SNP
11	24252791	rs12801685	T	A	100	PASS	AC=59;AF=0.0117812;AN=5008;NS=2504;DP=16984;EAS_AF=0.0159;AMR_AF=0.0086;AFR_AF=0.0015;EUR_AF=0.0179;SAS_AF=0.0174;AA=T|||;VT=SNP
11	24253053	rs34587986	T	C	100	PASS	AC=1898;AF=0.378994;AN=5008;NS=2504;DP=16046;EAS_AF=0.3284;AMR_AF=0.2392;AFR_AF=0.7216;EUR_AF=0.1491;SAS_AF=0.3037;AA=C|||;VT=SNP
11	24253072	rs76326641	G	A	100	PASS	AC=592;AF=0.118211;AN=5008;NS=2504;DP=16303;EAS_AF=0.119;AMR_AF=0.1441;AFR_AF=0.0461;EUR_AF=0.1044;SAS_AF=0.2106;AA=G|||;VT=SNP
11	24253214	rs7117803	A	T	100	PASS	AC=1898;AF=0.378994;AN=5008;NS=2504;DP=16090;EAS_AF=0.3284;AMR_AF=0.2392;AFR_AF=0.7216;EUR_AF=0.1491;SAS_AF=0.3037;AA=T|||;VT=SNP
11	24253295	rs117429732	A	G	100	PASS	AC=29;AF=0.00579073;AN=5008;NS=2504;DP=16700;EAS_AF=0;AMR_AF=0.0058;AFR_AF=0;EUR_AF=0.0209;SAS_AF=0.0041;AA=A|||;VT=SNP
11	24253352	rs7118022	C	T	100	PASS	AC=1898;AF=0.378994;AN=5008;NS=2504;DP=16979;EAS_AF=0.3284;AMR_AF=0.2392;AFR_AF=0.7216;EUR_AF=0.1491;SAS_AF=0.3037;AA=T|||;VT=SNP
11	24253414	rs74650605	T	C	100	PASS	AC=592;AF=0.118211;AN=5008;NS=2504;DP=16497;EAS_AF=0.119;AMR_AF=0.1441;AFR_AF=0.0461;EUR_AF=0.1044;SAS_AF=0.2106;AA=T|||;VT=SNP
11	24253530	rs75297923	A	G	100	PASS	AC=592;AF=0.118211;AN=5008;NS=2504;DP=17141;EAS_AF=0.119;AMR_AF=0.1441;AFR_AF=0.0461;EUR_AF=0.1044;SAS_AF=0.2106;AA=G|||;VT=SNP
11	24253819	rs11826689	T	G	100	PASS	AC=83;AF=0.0165735;AN=5008;NS=2504;DP=16980;EAS_AF=0.0159;AMR_AF=0.0086;AFR_AF=0.0053;EUR_AF=0.0179;SAS_AF=0.0368;AA=T|||;VT=SNP
11	24253978	rs77208154	A	G	100	PASS	AC=592;AF=0.118211;AN=5008;NS=2504;DP=18287;EAS_AF=0.119;AMR_AF=0.1441;AFR_AF=0.0461;EUR_AF=0.1044;SAS_AF=0.2106;AA=A|||;VT=SNP
11	24254188	rs76397001	A	C	100	PASS	AC=594;AF=0.11861;AN=5008;NS=2504;DP=17776;EAS_AF=0.119;AMR_AF=0.1441;AFR_AF=0.0469;EUR_AF=0.1044;SAS_AF=0.2117;AA=A|||;VT=SNP
11	24254207	rs78162690	T	C	100	PASS	AC=65;AF=0.0129792;AN=5008;NS=2504;DP=17583;EAS_AF=0;AMR_AF=0.0259;AFR_AF=0.0008;EUR_AF=0.0328;SAS_AF=0.0133;AA=T|||;VT=SNP
11	24254405	rs12790317	T	C	100	PASS	AC=806;AF=0.160942;AN=5008;NS=2504;DP=18201;EAS_AF=0.1349;AMR_AF=0.1585;AFR_AF=0.1475;EUR_AF=0.1223;SAS_AF=0.2474;AA=T|||;VT=SNP
11	24254726	rs12789549	C	G	100	PASS	AC=1901;AF=0.379593;AN=5008;NS=2504;DP=19052;EAS_AF=0.3313;AMR_AF=0.2392;AFR_AF=0.7216;EUR_AF=0.1491;SAS_AF=0.3037;AA=G|||;VT=SNP
11	24255082	rs59205584	T	A	100	PASS	AC=476;AF=0.0950479;AN=5008;NS=2504;DP=16351;EAS_AF=0.1935;AMR_AF=0.0461;AFR_AF=0.1309;EUR_AF=0.0209;SAS_AF=0.0562;AA=T|||;VT=SNP
11	24255147	rs7126508	G	A	100	PASS	AC=1899;AF=0.379193;AN=5008;NS=2504;DP=16838;EAS_AF=0.3284;AMR_AF=0.2406;AFR_AF=0.7216;EUR_AF=0.1491;SAS_AF=0.3037;AA=A|||;VT=SNP
11	24255248	rs80332091	T	A	100	PASS	AC=592;AF=0.118211;AN=5008;NS=2504;DP=16799;EAS_AF=0.119;AMR_AF=0.1441;AFR_AF=0.0461;EUR_AF=0.1044;SAS_AF=0.2106;AA=T|||;VT=SNP
11	24255379	rs72872197	A	C	100	PASS	AC=82;AF=0.0163738;AN=5008;NS=2504;DP=17296;EAS_AF=0;AMR_AF=0.0058;AFR_AF=0.0008;EUR_AF=0.0527;SAS_AF=0.0245;AA=A|||;VT=SNP
11	24255442	rs72872198	C	T	100	PASS	AC=56;AF=0.0111821;AN=5008;NS=2504;DP=17241;EAS_AF=0.001;AMR_AF=0.0058;AFR_AF=0.0015;EUR_AF=0.0338;SAS_AF=0.0153;AA=C|||;VT=SNP
11	24255575	rs1443044	C	G	100	PASS	AC=1903;AF=0.379992;AN=5008;NS=2504;DP=18283;EAS_AF=0.3323;AMR_AF=0.2406;AFR_AF=0.7216;EUR_AF=0.1491;SAS_AF=0.3037;AA=G|||;VT=SNP
11	24255948	rs2099890	C	T	100	PASS	AC=1898;AF=0.378994;AN=5008;NS=2504;DP=19717;EAS_AF=0.3274;AMR_AF=0.2406;AFR_AF=0.7216;EUR_AF=0.1491;SAS_AF=0.3037;AA=C|||;VT=SNP
11	24255971	rs2099889	A	G	100	PASS	AC=1898;AF=0.378994;AN=5008;NS=2504;DP=19732;EAS_AF=0.3274;AMR_AF=0.2406;AFR_AF=0.7216;EUR_AF=0.1491;SAS_AF=0.3037;AA=G|||;VT=SNP
11	24256048	rs12293105	T	C	100	PASS	AC=1899;AF=0.379193;AN=5008;NS=2504;DP=20378;EAS_AF=0.3284;AMR_AF=0.2406;AFR_AF=0.7216;EUR_AF=0.1491;SAS_AF=0.3037;AA=C|||;VT=SNP
11	24256166	rs2068454	C	G	100	PASS	AC=2037;AF=0.406749;AN=5008;NS=2504;DP=21229;EAS_AF=0.4405;AMR_AF=0.2695;AFR_AF=0.7216;EUR_AF=0.1501;SAS_AF=0.3078;AA=G|||;VT=SNP
11	24256395	rs75335266	G	T	100	PASS	AC=595;AF=0.11881;AN=5008;NS=2504;DP=20745;EAS_AF=0.119;AMR_AF=0.1427;AFR_AF=0.0492;EUR_AF=0.1044;SAS_AF=0.2106;AA=G|||;VT=SNP
11	24256443	rs7952223	G	C	100	PASS	AC=1722;AF=0.34385;AN=5008;NS=2504;DP=20309;EAS_AF=0.3125;AMR_AF=0.2248;AFR_AF=0.649;EUR_AF=0.1312;SAS_AF=0.2669;AA=C|||;VT=SNP
11	24256689	rs1443045	C	T	100	PASS	AC=157;AF=0.0313498;AN=5008;NS=2504;DP=19341;EAS_AF=0.0159;AMR_AF=0.013;AFR_AF=0.059;EUR_AF=0.0179;SAS_AF=0.0368;AA=C|||;VT=SNP
11	24256698	rs78539127	T	A	100	PASS	AC=598;AF=0.119409;AN=5008;NS=2504;DP=18915;EAS_AF=0.119;AMR_AF=0.1427;AFR_AF=0.0507;EUR_AF=0.1054;SAS_AF=0.2106;AA=T|||;VT=SNP
11	24257230	rs4922677	G	A	100	PASS	AC=119;AF=0.023762;AN=5008;NS=2504;DP=14778;EAS_AF=0.0159;AMR_AF=0.013;AFR_AF=0.0431;EUR_AF=0.0199;SAS_AF=0.0174;AA=G|||;VT=SNP
11	24257233	rs4923166	C	T	100	PASS	AC=142;AF=0.0283546;AN=5008;NS=2504;DP=14688;EAS_AF=0.0159;AMR_AF=0.013;AFR_AF=0.0469;EUR_AF=0.0189;SAS_AF=0.0368;AA=T|||;VT=SNP
11	24257234	rs11027785	C	T	100	PASS	AC=1127;AF=0.22504;AN=5008;NS=2504;DP=14700;EAS_AF=0.4008;AMR_AF=0.2262;AFR_AF=0.1415;EUR_AF=0.174;SAS_AF=0.2086;AA=C|||;VT=SNP
11	24257425	rs11027786	C	T	100	PASS	AC=958;AF=0.191294;AN=5008;NS=2504;DP=13205;EAS_AF=0.1935;AMR_AF=0.0692;AFR_AF=0.4811;EUR_AF=0.0239;SAS_AF=0.0562;AA=C|||;VT=SNP
11	24258087	rs1443047	G	A	100	PASS	AC=1012;AF=0.202077;AN=5008;NS=2504;DP=11520;EAS_AF=0.1944;AMR_AF=0.0706;AFR_AF=0.5197;EUR_AF=0.0249;SAS_AF=0.0562;AA=G|||;VT=SNP
11	24258319	rs12803800	A	G	100	PASS	AC=530;AF=0.105831;AN=5008;NS=2504;DP=12585;EAS_AF=0.0883;AMR_AF=0.0778;AFR_AF=0.0514;EUR_AF=0.1093;SAS_AF=0.2137;AA=A|||;VT=SNP
11	24258357	rs12805363	T	G	100	PASS	AC=530;AF=0.105831;AN=5008;NS=2504;DP=13521;EAS_AF=0.0883;AMR_AF=0.0778;AFR_AF=0.0514;EUR_AF=0.1093;SAS_AF=0.2137;AA=G|||;VT=SNP
11	24258967	rs12805125	A	T	100	PASS	AC=532;AF=0.10623;AN=5008;NS=2504;DP=15596;EAS_AF=0.0893;AMR_AF=0.0778;AFR_AF=0.0514;EUR_AF=0.1093;SAS_AF=0.2147;AA=A|||;VT=SNP
11	24259404	rs11027788	G	A	100	PASS	AC=18;AF=0.00359425;AN=5008;NS=2504;DP=14063;EAS_AF=0.0099;AMR_AF=0;AFR_AF=0;EUR_AF=0.007;SAS_AF=0.001;AA=G|||;VT=SNP
11	24259463	rs67254921	G	A	100	PASS	AC=64;AF=0.0127796;AN=5008;NS=2504;DP=14788;EAS_AF=0.0159;AMR_AF=0.0086;AFR_AF=0.0053;EUR_AF=0.0179;SAS_AF=0.0174;AA=G|||;VT=SNP
11	24259639	rs145316569	G	A	100	PASS	AC=29;AF=0.00579073;AN=5008;NS=2504;DP=16460;EAS_AF=0;AMR_AF=0.0144;AFR_AF=0.0015;EUR_AF=0.0169;SAS_AF=0;AA=G|||;VT=SNP
11	24259673	rs12270316	A	G	100	PASS	AC=1013;AF=0.202276;AN=5008;NS=2504;DP=16816;EAS_AF=0.1954;AMR_AF=0.0706;AFR_AF=0.5197;EUR_AF=0.0249;SAS_AF=0.0562;AA=a|||;VT=SNP
11	24259829	rs976427	T	C	100	PASS	AC=199;AF=0.0397364;AN=5008;NS=2504;DP=18159;EAS_AF=0.0466;AMR_AF=0.0778;AFR_AF=0.0386;EUR_AF=0.0139;SAS_AF=0.0337;AA=T|||;VT=SNP
11	24259879	rs7107321	T	C	100	PASS	AC=1542;AF=0.307907;AN=5008;NS=2504;DP=18231;EAS_AF=0.2827;AMR_AF=0.1484;AFR_AF=0.5711;EUR_AF=0.1342;SAS_AF=0.2699;AA=C|||;VT=SNP
11	24260162	rs16912295	T	C	100	PASS	AC=530;AF=0.105831;AN=5008;NS=2504;DP=18583;EAS_AF=0.0883;AMR_AF=0.0778;AFR_AF=0.0514;EUR_AF=0.1093;SAS_AF=0.2137;AA=T|||;VT=SNP
11	24260694	rs56157310	A	G	100	PASS	AC=530;AF=0.105831;AN=5008;NS=2504;DP=16482;EAS_AF=0.0883;AMR_AF=0.0778;AFR_AF=0.0514;EUR_AF=0.1093;SAS_AF=0.2137;AA=A|||;VT=SNP
11	24260876	rs67117213	A	G	100	PASS	AC=254;AF=0.0507188;AN=5008;NS=2504;DP=17611;EAS_AF=0.0536;AMR_AF=0.1037;AFR_AF=0.0076;EUR_AF=0.0875;SAS_AF=0.0307;AA=A|||;VT=SNP
11	24260906	rs11027789	T	C	100	PASS	AC=1542;AF=0.307907;AN=5008;NS=2504;DP=18387;EAS_AF=0.2827;AMR_AF=0.1484;AFR_AF=0.5711;EUR_AF=0.1332;SAS_AF=0.271;AA=C|||;VT=SNP
11	24261507	rs11027791	C	T	100	PASS	AC=1008;AF=0.201278;AN=5008;NS=2504;DP=19697;EAS_AF=0.1944;AMR_AF=0.0706;AFR_AF=0.5166;EUR_AF=0.0249;SAS_AF=0.0562;AA=C|||;VT=SNP
11	24262394	rs139236274	A	G	100	PASS	AC=58;AF=0.0115815;AN=5008;NS=2504;DP=19155;EAS_AF=0;AMR_AF=0.0216;AFR_AF=0.0038;EUR_AF=0.0358;SAS_AF=0.002;AA=A|||;VT=SNP
11	24263700	rs56300401	A	T	100	PASS	AC=971;AF=0.19389;AN=5008;NS=2504;DP=16337;EAS_AF=0.1944;AMR_AF=0.0692;AFR_AF=0.4894;EUR_AF=0.0249;SAS_AF=0.0562;AA=T|||;VT=SNP
11	24263931	rs59509035	C	G	100	PASS	AC=963;AF=0.192292;AN=5008;NS=2504;DP=16675;EAS_AF=0.1984;AMR_AF=0.0677;AFR_AF=0.4818;EUR_AF=0.0239;SAS_AF=0.0562;AA=C|||;VT=SNP
11	24263961	rs148698591	A	G	100	PASS	AC=49;AF=0.00978435;AN=5008;NS=2504;DP=16389;EAS_AF=0;AMR_AF=0.013;AFR_AF=0.0008;EUR_AF=0.0298;SAS_AF=0.0092;AA=A|||;VT=SNP
11	24264695	rs11827950	G	A	100	PASS	AC=120;AF=0.0239617;AN=5008;NS=2504;DP=13151;EAS_AF=0.0159;AMR_AF=0.013;AFR_AF=0.0446;EUR_AF=0.0169;SAS_AF=0.0194;AA=G|||;VT=SNP
11	24264778	rs11027792	G	A	100	PASS	AC=1248;AF=0.249201;AN=5008;NS=2504;DP=13813;EAS_AF=0.1508;AMR_AF=0.3703;AFR_AF=0.0212;EUR_AF=0.4881;SAS_AF=0.3272;AA=G|||;VT=SNP
11	24265205	rs73438263	C	T	100	PASS	AC=628;AF=0.125399;AN=5008;NS=2504;DP=18317;EAS_AF=0.0704;AMR_AF=0.0836;AFR_AF=0.1755;EUR_AF=0.0934;SAS_AF=0.1769;AA=C|||;VT=SNP
11	24265477	rs60149726	A	T	100	PASS	AC=334;AF=0.0666933;AN=5008;NS=2504;DP=18040;EAS_AF=0.1964;AMR_AF=0.0317;AFR_AF=0.0287;EUR_AF=0.0209;SAS_AF=0.0562;AA=A|||;VT=SNP
11	24267144	rs16912302	A	G	100	PASS	AC=1037;AF=0.207069;AN=5008;NS=2504;DP=15949;EAS_AF=0.2034;AMR_AF=0.0706;AFR_AF=0.5318;EUR_AF=0.0249;SAS_AF=0.0562;AA=G|||;VT=SNP
11	24267222	rs11821633	A	C	100	PASS	AC=1409;AF=0.28135;AN=5008;NS=2504;DP=15308;EAS_AF=0.2669;AMR_AF=0.1643;AFR_AF=0.6407;EUR_AF=0.0577;SAS_AF=0.1237;AA=C|||;VT=SNP
11	24268268	rs80027360	C	T	100	PASS	AC=197;AF=0.0393371;AN=5008;NS=2504;DP=15021;EAS_AF=0.0456;AMR_AF=0.0764;AFR_AF=0.0386;EUR_AF=0.0139;SAS_AF=0.0337;AA=C|||;VT=SNP
11	24269719	rs1020277	G	A	100	PASS	AC=1273;AF=0.254193;AN=5008;NS=2504;DP=13009;EAS_AF=0.1508;AMR_AF=0.366;AFR_AF=0.056;EUR_AF=0.4771;SAS_AF=0.32;AA=g|||;VT=SNP
11	24270146	rs12801480	G	A	100	PASS	AC=1749;AF=0.349241;AN=5008;NS=2504;DP=15639;EAS_AF=0.3284;AMR_AF=0.2248;AFR_AF=0.6195;EUR_AF=0.1481;SAS_AF=0.3006;AA=A|||;VT=SNP
11	24270248	rs117229452	A	G	100	PASS	AC=55;AF=0.0109824;AN=5008;NS=2504;DP=15282;EAS_AF=0.001;AMR_AF=0.0101;AFR_AF=0.0015;EUR_AF=0.0159;SAS_AF=0.0297;AA=A|||;VT=SNP
11	24270625	rs74666193	C	T	100	PASS	AC=338;AF=0.067492;AN=5008;NS=2504;DP=16715;EAS_AF=0.2004;AMR_AF=0.0317;AFR_AF=0.0287;EUR_AF=0.0209;SAS_AF=0.0562;AA=C|||;VT=SNP
11	24270664	rs35437571	T	C	100	PASS	AC=58;AF=0.0115815;AN=5008;NS=2504;DP=16303;EAS_AF=0.0149;AMR_AF=0.0086;AFR_AF=0.0015;EUR_AF=0.0179;SAS_AF=0.0174;AA=T|||;VT=SNP
11	24270794	rs79252926	G	C	100	PASS	AC=765;AF=0.152756;AN=5008;NS=2504;DP=15217;EAS_AF=0.2014;AMR_AF=0.0533;AFR_AF=0.3389;EUR_AF=0.0219;SAS_AF=0.0562;AA=C|||;VT=SNP
11	24271352	rs12282611	A	C	100	PASS	AC=1315;AF=0.26258;AN=5008;NS=2504;DP=13845;EAS_AF=0.2917;AMR_AF=0.1311;AFR_AF=0.4032;EUR_AF=0.1312;SAS_AF=0.271;AA=C|||;VT=SNP
11	24271368	rs117488100	C	T	100	PASS	AC=20;AF=0.00399361;AN=5008;NS=2504;DP=14216;EAS_AF=0;AMR_AF=0.0058;AFR_AF=0.0015;EUR_AF=0.0119;SAS_AF=0.002;AA=C|||;VT=SNP
11	24271874	rs12269768	C	A	100	PASS	AC=782;AF=0.15615;AN=5008;NS=2504;DP=17897;EAS_AF=0.2004;AMR_AF=0.0533;AFR_AF=0.3525;EUR_AF=0.0219;SAS_AF=0.0562;AA=A|||;VT=SNP
11	24272000	rs7123539	G	A	100	PASS	AC=3702;AF=0.739217;AN=5008;NS=2504;DP=16965;EAS_AF=0.7133;AMR_AF=0.8689;AFR_AF=0.5968;EUR_AF=0.8688;SAS_AF=0.7331;AA=G|||;VT=SNP
11	24272173	rs34910206	G	A	100	PASS	AC=59;AF=0.0117812;AN=5008;NS=2504;DP=16190;EAS_AF=0.0159;AMR_AF=0.0086;AFR_AF=0.0015;EUR_AF=0.0179;SAS_AF=0.0174;AA=G|||;VT=SNP
11	24272516	rs10834307	G	A	100	PASS	AC=3215;AF=0.641973;AN=5008;NS=2504;DP=17301;EAS_AF=0.6617;AMR_AF=0.7709;AFR_AF=0.357;EUR_AF=0.8519;SAS_AF=0.6994;AA=G|||;VT=SNP
11	24272878	rs76997388	C	G	100	PASS	AC=385;AF=0.076877;AN=5008;NS=2504;DP=20255;EAS_AF=0.0704;AMR_AF=0.0648;AFR_AF=0.0038;EUR_AF=0.0905;SAS_AF=0.1769;AA=C|||;VT=SNP
11	24273413	rs77478463	C	T	100	PASS	AC=74;AF=0.0147764;AN=5008;NS=2504;DP=15040;EAS_AF=0;AMR_AF=0.0259;AFR_AF=0.0008;EUR_AF=0.0417;SAS_AF=0.0133;AA=C|||;VT=SNP
11	24273521	rs7128158	A	T	100	PASS	AC=4025;AF=0.803714;AN=5008;NS=2504;DP=15702;EAS_AF=0.7966;AMR_AF=0.9323;AFR_AF=0.5068;EUR_AF=0.9761;SAS_AF=0.9438;AA=T|||;VT=SNP
11	24273691	rs75423384	A	T	100	PASS	AC=385;AF=0.076877;AN=5008;NS=2504;DP=16350;EAS_AF=0.0704;AMR_AF=0.0648;AFR_AF=0.0038;EUR_AF=0.0905;SAS_AF=0.1769;AA=A|||;VT=SNP
11	24273807	rs116915758	A	G	100	PASS	AC=37;AF=0.00738818;AN=5008;NS=2504;DP=14312;EAS_AF=0;AMR_AF=0.0058;AFR_AF=0;EUR_AF=0.0229;SAS_AF=0.0102;AA=A|||;VT=SNP
11	24274099	rs75313703	T	G	100	PASS	AC=45;AF=0.00898562;AN=5008;NS=2504;DP=18237;EAS_AF=0;AMR_AF=0.013;AFR_AF=0.0008;EUR_AF=0.0278;SAS_AF=0.0072;AA=T|||;VT=SNP
11	24274441	rs4923167	G	T	100	PASS	AC=527;AF=0.105232;AN=5008;NS=2504;DP=22034;EAS_AF=0.0863;AMR_AF=0.0778;AFR_AF=0.0537;EUR_AF=0.1083;SAS_AF=0.2106;AA=T|||;VT=SNP
11	24274823	rs144094538	T	C	100	PASS	AC=30;AF=0.00599042;AN=5008;NS=2504;DP=21010;EAS_AF=0;AMR_AF=0.013;AFR_AF=0;EUR_AF=0.0199;SAS_AF=0.001;AA=T|||;VT=SNP
11	24274914	rs78070448	C	T	100	PASS	AC=29;AF=0.00579073;AN=5008;NS=2504;DP=21606;EAS_AF=0;AMR_AF=0.0058;AFR_AF=0;EUR_AF=0.0209;SAS_AF=0.0041;AA=C|||;VT=SNP
11	24275162	rs1443050	C	T	100	PASS	AC=387;AF=0.0772764;AN=5008;NS=2504;DP=18865;EAS_AF=0.0724;AMR_AF=0.0648;AFR_AF=0.0038;EUR_AF=0.0905;SAS_AF=0.1769;AA=C|||;VT=SNP
11	24275385	rs55735854	T	G	100	PASS	AC=905;AF=0.180711;AN=5008;NS=2504;DP=18605;EAS_AF=0.1994;AMR_AF=0.0634;AFR_AF=0.4395;EUR_AF=0.0239;SAS_AF=0.0562;AA=T|||;VT=SNP
11	24275581	rs75742982	G	A	100	PASS	AC=19;AF=0.00379393;AN=5008;NS=2504;DP=17040;EAS_AF=0;AMR_AF=0.0086;AFR_AF=0;EUR_AF=0.0119;SAS_AF=0.001;AA=G|||;VT=SNP
11	24276357	rs78548971	T	C	100	PASS	AC=350;AF=0.0698882;AN=5008;NS=2504;DP=15510;EAS_AF=0.2034;AMR_AF=0.0317;AFR_AF=0.0356;EUR_AF=0.0209;SAS_AF=0.0562;AA=T|||;VT=SNP
11	24276734	rs7110982	A	T	100	PASS	AC=974;AF=0.194489;AN=5008;NS=2504;DP=13367;EAS_AF=0.1994;AMR_AF=0.072;AFR_AF=0.4871;EUR_AF=0.0239;SAS_AF=0.0562;AA=A|||;VT=SNP
11	24277612	rs75324926	A	G	100	PASS	AC=38;AF=0.00758786;AN=5008;NS=2504;DP=17108;EAS_AF=0;AMR_AF=0.0202;AFR_AF=0.003;EUR_AF=0.0179;SAS_AF=0.002;AA=A|||;VT=SNP
11	24277731	rs75525672	G	T	100	PASS	AC=344;AF=0.0686901;AN=5008;NS=2504;DP=15087;EAS_AF=0.1964;AMR_AF=0.0317;AFR_AF=0.0356;EUR_AF=0.0209;SAS_AF=0.0573;AA=G|||;VT=SNP
11	24277849	rs1443051	G	A	100	PASS	AC=3131;AF=0.6252;AN=5008;NS=2504;DP=14959;EAS_AF=0.4821;AMR_AF=0.6052;AFR_AF=0.7421;EUR_AF=0.6342;SAS_AF=0.6196;AA=A|||;VT=SNP
11	24277894	rs77093844	A	G	100	PASS	AC=34;AF=0.00678914;AN=5008;NS=2504;DP=16388;EAS_AF=0;AMR_AF=0.0187;AFR_AF=0.0008;EUR_AF=0.0149;SAS_AF=0.0051;AA=A|||;VT=SNP
11	24277924	rs12791623	T	A	100	PASS	AC=604;AF=0.120607;AN=5008;NS=2504;DP=16792;EAS_AF=0.0863;AMR_AF=0.0836;AFR_AF=0.1082;EUR_AF=0.1093;SAS_AF=0.2106;AA=A|||;VT=SNP
11	24278379	rs1899537	G	A	100	PASS	AC=1227;AF=0.245008;AN=5008;NS=2504;DP=17282;EAS_AF=0.1488;AMR_AF=0.366;AFR_AF=0.0212;EUR_AF=0.4821;SAS_AF=0.317;AA=G|||;VT=SNP
11	24278384	rs79475764	C	A	100	PASS	AC=384;AF=0.0766773;AN=5008;NS=2504;DP=17409;EAS_AF=0.0704;AMR_AF=0.0663;AFR_AF=0.0038;EUR_AF=0.0905;SAS_AF=0.1748;AA=C|||;VT=SNP
11	24279139	rs11821417	G	T	100	PASS	AC=525;AF=0.104832;AN=5008;NS=2504;DP=12361;EAS_AF=0.0863;AMR_AF=0.0793;AFR_AF=0.0537;EUR_AF=0.1083;SAS_AF=0.2076;AA=G|||;VT=SNP
11	24279312	rs78879754	G	A	100	PASS	AC=384;AF=0.0766773;AN=5008;NS=2504;DP=14157;EAS_AF=0.0704;AMR_AF=0.0663;AFR_AF=0.0038;EUR_AF=0.0905;SAS_AF=0.1748;AA=G|||;VT=SNP
11	24279317	rs116869643	G	A	100	PASS	AC=33;AF=0.00658946;AN=5008;NS=2504;DP=14309;EAS_AF=0;AMR_AF=0.0058;AFR_AF=0;EUR_AF=0.0189;SAS_AF=0.0102;AA=G|||;VT=SNP
11	24279681	rs1031098	C	A	100	PASS	AC=3112;AF=0.621406;AN=5008;NS=2504;DP=17945;EAS_AF=0.4762;AMR_AF=0.6037;AFR_AF=0.7375;EUR_AF=0.6312;SAS_AF=0.6166;AA=A|||;VT=SNP
11	24280281	rs7104694	A	C	100	PASS	AC=1755;AF=0.350439;AN=5008;NS=2504;DP=17245;EAS_AF=0.3343;AMR_AF=0.2277;AFR_AF=0.621;EUR_AF=0.1461;SAS_AF=0.2986;AA=C|||;VT=SNP
11	24280454	rs118000375	G	A	100	PASS	AC=22;AF=0.00439297;AN=5008;NS=2504;DP=17898;EAS_AF=0;AMR_AF=0.0072;AFR_AF=0.0008;EUR_AF=0.0149;SAS_AF=0.001;AA=G|||;VT=SNP
11	24280489	rs12785699	C	T	100	PASS	AC=511;AF=0.102037;AN=5008;NS=2504;DP=17978;EAS_AF=0.0863;AMR_AF=0.0793;AFR_AF=0.0439;EUR_AF=0.1083;SAS_AF=0.2065;AA=C|||;VT=SNP
11	24280617	rs7105553	G	C	100	PASS	AC=408;AF=0.0814696;AN=5008;NS=2504;DP=18453;EAS_AF=0.0466;AMR_AF=0.0879;AFR_AF=0.1921;EUR_AF=0.0129;SAS_AF=0.0337;AA=G|||;VT=SNP
11	24280656	rs12276587	C	G	100	PASS	AC=1688;AF=0.337061;AN=5008;NS=2504;DP=17778;EAS_AF=0.3304;AMR_AF=0.2233;AFR_AF=0.5764;EUR_AF=0.1461;SAS_AF=0.2975;AA=G|||;VT=SNP
11	24281066	rs140423757	T	C	100	PASS	AC=74;AF=0.0147764;AN=5008;NS=2504;DP=15951;EAS_AF=0;AMR_AF=0.0346;AFR_AF=0.0038;EUR_AF=0.0408;SAS_AF=0.0041;AA=T|||;VT=SNP
11	24281702	rs1036873	A	T	100	PASS	AC=409;AF=0.0816693;AN=5008;NS=2504;DP=15095;EAS_AF=0.0466;AMR_AF=0.0865;AFR_AF=0.1929;EUR_AF=0.0139;SAS_AF=0.0337;AA=A|||;VT=SNP
11	24281810	rs1036875	G	A	100	PASS	AC=771;AF=0.153954;AN=5008;NS=2504;DP=13256;EAS_AF=0.244;AMR_AF=0.1182;AFR_AF=0.2421;EUR_AF=0.0348;SAS_AF=0.09;AA=G|||;VT=SNP
11	24283102	rs72874143	A	G	100	PASS	AC=58;AF=0.0115815;AN=5008;NS=2504;DP=14085;EAS_AF=0.0159;AMR_AF=0.0086;AFR_AF=0.0015;EUR_AF=0.0169;SAS_AF=0.0174;AA=A|||;VT=SNP
11	24283119	rs16912345	A	G	100	PASS	AC=571;AF=0.114018;AN=5008;NS=2504;DP=13792;EAS_AF=0.0863;AMR_AF=0.0836;AFR_AF=0.087;EUR_AF=0.1093;SAS_AF=0.2055;AA=A|||;VT=SNP
11	24283137	rs117478332	T	C	100	PASS	AC=34;AF=0.00678914;AN=5008;NS=2504;DP=13543;EAS_AF=0;AMR_AF=0.0115;AFR_AF=0.0015;EUR_AF=0.0229;SAS_AF=0.001;AA=T|||;VT=SNP
11	24283830	rs80095628	C	A	100	PASS	AC=29;AF=0.00579073;AN=5008;NS=2504;DP=17236;EAS_AF=0;AMR_AF=0.0058;AFR_AF=0;EUR_AF=0.0209;SAS_AF=0.0041;AA=C|||;VT=SNP
11	24284415	rs11027795	T	A	100	PASS	AC=359;AF=0.0716853;AN=5008;NS=2504;DP=15578;EAS_AF=0.2103;AMR_AF=0.0317;AFR_AF=0.0303;EUR_AF=0.0278;SAS_AF=0.0583;AA=T|||;VT=SNP
11	24284514	rs12788920	C	T	100	PASS	AC=511;AF=0.102037;AN=5008;NS=2504;DP=16982;EAS_AF=0.0863;AMR_AF=0.0793;AFR_AF=0.0431;EUR_AF=0.1083;SAS_AF=0.2076;AA=C|||;VT=SNP
11	24284937	rs149901229	C	G	100	PASS	AC=77;AF=0.0153754;AN=5008;NS=2504;DP=17724;EAS_AF=0;AMR_AF=0.0346;AFR_AF=0.0045;EUR_AF=0.0427;SAS_AF=0.0041;AA=C|||;VT=SNP
11	24284952	rs11824883	G	A	100	PASS	AC=524;AF=0.104633;AN=5008;NS=2504;DP=17393;EAS_AF=0.0863;AMR_AF=0.0807;AFR_AF=0.0477;EUR_AF=0.1083;SAS_AF=0.2137;AA=G|||;VT=SNP
11	24285137	rs11825384	G	T	100	PASS	AC=516;AF=0.103035;AN=5008;NS=2504;DP=16513;EAS_AF=0.0853;AMR_AF=0.0821;AFR_AF=0.0446;EUR_AF=0.1083;SAS_AF=0.2096;AA=G|||;VT=SNP
11	24285585	rs75559464	C	T	100	PASS	AC=397;AF=0.0792732;AN=5008;NS=2504;DP=13022;EAS_AF=0.0744;AMR_AF=0.0677;AFR_AF=0.0045;EUR_AF=0.0905;SAS_AF=0.182;AA=C|||;VT=SNP
11	24286117	rs16912350	G	A	100	PASS	AC=423;AF=0.0844649;AN=5008;NS=2504;DP=14691;EAS_AF=0.1994;AMR_AF=0.0346;AFR_AF=0.0923;EUR_AF=0.0209;SAS_AF=0.0562;AA=G|||;VT=SNP
11	24286221	rs12790279	G	C	100	PASS	AC=656;AF=0.13099;AN=5008;NS=2504;DP=15888;EAS_AF=0.0853;AMR_AF=0.0908;AFR_AF=0.146;EUR_AF=0.1093;SAS_AF=0.2086;AA=C|||;VT=SNP
11	24286239	rs12791360	T	G	100	PASS	AC=656;AF=0.13099;AN=5008;NS=2504;DP=15790;EAS_AF=0.0853;AMR_AF=0.0908;AFR_AF=0.146;EUR_AF=0.1093;SAS_AF=0.2086;AA=G|||;VT=SNP
11	24286633	rs12277966	G	A	100	PASS	AC=1148;AF=0.229233;AN=5008;NS=2504;DP=16784;EAS_AF=0.2847;AMR_AF=0.1282;AFR_AF=0.2882;EUR_AF=0.1302;SAS_AF=0.2658;AA=A|||;VT=SNP
11	24286924	rs181354468	C	T	100	PASS	AC=16;AF=0.00319489;AN=5008;NS=2504;DP=15012;EAS_AF=0;AMR_AF=0;AFR_AF=0;EUR_AF=0.0149;SAS_AF=0.001;AA=C|||;VT=SNP
11	24288205	rs12803558	C	A	100	PASS	AC=511;AF=0.102037;AN=5008;NS=2504;DP=15570;EAS_AF=0.0853;AMR_AF=0.0821;AFR_AF=0.0469;EUR_AF=0.1083;SAS_AF=0.2014;AA=C|||;VT=SNP
11	24288996	rs143550001	T	A	100	PASS	AC=343;AF=0.0684904;AN=5008;NS=2504;DP=8590;EAS_AF=0.1964;AMR_AF=0.0317;AFR_AF=0.0356;EUR_AF=0.0209;SAS_AF=0.0562;AA=T|||;VT=SNP
11	24290287	rs145206172	T	C	100	PASS	AC=338;AF=0.067492;AN=5008;NS=2504;DP=16906;EAS_AF=0.1984;AMR_AF=0.0317;AFR_AF=0.0303;EUR_AF=0.0209;SAS_AF=0.0562;AA=T|||;VT=SNP
11	24290307	rs11825211	G	A	100	PASS	AC=546;AF=0.109026;AN=5008;NS=2504;DP=17163;EAS_AF=0.0853;AMR_AF=0.0836;AFR_AF=0.0794;EUR_AF=0.1083;SAS_AF=0.1922;AA=G|||;VT=SNP
11	24290367	rs11827652	T	G	100	PASS	AC=1907;AF=0.380791;AN=5008;NS=2504;DP=17405;EAS_AF=0.3323;AMR_AF=0.2421;AFR_AF=0.7345;EUR_AF=0.1461;SAS_AF=0.2924;AA=G|||;VT=SNP
11	24290777	rs12365463	T	C	100	PASS	AC=1239;AF=0.247404;AN=5008;NS=2504;DP=14896;EAS_AF=0.1508;AMR_AF=0.3631;AFR_AF=0.0204;EUR_AF=0.4891;SAS_AF=0.3231;AA=T|||;VT=SNP
11	24290818	rs16912359	C	T	100	PASS	AC=505;AF=0.100839;AN=5008;NS=2504;DP=14989;EAS_AF=0.0853;AMR_AF=0.0793;AFR_AF=0.0431;EUR_AF=0.1083;SAS_AF=0.2025;AA=C|||;VT=SNP
11	24291192	rs78630920	C	A	100	PASS	AC=383;AF=0.0764776;AN=5008;NS=2504;DP=14555;EAS_AF=0.0694;AMR_AF=0.0663;AFR_AF=0.0038;EUR_AF=0.0905;SAS_AF=0.1748;AA=C|||;VT=SNP
11	24291233	rs34376029	C	T	100	PASS	AC=460;AF=0.091853;AN=5008;NS=2504;DP=14829;EAS_AF=0.0853;AMR_AF=0.0749;AFR_AF=0.0121;EUR_AF=0.1074;SAS_AF=0.2025;AA=T|||;VT=SNP
11	24291549	rs16912364	A	G	100	PASS	AC=644;AF=0.128594;AN=5008;NS=2504;DP=14286;EAS_AF=0.0853;AMR_AF=0.0865;AFR_AF=0.1445;EUR_AF=0.1083;SAS_AF=0.2025;AA=G|||;VT=SNP
11	24291963	rs75781942	A	T	100	PASS	AC=185;AF=0.0369409;AN=5008;NS=2504;DP=17666;EAS_AF=0.002;AMR_AF=0.0288;AFR_AF=0.0015;EUR_AF=0.0487;SAS_AF=0.1145;AA=A|||;VT=SNP
11	24292165	rs11027797	C	T	100	PASS	AC=82;AF=0.0163738;AN=5008;NS=2504;DP=17545;EAS_AF=0.001;AMR_AF=0.0807;AFR_AF=0.0008;EUR_AF=0.0179;SAS_AF=0.0061;AA=C|||;VT=SNP
11	24292451	rs76647111	T	A	100	PASS	AC=195;AF=0.0389377;AN=5008;NS=2504;DP=16550;EAS_AF=0.0466;AMR_AF=0.0764;AFR_AF=0.0363;EUR_AF=0.0129;SAS_AF=0.0348;AA=T|||;VT=SNP
11	24292598	rs76474760	T	A	100	PASS	AC=451;AF=0.0900559;AN=5008;NS=2504;DP=16199;EAS_AF=0.0764;AMR_AF=0.0706;AFR_AF=0.0469;EUR_AF=0.0905;SAS_AF=0.1759;AA=T|||;VT=SNP
11	24294503	rs118048626	G	A	100	PASS	AC=26;AF=0.00519169;AN=5008;NS=2504;DP=18335;EAS_AF=0;AMR_AF=0.0043;AFR_AF=0.0008;EUR_AF=0.0169;SAS_AF=0.0051;AA=G|||;VT=SNP
11	24294549	rs58623590	C	T	100	PASS	AC=816;AF=0.162939;AN=5008;NS=2504;DP=18296;EAS_AF=0.244;AMR_AF=0.1239;AFR_AF=0.2731;EUR_AF=0.0348;SAS_AF=0.09;AA=C|||;VT=SNP
11	24294611	rs117964221	G	A	100	PASS	AC=20;AF=0.00399361;AN=5008;NS=2504;DP=18144;EAS_AF=0;AMR_AF=0.0058;AFR_AF=0.0015;EUR_AF=0.0119;SAS_AF=0.002;AA=G|||;VT=SNP
11	24295286	rs117558486	T	C	100	PASS	AC=46;AF=0.0091853;AN=5008;NS=2504;DP=18414;EAS_AF=0;AMR_AF=0.013;AFR_AF=0.0008;EUR_AF=0.0288;SAS_AF=0.0072;AA=T|||;VT=SNP
11	24295565	rs11828535	G	C	100	PASS	AC=460;AF=0.091853;AN=5008;NS=2504;DP=19591;EAS_AF=0.0853;AMR_AF=0.0749;AFR_AF=0.0121;EUR_AF=0.1074;SAS_AF=0.2025;AA=G|||;VT=SNP
11	24295932	rs34237482	G	A	100	PASS	AC=443;AF=0.0884585;AN=5008;NS=2504;DP=14754;EAS_AF=0.0853;AMR_AF=0.0749;AFR_AF=0.0061;EUR_AF=0.1074;SAS_AF=0.1933;AA=G|||;VT=SNP
11	24295950	rs74233532	G	A	100	PASS	AC=336;AF=0.0670927;AN=5008;NS=2504;DP=14537;EAS_AF=0.1964;AMR_AF=0.0317;AFR_AF=0.0303;EUR_AF=0.0209;SAS_AF=0.0562;AA=G|||;VT=SNP
11	24295969	rs117877908	C	T	100	PASS	AC=255;AF=0.0509185;AN=5008;NS=2504;DP=14754;EAS_AF=0;AMR_AF=0.0922;AFR_AF=0.0053;EUR_AF=0.1382;SAS_AF=0.046;AA=C|||;VT=SNP
11	24296060	rs7928616	T	C	100	PASS	AC=1772;AF=0.353834;AN=5008;NS=2504;DP=16104;EAS_AF=0.3284;AMR_AF=0.232;AFR_AF=0.6407;EUR_AF=0.1461;SAS_AF=0.2924;AA=C|||;VT=SNP
11	24296119	rs116179712	G	A	100	PASS	AC=380;AF=0.0758786;AN=5008;NS=2504;DP=15443;EAS_AF=0.0466;AMR_AF=0.0879;AFR_AF=0.171;EUR_AF=0.0129;SAS_AF=0.0337;AA=G|||;VT=SNP
11	24296146	rs55751762	C	T	100	PASS	AC=433;AF=0.0864617;AN=5008;NS=2504;DP=15454;EAS_AF=0.0774;AMR_AF=0.0749;AFR_AF=0.0053;EUR_AF=0.1074;SAS_AF=0.1922;AA=C|||;VT=SNP
11	24296283	rs144336704	G	A	100	PASS	AC=9;AF=0.00179712;AN=5008;NS=2504;DP=13738;EAS_AF=0;AMR_AF=0;AFR_AF=0;EUR_AF=0.0089;SAS_AF=0;AA=G|||;VT=SNP
11	24296391	rs12293486	T	G	100	PASS	AC=1091;AF=0.217851;AN=5008;NS=2504;DP=18277;EAS_AF=0.2431;AMR_AF=0.1412;AFR_AF=0.4705;EUR_AF=0.0378;SAS_AF=0.09;AA=T|||;VT=SNP
11	24297030	rs11607513	T	C	100	PASS	AC=61;AF=0.0121805;AN=5008;NS=2504;DP=18237;EAS_AF=0.001;AMR_AF=0.0231;AFR_AF=0.0015;EUR_AF=0.0417;SAS_AF=0;AA=T|||;VT=SNP
11	24297601	rs16912369	C	T	100	PASS	AC=450;AF=0.0898562;AN=5008;NS=2504;DP=16703;EAS_AF=0.0853;AMR_AF=0.0749;AFR_AF=0.0121;EUR_AF=0.1074;SAS_AF=0.1922;AA=C|||;VT=SNP
11	24298455	rs16912371	A	G	100	PASS	AC=512;AF=0.102236;AN=5008;NS=2504;DP=13242;EAS_AF=0.0873;AMR_AF=0.0793;AFR_AF=0.0552;EUR_AF=0.1074;SAS_AF=0.1922;AA=A|||;VT=SNP
11	24298678	rs117398911	T	C	100	PASS	AC=31;AF=0.0061901;AN=5008;NS=2504;DP=13548;EAS_AF=0.001;AMR_AF=0.0115;AFR_AF=0.0008;EUR_AF=0.0139;SAS_AF=0.0072;AA=T|||;VT=SNP
11	24299533	rs35037636	C	G	100	PASS	AC=443;AF=0.0884585;AN=5008;NS=2504;DP=15092;EAS_AF=0.0873;AMR_AF=0.0749;AFR_AF=0.0053;EUR_AF=0.1074;SAS_AF=0.1922;AA=C|||;VT=SNP
11	24299892	rs11820883	T	A	100	PASS	AC=60;AF=0.0119808;AN=5008;NS=2504;DP=16304;EAS_AF=0.0159;AMR_AF=0.0086;AFR_AF=0.0015;EUR_AF=0.0189;SAS_AF=0.0174;AA=T|||;VT=SNP
11	24300263	rs75956266	G	A	100	PASS	AC=343;AF=0.0684904;AN=5008;NS=2504;DP=17779;EAS_AF=0.1964;AMR_AF=0.0317;AFR_AF=0.0356;EUR_AF=0.0209;SAS_AF=0.0562;AA=G|||;VT=SNP
11	24300630	rs12801799	A	T	100	PASS	AC=583;AF=0.116414;AN=5008;NS=2504;DP=17347;EAS_AF=0.0873;AMR_AF=0.0807;AFR_AF=0.1021;EUR_AF=0.1083;SAS_AF=0.1994;AA=T|||;VT=SNP
11	24301302	rs12807706	A	G	100	PASS	AC=459;AF=0.0916534;AN=5008;NS=2504;DP=20499;EAS_AF=0.0873;AMR_AF=0.0749;AFR_AF=0.0121;EUR_AF=0.1074;SAS_AF=0.1994;AA=A|||;VT=SNP
11	24301363	rs12295833	C	T	100	PASS	AC=1667;AF=0.332867;AN=5008;NS=2504;DP=21639;EAS_AF=0.3294;AMR_AF=0.2219;AFR_AF=0.5681;EUR_AF=0.1461;SAS_AF=0.2894;AA=T|||;VT=SNP
11	24301388	rs80139457	C	T	100	PASS	AC=459;AF=0.0916534;AN=5008;NS=2504;DP=21707;EAS_AF=0.0873;AMR_AF=0.0749;AFR_AF=0.0121;EUR_AF=0.1074;SAS_AF=0.1994;AA=C|||;VT=SNP
11	24302459	rs144525501	T	C	100	PASS	AC=1093;AF=0.218251;AN=5008;NS=2504;DP=19286;EAS_AF=0.246;AMR_AF=0.1412;AFR_AF=0.4697;EUR_AF=0.0378;SAS_AF=0.09;AA=T|||;VT=SNP
11	24302545	rs151011906	A	G	100	PASS	AC=459;AF=0.0916534;AN=5008;NS=2504;DP=20141;EAS_AF=0.0873;AMR_AF=0.0749;AFR_AF=0.0121;EUR_AF=0.1074;SAS_AF=0.1994;AA=A|||;VT=SNP
11	24302573	rs141313462	T	G	100	PASS	AC=440;AF=0.0878594;AN=5008;NS=2504;DP=19290;EAS_AF=0.0873;AMR_AF=0.0749;AFR_AF=0.0053;EUR_AF=0.1074;SAS_AF=0.1892;AA=G|||;VT=SNP
11	24302614	rs75659844	C	T	100	PASS	AC=459;AF=0.0916534;AN=5008;NS=2504;DP=18702;EAS_AF=0.0873;AMR_AF=0.0749;AFR_AF=0.0121;EUR_AF=0.1074;SAS_AF=0.1994;AA=C|||;VT=SNP
11	24302745	rs75849908	C	T	100	PASS	AC=750;AF=0.14976;AN=5008;NS=2504;DP=18193;EAS_AF=0.0883;AMR_AF=0.0965;AFR_AF=0.2156;EUR_AF=0.1123;SAS_AF=0.2004;AA=T|||;VT=SNP
11	24302816	rs35690355	A	G	100	PASS	AC=58;AF=0.0115815;AN=5008;NS=2504;DP=19047;EAS_AF=0.0159;AMR_AF=0.0086;AFR_AF=0.0015;EUR_AF=0.0169;SAS_AF=0.0174;AA=A|||;VT=SNP
11	24302887	rs34801244	T	A	100	PASS	AC=440;AF=0.0878594;AN=5008;NS=2504;DP=19305;EAS_AF=0.0873;AMR_AF=0.0749;AFR_AF=0.0053;EUR_AF=0.1074;SAS_AF=0.1892;AA=T|||;VT=SNP
11	24303034	rs11512130	T	A	100	PASS	AC=1238;AF=0.247204;AN=5008;NS=2504;DP=18333;EAS_AF=0.1468;AMR_AF=0.3631;AFR_AF=0.0227;EUR_AF=0.4871;SAS_AF=0.3252;AA=T|||;VT=SNP
11	24303096	rs74885816	C	T	100	PASS	AC=459;AF=0.0916534;AN=5008;NS=2504;DP=19080;EAS_AF=0.0873;AMR_AF=0.0749;AFR_AF=0.0121;EUR_AF=0.1074;SAS_AF=0.1994;AA=c|||;VT=SNP
11	24303383	rs139676560	A	C	100	PASS	AC=341;AF=0.0680911;AN=5008;NS=2504;DP=18427;EAS_AF=0.2004;AMR_AF=0.0317;AFR_AF=0.031;EUR_AF=0.0209;SAS_AF=0.0562;AA=A|||;VT=SNP
11	24303734	rs12799986	T	C	100	PASS	AC=459;AF=0.0916534;AN=5008;NS=2504;DP=18540;EAS_AF=0.0873;AMR_AF=0.0749;AFR_AF=0.0121;EUR_AF=0.1074;SAS_AF=0.1994;AA=T|||;VT=SNP
11	24303737	rs7479724	C	A	100	PASS	AC=467;AF=0.0932508;AN=5008;NS=2504;DP=18599;EAS_AF=0.0466;AMR_AF=0.0922;AFR_AF=0.2337;EUR_AF=0.0139;SAS_AF=0.0337;AA=C|||;VT=SNP
11	24304149	rs34102968	C	T	100	PASS	AC=440;AF=0.0878594;AN=5008;NS=2504;DP=20569;EAS_AF=0.0873;AMR_AF=0.0749;AFR_AF=0.0053;EUR_AF=0.1074;SAS_AF=0.1892;AA=C|||;VT=SNP
11	24305529	rs11493452	G	A	100	PASS	AC=1239;AF=0.247404;AN=5008;NS=2504;DP=20381;EAS_AF=0.1468;AMR_AF=0.3631;AFR_AF=0.0212;EUR_AF=0.492;SAS_AF=0.3231;AA=g|||;VT=SNP
11	24305882	rs75274991	A	G	100	PASS	AC=76;AF=0.0151757;AN=5008;NS=2504;DP=17261;EAS_AF=0;AMR_AF=0.0288;AFR_AF=0.0008;EUR_AF=0.0417;SAS_AF=0.0133;AA=A|||;VT=SNP
11	24305935	rs11827033	A	G	100	PASS	AC=642;AF=0.128195;AN=5008;NS=2504;DP=15932;EAS_AF=0.0873;AMR_AF=0.085;AFR_AF=0.1445;EUR_AF=0.1083;SAS_AF=0.1994;AA=G|||;VT=SNP
11	24306481	rs72874165	T	C	100	PASS	AC=60;AF=0.0119808;AN=5008;NS=2504;DP=17131;EAS_AF=0.001;AMR_AF=0.0058;AFR_AF=0;EUR_AF=0.0368;SAS_AF=0.0184;AA=T|||;VT=SNP
11	24306589	rs117965001	A	G	100	PASS	AC=37;AF=0.00738818;AN=5008;NS=2504;DP=16353;EAS_AF=0;AMR_AF=0.0144;AFR_AF=0.0015;EUR_AF=0.0239;SAS_AF=0.001;AA=A|||;VT=SNP
11	24306777	rs11828827	C	T	100	PASS	AC=59;AF=0.0117812;AN=5008;NS=2504;DP=17830;EAS_AF=0.0159;AMR_AF=0.0086;AFR_AF=0.0015;EUR_AF=0.0169;SAS_AF=0.0184;AA=C|||;VT=SNP
11	24306908	rs7944743	A	G	100	PASS	AC=427;AF=0.0852636;AN=5008;NS=2504;DP=14465;EAS_AF=0.0456;AMR_AF=0.0879;AFR_AF=0.2073;EUR_AF=0.0129;SAS_AF=0.0337;AA=A|||;VT=SNP
11	24307310	rs66621531	G	T	100	PASS	AC=58;AF=0.0115815;AN=5008;NS=2504;DP=16079;EAS_AF=0.0159;AMR_AF=0.0086;AFR_AF=0.0015;EUR_AF=0.0169;SAS_AF=0.0174;AA=G|||;VT=SNP
11	24308860	rs55845061	A	G	100	PASS	AC=58;AF=0.0115815;AN=5008;NS=2504;DP=18327;EAS_AF=0.0159;AMR_AF=0.0086;AFR_AF=0.0015;EUR_AF=0.0169;SAS_AF=0.0174;AA=A|||;VT=SNP
11	24308924	rs16925305	A	G	100	PASS	AC=414;AF=0.0826677;AN=5008;NS=2504;DP=17372;EAS_AF=0.0714;AMR_AF=0.0706;AFR_AF=0.0454;EUR_AF=0.0915;SAS_AF=0.1442;AA=A|||;VT=SNP
11	24309053	rs16912379	T	C	100	PASS	AC=486;AF=0.0970447;AN=5008;NS=2504;DP=18032;EAS_AF=0.0873;AMR_AF=0.0793;AFR_AF=0.0507;EUR_AF=0.1074;SAS_AF=0.1718;AA=T|||;VT=SNP
11	24309308	rs16912383	C	G	100	PASS	AC=341;AF=0.0680911;AN=5008;NS=2504;DP=18634;EAS_AF=0.1964;AMR_AF=0.0331;AFR_AF=0.0356;EUR_AF=0.0209;SAS_AF=0.0532;AA=c|||;VT=SNP
11	24309686	rs78403679	G	A	100	PASS	AC=342;AF=0.0682907;AN=5008;NS=2504;DP=17836;EAS_AF=0.1964;AMR_AF=0.0331;AFR_AF=0.0356;EUR_AF=0.0209;SAS_AF=0.0542;AA=G|||;VT=SNP
11	24309809	rs6484040	C	A	100	PASS	AC=1833;AF=0.366014;AN=5008;NS=2504;DP=17682;EAS_AF=0.3304;AMR_AF=0.2378;AFR_AF=0.6868;EUR_AF=0.1451;SAS_AF=0.2873;AA=A|||;VT=SNP
11	24310637	rs16912391	G	A	100	PASS	AC=440;AF=0.0878594;AN=5008;NS=2504;DP=19172;EAS_AF=0.0873;AMR_AF=0.0749;AFR_AF=0.0053;EUR_AF=0.1074;SAS_AF=0.1892;AA=G|||;VT=SNP
11	24310828	rs7114960	G	A	100	PASS	AC=1501;AF=0.29972;AN=5008;NS=2504;DP=18216;EAS_AF=0.3304;AMR_AF=0.2118;AFR_AF=0.4493;EUR_AF=0.1431;SAS_AF=0.2894;AA=A|||;VT=SNP
11	24311034	rs184460753	G	T	100	PASS	AC=29;AF=0.00579073;AN=5008;NS=2504;DP=17512;EAS_AF=0;AMR_AF=0.0086;AFR_AF=0.0008;EUR_AF=0.0219;SAS_AF=0;AA=G|||;VT=SNP
11	24312348	rs147045362	G	C	100	PASS	AC=33;AF=0.00658946;AN=5008;NS=2504;DP=18504;EAS_AF=0;AMR_AF=0.0086;AFR_AF=0.003;EUR_AF=0.0229;SAS_AF=0;AA=g|||;VT=SNP
11	24312936	rs7126291	A	C	100	PASS	AC=1722;AF=0.34385;AN=5008;NS=2504;DP=19289;EAS_AF=0.3343;AMR_AF=0.2277;AFR_AF=0.6036;EUR_AF=0.1451;SAS_AF=0.2894;AA=T|||;VT=SNP
11	24313084	rs7112245	T	A	100	PASS	AC=1215;AF=0.242612;AN=5008;NS=2504;DP=17348;EAS_AF=0.2431;AMR_AF=0.1484;AFR_AF=0.5598;EUR_AF=0.0388;SAS_AF=0.09;AA=A|||;VT=SNP
11	24313135	rs16912402	C	G	100	PASS	AC=460;AF=0.091853;AN=5008;NS=2504;DP=18706;EAS_AF=0.0873;AMR_AF=0.0749;AFR_AF=0.0129;EUR_AF=0.1074;SAS_AF=0.1994;AA=C|||;VT=SNP
11	24313383	rs72874167	G	A	100	PASS	AC=100;AF=0.0199681;AN=5008;NS=2504;DP=17397;EAS_AF=0.001;AMR_AF=0.0807;AFR_AF=0.0144;EUR_AF=0.0179;SAS_AF=0.0061;AA=G|||;VT=SNP
11	24314047	rs16912405	A	C	100	PASS	AC=343;AF=0.0684904;AN=5008;NS=2504;DP=16912;EAS_AF=0.1954;AMR_AF=0.0331;AFR_AF=0.0356;EUR_AF=0.0209;SAS_AF=0.0562;AA=A|||;VT=SNP
11	24315003	rs77913432	T	A	100	PASS	AC=339;AF=0.0676917;AN=5008;NS=2504;DP=13324;EAS_AF=0.0466;AMR_AF=0.0865;AFR_AF=0.1399;EUR_AF=0.0139;SAS_AF=0.0337;AA=T|||;VT=SNP
11	24315106	rs112313681	T	A	100	PASS	AC=79;AF=0.0157748;AN=5008;NS=2504;DP=15098;EAS_AF=0.001;AMR_AF=0.0245;AFR_AF=0.003;EUR_AF=0.0547;SAS_AF=0.002;AA=T|||;VT=SNP
11	24315201	rs59246618	G	T	100	PASS	AC=1720;AF=0.34345;AN=5008;NS=2504;DP=15122;EAS_AF=0.3304;AMR_AF=0.2277;AFR_AF=0.6044;EUR_AF=0.1461;SAS_AF=0.2894;AA=T|||;VT=SNP
11	24315321	rs78992740	G	A	100	PASS	AC=465;AF=0.0928514;AN=5008;NS=2504;DP=14011;EAS_AF=0.0466;AMR_AF=0.0922;AFR_AF=0.2322;EUR_AF=0.0139;SAS_AF=0.0337;AA=G|||;VT=SNP
11	24315454	rs16912409	T	C	100	PASS	AC=345;AF=0.0688898;AN=5008;NS=2504;DP=13792;EAS_AF=0.1974;AMR_AF=0.0331;AFR_AF=0.0356;EUR_AF=0.0209;SAS_AF=0.0562;AA=T|||;VT=SNP
11	24315536	rs59797575	A	T	100	PASS	AC=1534;AF=0.30631;AN=5008;NS=2504;DP=12056;EAS_AF=0.3304;AMR_AF=0.2176;AFR_AF=0.4766;EUR_AF=0.1461;SAS_AF=0.2791;AA=A|||;VT=SNP
11	24316018	rs77963837	C	T	100	PASS	AC=344;AF=0.0686901;AN=5008;NS=2504;DP=10187;EAS_AF=0.1964;AMR_AF=0.0331;AFR_AF=0.0356;EUR_AF=0.0209;SAS_AF=0.0562;AA=C|||;VT=SNP
11	24316248	rs115296431	T	A	100	PASS	AC=337;AF=0.0672923;AN=5008;NS=2504;DP=11521;EAS_AF=0.0466;AMR_AF=0.0836;AFR_AF=0.1407;EUR_AF=0.0129;SAS_AF=0.0337;AA=T|||;VT=SNP
11	24316260	rs12284649	T	A	100	PASS	AC=1591;AF=0.317692;AN=5008;NS=2504;DP=11632;EAS_AF=0.3304;AMR_AF=0.2219;AFR_AF=0.5189;EUR_AF=0.1451;SAS_AF=0.2781;AA=T|||;VT=SNP
11	24316872	rs10834309	G	A	100	PASS	AC=1176;AF=0.234824;AN=5008;NS=2504;DP=18110;EAS_AF=0.4058;AMR_AF=0.2277;AFR_AF=0.1369;EUR_AF=0.175;SAS_AF=0.2577;AA=G|||;VT=SNP
11	24317174	rs12279442	C	G	100	PASS	AC=1563;AF=0.312101;AN=5008;NS=2504;DP=18150;EAS_AF=0.3353;AMR_AF=0.2176;AFR_AF=0.4879;EUR_AF=0.1451;SAS_AF=0.2894;AA=G|||;VT=SNP
11	24318667	rs17306873	T	C	100	PASS	AC=84;AF=0.0167732;AN=5008;NS=2504;DP=13693;EAS_AF=0.001;AMR_AF=0.0058;AFR_AF=0;EUR_AF=0.0537;SAS_AF=0.0256;AA=T|||;VT=SNP
11	24319164	rs146260082	A	G	100	PASS	AC=26;AF=0.00519169;AN=5008;NS=2504;DP=13676;EAS_AF=0;AMR_AF=0.0043;AFR_AF=0.0008;EUR_AF=0.0169;SAS_AF=0.0051;AA=A|||;VT=SNP
11	24319899	rs12787392	A	T	100	PASS	AC=58;AF=0.0115815;AN=5008;NS=2504;DP=17869;EAS_AF=0.0159;AMR_AF=0.0086;AFR_AF=0.0015;EUR_AF=0.0169;SAS_AF=0.0174;AA=A|||;VT=SNP
11	24320444	rs16912411	T	A	100	PASS	AC=383;AF=0.0764776;AN=5008;NS=2504;DP=15977;EAS_AF=0.0714;AMR_AF=0.0663;AFR_AF=0.0038;EUR_AF=0.0905;SAS_AF=0.1728;AA=T|||;VT=SNP
11	24321827	rs12801367	G	A	100	PASS	AC=1451;AF=0.289736;AN=5008;NS=2504;DP=17780;EAS_AF=0.3304;AMR_AF=0.2061;AFR_AF=0.4145;EUR_AF=0.1431;SAS_AF=0.2894;AA=A|||;VT=SNP
11	24322678	rs16912423	C	G	100	PASS	AC=501;AF=0.10004;AN=5008;NS=2504;DP=16470;EAS_AF=0.0883;AMR_AF=0.0793;AFR_AF=0.0492;EUR_AF=0.1064;SAS_AF=0.1892;AA=C|||;VT=SNP
11	24323058	rs76265376	T	G	100	PASS	AC=161;AF=0.0321486;AN=5008;NS=2504;DP=10047;EAS_AF=0.0466;AMR_AF=0.0735;AFR_AF=0.0136;EUR_AF=0.0119;SAS_AF=0.0337;AA=T|||;VT=SNP
11	24323472	rs11606610	G	T	100	PASS	AC=276;AF=0.0551118;AN=5008;NS=2504;DP=14324;EAS_AF=0.0109;AMR_AF=0.1124;AFR_AF=0.0053;EUR_AF=0.0905;SAS_AF=0.091;AA=G|||;VT=SNP
11	24323572	rs11606630	G	A	100	PASS	AC=276;AF=0.0551118;AN=5008;NS=2504;DP=16232;EAS_AF=0.0109;AMR_AF=0.1124;AFR_AF=0.0053;EUR_AF=0.0905;SAS_AF=0.091;AA=G|||;VT=SNP
11	24324000	rs11827298	G	A	100	PASS	AC=1453;AF=0.290136;AN=5008;NS=2504;DP=19247;EAS_AF=0.3304;AMR_AF=0.2075;AFR_AF=0.4153;EUR_AF=0.1431;SAS_AF=0.2894;AA=A|||;VT=SNP
11	24324926	rs7124856	C	T	100	PASS	AC=1636;AF=0.326677;AN=5008;NS=2504;DP=14086;EAS_AF=0.3254;AMR_AF=0.2233;AFR_AF=0.5477;EUR_AF=0.1461;SAS_AF=0.2883;AA=T|||;VT=SNP
11	24325284	rs12802908	A	G	100	PASS	AC=18;AF=0.00359425;AN=5008;NS=2504;DP=14298;EAS_AF=0;AMR_AF=0.0173;AFR_AF=0.0015;EUR_AF=0.004;SAS_AF=0;AA=A|||;VT=SNP
11	24328510	rs12270865	T	A	100	PASS	AC=1273;AF=0.254193;AN=5008;NS=2504;DP=17841;EAS_AF=0.2361;AMR_AF=0.1527;AFR_AF=0.5998;EUR_AF=0.0388;SAS_AF=0.0992;AA=A|||;VT=SNP
11	24328712	rs80242755	A	T	100	PASS	AC=336;AF=0.0670927;AN=5008;NS=2504;DP=18084;EAS_AF=0.1895;AMR_AF=0.0331;AFR_AF=0.0356;EUR_AF=0.0209;SAS_AF=0.0552;AA=A|||;VT=SNP
11	24329245	rs72874173	C	G	100	PASS	AC=58;AF=0.0115815;AN=5008;NS=2504;DP=16941;EAS_AF=0.0159;AMR_AF=0.0086;AFR_AF=0.0015;EUR_AF=0.0169;SAS_AF=0.0174;AA=C|||;VT=SNP
11	24329512	rs74711753	G	T	100	PASS	AC=465;AF=0.0928514;AN=5008;NS=2504;DP=18030;EAS_AF=0.0466;AMR_AF=0.0908;AFR_AF=0.233;EUR_AF=0.0139;SAS_AF=0.0337;AA=G|||;VT=SNP
11	24329630	rs1372954	C	A	100	PASS	AC=2383;AF=0.475839;AN=5008;NS=2504;DP=14456;EAS_AF=0.4673;AMR_AF=0.4006;AFR_AF=0.3782;EUR_AF=0.5586;SAS_AF=0.5849;AA=A|||;VT=SNP
11	24330185	rs72874175	G	A	100	PASS	AC=1478;AF=0.295128;AN=5008;NS=2504;DP=14475;EAS_AF=0.2312;AMR_AF=0.2824;AFR_AF=0.0242;EUR_AF=0.5338;SAS_AF=0.4908;AA=G|||;VT=SNP
11	24330205	rs72874176	C	T	100	PASS	AC=444;AF=0.0886581;AN=5008;NS=2504;DP=14769;EAS_AF=0.0893;AMR_AF=0.0749;AFR_AF=0.0053;EUR_AF=0.1074;SAS_AF=0.1912;AA=C|||;VT=SNP
11	24330983	rs1596281	T	C	100	PASS	AC=1112;AF=0.222045;AN=5008;NS=2504;DP=19747;EAS_AF=0.2361;AMR_AF=0.1427;AFR_AF=0.4917;EUR_AF=0.0378;SAS_AF=0.089;AA=T|||;VT=SNP
11	24331016	rs1584017	G	T	100	PASS	AC=2753;AF=0.54972;AN=5008;NS=2504;DP=20269;EAS_AF=0.4673;AMR_AF=0.4337;AFR_AF=0.6233;EUR_AF=0.5755;SAS_AF=0.591;AA=T|||;VT=SNP
11	24331168	rs1584018	G	A	100	PASS	AC=69;AF=0.013778;AN=5008;NS=2504;DP=19518;EAS_AF=0;AMR_AF=0.0317;AFR_AF=0.0023;EUR_AF=0.0408;SAS_AF=0.0031;AA=G|||;VT=SNP
11	24331297	rs76617714	G	A	100	PASS	AC=193;AF=0.0385383;AN=5008;NS=2504;DP=18268;EAS_AF=0.0466;AMR_AF=0.0749;AFR_AF=0.0363;EUR_AF=0.0129;SAS_AF=0.0337;AA=A|||;VT=SNP
11	24331620	rs10834310	G	A	100	PASS	AC=1559;AF=0.311302;AN=5008;NS=2504;DP=18623;EAS_AF=0.2312;AMR_AF=0.2839;AFR_AF=0.0719;EUR_AF=0.5378;SAS_AF=0.5041;AA=A|||;VT=SNP
11	24332077	rs137861348	T	C	100	PASS	AC=72;AF=0.014377;AN=5008;NS=2504;DP=18977;EAS_AF=0;AMR_AF=0.0346;AFR_AF=0.0038;EUR_AF=0.0388;SAS_AF=0.0041;AA=C|||;VT=SNP
11	24332192	rs12790688	G	C	100	PASS	AC=69;AF=0.013778;AN=5008;NS=2504;DP=17966;EAS_AF=0;AMR_AF=0.0317;AFR_AF=0.0023;EUR_AF=0.0408;SAS_AF=0.0031;AA=G|||;VT=SNP
11	24333283	rs72874179	C	G	100	PASS	AC=48;AF=0.00958466;AN=5008;NS=2504;DP=12962;EAS_AF=0.0149;AMR_AF=0.0072;AFR_AF=0.0015;EUR_AF=0.0159;SAS_AF=0.0102;AA=C|||;VT=SNP
11	24333302	rs894530	T	C	100	PASS	AC=403;AF=0.0804712;AN=5008;NS=2504;DP=12567;EAS_AF=0.1756;AMR_AF=0.0375;AFR_AF=0.0968;EUR_AF=0.0209;SAS_AF=0.0521;AA=T|||;VT=SNP
11	24333789	rs1806939	C	A	100	PASS	AC=576;AF=0.115016;AN=5008;NS=2504;DP=16714;EAS_AF=0.1756;AMR_AF=0.0447;AFR_AF=0.2156;EUR_AF=0.0219;SAS_AF=0.0624;AA=A|||;VT=SNP
11	24333824	rs2012346	G	A	100	PASS	AC=2254;AF=0.45008;AN=5008;NS=2504;DP=17701;EAS_AF=0.3859;AMR_AF=0.3602;AFR_AF=0.559;EUR_AF=0.4771;SAS_AF=0.4049;AA=A|||;VT=SNP
11	24333941	rs1806938	C	T	100	PASS	AC=124;AF=0.0247604;AN=5008;NS=2504;DP=18511;EAS_AF=0.0149;AMR_AF=0.0115;AFR_AF=0.0575;EUR_AF=0.0159;SAS_AF=0.0092;AA=C|||;VT=SNP
11	24334057	rs731365	G	T	100	PASS	AC=2087;AF=0.416733;AN=5008;NS=2504;DP=18195;EAS_AF=0.371;AMR_AF=0.3473;AFR_AF=0.4713;EUR_AF=0.4672;SAS_AF=0.3875;AA=G|||;VT=SNP
11	24334578	rs7111190	C	A	100	PASS	AC=2921;AF=0.583267;AN=5008;NS=2504;DP=16508;EAS_AF=0.4633;AMR_AF=0.4496;AFR_AF=0.7557;EUR_AF=0.5736;SAS_AF=0.5787;AA=A|||;VT=SNP
11	24334764	rs35684622	T	C	100	PASS	AC=124;AF=0.0247604;AN=5008;NS=2504;DP=18464;EAS_AF=0.0149;AMR_AF=0.0115;AFR_AF=0.0575;EUR_AF=0.0159;SAS_AF=0.0092;AA=T|||;VT=SNP
11	24335156	rs10834311	G	A	100	PASS	AC=1304;AF=0.260383;AN=5008;NS=2504;DP=15650;EAS_AF=0.4097;AMR_AF=0.3775;AFR_AF=0.0915;EUR_AF=0.2356;SAS_AF=0.2771;AA=G|||;VT=SNP
11	24335279	rs10500975	A	G	100	PASS	AC=2987;AF=0.596446;AN=5008;NS=2504;DP=15232;EAS_AF=0.4653;AMR_AF=0.4524;AFR_AF=0.8003;EUR_AF=0.5755;SAS_AF=0.5798;AA=G|||;VT=SNP
11	24335626	rs141199968	A	G	100	PASS	AC=28;AF=0.00559105;AN=5008;NS=2504;DP=16855;EAS_AF=0;AMR_AF=0.0043;AFR_AF=0;EUR_AF=0.0209;SAS_AF=0.0041;AA=A|||;VT=SNP
11	24335642	rs79804611	A	G	100	PASS	AC=376;AF=0.0750799;AN=5008;NS=2504;DP=17350;EAS_AF=0.1756;AMR_AF=0.0331;AFR_AF=0.0764;EUR_AF=0.0229;SAS_AF=0.0532;AA=A|||;VT=SNP
11	24335849	rs76549901	G	A	100	PASS	AC=499;AF=0.0996406;AN=5008;NS=2504;DP=16077;EAS_AF=0.0774;AMR_AF=0.0764;AFR_AF=0.0855;EUR_AF=0.0875;SAS_AF=0.1708;AA=G|||;VT=SNP
11	24335921	rs10500976	G	A	100	PASS	AC=624;AF=0.124601;AN=5008;NS=2504;DP=16276;EAS_AF=0.0923;AMR_AF=0.0879;AFR_AF=0.1437;EUR_AF=0.1034;SAS_AF=0.18;AA=G|||;VT=SNP
11	24336012	rs117989997	A	G	100	PASS	AC=33;AF=0.00658946;AN=5008;NS=2504;DP=16339;EAS_AF=0;AMR_AF=0.0058;AFR_AF=0.0015;EUR_AF=0.0179;SAS_AF=0.0092;AA=A|||;VT=SNP
11	24336118	rs185946349	A	G	100	PASS	AC=19;AF=0.00379393;AN=5008;NS=2504;DP=15213;EAS_AF=0;AMR_AF=0.0115;AFR_AF=0;EUR_AF=0.0099;SAS_AF=0.001;AA=A|||;VT=SNP
11	24336122	rs34745808	G	C	100	PASS	AC=124;AF=0.0247604;AN=5008;NS=2504;DP=15341;EAS_AF=0.0149;AMR_AF=0.0115;AFR_AF=0.0575;EUR_AF=0.0159;SAS_AF=0.0092;AA=G|||;VT=SNP
11	24336376	rs77163084	C	T	100	PASS	AC=367;AF=0.0732827;AN=5008;NS=2504;DP=16472;EAS_AF=0.1756;AMR_AF=0.0331;AFR_AF=0.0719;EUR_AF=0.0209;SAS_AF=0.0521;AA=C|||;VT=SNP
11	24336831	rs78491487	A	G	100	PASS	AC=556;AF=0.111022;AN=5008;NS=2504;DP=13362;EAS_AF=0.1756;AMR_AF=0.0447;AFR_AF=0.208;EUR_AF=0.0219;SAS_AF=0.0521;AA=A|||;VT=SNP
11	24337179	rs76666433	C	A	100	PASS	AC=511;AF=0.102037;AN=5008;NS=2504;DP=16351;EAS_AF=0.0476;AMR_AF=0.0965;AFR_AF=0.2655;EUR_AF=0.0149;SAS_AF=0.0307;AA=C|||;VT=SNP
11	24337272	rs12803136	C	T	100	PASS	AC=133;AF=0.0265575;AN=5008;NS=2504;DP=17747;EAS_AF=0.0149;AMR_AF=0.0101;AFR_AF=0.0651;EUR_AF=0.0159;SAS_AF=0.0092;AA=c|||;VT=SNP
11	24337792	rs148544209	G	A	100	PASS	AC=39;AF=0.00778754;AN=5008;NS=2504;DP=15506;EAS_AF=0;AMR_AF=0.0014;AFR_AF=0.0076;EUR_AF=0.0169;SAS_AF=0.0112;AA=G|||;VT=SNP
11	24338016	rs12804374	A	G	100	PASS	AC=777;AF=0.155152;AN=5008;NS=2504;DP=17305;EAS_AF=0.0923;AMR_AF=0.0965;AFR_AF=0.2534;EUR_AF=0.1064;SAS_AF=0.1789;AA=A|||;VT=SNP
11	24338261	rs78257359	C	G	100	PASS	AC=381;AF=0.0760783;AN=5008;NS=2504;DP=17460;EAS_AF=0.0774;AMR_AF=0.0634;AFR_AF=0.0038;EUR_AF=0.0875;SAS_AF=0.1697;AA=C|||;VT=SNP
11	24338436	rs77461902	T	C	100	PASS	AC=513;AF=0.102436;AN=5008;NS=2504;DP=19630;EAS_AF=0.0476;AMR_AF=0.0965;AFR_AF=0.267;EUR_AF=0.0149;SAS_AF=0.0307;AA=T|||;VT=SNP
11	24338546	rs117441862	A	G	100	PASS	AC=84;AF=0.0167732;AN=5008;NS=2504;DP=18890;EAS_AF=0.001;AMR_AF=0.013;AFR_AF=0.0023;EUR_AF=0.0368;SAS_AF=0.0348;AA=A|||;VT=SNP
11	24338554	rs78390986	G	A	100	PASS	AC=357;AF=0.0712859;AN=5008;NS=2504;DP=18480;EAS_AF=0.0476;AMR_AF=0.0879;AFR_AF=0.1543;EUR_AF=0.0139;SAS_AF=0.0307;AA=G|||;VT=SNP
11	24338593	rs77761450	G	A	100	PASS	AC=381;AF=0.0760783;AN=5008;NS=2504;DP=18675;EAS_AF=0.0774;AMR_AF=0.0634;AFR_AF=0.0038;EUR_AF=0.0875;SAS_AF=0.1697;AA=G|||;VT=SNP
11	24338598	rs7128427	C	T	100	PASS	AC=1139;AF=0.227436;AN=5008;NS=2504;DP=18748;EAS_AF=0.2679;AMR_AF=0.1282;AFR_AF=0.3162;EUR_AF=0.1252;SAS_AF=0.2413;AA=T|||;VT=SNP
11	24338796	rs7128680	C	T	100	PASS	AC=1140;AF=0.227636;AN=5008;NS=2504;DP=18747;EAS_AF=0.2679;AMR_AF=0.1282;AFR_AF=0.3169;EUR_AF=0.1252;SAS_AF=0.2413;AA=T|||;VT=SNP
11	24338933	rs67527590	T	A	100	PASS	AC=124;AF=0.0247604;AN=5008;NS=2504;DP=17082;EAS_AF=0.0149;AMR_AF=0.0115;AFR_AF=0.0575;EUR_AF=0.0159;SAS_AF=0.0092;AA=T|||;VT=SNP
11	24338974	rs7109312	G	A	100	PASS	AC=1122;AF=0.224042;AN=5008;NS=2504;DP=17259;EAS_AF=0.2679;AMR_AF=0.1254;AFR_AF=0.3169;EUR_AF=0.1233;SAS_AF=0.227;AA=A|||;VT=SNP
11	24339071	rs11822759	A	G	100	PASS	AC=513;AF=0.102436;AN=5008;NS=2504;DP=16615;EAS_AF=0.0476;AMR_AF=0.0965;AFR_AF=0.267;EUR_AF=0.0149;SAS_AF=0.0307;AA=A|||;VT=SNP
11	24339243	rs11027803	T	C	100	PASS	AC=19;AF=0.00379393;AN=5008;NS=2504;DP=15884;EAS_AF=0;AMR_AF=0.0014;AFR_AF=0;EUR_AF=0.0139;SAS_AF=0.0041;AA=T|||;VT=SNP
11	24339624	rs1899541	T	C	100	PASS	AC=1927;AF=0.384784;AN=5008;NS=2504;DP=15566;EAS_AF=0.3155;AMR_AF=0.2421;AFR_AF=0.7799;EUR_AF=0.1431;SAS_AF=0.272;AA=C|||;VT=SNP
11	24339992	rs1899540	A	G	100	PASS	AC=1351;AF=0.269768;AN=5008;NS=2504;DP=18508;EAS_AF=0.2688;AMR_AF=0.1455;AFR_AF=0.4652;EUR_AF=0.1272;SAS_AF=0.2413;AA=a|||;VT=SNP
11	24340021	rs1899539	C	T	100	PASS	AC=123;AF=0.0245607;AN=5008;NS=2504;DP=18070;EAS_AF=0.0149;AMR_AF=0.0101;AFR_AF=0.0575;EUR_AF=0.0159;SAS_AF=0.0092;AA=C|||;VT=SNP
11	24340644	rs79016466	C	T	100	PASS	AC=554;AF=0.110623;AN=5008;NS=2504;DP=18609;EAS_AF=0.1756;AMR_AF=0.0447;AFR_AF=0.2065;EUR_AF=0.0219;SAS_AF=0.0521;AA=C|||;VT=SNP
11	24340808	rs74233534	T	C	100	PASS	AC=556;AF=0.111022;AN=5008;NS=2504;DP=19151;EAS_AF=0.1756;AMR_AF=0.0447;AFR_AF=0.208;EUR_AF=0.0219;SAS_AF=0.0521;AA=T|||;VT=SNP
11	24341112	rs74511148	T	C	100	PASS	AC=87;AF=0.0173722;AN=5008;NS=2504;DP=17548;EAS_AF=0.001;AMR_AF=0.0058;AFR_AF=0.034;EUR_AF=0.0089;SAS_AF=0.0286;AA=T|||;VT=SNP
11	24341764	rs75739365	C	A	100	PASS	AC=197;AF=0.0393371;AN=5008;NS=2504;DP=14295;EAS_AF=0.0476;AMR_AF=0.0735;AFR_AF=0.0416;EUR_AF=0.0129;SAS_AF=0.0307;AA=C|||;VT=SNP
11	24341854	rs34345988	C	T	100	PASS	AC=1138;AF=0.227236;AN=5008;NS=2504;DP=12955;EAS_AF=0.2679;AMR_AF=0.1282;AFR_AF=0.3154;EUR_AF=0.1243;SAS_AF=0.2423;AA=t|||;VT=SNP
11	24342102	rs11820070	C	T	100	PASS	AC=123;AF=0.0245607;AN=5008;NS=2504;DP=13671;EAS_AF=0.0149;AMR_AF=0.0115;AFR_AF=0.0567;EUR_AF=0.0159;SAS_AF=0.0092;AA=c|||;VT=SNP
11	24342172	rs10834312	G	A	100	PASS	AC=1253;AF=0.2502;AN=5008;NS=2504;DP=13773;EAS_AF=0.1458;AMR_AF=0.3674;AFR_AF=0.0219;EUR_AF=0.494;SAS_AF=0.3323;AA=g|||;VT=SNP
11	24342389	rs139226933	T	C	100	PASS	AC=22;AF=0.00439297;AN=5008;NS=2504;DP=19607;EAS_AF=0;AMR_AF=0.0101;AFR_AF=0.0008;EUR_AF=0.0129;SAS_AF=0.001;AA=t|||;VT=SNP
11	24342435	rs74768526	T	C	100	PASS	AC=534;AF=0.106629;AN=5008;NS=2504;DP=19788;EAS_AF=0.0476;AMR_AF=0.0951;AFR_AF=0.2837;EUR_AF=0.0149;SAS_AF=0.0307;AA=t|||;VT=SNP
11	24342958	rs76471235	G	T	100	PASS	AC=556;AF=0.111022;AN=5008;NS=2504;DP=17463;EAS_AF=0.1756;AMR_AF=0.0447;AFR_AF=0.208;EUR_AF=0.0219;SAS_AF=0.0521;AA=G|||;VT=SNP
11	24343170	rs80338251	G	A	100	PASS	AC=354;AF=0.0706869;AN=5008;NS=2504;DP=19764;EAS_AF=0.0476;AMR_AF=0.0865;AFR_AF=0.1528;EUR_AF=0.0139;SAS_AF=0.0307;AA=G|||;VT=SNP
11	24343374	rs80080482	G	A	100	PASS	AC=73;AF=0.0145767;AN=5008;NS=2504;DP=18157;EAS_AF=0;AMR_AF=0.0259;AFR_AF=0.0008;EUR_AF=0.0408;SAS_AF=0.0133;AA=G|||;VT=SNP
11	24344237	rs79837642	A	G	100	PASS	AC=512;AF=0.102236;AN=5008;NS=2504;DP=16231;EAS_AF=0.0476;AMR_AF=0.0951;AFR_AF=0.267;EUR_AF=0.0149;SAS_AF=0.0307;AA=A|||;VT=SNP
11	24344256	rs17234735	A	C	100	PASS	AC=69;AF=0.013778;AN=5008;NS=2504;DP=16420;EAS_AF=0;AMR_AF=0.0317;AFR_AF=0.0023;EUR_AF=0.0408;SAS_AF=0.0031;AA=A|||;VT=SNP
11	24344410	rs16912429	T	C	100	PASS	AC=506;AF=0.101038;AN=5008;NS=2504;DP=16807;EAS_AF=0.0784;AMR_AF=0.0778;AFR_AF=0.09;EUR_AF=0.0875;SAS_AF=0.1697;AA=T|||;VT=SNP
11	24344477	rs12417713	C	A	100	PASS	AC=1250;AF=0.249601;AN=5008;NS=2504;DP=15406;EAS_AF=0.1478;AMR_AF=0.3674;AFR_AF=0.0219;EUR_AF=0.493;SAS_AF=0.3282;AA=C|||;VT=SNP
11	24344727	rs11027804	T	C	100	PASS	AC=578;AF=0.115415;AN=5008;NS=2504;DP=15131;EAS_AF=0.1756;AMR_AF=0.0447;AFR_AF=0.2254;EUR_AF=0.0219;SAS_AF=0.0511;AA=T|||;VT=SNP
11	24345162	rs7104550	A	G	100	PASS	AC=1280;AF=0.255591;AN=5008;NS=2504;DP=17159;EAS_AF=0.255;AMR_AF=0.1354;AFR_AF=0.4539;EUR_AF=0.1113;SAS_AF=0.2219;AA=A|||;VT=SNP
11	24345934	rs78908744	A	T	100	PASS	AC=372;AF=0.0742812;AN=5008;NS=2504;DP=16909;EAS_AF=0.1766;AMR_AF=0.0331;AFR_AF=0.0756;EUR_AF=0.0209;SAS_AF=0.0511;AA=A|||;VT=SNP
11	24346006	rs12786638	A	G	100	PASS	AC=1399;AF=0.279353;AN=5008;NS=2504;DP=17665;EAS_AF=0.2669;AMR_AF=0.1455;AFR_AF=0.5038;EUR_AF=0.1272;SAS_AF=0.2403;AA=G|||;VT=SNP
11	24346093	rs7946392	T	C	100	PASS	AC=3163;AF=0.631589;AN=5008;NS=2504;DP=17321;EAS_AF=0.4623;AMR_AF=0.6095;AFR_AF=0.7935;EUR_AF=0.6332;SAS_AF=0.6012;AA=C|||;VT=SNP
11	24346134	rs79086270	A	G	100	PASS	AC=72;AF=0.014377;AN=5008;NS=2504;DP=18379;EAS_AF=0;AMR_AF=0.0259;AFR_AF=0.0008;EUR_AF=0.0398;SAS_AF=0.0133;AA=A|||;VT=SNP
11	24346313	rs75859717	G	A	100	PASS	AC=383;AF=0.0764776;AN=5008;NS=2504;DP=17849;EAS_AF=0.0774;AMR_AF=0.0634;AFR_AF=0.0053;EUR_AF=0.0865;SAS_AF=0.1708;AA=g|||;VT=SNP
11	24346448	rs79801698	T	C	100	PASS	AC=437;AF=0.0872604;AN=5008;NS=2504;DP=17508;EAS_AF=0.0774;AMR_AF=0.072;AFR_AF=0.0416;EUR_AF=0.0865;SAS_AF=0.1708;AA=T|||;VT=SNP
11	24346556	rs11027807	G	T	100	PASS	AC=1118;AF=0.223243;AN=5008;NS=2504;DP=17051;EAS_AF=0.2669;AMR_AF=0.1282;AFR_AF=0.3094;EUR_AF=0.1243;SAS_AF=0.2311;AA=G|||;VT=SNP
11	24346955	rs12805482	C	A	100	PASS	AC=1141;AF=0.227835;AN=5008;NS=2504;DP=19146;EAS_AF=0.2679;AMR_AF=0.1282;AFR_AF=0.3185;EUR_AF=0.1243;SAS_AF=0.2413;AA=A|||;VT=SNP
11	24347728	rs75816646	C	A	100	PASS	AC=373;AF=0.0744808;AN=5008;NS=2504;DP=10645;EAS_AF=0.1756;AMR_AF=0.0331;AFR_AF=0.0764;EUR_AF=0.0209;SAS_AF=0.0521;AA=c|||;VT=SNP
11	24348279	rs7939587	C	T	100	PASS	AC=198;AF=0.0395367;AN=5008;NS=2504;DP=15376;EAS_AF=0.0476;AMR_AF=0.0749;AFR_AF=0.0416;EUR_AF=0.0129;SAS_AF=0.0307;AA=C|||;VT=SNP
11	24348447	rs10834313	G	C	100	PASS	AC=1179;AF=0.235423;AN=5008;NS=2504;DP=17723;EAS_AF=0.2679;AMR_AF=0.1326;AFR_AF=0.3525;EUR_AF=0.1243;SAS_AF=0.2311;AA=G|||;VT=SNP
11	24349052	rs75066256	A	G	100	PASS	AC=495;AF=0.0988419;AN=5008;NS=2504;DP=13869;EAS_AF=0.0784;AMR_AF=0.0764;AFR_AF=0.0832;EUR_AF=0.0865;SAS_AF=0.1697;AA=A|||;VT=SNP
11	24355788	rs10834314	A	G	100	PASS	AC=3251;AF=0.649161;AN=5008;NS=2504;DP=13804;EAS_AF=0.4653;AMR_AF=0.6153;AFR_AF=0.8517;EUR_AF=0.6382;SAS_AF=0.6002;AA=G|||;VT=SNP
11	24355903	rs10834315	G	A	100	PASS	AC=3176;AF=0.634185;AN=5008;NS=2504;DP=16783;EAS_AF=0.4643;AMR_AF=0.6095;AFR_AF=0.7988;EUR_AF=0.6382;SAS_AF=0.6002;AA=A|||;VT=SNP
11	24356464	rs7950920	G	A	100	PASS	AC=1189;AF=0.23742;AN=5008;NS=2504;DP=15916;EAS_AF=0.2679;AMR_AF=0.1326;AFR_AF=0.3593;EUR_AF=0.1243;SAS_AF=0.2321;AA=A|||;VT=SNP
11	24356616	rs75825327	A	T	100	PASS	AC=439;AF=0.0876597;AN=5008;NS=2504;DP=15924;EAS_AF=0.0774;AMR_AF=0.0677;AFR_AF=0.0454;EUR_AF=0.0865;SAS_AF=0.1708;AA=A|||;VT=SNP
11	24356685	rs74398585	G	A	100	PASS	AC=26;AF=0.00519169;AN=5008;NS=2504;DP=17362;EAS_AF=0;AMR_AF=0.0043;AFR_AF=0.0008;EUR_AF=0.0169;SAS_AF=0.0051;AA=G|||;VT=SNP
11	24356990	rs10834316	G	A	100	PASS	AC=3169;AF=0.632788;AN=5008;NS=2504;DP=17201;EAS_AF=0.4613;AMR_AF=0.6095;AFR_AF=0.798;EUR_AF=0.6352;SAS_AF=0.6002;AA=A|||;VT=SNP
11	24357146	rs7926241	G	A	100	PASS	AC=373;AF=0.0744808;AN=5008;NS=2504;DP=16290;EAS_AF=0.1756;AMR_AF=0.0331;AFR_AF=0.0764;EUR_AF=0.0209;SAS_AF=0.0521;AA=G|||;VT=SNP
11	24357227	rs67640305	A	G	100	PASS	AC=107;AF=0.0213658;AN=5008;NS=2504;DP=14900;EAS_AF=0.0149;AMR_AF=0.013;AFR_AF=0.0439;EUR_AF=0.0159;SAS_AF=0.0092;AA=A|||;VT=SNP
11	24357899	rs113127189	C	T	100	PASS	AC=41;AF=0.0081869;AN=5008;NS=2504;DP=15654;EAS_AF=0;AMR_AF=0.0144;AFR_AF=0.0008;EUR_AF=0.0258;SAS_AF=0.0041;AA=C|||;VT=SNP
11	24357964	rs7929701	A	C	100	PASS	AC=1199;AF=0.239417;AN=5008;NS=2504;DP=15883;EAS_AF=0.2679;AMR_AF=0.1326;AFR_AF=0.3593;EUR_AF=0.1243;SAS_AF=0.2423;AA=C|||;VT=SNP
11	24358141	rs12364435	T	C	100	PASS	AC=1368;AF=0.273163;AN=5008;NS=2504;DP=15154;EAS_AF=0.1478;AMR_AF=0.4409;AFR_AF=0.0242;EUR_AF=0.5239;SAS_AF=0.362;AA=T|||;VT=SNP
11	24358521	rs35683920	A	G	100	PASS	AC=1189;AF=0.23742;AN=5008;NS=2504;DP=16398;EAS_AF=0.2679;AMR_AF=0.1326;AFR_AF=0.3593;EUR_AF=0.1243;SAS_AF=0.2321;AA=A|||;VT=SNP
11	24359362	rs1822339	A	G	100	PASS	AC=1372;AF=0.273962;AN=5008;NS=2504;DP=18924;EAS_AF=0.1528;AMR_AF=0.4424;AFR_AF=0.0242;EUR_AF=0.5239;SAS_AF=0.3599;AA=A|||;VT=SNP
11	24359477	rs1822338	A	C	100	PASS	AC=2307;AF=0.460663;AN=5008;NS=2504;DP=18203;EAS_AF=0.2212;AMR_AF=0.5965;AFR_AF=0.4569;EUR_AF=0.6213;SAS_AF=0.4509;AA=A|||;VT=SNP
11	24360092	rs77128817	T	C	100	PASS	AC=481;AF=0.0960463;AN=5008;NS=2504;DP=15982;EAS_AF=0.1776;AMR_AF=0.0461;AFR_AF=0.1483;EUR_AF=0.0209;SAS_AF=0.0542;AA=T|||;VT=SNP
11	24360203	rs12291514	T	C	100	PASS	AC=1384;AF=0.276358;AN=5008;NS=2504;DP=18411;EAS_AF=0.2679;AMR_AF=0.1455;AFR_AF=0.469;EUR_AF=0.1431;SAS_AF=0.2546;AA=C|||;VT=SNP
11	24360296	rs117030789	G	A	100	PASS	AC=64;AF=0.0127796;AN=5008;NS=2504;DP=17724;EAS_AF=0.001;AMR_AF=0.0187;AFR_AF=0.0038;EUR_AF=0.0328;SAS_AF=0.0123;AA=A|||;VT=SNP
11	24361581	rs78530979	T	A	100	PASS	AC=375;AF=0.0748802;AN=5008;NS=2504;DP=15749;EAS_AF=0.1776;AMR_AF=0.0331;AFR_AF=0.0756;EUR_AF=0.0199;SAS_AF=0.0542;AA=T|||;VT=SNP
11	24362020	rs118127932	A	G	100	PASS	AC=45;AF=0.00898562;AN=5008;NS=2504;DP=15160;EAS_AF=0;AMR_AF=0.0115;AFR_AF=0.0053;EUR_AF=0.0268;SAS_AF=0.0031;AA=A|||;VT=SNP
11	24362065	rs12804792	G	C	100	PASS	AC=260;AF=0.0519169;AN=5008;NS=2504;DP=14794;EAS_AF=0.0119;AMR_AF=0.0159;AFR_AF=0.1604;EUR_AF=0.0159;SAS_AF=0.0092;AA=G|||;VT=SNP
11	24362085	rs11027820	C	T	100	PASS	AC=1795;AF=0.358427;AN=5008;NS=2504;DP=14647;EAS_AF=0.2024;AMR_AF=0.5245;AFR_AF=0.2383;EUR_AF=0.5288;SAS_AF=0.3885;AA=C|||;VT=SNP
11	24362117	rs11027821	G	A	100	PASS	AC=1347;AF=0.26897;AN=5008;NS=2504;DP=14911;EAS_AF=0.1468;AMR_AF=0.4366;AFR_AF=0.0234;EUR_AF=0.5139;SAS_AF=0.3558;AA=G|||;VT=SNP
11	24362286	rs11027822	T	C	100	PASS	AC=1784;AF=0.35623;AN=5008;NS=2504;DP=13922;EAS_AF=0.2024;AMR_AF=0.5259;AFR_AF=0.23;EUR_AF=0.5278;SAS_AF=0.3885;AA=T|||;VT=SNP
11	24362940	rs7928636	C	T	100	PASS	AC=451;AF=0.0900559;AN=5008;NS=2504;DP=16086;EAS_AF=0.1776;AMR_AF=0.0403;AFR_AF=0.1241;EUR_AF=0.0209;SAS_AF=0.0603;AA=c|||;VT=SNP
11	24362963	rs7928646	C	T	100	PASS	AC=1357;AF=0.270966;AN=5008;NS=2504;DP=16151;EAS_AF=0.2669;AMR_AF=0.1441;AFR_AF=0.4576;EUR_AF=0.1431;SAS_AF=0.2444;AA=C|||;VT=SNP
11	24363324	rs7929025	A	C	100	PASS	AC=1378;AF=0.27516;AN=5008;NS=2504;DP=12414;EAS_AF=0.2679;AMR_AF=0.1441;AFR_AF=0.4652;EUR_AF=0.1431;SAS_AF=0.2546;AA=C|||;VT=SNP
11	24363666	rs11827093	G	A	100	PASS	AC=260;AF=0.0519169;AN=5008;NS=2504;DP=9603;EAS_AF=0.0129;AMR_AF=0.0159;AFR_AF=0.1596;EUR_AF=0.0159;SAS_AF=0.0092;AA=G|||;VT=SNP
11	24364050	rs76994416	T	C	100	PASS	AC=436;AF=0.0870607;AN=5008;NS=2504;DP=11447;EAS_AF=0.0556;AMR_AF=0.0879;AFR_AF=0.2057;EUR_AF=0.0149;SAS_AF=0.0327;AA=T|||;VT=SNP
11	24364195	rs12794505	G	A	100	PASS	AC=1357;AF=0.270966;AN=5008;NS=2504;DP=13658;EAS_AF=0.2669;AMR_AF=0.1441;AFR_AF=0.4576;EUR_AF=0.1431;SAS_AF=0.2444;AA=G|||;VT=SNP
11	24364459	rs12796137	T	G	100	PASS	AC=1367;AF=0.272963;AN=5008;NS=2504;DP=18564;EAS_AF=0.2669;AMR_AF=0.1441;AFR_AF=0.4652;EUR_AF=0.1431;SAS_AF=0.2444;AA=T|||;VT=SNP
11	24364867	rs76769178	G	A	100	PASS	AC=47;AF=0.00938498;AN=5008;NS=2504;DP=17137;EAS_AF=0;AMR_AF=0.0187;AFR_AF=0;EUR_AF=0.0278;SAS_AF=0.0061;AA=G|||;VT=SNP
11	24365039	rs117117578	T	C	100	PASS	AC=120;AF=0.0239617;AN=5008;NS=2504;DP=17666;EAS_AF=0.001;AMR_AF=0.0331;AFR_AF=0.003;EUR_AF=0.0497;SAS_AF=0.0429;AA=T|||;VT=SNP
11	24365065	rs78441792	C	G	100	PASS	AC=290;AF=0.0579073;AN=5008;NS=2504;DP=17782;EAS_AF=0.002;AMR_AF=0.0994;AFR_AF=0.0053;EUR_AF=0.1581;SAS_AF=0.0542;AA=C|||;VT=SNP
11	24365118	rs12801296	G	A	100	PASS	AC=260;AF=0.0519169;AN=5008;NS=2504;DP=16636;EAS_AF=0.0129;AMR_AF=0.0144;AFR_AF=0.1589;EUR_AF=0.0179;SAS_AF=0.0092;AA=G|||;VT=SNP
11	24365908	rs7119079	G	A	100	PASS	AC=3067;AF=0.61242;AN=5008;NS=2504;DP=14273;EAS_AF=0.4722;AMR_AF=0.598;AFR_AF=0.7035;EUR_AF=0.6451;SAS_AF=0.6104;AA=A|||;VT=SNP
11	24365926	rs71472792	G	A	100	PASS	AC=68;AF=0.0135783;AN=5008;NS=2504;DP=14097;EAS_AF=0;AMR_AF=0.0303;AFR_AF=0.0023;EUR_AF=0.0408;SAS_AF=0.0031;AA=G|||;VT=SNP
11	24366115	rs6484042	T	C	100	PASS	AC=1684;AF=0.336262;AN=5008;NS=2504;DP=15791;EAS_AF=0.3224;AMR_AF=0.2205;AFR_AF=0.5741;EUR_AF=0.174;SAS_AF=0.2781;AA=T|||;VT=SNP
11	24366116	rs11825466	G	A	100	PASS	AC=160;AF=0.0319489;AN=5008;NS=2504;DP=15788;EAS_AF=0.0129;AMR_AF=0.013;AFR_AF=0.087;EUR_AF=0.0149;SAS_AF=0.0082;AA=G|||;VT=SNP
11	24366228	rs148395593	C	T	100	PASS	AC=40;AF=0.00798722;AN=5008;NS=2504;DP=16624;EAS_AF=0;AMR_AF=0.0072;AFR_AF=0;EUR_AF=0.0149;SAS_AF=0.0204;AA=C|||;VT=SNP
11	24366274	rs79295015	A	G	100	PASS	AC=20;AF=0.00399361;AN=5008;NS=2504;DP=16597;EAS_AF=0;AMR_AF=0.0115;AFR_AF=0.0008;EUR_AF=0.0109;SAS_AF=0;AA=A|||;VT=SNP
11	24366303	rs7927835	T	C	100	PASS	AC=763;AF=0.152356;AN=5008;NS=2504;DP=16497;EAS_AF=0.2401;AMR_AF=0.1167;AFR_AF=0.2421;EUR_AF=0.0368;SAS_AF=0.0849;AA=T|||;VT=SNP
11	24366362	rs6484043	T	C	100	PASS	AC=899;AF=0.179513;AN=5008;NS=2504;DP=14889;EAS_AF=0.2401;AMR_AF=0.1282;AFR_AF=0.3389;EUR_AF=0.0368;SAS_AF=0.0849;AA=T|||;VT=SNP
11	24367283	rs67938256	G	T	100	PASS	AC=900;AF=0.179712;AN=5008;NS=2504;DP=18185;EAS_AF=0.2401;AMR_AF=0.1282;AFR_AF=0.3396;EUR_AF=0.0368;SAS_AF=0.0849;AA=G|||;VT=SNP
11	24367339	rs1808034	A	G	100	PASS	AC=1426;AF=0.284744;AN=5008;NS=2504;DP=17889;EAS_AF=0.1895;AMR_AF=0.4035;AFR_AF=0.0257;EUR_AF=0.5537;SAS_AF=0.3722;AA=A|||;VT=SNP
11	24367888	rs4609598	C	A	100	PASS	AC=897;AF=0.179113;AN=5008;NS=2504;DP=16772;EAS_AF=0.2401;AMR_AF=0.1282;AFR_AF=0.3374;EUR_AF=0.0368;SAS_AF=0.0849;AA=C|||;VT=SNP
11	24368035	rs980072	C	T	100	PASS	AC=3201;AF=0.639177;AN=5008;NS=2504;DP=16423;EAS_AF=0.4772;AMR_AF=0.6369;AFR_AF=0.7027;EUR_AF=0.7197;SAS_AF=0.6391;AA=T|||;VT=SNP
11	24368141	rs11027824	A	G	100	PASS	AC=489;AF=0.0976438;AN=5008;NS=2504;DP=18205;EAS_AF=0.0764;AMR_AF=0.0735;AFR_AF=0.056;EUR_AF=0.1173;SAS_AF=0.1728;AA=A|||;VT=SNP
11	24368282	rs980071	A	C	100	PASS	AC=1058;AF=0.211262;AN=5008;NS=2504;DP=19655;EAS_AF=0.253;AMR_AF=0.1412;AFR_AF=0.4342;EUR_AF=0.0437;SAS_AF=0.089;AA=A|||;VT=SNP
11	24369279	rs11027825	G	A	100	PASS	AC=1537;AF=0.306909;AN=5008;NS=2504;DP=9270;EAS_AF=0.1468;AMR_AF=0.4092;AFR_AF=0.143;EUR_AF=0.5547;SAS_AF=0.3661;AA=G|||;VT=SNP
11	24369312	rs144789953	C	T	100	PASS	AC=30;AF=0.00599042;AN=5008;NS=2504;DP=9511;EAS_AF=0.001;AMR_AF=0.0115;AFR_AF=0;EUR_AF=0.0129;SAS_AF=0.0082;AA=C|||;VT=SNP
11	24369351	rs116968920	C	T	100	PASS	AC=46;AF=0.0091853;AN=5008;NS=2504;DP=9162;EAS_AF=0;AMR_AF=0.0216;AFR_AF=0;EUR_AF=0.0249;SAS_AF=0.0061;AA=C|||;VT=SNP
11	24369749	rs7932406	C	G	100	PASS	AC=906;AF=0.180911;AN=5008;NS=2504;DP=13692;EAS_AF=0.2401;AMR_AF=0.121;AFR_AF=0.3472;EUR_AF=0.0378;SAS_AF=0.0849;AA=C|||;VT=SNP
11	24369949	rs7935340	C	T	100	PASS	AC=644;AF=0.128594;AN=5008;NS=2504;DP=15556;EAS_AF=0.1865;AMR_AF=0.0418;AFR_AF=0.2663;EUR_AF=0.0239;SAS_AF=0.0521;AA=C|||;VT=SNP
11	24370352	rs113752594	A	C	100	PASS	AC=31;AF=0.0061901;AN=5008;NS=2504;DP=13094;EAS_AF=0;AMR_AF=0.0101;AFR_AF=0;EUR_AF=0.0199;SAS_AF=0.0041;AA=A|||;VT=SNP
11	24371134	rs1348343	A	T	100	PASS	AC=2972;AF=0.59345;AN=5008;NS=2504;DP=20338;EAS_AF=0.4702;AMR_AF=0.6138;AFR_AF=0.5514;EUR_AF=0.7157;SAS_AF=0.637;AA=a|||;VT=SNP
11	24371418	rs139961947	A	G	100	PASS	AC=32;AF=0.00638978;AN=5008;NS=2504;DP=21326;EAS_AF=0;AMR_AF=0.0159;AFR_AF=0.0008;EUR_AF=0.0129;SAS_AF=0.0072;AA=A|||;VT=SNP
11	24371500	rs61875402	T	G	100	PASS	AC=3048;AF=0.608626;AN=5008;NS=2504;DP=19582;EAS_AF=0.4712;AMR_AF=0.6153;AFR_AF=0.6097;EUR_AF=0.7127;SAS_AF=0.637;AA=G|||;VT=SNP
11	24371534	rs34088400	T	C	100	PASS	AC=3044;AF=0.607827;AN=5008;NS=2504;DP=19343;EAS_AF=0.4712;AMR_AF=0.6153;AFR_AF=0.6082;EUR_AF=0.7127;SAS_AF=0.635;AA=C|||;VT=SNP
11	24371555	rs76591233	G	C	100	PASS	AC=21;AF=0.00419329;AN=5008;NS=2504;DP=18948;EAS_AF=0;AMR_AF=0.0058;AFR_AF=0.0008;EUR_AF=0.0149;SAS_AF=0.001;AA=G|||;VT=SNP
11	24371854	rs57796653	T	C	100	PASS	AC=573;AF=0.114417;AN=5008;NS=2504;DP=17272;EAS_AF=0.1865;AMR_AF=0.0403;AFR_AF=0.2133;EUR_AF=0.0239;SAS_AF=0.0521;AA=T|||;VT=SNP
11	24371855	rs55892450	T	A	100	PASS	AC=917;AF=0.183107;AN=5008;NS=2504;DP=17320;EAS_AF=0.2411;AMR_AF=0.1182;AFR_AF=0.3563;EUR_AF=0.0378;SAS_AF=0.0849;AA=T|||;VT=SNP
11	24372348	rs72874202	G	A	100	PASS	AC=1436;AF=0.286741;AN=5008;NS=2504;DP=18350;EAS_AF=0.1468;AMR_AF=0.4035;AFR_AF=0.0628;EUR_AF=0.5537;SAS_AF=0.3763;AA=G|||;VT=SNP
11	24372652	rs61875403	G	A	100	PASS	AC=509;AF=0.101637;AN=5008;NS=2504;DP=17050;EAS_AF=0.0754;AMR_AF=0.0821;AFR_AF=0.0635;EUR_AF=0.1203;SAS_AF=0.1748;AA=G|||;VT=SNP
11	24372661	rs12362261	T	C	100	PASS	AC=2987;AF=0.596446;AN=5008;NS=2504;DP=16573;EAS_AF=0.4653;AMR_AF=0.6052;AFR_AF=0.6082;EUR_AF=0.6769;SAS_AF=0.6268;AA=C|||;VT=SNP
11	24372663	rs61875404	C	G	100	PASS	AC=509;AF=0.101637;AN=5008;NS=2504;DP=16338;EAS_AF=0.0754;AMR_AF=0.0821;AFR_AF=0.0635;EUR_AF=0.1203;SAS_AF=0.1748;AA=C|||;VT=SNP
11	24372898	rs79489881	G	T	100	PASS	AC=517;AF=0.103235;AN=5008;NS=2504;DP=15072;EAS_AF=0.0754;AMR_AF=0.0821;AFR_AF=0.0696;EUR_AF=0.1203;SAS_AF=0.1748;AA=G|||;VT=SNP
11	24372912	rs78932102	C	T	100	PASS	AC=336;AF=0.0670927;AN=5008;NS=2504;DP=14622;EAS_AF=0.0546;AMR_AF=0.0778;AFR_AF=0.1369;EUR_AF=0.0139;SAS_AF=0.0327;AA=C|||;VT=SNP
11	24373067	rs1372955	C	T	100	PASS	AC=1375;AF=0.274561;AN=5008;NS=2504;DP=14421;EAS_AF=0.1478;AMR_AF=0.3991;AFR_AF=0.0257;EUR_AF=0.5537;SAS_AF=0.3661;AA=C|||;VT=SNP
11	24373079	rs1372956	A	G	100	PASS	AC=1376;AF=0.27476;AN=5008;NS=2504;DP=14707;EAS_AF=0.1488;AMR_AF=0.3991;AFR_AF=0.0257;EUR_AF=0.5537;SAS_AF=0.3661;AA=A|||;VT=SNP
11	24373548	rs11027826	A	G	100	PASS	AC=3071;AF=0.613219;AN=5008;NS=2504;DP=17641;EAS_AF=0.4722;AMR_AF=0.6153;AFR_AF=0.6309;EUR_AF=0.7038;SAS_AF=0.6401;AA=G|||;VT=SNP
11	24373760	rs76228929	G	A	100	PASS	AC=514;AF=0.102636;AN=5008;NS=2504;DP=16702;EAS_AF=0.1885;AMR_AF=0.0403;AFR_AF=0.1649;EUR_AF=0.0239;SAS_AF=0.0552;AA=G|||;VT=SNP
11	24373984	rs118059555	T	A	100	PASS	AC=163;AF=0.0325479;AN=5008;NS=2504;DP=16747;EAS_AF=0.0665;AMR_AF=0.0086;AFR_AF=0.0015;EUR_AF=0.0298;SAS_AF=0.0593;AA=T|||;VT=SNP
11	24374177	rs76069138	T	C	100	PASS	AC=98;AF=0.0195687;AN=5008;NS=2504;DP=17757;EAS_AF=0;AMR_AF=0.0245;AFR_AF=0.0023;EUR_AF=0.0447;SAS_AF=0.0337;AA=T|||;VT=SNP
11	24374193	rs117608010	G	A	100	PASS	AC=76;AF=0.0151757;AN=5008;NS=2504;DP=17741;EAS_AF=0;AMR_AF=0.0331;AFR_AF=0.0045;EUR_AF=0.0427;SAS_AF=0.0041;AA=G|||;VT=SNP
11	24374339	rs2165783	T	C	100	PASS	AC=1410;AF=0.28155;AN=5008;NS=2504;DP=16248;EAS_AF=0.1528;AMR_AF=0.402;AFR_AF=0.0461;EUR_AF=0.5447;SAS_AF=0.3763;AA=T|||;VT=SNP
11	24374350	rs78694681	C	G	100	PASS	AC=521;AF=0.104034;AN=5008;NS=2504;DP=16351;EAS_AF=0.0764;AMR_AF=0.0807;AFR_AF=0.0719;EUR_AF=0.1213;SAS_AF=0.1748;AA=C|||;VT=SNP
11	24374408	rs7951993	A	G	100	PASS	AC=2557;AF=0.510583;AN=5008;NS=2504;DP=17857;EAS_AF=0.2847;AMR_AF=0.5735;AFR_AF=0.4682;EUR_AF=0.6779;SAS_AF=0.5838;AA=G|||;VT=SNP
11	24374545	rs12363019	T	A	100	PASS	AC=1375;AF=0.274561;AN=5008;NS=2504;DP=17367;EAS_AF=0.1518;AMR_AF=0.4049;AFR_AF=0.0257;EUR_AF=0.5457;SAS_AF=0.3661;AA=T|||;VT=SNP
11	24374567	rs1813936	A	G	100	PASS	AC=3068;AF=0.61262;AN=5008;NS=2504;DP=16533;EAS_AF=0.4732;AMR_AF=0.6138;AFR_AF=0.6286;EUR_AF=0.7048;SAS_AF=0.6391;AA=G|||;VT=SNP
11	24374704	rs144335470	C	T	100	PASS	AC=360;AF=0.071885;AN=5008;NS=2504;DP=14111;EAS_AF=0.0556;AMR_AF=0.0778;AFR_AF=0.1543;EUR_AF=0.0139;SAS_AF=0.0327;AA=C|||;VT=SNP
11	24374769	rs77907978	G	A	100	PASS	AC=377;AF=0.0752796;AN=5008;NS=2504;DP=13376;EAS_AF=0.1885;AMR_AF=0.0331;AFR_AF=0.0658;EUR_AF=0.0229;SAS_AF=0.0552;AA=G|||;VT=SNP
11	24374823	rs111540218	C	T	100	PASS	AC=261;AF=0.0521166;AN=5008;NS=2504;DP=15291;EAS_AF=0.0595;AMR_AF=0.0778;AFR_AF=0.0764;EUR_AF=0.0139;SAS_AF=0.0327;AA=C|||;VT=SNP
11	24374848	rs75247572	A	T	100	PASS	AC=1278;AF=0.255192;AN=5008;NS=2504;DP=15881;EAS_AF=0.4425;AMR_AF=0.2752;AFR_AF=0.1914;EUR_AF=0.1332;SAS_AF=0.2597;AA=A|||;VT=SNP
11	24375179	rs11027827	T	C	100	PASS	AC=1413;AF=0.282149;AN=5008;NS=2504;DP=16066;EAS_AF=0.1488;AMR_AF=0.4092;AFR_AF=0.0461;EUR_AF=0.5457;SAS_AF=0.3773;AA=T|||;VT=SNP
11	24375360	rs12276391	C	A	100	PASS	AC=3059;AF=0.610823;AN=5008;NS=2504;DP=17513;EAS_AF=0.4683;AMR_AF=0.6138;AFR_AF=0.6286;EUR_AF=0.7018;SAS_AF=0.638;AA=A|||;VT=SNP
11	24375880	rs1584014	C	T	100	PASS	AC=538;AF=0.107428;AN=5008;NS=2504;DP=13351;EAS_AF=0.0556;AMR_AF=0.0865;AFR_AF=0.2829;EUR_AF=0.0139;SAS_AF=0.0348;AA=C|||;VT=SNP
11	24376096	rs72875807	C	T	100	PASS	AC=1403;AF=0.280152;AN=5008;NS=2504;DP=14294;EAS_AF=0.1488;AMR_AF=0.402;AFR_AF=0.0461;EUR_AF=0.5417;SAS_AF=0.3763;AA=C|||;VT=SNP
11	24376302	rs2218319	G	C	100	PASS	AC=3067;AF=0.61242;AN=5008;NS=2504;DP=15676;EAS_AF=0.4732;AMR_AF=0.6153;AFR_AF=0.6271;EUR_AF=0.7048;SAS_AF=0.6391;AA=C|||;VT=SNP
11	24376359	rs61875405	G	A	100	PASS	AC=512;AF=0.102236;AN=5008;NS=2504;DP=14898;EAS_AF=0.0764;AMR_AF=0.0735;AFR_AF=0.0711;EUR_AF=0.1193;SAS_AF=0.1738;AA=G|||;VT=SNP
11	24376454	rs2099888	C	T	100	PASS	AC=268;AF=0.0535144;AN=5008;NS=2504;DP=17787;EAS_AF=0.0565;AMR_AF=0.0749;AFR_AF=0.0855;EUR_AF=0.0139;SAS_AF=0.0327;AA=C|||;VT=SNP
11	24376616	rs111511290	A	G	100	PASS	AC=1421;AF=0.283746;AN=5008;NS=2504;DP=17572;EAS_AF=0.1528;AMR_AF=0.4107;AFR_AF=0.0461;EUR_AF=0.5487;SAS_AF=0.3773;AA=A|||;VT=SNP
11	24376853	rs146924529	A	G	100	PASS	AC=267;AF=0.0533147;AN=5008;NS=2504;DP=19326;EAS_AF=0.0556;AMR_AF=0.0749;AFR_AF=0.0855;EUR_AF=0.0139;SAS_AF=0.0327;AA=A|||;VT=SNP
11	24377105	rs11027828	A	G	100	PASS	AC=2543;AF=0.507788;AN=5008;NS=2504;DP=19363;EAS_AF=0.2669;AMR_AF=0.5749;AFR_AF=0.4682;EUR_AF=0.6809;SAS_AF=0.5838;AA=G|||;VT=SNP
11	24377130	rs117676050	C	T	100	PASS	AC=163;AF=0.0325479;AN=5008;NS=2504;DP=20211;EAS_AF=0.0665;AMR_AF=0.0086;AFR_AF=0.0015;EUR_AF=0.0298;SAS_AF=0.0593;AA=C|||;VT=SNP
11	24377459	rs11027829	G	T	100	PASS	AC=2558;AF=0.510783;AN=5008;NS=2504;DP=20631;EAS_AF=0.2817;AMR_AF=0.5749;AFR_AF=0.4682;EUR_AF=0.6809;SAS_AF=0.5838;AA=g|||;VT=SNP
11	24377642	rs9665798	G	A	100	PASS	AC=2555;AF=0.510184;AN=5008;NS=2504;DP=16678;EAS_AF=0.2817;AMR_AF=0.5749;AFR_AF=0.4682;EUR_AF=0.6779;SAS_AF=0.5838;AA=g|||;VT=SNP
11	24378441	rs75214853	T	G	100	PASS	AC=419;AF=0.0836661;AN=5008;NS=2504;DP=23485;EAS_AF=0.0704;AMR_AF=0.1124;AFR_AF=0.093;EUR_AF=0.0736;SAS_AF=0.0746;AA=-|||;VT=SNP
11	24378560	rs78731939	G	A	100	PASS	AC=380;AF=0.0758786;AN=5008;NS=2504;DP=21960;EAS_AF=0.1885;AMR_AF=0.0331;AFR_AF=0.0666;EUR_AF=0.0229;SAS_AF=0.0573;AA=-|||;VT=SNP
11	24378701	rs12272262	C	T	100	PASS	AC=1383;AF=0.276158;AN=5008;NS=2504;DP=20648;EAS_AF=0.1597;AMR_AF=0.2133;AFR_AF=0.4728;EUR_AF=0.1918;SAS_AF=0.2618;AA=-|||;VT=SNP
11	24378843	rs10834318	C	T	100	PASS	AC=1385;AF=0.276558;AN=5008;NS=2504;DP=22351;EAS_AF=0.1597;AMR_AF=0.2147;AFR_AF=0.475;EUR_AF=0.1918;SAS_AF=0.2597;AA=-|||;VT=SNP
11	24379238	rs61014948	G	T	100	PASS	AC=227;AF=0.0453275;AN=5008;NS=2504;DP=18994;EAS_AF=0.0169;AMR_AF=0.1037;AFR_AF=0.0265;EUR_AF=0.0746;SAS_AF=0.0286;AA=-|||;VT=SNP
11	24379374	rs7950791	C	G	100	PASS	AC=573;AF=0.114417;AN=5008;NS=2504;DP=18228;EAS_AF=0.0863;AMR_AF=0.1052;AFR_AF=0.2685;EUR_AF=0.0139;SAS_AF=0.045;AA=-|||;VT=SNP
11	24380000	rs78829450	C	G	100	PASS	AC=55;AF=0.0109824;AN=5008;NS=2504;DP=17537;EAS_AF=0;AMR_AF=0.0101;AFR_AF=0.0015;EUR_AF=0.0179;SAS_AF=0.0286;AA=C|||;VT=SNP
11	24380215	rs185755547	T	C	100	PASS	AC=14;AF=0.00279553;AN=5008;NS=2504;DP=16754;EAS_AF=0;AMR_AF=0.0043;AFR_AF=0;EUR_AF=0.0109;SAS_AF=0;AA=T|||;VT=SNP
11	24380950	rs10767181	C	T	100	PASS	AC=541;AF=0.108027;AN=5008;NS=2504;DP=13830;EAS_AF=0.0734;AMR_AF=0.0865;AFR_AF=0.1097;EUR_AF=0.1272;SAS_AF=0.137;AA=T|||;VT=SNP
11	24381096	rs77218904	A	G	100	PASS	AC=445;AF=0.0888578;AN=5008;NS=2504;DP=14119;EAS_AF=0.0893;AMR_AF=0.1023;AFR_AF=0.1778;EUR_AF=0.0149;SAS_AF=0.0348;AA=A|||;VT=SNP
11	24381105	rs1550625	C	T	100	PASS	AC=1320;AF=0.263578;AN=5008;NS=2504;DP=14020;EAS_AF=0.1488;AMR_AF=0.3746;AFR_AF=0.0227;EUR_AF=0.5288;SAS_AF=0.3558;AA=c|||;VT=SNP
11	24381119	rs75870360	G	T	100	PASS	AC=20;AF=0.00399361;AN=5008;NS=2504;DP=13783;EAS_AF=0;AMR_AF=0.0086;AFR_AF=0;EUR_AF=0.0129;SAS_AF=0.001;AA=G|||;VT=SNP
11	24381801	rs78633664	A	C	100	PASS	AC=369;AF=0.0736821;AN=5008;NS=2504;DP=14643;EAS_AF=0.0893;AMR_AF=0.0937;AFR_AF=0.1256;EUR_AF=0.0139;SAS_AF=0.0348;AA=A|||;VT=SNP
11	24381898	rs17234749	A	G	100	PASS	AC=1330;AF=0.265575;AN=5008;NS=2504;DP=14959;EAS_AF=0.1528;AMR_AF=0.3746;AFR_AF=0.0227;EUR_AF=0.5338;SAS_AF=0.3569;AA=A|||;VT=SNP
11	24382340	rs150935896	C	T	100	PASS	AC=475;AF=0.0948482;AN=5008;NS=2504;DP=11212;EAS_AF=0.1964;AMR_AF=0.036;AFR_AF=0.1369;EUR_AF=0.0199;SAS_AF=0.0521;AA=C|||;VT=SNP
11	24382357	rs188242626	C	T	100	PASS	AC=34;AF=0.00678914;AN=5008;NS=2504;DP=12022;EAS_AF=0;AMR_AF=0.0043;AFR_AF=0;EUR_AF=0.0268;SAS_AF=0.0041;AA=C|||;VT=SNP
11	24382398	rs61875406	G	A	100	PASS	AC=938;AF=0.1873;AN=5008;NS=2504;DP=11151;EAS_AF=0.1627;AMR_AF=0.1816;AFR_AF=0.2564;EUR_AF=0.1412;SAS_AF=0.1708;AA=G|||;VT=SNP
11	24382500	rs34203497	T	C	100	PASS	AC=3272;AF=0.653355;AN=5008;NS=2504;DP=11992;EAS_AF=0.5119;AMR_AF=0.634;AFR_AF=0.7753;EUR_AF=0.7048;SAS_AF=0.5951;AA=C|||;VT=SNP
11	24382655	rs16912449	C	T	100	PASS	AC=387;AF=0.0772764;AN=5008;NS=2504;DP=12403;EAS_AF=0.1964;AMR_AF=0.0331;AFR_AF=0.0719;EUR_AF=0.0199;SAS_AF=0.0521;AA=C|||;VT=SNP
11	24382731	rs12421519	A	G	100	PASS	AC=387;AF=0.0772764;AN=5008;NS=2504;DP=13680;EAS_AF=0.1964;AMR_AF=0.0331;AFR_AF=0.0719;EUR_AF=0.0199;SAS_AF=0.0521;AA=A|||;VT=SNP
11	24383190	rs73440284	G	A	100	PASS	AC=643;AF=0.128395;AN=5008;NS=2504;DP=15439;EAS_AF=0.1964;AMR_AF=0.0447;AFR_AF=0.236;EUR_AF=0.0268;SAS_AF=0.0767;AA=G|||;VT=SNP
11	24383251	rs16912450	A	G	100	PASS	AC=427;AF=0.0852636;AN=5008;NS=2504;DP=13205;EAS_AF=0.1964;AMR_AF=0.0346;AFR_AF=0.093;EUR_AF=0.0199;SAS_AF=0.0634;AA=A|||;VT=SNP
11	24383340	rs989977	C	G	100	PASS	AC=1411;AF=0.281749;AN=5008;NS=2504;DP=12997;EAS_AF=0.1488;AMR_AF=0.3775;AFR_AF=0.087;EUR_AF=0.5318;SAS_AF=0.3569;AA=C|||;VT=SNP
11	24383524	rs116911166	T	C	100	PASS	AC=28;AF=0.00559105;AN=5008;NS=2504;DP=15177;EAS_AF=0;AMR_AF=0.0101;AFR_AF=0;EUR_AF=0.0129;SAS_AF=0.0082;AA=T|||;VT=SNP
11	24383636	rs76168040	C	G	100	PASS	AC=398;AF=0.0794728;AN=5008;NS=2504;DP=17028;EAS_AF=0.1964;AMR_AF=0.0331;AFR_AF=0.0719;EUR_AF=0.0199;SAS_AF=0.0634;AA=G|||;VT=SNP
11	24383954	rs1596279	T	C	100	PASS	AC=3068;AF=0.61262;AN=5008;NS=2504;DP=19569;EAS_AF=0.5119;AMR_AF=0.6138;AFR_AF=0.6415;EUR_AF=0.6948;SAS_AF=0.592;AA=T|||;VT=SNP
11	24383973	rs7928698	T	G	100	PASS	AC=416;AF=0.0830671;AN=5008;NS=2504;DP=19445;EAS_AF=0.1964;AMR_AF=0.0346;AFR_AF=0.093;EUR_AF=0.0199;SAS_AF=0.0521;AA=T|||;VT=SNP
11	24384023	rs7942292	G	A	100	PASS	AC=387;AF=0.0772764;AN=5008;NS=2504;DP=18310;EAS_AF=0.1964;AMR_AF=0.0331;AFR_AF=0.0719;EUR_AF=0.0199;SAS_AF=0.0521;AA=G|||;VT=SNP
11	24384697	rs11027834	T	C	100	PASS	AC=1846;AF=0.36861;AN=5008;NS=2504;DP=16899;EAS_AF=0.3502;AMR_AF=0.4121;AFR_AF=0.1808;EUR_AF=0.5527;SAS_AF=0.4213;AA=t|||;VT=SNP
11	24384883	rs75959138	A	G	100	PASS	AC=418;AF=0.0834665;AN=5008;NS=2504;DP=18279;EAS_AF=0.1974;AMR_AF=0.0346;AFR_AF=0.093;EUR_AF=0.0199;SAS_AF=0.0532;AA=A|||;VT=SNP
11	24385484	rs114727505	C	T	100	PASS	AC=408;AF=0.0814696;AN=5008;NS=2504;DP=19517;EAS_AF=0.1974;AMR_AF=0.0346;AFR_AF=0.0855;EUR_AF=0.0199;SAS_AF=0.0532;AA=C|||;VT=SNP
11	24385485	rs7125166	A	G	100	PASS	AC=2997;AF=0.598442;AN=5008;NS=2504;DP=19488;EAS_AF=0.5129;AMR_AF=0.6081;AFR_AF=0.5893;EUR_AF=0.6938;SAS_AF=0.5941;AA=G|||;VT=SNP
11	24385510	rs11027835	A	G	100	PASS	AC=3067;AF=0.61242;AN=5008;NS=2504;DP=18903;EAS_AF=0.5129;AMR_AF=0.6124;AFR_AF=0.6399;EUR_AF=0.6938;SAS_AF=0.5941;AA=G|||;VT=SNP
11	24385569	rs12360997	A	G	100	PASS	AC=1844;AF=0.368211;AN=5008;NS=2504;DP=18011;EAS_AF=0.3502;AMR_AF=0.4121;AFR_AF=0.18;EUR_AF=0.5517;SAS_AF=0.4213;AA=A|||;VT=SNP
11	24385583	rs12365432	T	A	100	PASS	AC=1844;AF=0.368211;AN=5008;NS=2504;DP=17966;EAS_AF=0.3502;AMR_AF=0.4121;AFR_AF=0.18;EUR_AF=0.5517;SAS_AF=0.4213;AA=A|||;VT=SNP
11	24385662	rs57934027	T	G	100	PASS	AC=661;AF=0.131989;AN=5008;NS=2504;DP=18106;EAS_AF=0.1974;AMR_AF=0.049;AFR_AF=0.2685;EUR_AF=0.0209;SAS_AF=0.0532;AA=T|||;VT=SNP
11	24385683	rs11027836	G	C	100	PASS	AC=2991;AF=0.597244;AN=5008;NS=2504;DP=18537;EAS_AF=0.5129;AMR_AF=0.6081;AFR_AF=0.5855;EUR_AF=0.6938;SAS_AF=0.593;AA=C|||;VT=SNP
11	24385918	rs12361030	A	G	100	PASS	AC=1415;AF=0.282548;AN=5008;NS=2504;DP=13101;EAS_AF=0.1528;AMR_AF=0.3775;AFR_AF=0.087;EUR_AF=0.5318;SAS_AF=0.3569;AA=A|||;VT=SNP
11	24387165	rs73440290	C	A	100	PASS	AC=618;AF=0.123403;AN=5008;NS=2504;DP=16696;EAS_AF=0.1974;AMR_AF=0.0447;AFR_AF=0.2383;EUR_AF=0.0209;SAS_AF=0.0532;AA=C|||;VT=SNP
11	24387419	rs117110582	G	C	100	PASS	AC=47;AF=0.00938498;AN=5008;NS=2504;DP=15974;EAS_AF=0;AMR_AF=0.0086;AFR_AF=0.0008;EUR_AF=0.0239;SAS_AF=0.0164;AA=g|||;VT=SNP
11	24387583	rs1025883	C	T	100	PASS	AC=1328;AF=0.265176;AN=5008;NS=2504;DP=15262;EAS_AF=0.1538;AMR_AF=0.3746;AFR_AF=0.0227;EUR_AF=0.5308;SAS_AF=0.3569;AA=C|||;VT=SNP
11	24387608	rs1025884	G	A	100	PASS	AC=1413;AF=0.282149;AN=5008;NS=2504;DP=15038;EAS_AF=0.1528;AMR_AF=0.3775;AFR_AF=0.0862;EUR_AF=0.5308;SAS_AF=0.3569;AA=G|||;VT=SNP
11	24388242	rs1016114	A	G	100	PASS	AC=911;AF=0.181909;AN=5008;NS=2504;DP=12978;EAS_AF=0.1627;AMR_AF=0.183;AFR_AF=0.2262;EUR_AF=0.1412;SAS_AF=0.183;AA=A|||;VT=SNP
11	24388354	rs79346670	G	A	100	PASS	AC=408;AF=0.0814696;AN=5008;NS=2504;DP=13875;EAS_AF=0.1964;AMR_AF=0.0346;AFR_AF=0.0855;EUR_AF=0.0199;SAS_AF=0.0542;AA=A|||;VT=SNP
11	24388628	rs77916129	G	A	100	PASS	AC=417;AF=0.0832668;AN=5008;NS=2504;DP=15865;EAS_AF=0.1964;AMR_AF=0.0346;AFR_AF=0.093;EUR_AF=0.0199;SAS_AF=0.0532;AA=G|||;VT=SNP
11	24388776	rs28418320	T	C	100	PASS	AC=544;AF=0.108626;AN=5008;NS=2504;DP=16795;EAS_AF=0.0734;AMR_AF=0.0865;AFR_AF=0.1112;EUR_AF=0.1272;SAS_AF=0.138;AA=T|||;VT=SNP
11	24388878	rs11027838	A	T	100	PASS	AC=1327;AF=0.264976;AN=5008;NS=2504;DP=18345;EAS_AF=0.1528;AMR_AF=0.3746;AFR_AF=0.0227;EUR_AF=0.5308;SAS_AF=0.3569;AA=A|||;VT=SNP
11	24389115	rs72875828	A	G	100	PASS	AC=1327;AF=0.264976;AN=5008;NS=2504;DP=18226;EAS_AF=0.1528;AMR_AF=0.3746;AFR_AF=0.0227;EUR_AF=0.5308;SAS_AF=0.3569;AA=A|||;VT=SNP
11	24389235	rs11027839	A	C	100	PASS	AC=1838;AF=0.367013;AN=5008;NS=2504;DP=17199;EAS_AF=0.3502;AMR_AF=0.4121;AFR_AF=0.1755;EUR_AF=0.5517;SAS_AF=0.4213;AA=A|||;VT=SNP
11	24389328	rs11027840	T	A	100	PASS	AC=200;AF=0.0399361;AN=5008;NS=2504;DP=17271;EAS_AF=0.001;AMR_AF=0.1585;AFR_AF=0.003;EUR_AF=0.0626;SAS_AF=0.0225;AA=T|||;VT=SNP
11	24389385	rs61875407	T	C	100	PASS	AC=53;AF=0.0105831;AN=5008;NS=2504;DP=16726;EAS_AF=0;AMR_AF=0.0115;AFR_AF=0;EUR_AF=0.0417;SAS_AF=0.0031;AA=T|||;VT=SNP
11	24390150	rs10834324	G	C	100	PASS	AC=3066;AF=0.61222;AN=5008;NS=2504;DP=15779;EAS_AF=0.5119;AMR_AF=0.6138;AFR_AF=0.6399;EUR_AF=0.6938;SAS_AF=0.593;AA=C|||;VT=SNP
11	24390172	rs80016760	A	G	100	PASS	AC=419;AF=0.0836661;AN=5008;NS=2504;DP=15868;EAS_AF=0.1974;AMR_AF=0.0346;AFR_AF=0.0938;EUR_AF=0.0199;SAS_AF=0.0532;AA=A|||;VT=SNP
11	24390301	rs12363717	G	A	100	PASS	AC=1328;AF=0.265176;AN=5008;NS=2504;DP=16283;EAS_AF=0.1528;AMR_AF=0.3746;AFR_AF=0.0227;EUR_AF=0.5318;SAS_AF=0.3569;AA=G|||;VT=SNP
11	24390533	rs10834325	G	T	100	PASS	AC=543;AF=0.108427;AN=5008;NS=2504;DP=15529;EAS_AF=0.0734;AMR_AF=0.0865;AFR_AF=0.112;EUR_AF=0.1272;SAS_AF=0.136;AA=G|||;VT=SNP
11	24391169	rs11027841	C	T	100	PASS	AC=1327;AF=0.264976;AN=5008;NS=2504;DP=15793;EAS_AF=0.1528;AMR_AF=0.3746;AFR_AF=0.0227;EUR_AF=0.5308;SAS_AF=0.3569;AA=C|||;VT=SNP
11	24391297	rs11027842	A	G	100	PASS	AC=1426;AF=0.284744;AN=5008;NS=2504;DP=15365;EAS_AF=0.1528;AMR_AF=0.3775;AFR_AF=0.0877;EUR_AF=0.5308;SAS_AF=0.3681;AA=A|||;VT=SNP
11	24391477	rs55948106	A	G	100	PASS	AC=1424;AF=0.284345;AN=5008;NS=2504;DP=18128;EAS_AF=0.1528;AMR_AF=0.3775;AFR_AF=0.0877;EUR_AF=0.5288;SAS_AF=0.3681;AA=A|||;VT=SNP
11	24392008	rs149311899	T	C	100	PASS	AC=332;AF=0.0662939;AN=5008;NS=2504;DP=17914;EAS_AF=0.0903;AMR_AF=0.0937;AFR_AF=0.0968;EUR_AF=0.0139;SAS_AF=0.0348;AA=T|||;VT=SNP
11	24392487	rs115482522	T	C	100	PASS	AC=333;AF=0.0664936;AN=5008;NS=2504;DP=18574;EAS_AF=0.0913;AMR_AF=0.0937;AFR_AF=0.0968;EUR_AF=0.0139;SAS_AF=0.0348;AA=T|||;VT=SNP
11	24392556	rs7102412	G	T	100	PASS	AC=914;AF=0.182508;AN=5008;NS=2504;DP=17106;EAS_AF=0.1637;AMR_AF=0.1816;AFR_AF=0.2284;EUR_AF=0.1412;SAS_AF=0.183;AA=T|||;VT=SNP
11	24392726	rs10834326	T	C	100	PASS	AC=54;AF=0.0107827;AN=5008;NS=2504;DP=17806;EAS_AF=0;AMR_AF=0.0115;AFR_AF=0;EUR_AF=0.0417;SAS_AF=0.0041;AA=T|||;VT=SNP
11	24393730	rs57690699	T	C	100	PASS	AC=380;AF=0.0758786;AN=5008;NS=2504;DP=17608;EAS_AF=0.1984;AMR_AF=0.0331;AFR_AF=0.0643;EUR_AF=0.0199;SAS_AF=0.0532;AA=T|||;VT=SNP
11	24393886	rs11027845	C	A	100	PASS	AC=1795;AF=0.358427;AN=5008;NS=2504;DP=17727;EAS_AF=0.3522;AMR_AF=0.415;AFR_AF=0.1422;EUR_AF=0.5527;SAS_AF=0.4172;AA=C|||;VT=SNP
11	24393904	rs1157929	T	C	100	PASS	AC=1795;AF=0.358427;AN=5008;NS=2504;DP=17567;EAS_AF=0.3522;AMR_AF=0.415;AFR_AF=0.1422;EUR_AF=0.5527;SAS_AF=0.4172;AA=T|||;VT=SNP
11	24393982	rs1157930	G	T	100	PASS	AC=3283;AF=0.655551;AN=5008;NS=2504;DP=17589;EAS_AF=0.5169;AMR_AF=0.6369;AFR_AF=0.7723;EUR_AF=0.7048;SAS_AF=0.6033;AA=T|||;VT=SNP
11	24394101	rs1157931	G	A	100	PASS	AC=2273;AF=0.453874;AN=5008;NS=2504;DP=18869;EAS_AF=0.3522;AMR_AF=0.4452;AFR_AF=0.4781;EUR_AF=0.5626;SAS_AF=0.4202;AA=A|||;VT=SNP
11	24394551	rs1372957	C	A	100	PASS	AC=3284;AF=0.655751;AN=5008;NS=2504;DP=16036;EAS_AF=0.5159;AMR_AF=0.6369;AFR_AF=0.7731;EUR_AF=0.7048;SAS_AF=0.6043;AA=A|||;VT=SNP
11	24394782	rs75182488	A	C	100	PASS	AC=381;AF=0.0760783;AN=5008;NS=2504;DP=14458;EAS_AF=0.1994;AMR_AF=0.0331;AFR_AF=0.0643;EUR_AF=0.0199;SAS_AF=0.0532;AA=A|||;VT=SNP
11	24394815	rs11027846	A	C	100	PASS	AC=1793;AF=0.358027;AN=5008;NS=2504;DP=13891;EAS_AF=0.3522;AMR_AF=0.4121;AFR_AF=0.1422;EUR_AF=0.5527;SAS_AF=0.4172;AA=A|||;VT=SNP
11	24395221	rs72875837	T	C	100	PASS	AC=1794;AF=0.358227;AN=5008;NS=2504;DP=18875;EAS_AF=0.3522;AMR_AF=0.4135;AFR_AF=0.1422;EUR_AF=0.5527;SAS_AF=0.4172;AA=T|||;VT=SNP
11	24395822	rs72875838	A	G	100	PASS	AC=90;AF=0.0179712;AN=5008;NS=2504;DP=18892;EAS_AF=0.001;AMR_AF=0.0101;AFR_AF=0.0008;EUR_AF=0.0487;SAS_AF=0.0327;AA=A|||;VT=SNP
11	24395890	rs1470278	A	C	100	PASS	AC=3385;AF=0.675919;AN=5008;NS=2504;DP=18590;EAS_AF=0.5179;AMR_AF=0.6427;AFR_AF=0.8457;EUR_AF=0.7048;SAS_AF=0.6033;AA=C|||;VT=SNP
11	24395951	rs1470279	G	T	100	PASS	AC=1791;AF=0.357628;AN=5008;NS=2504;DP=18951;EAS_AF=0.3522;AMR_AF=0.4135;AFR_AF=0.1392;EUR_AF=0.5527;SAS_AF=0.4182;AA=T|||;VT=SNP
11	24396319	rs11027849	T	C	100	PASS	AC=2284;AF=0.45607;AN=5008;NS=2504;DP=18897;EAS_AF=0.3522;AMR_AF=0.4467;AFR_AF=0.4773;EUR_AF=0.5626;SAS_AF=0.4315;AA=C|||;VT=SNP
11	24396526	rs10834328	G	A	100	PASS	AC=3252;AF=0.649361;AN=5008;NS=2504;DP=19171;EAS_AF=0.5169;AMR_AF=0.634;AFR_AF=0.7511;EUR_AF=0.7038;SAS_AF=0.6033;AA=A|||;VT=SNP
11	24397225	rs35846200	T	C	100	PASS	AC=1847;AF=0.36881;AN=5008;NS=2504;DP=17367;EAS_AF=0.3522;AMR_AF=0.4193;AFR_AF=0.1702;EUR_AF=0.5537;SAS_AF=0.4284;AA=t|||;VT=SNP
11	24397226	rs77812433	G	A	100	PASS	AC=395;AF=0.0788738;AN=5008;NS=2504;DP=17338;EAS_AF=0.1984;AMR_AF=0.0331;AFR_AF=0.0673;EUR_AF=0.0199;SAS_AF=0.0644;AA=G|||;VT=SNP
11	24397553	rs1470277	A	C	100	PASS	AC=2331;AF=0.465455;AN=5008;NS=2504;DP=16471;EAS_AF=0.3532;AMR_AF=0.4524;AFR_AF=0.5083;EUR_AF=0.5636;SAS_AF=0.4315;AA=C|||;VT=SNP
11	24397676	rs1470276	A	G	100	PASS	AC=2331;AF=0.465455;AN=5008;NS=2504;DP=17152;EAS_AF=0.3522;AMR_AF=0.4524;AFR_AF=0.5091;EUR_AF=0.5636;SAS_AF=0.4315;AA=G|||;VT=SNP
11	24397910	rs142632537	C	T	100	PASS	AC=20;AF=0.00399361;AN=5008;NS=2504;DP=17537;EAS_AF=0;AMR_AF=0.0014;AFR_AF=0;EUR_AF=0.0169;SAS_AF=0.002;AA=c|||;VT=SNP
11	24398179	rs10834329	A	G	100	PASS	AC=1842;AF=0.367812;AN=5008;NS=2504;DP=16785;EAS_AF=0.3512;AMR_AF=0.4164;AFR_AF=0.1747;EUR_AF=0.5527;SAS_AF=0.4213;AA=A|||;VT=SNP
11	24398195	rs10834330	T	G	100	PASS	AC=1326;AF=0.264776;AN=5008;NS=2504;DP=16848;EAS_AF=0.1528;AMR_AF=0.3746;AFR_AF=0.0227;EUR_AF=0.5308;SAS_AF=0.3558;AA=T|||;VT=SNP
11	24398590	rs1899546	A	C	100	PASS	AC=2040;AF=0.407348;AN=5008;NS=2504;DP=15069;EAS_AF=0.3512;AMR_AF=0.4251;AFR_AF=0.32;EUR_AF=0.5527;SAS_AF=0.4213;AA=A|||;VT=SNP
11	24398833	rs1159408	G	A	100	PASS	AC=1993;AF=0.397963;AN=5008;NS=2504;DP=17100;EAS_AF=0.3512;AMR_AF=0.4193;AFR_AF=0.2882;EUR_AF=0.5517;SAS_AF=0.4213;AA=G|||;VT=SNP
11	24399097	rs12577327	C	T	100	PASS	AC=495;AF=0.0988419;AN=5008;NS=2504;DP=17511;EAS_AF=0.0734;AMR_AF=0.0836;AFR_AF=0.0764;EUR_AF=0.1272;SAS_AF=0.137;AA=C|||;VT=SNP
11	24399181	rs11027852	C	A	100	PASS	AC=1825;AF=0.364417;AN=5008;NS=2504;DP=18655;EAS_AF=0.3512;AMR_AF=0.4164;AFR_AF=0.1702;EUR_AF=0.5527;SAS_AF=0.41;AA=C|||;VT=SNP
11	24399805	rs7940888	A	G	100	PASS	AC=901;AF=0.179912;AN=5008;NS=2504;DP=20181;EAS_AF=0.1478;AMR_AF=0.1844;AFR_AF=0.2375;EUR_AF=0.1412;SAS_AF=0.1718;AA=A|||;VT=SNP
11	24399860	rs7927719	T	G	100	PASS	AC=910;AF=0.181709;AN=5008;NS=2504;DP=20277;EAS_AF=0.1478;AMR_AF=0.1844;AFR_AF=0.2436;EUR_AF=0.1421;SAS_AF=0.1718;AA=T|||;VT=SNP
11	24399951	rs1159575	T	A	100	PASS	AC=3355;AF=0.669928;AN=5008;NS=2504;DP=20226;EAS_AF=0.499;AMR_AF=0.6398;AFR_AF=0.8449;EUR_AF=0.7038;SAS_AF=0.5961;AA=A|||;VT=SNP
11	24400006	rs1159574	A	G	100	PASS	AC=2040;AF=0.407348;AN=5008;NS=2504;DP=19518;EAS_AF=0.3512;AMR_AF=0.4251;AFR_AF=0.32;EUR_AF=0.5527;SAS_AF=0.4213;AA=A|||;VT=SNP
11	24400276	rs1158871	A	C	100	PASS	AC=1016;AF=0.202875;AN=5008;NS=2504;DP=17437;EAS_AF=0.1657;AMR_AF=0.1916;AFR_AF=0.298;EUR_AF=0.1421;SAS_AF=0.183;AA=A|||;VT=SNP
11	24400501	rs57398571	G	A	100	PASS	AC=1981;AF=0.395567;AN=5008;NS=2504;DP=15157;EAS_AF=0.3512;AMR_AF=0.4193;AFR_AF=0.2874;EUR_AF=0.5517;SAS_AF=0.41;AA=G|||;VT=SNP
11	24400735	rs1443038	C	G	100	PASS	AC=3253;AF=0.649561;AN=5008;NS=2504;DP=16919;EAS_AF=0.499;AMR_AF=0.634;AFR_AF=0.7716;EUR_AF=0.7038;SAS_AF=0.5951;AA=G|||;VT=SNP
11	24400938	rs17306894	C	T	100	PASS	AC=1328;AF=0.265176;AN=5008;NS=2504;DP=15751;EAS_AF=0.1528;AMR_AF=0.3746;AFR_AF=0.0227;EUR_AF=0.5318;SAS_AF=0.3569;AA=C|||;VT=SNP
11	24401600	rs7127372	A	G	100	PASS	AC=1795;AF=0.358427;AN=5008;NS=2504;DP=19142;EAS_AF=0.3522;AMR_AF=0.4107;AFR_AF=0.1422;EUR_AF=0.5517;SAS_AF=0.4213;AA=A|||;VT=SNP
11	24402047	rs72875849	G	A	100	PASS	AC=1794;AF=0.358227;AN=5008;NS=2504;DP=14466;EAS_AF=0.3522;AMR_AF=0.4107;AFR_AF=0.1415;EUR_AF=0.5517;SAS_AF=0.4213;AA=G|||;VT=SNP
11	24402230	rs12363525	A	G	100	PASS	AC=964;AF=0.192492;AN=5008;NS=2504;DP=15748;EAS_AF=0.1458;AMR_AF=0.1888;AFR_AF=0.2753;EUR_AF=0.1421;SAS_AF=0.183;AA=A|||;VT=SNP
11	24402623	rs11027854	G	C	100	PASS	AC=1794;AF=0.358227;AN=5008;NS=2504;DP=17430;EAS_AF=0.3522;AMR_AF=0.4107;AFR_AF=0.1415;EUR_AF=0.5517;SAS_AF=0.4213;AA=G|||;VT=SNP
11	24402669	rs150753178	C	T	100	PASS	AC=20;AF=0.00399361;AN=5008;NS=2504;DP=19168;EAS_AF=0;AMR_AF=0.0014;AFR_AF=0;EUR_AF=0.0169;SAS_AF=0.002;AA=C|||;VT=SNP
11	24402738	rs1443040	T	C	100	PASS	AC=2070;AF=0.413339;AN=5008;NS=2504;DP=20592;EAS_AF=0.3522;AMR_AF=0.4265;AFR_AF=0.3411;EUR_AF=0.5527;SAS_AF=0.4213;AA=T|||;VT=SNP
11	24402756	rs12416942	C	T	100	PASS	AC=1794;AF=0.358227;AN=5008;NS=2504;DP=20413;EAS_AF=0.3522;AMR_AF=0.4107;AFR_AF=0.1415;EUR_AF=0.5517;SAS_AF=0.4213;AA=C|||;VT=SNP
11	24403620	rs11027857	G	A	100	PASS	AC=2348;AF=0.46885;AN=5008;NS=2504;DP=19177;EAS_AF=0.3512;AMR_AF=0.451;AFR_AF=0.5287;EUR_AF=0.5616;SAS_AF=0.4264;AA=g|||;VT=SNP
11	24403785	rs78909539	A	G	100	PASS	AC=298;AF=0.0595048;AN=5008;NS=2504;DP=19832;EAS_AF=0.0913;AMR_AF=0.0865;AFR_AF=0.0741;EUR_AF=0.0139;SAS_AF=0.0348;AA=A|||;VT=SNP
11	24403882	rs77516602	C	T	100	PASS	AC=413;AF=0.0824681;AN=5008;NS=2504;DP=19366;EAS_AF=0.1984;AMR_AF=0.0331;AFR_AF=0.0719;EUR_AF=0.0199;SAS_AF=0.0767;AA=C|||;VT=SNP
11	24404007	rs10834331	T	G	100	PASS	AC=2346;AF=0.46845;AN=5008;NS=2504;DP=17685;EAS_AF=0.3512;AMR_AF=0.451;AFR_AF=0.5287;EUR_AF=0.5606;SAS_AF=0.4254;AA=G|||;VT=SNP
11	24404014	rs61875410	C	T	100	PASS	AC=429;AF=0.0856629;AN=5008;NS=2504;DP=17499;EAS_AF=0.0546;AMR_AF=0.0821;AFR_AF=0.0416;EUR_AF=0.1272;SAS_AF=0.137;AA=C|||;VT=SNP
11	24404054	rs10834332	C	G	100	PASS	AC=2131;AF=0.425519;AN=5008;NS=2504;DP=17283;EAS_AF=0.3512;AMR_AF=0.4294;AFR_AF=0.3865;EUR_AF=0.5507;SAS_AF=0.4233;AA=C|||;VT=SNP
11	24404247	rs1157636	A	G	100	PASS	AC=2828;AF=0.564696;AN=5008;NS=2504;DP=18890;EAS_AF=0.4067;AMR_AF=0.536;AFR_AF=0.6074;EUR_AF=0.6879;SAS_AF=0.5634;AA=G|||;VT=SNP
11	24404596	rs1157635	A	G	100	PASS	AC=2343;AF=0.467851;AN=5008;NS=2504;DP=18965;EAS_AF=0.3502;AMR_AF=0.451;AFR_AF=0.5287;EUR_AF=0.5606;SAS_AF=0.4233;AA=G|||;VT=SNP
11	24404678	rs78893441	T	C	100	PASS	AC=135;AF=0.0269569;AN=5008;NS=2504;DP=18706;EAS_AF=0.0129;AMR_AF=0.0375;AFR_AF=0.0023;EUR_AF=0.0586;SAS_AF=0.0348;AA=T|||;VT=SNP
11	24404695	rs1443041	A	T	100	PASS	AC=2338;AF=0.466853;AN=5008;NS=2504;DP=18992;EAS_AF=0.3502;AMR_AF=0.4496;AFR_AF=0.5257;EUR_AF=0.5606;SAS_AF=0.4233;AA=T|||;VT=SNP
11	24404914	rs79186691	T	C	100	PASS	AC=54;AF=0.0107827;AN=5008;NS=2504;DP=19571;EAS_AF=0;AMR_AF=0.0187;AFR_AF=0.0038;EUR_AF=0.0338;SAS_AF=0.002;AA=T|||;VT=SNP
11	24404945	rs74233537	C	T	100	PASS	AC=333;AF=0.0664936;AN=5008;NS=2504;DP=18966;EAS_AF=0.0913;AMR_AF=0.0937;AFR_AF=0.0968;EUR_AF=0.0139;SAS_AF=0.0348;AA=C|||;VT=SNP
11	24405084	rs75293111	G	T	100	PASS	AC=387;AF=0.0772764;AN=5008;NS=2504;DP=17755;EAS_AF=0.1974;AMR_AF=0.0331;AFR_AF=0.0719;EUR_AF=0.0199;SAS_AF=0.0511;AA=G|||;VT=SNP
11	24405145	rs76391080	G	T	100	PASS	AC=377;AF=0.0752796;AN=5008;NS=2504;DP=16254;EAS_AF=0.1974;AMR_AF=0.0331;AFR_AF=0.0643;EUR_AF=0.0199;SAS_AF=0.0511;AA=G|||;VT=SNP
11	24405260	rs7113699	A	T	100	PASS	AC=23;AF=0.00459265;AN=5008;NS=2504;DP=15219;EAS_AF=0;AMR_AF=0.0072;AFR_AF=0;EUR_AF=0.0169;SAS_AF=0.001;AA=A|||;VT=SNP
11	24405921	rs11027859	A	C	100	PASS	AC=1314;AF=0.26238;AN=5008;NS=2504;DP=18279;EAS_AF=0.1518;AMR_AF=0.3746;AFR_AF=0.0227;EUR_AF=0.5308;SAS_AF=0.3446;AA=A|||;VT=SNP
11	24406140	rs11027860	C	T	100	PASS	AC=1836;AF=0.366613;AN=5008;NS=2504;DP=19173;EAS_AF=0.3492;AMR_AF=0.4179;AFR_AF=0.1725;EUR_AF=0.5517;SAS_AF=0.4202;AA=T|||;VT=SNP
11	24406212	rs72875860	G	A	100	PASS	AC=1838;AF=0.367013;AN=5008;NS=2504;DP=18770;EAS_AF=0.3502;AMR_AF=0.4179;AFR_AF=0.1725;EUR_AF=0.5527;SAS_AF=0.4202;AA=A|||;VT=SNP
11	24406264	rs72875861	G	A	100	PASS	AC=1837;AF=0.366813;AN=5008;NS=2504;DP=18315;EAS_AF=0.3492;AMR_AF=0.4179;AFR_AF=0.1725;EUR_AF=0.5527;SAS_AF=0.4202;AA=A|||;VT=SNP
11	24406419	rs1899543	A	T	100	PASS	AC=1836;AF=0.366613;AN=5008;NS=2504;DP=17752;EAS_AF=0.3492;AMR_AF=0.4179;AFR_AF=0.1725;EUR_AF=0.5517;SAS_AF=0.4202;AA=A|||;VT=SNP
11	24406499	rs1899542	A	G	100	PASS	AC=1836;AF=0.366613;AN=5008;NS=2504;DP=17903;EAS_AF=0.3492;AMR_AF=0.4179;AFR_AF=0.1725;EUR_AF=0.5517;SAS_AF=0.4202;AA=A|||;VT=SNP
11	24406732	rs1372961	G	A	100	PASS	AC=3246;AF=0.648163;AN=5008;NS=2504;DP=15706;EAS_AF=0.495;AMR_AF=0.6326;AFR_AF=0.77;EUR_AF=0.7018;SAS_AF=0.5971;AA=G|||;VT=SNP
11	24406800	rs11027861	A	T	100	PASS	AC=511;AF=0.102037;AN=5008;NS=2504;DP=15942;EAS_AF=0.0744;AMR_AF=0.0836;AFR_AF=0.0862;EUR_AF=0.1272;SAS_AF=0.1391;AA=A|||;VT=SNP
11	24406801	rs11027862	A	T	100	PASS	AC=511;AF=0.102037;AN=5008;NS=2504;DP=15902;EAS_AF=0.0744;AMR_AF=0.0836;AFR_AF=0.0862;EUR_AF=0.1272;SAS_AF=0.1391;AA=A|||;VT=SNP
11	24406895	rs11027863	C	T	100	PASS	AC=1835;AF=0.366414;AN=5008;NS=2504;DP=14819;EAS_AF=0.3482;AMR_AF=0.4179;AFR_AF=0.1725;EUR_AF=0.5517;SAS_AF=0.4202;AA=T|||;VT=SNP
11	24406929	rs11027864	G	T	100	PASS	AC=1835;AF=0.366414;AN=5008;NS=2504;DP=13760;EAS_AF=0.3482;AMR_AF=0.4179;AFR_AF=0.1725;EUR_AF=0.5517;SAS_AF=0.4202;AA=T|||;VT=SNP
11	24407108	rs7122189	C	T	100	PASS	AC=1049;AF=0.209465;AN=5008;NS=2504;DP=13223;EAS_AF=0.381;AMR_AF=0.2104;AFR_AF=0.0847;EUR_AF=0.1382;SAS_AF=0.274;AA=C|||;VT=SNP
11	24407381	rs7122726	G	A	100	PASS	AC=1829;AF=0.365216;AN=5008;NS=2504;DP=16289;EAS_AF=0.3492;AMR_AF=0.4164;AFR_AF=0.1687;EUR_AF=0.5517;SAS_AF=0.4192;AA=A|||;VT=SNP
11	24407443	rs11027865	A	G	100	PASS	AC=81;AF=0.0161741;AN=5008;NS=2504;DP=17872;EAS_AF=0;AMR_AF=0.0303;AFR_AF=0.0008;EUR_AF=0.0437;SAS_AF=0.0153;AA=A|||;VT=SNP
11	24407623	rs1899538	G	A	100	PASS	AC=1830;AF=0.365415;AN=5008;NS=2504;DP=18387;EAS_AF=0.3492;AMR_AF=0.4179;AFR_AF=0.1679;EUR_AF=0.5517;SAS_AF=0.4202;AA=A|||;VT=SNP
11	24407759	rs11027867	T	C	100	PASS	AC=1829;AF=0.365216;AN=5008;NS=2504;DP=17751;EAS_AF=0.3482;AMR_AF=0.4179;AFR_AF=0.1679;EUR_AF=0.5517;SAS_AF=0.4202;AA=T|||;VT=SNP
11	24407764	rs77754268	A	G	100	PASS	AC=384;AF=0.0766773;AN=5008;NS=2504;DP=17766;EAS_AF=0.0913;AMR_AF=0.098;AFR_AF=0.1331;EUR_AF=0.0139;SAS_AF=0.0348;AA=A|||;VT=SNP
11	24408311	rs72875878	G	T	100	PASS	AC=1830;AF=0.365415;AN=5008;NS=2504;DP=16597;EAS_AF=0.3492;AMR_AF=0.4179;AFR_AF=0.1679;EUR_AF=0.5517;SAS_AF=0.4202;AA=T|||;VT=SNP
11	24408398	rs72875881	T	G	100	PASS	AC=1829;AF=0.365216;AN=5008;NS=2504;DP=17598;EAS_AF=0.3482;AMR_AF=0.4179;AFR_AF=0.1679;EUR_AF=0.5517;SAS_AF=0.4202;AA=G|||;VT=SNP
11	24408424	rs72875882	G	T	100	PASS	AC=1827;AF=0.364816;AN=5008;NS=2504;DP=17570;EAS_AF=0.3492;AMR_AF=0.4179;AFR_AF=0.1664;EUR_AF=0.5507;SAS_AF=0.4202;AA=G|||;VT=SNP
11	24408483	rs72875883	T	G	100	PASS	AC=1829;AF=0.365216;AN=5008;NS=2504;DP=17674;EAS_AF=0.3482;AMR_AF=0.4179;AFR_AF=0.1679;EUR_AF=0.5517;SAS_AF=0.4202;AA=G|||;VT=SNP
11	24411035	rs147775778	T	C	100	PASS	AC=30;AF=0.00599042;AN=5008;NS=2504;DP=18388;EAS_AF=0;AMR_AF=0.0058;AFR_AF=0;EUR_AF=0.0189;SAS_AF=0.0072;AA=-|||;VT=SNP
11	24411087	rs148909440	C	T	100	PASS	AC=31;AF=0.0061901;AN=5008;NS=2504;DP=19198;EAS_AF=0.001;AMR_AF=0.0187;AFR_AF=0.0008;EUR_AF=0.0159;SAS_AF=0;AA=C|||;VT=SNP
11	24411266	rs12789765	C	A	100	PASS	AC=1042;AF=0.208067;AN=5008;NS=2504;DP=18123;EAS_AF=0.0744;AMR_AF=0.121;AFR_AF=0.4554;EUR_AF=0.1421;SAS_AF=0.1411;AA=C|||;VT=SNP
11	24411377	rs11027873	A	G	100	PASS	AC=1367;AF=0.272963;AN=5008;NS=2504;DP=17538;EAS_AF=0.2718;AMR_AF=0.1455;AFR_AF=0.4849;EUR_AF=0.161;SAS_AF=0.1933;AA=G|||;VT=SNP
11	24411521	rs112057134	A	G	100	PASS	AC=31;AF=0.0061901;AN=5008;NS=2504;DP=17984;EAS_AF=0;AMR_AF=0.0115;AFR_AF=0;EUR_AF=0.0189;SAS_AF=0.0041;AA=A|||;VT=SNP
11	24411568	rs11027874	A	G	100	PASS	AC=543;AF=0.108427;AN=5008;NS=2504;DP=17732;EAS_AF=0.0655;AMR_AF=0.0793;AFR_AF=0.1188;EUR_AF=0.1312;SAS_AF=0.136;AA=A|||;VT=SNP
11	24411609	rs74431353	A	G	100	PASS	AC=570;AF=0.113818;AN=5008;NS=2504;DP=17052;EAS_AF=0.1925;AMR_AF=0.0519;AFR_AF=0.2005;EUR_AF=0.0239;SAS_AF=0.0521;AA=A|||;VT=SNP
11	24411930	rs2403915	C	T	100	PASS	AC=3584;AF=0.715655;AN=5008;NS=2504;DP=16857;EAS_AF=0.7609;AMR_AF=0.5922;AFR_AF=0.9297;EUR_AF=0.5308;SAS_AF=0.6575;AA=T|||;VT=SNP
11	24411932	rs2896695	C	G	100	PASS	AC=2341;AF=0.467452;AN=5008;NS=2504;DP=16899;EAS_AF=0.5595;AMR_AF=0.3862;AFR_AF=0.5144;EUR_AF=0.3718;SAS_AF=0.4652;AA=C|||;VT=SNP
11	24411953	rs2896696	A	G	100	PASS	AC=803;AF=0.160343;AN=5008;NS=2504;DP=16360;EAS_AF=0.1597;AMR_AF=0.1254;AFR_AF=0.2663;EUR_AF=0.0865;SAS_AF=0.1186;AA=A|||;VT=SNP
11	24411959	rs2896697	C	A	100	PASS	AC=700;AF=0.139776;AN=5008;NS=2504;DP=16285;EAS_AF=0.1597;AMR_AF=0.111;AFR_AF=0.1793;EUR_AF=0.0835;SAS_AF=0.1442;AA=A|||;VT=SNP
11	24412017	rs10834335	G	A	100	PASS	AC=1341;AF=0.267772;AN=5008;NS=2504;DP=16487;EAS_AF=0.2173;AMR_AF=0.3977;AFR_AF=0.0847;EUR_AF=0.4523;SAS_AF=0.2853;AA=G|||;VT=SNP
11	24412204	rs7121295	G	A	100	PASS	AC=2025;AF=0.404353;AN=5008;NS=2504;DP=8279;EAS_AF=0.1091;AMR_AF=0.5014;AFR_AF=0.4781;EUR_AF=0.5368;SAS_AF=0.4039;AA=A|||;VT=SNP
11	24412621	rs4923170	T	G	100	PASS	AC=2585;AF=0.516174;AN=5008;NS=2504;DP=18354;EAS_AF=0.5833;AMR_AF=0.4438;AFR_AF=0.6112;EUR_AF=0.3718;SAS_AF=0.5184;AA=T|||;VT=SNP
11	24412719	rs144408598	A	T	100	PASS	AC=74;AF=0.0147764;AN=5008;NS=2504;DP=19199;EAS_AF=0;AMR_AF=0.0288;AFR_AF=0.0023;EUR_AF=0.0457;SAS_AF=0.0051;AA=A|||;VT=SNP
11	24412973	rs11027876	C	G	100	PASS	AC=1499;AF=0.299321;AN=5008;NS=2504;DP=15691;EAS_AF=0.2282;AMR_AF=0.4135;AFR_AF=0.1157;EUR_AF=0.498;SAS_AF=0.3354;AA=C|||;VT=SNP
11	24412992	rs10834337	G	A	100	PASS	AC=1499;AF=0.299321;AN=5008;NS=2504;DP=15429;EAS_AF=0.2282;AMR_AF=0.4135;AFR_AF=0.1157;EUR_AF=0.498;SAS_AF=0.3354;AA=G|||;VT=SNP
11	24413889	rs1318495	G	C	100	PASS	AC=324;AF=0.0646965;AN=5008;NS=2504;DP=16185;EAS_AF=0.0526;AMR_AF=0.0908;AFR_AF=0.0507;EUR_AF=0.0596;SAS_AF=0.0828;AA=G|||;VT=SNP
11	24414558	rs61301976	G	A	100	PASS	AC=479;AF=0.095647;AN=5008;NS=2504;DP=17052;EAS_AF=0.0496;AMR_AF=0.0965;AFR_AF=0.1997;EUR_AF=0.0547;SAS_AF=0.044;AA=G|||;VT=SNP
11	24414604	rs12786572	A	G	100	PASS	AC=2244;AF=0.448083;AN=5008;NS=2504;DP=15816;EAS_AF=0.5446;AMR_AF=0.353;AFR_AF=0.5348;EUR_AF=0.3131;SAS_AF=0.4376;AA=G|||;VT=SNP
11	24414709	rs11027877	A	G	100	PASS	AC=409;AF=0.0816693;AN=5008;NS=2504;DP=17205;EAS_AF=0.0536;AMR_AF=0.0937;AFR_AF=0.1112;EUR_AF=0.0596;SAS_AF=0.0849;AA=A|||;VT=SNP
11	24414722	rs72877604	C	G	100	PASS	AC=1898;AF=0.378994;AN=5008;NS=2504;DP=17145;EAS_AF=0.4196;AMR_AF=0.4986;AFR_AF=0.0983;EUR_AF=0.5944;SAS_AF=0.41;AA=C|||;VT=SNP
11	24415310	rs78358886	A	G	100	PASS	AC=179;AF=0.0357428;AN=5008;NS=2504;DP=15343;EAS_AF=0.1032;AMR_AF=0.0303;AFR_AF=0.0008;EUR_AF=0.0358;SAS_AF=0.0174;AA=A|||;VT=SNP
11	24415421	rs9783352	G	A	100	PASS	AC=1660;AF=0.33147;AN=5008;NS=2504;DP=16106;EAS_AF=0.4544;AMR_AF=0.255;AFR_AF=0.3699;EUR_AF=0.2416;SAS_AF=0.2996;AA=G|||;VT=SNP
11	24415612	rs12285241	C	T	100	PASS	AC=543;AF=0.108427;AN=5008;NS=2504;DP=19225;EAS_AF=0.0526;AMR_AF=0.1167;AFR_AF=0.1384;EUR_AF=0.1113;SAS_AF=0.1166;AA=C|||;VT=SNP
11	24415678	rs60036997	C	T	100	PASS	AC=519;AF=0.103634;AN=5008;NS=2504;DP=19707;EAS_AF=0.0675;AMR_AF=0.0922;AFR_AF=0.1362;EUR_AF=0.0716;SAS_AF=0.138;AA=C|||;VT=SNP
11	24415803	rs2403917	G	T	100	PASS	AC=1852;AF=0.369808;AN=5008;NS=2504;DP=18556;EAS_AF=0.4008;AMR_AF=0.4957;AFR_AF=0.0983;EUR_AF=0.5726;SAS_AF=0.407;AA=G|||;VT=SNP
11	24415811	rs144080294	C	T	100	PASS	AC=101;AF=0.0201677;AN=5008;NS=2504;DP=18475;EAS_AF=0;AMR_AF=0.0187;AFR_AF=0.003;EUR_AF=0.0517;SAS_AF=0.0327;AA=C|||;VT=SNP
11	24416034	rs11027880	A	G	100	PASS	AC=519;AF=0.103634;AN=5008;NS=2504;DP=18540;EAS_AF=0.0526;AMR_AF=0.1138;AFR_AF=0.1384;EUR_AF=0.0915;SAS_AF=0.1145;AA=A|||;VT=SNP
11	24416249	rs2403918	T	G	100	PASS	AC=4089;AF=0.816494;AN=5008;NS=2504;DP=16641;EAS_AF=0.9514;AMR_AF=0.8602;AFR_AF=0.5227;EUR_AF=0.9404;SAS_AF=0.9162;AA=G|||;VT=SNP
11	24416331	rs11027881	A	G	100	PASS	AC=543;AF=0.108427;AN=5008;NS=2504;DP=17115;EAS_AF=0.0526;AMR_AF=0.1167;AFR_AF=0.1392;EUR_AF=0.1113;SAS_AF=0.1155;AA=A|||;VT=SNP
11	24416345	rs12277184	G	A	100	PASS	AC=230;AF=0.0459265;AN=5008;NS=2504;DP=17473;EAS_AF=0;AMR_AF=0.0259;AFR_AF=0.0968;EUR_AF=0.0517;SAS_AF=0.0327;AA=G|||;VT=SNP
11	24416603	rs142637063	C	T	100	PASS	AC=28;AF=0.00559105;AN=5008;NS=2504;DP=17681;EAS_AF=0;AMR_AF=0.0072;AFR_AF=0;EUR_AF=0.0169;SAS_AF=0.0061;AA=C|||;VT=SNP
11	24417025	rs61875431	C	G	100	PASS	AC=35;AF=0.00698882;AN=5008;NS=2504;DP=19169;EAS_AF=0;AMR_AF=0.0159;AFR_AF=0.0023;EUR_AF=0.0139;SAS_AF=0.0072;AA=C|||;VT=SNP
11	24417324	rs73425105	G	A	100	PASS	AC=552;AF=0.110224;AN=5008;NS=2504;DP=19863;EAS_AF=0.0486;AMR_AF=0.098;AFR_AF=0.2504;EUR_AF=0.0567;SAS_AF=0.0481;AA=g|||;VT=SNP
11	24417557	rs117710573	G	A	100	PASS	AC=43;AF=0.00858626;AN=5008;NS=2504;DP=17649;EAS_AF=0;AMR_AF=0.0101;AFR_AF=0.003;EUR_AF=0.0278;SAS_AF=0.0041;AA=G|||;VT=SNP
11	24417646	rs10767182	G	T	100	PASS	AC=1884;AF=0.376198;AN=5008;NS=2504;DP=18362;EAS_AF=0.4018;AMR_AF=0.4957;AFR_AF=0.1218;EUR_AF=0.5736;SAS_AF=0.4059;AA=G|||;VT=SNP
11	24417947	rs12577492	A	C	100	PASS	AC=2232;AF=0.445687;AN=5008;NS=2504;DP=18031;EAS_AF=0.5317;AMR_AF=0.3746;AFR_AF=0.5076;EUR_AF=0.3499;SAS_AF=0.4223;AA=A|||;VT=SNP
11	24418121	rs10834338	A	G	100	PASS	AC=3588;AF=0.716454;AN=5008;NS=2504;DP=20055;EAS_AF=0.88;AMR_AF=0.7507;AFR_AF=0.4894;EUR_AF=0.834;SAS_AF=0.7096;AA=A|||;VT=SNP
11	24418217	rs75622977	T	A	100	PASS	AC=79;AF=0.0157748;AN=5008;NS=2504;DP=20496;EAS_AF=0.0288;AMR_AF=0.0317;AFR_AF=0.0015;EUR_AF=0.0089;SAS_AF=0.0174;AA=T|||;VT=SNP
11	24418507	rs10767183	G	A	100	PASS	AC=2724;AF=0.54393;AN=5008;NS=2504;DP=20308;EAS_AF=0.4494;AMR_AF=0.6268;AFR_AF=0.4834;EUR_AF=0.6819;SAS_AF=0.5225;AA=A|||;VT=SNP
11	24418689	rs76922738	G	T	100	PASS	AC=400;AF=0.0798722;AN=5008;NS=2504;DP=16917;EAS_AF=0.0526;AMR_AF=0.0965;AFR_AF=0.1044;EUR_AF=0.0606;SAS_AF=0.0828;AA=G|||;VT=SNP
11	24418787	rs113514125	C	A	100	PASS	AC=19;AF=0.00379393;AN=5008;NS=2504;DP=17789;EAS_AF=0;AMR_AF=0.0058;AFR_AF=0;EUR_AF=0.0129;SAS_AF=0.002;AA=C|||;VT=SNP
11	24418948	rs77583741	C	T	100	PASS	AC=43;AF=0.00858626;AN=5008;NS=2504;DP=19075;EAS_AF=0;AMR_AF=0.0101;AFR_AF=0.003;EUR_AF=0.0278;SAS_AF=0.0041;AA=C|||;VT=SNP
11	24418971	rs11823782	G	A	100	PASS	AC=233;AF=0.0465256;AN=5008;NS=2504;DP=18027;EAS_AF=0.0486;AMR_AF=0.0836;AFR_AF=0.0227;EUR_AF=0.0537;SAS_AF=0.0429;AA=G|||;VT=SNP
11	24419193	rs73425108	G	T	100	PASS	AC=200;AF=0.0399361;AN=5008;NS=2504;DP=17193;EAS_AF=0;AMR_AF=0.0274;AFR_AF=0.0734;EUR_AF=0.0517;SAS_AF=0.0327;AA=G|||;VT=SNP
11	24419287	rs10767184	G	T	100	PASS	AC=2653;AF=0.529752;AN=5008;NS=2504;DP=16108;EAS_AF=0.4494;AMR_AF=0.621;AFR_AF=0.4327;EUR_AF=0.6819;SAS_AF=0.5225;AA=G|||;VT=SNP
11	24419308	rs10834339	C	T	100	PASS	AC=2653;AF=0.529752;AN=5008;NS=2504;DP=17242;EAS_AF=0.4504;AMR_AF=0.621;AFR_AF=0.4319;EUR_AF=0.6819;SAS_AF=0.5225;AA=C|||;VT=SNP
11	24419361	rs10767185	G	A	100	PASS	AC=3800;AF=0.758786;AN=5008;NS=2504;DP=17972;EAS_AF=0.88;AMR_AF=0.7752;AFR_AF=0.5613;EUR_AF=0.8658;SAS_AF=0.7791;AA=g|||;VT=SNP
11	24419389	rs9667958	A	G	100	PASS	AC=3801;AF=0.758986;AN=5008;NS=2504;DP=18522;EAS_AF=0.881;AMR_AF=0.7752;AFR_AF=0.5613;EUR_AF=0.8658;SAS_AF=0.7791;AA=A|||;VT=SNP
11	24419445	rs9666802	G	A	100	PASS	AC=3800;AF=0.758786;AN=5008;NS=2504;DP=18739;EAS_AF=0.88;AMR_AF=0.7752;AFR_AF=0.5613;EUR_AF=0.8658;SAS_AF=0.7791;AA=A|||;VT=SNP
11	24419481	rs9299979	A	G	100	PASS	AC=3800;AF=0.758786;AN=5008;NS=2504;DP=17394;EAS_AF=0.88;AMR_AF=0.7752;AFR_AF=0.5613;EUR_AF=0.8658;SAS_AF=0.7791;AA=G|||;VT=SNP
11	24419800	rs10742035	T	A	100	PASS	AC=3801;AF=0.758986;AN=5008;NS=2504;DP=16354;EAS_AF=0.88;AMR_AF=0.7752;AFR_AF=0.562;EUR_AF=0.8658;SAS_AF=0.7791;AA=A|||;VT=SNP
11	24420295	rs2403920	G	A	100	PASS	AC=3108;AF=0.620607;AN=5008;NS=2504;DP=15986;EAS_AF=0.502;AMR_AF=0.7205;AFR_AF=0.5779;EUR_AF=0.7416;SAS_AF=0.6053;AA=A|||;VT=SNP
11	24420386	rs2403921	A	G	100	PASS	AC=3195;AF=0.637979;AN=5008;NS=2504;DP=17913;EAS_AF=0.503;AMR_AF=0.7262;AFR_AF=0.6392;EUR_AF=0.7425;SAS_AF=0.6053;AA=G|||;VT=SNP
11	24420704	rs12574144	A	G	100	PASS	AC=1632;AF=0.325879;AN=5008;NS=2504;DP=19298;EAS_AF=0.498;AMR_AF=0.245;AFR_AF=0.211;EUR_AF=0.2555;SAS_AF=0.4335;AA=A|||;VT=SNP
11	24420879	rs73425123	C	G	100	PASS	AC=529;AF=0.105631;AN=5008;NS=2504;DP=21060;EAS_AF=0.0486;AMR_AF=0.098;AFR_AF=0.2383;EUR_AF=0.0547;SAS_AF=0.0429;AA=C|||;VT=SNP
11	24420945	rs12791936	A	G	100	PASS	AC=1667;AF=0.332867;AN=5008;NS=2504;DP=18368;EAS_AF=0.499;AMR_AF=0.245;AFR_AF=0.2368;EUR_AF=0.2555;SAS_AF=0.4335;AA=A|||;VT=SNP
11	24421040	rs73425125	G	A	100	PASS	AC=530;AF=0.105831;AN=5008;NS=2504;DP=18147;EAS_AF=0.0486;AMR_AF=0.098;AFR_AF=0.2383;EUR_AF=0.0557;SAS_AF=0.0429;AA=G|||;VT=SNP
11	24421095	rs73425127	T	A	100	PASS	AC=530;AF=0.105831;AN=5008;NS=2504;DP=17460;EAS_AF=0.0486;AMR_AF=0.098;AFR_AF=0.2383;EUR_AF=0.0557;SAS_AF=0.0429;AA=T|||;VT=SNP
11	24421133	rs55730851	G	T	100	PASS	AC=2499;AF=0.499002;AN=5008;NS=2504;DP=17622;EAS_AF=0.4504;AMR_AF=0.6023;AFR_AF=0.4168;EUR_AF=0.6312;SAS_AF=0.4509;AA=T|||;VT=SNP
11	24421735	rs6484044	C	T	100	PASS	AC=2884;AF=0.575879;AN=5008;NS=2504;DP=17628;EAS_AF=0.5992;AMR_AF=0.4741;AFR_AF=0.7126;EUR_AF=0.4254;SAS_AF=0.5941;AA=T|||;VT=SNP
11	24421770	rs6484045	A	G	100	PASS	AC=2143;AF=0.427915;AN=5008;NS=2504;DP=17426;EAS_AF=0.5466;AMR_AF=0.3458;AFR_AF=0.4599;EUR_AF=0.3121;SAS_AF=0.4397;AA=A|||;VT=SNP
11	24421827	rs6484046	C	T	100	PASS	AC=2774;AF=0.553914;AN=5008;NS=2504;DP=15429;EAS_AF=0.5982;AMR_AF=0.4712;AFR_AF=0.6596;EUR_AF=0.4254;SAS_AF=0.5562;AA=C|||;VT=SNP
11	24421831	rs6484047	T	C	100	PASS	AC=2776;AF=0.554313;AN=5008;NS=2504;DP=15622;EAS_AF=0.6002;AMR_AF=0.4712;AFR_AF=0.6596;EUR_AF=0.4254;SAS_AF=0.5562;AA=T|||;VT=SNP
11	24421988	rs6484048	A	G	100	PASS	AC=2885;AF=0.576078;AN=5008;NS=2504;DP=15900;EAS_AF=0.5992;AMR_AF=0.4741;AFR_AF=0.7126;EUR_AF=0.4254;SAS_AF=0.5951;AA=G|||;VT=SNP
11	24422084	rs6484049	C	G	100	PASS	AC=2883;AF=0.575679;AN=5008;NS=2504;DP=17180;EAS_AF=0.5982;AMR_AF=0.4741;AFR_AF=0.7126;EUR_AF=0.4254;SAS_AF=0.5941;AA=C|||;VT=SNP
11	24422139	rs7110772	A	G	100	PASS	AC=1592;AF=0.317891;AN=5008;NS=2504;DP=19259;EAS_AF=0.497;AMR_AF=0.245;AFR_AF=0.211;EUR_AF=0.2545;SAS_AF=0.3947;AA=A|||;VT=SNP
11	24422276	rs7110890	A	T	100	PASS	AC=2885;AF=0.576078;AN=5008;NS=2504;DP=17704;EAS_AF=0.5992;AMR_AF=0.4755;AFR_AF=0.7126;EUR_AF=0.4254;SAS_AF=0.5941;AA=A|||;VT=SNP
11	24422316	rs7111009	A	G	100	PASS	AC=2885;AF=0.576078;AN=5008;NS=2504;DP=17898;EAS_AF=0.5992;AMR_AF=0.4741;AFR_AF=0.7126;EUR_AF=0.4254;SAS_AF=0.5951;AA=G|||;VT=SNP
11	24422467	rs12804694	A	T	100	PASS	AC=2888;AF=0.576677;AN=5008;NS=2504;DP=17853;EAS_AF=0.6002;AMR_AF=0.4755;AFR_AF=0.7126;EUR_AF=0.4264;SAS_AF=0.5951;AA=T|||;VT=SNP
11	24422499	rs12804714	A	C	100	PASS	AC=2887;AF=0.576478;AN=5008;NS=2504;DP=17681;EAS_AF=0.6002;AMR_AF=0.4755;AFR_AF=0.7126;EUR_AF=0.4264;SAS_AF=0.5941;AA=C|||;VT=SNP
11	24422567	rs12805416	G	C	100	PASS	AC=1594;AF=0.318291;AN=5008;NS=2504;DP=17991;EAS_AF=0.497;AMR_AF=0.2464;AFR_AF=0.211;EUR_AF=0.2555;SAS_AF=0.3947;AA=G|||;VT=SNP
11	24422642	rs7933633	A	G	100	PASS	AC=1594;AF=0.318291;AN=5008;NS=2504;DP=16604;EAS_AF=0.497;AMR_AF=0.2464;AFR_AF=0.211;EUR_AF=0.2555;SAS_AF=0.3947;AA=A|||;VT=SNP
11	24422807	rs7934163	G	A	100	PASS	AC=2883;AF=0.575679;AN=5008;NS=2504;DP=15314;EAS_AF=0.5972;AMR_AF=0.4741;AFR_AF=0.7126;EUR_AF=0.4264;SAS_AF=0.5941;AA=A|||;VT=SNP
11	24423191	rs143238443	C	T	100	PASS	AC=450;AF=0.0898562;AN=5008;NS=2504;DP=11328;EAS_AF=0.0694;AMR_AF=0.0908;AFR_AF=0.0825;EUR_AF=0.0726;SAS_AF=0.138;AA=-|||;VT=SNP
11	24423578	rs2403922	C	A	100	PASS	AC=2911;AF=0.58127;AN=5008;NS=2504;DP=13921;EAS_AF=0.5962;AMR_AF=0.4769;AFR_AF=0.7337;EUR_AF=0.4254;SAS_AF=0.5941;AA=A|||;VT=SNP
11	24423641	rs141475205	G	T	100	PASS	AC=22;AF=0.00439297;AN=5008;NS=2504;DP=13635;EAS_AF=0;AMR_AF=0.0043;AFR_AF=0;EUR_AF=0.0169;SAS_AF=0.002;AA=G|||;VT=SNP
11	24424208	rs112778895	T	C	100	PASS	AC=27;AF=0.00539137;AN=5008;NS=2504;DP=15953;EAS_AF=0;AMR_AF=0.0058;AFR_AF=0.0008;EUR_AF=0.0219;SAS_AF=0;AA=T|||;VT=SNP
11	24424482	rs2403924	G	C	100	PASS	AC=2160;AF=0.43131;AN=5008;NS=2504;DP=16814;EAS_AF=0.5437;AMR_AF=0.3429;AFR_AF=0.4486;EUR_AF=0.3121;SAS_AF=0.4775;AA=C|||;VT=SNP
11	24425299	rs1579116	A	C	100	PASS	AC=602;AF=0.120208;AN=5008;NS=2504;DP=16682;EAS_AF=0.0526;AMR_AF=0.1239;AFR_AF=0.1778;EUR_AF=0.1133;SAS_AF=0.1166;AA=A|||;VT=SNP
11	24425561	rs2403925	G	A	100	PASS	AC=2911;AF=0.58127;AN=5008;NS=2504;DP=18443;EAS_AF=0.5972;AMR_AF=0.4769;AFR_AF=0.733;EUR_AF=0.4254;SAS_AF=0.5941;AA=A|||;VT=SNP
11	24425842	rs116972460	A	G	100	PASS	AC=36;AF=0.0071885;AN=5008;NS=2504;DP=16882;EAS_AF=0;AMR_AF=0.0072;AFR_AF=0.0015;EUR_AF=0.0189;SAS_AF=0.0102;AA=A|||;VT=SNP
11	24426247	rs61875433	A	G	100	PASS	AC=315;AF=0.0628994;AN=5008;NS=2504;DP=17754;EAS_AF=0.0526;AMR_AF=0.0908;AFR_AF=0.0439;EUR_AF=0.0596;SAS_AF=0.0828;AA=A|||;VT=SNP
11	24426773	rs7949951	C	T	100	PASS	AC=10;AF=0.00199681;AN=5008;NS=2504;DP=17132;EAS_AF=0;AMR_AF=0;AFR_AF=0.0008;EUR_AF=0.0089;SAS_AF=0;AA=C|||;VT=SNP
11	24427037	rs75099456	C	A	100	PASS	AC=47;AF=0.00938498;AN=5008;NS=2504;DP=17816;EAS_AF=0;AMR_AF=0.0101;AFR_AF=0;EUR_AF=0.0318;SAS_AF=0.0082;AA=C|||;VT=SNP
11	24427846	rs7940746	T	C	100	PASS	AC=1592;AF=0.317891;AN=5008;NS=2504;DP=17845;EAS_AF=0.496;AMR_AF=0.245;AFR_AF=0.211;EUR_AF=0.2555;SAS_AF=0.3947;AA=T|||;VT=SNP
11	24428310	rs12289618	G	T	100	PASS	AC=637;AF=0.127196;AN=5008;NS=2504;DP=21587;EAS_AF=0.0486;AMR_AF=0.1052;AFR_AF=0.3132;EUR_AF=0.0567;SAS_AF=0.045;AA=T|||;VT=SNP
11	24428396	rs79402647	C	T	100	PASS	AC=962;AF=0.192093;AN=5008;NS=2504;DP=22042;EAS_AF=0.1171;AMR_AF=0.2089;AFR_AF=0.2027;EUR_AF=0.1829;SAS_AF=0.2526;AA=C|||;VT=SNP
11	24428516	rs73425155	C	T	100	PASS	AC=536;AF=0.107029;AN=5008;NS=2504;DP=19480;EAS_AF=0.0486;AMR_AF=0.0994;AFR_AF=0.2398;EUR_AF=0.0567;SAS_AF=0.045;AA=c|||;VT=SNP
11	24428834	rs12289818	C	T	100	PASS	AC=725;AF=0.144768;AN=5008;NS=2504;DP=15576;EAS_AF=0.0486;AMR_AF=0.111;AFR_AF=0.3472;EUR_AF=0.0577;SAS_AF=0.0838;AA=T|||;VT=SNP
11	24429419	rs4633474	T	C	100	PASS	AC=537;AF=0.107228;AN=5008;NS=2504;DP=18686;EAS_AF=0.0486;AMR_AF=0.0994;AFR_AF=0.2405;EUR_AF=0.0567;SAS_AF=0.045;AA=T|||;VT=SNP
11	24430111	rs10767187	A	G	100	PASS	AC=1578;AF=0.315096;AN=5008;NS=2504;DP=17361;EAS_AF=0.497;AMR_AF=0.2435;AFR_AF=0.1997;EUR_AF=0.2555;SAS_AF=0.3957;AA=A|||;VT=SNP
11	24430364	rs11828065	C	T	100	PASS	AC=544;AF=0.108626;AN=5008;NS=2504;DP=18706;EAS_AF=0.0486;AMR_AF=0.1009;AFR_AF=0.2451;EUR_AF=0.0567;SAS_AF=0.045;AA=C|||;VT=SNP
11	24430429	rs10834340	T	G	100	PASS	AC=2903;AF=0.579673;AN=5008;NS=2504;DP=19564;EAS_AF=0.5982;AMR_AF=0.4784;AFR_AF=0.7239;EUR_AF=0.4264;SAS_AF=0.5951;AA=G|||;VT=SNP
11	24430594	rs2403927	T	C	100	PASS	AC=1883;AF=0.375998;AN=5008;NS=2504;DP=18152;EAS_AF=0.4028;AMR_AF=0.4957;AFR_AF=0.121;EUR_AF=0.5736;SAS_AF=0.4049;AA=T|||;VT=SNP
11	24430618	rs72877634	A	C	100	PASS	AC=855;AF=0.170727;AN=5008;NS=2504;DP=18424;EAS_AF=0.4187;AMR_AF=0.0778;AFR_AF=0.0461;EUR_AF=0.1183;SAS_AF=0.2035;AA=A|||;VT=SNP
11	24432214	rs10430920	T	C	100	PASS	AC=1882;AF=0.375799;AN=5008;NS=2504;DP=16685;EAS_AF=0.4018;AMR_AF=0.4971;AFR_AF=0.121;EUR_AF=0.5736;SAS_AF=0.4039;AA=T|||;VT=SNP
11	24432326	rs12788329	A	C	100	PASS	AC=1226;AF=0.244808;AN=5008;NS=2504;DP=16674;EAS_AF=0.4415;AMR_AF=0.1599;AFR_AF=0.1747;EUR_AF=0.1839;SAS_AF=0.2597;AA=A|||;VT=SNP
11	24432446	rs4923171	A	G	100	PASS	AC=1880;AF=0.375399;AN=5008;NS=2504;DP=16865;EAS_AF=0.4018;AMR_AF=0.4957;AFR_AF=0.121;EUR_AF=0.5726;SAS_AF=0.4039;AA=A|||;VT=SNP
11	24432998	rs77214356	T	G	100	PASS	AC=103;AF=0.0205671;AN=5008;NS=2504;DP=18057;EAS_AF=0;AMR_AF=0.0202;AFR_AF=0.003;EUR_AF=0.0527;SAS_AF=0.0327;AA=T|||;VT=SNP
11	24433663	rs7105586	C	T	100	PASS	AC=296;AF=0.0591054;AN=5008;NS=2504;DP=17084;EAS_AF=0;AMR_AF=0.0331;AFR_AF=0.143;EUR_AF=0.0517;SAS_AF=0.0327;AA=C|||;VT=SNP
11	24433856	rs4147351	C	T	100	PASS	AC=2892;AF=0.577476;AN=5008;NS=2504;DP=16229;EAS_AF=0.5982;AMR_AF=0.4755;AFR_AF=0.7179;EUR_AF=0.4245;SAS_AF=0.5961;AA=T|||;VT=SNP
11	24433927	rs4147352	A	C	100	PASS	AC=2892;AF=0.577476;AN=5008;NS=2504;DP=15803;EAS_AF=0.5982;AMR_AF=0.4755;AFR_AF=0.7179;EUR_AF=0.4245;SAS_AF=0.5961;AA=C|||;VT=SNP
11	24433972	rs11027884	C	A	100	PASS	AC=1882;AF=0.375799;AN=5008;NS=2504;DP=14609;EAS_AF=0.4018;AMR_AF=0.4971;AFR_AF=0.121;EUR_AF=0.5736;SAS_AF=0.4039;AA=C|||;VT=SNP
11	24433975	rs4147350	G	A	100	PASS	AC=237;AF=0.0473243;AN=5008;NS=2504;DP=14666;EAS_AF=0.0486;AMR_AF=0.0836;AFR_AF=0.0227;EUR_AF=0.0557;SAS_AF=0.045;AA=G|||;VT=SNP
11	24434392	rs12576733	A	G	100	PASS	AC=1229;AF=0.245407;AN=5008;NS=2504;DP=17009;EAS_AF=0.4425;AMR_AF=0.1599;AFR_AF=0.1762;EUR_AF=0.1839;SAS_AF=0.2597;AA=A|||;VT=SNP
11	24434666	rs12274624	G	T	100	PASS	AC=232;AF=0.0463259;AN=5008;NS=2504;DP=17348;EAS_AF=0;AMR_AF=0.0274;AFR_AF=0.0976;EUR_AF=0.0517;SAS_AF=0.0327;AA=G|||;VT=SNP
11	24434812	rs11601444	C	A	100	PASS	AC=791;AF=0.157947;AN=5008;NS=2504;DP=17069;EAS_AF=0.1012;AMR_AF=0.1816;AFR_AF=0.2413;EUR_AF=0.1163;SAS_AF=0.1299;AA=C|||;VT=SNP
11	24435073	rs7113296	A	C	100	PASS	AC=1225;AF=0.244609;AN=5008;NS=2504;DP=16344;EAS_AF=0.4385;AMR_AF=0.1599;AFR_AF=0.1762;EUR_AF=0.1839;SAS_AF=0.2597;AA=A|||;VT=SNP
11	24435202	rs4307720	T	G	100	PASS	AC=3332;AF=0.665335;AN=5008;NS=2504;DP=16143;EAS_AF=0.5734;AMR_AF=0.7853;AFR_AF=0.5658;EUR_AF=0.7624;SAS_AF=0.7096;AA=T|||;VT=SNP
11	24435611	rs138647659	T	G	100	PASS	AC=24;AF=0.00479233;AN=5008;NS=2504;DP=13498;EAS_AF=0;AMR_AF=0.0029;AFR_AF=0;EUR_AF=0.0199;SAS_AF=0.002;AA=T|||;VT=SNP
11	24435797	rs16912548	C	T	100	PASS	AC=454;AF=0.090655;AN=5008;NS=2504;DP=15499;EAS_AF=0.0556;AMR_AF=0.0879;AFR_AF=0.0703;EUR_AF=0.0716;SAS_AF=0.1759;AA=C|||;VT=SNP
11	24435881	rs145595092	A	G	100	PASS	AC=22;AF=0.00439297;AN=5008;NS=2504;DP=14530;EAS_AF=0;AMR_AF=0.0086;AFR_AF=0.0008;EUR_AF=0.0149;SAS_AF=0;AA=A|||;VT=SNP
11	24436022	rs11027885	C	G	100	PASS	AC=1711;AF=0.341653;AN=5008;NS=2504;DP=11886;EAS_AF=0.3889;AMR_AF=0.4582;AFR_AF=0.0378;EUR_AF=0.5636;SAS_AF=0.3926;AA=C|||;VT=SNP
11	24436303	rs2403930	C	T	100	PASS	AC=1596;AF=0.31869;AN=5008;NS=2504;DP=17607;EAS_AF=0.4335;AMR_AF=0.2032;AFR_AF=0.3737;EUR_AF=0.2376;SAS_AF=0.2914;AA=C|||;VT=SNP
11	24436838	rs4369405	C	G	100	PASS	AC=1851;AF=0.369609;AN=5008;NS=2504;DP=19435;EAS_AF=0.4008;AMR_AF=0.4885;AFR_AF=0.1203;EUR_AF=0.5507;SAS_AF=0.4039;AA=G|||;VT=SNP
11	24436988	rs11607179	T	C	100	PASS	AC=858;AF=0.171326;AN=5008;NS=2504;DP=19501;EAS_AF=0.1012;AMR_AF=0.1859;AFR_AF=0.2905;EUR_AF=0.1153;SAS_AF=0.1299;AA=T|||;VT=SNP
11	24437051	rs56037957	G	A	100	PASS	AC=457;AF=0.091254;AN=5008;NS=2504;DP=18971;EAS_AF=0.0595;AMR_AF=0.0893;AFR_AF=0.0703;EUR_AF=0.0716;SAS_AF=0.1738;AA=g|||;VT=SNP
11	24437643	rs112380290	G	C	100	PASS	AC=804;AF=0.160543;AN=5008;NS=2504;DP=13805;EAS_AF=0.0694;AMR_AF=0.1816;AFR_AF=0.2882;EUR_AF=0.1004;SAS_AF=0.1288;AA=G|||;VT=SNP
11	24437846	rs118175455	C	T	100	PASS	AC=153;AF=0.0305511;AN=5008;NS=2504;DP=11490;EAS_AF=0;AMR_AF=0.1009;AFR_AF=0.0015;EUR_AF=0.0606;SAS_AF=0.0204;AA=C|||;VT=SNP
11	24437869	rs11027887	C	T	100	PASS	AC=1912;AF=0.381789;AN=5008;NS=2504;DP=11400;EAS_AF=0.4325;AMR_AF=0.4971;AFR_AF=0.1203;EUR_AF=0.5736;SAS_AF=0.4039;AA=C|||;VT=SNP
11	24437877	rs11027888	C	A	100	PASS	AC=1912;AF=0.381789;AN=5008;NS=2504;DP=11674;EAS_AF=0.4325;AMR_AF=0.4971;AFR_AF=0.1203;EUR_AF=0.5736;SAS_AF=0.4039;AA=C|||;VT=SNP
11	24438267	rs35917606	G	T	100	PASS	AC=89;AF=0.0177716;AN=5008;NS=2504;DP=20275;EAS_AF=0;AMR_AF=0.0375;AFR_AF=0.0023;EUR_AF=0.0378;SAS_AF=0.0225;AA=G|||;VT=SNP
11	24438530	rs12276010	A	G	100	PASS	AC=390;AF=0.0778754;AN=5008;NS=2504;DP=21730;EAS_AF=0;AMR_AF=0.0447;AFR_AF=0.2065;EUR_AF=0.0537;SAS_AF=0.0327;AA=G|||;VT=SNP
11	24438552	rs12289227	C	A	100	PASS	AC=378;AF=0.0754792;AN=5008;NS=2504;DP=21947;EAS_AF=0;AMR_AF=0.0418;AFR_AF=0.1997;EUR_AF=0.0527;SAS_AF=0.0327;AA=C|||;VT=SNP
11	24438567	rs17234777	C	A	100	PASS	AC=292;AF=0.0583067;AN=5008;NS=2504;DP=21984;EAS_AF=0.0536;AMR_AF=0.0865;AFR_AF=0.0416;EUR_AF=0.0427;SAS_AF=0.0818;AA=C|||;VT=SNP
11	24438783	rs75544563	C	G	100	PASS	AC=445;AF=0.0888578;AN=5008;NS=2504;DP=20083;EAS_AF=0.0169;AMR_AF=0.0937;AFR_AF=0.1974;EUR_AF=0.0567;SAS_AF=0.046;AA=C|||;VT=SNP
11	24439066	rs2292768	A	G	100	PASS	AC=1921;AF=0.383586;AN=5008;NS=2504;DP=14804;EAS_AF=0.4355;AMR_AF=0.4971;AFR_AF=0.121;EUR_AF=0.5726;SAS_AF=0.41;AA=A|||;VT=SNP
11	24439314	rs2292769	A	G	100	PASS	AC=1910;AF=0.38139;AN=5008;NS=2504;DP=14236;EAS_AF=0.4335;AMR_AF=0.4942;AFR_AF=0.121;EUR_AF=0.5716;SAS_AF=0.4039;AA=A|||;VT=SNP
11	24439371	rs58272421	G	A	100	PASS	AC=456;AF=0.0910543;AN=5008;NS=2504;DP=14070;EAS_AF=0.0585;AMR_AF=0.0893;AFR_AF=0.0703;EUR_AF=0.0716;SAS_AF=0.1738;AA=G|||;VT=SNP
11	24439377	rs144039114	T	C	100	PASS	AC=31;AF=0.0061901;AN=5008;NS=2504;DP=14195;EAS_AF=0;AMR_AF=0.0101;AFR_AF=0.0008;EUR_AF=0.0199;SAS_AF=0.0031;AA=T|||;VT=SNP
11	24439427	rs2292770	A	C	100	PASS	AC=292;AF=0.0583067;AN=5008;NS=2504;DP=14181;EAS_AF=0.0526;AMR_AF=0.0865;AFR_AF=0.0416;EUR_AF=0.0427;SAS_AF=0.0828;AA=A|||;VT=SNP
11	24439442	rs7930800	A	G	100	PASS	AC=1580;AF=0.315495;AN=5008;NS=2504;DP=14581;EAS_AF=0.4395;AMR_AF=0.2046;AFR_AF=0.3396;EUR_AF=0.2555;SAS_AF=0.2955;AA=A|||;VT=SNP
11	24439523	rs12417102	T	C	100	PASS	AC=1330;AF=0.265575;AN=5008;NS=2504;DP=14908;EAS_AF=0.1369;AMR_AF=0.2752;AFR_AF=0.4039;EUR_AF=0.171;SAS_AF=0.3016;AA=T|||;VT=SNP
11	24439939	rs77220594	A	G	100	PASS	AC=125;AF=0.0249601;AN=5008;NS=2504;DP=16832;EAS_AF=0.0069;AMR_AF=0.0216;AFR_AF=0.0008;EUR_AF=0.0437;SAS_AF=0.0593;AA=A|||;VT=SNP
11	24440330	rs61336032	C	T	100	PASS	AC=428;AF=0.0854633;AN=5008;NS=2504;DP=17452;EAS_AF=0.0675;AMR_AF=0.0879;AFR_AF=0.0703;EUR_AF=0.0716;SAS_AF=0.137;AA=C|||;VT=SNP
11	24440366	rs118050581	G	T	100	PASS	AC=19;AF=0.00379393;AN=5008;NS=2504;DP=18069;EAS_AF=0;AMR_AF=0.0043;AFR_AF=0;EUR_AF=0.0129;SAS_AF=0.0031;AA=G|||;VT=SNP
11	24440430	rs11027890	T	C	100	PASS	AC=205;AF=0.0409345;AN=5008;NS=2504;DP=17720;EAS_AF=0.0605;AMR_AF=0.0562;AFR_AF=0.0015;EUR_AF=0.0268;SAS_AF=0.0777;AA=T|||;VT=SNP
11	24440652	rs11027891	C	T	100	PASS	AC=419;AF=0.0836661;AN=5008;NS=2504;DP=17267;EAS_AF=0.0675;AMR_AF=0.0865;AFR_AF=0.0643;EUR_AF=0.0716;SAS_AF=0.137;AA=C|||;VT=SNP
11	24440851	rs57337684	G	A	100	PASS	AC=761;AF=0.151957;AN=5008;NS=2504;DP=15091;EAS_AF=0.0694;AMR_AF=0.183;AFR_AF=0.2859;EUR_AF=0.0984;SAS_AF=0.089;AA=G|||;VT=SNP
11	24440896	rs7938423	G	C	100	PASS	AC=1914;AF=0.382188;AN=5008;NS=2504;DP=14752;EAS_AF=0.4335;AMR_AF=0.4957;AFR_AF=0.121;EUR_AF=0.5726;SAS_AF=0.4059;AA=G|||;VT=SNP
11	24440965	rs7924982	T	G	100	PASS	AC=1915;AF=0.382388;AN=5008;NS=2504;DP=15549;EAS_AF=0.4355;AMR_AF=0.4957;AFR_AF=0.1203;EUR_AF=0.5726;SAS_AF=0.4059;AA=T|||;VT=SNP
11	24441274	rs78397404	A	T	100	PASS	AC=43;AF=0.00858626;AN=5008;NS=2504;DP=15963;EAS_AF=0;AMR_AF=0.0216;AFR_AF=0.0008;EUR_AF=0.0268;SAS_AF=0;AA=A|||;VT=SNP
11	24441487	rs140072377	T	C	100	PASS	AC=22;AF=0.00439297;AN=5008;NS=2504;DP=14331;EAS_AF=0;AMR_AF=0.0043;AFR_AF=0;EUR_AF=0.0169;SAS_AF=0.002;AA=T|||;VT=SNP
11	24442106	rs11027892	T	C	100	PASS	AC=1420;AF=0.283546;AN=5008;NS=2504;DP=15099;EAS_AF=0.4375;AMR_AF=0.1902;AFR_AF=0.2307;EUR_AF=0.2545;SAS_AF=0.2924;AA=T|||;VT=SNP
11	24442620	rs4356231	T	C	100	PASS	AC=125;AF=0.0249601;AN=5008;NS=2504;DP=17067;EAS_AF=0.0069;AMR_AF=0.0216;AFR_AF=0.0008;EUR_AF=0.0437;SAS_AF=0.0593;AA=T|||;VT=SNP
11	24442808	rs36061905	G	A	100	PASS	AC=584;AF=0.116613;AN=5008;NS=2504;DP=18024;EAS_AF=0.0585;AMR_AF=0.1037;AFR_AF=0.1831;EUR_AF=0.0726;SAS_AF=0.1411;AA=G|||;VT=SNP
11	24442869	rs12418295	T	A	100	PASS	AC=847;AF=0.169129;AN=5008;NS=2504;DP=16655;EAS_AF=0.0694;AMR_AF=0.1873;AFR_AF=0.3185;EUR_AF=0.1004;SAS_AF=0.1278;AA=T|||;VT=SNP
11	24443570	rs12279193	T	A	100	PASS	AC=298;AF=0.0595048;AN=5008;NS=2504;DP=16392;EAS_AF=0;AMR_AF=0.0346;AFR_AF=0.1384;EUR_AF=0.0567;SAS_AF=0.0348;AA=A|||;VT=SNP
11	24444258	rs61877472	A	C	100	PASS	AC=307;AF=0.0613019;AN=5008;NS=2504;DP=14151;EAS_AF=0.0526;AMR_AF=0.0922;AFR_AF=0.0416;EUR_AF=0.0477;SAS_AF=0.089;AA=A|||;VT=SNP
11	24444322	rs77289280	A	G	100	PASS	AC=307;AF=0.0613019;AN=5008;NS=2504;DP=14295;EAS_AF=0.0526;AMR_AF=0.0922;AFR_AF=0.0416;EUR_AF=0.0477;SAS_AF=0.089;AA=A|||;VT=SNP
11	24444532	rs11027894	T	A	100	PASS	AC=390;AF=0.0778754;AN=5008;NS=2504;DP=14232;EAS_AF=0;AMR_AF=0.0432;AFR_AF=0.2027;EUR_AF=0.0577;SAS_AF=0.0348;AA=A|||;VT=SNP
11	24445555	rs117075746	C	A	100	PASS	AC=206;AF=0.0411342;AN=5008;NS=2504;DP=13552;EAS_AF=0.0179;AMR_AF=0.0836;AFR_AF=0.0227;EUR_AF=0.0557;SAS_AF=0.045;AA=C|||;VT=SNP
11	24446485	rs118142338	C	A	100	PASS	AC=13;AF=0.00259585;AN=5008;NS=2504;DP=15070;EAS_AF=0;AMR_AF=0.0029;AFR_AF=0.003;EUR_AF=0.006;SAS_AF=0.001;AA=C|||;VT=SNP
11	24446873	rs16912551	A	G	100	PASS	AC=927;AF=0.185104;AN=5008;NS=2504;DP=15805;EAS_AF=0.0794;AMR_AF=0.1931;AFR_AF=0.3593;EUR_AF=0.1064;SAS_AF=0.1339;AA=A|||;VT=SNP
11	24447439	rs11027895	C	A	100	PASS	AC=243;AF=0.0485224;AN=5008;NS=2504;DP=18810;EAS_AF=0;AMR_AF=0.0288;AFR_AF=0.0998;EUR_AF=0.0567;SAS_AF=0.0348;AA=C|||;VT=SNP
11	24447958	rs61877473	C	A	100	PASS	AC=884;AF=0.176518;AN=5008;NS=2504;DP=17460;EAS_AF=0.0794;AMR_AF=0.1916;AFR_AF=0.3275;EUR_AF=0.1064;SAS_AF=0.1339;AA=C|||;VT=SNP
11	24447974	rs111661120	T	C	100	PASS	AC=24;AF=0.00479233;AN=5008;NS=2504;DP=17872;EAS_AF=0;AMR_AF=0.0058;AFR_AF=0.0008;EUR_AF=0.0169;SAS_AF=0.002;AA=T|||;VT=SNP
11	24448037	rs78356709	C	T	100	PASS	AC=39;AF=0.00778754;AN=5008;NS=2504;DP=18460;EAS_AF=0;AMR_AF=0.0101;AFR_AF=0.0038;EUR_AF=0.0258;SAS_AF=0.001;AA=C|||;VT=SNP
11	24448202	rs12271505	G	T	100	PASS	AC=986;AF=0.196885;AN=5008;NS=2504;DP=16120;EAS_AF=0.0794;AMR_AF=0.2032;AFR_AF=0.3986;EUR_AF=0.1064;SAS_AF=0.1339;AA=G|||;VT=SNP
11	24448248	rs11027896	C	T	100	PASS	AC=1678;AF=0.335064;AN=5008;NS=2504;DP=15598;EAS_AF=0.4861;AMR_AF=0.2651;AFR_AF=0.2027;EUR_AF=0.2922;SAS_AF=0.4519;AA=C|||;VT=SNP
11	24448695	rs61877474	A	G	100	PASS	AC=827;AF=0.165136;AN=5008;NS=2504;DP=13657;EAS_AF=0.0794;AMR_AF=0.1888;AFR_AF=0.2867;EUR_AF=0.1054;SAS_AF=0.1339;AA=A|||;VT=SNP
11	24448861	rs145668256	C	T	100	PASS	AC=80;AF=0.0159744;AN=5008;NS=2504;DP=13225;EAS_AF=0;AMR_AF=0.0303;AFR_AF=0.0038;EUR_AF=0.0487;SAS_AF=0.0051;AA=C|||;VT=SNP
11	24449207	rs2403932	C	A	100	PASS	AC=3014;AF=0.601837;AN=5008;NS=2504;DP=13014;EAS_AF=0.5655;AMR_AF=0.5086;AFR_AF=0.7746;EUR_AF=0.4563;SAS_AF=0.6217;AA=A|||;VT=SNP
11	24449466	rs2403933	T	G	100	PASS	AC=1838;AF=0.367013;AN=5008;NS=2504;DP=12301;EAS_AF=0.4345;AMR_AF=0.4697;AFR_AF=0.1195;EUR_AF=0.5427;SAS_AF=0.3783;AA=T|||;VT=SNP
11	24449755	rs117618669	G	A	100	PASS	AC=25;AF=0.00499201;AN=5008;NS=2504;DP=14777;EAS_AF=0;AMR_AF=0.0115;AFR_AF=0.0008;EUR_AF=0.0129;SAS_AF=0.0031;AA=G|||;VT=SNP
11	24449998	rs12418983	T	C	100	PASS	AC=602;AF=0.120208;AN=5008;NS=2504;DP=18868;EAS_AF=0.0526;AMR_AF=0.1268;AFR_AF=0.1785;EUR_AF=0.1034;SAS_AF=0.1237;AA=T|||;VT=SNP
11	24450116	rs118016881	C	T	100	PASS	AC=35;AF=0.00698882;AN=5008;NS=2504;DP=17366;EAS_AF=0;AMR_AF=0.0058;AFR_AF=0;EUR_AF=0.0258;SAS_AF=0.0051;AA=C|||;VT=SNP
11	24450449	rs4528330	A	T	100	PASS	AC=1987;AF=0.396765;AN=5008;NS=2504;DP=11967;EAS_AF=0.4861;AMR_AF=0.2997;AFR_AF=0.348;EUR_AF=0.3489;SAS_AF=0.4888;AA=A|||;VT=SNP
11	24450582	rs4130395	A	C	100	PASS	AC=3005;AF=0.60004;AN=5008;NS=2504;DP=12340;EAS_AF=0.5635;AMR_AF=0.5072;AFR_AF=0.7769;EUR_AF=0.4493;SAS_AF=0.6196;AA=C|||;VT=SNP
11	24450619	rs187927920	C	T	100	PASS	AC=19;AF=0.00379393;AN=5008;NS=2504;DP=11816;EAS_AF=0;AMR_AF=0.0173;AFR_AF=0.0015;EUR_AF=0.005;SAS_AF=0;AA=C|||;VT=SNP
11	24450755	rs1579173	G	T	100	PASS	AC=159;AF=0.0317492;AN=5008;NS=2504;DP=11212;EAS_AF=0.0069;AMR_AF=0.0216;AFR_AF=0.0257;EUR_AF=0.0437;SAS_AF=0.0603;AA=G|||;VT=SNP
11	24451199	rs11027900	C	T	100	PASS	AC=297;AF=0.0593051;AN=5008;NS=2504;DP=13649;EAS_AF=0;AMR_AF=0.0331;AFR_AF=0.1384;EUR_AF=0.0567;SAS_AF=0.0348;AA=G|||;VT=SNP
11	24451334	rs2896699	C	T	100	PASS	AC=1689;AF=0.33726;AN=5008;NS=2504;DP=13805;EAS_AF=0.4861;AMR_AF=0.2666;AFR_AF=0.2095;EUR_AF=0.2922;SAS_AF=0.453;AA=c|||;VT=SNP
11	24451479	rs12290353	A	G	100	PASS	AC=1032;AF=0.20607;AN=5008;NS=2504;DP=13208;EAS_AF=0.0784;AMR_AF=0.2075;AFR_AF=0.4304;EUR_AF=0.1083;SAS_AF=0.1339;AA=A|||;VT=SNP
11	24451669	rs72877657	G	A	100	PASS	AC=208;AF=0.0415335;AN=5008;NS=2504;DP=15284;EAS_AF=0;AMR_AF=0.1686;AFR_AF=0.003;EUR_AF=0.0636;SAS_AF=0.0235;AA=G|||;VT=SNP
11	24451830	rs76027577	C	T	100	PASS	AC=141;AF=0.028155;AN=5008;NS=2504;DP=15084;EAS_AF=0;AMR_AF=0.0591;AFR_AF=0.003;EUR_AF=0.0875;SAS_AF=0.0082;AA=C|||;VT=SNP
11	24452368	rs7111013	C	G	100	PASS	AC=2945;AF=0.588059;AN=5008;NS=2504;DP=14737;EAS_AF=0.5655;AMR_AF=0.4841;AFR_AF=0.7776;EUR_AF=0.4264;SAS_AF=0.5951;AA=G|||;VT=SNP
11	24452505	rs74605093	G	A	100	PASS	AC=235;AF=0.0469249;AN=5008;NS=2504;DP=14985;EAS_AF=0;AMR_AF=0.0288;AFR_AF=0.0991;EUR_AF=0.0517;SAS_AF=0.0327;AA=G|||;VT=SNP
11	24452592	rs11027902	G	A	100	PASS	AC=727;AF=0.145168;AN=5008;NS=2504;DP=15601;EAS_AF=0.0268;AMR_AF=0.1153;AFR_AF=0.3903;EUR_AF=0.0596;SAS_AF=0.045;AA=G|||;VT=SNP
11	24452761	rs12795773	C	T	100	PASS	AC=2218;AF=0.442891;AN=5008;NS=2504;DP=14473;EAS_AF=0.5387;AMR_AF=0.3689;AFR_AF=0.388;EUR_AF=0.3668;SAS_AF=0.5491;AA=C|||;VT=SNP
11	24452992	rs7114821	C	T	100	PASS	AC=236;AF=0.0471246;AN=5008;NS=2504;DP=14310;EAS_AF=0;AMR_AF=0.0288;AFR_AF=0.0991;EUR_AF=0.0527;SAS_AF=0.0327;AA=C|||;VT=SNP
11	24453387	rs144196804	C	T	100	PASS	AC=61;AF=0.0121805;AN=5008;NS=2504;DP=15059;EAS_AF=0.0139;AMR_AF=0.0317;AFR_AF=0.0015;EUR_AF=0.0089;SAS_AF=0.0143;AA=C|||;VT=SNP
11	24453493	rs78776755	C	T	100	PASS	AC=577;AF=0.115216;AN=5008;NS=2504;DP=14734;EAS_AF=0.0268;AMR_AF=0.098;AFR_AF=0.2874;EUR_AF=0.0577;SAS_AF=0.045;AA=C|||;VT=SNP
11	24453560	rs12802580	G	A	100	PASS	AC=1637;AF=0.326877;AN=5008;NS=2504;DP=15459;EAS_AF=0.4861;AMR_AF=0.2493;AFR_AF=0.2088;EUR_AF=0.2724;SAS_AF=0.4335;AA=G|||;VT=SNP
11	24453564	rs12802582	G	A	100	PASS	AC=1637;AF=0.326877;AN=5008;NS=2504;DP=15505;EAS_AF=0.4861;AMR_AF=0.2493;AFR_AF=0.2088;EUR_AF=0.2724;SAS_AF=0.4335;AA=G|||;VT=SNP
11	24453783	rs76690281	A	C	100	PASS	AC=33;AF=0.00658946;AN=5008;NS=2504;DP=13836;EAS_AF=0;AMR_AF=0.0014;AFR_AF=0.0008;EUR_AF=0.0268;SAS_AF=0.0041;AA=A|||;VT=SNP
11	24453998	rs11027903	T	A	100	PASS	AC=1913;AF=0.381989;AN=5008;NS=2504;DP=13354;EAS_AF=0.4325;AMR_AF=0.4942;AFR_AF=0.1218;EUR_AF=0.5726;SAS_AF=0.4059;AA=T|||;VT=SNP
11	24454112	rs11027904	A	G	100	PASS	AC=1675;AF=0.334465;AN=5008;NS=2504;DP=12736;EAS_AF=0.5218;AMR_AF=0.2493;AFR_AF=0.2095;EUR_AF=0.2724;SAS_AF=0.4346;AA=A|||;VT=SNP
11	24455365	rs2896700	G	A	100	PASS	AC=290;AF=0.0579073;AN=5008;NS=2504;DP=13674;EAS_AF=0.0516;AMR_AF=0.0865;AFR_AF=0.0401;EUR_AF=0.0427;SAS_AF=0.0838;AA=G|||;VT=SNP
11	24455387	rs2403935	G	A	100	PASS	AC=1906;AF=0.380591;AN=5008;NS=2504;DP=13241;EAS_AF=0.4286;AMR_AF=0.4942;AFR_AF=0.121;EUR_AF=0.5726;SAS_AF=0.4039;AA=G|||;VT=SNP
11	24455755	rs2403936	G	A	100	PASS	AC=1873;AF=0.374002;AN=5008;NS=2504;DP=15415;EAS_AF=0.3968;AMR_AF=0.4942;AFR_AF=0.121;EUR_AF=0.5726;SAS_AF=0.4029;AA=G|||;VT=SNP
11	24455860	rs2403937	T	G	100	PASS	AC=1874;AF=0.374201;AN=5008;NS=2504;DP=15274;EAS_AF=0.3978;AMR_AF=0.4942;AFR_AF=0.121;EUR_AF=0.5726;SAS_AF=0.4029;AA=T|||;VT=SNP
11	24456581	rs7114145	T	C	100	PASS	AC=1616;AF=0.322684;AN=5008;NS=2504;DP=16337;EAS_AF=0.498;AMR_AF=0.2493;AFR_AF=0.2095;EUR_AF=0.2724;SAS_AF=0.3988;AA=T|||;VT=SNP
11	24456739	rs2896701	G	A	100	PASS	AC=1653;AF=0.330072;AN=5008;NS=2504;DP=15944;EAS_AF=0.499;AMR_AF=0.2493;AFR_AF=0.2095;EUR_AF=0.2724;SAS_AF=0.4356;AA=G|||;VT=SNP
11	24456784	rs7936407	T	C	100	PASS	AC=3205;AF=0.639976;AN=5008;NS=2504;DP=15060;EAS_AF=0.501;AMR_AF=0.7291;AFR_AF=0.6891;EUR_AF=0.7266;SAS_AF=0.5644;AA=C|||;VT=SNP
11	24457008	rs11027906	T	A	100	PASS	AC=631;AF=0.125998;AN=5008;NS=2504;DP=15939;EAS_AF=0.0526;AMR_AF=0.1239;AFR_AF=0.2133;EUR_AF=0.0954;SAS_AF=0.1166;AA=T|||;VT=SNP
11	24457156	rs11027907	A	G	100	PASS	AC=1644;AF=0.328275;AN=5008;NS=2504;DP=15705;EAS_AF=0.494;AMR_AF=0.2478;AFR_AF=0.2095;EUR_AF=0.2714;SAS_AF=0.4335;AA=A|||;VT=SNP
11	24457229	rs11602620	C	T	100	PASS	AC=289;AF=0.0577077;AN=5008;NS=2504;DP=18509;EAS_AF=0.0516;AMR_AF=0.085;AFR_AF=0.0401;EUR_AF=0.0427;SAS_AF=0.0838;AA=C|||;VT=SNP
11	24457272	rs11027908	T	G	100	PASS	AC=1654;AF=0.330272;AN=5008;NS=2504;DP=19237;EAS_AF=0.5;AMR_AF=0.2493;AFR_AF=0.2095;EUR_AF=0.2724;SAS_AF=0.4356;AA=T|||;VT=SNP
11	24457755	rs7102470	C	T	100	PASS	AC=629;AF=0.125599;AN=5008;NS=2504;DP=17196;EAS_AF=0.0516;AMR_AF=0.1239;AFR_AF=0.2126;EUR_AF=0.0954;SAS_AF=0.1166;AA=C|||;VT=SNP
11	24458255	rs79306871	T	G	100	PASS	AC=38;AF=0.00758786;AN=5008;NS=2504;DP=14894;EAS_AF=0;AMR_AF=0.0014;AFR_AF=0.0008;EUR_AF=0.0308;SAS_AF=0.0051;AA=T|||;VT=SNP
11	24458497	rs11027909	C	A	100	PASS	AC=555;AF=0.110823;AN=5008;NS=2504;DP=14843;EAS_AF=0.0516;AMR_AF=0.1196;AFR_AF=0.1899;EUR_AF=0.0934;SAS_AF=0.0767;AA=C|||;VT=SNP
11	24458713	rs11027910	C	T	100	PASS	AC=421;AF=0.0840655;AN=5008;NS=2504;DP=17453;EAS_AF=0.0516;AMR_AF=0.1052;AFR_AF=0.1581;EUR_AF=0.0437;SAS_AF=0.044;AA=C|||;VT=SNP
11	24460017	rs143668744	A	C	100	PASS	AC=99;AF=0.0197684;AN=5008;NS=2504;DP=20395;EAS_AF=0;AMR_AF=0.0216;AFR_AF=0.0015;EUR_AF=0.0457;SAS_AF=0.0368;AA=A|||;VT=SNP
11	24461174	rs117992452	A	G	100	PASS	AC=80;AF=0.0159744;AN=5008;NS=2504;DP=14177;EAS_AF=0;AMR_AF=0.0303;AFR_AF=0.0038;EUR_AF=0.0487;SAS_AF=0.0051;AA=A|||;VT=SNP
11	24461629	rs61877476	C	T	100	PASS	AC=1813;AF=0.362021;AN=5008;NS=2504;DP=13102;EAS_AF=0.4266;AMR_AF=0.4553;AFR_AF=0.1097;EUR_AF=0.5348;SAS_AF=0.3926;AA=C|||;VT=SNP
11	24462350	rs4922680	C	G	100	PASS	AC=1656;AF=0.330671;AN=5008;NS=2504;DP=13861;EAS_AF=0.4911;AMR_AF=0.268;AFR_AF=0.1974;EUR_AF=0.2843;SAS_AF=0.4376;AA=C|||;VT=SNP
11	24462551	rs144652327	G	A	100	PASS	AC=119;AF=0.023762;AN=5008;NS=2504;DP=11515;EAS_AF=0.004;AMR_AF=0.0288;AFR_AF=0.0038;EUR_AF=0.0527;SAS_AF=0.0378;AA=G|||;VT=SNP
11	24464617	rs146839314	C	A	100	PASS	AC=19;AF=0.00379393;AN=5008;NS=2504;DP=14456;EAS_AF=0;AMR_AF=0.0086;AFR_AF=0;EUR_AF=0.0119;SAS_AF=0.001;AA=C|||;VT=SNP
11	24464646	rs140621076	A	G	100	PASS	AC=10;AF=0.00199681;AN=5008;NS=2504;DP=15330;EAS_AF=0;AMR_AF=0;AFR_AF=0.0008;EUR_AF=0.0089;SAS_AF=0;AA=A|||;VT=SNP
11	24464744	rs79181078	T	C	100	PASS	AC=119;AF=0.023762;AN=5008;NS=2504;DP=16147;EAS_AF=0.004;AMR_AF=0.0288;AFR_AF=0.0038;EUR_AF=0.0527;SAS_AF=0.0378;AA=T|||;VT=SNP
11	24465033	rs7113480	G	T	100	PASS	AC=1700;AF=0.339457;AN=5008;NS=2504;DP=19968;EAS_AF=0.502;AMR_AF=0.268;AFR_AF=0.1967;EUR_AF=0.2843;SAS_AF=0.4724;AA=G|||;VT=SNP
11	24465115	rs80152433	A	G	100	PASS	AC=145;AF=0.0289537;AN=5008;NS=2504;DP=21038;EAS_AF=0.004;AMR_AF=0.0303;AFR_AF=0.0227;EUR_AF=0.0527;SAS_AF=0.0378;AA=A|||;VT=SNP
11	24465592	rs117852700	A	T	100	PASS	AC=116;AF=0.0231629;AN=5008;NS=2504;DP=19783;EAS_AF=0.0317;AMR_AF=0.0346;AFR_AF=0.0023;EUR_AF=0.0358;SAS_AF=0.0215;AA=A|||;VT=SNP
11	24465612	rs7113947	A	G	100	PASS	AC=4419;AF=0.882388;AN=5008;NS=2504;DP=19595;EAS_AF=0.9831;AMR_AF=0.8977;AFR_AF=0.7216;EUR_AF=0.9165;SAS_AF=0.9499;AA=G|||;VT=SNP
11	24465705	rs7114445	G	C	100	PASS	AC=2350;AF=0.469249;AN=5008;NS=2504;DP=17977;EAS_AF=0.5972;AMR_AF=0.4352;AFR_AF=0.385;EUR_AF=0.3807;SAS_AF=0.5665;AA=C|||;VT=SNP
11	24467011	rs1996393	C	A	100	PASS	AC=145;AF=0.0289537;AN=5008;NS=2504;DP=15973;EAS_AF=0.004;AMR_AF=0.0303;AFR_AF=0.0227;EUR_AF=0.0527;SAS_AF=0.0378;AA=C|||;VT=SNP
11	24467344	rs117094380	C	T	100	PASS	AC=154;AF=0.0307508;AN=5008;NS=2504;DP=13474;EAS_AF=0;AMR_AF=0.0231;AFR_AF=0.0265;EUR_AF=0.0437;SAS_AF=0.0603;AA=C|||;VT=SNP
11	24467581	rs11529206	T	G	100	PASS	AC=2021;AF=0.403554;AN=5008;NS=2504;DP=15696;EAS_AF=0.496;AMR_AF=0.3199;AFR_AF=0.3472;EUR_AF=0.338;SAS_AF=0.5112;AA=G|||;VT=SNP
11	24467596	rs11529783	G	A	100	PASS	AC=1690;AF=0.33746;AN=5008;NS=2504;DP=16057;EAS_AF=0.4921;AMR_AF=0.2666;AFR_AF=0.1967;EUR_AF=0.2843;SAS_AF=0.4734;AA=C|||;VT=SNP
11	24468366	rs147868847	C	T	100	PASS	AC=254;AF=0.0507188;AN=5008;NS=2504;DP=18018;EAS_AF=0.0169;AMR_AF=0.0937;AFR_AF=0.031;EUR_AF=0.0815;SAS_AF=0.0501;AA=-|||;VT=SNP
11	24468720	rs76367813	A	G	100	PASS	AC=145;AF=0.0289537;AN=5008;NS=2504;DP=14931;EAS_AF=0.004;AMR_AF=0.0303;AFR_AF=0.0227;EUR_AF=0.0527;SAS_AF=0.0378;AA=A|||;VT=SNP
11	24468765	rs138777357	G	A	100	PASS	AC=145;AF=0.0289537;AN=5008;NS=2504;DP=16012;EAS_AF=0.004;AMR_AF=0.0303;AFR_AF=0.0227;EUR_AF=0.0527;SAS_AF=0.0378;AA=G|||;VT=SNP
11	24469134	rs115479028	T	G	100	PASS	AC=145;AF=0.0289537;AN=5008;NS=2504;DP=16271;EAS_AF=0.004;AMR_AF=0.0303;AFR_AF=0.0227;EUR_AF=0.0527;SAS_AF=0.0378;AA=T|||;VT=SNP
11	24469451	rs6484051	G	A	100	PASS	AC=2023;AF=0.403954;AN=5008;NS=2504;DP=16238;EAS_AF=0.497;AMR_AF=0.3199;AFR_AF=0.3472;EUR_AF=0.339;SAS_AF=0.5112;AA=A|||;VT=SNP
11	24469641	rs1878442	T	C	100	PASS	AC=1651;AF=0.329673;AN=5008;NS=2504;DP=18146;EAS_AF=0.4841;AMR_AF=0.2695;AFR_AF=0.1989;EUR_AF=0.2843;SAS_AF=0.4366;AA=T|||;VT=SNP
11	24470771	rs35644420	G	T	100	PASS	AC=1690;AF=0.33746;AN=5008;NS=2504;DP=19238;EAS_AF=0.4911;AMR_AF=0.268;AFR_AF=0.1967;EUR_AF=0.2843;SAS_AF=0.4734;AA=G|||;VT=SNP
11	24470828	rs12417505	T	C	100	PASS	AC=1819;AF=0.363219;AN=5008;NS=2504;DP=18067;EAS_AF=0.4315;AMR_AF=0.4568;AFR_AF=0.1089;EUR_AF=0.5348;SAS_AF=0.3937;AA=-|||;VT=SNP
11	24470884	rs16912582	G	A	100	PASS	AC=1670;AF=0.333466;AN=5008;NS=2504;DP=17985;EAS_AF=0.4911;AMR_AF=0.2651;AFR_AF=0.1831;EUR_AF=0.2843;SAS_AF=0.4734;AA=G|||;VT=SNP
11	24471192	rs17234784	G	A	100	PASS	AC=257;AF=0.0513179;AN=5008;NS=2504;DP=16665;EAS_AF=0.0565;AMR_AF=0.0908;AFR_AF=0.0378;EUR_AF=0.0427;SAS_AF=0.045;AA=G|||;VT=SNP
11	24471372	rs11027913	C	T	100	PASS	AC=1640;AF=0.327476;AN=5008;NS=2504;DP=14112;EAS_AF=0.4921;AMR_AF=0.2666;AFR_AF=0.1861;EUR_AF=0.2843;SAS_AF=0.4366;AA=C|||;VT=SNP
11	24471558	rs148061537	A	G	100	PASS	AC=70;AF=0.0139776;AN=5008;NS=2504;DP=16611;EAS_AF=0;AMR_AF=0.0259;AFR_AF=0.0015;EUR_AF=0.0447;SAS_AF=0.0051;AA=A|||;VT=SNP
11	24471667	rs7117045	A	G	100	PASS	AC=2002;AF=0.39976;AN=5008;NS=2504;DP=16789;EAS_AF=0.496;AMR_AF=0.3184;AFR_AF=0.3336;EUR_AF=0.338;SAS_AF=0.5112;AA=G|||;VT=SNP
11	24472736	rs139747114	T	G	100	PASS	AC=153;AF=0.0305511;AN=5008;NS=2504;DP=18387;EAS_AF=0.004;AMR_AF=0.0303;AFR_AF=0.0287;EUR_AF=0.0527;SAS_AF=0.0378;AA=T|||;VT=SNP
11	24473088	rs10834343	G	A	100	PASS	AC=1815;AF=0.36242;AN=5008;NS=2504;DP=18967;EAS_AF=0.4286;AMR_AF=0.4568;AFR_AF=0.1097;EUR_AF=0.5348;SAS_AF=0.3916;AA=G|||;VT=SNP
11	24473114	rs11027915	A	G	100	PASS	AC=519;AF=0.103634;AN=5008;NS=2504;DP=19163;EAS_AF=0.0169;AMR_AF=0.1023;AFR_AF=0.2254;EUR_AF=0.0835;SAS_AF=0.0501;AA=A|||;VT=SNP
11	24474189	rs144983887	G	C	100	PASS	AC=259;AF=0.0517173;AN=5008;NS=2504;DP=20700;EAS_AF=0.0575;AMR_AF=0.0893;AFR_AF=0.0378;EUR_AF=0.0427;SAS_AF=0.047;AA=G|||;VT=SNP
11	24474490	rs61877493	G	A	100	PASS	AC=259;AF=0.0517173;AN=5008;NS=2504;DP=21812;EAS_AF=0.0575;AMR_AF=0.0893;AFR_AF=0.0378;EUR_AF=0.0427;SAS_AF=0.047;AA=G|||;VT=SNP
11	24474596	rs143423361	C	A	100	PASS	AC=24;AF=0.00479233;AN=5008;NS=2504;DP=17849;EAS_AF=0;AMR_AF=0.0115;AFR_AF=0.0008;EUR_AF=0.0119;SAS_AF=0.0031;AA=C|||;VT=SNP
11	24474974	rs61877494	T	C	100	PASS	AC=259;AF=0.0517173;AN=5008;NS=2504;DP=15431;EAS_AF=0.0575;AMR_AF=0.0893;AFR_AF=0.0378;EUR_AF=0.0427;SAS_AF=0.047;AA=T|||;VT=SNP
11	24475442	rs11027918	A	T	100	PASS	AC=1695;AF=0.338458;AN=5008;NS=2504;DP=15007;EAS_AF=0.4931;AMR_AF=0.2695;AFR_AF=0.1989;EUR_AF=0.2843;SAS_AF=0.4724;AA=A|||;VT=SNP
11	24475520	rs10767189	T	C	100	PASS	AC=1815;AF=0.36242;AN=5008;NS=2504;DP=15257;EAS_AF=0.4286;AMR_AF=0.4568;AFR_AF=0.1089;EUR_AF=0.5348;SAS_AF=0.3926;AA=T|||;VT=SNP
11	24475597	rs79857796	T	A	100	PASS	AC=259;AF=0.0517173;AN=5008;NS=2504;DP=15292;EAS_AF=0.0575;AMR_AF=0.0893;AFR_AF=0.0378;EUR_AF=0.0427;SAS_AF=0.047;AA=T|||;VT=SNP
11	24475606	rs10767190	G	T	100	PASS	AC=1674;AF=0.334265;AN=5008;NS=2504;DP=14799;EAS_AF=0.4177;AMR_AF=0.4265;AFR_AF=0.0514;EUR_AF=0.5099;SAS_AF=0.3845;AA=A|||;VT=SNP
11	24476257	rs143031738	C	T	100	PASS	AC=119;AF=0.023762;AN=5008;NS=2504;DP=19774;EAS_AF=0.004;AMR_AF=0.0288;AFR_AF=0.0038;EUR_AF=0.0527;SAS_AF=0.0378;AA=T|||;VT=SNP
11	24476273	rs7930517	G	A	100	PASS	AC=1653;AF=0.330072;AN=5008;NS=2504;DP=19443;EAS_AF=0.4911;AMR_AF=0.2695;AFR_AF=0.1967;EUR_AF=0.2843;SAS_AF=0.4346;AA=G|||;VT=SNP
11	24476421	rs17306908	C	A	100	PASS	AC=119;AF=0.023762;AN=5008;NS=2504;DP=17503;EAS_AF=0.004;AMR_AF=0.0288;AFR_AF=0.0038;EUR_AF=0.0527;SAS_AF=0.0378;AA=C|||;VT=SNP
11	24476765	rs78445738	C	T	100	PASS	AC=266;AF=0.053115;AN=5008;NS=2504;DP=16674;EAS_AF=0.0575;AMR_AF=0.0908;AFR_AF=0.0439;EUR_AF=0.0427;SAS_AF=0.045;AA=C|||;VT=SNP
11	24477220	rs61877496	C	T	100	PASS	AC=257;AF=0.0513179;AN=5008;NS=2504;DP=12054;EAS_AF=0.0575;AMR_AF=0.0893;AFR_AF=0.0378;EUR_AF=0.0427;SAS_AF=0.045;AA=C|||;VT=SNP
11	24477229	rs75756057	C	T	100	PASS	AC=147;AF=0.029353;AN=5008;NS=2504;DP=12512;EAS_AF=0.004;AMR_AF=0.0303;AFR_AF=0.0242;EUR_AF=0.0527;SAS_AF=0.0378;AA=C|||;VT=SNP
11	24477246	rs12226856	C	G	100	PASS	AC=1696;AF=0.338658;AN=5008;NS=2504;DP=12757;EAS_AF=0.4931;AMR_AF=0.2695;AFR_AF=0.1989;EUR_AF=0.2853;SAS_AF=0.4724;AA=C|||;VT=SNP
11	24477474	rs61877497	T	C	100	PASS	AC=258;AF=0.0515176;AN=5008;NS=2504;DP=15168;EAS_AF=0.0575;AMR_AF=0.0893;AFR_AF=0.0386;EUR_AF=0.0427;SAS_AF=0.045;AA=T|||;VT=SNP
11	24477706	rs12276835	T	C	100	PASS	AC=2584;AF=0.515974;AN=5008;NS=2504;DP=1866;EAS_AF=0.5536;AMR_AF=0.4366;AFR_AF=0.6014;EUR_AF=0.3817;SAS_AF=0.5562;AA=T|||;VT=SNP
11	24477836	rs144771362	G	T	100	PASS	AC=145;AF=0.0289537;AN=5008;NS=2504;DP=14867;EAS_AF=0.004;AMR_AF=0.0303;AFR_AF=0.0227;EUR_AF=0.0527;SAS_AF=0.0378;AA=G|||;VT=SNP
11	24477847	rs11027922	G	A	100	PASS	AC=1654;AF=0.330272;AN=5008;NS=2504;DP=14805;EAS_AF=0.4921;AMR_AF=0.268;AFR_AF=0.1967;EUR_AF=0.2843;SAS_AF=0.4356;AA=G|||;VT=SNP
11	24478340	rs34802439	G	A	100	PASS	AC=257;AF=0.0513179;AN=5008;NS=2504;DP=14466;EAS_AF=0.0575;AMR_AF=0.0893;AFR_AF=0.0378;EUR_AF=0.0427;SAS_AF=0.045;AA=g|||;VT=SNP
11	24478469	rs4923179	A	C	100	PASS	AC=2023;AF=0.403954;AN=5008;NS=2504;DP=13943;EAS_AF=0.497;AMR_AF=0.3213;AFR_AF=0.3472;EUR_AF=0.338;SAS_AF=0.5112;AA=C|||;VT=SNP
11	24478787	rs72877688	G	A	100	PASS	AC=49;AF=0.00978435;AN=5008;NS=2504;DP=14334;EAS_AF=0;AMR_AF=0.0043;AFR_AF=0.0068;EUR_AF=0.0199;SAS_AF=0.0174;AA=G|||;VT=SNP
11	24479028	rs117372215	C	T	100	PASS	AC=29;AF=0.00579073;AN=5008;NS=2504;DP=12812;EAS_AF=0;AMR_AF=0.0086;AFR_AF=0;EUR_AF=0.0199;SAS_AF=0.0031;AA=C|||;VT=SNP
11	24480040	rs10834345	G	A	100	PASS	AC=1643;AF=0.328075;AN=5008;NS=2504;DP=16048;EAS_AF=0.4921;AMR_AF=0.2651;AFR_AF=0.1906;EUR_AF=0.2843;SAS_AF=0.4346;AA=G|||;VT=SNP
11	24480164	rs117127589	A	G	100	PASS	AC=70;AF=0.0139776;AN=5008;NS=2504;DP=16720;EAS_AF=0;AMR_AF=0.0259;AFR_AF=0.0015;EUR_AF=0.0447;SAS_AF=0.0051;AA=A|||;VT=SNP
11	24480232	rs17306915	A	G	100	PASS	AC=259;AF=0.0517173;AN=5008;NS=2504;DP=16622;EAS_AF=0.0585;AMR_AF=0.0893;AFR_AF=0.0378;EUR_AF=0.0427;SAS_AF=0.046;AA=A|||;VT=SNP
11	24480344	rs61877499	T	C	100	PASS	AC=259;AF=0.0517173;AN=5008;NS=2504;DP=16437;EAS_AF=0.0585;AMR_AF=0.0893;AFR_AF=0.0378;EUR_AF=0.0427;SAS_AF=0.046;AA=T|||;VT=SNP
11	24480530	rs4344487	A	T	100	PASS	AC=1657;AF=0.330871;AN=5008;NS=2504;DP=16413;EAS_AF=0.4921;AMR_AF=0.2695;AFR_AF=0.1989;EUR_AF=0.2843;SAS_AF=0.4346;AA=A|||;VT=SNP
11	24480596	rs11027923	T	A	100	PASS	AC=2022;AF=0.403754;AN=5008;NS=2504;DP=16536;EAS_AF=0.497;AMR_AF=0.3213;AFR_AF=0.3472;EUR_AF=0.338;SAS_AF=0.5102;AA=T|||;VT=SNP
11	24481919	rs11027924	C	T	100	PASS	AC=1692;AF=0.337859;AN=5008;NS=2504;DP=16407;EAS_AF=0.4931;AMR_AF=0.268;AFR_AF=0.1967;EUR_AF=0.2853;SAS_AF=0.4724;AA=C|||;VT=SNP
11	24482252	rs16912593	G	T	100	PASS	AC=145;AF=0.0289537;AN=5008;NS=2504;DP=19620;EAS_AF=0.004;AMR_AF=0.0303;AFR_AF=0.0227;EUR_AF=0.0527;SAS_AF=0.0378;AA=G|||;VT=SNP
11	24482800	rs75503310	G	C	100	PASS	AC=258;AF=0.0515176;AN=5008;NS=2504;DP=20233;EAS_AF=0.0585;AMR_AF=0.0893;AFR_AF=0.0378;EUR_AF=0.0427;SAS_AF=0.045;AA=G|||;VT=SNP
11	24483007	rs10500977	A	G	100	PASS	AC=1696;AF=0.338658;AN=5008;NS=2504;DP=18760;EAS_AF=0.494;AMR_AF=0.268;AFR_AF=0.1989;EUR_AF=0.2843;SAS_AF=0.4734;AA=A|||;VT=SNP
11	24483140	rs10834346	A	G	100	PASS	AC=1804;AF=0.360224;AN=5008;NS=2504;DP=17280;EAS_AF=0.4157;AMR_AF=0.4582;AFR_AF=0.1089;EUR_AF=0.5348;SAS_AF=0.3937;AA=A|||;VT=SNP
11	24483237	rs2403940	A	G	100	PASS	AC=1648;AF=0.329073;AN=5008;NS=2504;DP=15296;EAS_AF=0.4921;AMR_AF=0.2651;AFR_AF=0.1921;EUR_AF=0.2843;SAS_AF=0.4376;AA=A|||;VT=SNP
11	24483416	rs2403941	C	T	100	PASS	AC=1696;AF=0.338658;AN=5008;NS=2504;DP=16615;EAS_AF=0.4931;AMR_AF=0.268;AFR_AF=0.1989;EUR_AF=0.2843;SAS_AF=0.4744;AA=C|||;VT=SNP
11	24483729	rs79453398	A	G	100	PASS	AC=282;AF=0.0563099;AN=5008;NS=2504;DP=19347;EAS_AF=0.001;AMR_AF=0.1037;AFR_AF=0.0053;EUR_AF=0.1481;SAS_AF=0.0542;AA=A|||;VT=SNP
11	24483995	rs11603567	G	A	100	PASS	AC=256;AF=0.0511182;AN=5008;NS=2504;DP=18250;EAS_AF=0.0575;AMR_AF=0.0879;AFR_AF=0.0378;EUR_AF=0.0427;SAS_AF=0.045;AA=G|||;VT=SNP
11	24484277	rs61877500	A	G	100	PASS	AC=1807;AF=0.360823;AN=5008;NS=2504;DP=16799;EAS_AF=0.4196;AMR_AF=0.4597;AFR_AF=0.1097;EUR_AF=0.5348;SAS_AF=0.3906;AA=A|||;VT=SNP
11	24484316	rs17306929	A	G	100	PASS	AC=119;AF=0.023762;AN=5008;NS=2504;DP=17470;EAS_AF=0.004;AMR_AF=0.0288;AFR_AF=0.0038;EUR_AF=0.0527;SAS_AF=0.0378;AA=A|||;VT=SNP
11	24486285	rs1343880	T	C	100	PASS	AC=1886;AF=0.376597;AN=5008;NS=2504;DP=18090;EAS_AF=0.501;AMR_AF=0.2968;AFR_AF=0.3457;EUR_AF=0.2863;SAS_AF=0.4397;AA=T|||;VT=SNP
11	24486510	rs10767191	G	A	100	PASS	AC=4389;AF=0.876398;AN=5008;NS=2504;DP=15424;EAS_AF=0.9831;AMR_AF=0.8934;AFR_AF=0.702;EUR_AF=0.9155;SAS_AF=0.9499;AA=A|||;VT=SNP
11	24486603	rs10767192	C	T	100	PASS	AC=4376;AF=0.873802;AN=5008;NS=2504;DP=13600;EAS_AF=0.9831;AMR_AF=0.8934;AFR_AF=0.6921;EUR_AF=0.9155;SAS_AF=0.9499;AA=T|||;VT=SNP
11	24486774	rs2896702	G	A	100	PASS	AC=2076;AF=0.414537;AN=5008;NS=2504;DP=12732;EAS_AF=0.505;AMR_AF=0.3271;AFR_AF=0.3759;EUR_AF=0.339;SAS_AF=0.5133;AA=A|||;VT=SNP
11	24486801	rs117386173	G	A	100	PASS	AC=21;AF=0.00419329;AN=5008;NS=2504;DP=12869;EAS_AF=0;AMR_AF=0.0058;AFR_AF=0.0008;EUR_AF=0.0129;SAS_AF=0.0031;AA=G|||;VT=SNP
11	24487422	rs17234791	C	T	100	PASS	AC=191;AF=0.038139;AN=5008;NS=2504;DP=15513;EAS_AF=0.0188;AMR_AF=0.072;AFR_AF=0.0038;EUR_AF=0.0795;SAS_AF=0.0378;AA=C|||;VT=SNP
11	24487529	rs1878443	G	C	100	PASS	AC=2136;AF=0.426518;AN=5008;NS=2504;DP=16573;EAS_AF=0.506;AMR_AF=0.3343;AFR_AF=0.416;EUR_AF=0.339;SAS_AF=0.5143;AA=C|||;VT=SNP
11	24487622	rs10767193	C	T	100	PASS	AC=1803;AF=0.360024;AN=5008;NS=2504;DP=16686;EAS_AF=0.4196;AMR_AF=0.4568;AFR_AF=0.1089;EUR_AF=0.5338;SAS_AF=0.3906;AA=C|||;VT=SNP
11	24487636	rs61877501	G	T	100	PASS	AC=255;AF=0.0509185;AN=5008;NS=2504;DP=16824;EAS_AF=0.0575;AMR_AF=0.0865;AFR_AF=0.0378;EUR_AF=0.0427;SAS_AF=0.045;AA=G|||;VT=SNP
11	24487803	rs10767194	T	G	100	PASS	AC=1803;AF=0.360024;AN=5008;NS=2504;DP=16036;EAS_AF=0.4196;AMR_AF=0.4582;AFR_AF=0.1089;EUR_AF=0.5328;SAS_AF=0.3906;AA=T|||;VT=SNP
11	24488124	rs17234798	A	G	100	PASS	AC=126;AF=0.0251597;AN=5008;NS=2504;DP=18037;EAS_AF=0.001;AMR_AF=0.0605;AFR_AF=0.003;EUR_AF=0.0567;SAS_AF=0.0225;AA=A|||;VT=SNP
11	24488140	rs12418853	G	A	100	PASS	AC=256;AF=0.0511182;AN=5008;NS=2504;DP=17827;EAS_AF=0.0575;AMR_AF=0.0865;AFR_AF=0.0386;EUR_AF=0.0427;SAS_AF=0.045;AA=G|||;VT=SNP
11	24488141	rs10742039	G	A	100	PASS	AC=4393;AF=0.877196;AN=5008;NS=2504;DP=17808;EAS_AF=0.9792;AMR_AF=0.8905;AFR_AF=0.7133;EUR_AF=0.9105;SAS_AF=0.9499;AA=A|||;VT=SNP
11	24488639	rs80026631	C	T	100	PASS	AC=210;AF=0.0419329;AN=5008;NS=2504;DP=20663;EAS_AF=0.005;AMR_AF=0.0346;AFR_AF=0.0416;EUR_AF=0.0527;SAS_AF=0.0746;AA=C|||;VT=SNP
11	24488838	rs7929391	A	G	100	PASS	AC=1888;AF=0.376997;AN=5008;NS=2504;DP=21961;EAS_AF=0.501;AMR_AF=0.2983;AFR_AF=0.3464;EUR_AF=0.2863;SAS_AF=0.4397;AA=A|||;VT=SNP
11	24488853	rs7929395	A	G	100	PASS	AC=1886;AF=0.376597;AN=5008;NS=2504;DP=22013;EAS_AF=0.501;AMR_AF=0.2968;AFR_AF=0.3457;EUR_AF=0.2863;SAS_AF=0.4397;AA=A|||;VT=SNP
11	24489960	rs10834347	C	A	100	PASS	AC=1802;AF=0.359824;AN=5008;NS=2504;DP=15522;EAS_AF=0.4196;AMR_AF=0.4553;AFR_AF=0.1089;EUR_AF=0.5338;SAS_AF=0.3906;AA=C|||;VT=SNP
11	24490111	rs2403943	T	A	100	PASS	AC=3907;AF=0.780152;AN=5008;NS=2504;DP=15669;EAS_AF=0.9256;AMR_AF=0.7882;AFR_AF=0.5023;EUR_AF=0.8728;SAS_AF=0.9049;AA=T|||;VT=SNP
11	24490199	rs117006751	G	A	100	PASS	AC=57;AF=0.0113818;AN=5008;NS=2504;DP=16274;EAS_AF=0.001;AMR_AF=0.0101;AFR_AF=0.0015;EUR_AF=0.0239;SAS_AF=0.0235;AA=G|||;VT=SNP
11	24490561	rs2403944	G	C	100	PASS	AC=3908;AF=0.780351;AN=5008;NS=2504;DP=14186;EAS_AF=0.9256;AMR_AF=0.7896;AFR_AF=0.5023;EUR_AF=0.8728;SAS_AF=0.9049;AA=G|||;VT=SNP
11	24490611	rs7944562	G	A	100	PASS	AC=1670;AF=0.333466;AN=5008;NS=2504;DP=13600;EAS_AF=0.501;AMR_AF=0.2738;AFR_AF=0.1959;EUR_AF=0.2853;SAS_AF=0.4387;AA=G|||;VT=SNP
11	24490613	rs2403945	T	A	100	PASS	AC=3908;AF=0.780351;AN=5008;NS=2504;DP=13522;EAS_AF=0.9256;AMR_AF=0.7896;AFR_AF=0.5023;EUR_AF=0.8728;SAS_AF=0.9049;AA=A|||;VT=SNP
11	24490806	rs4561210	C	T	100	PASS	AC=1731;AF=0.345647;AN=5008;NS=2504;DP=12491;EAS_AF=0.4196;AMR_AF=0.4539;AFR_AF=0.0552;EUR_AF=0.5348;SAS_AF=0.3906;AA=C|||;VT=SNP
11	24490902	rs2403946	A	T	100	PASS	AC=3908;AF=0.780351;AN=5008;NS=2504;DP=11963;EAS_AF=0.9256;AMR_AF=0.7896;AFR_AF=0.5023;EUR_AF=0.8728;SAS_AF=0.9049;AA=G|||;VT=SNP
11	24491883	rs61877503	T	G	100	PASS	AC=255;AF=0.0509185;AN=5008;NS=2504;DP=14751;EAS_AF=0.0575;AMR_AF=0.0865;AFR_AF=0.0378;EUR_AF=0.0427;SAS_AF=0.045;AA=T|||;VT=SNP
11	24492584	rs61877504	A	T	100	PASS	AC=377;AF=0.0752796;AN=5008;NS=2504;DP=17643;EAS_AF=0.0575;AMR_AF=0.098;AFR_AF=0.1241;EUR_AF=0.0427;SAS_AF=0.045;AA=A|||;VT=SNP
11	24492689	rs2403947	G	A	100	PASS	AC=1668;AF=0.333067;AN=5008;NS=2504;DP=17790;EAS_AF=0.501;AMR_AF=0.2709;AFR_AF=0.1959;EUR_AF=0.2853;SAS_AF=0.4387;AA=G|||;VT=SNP
11	24492709	rs2403948	G	A	100	PASS	AC=3911;AF=0.78095;AN=5008;NS=2504;DP=17913;EAS_AF=0.9256;AMR_AF=0.7882;AFR_AF=0.5053;EUR_AF=0.8728;SAS_AF=0.9049;AA=G|||;VT=SNP
11	24492756	rs4635078	C	T	100	PASS	AC=1668;AF=0.333067;AN=5008;NS=2504;DP=17584;EAS_AF=0.501;AMR_AF=0.2709;AFR_AF=0.1959;EUR_AF=0.2853;SAS_AF=0.4387;AA=C|||;VT=SNP
11	24493021	rs12577926	T	C	100	PASS	AC=1668;AF=0.333067;AN=5008;NS=2504;DP=18967;EAS_AF=0.501;AMR_AF=0.2709;AFR_AF=0.1959;EUR_AF=0.2853;SAS_AF=0.4387;AA=T|||;VT=SNP
11	24493240	rs10742040	G	A	100	PASS	AC=4402;AF=0.878994;AN=5008;NS=2504;DP=16626;EAS_AF=0.9831;AMR_AF=0.8963;AFR_AF=0.7103;EUR_AF=0.9155;SAS_AF=0.9499;AA=A|||;VT=SNP
11	24493313	rs10834348	T	C	100	PASS	AC=1810;AF=0.361422;AN=5008;NS=2504;DP=17472;EAS_AF=0.4196;AMR_AF=0.4553;AFR_AF=0.115;EUR_AF=0.5338;SAS_AF=0.3906;AA=T|||;VT=SNP
11	24493480	rs10500978	G	A	100	PASS	AC=258;AF=0.0515176;AN=5008;NS=2504;DP=15314;EAS_AF=0.0585;AMR_AF=0.0893;AFR_AF=0.0378;EUR_AF=0.0427;SAS_AF=0.045;AA=G|||;VT=SNP
11	24493876	rs10500979	A	G	100	PASS	AC=256;AF=0.0511182;AN=5008;NS=2504;DP=15033;EAS_AF=0.0575;AMR_AF=0.0879;AFR_AF=0.0378;EUR_AF=0.0427;SAS_AF=0.045;AA=A|||;VT=SNP
11	24494465	rs10500980	A	G	100	PASS	AC=256;AF=0.0511182;AN=5008;NS=2504;DP=16397;EAS_AF=0.0575;AMR_AF=0.0879;AFR_AF=0.0378;EUR_AF=0.0427;SAS_AF=0.045;AA=A|||;VT=SNP
11	24495128	rs7113147	A	G	100	PASS	AC=3912;AF=0.78115;AN=5008;NS=2504;DP=19247;EAS_AF=0.9256;AMR_AF=0.7882;AFR_AF=0.5061;EUR_AF=0.8728;SAS_AF=0.9049;AA=G|||;VT=SNP
11	24495277	rs61877505	C	T	100	PASS	AC=256;AF=0.0511182;AN=5008;NS=2504;DP=19140;EAS_AF=0.0575;AMR_AF=0.0879;AFR_AF=0.0378;EUR_AF=0.0427;SAS_AF=0.045;AA=C|||;VT=SNP
11	24495573	rs10767195	A	G	100	PASS	AC=1803;AF=0.360024;AN=5008;NS=2504;DP=20659;EAS_AF=0.4196;AMR_AF=0.4568;AFR_AF=0.1089;EUR_AF=0.5338;SAS_AF=0.3906;AA=A|||;VT=SNP
11	24495651	rs61118693	A	G	100	PASS	AC=510;AF=0.101837;AN=5008;NS=2504;DP=19671;EAS_AF=0.0575;AMR_AF=0.1095;AFR_AF=0.2186;EUR_AF=0.0427;SAS_AF=0.045;AA=A|||;VT=SNP
11	24496013	rs117163810	A	G	100	PASS	AC=58;AF=0.0115815;AN=5008;NS=2504;DP=18946;EAS_AF=0.001;AMR_AF=0.0101;AFR_AF=0.0015;EUR_AF=0.0249;SAS_AF=0.0235;AA=A|||;VT=SNP
11	24496147	rs2403949	T	C	100	PASS	AC=3898;AF=0.778355;AN=5008;NS=2504;DP=18363;EAS_AF=0.9256;AMR_AF=0.7882;AFR_AF=0.4955;EUR_AF=0.8728;SAS_AF=0.9049;AA=C|||;VT=SNP
11	24496284	rs2403950	C	T	100	PASS	AC=3907;AF=0.780152;AN=5008;NS=2504;DP=18502;EAS_AF=0.9256;AMR_AF=0.7882;AFR_AF=0.5023;EUR_AF=0.8728;SAS_AF=0.9049;AA=T|||;VT=SNP
11	24496288	rs10834349	A	G	100	PASS	AC=1803;AF=0.360024;AN=5008;NS=2504;DP=18436;EAS_AF=0.4196;AMR_AF=0.4568;AFR_AF=0.1089;EUR_AF=0.5338;SAS_AF=0.3906;AA=A|||;VT=SNP
11	24496297	rs118071757	A	G	100	PASS	AC=64;AF=0.0127796;AN=5008;NS=2504;DP=18528;EAS_AF=0;AMR_AF=0.0288;AFR_AF=0.0015;EUR_AF=0.0398;SAS_AF=0.002;AA=A|||;VT=SNP
11	24496406	rs2403951	T	A	100	PASS	AC=3908;AF=0.780351;AN=5008;NS=2504;DP=18385;EAS_AF=0.9256;AMR_AF=0.7882;AFR_AF=0.5023;EUR_AF=0.8738;SAS_AF=0.9049;AA=T|||;VT=SNP
11	24496505	rs9971537	C	T	100	PASS	AC=1886;AF=0.376597;AN=5008;NS=2504;DP=19188;EAS_AF=0.501;AMR_AF=0.2968;AFR_AF=0.3457;EUR_AF=0.2863;SAS_AF=0.4397;AA=C|||;VT=SNP
11	24496690	rs117632065	C	G	100	PASS	AC=35;AF=0.00698882;AN=5008;NS=2504;DP=20369;EAS_AF=0;AMR_AF=0.0101;AFR_AF=0.0023;EUR_AF=0.0239;SAS_AF=0.001;AA=C|||;VT=SNP
11	24496695	rs9971391	A	C	100	PASS	AC=3907;AF=0.780152;AN=5008;NS=2504;DP=20464;EAS_AF=0.9256;AMR_AF=0.7882;AFR_AF=0.5023;EUR_AF=0.8728;SAS_AF=0.9049;AA=A|||;VT=SNP
11	24496843	rs10767196	T	C	100	PASS	AC=3907;AF=0.780152;AN=5008;NS=2504;DP=17109;EAS_AF=0.9256;AMR_AF=0.7882;AFR_AF=0.5023;EUR_AF=0.8728;SAS_AF=0.9049;AA=T|||;VT=SNP
11	24497069	rs10742041	T	C	100	PASS	AC=3905;AF=0.779752;AN=5008;NS=2504;DP=17205;EAS_AF=0.9256;AMR_AF=0.7882;AFR_AF=0.5023;EUR_AF=0.8728;SAS_AF=0.9029;AA=T|||;VT=SNP
11	24497765	rs10834351	T	C	100	PASS	AC=3908;AF=0.780351;AN=5008;NS=2504;DP=19359;EAS_AF=0.9266;AMR_AF=0.7882;AFR_AF=0.5023;EUR_AF=0.8728;SAS_AF=0.9049;AA=C|||;VT=SNP
11	24497826	rs76222954	A	G	100	PASS	AC=119;AF=0.023762;AN=5008;NS=2504;DP=16946;EAS_AF=0.004;AMR_AF=0.0288;AFR_AF=0.0038;EUR_AF=0.0527;SAS_AF=0.0378;AA=A|||;VT=SNP
11	24497843	rs9971414	A	G	100	PASS	AC=4412;AF=0.88099;AN=5008;NS=2504;DP=16611;EAS_AF=0.9831;AMR_AF=0.8977;AFR_AF=0.7171;EUR_AF=0.9155;SAS_AF=0.9499;AA=G|||;VT=SNP
11	24497867	rs9971617	T	C	100	PASS	AC=3908;AF=0.780351;AN=5008;NS=2504;DP=16549;EAS_AF=0.9266;AMR_AF=0.7882;AFR_AF=0.5023;EUR_AF=0.8728;SAS_AF=0.9049;AA=T|||;VT=SNP
11	24497880	rs115119712	T	C	100	PASS	AC=189;AF=0.0377396;AN=5008;NS=2504;DP=16803;EAS_AF=0.005;AMR_AF=0.0303;AFR_AF=0.028;EUR_AF=0.0527;SAS_AF=0.0746;AA=T|||;VT=SNP
11	24497905	rs147391747	G	T	100	PASS	AC=44;AF=0.00878594;AN=5008;NS=2504;DP=17261;EAS_AF=0;AMR_AF=0.0086;AFR_AF=0;EUR_AF=0.0298;SAS_AF=0.0082;AA=G|||;VT=SNP
11	24497969	rs9971415	A	G	100	PASS	AC=3908;AF=0.780351;AN=5008;NS=2504;DP=17953;EAS_AF=0.9266;AMR_AF=0.7882;AFR_AF=0.5023;EUR_AF=0.8728;SAS_AF=0.9049;AA=G|||;VT=SNP
11	24497994	rs114389722	T	C	100	PASS	AC=189;AF=0.0377396;AN=5008;NS=2504;DP=17987;EAS_AF=0.005;AMR_AF=0.0303;AFR_AF=0.028;EUR_AF=0.0527;SAS_AF=0.0746;AA=T|||;VT=SNP
11	24498086	rs9971564	G	T	100	PASS	AC=3907;AF=0.780152;AN=5008;NS=2504;DP=19717;EAS_AF=0.9266;AMR_AF=0.7882;AFR_AF=0.5023;EUR_AF=0.8718;SAS_AF=0.9049;AA=G|||;VT=SNP
11	24498250	rs4622261	T	C	100	PASS	AC=3908;AF=0.780351;AN=5008;NS=2504;DP=19974;EAS_AF=0.9266;AMR_AF=0.7882;AFR_AF=0.5023;EUR_AF=0.8728;SAS_AF=0.9049;AA=C|||;VT=SNP
11	24498416	rs4638302	G	C	100	PASS	AC=3908;AF=0.780351;AN=5008;NS=2504;DP=19009;EAS_AF=0.9266;AMR_AF=0.7882;AFR_AF=0.5023;EUR_AF=0.8728;SAS_AF=0.9049;AA=C|||;VT=SNP
11	24498987	rs7938743	G	A	100	PASS	AC=3902;AF=0.779153;AN=5008;NS=2504;DP=10611;EAS_AF=0.9266;AMR_AF=0.7882;AFR_AF=0.4977;EUR_AF=0.8728;SAS_AF=0.9049;AA=A|||;VT=SNP
11	24499118	rs75096055	G	A	100	PASS	AC=35;AF=0.00698882;AN=5008;NS=2504;DP=13240;EAS_AF=0;AMR_AF=0.0101;AFR_AF=0.0023;EUR_AF=0.0239;SAS_AF=0.001;AA=A|||;VT=SNP
11	24499370	rs7938928	A	G	100	PASS	AC=3900;AF=0.778754;AN=5008;NS=2504;DP=16954;EAS_AF=0.9246;AMR_AF=0.7867;AFR_AF=0.5;EUR_AF=0.8708;SAS_AF=0.9049;AA=G|||;VT=SNP
11	24499598	rs7117588	C	T	100	PASS	AC=3909;AF=0.780551;AN=5008;NS=2504;DP=16015;EAS_AF=0.9266;AMR_AF=0.7882;AFR_AF=0.503;EUR_AF=0.8728;SAS_AF=0.9049;AA=C|||;VT=SNP
11	24499698	rs11027929	G	A	100	PASS	AC=517;AF=0.103235;AN=5008;NS=2504;DP=15979;EAS_AF=0.0169;AMR_AF=0.1009;AFR_AF=0.2254;EUR_AF=0.0825;SAS_AF=0.0501;AA=-|||;VT=SNP
11	24499744	rs7103320	T	C	100	PASS	AC=1801;AF=0.359625;AN=5008;NS=2504;DP=15107;EAS_AF=0.4177;AMR_AF=0.4568;AFR_AF=0.1089;EUR_AF=0.5348;SAS_AF=0.3896;AA=T|||;VT=SNP
11	24499882	rs11027930	G	A	100	PASS	AC=63;AF=0.0125799;AN=5008;NS=2504;DP=15491;EAS_AF=0;AMR_AF=0.0115;AFR_AF=0;EUR_AF=0.0507;SAS_AF=0.0041;AA=G|||;VT=SNP
11	24500047	rs7942603	A	C	100	PASS	AC=3909;AF=0.780551;AN=5008;NS=2504;DP=17260;EAS_AF=0.9276;AMR_AF=0.7867;AFR_AF=0.503;EUR_AF=0.8728;SAS_AF=0.9049;AA=C|||;VT=SNP
11	24500899	rs78347854	A	G	100	PASS	AC=148;AF=0.0295527;AN=5008;NS=2504;DP=19035;EAS_AF=0.004;AMR_AF=0.0274;AFR_AF=0.0287;EUR_AF=0.0497;SAS_AF=0.0378;AA=A|||;VT=SNP
11	24501051	rs12279918	A	G	100	PASS	AC=3933;AF=0.785343;AN=5008;NS=2504;DP=18882;EAS_AF=0.9266;AMR_AF=0.7911;AFR_AF=0.5174;EUR_AF=0.8738;SAS_AF=0.907;AA=G|||;VT=SNP
11	24501199	rs973150	G	T	100	PASS	AC=1623;AF=0.324081;AN=5008;NS=2504;DP=20628;EAS_AF=0.503;AMR_AF=0.2536;AFR_AF=0.1929;EUR_AF=0.2664;SAS_AF=0.4264;AA=G|||;VT=SNP
11	24501477	rs7125840	A	G	100	PASS	AC=3929;AF=0.784545;AN=5008;NS=2504;DP=20837;EAS_AF=0.9266;AMR_AF=0.7896;AFR_AF=0.5166;EUR_AF=0.8738;SAS_AF=0.9049;AA=A|||;VT=SNP
11	24501730	rs1509604	T	A	100	PASS	AC=3919;AF=0.782548;AN=5008;NS=2504;DP=19714;EAS_AF=0.9266;AMR_AF=0.7882;AFR_AF=0.5098;EUR_AF=0.8738;SAS_AF=0.9049;AA=A|||;VT=SNP
11	24501821	rs74577140	A	G	100	PASS	AC=147;AF=0.029353;AN=5008;NS=2504;DP=18919;EAS_AF=0.004;AMR_AF=0.0259;AFR_AF=0.0287;EUR_AF=0.0497;SAS_AF=0.0378;AA=A|||;VT=SNP
11	24501913	rs2403952	T	C	100	PASS	AC=3913;AF=0.78135;AN=5008;NS=2504;DP=17259;EAS_AF=0.9266;AMR_AF=0.7853;AFR_AF=0.5098;EUR_AF=0.8738;SAS_AF=0.9008;AA=C|||;VT=SNP
11	24502362	rs2202892	T	C	100	PASS	AC=3919;AF=0.782548;AN=5008;NS=2504;DP=16601;EAS_AF=0.9266;AMR_AF=0.7882;AFR_AF=0.5098;EUR_AF=0.8738;SAS_AF=0.9049;AA=C|||;VT=SNP
11	24502395	rs964218	G	A	100	PASS	AC=3915;AF=0.781749;AN=5008;NS=2504;DP=17680;EAS_AF=0.9266;AMR_AF=0.7882;AFR_AF=0.5068;EUR_AF=0.8738;SAS_AF=0.9049;AA=A|||;VT=SNP
11	24502414	rs964217	G	T	100	PASS	AC=3919;AF=0.782548;AN=5008;NS=2504;DP=17876;EAS_AF=0.9266;AMR_AF=0.7882;AFR_AF=0.5098;EUR_AF=0.8738;SAS_AF=0.9049;AA=G|||;VT=SNP
11	24502577	rs77935382	G	C	100	PASS	AC=147;AF=0.029353;AN=5008;NS=2504;DP=19084;EAS_AF=0.004;AMR_AF=0.0259;AFR_AF=0.0287;EUR_AF=0.0497;SAS_AF=0.0378;AA=G|||;VT=SNP
11	24502692	rs77430438	C	A	100	PASS	AC=35;AF=0.00698882;AN=5008;NS=2504;DP=18250;EAS_AF=0;AMR_AF=0.0101;AFR_AF=0.0023;EUR_AF=0.0239;SAS_AF=0.001;AA=C|||;VT=SNP
11	24502717	rs7951459	A	G	100	PASS	AC=3919;AF=0.782548;AN=5008;NS=2504;DP=17816;EAS_AF=0.9266;AMR_AF=0.7882;AFR_AF=0.5098;EUR_AF=0.8738;SAS_AF=0.9049;AA=A|||;VT=SNP
11	24502790	rs74725318	C	T	100	PASS	AC=263;AF=0.052516;AN=5008;NS=2504;DP=18632;EAS_AF=0.0565;AMR_AF=0.0893;AFR_AF=0.0416;EUR_AF=0.0447;SAS_AF=0.045;AA=C|||;VT=SNP
11	24502842	rs5015003	A	G	100	PASS	AC=3922;AF=0.783147;AN=5008;NS=2504;DP=18916;EAS_AF=0.9266;AMR_AF=0.7882;AFR_AF=0.5121;EUR_AF=0.8738;SAS_AF=0.9049;AA=G|||;VT=SNP
11	24502863	rs5015000	G	A	100	PASS	AC=3922;AF=0.783147;AN=5008;NS=2504;DP=18880;EAS_AF=0.9266;AMR_AF=0.7882;AFR_AF=0.5121;EUR_AF=0.8738;SAS_AF=0.9049;AA=A|||;VT=SNP
11	24502888	rs35530724	C	G	100	PASS	AC=1635;AF=0.326478;AN=5008;NS=2504;DP=18789;EAS_AF=0.503;AMR_AF=0.2594;AFR_AF=0.1959;EUR_AF=0.2674;SAS_AF=0.4294;AA=C|||;VT=SNP
11	24502939	rs78139568	A	T	100	PASS	AC=102;AF=0.0203674;AN=5008;NS=2504;DP=18413;EAS_AF=0;AMR_AF=0.0331;AFR_AF=0.0008;EUR_AF=0.0586;SAS_AF=0.0194;AA=A|||;VT=SNP
11	24503108	rs11027931	A	T	100	PASS	AC=3918;AF=0.782348;AN=5008;NS=2504;DP=17778;EAS_AF=0.9266;AMR_AF=0.7882;AFR_AF=0.5091;EUR_AF=0.8738;SAS_AF=0.9049;AA=T|||;VT=SNP
11	24503254	rs11027932	A	T	100	PASS	AC=3919;AF=0.782548;AN=5008;NS=2504;DP=16026;EAS_AF=0.9266;AMR_AF=0.7882;AFR_AF=0.5098;EUR_AF=0.8738;SAS_AF=0.9049;AA=T|||;VT=SNP
11	24503282	rs11027933	G	C	100	PASS	AC=3919;AF=0.782548;AN=5008;NS=2504;DP=15881;EAS_AF=0.9266;AMR_AF=0.7882;AFR_AF=0.5098;EUR_AF=0.8738;SAS_AF=0.9049;AA=C|||;VT=SNP
11	24503349	rs56893211	A	T	100	PASS	AC=1745;AF=0.348442;AN=5008;NS=2504;DP=15345;EAS_AF=0.503;AMR_AF=0.2723;AFR_AF=0.2716;EUR_AF=0.2684;SAS_AF=0.4294;AA=A|||;VT=SNP
11	24503674	rs7927180	C	G	100	PASS	AC=3919;AF=0.782548;AN=5008;NS=2504;DP=15180;EAS_AF=0.9266;AMR_AF=0.7882;AFR_AF=0.5098;EUR_AF=0.8738;SAS_AF=0.9049;AA=C|||;VT=SNP
11	24503802	rs7927305	A	G	100	PASS	AC=4420;AF=0.882588;AN=5008;NS=2504;DP=14120;EAS_AF=0.9831;AMR_AF=0.8977;AFR_AF=0.7216;EUR_AF=0.9175;SAS_AF=0.9499;AA=G|||;VT=SNP
11	24503976	rs1509603	C	A	100	PASS	AC=3913;AF=0.78135;AN=5008;NS=2504;DP=18135;EAS_AF=0.9266;AMR_AF=0.7824;AFR_AF=0.5098;EUR_AF=0.8718;SAS_AF=0.9049;AA=A|||;VT=SNP
11	24504208	rs7930609	A	C	100	PASS	AC=3919;AF=0.782548;AN=5008;NS=2504;DP=16623;EAS_AF=0.9266;AMR_AF=0.7882;AFR_AF=0.5098;EUR_AF=0.8738;SAS_AF=0.9049;AA=a|||;VT=SNP
11	24504257	rs7930889	G	A	100	PASS	AC=3919;AF=0.782548;AN=5008;NS=2504;DP=16526;EAS_AF=0.9266;AMR_AF=0.7882;AFR_AF=0.5098;EUR_AF=0.8738;SAS_AF=0.9049;AA=G|||;VT=SNP
11	24504564	rs12574526	C	T	100	PASS	AC=1633;AF=0.326078;AN=5008;NS=2504;DP=17424;EAS_AF=0.503;AMR_AF=0.2594;AFR_AF=0.1944;EUR_AF=0.2674;SAS_AF=0.4294;AA=C|||;VT=SNP
11	24504568	rs10219182	G	A	100	PASS	AC=2121;AF=0.423522;AN=5008;NS=2504;DP=17413;EAS_AF=0.5079;AMR_AF=0.3329;AFR_AF=0.4017;EUR_AF=0.337;SAS_AF=0.5194;AA=G|||;VT=SNP
11	24504663	rs10219184	G	T	100	PASS	AC=3952;AF=0.789137;AN=5008;NS=2504;DP=17646;EAS_AF=0.9266;AMR_AF=0.7939;AFR_AF=0.534;EUR_AF=0.8728;SAS_AF=0.9029;AA=T|||;VT=SNP
11	24504708	rs4923187	C	T	100	PASS	AC=3950;AF=0.788738;AN=5008;NS=2504;DP=17192;EAS_AF=0.9266;AMR_AF=0.7925;AFR_AF=0.531;EUR_AF=0.8738;SAS_AF=0.9049;AA=C|||;VT=SNP
11	24504748	rs4923188	T	A	100	PASS	AC=3950;AF=0.788738;AN=5008;NS=2504;DP=15972;EAS_AF=0.9266;AMR_AF=0.7925;AFR_AF=0.531;EUR_AF=0.8738;SAS_AF=0.9049;AA=A|||;VT=SNP
11	24504895	rs61875576	A	G	100	PASS	AC=257;AF=0.0513179;AN=5008;NS=2504;DP=17096;EAS_AF=0.0565;AMR_AF=0.0893;AFR_AF=0.0378;EUR_AF=0.0437;SAS_AF=0.045;AA=A|||;VT=SNP
11	24504903	rs10219185	C	A	100	PASS	AC=3942;AF=0.787141;AN=5008;NS=2504;DP=16829;EAS_AF=0.9266;AMR_AF=0.7882;AFR_AF=0.5303;EUR_AF=0.8698;SAS_AF=0.9049;AA=A|||;VT=SNP
11	24504919	rs61875577	C	A	100	PASS	AC=1800;AF=0.359425;AN=5008;NS=2504;DP=16926;EAS_AF=0.4187;AMR_AF=0.4553;AFR_AF=0.1089;EUR_AF=0.5368;SAS_AF=0.3865;AA=C|||;VT=SNP
11	24505000	rs73427191	A	G	100	PASS	AC=138;AF=0.0275559;AN=5008;NS=2504;DP=17274;EAS_AF=0;AMR_AF=0.0245;AFR_AF=0.0794;EUR_AF=0.0129;SAS_AF=0.0031;AA=A|||;VT=SNP
11	24505061	rs11027936	C	T	100	PASS	AC=3950;AF=0.788738;AN=5008;NS=2504;DP=17223;EAS_AF=0.9266;AMR_AF=0.7925;AFR_AF=0.531;EUR_AF=0.8738;SAS_AF=0.9049;AA=T|||;VT=SNP
11	24505247	rs4923189	C	T	100	PASS	AC=3950;AF=0.788738;AN=5008;NS=2504;DP=16009;EAS_AF=0.9266;AMR_AF=0.7925;AFR_AF=0.531;EUR_AF=0.8738;SAS_AF=0.9049;AA=T|||;VT=SNP
11	24505978	rs7925011	T	A	100	PASS	AC=3950;AF=0.788738;AN=5008;NS=2504;DP=14668;EAS_AF=0.9266;AMR_AF=0.7925;AFR_AF=0.531;EUR_AF=0.8738;SAS_AF=0.9049;AA=T|||;VT=SNP
11	24506132	rs11027937	T	C	100	PASS	AC=1801;AF=0.359625;AN=5008;NS=2504;DP=13349;EAS_AF=0.4187;AMR_AF=0.4568;AFR_AF=0.1089;EUR_AF=0.5368;SAS_AF=0.3865;AA=T|||;VT=SNP
11	24506152	rs2896703	A	C	100	PASS	AC=3950;AF=0.788738;AN=5008;NS=2504;DP=13232;EAS_AF=0.9266;AMR_AF=0.7925;AFR_AF=0.531;EUR_AF=0.8738;SAS_AF=0.9049;AA=A|||;VT=SNP
11	24506166	rs2136482	A	T	100	PASS	AC=100;AF=0.0199681;AN=5008;NS=2504;DP=13118;EAS_AF=0;AMR_AF=0.0259;AFR_AF=0.0015;EUR_AF=0.0437;SAS_AF=0.0368;AA=A|||;VT=SNP
11	24506267	rs7116799	C	G	100	PASS	AC=3950;AF=0.788738;AN=5008;NS=2504;DP=11607;EAS_AF=0.9266;AMR_AF=0.7925;AFR_AF=0.531;EUR_AF=0.8738;SAS_AF=0.9049;AA=G|||;VT=SNP
11	24506598	rs7117482	G	T	100	PASS	AC=4162;AF=0.83107;AN=5008;NS=2504;DP=13119;EAS_AF=0.9266;AMR_AF=0.8084;AFR_AF=0.6815;EUR_AF=0.8748;SAS_AF=0.9059;AA=G|||;VT=SNP
11	24506606	rs10219264	A	G	100	PASS	AC=205;AF=0.0409345;AN=5008;NS=2504;DP=13321;EAS_AF=0;AMR_AF=0.036;AFR_AF=0.1112;EUR_AF=0.0189;SAS_AF=0.0143;AA=A|||;VT=SNP
11	24506681	rs2403953	G	A	100	PASS	AC=4155;AF=0.829673;AN=5008;NS=2504;DP=14323;EAS_AF=0.9266;AMR_AF=0.8069;AFR_AF=0.6785;EUR_AF=0.8738;SAS_AF=0.9049;AA=A|||;VT=SNP
11	24506691	rs11027939	G	A	100	PASS	AC=1800;AF=0.359425;AN=5008;NS=2504;DP=14351;EAS_AF=0.4187;AMR_AF=0.4553;AFR_AF=0.1089;EUR_AF=0.5368;SAS_AF=0.3865;AA=G|||;VT=SNP
11	24506826	rs2403954	G	T	100	PASS	AC=3747;AF=0.748203;AN=5008;NS=2504;DP=17580;EAS_AF=0.9216;AMR_AF=0.7608;AFR_AF=0.4917;EUR_AF=0.8241;SAS_AF=0.8292;AA=T|||;VT=SNP
11	24507309	rs61875578	A	C	100	PASS	AC=257;AF=0.0513179;AN=5008;NS=2504;DP=16980;EAS_AF=0.0565;AMR_AF=0.0893;AFR_AF=0.0378;EUR_AF=0.0437;SAS_AF=0.045;AA=A|||;VT=SNP
11	24507380	rs10834355	G	A	100	PASS	AC=1776;AF=0.354633;AN=5008;NS=2504;DP=16483;EAS_AF=0.5069;AMR_AF=0.2824;AFR_AF=0.2209;EUR_AF=0.3171;SAS_AF=0.4683;AA=G|||;VT=SNP
11	24507385	rs11027940	G	A	100	PASS	AC=1779;AF=0.355232;AN=5008;NS=2504;DP=16402;EAS_AF=0.5069;AMR_AF=0.2824;AFR_AF=0.2231;EUR_AF=0.3171;SAS_AF=0.4683;AA=A|||;VT=SNP
11	24507753	rs9651564	C	A	100	PASS	AC=213;AF=0.0425319;AN=5008;NS=2504;DP=15514;EAS_AF=0.001;AMR_AF=0.0389;AFR_AF=0.115;EUR_AF=0.0189;SAS_AF=0.0143;AA=T|||;VT=SNP
11	24507798	rs9651583	T	C	100	PASS	AC=475;AF=0.0948482;AN=5008;NS=2504;DP=15764;EAS_AF=0.0565;AMR_AF=0.1282;AFR_AF=0.1573;EUR_AF=0.0626;SAS_AF=0.0593;AA=T|||;VT=SNP
11	24508129	rs10742042	G	A	100	PASS	AC=4410;AF=0.880591;AN=5008;NS=2504;DP=15446;EAS_AF=0.9831;AMR_AF=0.8948;AFR_AF=0.7163;EUR_AF=0.9175;SAS_AF=0.9489;AA=A|||;VT=SNP
11	24508418	rs10834356	C	T	100	PASS	AC=1801;AF=0.359625;AN=5008;NS=2504;DP=18584;EAS_AF=0.4177;AMR_AF=0.4582;AFR_AF=0.1089;EUR_AF=0.5368;SAS_AF=0.3865;AA=C|||;VT=SNP
11	24508463	rs10834357	G	T	100	PASS	AC=1953;AF=0.389976;AN=5008;NS=2504;DP=17956;EAS_AF=0.4187;AMR_AF=0.4712;AFR_AF=0.1876;EUR_AF=0.5388;SAS_AF=0.4233;AA=G|||;VT=SNP
11	24508518	rs150723125	C	T	100	PASS	AC=115;AF=0.0229633;AN=5008;NS=2504;DP=19862;EAS_AF=0;AMR_AF=0.0216;AFR_AF=0.0015;EUR_AF=0.0437;SAS_AF=0.0552;AA=C|||;VT=SNP
11	24508597	rs188705962	A	G	100	PASS	AC=147;AF=0.029353;AN=5008;NS=2504;DP=20394;EAS_AF=0.004;AMR_AF=0.0259;AFR_AF=0.0287;EUR_AF=0.0497;SAS_AF=0.0378;AA=A|||;VT=SNP
11	24508772	rs145524789	A	G	100	PASS	AC=147;AF=0.029353;AN=5008;NS=2504;DP=19915;EAS_AF=0.004;AMR_AF=0.0259;AFR_AF=0.0287;EUR_AF=0.0497;SAS_AF=0.0378;AA=A|||;VT=SNP
11	24508887	rs142348028	G	C	100	PASS	AC=238;AF=0.047524;AN=5008;NS=2504;DP=19401;EAS_AF=0.0853;AMR_AF=0.0562;AFR_AF=0.0015;EUR_AF=0.0268;SAS_AF=0.0859;AA=G|||;VT=SNP
11	24509202	rs149404114	C	T	100	PASS	AC=147;AF=0.029353;AN=5008;NS=2504;DP=18404;EAS_AF=0.004;AMR_AF=0.0259;AFR_AF=0.0287;EUR_AF=0.0497;SAS_AF=0.0378;AA=C|||;VT=SNP
11	24510067	rs2403955	G	A	100	PASS	AC=4053;AF=0.809305;AN=5008;NS=2504;DP=16386;EAS_AF=0.9792;AMR_AF=0.8487;AFR_AF=0.5408;EUR_AF=0.8648;SAS_AF=0.9121;AA=g|||;VT=SNP
11	24510511	rs7111573	C	T	100	PASS	AC=1622;AF=0.323882;AN=5008;NS=2504;DP=8238;EAS_AF=0.504;AMR_AF=0.2478;AFR_AF=0.1944;EUR_AF=0.2644;SAS_AF=0.4284;AA=C|||;VT=SNP
11	24510673	rs12225233	A	G	100	PASS	AC=1804;AF=0.360224;AN=5008;NS=2504;DP=18086;EAS_AF=0.4177;AMR_AF=0.4611;AFR_AF=0.1089;EUR_AF=0.5378;SAS_AF=0.3865;AA=A|||;VT=SNP
11	24510678	rs12222531	G	A	100	PASS	AC=1956;AF=0.390575;AN=5008;NS=2504;DP=17935;EAS_AF=0.4206;AMR_AF=0.4726;AFR_AF=0.1891;EUR_AF=0.5368;SAS_AF=0.4233;AA=G|||;VT=SNP
11	24510687	rs12288483	A	C	100	PASS	AC=170;AF=0.0339457;AN=5008;NS=2504;DP=17877;EAS_AF=0;AMR_AF=0.0303;AFR_AF=0.0877;EUR_AF=0.0189;SAS_AF=0.0143;AA=A|||;VT=SNP
11	24511191	rs61875579	C	G	100	PASS	AC=262;AF=0.0523163;AN=5008;NS=2504;DP=16652;EAS_AF=0.0565;AMR_AF=0.0893;AFR_AF=0.0386;EUR_AF=0.0477;SAS_AF=0.045;AA=C|||;VT=SNP
11	24511240	rs4923190	T	G	100	PASS	AC=3838;AF=0.766374;AN=5008;NS=2504;DP=17120;EAS_AF=0.9127;AMR_AF=0.7651;AFR_AF=0.5408;EUR_AF=0.8191;SAS_AF=0.8671;AA=T|||;VT=SNP
11	24511270	rs7937325	A	G	100	PASS	AC=391;AF=0.0780751;AN=5008;NS=2504;DP=16486;EAS_AF=0.0565;AMR_AF=0.0965;AFR_AF=0.1331;EUR_AF=0.0467;SAS_AF=0.045;AA=G|||;VT=SNP
11	24511371	rs75524873	C	A	100	PASS	AC=35;AF=0.00698882;AN=5008;NS=2504;DP=16250;EAS_AF=0;AMR_AF=0.0101;AFR_AF=0.0023;EUR_AF=0.0239;SAS_AF=0.001;AA=C|||;VT=SNP
11	24511801	rs57476234	A	G	100	PASS	AC=2197;AF=0.438698;AN=5008;NS=2504;DP=14196;EAS_AF=0.3938;AMR_AF=0.5447;AFR_AF=0.2814;EUR_AF=0.5915;SAS_AF=0.4652;AA=A|||;VT=SNP
11	24511844	rs11027948	C	A	100	PASS	AC=2406;AF=0.480431;AN=5008;NS=2504;DP=15115;EAS_AF=0.5198;AMR_AF=0.4121;AFR_AF=0.5666;EUR_AF=0.3588;SAS_AF=0.4969;AA=C|||;VT=SNP
11	24511956	rs10834358	A	C	100	PASS	AC=2667;AF=0.532548;AN=5008;NS=2504;DP=16627;EAS_AF=0.6081;AMR_AF=0.4424;AFR_AF=0.612;EUR_AF=0.4095;SAS_AF=0.5378;AA=T|||;VT=SNP
11	24511981	rs35312892	C	T	100	PASS	AC=1579;AF=0.315296;AN=5008;NS=2504;DP=16400;EAS_AF=0.4821;AMR_AF=0.2608;AFR_AF=0.1687;EUR_AF=0.2654;SAS_AF=0.4315;AA=C|||;VT=SNP
11	24512356	rs79268224	G	A	100	PASS	AC=205;AF=0.0409345;AN=5008;NS=2504;DP=17876;EAS_AF=0.0893;AMR_AF=0.0274;AFR_AF=0.0045;EUR_AF=0.0507;SAS_AF=0.0399;AA=A|||;VT=SNP
11	24512388	rs12285881	T	C	100	PASS	AC=3025;AF=0.604034;AN=5008;NS=2504;DP=18641;EAS_AF=0.505;AMR_AF=0.7161;AFR_AF=0.5378;EUR_AF=0.7396;SAS_AF=0.5767;AA=C|||;VT=SNP
11	24512583	rs10047439	C	T	100	PASS	AC=798;AF=0.159345;AN=5008;NS=2504;DP=19943;EAS_AF=0.0288;AMR_AF=0.147;AFR_AF=0.3835;EUR_AF=0.0934;SAS_AF=0.0675;AA=C|||;VT=SNP
11	24512656	rs61875581	G	A	100	PASS	AC=1752;AF=0.34984;AN=5008;NS=2504;DP=19583;EAS_AF=0.249;AMR_AF=0.5144;AFR_AF=0.0938;EUR_AF=0.5954;SAS_AF=0.4305;AA=G|||;VT=SNP
11	24513113	rs7932020	T	G	100	PASS	AC=821;AF=0.163938;AN=5008;NS=2504;DP=12417;EAS_AF=0.0288;AMR_AF=0.147;AFR_AF=0.4009;EUR_AF=0.0934;SAS_AF=0.0675;AA=T|||;VT=SNP
11	24513127	rs950768	G	A	100	PASS	AC=205;AF=0.0409345;AN=5008;NS=2504;DP=12241;EAS_AF=0.0893;AMR_AF=0.0274;AFR_AF=0.0045;EUR_AF=0.0507;SAS_AF=0.0399;AA=G|||;VT=SNP
11	24513345	rs61875582	G	C	100	PASS	AC=1752;AF=0.34984;AN=5008;NS=2504;DP=11964;EAS_AF=0.249;AMR_AF=0.5144;AFR_AF=0.0938;EUR_AF=0.5954;SAS_AF=0.4305;AA=G|||;VT=SNP
11	24513821	rs12223724	C	T	100	PASS	AC=1754;AF=0.35024;AN=5008;NS=2504;DP=16805;EAS_AF=0.249;AMR_AF=0.5173;AFR_AF=0.0938;EUR_AF=0.5954;SAS_AF=0.4305;AA=C|||;VT=SNP
11	24514896	rs11604047	G	A	100	PASS	AC=155;AF=0.0309505;AN=5008;NS=2504;DP=16473;EAS_AF=0.002;AMR_AF=0.0807;AFR_AF=0.0212;EUR_AF=0.0348;SAS_AF=0.0348;AA=G|||;VT=SNP
11	24515234	rs77802079	A	G	100	PASS	AC=26;AF=0.00519169;AN=5008;NS=2504;DP=17583;EAS_AF=0;AMR_AF=0.0058;AFR_AF=0.0023;EUR_AF=0.0179;SAS_AF=0.001;AA=A|||;VT=SNP
11	24515276	rs11027950	T	C	100	PASS	AC=1495;AF=0.298522;AN=5008;NS=2504;DP=18884;EAS_AF=0.1935;AMR_AF=0.4222;AFR_AF=0.056;EUR_AF=0.5517;SAS_AF=0.3865;AA=T|||;VT=SNP
11	24515347	rs7925326	C	T	100	PASS	AC=3027;AF=0.604433;AN=5008;NS=2504;DP=18543;EAS_AF=0.5099;AMR_AF=0.7176;AFR_AF=0.5356;EUR_AF=0.7396;SAS_AF=0.5757;AA=T|||;VT=SNP
11	24515523	rs7925550	C	T	100	PASS	AC=799;AF=0.159545;AN=5008;NS=2504;DP=17409;EAS_AF=0.0288;AMR_AF=0.1484;AFR_AF=0.3843;EUR_AF=0.0924;SAS_AF=0.0675;AA=C|||;VT=SNP
11	24515549	rs76873287	G	A	100	PASS	AC=22;AF=0.00439297;AN=5008;NS=2504;DP=17291;EAS_AF=0;AMR_AF=0.0115;AFR_AF=0.0008;EUR_AF=0.0109;SAS_AF=0.002;AA=G|||;VT=SNP
11	24515612	rs10834359	A	G	100	PASS	AC=801;AF=0.159944;AN=5008;NS=2504;DP=18354;EAS_AF=0.0288;AMR_AF=0.1484;AFR_AF=0.3858;EUR_AF=0.0924;SAS_AF=0.0675;AA=G|||;VT=SNP
11	24515776	rs12365312	T	A	100	PASS	AC=801;AF=0.159944;AN=5008;NS=2504;DP=18877;EAS_AF=0.0288;AMR_AF=0.1484;AFR_AF=0.3858;EUR_AF=0.0924;SAS_AF=0.0675;AA=A|||;VT=SNP
11	24515938	rs12363770	G	A	100	PASS	AC=1004;AF=0.200479;AN=5008;NS=2504;DP=17916;EAS_AF=0.1181;AMR_AF=0.1758;AFR_AF=0.3888;EUR_AF=0.1431;SAS_AF=0.1074;AA=A|||;VT=SNP
11	24516014	rs12049863	G	A	100	PASS	AC=1490;AF=0.297524;AN=5008;NS=2504;DP=16855;EAS_AF=0.1925;AMR_AF=0.4207;AFR_AF=0.056;EUR_AF=0.5507;SAS_AF=0.3845;AA=G|||;VT=SNP
11	24516268	rs1509584	G	A	100	PASS	AC=1754;AF=0.35024;AN=5008;NS=2504;DP=16403;EAS_AF=0.25;AMR_AF=0.5144;AFR_AF=0.0938;EUR_AF=0.5964;SAS_AF=0.4305;AA=G|||;VT=SNP
11	24517243	rs11027951	C	T	100	PASS	AC=1654;AF=0.330272;AN=5008;NS=2504;DP=16000;EAS_AF=0.496;AMR_AF=0.2594;AFR_AF=0.2262;EUR_AF=0.2594;SAS_AF=0.4233;AA=c|||;VT=SNP
11	24517437	rs117325253	G	A	100	PASS	AC=90;AF=0.0179712;AN=5008;NS=2504;DP=17146;EAS_AF=0.001;AMR_AF=0.0231;AFR_AF=0.0015;EUR_AF=0.0437;SAS_AF=0.0276;AA=G|||;VT=SNP
11	24517776	rs141553193	C	T	100	PASS	AC=205;AF=0.0409345;AN=5008;NS=2504;DP=16241;EAS_AF=0.0893;AMR_AF=0.0274;AFR_AF=0.0045;EUR_AF=0.0507;SAS_AF=0.0399;AA=T|||;VT=SNP
11	24517929	rs4147349	T	G	100	PASS	AC=834;AF=0.166534;AN=5008;NS=2504;DP=15938;EAS_AF=0.0288;AMR_AF=0.1499;AFR_AF=0.4077;EUR_AF=0.0944;SAS_AF=0.0685;AA=T|||;VT=SNP
11	24518441	rs1509616	A	G	100	PASS	AC=2994;AF=0.597843;AN=5008;NS=2504;DP=12137;EAS_AF=0.502;AMR_AF=0.7161;AFR_AF=0.5189;EUR_AF=0.7386;SAS_AF=0.5746;AA=G|||;VT=SNP
11	24518530	rs148609602	C	T	100	PASS	AC=298;AF=0.0595048;AN=5008;NS=2504;DP=10752;EAS_AF=0.0873;AMR_AF=0.036;AFR_AF=0.0711;EUR_AF=0.0517;SAS_AF=0.0399;AA=C|||;VT=SNP
11	24519813	rs11603870	G	A	100	PASS	AC=135;AF=0.0269569;AN=5008;NS=2504;DP=19625;EAS_AF=0.002;AMR_AF=0.0821;AFR_AF=0.0023;EUR_AF=0.0388;SAS_AF=0.0348;AA=A|||;VT=SNP
11	24520307	rs12225775	T	C	100	PASS	AC=858;AF=0.171326;AN=5008;NS=2504;DP=17780;EAS_AF=0.3968;AMR_AF=0.098;AFR_AF=0.0151;EUR_AF=0.1183;SAS_AF=0.2566;AA=T|||;VT=SNP
11	24520489	rs7952535	A	G	100	PASS	AC=376;AF=0.0750799;AN=5008;NS=2504;DP=16285;EAS_AF=0.0873;AMR_AF=0.0389;AFR_AF=0.1286;EUR_AF=0.0517;SAS_AF=0.0399;AA=A|||;VT=SNP
11	24520669	rs9667545	T	G	100	PASS	AC=1294;AF=0.258387;AN=5008;NS=2504;DP=15701;EAS_AF=0.253;AMR_AF=0.1988;AFR_AF=0.4561;EUR_AF=0.1451;SAS_AF=0.1554;AA=G|||;VT=SNP
11	24520786	rs11027952	A	G	100	PASS	AC=1296;AF=0.258786;AN=5008;NS=2504;DP=16552;EAS_AF=0.254;AMR_AF=0.2017;AFR_AF=0.4546;EUR_AF=0.1461;SAS_AF=0.1554;AA=G|||;VT=SNP
11	24520934	rs72869866	G	A	100	PASS	AC=191;AF=0.038139;AN=5008;NS=2504;DP=18888;EAS_AF=0.001;AMR_AF=0.0317;AFR_AF=0.0023;EUR_AF=0.0885;SAS_AF=0.0777;AA=G|||;VT=SNP
11	24521298	rs72869884	G	A	100	PASS	AC=382;AF=0.076278;AN=5008;NS=2504;DP=16768;EAS_AF=0.0298;AMR_AF=0.098;AFR_AF=0.1112;EUR_AF=0.0785;SAS_AF=0.0593;AA=G|||;VT=SNP
11	24521593	rs7928417	C	T	100	PASS	AC=1701;AF=0.339657;AN=5008;NS=2504;DP=16486;EAS_AF=0.4653;AMR_AF=0.2738;AFR_AF=0.208;EUR_AF=0.3101;SAS_AF=0.4652;AA=C|||;VT=SNP
11	24521666	rs7943454	T	C	100	PASS	AC=3515;AF=0.701877;AN=5008;NS=2504;DP=16289;EAS_AF=0.7798;AMR_AF=0.5836;AFR_AF=0.8812;EUR_AF=0.505;SAS_AF=0.6656;AA=C|||;VT=SNP
11	24522044	rs12293130	T	C	100	PASS	AC=188;AF=0.0375399;AN=5008;NS=2504;DP=18217;EAS_AF=0;AMR_AF=0.0274;AFR_AF=0.1067;EUR_AF=0.0139;SAS_AF=0.0143;AA=T|||;VT=SNP
11	24522270	rs7109828	G	T	100	PASS	AC=1927;AF=0.384784;AN=5008;NS=2504;DP=16426;EAS_AF=0.4683;AMR_AF=0.2839;AFR_AF=0.3722;EUR_AF=0.3091;SAS_AF=0.4652;AA=G|||;VT=SNP
11	24522563	rs72869891	T	C	100	PASS	AC=389;AF=0.0776757;AN=5008;NS=2504;DP=17574;EAS_AF=0.0298;AMR_AF=0.1037;AFR_AF=0.112;EUR_AF=0.0805;SAS_AF=0.0593;AA=T|||;VT=SNP
11	24523229	rs78961907	G	A	100	PASS	AC=375;AF=0.0748802;AN=5008;NS=2504;DP=17742;EAS_AF=0.0873;AMR_AF=0.0389;AFR_AF=0.1278;EUR_AF=0.0517;SAS_AF=0.0399;AA=G|||;VT=SNP
11	24523231	rs1509599	T	C	100	PASS	AC=193;AF=0.0385383;AN=5008;NS=2504;DP=17734;EAS_AF=0;AMR_AF=0.0274;AFR_AF=0.1097;EUR_AF=0.0139;SAS_AF=0.0153;AA=T|||;VT=SNP
11	24523247	rs1509600	A	G	100	PASS	AC=193;AF=0.0385383;AN=5008;NS=2504;DP=17978;EAS_AF=0;AMR_AF=0.0274;AFR_AF=0.1097;EUR_AF=0.0139;SAS_AF=0.0153;AA=A|||;VT=SNP
11	24523248	rs78573266	G	T	100	PASS	AC=375;AF=0.0748802;AN=5008;NS=2504;DP=18000;EAS_AF=0.0873;AMR_AF=0.0389;AFR_AF=0.1278;EUR_AF=0.0517;SAS_AF=0.0399;AA=T|||;VT=SNP
11	24523336	rs78052152	C	A	100	PASS	AC=36;AF=0.0071885;AN=5008;NS=2504;DP=16807;EAS_AF=0;AMR_AF=0.0101;AFR_AF=0.003;EUR_AF=0.0239;SAS_AF=0.001;AA=C|||;VT=SNP
11	24523340	rs1509601	C	T	100	PASS	AC=3139;AF=0.626797;AN=5008;NS=2504;DP=16696;EAS_AF=0.7212;AMR_AF=0.4856;AFR_AF=0.7648;EUR_AF=0.4553;SAS_AF=0.6196;AA=T|||;VT=SNP
11	24523619	rs75855701	G	A	100	PASS	AC=233;AF=0.0465256;AN=5008;NS=2504;DP=15133;EAS_AF=0.0873;AMR_AF=0.0274;AFR_AF=0.0272;EUR_AF=0.0507;SAS_AF=0.0399;AA=G|||;VT=SNP
11	24523757	rs11027953	G	A	100	PASS	AC=382;AF=0.076278;AN=5008;NS=2504;DP=13289;EAS_AF=0.0298;AMR_AF=0.098;AFR_AF=0.1112;EUR_AF=0.0785;SAS_AF=0.0593;AA=G|||;VT=SNP
11	24523823	rs115414436	A	G	100	PASS	AC=314;AF=0.0626997;AN=5008;NS=2504;DP=15096;EAS_AF=0.0873;AMR_AF=0.0303;AFR_AF=0.087;EUR_AF=0.0507;SAS_AF=0.0399;AA=A|||;VT=SNP
11	24523995	rs115436644	A	G	100	PASS	AC=314;AF=0.0626997;AN=5008;NS=2504;DP=15466;EAS_AF=0.0873;AMR_AF=0.0303;AFR_AF=0.087;EUR_AF=0.0507;SAS_AF=0.0399;AA=A|||;VT=SNP
11	24524090	rs114352619	C	T	100	PASS	AC=314;AF=0.0626997;AN=5008;NS=2504;DP=14553;EAS_AF=0.0873;AMR_AF=0.0303;AFR_AF=0.087;EUR_AF=0.0507;SAS_AF=0.0399;AA=C|||;VT=SNP
11	24524107	rs11027954	T	G	100	PASS	AC=253;AF=0.0505192;AN=5008;NS=2504;DP=14238;EAS_AF=0;AMR_AF=0.036;AFR_AF=0.1505;EUR_AF=0.0149;SAS_AF=0.0143;AA=T|||;VT=SNP
11	24524421	rs11027955	A	C	100	PASS	AC=183;AF=0.0365415;AN=5008;NS=2504;DP=16064;EAS_AF=0;AMR_AF=0.0259;AFR_AF=0.1036;EUR_AF=0.0139;SAS_AF=0.0143;AA=A|||;VT=SNP
11	24524572	rs11027956	C	T	100	PASS	AC=1682;AF=0.335863;AN=5008;NS=2504;DP=15494;EAS_AF=0.4692;AMR_AF=0.2637;AFR_AF=0.1982;EUR_AF=0.3082;SAS_AF=0.4642;AA=C|||;VT=SNP
11	24524989	rs79161368	A	T	100	PASS	AC=315;AF=0.0628994;AN=5008;NS=2504;DP=19303;EAS_AF=0.0873;AMR_AF=0.0303;AFR_AF=0.0877;EUR_AF=0.0507;SAS_AF=0.0399;AA=A|||;VT=SNP
11	24525034	rs78232662	G	A	100	PASS	AC=316;AF=0.063099;AN=5008;NS=2504;DP=19659;EAS_AF=0.0873;AMR_AF=0.0317;AFR_AF=0.0877;EUR_AF=0.0507;SAS_AF=0.0399;AA=A|||;VT=SNP
11	24525160	rs74758337	C	A	100	PASS	AC=315;AF=0.0628994;AN=5008;NS=2504;DP=19552;EAS_AF=0.0873;AMR_AF=0.0303;AFR_AF=0.0877;EUR_AF=0.0507;SAS_AF=0.0399;AA=A|||;VT=SNP
11	24525392	rs11027957	T	G	100	PASS	AC=252;AF=0.0503195;AN=5008;NS=2504;DP=20244;EAS_AF=0;AMR_AF=0.036;AFR_AF=0.1498;EUR_AF=0.0149;SAS_AF=0.0143;AA=T|||;VT=SNP
11	24525499	rs16912642	C	A	100	PASS	AC=271;AF=0.0541134;AN=5008;NS=2504;DP=20838;EAS_AF=0.0873;AMR_AF=0.0303;AFR_AF=0.0545;EUR_AF=0.0507;SAS_AF=0.0399;AA=A|||;VT=SNP
11	24525835	rs35175729	C	A	100	PASS	AC=1671;AF=0.333666;AN=5008;NS=2504;DP=19333;EAS_AF=0.4692;AMR_AF=0.2666;AFR_AF=0.1944;EUR_AF=0.3002;SAS_AF=0.4642;AA=C|||;VT=SNP
11	24525921	rs79662838	G	T	100	PASS	AC=314;AF=0.0626997;AN=5008;NS=2504;DP=17283;EAS_AF=0.0873;AMR_AF=0.0303;AFR_AF=0.087;EUR_AF=0.0507;SAS_AF=0.0399;AA=G|||;VT=SNP
11	24526724	rs12285439	C	T	100	PASS	AC=183;AF=0.0365415;AN=5008;NS=2504;DP=18578;EAS_AF=0;AMR_AF=0.0259;AFR_AF=0.1036;EUR_AF=0.0139;SAS_AF=0.0143;AA=C|||;VT=SNP
11	24526913	rs116944788	G	A	100	PASS	AC=213;AF=0.0425319;AN=5008;NS=2504;DP=19508;EAS_AF=0.0863;AMR_AF=0.0274;AFR_AF=0.0129;EUR_AF=0.0507;SAS_AF=0.0399;AA=G|||;VT=SNP
11	24527662	rs12287350	G	A	100	PASS	AC=268;AF=0.0535144;AN=5008;NS=2504;DP=14705;EAS_AF=0;AMR_AF=0.0389;AFR_AF=0.1604;EUR_AF=0.0149;SAS_AF=0.0143;AA=G|||;VT=SNP
11	24527958	rs7927293	A	G	100	PASS	AC=1994;AF=0.398163;AN=5008;NS=2504;DP=16114;EAS_AF=0.4692;AMR_AF=0.2939;AFR_AF=0.4175;EUR_AF=0.3111;SAS_AF=0.4622;AA=A|||;VT=SNP
11	24528117	rs36110724	A	G	100	PASS	AC=293;AF=0.0585064;AN=5008;NS=2504;DP=16665;EAS_AF=0.0764;AMR_AF=0.0937;AFR_AF=0.0378;EUR_AF=0.0497;SAS_AF=0.0521;AA=A|||;VT=SNP
11	24528263	rs116004780	A	C	100	PASS	AC=276;AF=0.0551118;AN=5008;NS=2504;DP=16191;EAS_AF=0.0873;AMR_AF=0.0274;AFR_AF=0.0598;EUR_AF=0.0507;SAS_AF=0.0399;AA=A|||;VT=SNP
11	24528308	rs74664305	T	A	100	PASS	AC=217;AF=0.0433307;AN=5008;NS=2504;DP=15865;EAS_AF=0.0873;AMR_AF=0.0274;AFR_AF=0.0151;EUR_AF=0.0507;SAS_AF=0.0399;AA=T|||;VT=SNP
11	24528410	rs7927899	A	G	100	PASS	AC=3218;AF=0.642572;AN=5008;NS=2504;DP=15590;EAS_AF=0.7222;AMR_AF=0.4899;AFR_AF=0.826;EUR_AF=0.4553;SAS_AF=0.6135;AA=G|||;VT=SNP
11	24528726	rs6484052	T	G	100	PASS	AC=3517;AF=0.702276;AN=5008;NS=2504;DP=16627;EAS_AF=0.7817;AMR_AF=0.585;AFR_AF=0.8812;EUR_AF=0.506;SAS_AF=0.6636;AA=G|||;VT=SNP
11	24528941	rs117824213	T	C	100	PASS	AC=21;AF=0.00419329;AN=5008;NS=2504;DP=16224;EAS_AF=0;AMR_AF=0.0058;AFR_AF=0.0008;EUR_AF=0.0139;SAS_AF=0.002;AA=T|||;VT=SNP
11	24529390	rs12417058	T	C	100	PASS	AC=276;AF=0.0551118;AN=5008;NS=2504;DP=9372;EAS_AF=0.0595;AMR_AF=0.0937;AFR_AF=0.0378;EUR_AF=0.0497;SAS_AF=0.0521;AA=T|||;VT=SNP
11	24529438	rs12277673	A	G	100	PASS	AC=200;AF=0.0399361;AN=5008;NS=2504;DP=9848;EAS_AF=0;AMR_AF=0.0288;AFR_AF=0.115;EUR_AF=0.0139;SAS_AF=0.0143;AA=A|||;VT=SNP
11	24529448	rs79087949	T	C	100	PASS	AC=499;AF=0.0996406;AN=5008;NS=2504;DP=9757;EAS_AF=0.0873;AMR_AF=0.0461;AFR_AF=0.2179;EUR_AF=0.0517;SAS_AF=0.0399;AA=T|||;VT=SNP
11	24529697	rs12421169	G	A	100	PASS	AC=222;AF=0.0443291;AN=5008;NS=2504;DP=11030;EAS_AF=0.0595;AMR_AF=0.0879;AFR_AF=0.0023;EUR_AF=0.0477;SAS_AF=0.0511;AA=G|||;VT=SNP
11	24529744	rs59946308	A	G	100	PASS	AC=500;AF=0.0998403;AN=5008;NS=2504;DP=11050;EAS_AF=0.0873;AMR_AF=0.0461;AFR_AF=0.2186;EUR_AF=0.0517;SAS_AF=0.0399;AA=A|||;VT=SNP
11	24530025	rs117042619	A	C	100	PASS	AC=221;AF=0.0441294;AN=5008;NS=2504;DP=15193;EAS_AF=0.0873;AMR_AF=0.0274;AFR_AF=0.0182;EUR_AF=0.0507;SAS_AF=0.0399;AA=A|||;VT=SNP
11	24530248	rs11027958	A	G	100	PASS	AC=467;AF=0.0932508;AN=5008;NS=2504;DP=14398;EAS_AF=0.0298;AMR_AF=0.1009;AFR_AF=0.174;EUR_AF=0.0785;SAS_AF=0.0593;AA=A|||;VT=SNP
11	24530273	rs1509586	T	C	100	PASS	AC=1710;AF=0.341454;AN=5008;NS=2504;DP=15796;EAS_AF=0.4702;AMR_AF=0.2752;AFR_AF=0.2133;EUR_AF=0.3111;SAS_AF=0.4601;AA=T|||;VT=SNP
11	24530368	rs16912643	C	T	100	PASS	AC=499;AF=0.0996406;AN=5008;NS=2504;DP=17174;EAS_AF=0.0873;AMR_AF=0.0476;AFR_AF=0.2171;EUR_AF=0.0517;SAS_AF=0.0399;AA=C|||;VT=SNP
11	24530656	rs12292905	G	T	100	PASS	AC=206;AF=0.0411342;AN=5008;NS=2504;DP=16950;EAS_AF=0;AMR_AF=0.0288;AFR_AF=0.1195;EUR_AF=0.0139;SAS_AF=0.0143;AA=G|||;VT=SNP
11	24531208	rs7111245	T	C	100	PASS	AC=1763;AF=0.352037;AN=5008;NS=2504;DP=10712;EAS_AF=0.4692;AMR_AF=0.2752;AFR_AF=0.2564;EUR_AF=0.3111;SAS_AF=0.4571;AA=T|||;VT=SNP
11	24531363	rs11027959	C	G	100	PASS	AC=208;AF=0.0415335;AN=5008;NS=2504;DP=13357;EAS_AF=0;AMR_AF=0.0303;AFR_AF=0.1203;EUR_AF=0.0139;SAS_AF=0.0143;AA=C|||;VT=SNP
11	24531367	rs11027960	G	A	100	PASS	AC=209;AF=0.0417332;AN=5008;NS=2504;DP=13211;EAS_AF=0;AMR_AF=0.0303;AFR_AF=0.121;EUR_AF=0.0139;SAS_AF=0.0143;AA=g|||;VT=SNP
11	24531557	rs2403956	A	G	100	PASS	AC=1759;AF=0.351238;AN=5008;NS=2504;DP=16720;EAS_AF=0.4692;AMR_AF=0.2723;AFR_AF=0.2564;EUR_AF=0.3101;SAS_AF=0.456;AA=A|||;VT=SNP
11	24531660	rs140560455	G	A	100	PASS	AC=24;AF=0.00479233;AN=5008;NS=2504;DP=16600;EAS_AF=0;AMR_AF=0.0014;AFR_AF=0.0008;EUR_AF=0.0209;SAS_AF=0.001;AA=G|||;VT=SNP
11	24532080	rs6484053	G	A	100	PASS	AC=3063;AF=0.611621;AN=5008;NS=2504;DP=13911;EAS_AF=0.5615;AMR_AF=0.5231;AFR_AF=0.8124;EUR_AF=0.4583;SAS_AF=0.6125;AA=A|||;VT=SNP
11	24532934	rs1995838	C	G	100	PASS	AC=3024;AF=0.603834;AN=5008;NS=2504;DP=14300;EAS_AF=0.6369;AMR_AF=0.4409;AFR_AF=0.8003;EUR_AF=0.3887;SAS_AF=0.6411;AA=G|||;VT=SNP
11	24533104	rs1995837	C	T	100	PASS	AC=759;AF=0.151558;AN=5008;NS=2504;DP=14300;EAS_AF=0.2123;AMR_AF=0.147;AFR_AF=0.1906;EUR_AF=0.0775;SAS_AF=0.1155;AA=T|||;VT=SNP
11	24533298	rs10430921	C	T	100	PASS	AC=2147;AF=0.428714;AN=5008;NS=2504;DP=17150;EAS_AF=0.5675;AMR_AF=0.366;AFR_AF=0.261;EUR_AF=0.3817;SAS_AF=0.6053;AA=T|||;VT=SNP
11	24533372	rs10430841	G	A	100	PASS	AC=2618;AF=0.522764;AN=5008;NS=2504;DP=17720;EAS_AF=0.6954;AMR_AF=0.4063;AFR_AF=0.4289;EUR_AF=0.4135;SAS_AF=0.6667;AA=g|||;VT=SNP
11	24533668	rs11027961	A	C	100	PASS	AC=779;AF=0.155551;AN=5008;NS=2504;DP=17752;EAS_AF=0.0367;AMR_AF=0.1354;AFR_AF=0.3782;EUR_AF=0.0825;SAS_AF=0.0665;AA=A|||;VT=SNP
11	24533756	rs61875595	T	C	100	PASS	AC=466;AF=0.0930511;AN=5008;NS=2504;DP=17570;EAS_AF=0.0903;AMR_AF=0.1153;AFR_AF=0.1104;EUR_AF=0.0765;SAS_AF=0.0736;AA=T|||;VT=SNP
11	24533962	rs72872507	G	A	100	PASS	AC=2617;AF=0.522564;AN=5008;NS=2504;DP=16497;EAS_AF=0.6042;AMR_AF=0.4726;AFR_AF=0.444;EUR_AF=0.4453;SAS_AF=0.6595;AA=A|||;VT=SNP
11	24534119	rs6484054	T	A	100	PASS	AC=735;AF=0.146765;AN=5008;NS=2504;DP=15194;EAS_AF=0.0367;AMR_AF=0.1326;AFR_AF=0.3495;EUR_AF=0.0785;SAS_AF=0.0665;AA=T|||;VT=SNP
11	24534381	rs12417531	C	T	100	PASS	AC=2188;AF=0.436901;AN=5008;NS=2504;DP=13502;EAS_AF=0.5665;AMR_AF=0.3718;AFR_AF=0.2874;EUR_AF=0.3817;SAS_AF=0.6084;AA=C|||;VT=SNP
11	24534421	rs7108423	G	A	100	PASS	AC=2238;AF=0.446885;AN=5008;NS=2504;DP=13909;EAS_AF=0.5665;AMR_AF=0.3761;AFR_AF=0.323;EUR_AF=0.3817;SAS_AF=0.6084;AA=G|||;VT=SNP
11	24534451	rs7930719	A	G	100	PASS	AC=661;AF=0.131989;AN=5008;NS=2504;DP=13061;EAS_AF=0.0903;AMR_AF=0.1268;AFR_AF=0.2504;EUR_AF=0.0785;SAS_AF=0.0736;AA=A|||;VT=SNP
11	24534452	rs7108220	C	T	100	PASS	AC=260;AF=0.0519169;AN=5008;NS=2504;DP=13015;EAS_AF=0.0615;AMR_AF=0.0331;AFR_AF=0.0658;EUR_AF=0.0457;SAS_AF=0.0429;AA=T|||;VT=SNP
11	24534583	rs7108369	C	T	100	PASS	AC=320;AF=0.0638978;AN=5008;NS=2504;DP=14637;EAS_AF=0.0615;AMR_AF=0.0403;AFR_AF=0.1067;EUR_AF=0.0467;SAS_AF=0.0429;AA=C|||;VT=SNP
11	24534593	rs117001015	C	T	100	PASS	AC=178;AF=0.0355431;AN=5008;NS=2504;DP=14539;EAS_AF=0.0615;AMR_AF=0.0274;AFR_AF=0.0068;EUR_AF=0.0457;SAS_AF=0.0429;AA=C|||;VT=SNP
11	24534639	rs11605402	A	G	100	PASS	AC=480;AF=0.0958466;AN=5008;NS=2504;DP=14866;EAS_AF=0.0893;AMR_AF=0.1153;AFR_AF=0.1218;EUR_AF=0.0765;SAS_AF=0.0736;AA=A|||;VT=SNP
11	24534715	rs11605418	A	T	100	PASS	AC=921;AF=0.183906;AN=5008;NS=2504;DP=14942;EAS_AF=0.1508;AMR_AF=0.1585;AFR_AF=0.3177;EUR_AF=0.1243;SAS_AF=0.1166;AA=T|||;VT=SNP
11	24534840	rs147424744	G	T	100	PASS	AC=39;AF=0.00778754;AN=5008;NS=2504;DP=14494;EAS_AF=0;AMR_AF=0.0159;AFR_AF=0;EUR_AF=0.0109;SAS_AF=0.0174;AA=G|||;VT=SNP
11	24534980	rs4922682	C	A	100	PASS	AC=3647;AF=0.728235;AN=5008;NS=2504;DP=15564;EAS_AF=0.7857;AMR_AF=0.5778;AFR_AF=0.9062;EUR_AF=0.5119;SAS_AF=0.7577;AA=A|||;VT=SNP
11	24535089	rs4922683	A	C	100	PASS	AC=1134;AF=0.226438;AN=5008;NS=2504;DP=17883;EAS_AF=0.1508;AMR_AF=0.1859;AFR_AF=0.4425;EUR_AF=0.1382;SAS_AF=0.1319;AA=A|||;VT=SNP
11	24535105	rs11605900	A	G	100	PASS	AC=466;AF=0.0930511;AN=5008;NS=2504;DP=17561;EAS_AF=0.0893;AMR_AF=0.1153;AFR_AF=0.1112;EUR_AF=0.0765;SAS_AF=0.0736;AA=A|||;VT=SNP
11	24535155	rs7112372	G	T	100	PASS	AC=1741;AF=0.347644;AN=5008;NS=2504;DP=17527;EAS_AF=0.4901;AMR_AF=0.2608;AFR_AF=0.177;EUR_AF=0.3072;SAS_AF=0.5348;AA=G|||;VT=SNP
11	24535294	rs7112207	A	G	100	PASS	AC=471;AF=0.0940495;AN=5008;NS=2504;DP=17203;EAS_AF=0.0615;AMR_AF=0.0432;AFR_AF=0.2171;EUR_AF=0.0477;SAS_AF=0.045;AA=G|||;VT=SNP
11	24535325	rs7112415	C	A	100	PASS	AC=469;AF=0.0936502;AN=5008;NS=2504;DP=17997;EAS_AF=0.0615;AMR_AF=0.0432;AFR_AF=0.2171;EUR_AF=0.0477;SAS_AF=0.0429;AA=A|||;VT=SNP
11	24535366	rs7112434	C	T	100	PASS	AC=333;AF=0.0664936;AN=5008;NS=2504;DP=18824;EAS_AF=0.0615;AMR_AF=0.0403;AFR_AF=0.1165;EUR_AF=0.0467;SAS_AF=0.0429;AA=C|||;VT=SNP
11	24535728	rs11027962	C	G	100	PASS	AC=223;AF=0.0445288;AN=5008;NS=2504;DP=18893;EAS_AF=0;AMR_AF=0.0274;AFR_AF=0.1324;EUR_AF=0.0139;SAS_AF=0.0153;AA=C|||;VT=SNP
11	24535835	rs11027963	A	G	100	PASS	AC=570;AF=0.113818;AN=5008;NS=2504;DP=20952;EAS_AF=0.0615;AMR_AF=0.0677;AFR_AF=0.2595;EUR_AF=0.0606;SAS_AF=0.0583;AA=A|||;VT=SNP
11	24535914	rs10834361	A	C	100	PASS	AC=1041;AF=0.207867;AN=5008;NS=2504;DP=19405;EAS_AF=0.1518;AMR_AF=0.183;AFR_AF=0.3714;EUR_AF=0.1372;SAS_AF=0.135;AA=A|||;VT=SNP
11	24535936	rs11027964	T	C	100	PASS	AC=1161;AF=0.231829;AN=5008;NS=2504;DP=18701;EAS_AF=0.1518;AMR_AF=0.1859;AFR_AF=0.4599;EUR_AF=0.1382;SAS_AF=0.135;AA=C|||;VT=SNP
11	24536153	rs11027965	T	C	100	PASS	AC=529;AF=0.105631;AN=5008;NS=2504;DP=18355;EAS_AF=0.0615;AMR_AF=0.0648;AFR_AF=0.23;EUR_AF=0.0606;SAS_AF=0.0583;AA=T|||;VT=SNP
11	24536375	rs142505110	G	C	100	PASS	AC=23;AF=0.00459265;AN=5008;NS=2504;DP=16986;EAS_AF=0;AMR_AF=0.0014;AFR_AF=0;EUR_AF=0.0219;SAS_AF=0;AA=G|||;VT=SNP
11	24536387	rs12419817	C	T	100	PASS	AC=144;AF=0.028754;AN=5008;NS=2504;DP=16895;EAS_AF=0.003;AMR_AF=0.0793;AFR_AF=0.0038;EUR_AF=0.0457;SAS_AF=0.0358;AA=C|||;VT=SNP
11	24536686	rs12291988	T	C	100	PASS	AC=1160;AF=0.231629;AN=5008;NS=2504;DP=19012;EAS_AF=0.1518;AMR_AF=0.1844;AFR_AF=0.4599;EUR_AF=0.1382;SAS_AF=0.135;AA=C|||;VT=SNP
11	24536761	rs57488468	C	T	100	PASS	AC=590;AF=0.117812;AN=5008;NS=2504;DP=17604;EAS_AF=0.0903;AMR_AF=0.1167;AFR_AF=0.2005;EUR_AF=0.0775;SAS_AF=0.0767;AA=C|||;VT=SNP
11	24536779	rs12292047	T	C	100	PASS	AC=556;AF=0.111022;AN=5008;NS=2504;DP=17632;EAS_AF=0.0615;AMR_AF=0.0677;AFR_AF=0.2489;EUR_AF=0.0606;SAS_AF=0.0583;AA=T|||;VT=SNP
11	24537049	rs191296111	A	G	100	PASS	AC=19;AF=0.00379393;AN=5008;NS=2504;DP=17015;EAS_AF=0;AMR_AF=0.0101;AFR_AF=0;EUR_AF=0.0099;SAS_AF=0.002;AA=A|||;VT=SNP
11	24537055	rs58788750	G	A	100	PASS	AC=1124;AF=0.224441;AN=5008;NS=2504;DP=16829;EAS_AF=0.1518;AMR_AF=0.1729;AFR_AF=0.4569;EUR_AF=0.1292;SAS_AF=0.1196;AA=-|||;VT=SNP
11	24537162	rs12798501	A	G	100	PASS	AC=742;AF=0.148163;AN=5008;NS=2504;DP=16765;EAS_AF=0.0615;AMR_AF=0.0836;AFR_AF=0.3775;EUR_AF=0.0656;SAS_AF=0.0583;AA=A|||;VT=SNP
11	24537226	rs79507787	G	A	100	PASS	AC=234;AF=0.0467252;AN=5008;NS=2504;DP=16233;EAS_AF=0.0516;AMR_AF=0.0533;AFR_AF=0.0023;EUR_AF=0.0278;SAS_AF=0.1166;AA=G|||;VT=SNP
11	24537613	rs11027966	G	A	100	PASS	AC=739;AF=0.147564;AN=5008;NS=2504;DP=15316;EAS_AF=0.0615;AMR_AF=0.0793;AFR_AF=0.3775;EUR_AF=0.0656;SAS_AF=0.0583;AA=G|||;VT=SNP
11	24537624	rs11027967	T	C	100	PASS	AC=753;AF=0.150359;AN=5008;NS=2504;DP=15305;EAS_AF=0.0685;AMR_AF=0.0836;AFR_AF=0.3782;EUR_AF=0.0686;SAS_AF=0.0583;AA=t|||;VT=SNP
11	24537683	rs11027968	C	G	100	PASS	AC=742;AF=0.148163;AN=5008;NS=2504;DP=16069;EAS_AF=0.0615;AMR_AF=0.0793;AFR_AF=0.3782;EUR_AF=0.0656;SAS_AF=0.0603;AA=C|||;VT=SNP
11	24537761	rs11027969	T	C	100	PASS	AC=740;AF=0.147764;AN=5008;NS=2504;DP=16663;EAS_AF=0.0615;AMR_AF=0.0793;AFR_AF=0.3782;EUR_AF=0.0656;SAS_AF=0.0583;AA=C|||;VT=SNP
11	24538077	rs1996392	A	G	100	PASS	AC=1733;AF=0.346046;AN=5008;NS=2504;DP=17886;EAS_AF=0.4782;AMR_AF=0.2651;AFR_AF=0.177;EUR_AF=0.3101;SAS_AF=0.5327;AA=A|||;VT=SNP
11	24538161	rs73429132	T	A	100	PASS	AC=523;AF=0.104433;AN=5008;NS=2504;DP=17558;EAS_AF=0.0615;AMR_AF=0.0576;AFR_AF=0.2474;EUR_AF=0.0517;SAS_AF=0.0429;AA=T|||;VT=SNP
11	24538179	rs61875597	A	G	100	PASS	AC=471;AF=0.0940495;AN=5008;NS=2504;DP=17772;EAS_AF=0.0903;AMR_AF=0.1138;AFR_AF=0.1112;EUR_AF=0.0775;SAS_AF=0.0777;AA=A|||;VT=SNP
11	24538190	rs12288442	C	G	100	PASS	AC=1346;AF=0.26877;AN=5008;NS=2504;DP=17512;EAS_AF=0.1518;AMR_AF=0.196;AFR_AF=0.5893;EUR_AF=0.1441;SAS_AF=0.136;AA=G|||;VT=SNP
11	24538233	rs73429133	G	A	100	PASS	AC=523;AF=0.104433;AN=5008;NS=2504;DP=17755;EAS_AF=0.0615;AMR_AF=0.0576;AFR_AF=0.2474;EUR_AF=0.0517;SAS_AF=0.0429;AA=A|||;VT=SNP
11	24538279	rs11027970	T	C	100	PASS	AC=899;AF=0.179513;AN=5008;NS=2504;DP=17033;EAS_AF=0.0903;AMR_AF=0.1455;AFR_AF=0.3956;EUR_AF=0.0924;SAS_AF=0.093;AA=T|||;VT=SNP
11	24538296	rs73429136	A	G	100	PASS	AC=523;AF=0.104433;AN=5008;NS=2504;DP=16997;EAS_AF=0.0615;AMR_AF=0.0576;AFR_AF=0.2474;EUR_AF=0.0517;SAS_AF=0.0429;AA=A|||;VT=SNP
11	24538644	rs906884	A	G	100	PASS	AC=518;AF=0.103435;AN=5008;NS=2504;DP=16699;EAS_AF=0.0625;AMR_AF=0.0562;AFR_AF=0.2443;EUR_AF=0.0507;SAS_AF=0.0429;AA=A|||;VT=SNP
11	24538700	rs906885	G	A	100	PASS	AC=518;AF=0.103435;AN=5008;NS=2504;DP=15920;EAS_AF=0.0625;AMR_AF=0.0562;AFR_AF=0.2443;EUR_AF=0.0507;SAS_AF=0.0429;AA=A|||;VT=SNP
11	24538778	rs112593215	C	T	100	PASS	AC=517;AF=0.103235;AN=5008;NS=2504;DP=13378;EAS_AF=0.0625;AMR_AF=0.0562;AFR_AF=0.2421;EUR_AF=0.0507;SAS_AF=0.045;AA=T|||;VT=SNP
11	24538937	rs113380502	C	G	100	PASS	AC=488;AF=0.0974441;AN=5008;NS=2504;DP=9847;EAS_AF=0.0377;AMR_AF=0.098;AFR_AF=0.2012;EUR_AF=0.0626;SAS_AF=0.0542;AA=C|||;VT=SNP
11	24539101	rs4073195	A	T	100	PASS	AC=573;AF=0.114417;AN=5008;NS=2504;DP=9906;EAS_AF=0.0625;AMR_AF=0.0591;AFR_AF=0.2844;EUR_AF=0.0507;SAS_AF=0.0429;AA=A|||;VT=SNP
11	24539314	rs1318297	G	A	100	PASS	AC=564;AF=0.11262;AN=5008;NS=2504;DP=12388;EAS_AF=0.0625;AMR_AF=0.0591;AFR_AF=0.2776;EUR_AF=0.0507;SAS_AF=0.0429;AA=A|||;VT=SNP
11	24539401	rs906886	A	G	100	PASS	AC=179;AF=0.0357428;AN=5008;NS=2504;DP=12721;EAS_AF=0.0625;AMR_AF=0.0288;AFR_AF=0.0061;EUR_AF=0.0457;SAS_AF=0.0429;AA=A|||;VT=SNP
11	24539701	rs12277391	A	C	100	PASS	AC=1346;AF=0.26877;AN=5008;NS=2504;DP=14403;EAS_AF=0.1558;AMR_AF=0.1988;AFR_AF=0.5862;EUR_AF=0.1431;SAS_AF=0.135;AA=C|||;VT=SNP
11	24539773	rs61690067	T	C	100	PASS	AC=564;AF=0.11262;AN=5008;NS=2504;DP=14564;EAS_AF=0.0625;AMR_AF=0.0591;AFR_AF=0.2776;EUR_AF=0.0507;SAS_AF=0.0429;AA=T|||;VT=SNP
11	24539843	rs16912665	C	T	100	PASS	AC=501;AF=0.10004;AN=5008;NS=2504;DP=15658;EAS_AF=0.0625;AMR_AF=0.0504;AFR_AF=0.2352;EUR_AF=0.0497;SAS_AF=0.0429;AA=C|||;VT=SNP
11	24539916	rs59912639	T	A	100	PASS	AC=500;AF=0.0998403;AN=5008;NS=2504;DP=15098;EAS_AF=0.0625;AMR_AF=0.0504;AFR_AF=0.2345;EUR_AF=0.0497;SAS_AF=0.0429;AA=A|||;VT=SNP
11	24539980	rs1318781	A	G	100	PASS	AC=4086;AF=0.815895;AN=5008;NS=2504;DP=16260;EAS_AF=0.8532;AMR_AF=0.7795;AFR_AF=0.91;EUR_AF=0.663;SAS_AF=0.8333;AA=G|||;VT=SNP
11	24539982	rs57056516	G	C	100	PASS	AC=497;AF=0.0992412;AN=5008;NS=2504;DP=16248;EAS_AF=0.0625;AMR_AF=0.049;AFR_AF=0.233;EUR_AF=0.0497;SAS_AF=0.0429;AA=G|||;VT=SNP
11	24540041	rs16912670	T	C	100	PASS	AC=500;AF=0.0998403;AN=5008;NS=2504;DP=15761;EAS_AF=0.0625;AMR_AF=0.0504;AFR_AF=0.2345;EUR_AF=0.0497;SAS_AF=0.0429;AA=C|||;VT=SNP
11	24540278	rs12418590	A	G	100	PASS	AC=436;AF=0.0870607;AN=5008;NS=2504;DP=17260;EAS_AF=0.0933;AMR_AF=0.1182;AFR_AF=0.0719;EUR_AF=0.0785;SAS_AF=0.0879;AA=A|||;VT=SNP
11	24540770	rs71472802	C	T	100	PASS	AC=116;AF=0.0231629;AN=5008;NS=2504;DP=18759;EAS_AF=0.001;AMR_AF=0.0548;AFR_AF=0.0045;EUR_AF=0.0517;SAS_AF=0.0194;AA=C|||;VT=SNP
11	24540816	rs73429143	A	T	100	PASS	AC=500;AF=0.0998403;AN=5008;NS=2504;DP=18449;EAS_AF=0.0625;AMR_AF=0.0504;AFR_AF=0.2345;EUR_AF=0.0497;SAS_AF=0.0429;AA=A|||;VT=SNP
11	24540863	rs10466431	G	C	100	PASS	AC=309;AF=0.0617013;AN=5008;NS=2504;DP=19320;EAS_AF=0;AMR_AF=0.0231;AFR_AF=0.1989;EUR_AF=0.0149;SAS_AF=0.0153;AA=G|||;VT=SNP
11	24540890	rs16912674	G	A	100	PASS	AC=255;AF=0.0509185;AN=5008;NS=2504;DP=19365;EAS_AF=0.0625;AMR_AF=0.0346;AFR_AF=0.0598;EUR_AF=0.0457;SAS_AF=0.044;AA=G|||;VT=SNP
11	24541294	rs68071150	C	T	100	PASS	AC=38;AF=0.00758786;AN=5008;NS=2504;DP=17545;EAS_AF=0;AMR_AF=0.0072;AFR_AF=0.003;EUR_AF=0.0139;SAS_AF=0.0153;AA=C|||;VT=SNP
11	24541340	rs11027972	A	G	100	PASS	AC=90;AF=0.0179712;AN=5008;NS=2504;DP=17218;EAS_AF=0;AMR_AF=0.0159;AFR_AF=0;EUR_AF=0.0736;SAS_AF=0.0051;AA=A|||;VT=SNP
11	24542153	rs883002	A	G	100	PASS	AC=290;AF=0.0579073;AN=5008;NS=2504;DP=19744;EAS_AF=0;AMR_AF=0.0231;AFR_AF=0.1846;EUR_AF=0.0149;SAS_AF=0.0153;AA=A|||;VT=SNP
11	24542634	rs1912141	C	A	100	PASS	AC=826;AF=0.164936;AN=5008;NS=2504;DP=17156;EAS_AF=0.0665;AMR_AF=0.1239;AFR_AF=0.4191;EUR_AF=0.0686;SAS_AF=0.0511;AA=C|||;VT=SNP
11	24542669	rs883926	T	C	100	PASS	AC=564;AF=0.11262;AN=5008;NS=2504;DP=16698;EAS_AF=0.0625;AMR_AF=0.0576;AFR_AF=0.2595;EUR_AF=0.0606;SAS_AF=0.0583;AA=G|||;VT=SNP
11	24542766	rs4444077	G	A	100	PASS	AC=2316;AF=0.46246;AN=5008;NS=2504;DP=16547;EAS_AF=0.6131;AMR_AF=0.4856;AFR_AF=0.205;EUR_AF=0.4553;SAS_AF=0.6462;AA=A|||;VT=SNP
11	24542774	rs1912142	G	A	100	PASS	AC=825;AF=0.164736;AN=5008;NS=2504;DP=15973;EAS_AF=0.0665;AMR_AF=0.1225;AFR_AF=0.4191;EUR_AF=0.0686;SAS_AF=0.0511;AA=G|||;VT=SNP
11	24542884	rs12270014	G	A	100	PASS	AC=563;AF=0.11242;AN=5008;NS=2504;DP=10207;EAS_AF=0.0625;AMR_AF=0.0576;AFR_AF=0.2587;EUR_AF=0.0606;SAS_AF=0.0583;AA=G|||;VT=SNP
11	24543242	rs11824978	A	G	100	PASS	AC=2050;AF=0.409345;AN=5008;NS=2504;DP=1912;EAS_AF=0.5179;AMR_AF=0.4539;AFR_AF=0.1271;EUR_AF=0.4543;SAS_AF=0.6012;AA=A|||;VT=SNP
11	24543475	rs10500981	C	T	100	PASS	AC=424;AF=0.0846645;AN=5008;NS=2504;DP=16324;EAS_AF=0.0665;AMR_AF=0.0908;AFR_AF=0.1362;EUR_AF=0.0636;SAS_AF=0.0511;AA=C|||;VT=SNP
11	24543777	rs16912678	A	G	100	PASS	AC=181;AF=0.0361422;AN=5008;NS=2504;DP=16738;EAS_AF=0.0635;AMR_AF=0.0288;AFR_AF=0.0068;EUR_AF=0.0457;SAS_AF=0.0429;AA=A|||;VT=SNP
11	24543975	rs117673668	T	C	100	PASS	AC=43;AF=0.00858626;AN=5008;NS=2504;DP=18429;EAS_AF=0;AMR_AF=0.0115;AFR_AF=0.0008;EUR_AF=0.0219;SAS_AF=0.0123;AA=T|||;VT=SNP
11	24544063	rs117173207	G	A	100	PASS	AC=25;AF=0.00499201;AN=5008;NS=2504;DP=15498;EAS_AF=0;AMR_AF=0.0072;AFR_AF=0.003;EUR_AF=0.0149;SAS_AF=0.001;AA=G|||;VT=SNP
11	24544111	rs16912679	T	A	100	PASS	AC=472;AF=0.0942492;AN=5008;NS=2504;DP=15350;EAS_AF=0.0933;AMR_AF=0.121;AFR_AF=0.1044;EUR_AF=0.0805;SAS_AF=0.0767;AA=T|||;VT=SNP
11	24544241	rs76507093	C	T	100	PASS	AC=50;AF=0.00998403;AN=5008;NS=2504;DP=16282;EAS_AF=0;AMR_AF=0.0231;AFR_AF=0;EUR_AF=0.0288;SAS_AF=0.0051;AA=C|||;VT=SNP
11	24544446	rs16912682	T	C	100	PASS	AC=473;AF=0.0944489;AN=5008;NS=2504;DP=15526;EAS_AF=0.0933;AMR_AF=0.121;AFR_AF=0.1051;EUR_AF=0.0805;SAS_AF=0.0767;AA=T|||;VT=SNP
11	24544594	rs11027974	A	C	100	PASS	AC=1216;AF=0.242812;AN=5008;NS=2504;DP=13543;EAS_AF=0.1567;AMR_AF=0.1931;AFR_AF=0.4887;EUR_AF=0.1451;SAS_AF=0.135;AA=A|||;VT=SNP
11	24544612	rs11027975	C	A	100	PASS	AC=1216;AF=0.242812;AN=5008;NS=2504;DP=13879;EAS_AF=0.1567;AMR_AF=0.1931;AFR_AF=0.4887;EUR_AF=0.1451;SAS_AF=0.135;AA=C|||;VT=SNP
11	24544761	rs1912143	C	T	100	PASS	AC=2642;AF=0.527556;AN=5008;NS=2504;DP=13768;EAS_AF=0.5625;AMR_AF=0.5576;AFR_AF=0.4039;EUR_AF=0.5139;SAS_AF=0.6513;AA=C|||;VT=SNP
11	24544771	rs12420246	A	G	100	PASS	AC=472;AF=0.0942492;AN=5008;NS=2504;DP=13721;EAS_AF=0.0933;AMR_AF=0.121;AFR_AF=0.1044;EUR_AF=0.0805;SAS_AF=0.0767;AA=A|||;VT=SNP
11	24545022	rs7101736	A	C	100	PASS	AC=1215;AF=0.242612;AN=5008;NS=2504;DP=10035;EAS_AF=0.1567;AMR_AF=0.1931;AFR_AF=0.4879;EUR_AF=0.1451;SAS_AF=0.135;AA=A|||;VT=SNP
11	24545353	rs7102196	C	T	100	PASS	AC=1240;AF=0.247604;AN=5008;NS=2504;DP=12228;EAS_AF=0.1567;AMR_AF=0.1931;AFR_AF=0.5068;EUR_AF=0.1451;SAS_AF=0.135;AA=T|||;VT=SNP
11	24546724	rs10834362	A	T	100	PASS	AC=1239;AF=0.247404;AN=5008;NS=2504;DP=17538;EAS_AF=0.1567;AMR_AF=0.1931;AFR_AF=0.5061;EUR_AF=0.1451;SAS_AF=0.135;AA=T|||;VT=SNP
11	24546735	rs2896704	C	G	100	PASS	AC=201;AF=0.0401358;AN=5008;NS=2504;DP=17343;EAS_AF=0.0625;AMR_AF=0.0288;AFR_AF=0.0227;EUR_AF=0.0457;SAS_AF=0.0429;AA=C|||;VT=SNP
11	24546790	rs4590870	T	C	100	PASS	AC=1238;AF=0.247204;AN=5008;NS=2504;DP=17249;EAS_AF=0.1567;AMR_AF=0.1931;AFR_AF=0.5053;EUR_AF=0.1451;SAS_AF=0.135;AA=T|||;VT=SNP
11	24547002	rs1509606	C	T	100	PASS	AC=1239;AF=0.247404;AN=5008;NS=2504;DP=17072;EAS_AF=0.1567;AMR_AF=0.1931;AFR_AF=0.5061;EUR_AF=0.1451;SAS_AF=0.135;AA=T|||;VT=SNP
11	24547258	rs2175151	A	C	100	PASS	AC=2572;AF=0.513578;AN=5008;NS=2504;DP=15148;EAS_AF=0.5863;AMR_AF=0.5533;AFR_AF=0.3805;EUR_AF=0.4831;SAS_AF=0.6217;AA=A|||;VT=SNP
11	24548406	rs1509607	C	A	100	PASS	AC=3257;AF=0.650359;AN=5008;NS=2504;DP=16626;EAS_AF=0.7927;AMR_AF=0.6974;AFR_AF=0.3185;EUR_AF=0.7863;SAS_AF=0.7791;AA=C|||;VT=SNP
11	24549045	rs10500982	A	G	100	PASS	AC=765;AF=0.152756;AN=5008;NS=2504;DP=14224;EAS_AF=0.0179;AMR_AF=0.1744;AFR_AF=0.3563;EUR_AF=0.0805;SAS_AF=0.0757;AA=G|||;VT=SNP
11	24549527	rs4923191	A	G	100	PASS	AC=674;AF=0.134585;AN=5008;NS=2504;DP=15965;EAS_AF=0.0179;AMR_AF=0.1614;AFR_AF=0.2943;EUR_AF=0.0805;SAS_AF=0.0757;AA=A|||;VT=SNP
11	24550418	rs72872562	T	C	100	PASS	AC=261;AF=0.0521166;AN=5008;NS=2504;DP=17834;EAS_AF=0.0714;AMR_AF=0.0331;AFR_AF=0.0038;EUR_AF=0.0686;SAS_AF=0.0941;AA=T|||;VT=SNP
11	24550576	rs12281776	T	C	100	PASS	AC=663;AF=0.132388;AN=5008;NS=2504;DP=16912;EAS_AF=0.0179;AMR_AF=0.1628;AFR_AF=0.2859;EUR_AF=0.0795;SAS_AF=0.0757;AA=T|||;VT=SNP
11	24550780	rs79318999	C	T	100	PASS	AC=84;AF=0.0167732;AN=5008;NS=2504;DP=18467;EAS_AF=0.001;AMR_AF=0.0576;AFR_AF=0.0023;EUR_AF=0.0318;SAS_AF=0.0082;AA=C|||;VT=SNP
11	24551110	rs4244514	G	A	100	PASS	AC=1340;AF=0.267572;AN=5008;NS=2504;DP=14732;EAS_AF=0.0694;AMR_AF=0.2824;AFR_AF=0.5371;EUR_AF=0.1272;SAS_AF=0.2413;AA=A|||;VT=SNP
11	24551735	rs11027978	C	T	100	PASS	AC=1010;AF=0.201677;AN=5008;NS=2504;DP=15060;EAS_AF=0.0188;AMR_AF=0.1902;AFR_AF=0.5318;EUR_AF=0.0805;SAS_AF=0.0767;AA=C|||;VT=SNP
11	24551760	rs7928736	G	C	100	PASS	AC=545;AF=0.108826;AN=5008;NS=2504;DP=15246;EAS_AF=0.0923;AMR_AF=0.1095;AFR_AF=0.1778;EUR_AF=0.0716;SAS_AF=0.0706;AA=G|||;VT=SNP
11	24551838	rs11027979	C	A	100	PASS	AC=631;AF=0.125998;AN=5008;NS=2504;DP=15698;EAS_AF=0.0188;AMR_AF=0.1599;AFR_AF=0.2617;EUR_AF=0.0795;SAS_AF=0.0767;AA=C|||;VT=SNP
11	24551969	rs7931728	G	A	100	PASS	AC=4237;AF=0.846046;AN=5008;NS=2504;DP=15352;EAS_AF=0.8661;AMR_AF=0.7925;AFR_AF=0.9675;EUR_AF=0.7167;SAS_AF=0.8323;AA=A|||;VT=SNP
11	24551982	rs10834364	C	T	100	PASS	AC=658;AF=0.13139;AN=5008;NS=2504;DP=15341;EAS_AF=0.0188;AMR_AF=0.1599;AFR_AF=0.2814;EUR_AF=0.0805;SAS_AF=0.0767;AA=C|||;VT=SNP
11	24552013	rs7931640	C	T	100	PASS	AC=4235;AF=0.845647;AN=5008;NS=2504;DP=15342;EAS_AF=0.8641;AMR_AF=0.7925;AFR_AF=0.9675;EUR_AF=0.7167;SAS_AF=0.8323;AA=T|||;VT=SNP
11	24552149	rs10767201	G	T	100	PASS	AC=1008;AF=0.201278;AN=5008;NS=2504;DP=15437;EAS_AF=0.0149;AMR_AF=0.1902;AFR_AF=0.531;EUR_AF=0.0815;SAS_AF=0.0787;AA=T|||;VT=SNP
11	24552156	rs10767202	T	A	100	PASS	AC=1009;AF=0.201478;AN=5008;NS=2504;DP=15573;EAS_AF=0.0149;AMR_AF=0.1902;AFR_AF=0.531;EUR_AF=0.0815;SAS_AF=0.0798;AA=A|||;VT=SNP
11	24552157	rs10767203	G	C	100	PASS	AC=1008;AF=0.201278;AN=5008;NS=2504;DP=15601;EAS_AF=0.0149;AMR_AF=0.1902;AFR_AF=0.531;EUR_AF=0.0815;SAS_AF=0.0787;AA=C|||;VT=SNP
11	24552267	rs10767204	A	G	100	PASS	AC=1011;AF=0.201877;AN=5008;NS=2504;DP=12491;EAS_AF=0.0179;AMR_AF=0.1902;AFR_AF=0.5318;EUR_AF=0.0815;SAS_AF=0.0777;AA=G|||;VT=SNP
11	24552429	rs11027980	A	G	100	PASS	AC=1012;AF=0.202077;AN=5008;NS=2504;DP=12676;EAS_AF=0.0179;AMR_AF=0.1902;AFR_AF=0.5318;EUR_AF=0.0815;SAS_AF=0.0787;AA=A|||;VT=SNP
11	24552769	rs12285639	T	C	100	PASS	AC=1006;AF=0.200879;AN=5008;NS=2504;DP=10885;EAS_AF=0.0139;AMR_AF=0.1888;AFR_AF=0.5318;EUR_AF=0.0815;SAS_AF=0.0777;AA=C|||;VT=SNP
11	24553036	rs10834365	A	G	100	PASS	AC=997;AF=0.199081;AN=5008;NS=2504;DP=15732;EAS_AF=0.0139;AMR_AF=0.1859;AFR_AF=0.528;EUR_AF=0.0795;SAS_AF=0.0777;AA=G|||;VT=SNP
11	24553160	rs1396852	T	C	100	PASS	AC=1777;AF=0.354832;AN=5008;NS=2504;DP=16239;EAS_AF=0.1508;AMR_AF=0.402;AFR_AF=0.5628;EUR_AF=0.3608;SAS_AF=0.2444;AA=C|||;VT=SNP
11	24553333	rs1396850	A	G	100	PASS	AC=1771;AF=0.353634;AN=5008;NS=2504;DP=17482;EAS_AF=0.1488;AMR_AF=0.3934;AFR_AF=0.5613;EUR_AF=0.3698;SAS_AF=0.2393;AA=G|||;VT=SNP
11	24553440	rs10767205	C	A	100	PASS	AC=650;AF=0.129792;AN=5008;NS=2504;DP=16448;EAS_AF=0.0139;AMR_AF=0.1599;AFR_AF=0.2731;EUR_AF=0.0845;SAS_AF=0.0808;AA=C|||;VT=SNP
11	24553596	rs10834366	G	A	100	PASS	AC=678;AF=0.135383;AN=5008;NS=2504;DP=14335;EAS_AF=0.0129;AMR_AF=0.1614;AFR_AF=0.3162;EUR_AF=0.0855;SAS_AF=0.0501;AA=A|||;VT=SNP
11	24553602	rs2896705	A	G	100	PASS	AC=890;AF=0.177716;AN=5008;NS=2504;DP=14062;EAS_AF=0.131;AMR_AF=0.219;AFR_AF=0.1339;EUR_AF=0.2972;SAS_AF=0.1329;AA=A|||;VT=SNP
11	24553674	rs11027981	T	A	100	PASS	AC=884;AF=0.176518;AN=5008;NS=2504;DP=13041;EAS_AF=0.1329;AMR_AF=0.1974;AFR_AF=0.152;EUR_AF=0.2803;SAS_AF=0.1329;AA=T|||;VT=SNP
11	24554138	rs10767206	G	A	100	PASS	AC=943;AF=0.188299;AN=5008;NS=2504;DP=13035;EAS_AF=0.0218;AMR_AF=0.1888;AFR_AF=0.4236;EUR_AF=0.1362;SAS_AF=0.0951;AA=G|||;VT=SNP
11	24554227	rs10834368	A	G	100	PASS	AC=1805;AF=0.360423;AN=5008;NS=2504;DP=14105;EAS_AF=0.1567;AMR_AF=0.4035;AFR_AF=0.5477;EUR_AF=0.3956;SAS_AF=0.2505;AA=G|||;VT=SNP
11	24554271	rs10834369	A	G	100	PASS	AC=826;AF=0.164936;AN=5008;NS=2504;DP=14220;EAS_AF=0.1389;AMR_AF=0.2104;AFR_AF=0.1785;EUR_AF=0.1163;SAS_AF=0.1912;AA=A|||;VT=SNP
11	24554442	rs11027982	A	C	100	PASS	AC=81;AF=0.0161741;AN=5008;NS=2504;DP=14137;EAS_AF=0;AMR_AF=0.0519;AFR_AF=0.0015;EUR_AF=0.0278;SAS_AF=0.0153;AA=A|||;VT=SNP
11	24554590	rs117445757	C	A	100	PASS	AC=26;AF=0.00519169;AN=5008;NS=2504;DP=15648;EAS_AF=0;AMR_AF=0.0115;AFR_AF=0.0023;EUR_AF=0.0119;SAS_AF=0.0031;AA=C|||;VT=SNP
11	24555148	rs11027983	G	A	100	PASS	AC=1831;AF=0.365615;AN=5008;NS=2504;DP=14889;EAS_AF=0.1548;AMR_AF=0.4121;AFR_AF=0.5454;EUR_AF=0.4165;SAS_AF=0.2546;AA=A|||;VT=SNP
11	24555692	rs7931113	T	C	100	PASS	AC=3154;AF=0.629792;AN=5008;NS=2504;DP=16067;EAS_AF=0.8423;AMR_AF=0.5879;AFR_AF=0.441;EUR_AF=0.6044;SAS_AF=0.7219;AA=T|||;VT=SNP
11	24555833	rs7944526	A	G	100	PASS	AC=471;AF=0.0940495;AN=5008;NS=2504;DP=15893;EAS_AF=0.003;AMR_AF=0.1599;AFR_AF=0.1664;EUR_AF=0.0755;SAS_AF=0.0624;AA=A|||;VT=SNP
11	24556103	rs4301784	T	G	100	PASS	AC=708;AF=0.141374;AN=5008;NS=2504;DP=13615;EAS_AF=0.0546;AMR_AF=0.1801;AFR_AF=0.2224;EUR_AF=0.1362;SAS_AF=0.0992;AA=T|||;VT=SNP
11	24556375	rs4547087	A	G	100	PASS	AC=972;AF=0.194089;AN=5008;NS=2504;DP=14979;EAS_AF=0.0228;AMR_AF=0.2003;AFR_AF=0.4357;EUR_AF=0.1372;SAS_AF=0.0982;AA=A|||;VT=SNP
11	24556697	rs11027985	G	A	100	PASS	AC=1059;AF=0.211462;AN=5008;NS=2504;DP=15391;EAS_AF=0.0228;AMR_AF=0.2046;AFR_AF=0.4985;EUR_AF=0.1382;SAS_AF=0.0982;AA=G|||;VT=SNP
11	24556776	rs975881	A	G	100	PASS	AC=1805;AF=0.360423;AN=5008;NS=2504;DP=16781;EAS_AF=0.1637;AMR_AF=0.4063;AFR_AF=0.5416;EUR_AF=0.3946;SAS_AF=0.2505;AA=G|||;VT=SNP
11	24556816	rs1318864	C	T	100	PASS	AC=1804;AF=0.360224;AN=5008;NS=2504;DP=16155;EAS_AF=0.1627;AMR_AF=0.4063;AFR_AF=0.5416;EUR_AF=0.3946;SAS_AF=0.2505;AA=C|||;VT=SNP
11	24557092	rs11027986	A	C	100	PASS	AC=735;AF=0.146765;AN=5008;NS=2504;DP=18462;EAS_AF=0.1399;AMR_AF=0.1988;AFR_AF=0.0386;EUR_AF=0.2555;SAS_AF=0.1513;AA=A|||;VT=SNP
11	24557125	rs10834370	A	C	100	PASS	AC=1804;AF=0.360224;AN=5008;NS=2504;DP=17666;EAS_AF=0.1627;AMR_AF=0.4078;AFR_AF=0.5416;EUR_AF=0.3946;SAS_AF=0.2495;AA=A|||;VT=SNP
11	24557242	rs10834371	C	A	100	PASS	AC=1802;AF=0.359824;AN=5008;NS=2504;DP=16385;EAS_AF=0.1627;AMR_AF=0.4049;AFR_AF=0.5416;EUR_AF=0.3946;SAS_AF=0.2495;AA=C|||;VT=SNP
11	24557459	rs10834372	A	G	100	PASS	AC=1804;AF=0.360224;AN=5008;NS=2504;DP=17193;EAS_AF=0.1637;AMR_AF=0.4063;AFR_AF=0.5416;EUR_AF=0.3946;SAS_AF=0.2495;AA=A|||;VT=SNP
11	24557620	rs11027987	G	A	100	PASS	AC=735;AF=0.146765;AN=5008;NS=2504;DP=18010;EAS_AF=0.1319;AMR_AF=0.2017;AFR_AF=0.0424;EUR_AF=0.2565;SAS_AF=0.1513;AA=A|||;VT=SNP
11	24557639	rs7952648	G	A	100	PASS	AC=477;AF=0.0952476;AN=5008;NS=2504;DP=18109;EAS_AF=0.003;AMR_AF=0.1599;AFR_AF=0.171;EUR_AF=0.0755;SAS_AF=0.0624;AA=G|||;VT=SNP
11	24557778	rs11027988	C	G	100	PASS	AC=2316;AF=0.46246;AN=5008;NS=2504;DP=18332;EAS_AF=0.7123;AMR_AF=0.3862;AFR_AF=0.239;EUR_AF=0.4881;SAS_AF=0.5348;AA=C|||;VT=SNP
11	24557791	rs1588348	A	G	100	PASS	AC=955;AF=0.190695;AN=5008;NS=2504;DP=17972;EAS_AF=0.0228;AMR_AF=0.1988;AFR_AF=0.4236;EUR_AF=0.1372;SAS_AF=0.0982;AA=A|||;VT=SNP
11	24557806	rs11027989	T	A	100	PASS	AC=734;AF=0.146565;AN=5008;NS=2504;DP=18137;EAS_AF=0.1319;AMR_AF=0.2003;AFR_AF=0.0416;EUR_AF=0.2565;SAS_AF=0.1524;AA=T|||;VT=SNP
11	24557994	rs1588347	A	G	100	PASS	AC=956;AF=0.190895;AN=5008;NS=2504;DP=20403;EAS_AF=0.0228;AMR_AF=0.1988;AFR_AF=0.4244;EUR_AF=0.1372;SAS_AF=0.0982;AA=A|||;VT=SNP
11	24558167	rs1588346	T	C	100	PASS	AC=707;AF=0.141174;AN=5008;NS=2504;DP=17621;EAS_AF=0.0228;AMR_AF=0.1859;AFR_AF=0.2413;EUR_AF=0.1392;SAS_AF=0.0982;AA=T|||;VT=SNP
11	24558238	rs11027990	T	G	100	PASS	AC=735;AF=0.146765;AN=5008;NS=2504;DP=18205;EAS_AF=0.1319;AMR_AF=0.2017;AFR_AF=0.0424;EUR_AF=0.2565;SAS_AF=0.1513;AA=G|||;VT=SNP
11	24558719	rs72872600	T	C	100	PASS	AC=305;AF=0.0609026;AN=5008;NS=2504;DP=18311;EAS_AF=0.0526;AMR_AF=0.0288;AFR_AF=0.0023;EUR_AF=0.1034;SAS_AF=0.1278;AA=T|||;VT=SNP
11	24558728	rs11027991	A	C	100	PASS	AC=827;AF=0.165136;AN=5008;NS=2504;DP=18409;EAS_AF=0.13;AMR_AF=0.2061;AFR_AF=0.1793;EUR_AF=0.1223;SAS_AF=0.1973;AA=A|||;VT=SNP
11	24558787	rs34406948	C	G	100	PASS	AC=168;AF=0.0335463;AN=5008;NS=2504;DP=18702;EAS_AF=0.001;AMR_AF=0.0677;AFR_AF=0.0038;EUR_AF=0.1044;SAS_AF=0.0102;AA=C|||;VT=SNP
11	24558963	rs975980	T	A	100	PASS	AC=1676;AF=0.334665;AN=5008;NS=2504;DP=16264;EAS_AF=0.1538;AMR_AF=0.3977;AFR_AF=0.4576;EUR_AF=0.3936;SAS_AF=0.2495;AA=T|||;VT=SNP
11	24559027	rs975979	A	C	100	PASS	AC=1801;AF=0.359625;AN=5008;NS=2504;DP=15682;EAS_AF=0.1548;AMR_AF=0.4135;AFR_AF=0.5424;EUR_AF=0.3946;SAS_AF=0.2495;AA=C|||;VT=SNP
11	24559642	rs10834373	A	C	100	PASS	AC=1690;AF=0.33746;AN=5008;NS=2504;DP=3870;EAS_AF=0.1538;AMR_AF=0.3991;AFR_AF=0.4675;EUR_AF=0.3936;SAS_AF=0.2495;AA=A|||;VT=SNP
11	24559827	rs10834374	G	A	100	PASS	AC=1778;AF=0.355032;AN=5008;NS=2504;DP=13746;EAS_AF=0.1548;AMR_AF=0.402;AFR_AF=0.5416;EUR_AF=0.3887;SAS_AF=0.2413;AA=A|||;VT=SNP
11	24560532	rs10767207	A	G	100	PASS	AC=1660;AF=0.33147;AN=5008;NS=2504;DP=13627;EAS_AF=0.1548;AMR_AF=0.3948;AFR_AF=0.4569;EUR_AF=0.3877;SAS_AF=0.2413;AA=A|||;VT=SNP
11	24560596	rs4923192	A	G	100	PASS	AC=3144;AF=0.627796;AN=5008;NS=2504;DP=14230;EAS_AF=0.8433;AMR_AF=0.5908;AFR_AF=0.4198;EUR_AF=0.6103;SAS_AF=0.7311;AA=A|||;VT=SNP
11	24561222	rs10834375	G	A	100	PASS	AC=1776;AF=0.354633;AN=5008;NS=2504;DP=16645;EAS_AF=0.1538;AMR_AF=0.402;AFR_AF=0.5408;EUR_AF=0.3887;SAS_AF=0.2413;AA=A|||;VT=SNP
11	24561390	rs10834376	T	C	100	PASS	AC=1661;AF=0.331669;AN=5008;NS=2504;DP=17030;EAS_AF=0.1538;AMR_AF=0.3948;AFR_AF=0.4584;EUR_AF=0.3877;SAS_AF=0.2413;AA=T|||;VT=SNP
11	24561570	rs10767208	T	A	100	PASS	AC=1763;AF=0.352037;AN=5008;NS=2504;DP=15934;EAS_AF=0.1538;AMR_AF=0.4006;AFR_AF=0.5318;EUR_AF=0.3887;SAS_AF=0.2413;AA=A|||;VT=SNP
11	24561675	rs10767209	C	T	100	PASS	AC=1777;AF=0.354832;AN=5008;NS=2504;DP=16515;EAS_AF=0.1538;AMR_AF=0.402;AFR_AF=0.5408;EUR_AF=0.3887;SAS_AF=0.2423;AA=T|||;VT=SNP
11	24562009	rs76241896	C	T	100	PASS	AC=15;AF=0.00299521;AN=5008;NS=2504;DP=17132;EAS_AF=0.006;AMR_AF=0.0014;AFR_AF=0.0008;EUR_AF=0.005;SAS_AF=0.002;AA=C|||;VT=SNP
11	24562656	rs2055788	G	A	100	PASS	AC=1420;AF=0.283546;AN=5008;NS=2504;DP=13970;EAS_AF=0.1538;AMR_AF=0.3804;AFR_AF=0.2837;EUR_AF=0.3877;SAS_AF=0.2413;AA=G|||;VT=SNP
11	24563283	rs11027992	C	T	100	PASS	AC=716;AF=0.142971;AN=5008;NS=2504;DP=18075;EAS_AF=0.1329;AMR_AF=0.1974;AFR_AF=0.0295;EUR_AF=0.2565;SAS_AF=0.1513;AA=C|||;VT=SNP
11	24563647	rs2202893	T	A	100	PASS	AC=1887;AF=0.376797;AN=5008;NS=2504;DP=18202;EAS_AF=0.2302;AMR_AF=0.4006;AFR_AF=0.5469;EUR_AF=0.3887;SAS_AF=0.2689;AA=A|||;VT=SNP
11	24563672	rs2136483	A	T	100	PASS	AC=2066;AF=0.41254;AN=5008;NS=2504;DP=17717;EAS_AF=0.6448;AMR_AF=0.366;AFR_AF=0.1135;EUR_AF=0.4871;SAS_AF=0.5337;AA=A|||;VT=SNP
11	24564217	rs4491224	T	G	100	PASS	AC=3066;AF=0.61222;AN=5008;NS=2504;DP=16272;EAS_AF=0.7708;AMR_AF=0.5879;AFR_AF=0.4145;EUR_AF=0.6103;SAS_AF=0.7352;AA=T|||;VT=SNP
11	24564471	rs72874816	G	A	100	PASS	AC=323;AF=0.0644968;AN=5008;NS=2504;DP=13719;EAS_AF=0.0903;AMR_AF=0.0504;AFR_AF=0.0098;EUR_AF=0.0487;SAS_AF=0.138;AA=G|||;VT=SNP
11	24564603	rs2896706	C	G	100	PASS	AC=1991;AF=0.397564;AN=5008;NS=2504;DP=13431;EAS_AF=0.628;AMR_AF=0.3602;AFR_AF=0.118;EUR_AF=0.4831;SAS_AF=0.4765;AA=C|||;VT=SNP
11	24564750	rs11027993	G	A	100	PASS	AC=739;AF=0.147564;AN=5008;NS=2504;DP=13743;EAS_AF=0.1369;AMR_AF=0.1988;AFR_AF=0.0325;EUR_AF=0.2654;SAS_AF=0.1564;AA=G|||;VT=SNP
11	24564791	rs72874819	G	T	100	PASS	AC=674;AF=0.134585;AN=5008;NS=2504;DP=14312;EAS_AF=0.0218;AMR_AF=0.1888;AFR_AF=0.2413;EUR_AF=0.1223;SAS_AF=0.0808;AA=G|||;VT=SNP
11	24564894	rs10834377	A	T	100	PASS	AC=1938;AF=0.386981;AN=5008;NS=2504;DP=15333;EAS_AF=0.2073;AMR_AF=0.4164;AFR_AF=0.5703;EUR_AF=0.3946;SAS_AF=0.2955;AA=A|||;VT=SNP
11	24565004	rs10834378	A	G	100	PASS	AC=1941;AF=0.38758;AN=5008;NS=2504;DP=18616;EAS_AF=0.2113;AMR_AF=0.4164;AFR_AF=0.5703;EUR_AF=0.3946;SAS_AF=0.2945;AA=G|||;VT=SNP
11	24565137	rs12292598	C	T	100	PASS	AC=2116;AF=0.422524;AN=5008;NS=2504;DP=17774;EAS_AF=0.5972;AMR_AF=0.3718;AFR_AF=0.2277;EUR_AF=0.4831;SAS_AF=0.4796;AA=C|||;VT=SNP
11	24565345	rs11027994	G	A	100	PASS	AC=744;AF=0.148562;AN=5008;NS=2504;DP=11916;EAS_AF=0.1369;AMR_AF=0.1988;AFR_AF=0.0363;EUR_AF=0.2654;SAS_AF=0.1564;AA=G|||;VT=SNP
11	24565647	rs1396844	C	T	100	PASS	AC=1938;AF=0.386981;AN=5008;NS=2504;DP=17189;EAS_AF=0.2083;AMR_AF=0.4164;AFR_AF=0.5703;EUR_AF=0.3946;SAS_AF=0.2945;AA=T|||;VT=SNP
11	24565734	rs11027995	G	T	100	PASS	AC=1936;AF=0.386581;AN=5008;NS=2504;DP=18711;EAS_AF=0.2063;AMR_AF=0.4164;AFR_AF=0.5703;EUR_AF=0.3946;SAS_AF=0.2945;AA=T|||;VT=SNP
11	24565864	rs11027996	G	A	100	PASS	AC=736;AF=0.146965;AN=5008;NS=2504;DP=21412;EAS_AF=0.1319;AMR_AF=0.1988;AFR_AF=0.034;EUR_AF=0.2654;SAS_AF=0.1564;AA=G|||;VT=SNP
11	24566237	rs61875609	C	T	100	PASS	AC=740;AF=0.147764;AN=5008;NS=2504;DP=21214;EAS_AF=0.1319;AMR_AF=0.2003;AFR_AF=0.0363;EUR_AF=0.2654;SAS_AF=0.1564;AA=C|||;VT=SNP
11	24566441	rs7938626	C	T	100	PASS	AC=1032;AF=0.20607;AN=5008;NS=2504;DP=20141;EAS_AF=0.1319;AMR_AF=0.2205;AFR_AF=0.2466;EUR_AF=0.2654;SAS_AF=0.1564;AA=C|||;VT=SNP
11	24566746	rs7925732	T	C	100	PASS	AC=1912;AF=0.381789;AN=5008;NS=2504;DP=19813;EAS_AF=0.2123;AMR_AF=0.4164;AFR_AF=0.5484;EUR_AF=0.3946;SAS_AF=0.2935;AA=T|||;VT=SNP
11	24566973	rs12360968	A	T	100	PASS	AC=681;AF=0.135982;AN=5008;NS=2504;DP=17288;EAS_AF=0.0258;AMR_AF=0.1888;AFR_AF=0.2443;EUR_AF=0.1223;SAS_AF=0.0798;AA=A|||;VT=SNP
11	24567224	rs116588064	G	T	100	PASS	AC=673;AF=0.134385;AN=5008;NS=2504;DP=16861;EAS_AF=0.0218;AMR_AF=0.1888;AFR_AF=0.2413;EUR_AF=0.1223;SAS_AF=0.0798;AA=G|||;VT=SNP
11	24567431	rs79083470	C	T	100	PASS	AC=483;AF=0.0964457;AN=5008;NS=2504;DP=18749;EAS_AF=0.003;AMR_AF=0.1599;AFR_AF=0.1762;EUR_AF=0.0746;SAS_AF=0.0624;AA=C|||;VT=SNP
11	24567543	rs2221717	C	T	100	PASS	AC=1918;AF=0.382987;AN=5008;NS=2504;DP=18047;EAS_AF=0.2123;AMR_AF=0.4164;AFR_AF=0.5484;EUR_AF=0.3946;SAS_AF=0.2996;AA=C|||;VT=SNP
11	24567585	rs2202894	A	G	100	PASS	AC=1918;AF=0.382987;AN=5008;NS=2504;DP=18862;EAS_AF=0.2123;AMR_AF=0.4164;AFR_AF=0.5484;EUR_AF=0.3946;SAS_AF=0.2996;AA=G|||;VT=SNP
11	24567904	rs72874832	C	T	100	PASS	AC=143;AF=0.0285543;AN=5008;NS=2504;DP=17338;EAS_AF=0.002;AMR_AF=0.0159;AFR_AF=0.0015;EUR_AF=0.0676;SAS_AF=0.0613;AA=C|||;VT=SNP
11	24568081	rs7125072	G	A	100	PASS	AC=1918;AF=0.382987;AN=5008;NS=2504;DP=19049;EAS_AF=0.2123;AMR_AF=0.4164;AFR_AF=0.5484;EUR_AF=0.3946;SAS_AF=0.2996;AA=G|||;VT=SNP
11	24568449	rs35623555	C	T	100	PASS	AC=249;AF=0.0497204;AN=5008;NS=2504;DP=16636;EAS_AF=0.002;AMR_AF=0.0735;AFR_AF=0.0121;EUR_AF=0.1312;SAS_AF=0.0491;AA=C|||;VT=SNP
11	24568702	rs10834380	C	A	100	PASS	AC=1914;AF=0.382188;AN=5008;NS=2504;DP=16485;EAS_AF=0.2123;AMR_AF=0.4107;AFR_AF=0.5484;EUR_AF=0.3946;SAS_AF=0.2996;AA=C|||;VT=SNP
11	24569052	rs11028001	G	A	100	PASS	AC=740;AF=0.147764;AN=5008;NS=2504;DP=18769;EAS_AF=0.1319;AMR_AF=0.2003;AFR_AF=0.0363;EUR_AF=0.2654;SAS_AF=0.1564;AA=G|||;VT=SNP
11	24569389	rs11028002	A	G	100	PASS	AC=1918;AF=0.382987;AN=5008;NS=2504;DP=17722;EAS_AF=0.2123;AMR_AF=0.4164;AFR_AF=0.5484;EUR_AF=0.3946;SAS_AF=0.2996;AA=G|||;VT=SNP
11	24569444	rs11028003	C	G	100	PASS	AC=1916;AF=0.382588;AN=5008;NS=2504;DP=18607;EAS_AF=0.2103;AMR_AF=0.4164;AFR_AF=0.5484;EUR_AF=0.3946;SAS_AF=0.2996;AA=C|||;VT=SNP
11	24569892	rs10767210	T	C	100	PASS	AC=1918;AF=0.382987;AN=5008;NS=2504;DP=19794;EAS_AF=0.2123;AMR_AF=0.4164;AFR_AF=0.5484;EUR_AF=0.3946;SAS_AF=0.2996;AA=C|||;VT=SNP
11	24570327	rs1912138	G	A	100	PASS	AC=2978;AF=0.594649;AN=5008;NS=2504;DP=13787;EAS_AF=0.7192;AMR_AF=0.5807;AFR_AF=0.4418;EUR_AF=0.6044;SAS_AF=0.6728;AA=G|||;VT=SNP
11	24570450	rs1912139	G	A	100	PASS	AC=1917;AF=0.382788;AN=5008;NS=2504;DP=11710;EAS_AF=0.2123;AMR_AF=0.415;AFR_AF=0.5484;EUR_AF=0.3946;SAS_AF=0.2996;AA=A|||;VT=SNP
11	24570856	rs2403959	C	T	100	PASS	AC=1947;AF=0.388778;AN=5008;NS=2504;DP=14442;EAS_AF=0.2123;AMR_AF=0.4179;AFR_AF=0.5696;EUR_AF=0.3946;SAS_AF=0.2996;AA=C|||;VT=SNP
11	24570916	rs2403960	C	T	100	PASS	AC=1917;AF=0.382788;AN=5008;NS=2504;DP=13592;EAS_AF=0.2123;AMR_AF=0.415;AFR_AF=0.5484;EUR_AF=0.3946;SAS_AF=0.2996;AA=T|||;VT=SNP
11	24571002	rs72874841	C	T	100	PASS	AC=53;AF=0.0105831;AN=5008;NS=2504;DP=16883;EAS_AF=0.001;AMR_AF=0.0101;AFR_AF=0.0008;EUR_AF=0.0129;SAS_AF=0.0317;AA=C|||;VT=SNP
11	24571068	rs2896707	G	A	100	PASS	AC=736;AF=0.146965;AN=5008;NS=2504;DP=18593;EAS_AF=0.1319;AMR_AF=0.1988;AFR_AF=0.034;EUR_AF=0.2654;SAS_AF=0.1564;AA=g|||;VT=SNP
11	24571074	rs2403961	C	T	100	PASS	AC=1917;AF=0.382788;AN=5008;NS=2504;DP=18485;EAS_AF=0.2123;AMR_AF=0.415;AFR_AF=0.5484;EUR_AF=0.3946;SAS_AF=0.2996;AA=T|||;VT=SNP
11	24571105	rs2403962	T	C	100	PASS	AC=1916;AF=0.382588;AN=5008;NS=2504;DP=18271;EAS_AF=0.2123;AMR_AF=0.415;AFR_AF=0.5477;EUR_AF=0.3946;SAS_AF=0.2996;AA=C|||;VT=SNP
11	24571150	rs1396846	C	T	100	PASS	AC=739;AF=0.147564;AN=5008;NS=2504;DP=18294;EAS_AF=0.1319;AMR_AF=0.1988;AFR_AF=0.0363;EUR_AF=0.2654;SAS_AF=0.1564;AA=C|||;VT=SNP
11	24571528	rs1396848	C	A	100	PASS	AC=1913;AF=0.381989;AN=5008;NS=2504;DP=16662;EAS_AF=0.2063;AMR_AF=0.415;AFR_AF=0.5492;EUR_AF=0.3946;SAS_AF=0.3006;AA=A|||;VT=SNP
11	24572539	rs2036750	C	T	100	PASS	AC=2971;AF=0.593251;AN=5008;NS=2504;DP=15588;EAS_AF=0.7183;AMR_AF=0.585;AFR_AF=0.4342;EUR_AF=0.6054;SAS_AF=0.6728;AA=C|||;VT=SNP
11	24572553	rs11028005	T	A	100	PASS	AC=1421;AF=0.283746;AN=5008;NS=2504;DP=15763;EAS_AF=0.1577;AMR_AF=0.3818;AFR_AF=0.2844;EUR_AF=0.3877;SAS_AF=0.2362;AA=T|||;VT=SNP
11	24572779	rs10834382	G	A	100	PASS	AC=1912;AF=0.381789;AN=5008;NS=2504;DP=13531;EAS_AF=0.2113;AMR_AF=0.4092;AFR_AF=0.5484;EUR_AF=0.3946;SAS_AF=0.2996;AA=A|||;VT=SNP
11	24572905	rs61875612	T	A	100	PASS	AC=739;AF=0.147564;AN=5008;NS=2504;DP=14053;EAS_AF=0.1319;AMR_AF=0.1988;AFR_AF=0.0363;EUR_AF=0.2654;SAS_AF=0.1564;AA=T|||;VT=SNP
11	24573416	rs11028007	C	T	100	PASS	AC=1917;AF=0.382788;AN=5008;NS=2504;DP=14310;EAS_AF=0.2123;AMR_AF=0.415;AFR_AF=0.5484;EUR_AF=0.3946;SAS_AF=0.2996;AA=T|||;VT=SNP
11	24573449	rs10834383	T	C	100	PASS	AC=1700;AF=0.339457;AN=5008;NS=2504;DP=14697;EAS_AF=0.1577;AMR_AF=0.4063;AFR_AF=0.4826;EUR_AF=0.3877;SAS_AF=0.2362;AA=T|||;VT=SNP
11	24573538	rs12221725	C	T	100	PASS	AC=796;AF=0.158946;AN=5008;NS=2504;DP=14709;EAS_AF=0.0942;AMR_AF=0.2061;AFR_AF=0.1838;EUR_AF=0.1213;SAS_AF=0.1973;AA=C|||;VT=SNP
11	24573719	rs1396849	T	C	100	PASS	AC=1419;AF=0.283347;AN=5008;NS=2504;DP=15695;EAS_AF=0.1577;AMR_AF=0.3876;AFR_AF=0.2799;EUR_AF=0.3877;SAS_AF=0.2362;AA=T|||;VT=SNP
11	24574153	rs35783821	A	C	100	PASS	AC=1419;AF=0.283347;AN=5008;NS=2504;DP=13388;EAS_AF=0.1577;AMR_AF=0.3876;AFR_AF=0.2799;EUR_AF=0.3877;SAS_AF=0.2362;AA=A|||;VT=SNP
11	24574202	rs12273206	C	T	100	PASS	AC=2106;AF=0.420527;AN=5008;NS=2504;DP=13179;EAS_AF=0.5923;AMR_AF=0.3718;AFR_AF=0.2277;EUR_AF=0.4831;SAS_AF=0.4744;AA=C|||;VT=SNP
11	24574361	rs10767211	A	T	100	PASS	AC=1917;AF=0.382788;AN=5008;NS=2504;DP=10840;EAS_AF=0.2123;AMR_AF=0.415;AFR_AF=0.5484;EUR_AF=0.3946;SAS_AF=0.2996;AA=A|||;VT=SNP
11	24574374	rs72874853	T	A	100	PASS	AC=680;AF=0.135783;AN=5008;NS=2504;DP=10455;EAS_AF=0.0258;AMR_AF=0.1888;AFR_AF=0.2436;EUR_AF=0.1223;SAS_AF=0.0798;AA=T|||;VT=SNP
11	24574631	rs10767212	T	C	100	PASS	AC=1915;AF=0.382388;AN=5008;NS=2504;DP=10543;EAS_AF=0.2113;AMR_AF=0.415;AFR_AF=0.5484;EUR_AF=0.3946;SAS_AF=0.2986;AA=T|||;VT=SNP
11	24575390	rs16912792	G	A	100	PASS	AC=1427;AF=0.284944;AN=5008;NS=2504;DP=16310;EAS_AF=0.1577;AMR_AF=0.3818;AFR_AF=0.289;EUR_AF=0.3877;SAS_AF=0.2362;AA=G|||;VT=SNP
11	24575898	rs10834384	G	A	100	PASS	AC=1912;AF=0.381789;AN=5008;NS=2504;DP=13713;EAS_AF=0.2103;AMR_AF=0.4092;AFR_AF=0.5499;EUR_AF=0.3946;SAS_AF=0.2986;AA=A|||;VT=SNP
11	24576733	rs7107070	G	A	100	PASS	AC=1897;AF=0.378794;AN=5008;NS=2504;DP=16662;EAS_AF=0.2034;AMR_AF=0.4063;AFR_AF=0.5454;EUR_AF=0.3946;SAS_AF=0.2986;AA=A|||;VT=SNP
11	24576745	rs12146683	C	T	100	PASS	AC=720;AF=0.14377;AN=5008;NS=2504;DP=16882;EAS_AF=0.129;AMR_AF=0.196;AFR_AF=0.028;EUR_AF=0.2634;SAS_AF=0.1554;AA=C|||;VT=SNP
11	24577183	rs1509605	G	T	100	PASS	AC=1950;AF=0.389377;AN=5008;NS=2504;DP=19444;EAS_AF=0.5883;AMR_AF=0.3689;AFR_AF=0.115;EUR_AF=0.4831;SAS_AF=0.4734;AA=G|||;VT=SNP
11	24577340	rs12295477	G	C	100	PASS	AC=1914;AF=0.382188;AN=5008;NS=2504;DP=17953;EAS_AF=0.2073;AMR_AF=0.4092;AFR_AF=0.5545;EUR_AF=0.3946;SAS_AF=0.2975;AA=G|||;VT=SNP
11	24577558	rs10834385	T	C	100	PASS	AC=2962;AF=0.591454;AN=5008;NS=2504;DP=17917;EAS_AF=0.7202;AMR_AF=0.5793;AFR_AF=0.4281;EUR_AF=0.6044;SAS_AF=0.6748;AA=T|||;VT=SNP
11	24577812	rs12276298	T	C	100	PASS	AC=1920;AF=0.383387;AN=5008;NS=2504;DP=17373;EAS_AF=0.2073;AMR_AF=0.415;AFR_AF=0.5545;EUR_AF=0.3956;SAS_AF=0.2986;AA=C|||;VT=SNP
11	24577829	rs12295653	C	T	100	PASS	AC=1920;AF=0.383387;AN=5008;NS=2504;DP=17237;EAS_AF=0.2073;AMR_AF=0.415;AFR_AF=0.5545;EUR_AF=0.3956;SAS_AF=0.2986;AA=T|||;VT=SNP
11	24579598	rs12797112	G	A	100	PASS	AC=726;AF=0.144968;AN=5008;NS=2504;DP=16750;EAS_AF=0.1319;AMR_AF=0.196;AFR_AF=0.0295;EUR_AF=0.2634;SAS_AF=0.1564;AA=G|||;VT=SNP
11	24579879	rs1509610	C	T	100	PASS	AC=1909;AF=0.38119;AN=5008;NS=2504;DP=15760;EAS_AF=0.2103;AMR_AF=0.4107;AFR_AF=0.5477;EUR_AF=0.3946;SAS_AF=0.2975;AA=c|||;VT=SNP
11	24579950	rs1509611	A	G	100	PASS	AC=1401;AF=0.279752;AN=5008;NS=2504;DP=16248;EAS_AF=0.1577;AMR_AF=0.3833;AFR_AF=0.2685;EUR_AF=0.3877;SAS_AF=0.2362;AA=A|||;VT=SNP
11	24579960	rs1509612	A	G	100	PASS	AC=1910;AF=0.38139;AN=5008;NS=2504;DP=16416;EAS_AF=0.2103;AMR_AF=0.4107;AFR_AF=0.5484;EUR_AF=0.3946;SAS_AF=0.2975;AA=a|||;VT=SNP
11	24580081	rs1509613	G	A	100	PASS	AC=1908;AF=0.38099;AN=5008;NS=2504;DP=16866;EAS_AF=0.2103;AMR_AF=0.4107;AFR_AF=0.5469;EUR_AF=0.3946;SAS_AF=0.2975;AA=A|||;VT=SNP
11	24581044	rs11028012	A	G	100	PASS	AC=1909;AF=0.38119;AN=5008;NS=2504;DP=16442;EAS_AF=0.2103;AMR_AF=0.4107;AFR_AF=0.5477;EUR_AF=0.3946;SAS_AF=0.2975;AA=G|||;VT=SNP
11	24581157	rs61875635	T	C	100	PASS	AC=11;AF=0.00219649;AN=5008;NS=2504;DP=18889;EAS_AF=0;AMR_AF=0.0029;AFR_AF=0;EUR_AF=0.007;SAS_AF=0.002;AA=T|||;VT=SNP
11	24581325	rs10834386	G	A	100	PASS	AC=1909;AF=0.38119;AN=5008;NS=2504;DP=19317;EAS_AF=0.2103;AMR_AF=0.4107;AFR_AF=0.5477;EUR_AF=0.3946;SAS_AF=0.2975;AA=G|||;VT=SNP
11	24581490	rs11028013	G	T	100	PASS	AC=664;AF=0.132588;AN=5008;NS=2504;DP=18879;EAS_AF=0.0258;AMR_AF=0.1844;AFR_AF=0.233;EUR_AF=0.1233;SAS_AF=0.0798;AA=G|||;VT=SNP
11	24581529	rs72874870	A	G	100	PASS	AC=194;AF=0.038738;AN=5008;NS=2504;DP=18263;EAS_AF=0.002;AMR_AF=0.0259;AFR_AF=0.0068;EUR_AF=0.1004;SAS_AF=0.0654;AA=A|||;VT=SNP
11	24581702	rs17234826	A	T	100	PASS	AC=733;AF=0.146366;AN=5008;NS=2504;DP=18665;EAS_AF=0.1319;AMR_AF=0.1988;AFR_AF=0.0333;EUR_AF=0.2634;SAS_AF=0.1564;AA=A|||;VT=SNP
11	24581730	rs7105561	A	G	100	PASS	AC=1908;AF=0.38099;AN=5008;NS=2504;DP=18572;EAS_AF=0.2103;AMR_AF=0.4107;AFR_AF=0.5477;EUR_AF=0.3936;SAS_AF=0.2975;AA=G|||;VT=SNP
11	24581767	rs7105854	G	A	100	PASS	AC=1910;AF=0.38139;AN=5008;NS=2504;DP=19032;EAS_AF=0.2103;AMR_AF=0.4107;AFR_AF=0.5484;EUR_AF=0.3946;SAS_AF=0.2975;AA=G|||;VT=SNP
11	24581814	rs7121909	T	A	100	PASS	AC=1910;AF=0.38139;AN=5008;NS=2504;DP=19767;EAS_AF=0.2103;AMR_AF=0.4107;AFR_AF=0.5484;EUR_AF=0.3946;SAS_AF=0.2975;AA=A|||;VT=SNP
11	24582168	rs6484057	A	T	100	PASS	AC=1908;AF=0.38099;AN=5008;NS=2504;DP=16749;EAS_AF=0.2103;AMR_AF=0.4107;AFR_AF=0.5469;EUR_AF=0.3946;SAS_AF=0.2975;AA=A|||;VT=SNP
11	24582399	rs1509614	A	G	100	PASS	AC=1909;AF=0.38119;AN=5008;NS=2504;DP=17793;EAS_AF=0.2103;AMR_AF=0.4107;AFR_AF=0.5477;EUR_AF=0.3946;SAS_AF=0.2975;AA=A|||;VT=SNP
11	24582756	rs1039837	T	C	100	PASS	AC=1909;AF=0.38119;AN=5008;NS=2504;DP=14121;EAS_AF=0.2103;AMR_AF=0.4107;AFR_AF=0.5477;EUR_AF=0.3946;SAS_AF=0.2975;AA=C|||;VT=SNP
11	24582978	rs11028015	C	T	100	PASS	AC=1909;AF=0.38119;AN=5008;NS=2504;DP=14151;EAS_AF=0.2103;AMR_AF=0.4107;AFR_AF=0.5477;EUR_AF=0.3946;SAS_AF=0.2975;AA=C|||;VT=SNP
11	24583115	rs10767213	G	A	100	PASS	AC=1909;AF=0.38119;AN=5008;NS=2504;DP=13632;EAS_AF=0.2103;AMR_AF=0.4107;AFR_AF=0.5477;EUR_AF=0.3946;SAS_AF=0.2975;AA=A|||;VT=SNP
11	24583542	rs138945562	T	A	100	PASS	AC=19;AF=0.00379393;AN=5008;NS=2504;DP=12730;EAS_AF=0.001;AMR_AF=0.0014;AFR_AF=0.0015;EUR_AF=0.0089;SAS_AF=0.0061;AA=T|||;VT=SNP
11	24583552	rs11028016	G	A	100	PASS	AC=666;AF=0.132987;AN=5008;NS=2504;DP=12841;EAS_AF=0.0258;AMR_AF=0.1859;AFR_AF=0.233;EUR_AF=0.1243;SAS_AF=0.0798;AA=G|||;VT=SNP
11	24583733	rs1509615	A	G	100	PASS	AC=1910;AF=0.38139;AN=5008;NS=2504;DP=12394;EAS_AF=0.2103;AMR_AF=0.4121;AFR_AF=0.5477;EUR_AF=0.3946;SAS_AF=0.2975;AA=G|||;VT=SNP
11	24583842	rs6484058	C	T	100	PASS	AC=1914;AF=0.382188;AN=5008;NS=2504;DP=13923;EAS_AF=0.2133;AMR_AF=0.4121;AFR_AF=0.5477;EUR_AF=0.3956;SAS_AF=0.2975;AA=C|||;VT=SNP
11	24583843	rs7936313	A	G	100	PASS	AC=1914;AF=0.382188;AN=5008;NS=2504;DP=13892;EAS_AF=0.2133;AMR_AF=0.4121;AFR_AF=0.5477;EUR_AF=0.3956;SAS_AF=0.2975;AA=G|||;VT=SNP
11	24583891	rs11028019	T	C	100	PASS	AC=255;AF=0.0509185;AN=5008;NS=2504;DP=12835;EAS_AF=0.0258;AMR_AF=0.1398;AFR_AF=0.0091;EUR_AF=0.0885;SAS_AF=0.0317;AA=T|||;VT=SNP
11	24583988	rs1912144	G	T	100	PASS	AC=1910;AF=0.38139;AN=5008;NS=2504;DP=13268;EAS_AF=0.2103;AMR_AF=0.4121;AFR_AF=0.5477;EUR_AF=0.3946;SAS_AF=0.2975;AA=G|||;VT=SNP
11	24584099	rs1912145	A	G	100	PASS	AC=1911;AF=0.381589;AN=5008;NS=2504;DP=14225;EAS_AF=0.2103;AMR_AF=0.4121;AFR_AF=0.5484;EUR_AF=0.3946;SAS_AF=0.2975;AA=G|||;VT=SNP
11	24584325	rs7117982	A	G	100	PASS	AC=1653;AF=0.330072;AN=5008;NS=2504;DP=12814;EAS_AF=0.2103;AMR_AF=0.3934;AFR_AF=0.3654;EUR_AF=0.3917;SAS_AF=0.2975;AA=g|||;VT=SNP
11	24584484	rs117277280	A	G	100	PASS	AC=57;AF=0.0113818;AN=5008;NS=2504;DP=16977;EAS_AF=0.002;AMR_AF=0.0086;AFR_AF=0.0015;EUR_AF=0.0189;SAS_AF=0.0286;AA=a|||;VT=SNP
11	24584539	rs11028020	A	G	100	PASS	AC=1866;AF=0.372604;AN=5008;NS=2504;DP=16603;EAS_AF=0.2103;AMR_AF=0.4135;AFR_AF=0.5136;EUR_AF=0.3946;SAS_AF=0.2975;AA=a|||;VT=SNP
11	24584680	rs11028021	A	G	100	PASS	AC=1911;AF=0.381589;AN=5008;NS=2504;DP=15541;EAS_AF=0.2103;AMR_AF=0.4121;AFR_AF=0.5484;EUR_AF=0.3946;SAS_AF=0.2975;AA=G|||;VT=SNP
11	24584957	rs34167424	T	C	100	PASS	AC=1912;AF=0.381789;AN=5008;NS=2504;DP=15186;EAS_AF=0.2103;AMR_AF=0.4121;AFR_AF=0.5492;EUR_AF=0.3946;SAS_AF=0.2975;AA=T|||;VT=SNP
11	24585255	rs72874878	G	A	100	PASS	AC=194;AF=0.038738;AN=5008;NS=2504;DP=13858;EAS_AF=0.002;AMR_AF=0.0274;AFR_AF=0.0068;EUR_AF=0.0994;SAS_AF=0.0654;AA=G|||;VT=SNP
11	24585333	rs4465365	C	T	100	PASS	AC=1912;AF=0.381789;AN=5008;NS=2504;DP=14020;EAS_AF=0.2103;AMR_AF=0.4121;AFR_AF=0.5492;EUR_AF=0.3946;SAS_AF=0.2975;AA=T|||;VT=SNP
11	24586676	rs72874880	A	C	100	PASS	AC=714;AF=0.142572;AN=5008;NS=2504;DP=18316;EAS_AF=0.0258;AMR_AF=0.1888;AFR_AF=0.267;EUR_AF=0.1252;SAS_AF=0.0798;AA=A|||;VT=SNP
11	24586870	rs12289378	A	G	100	PASS	AC=1791;AF=0.357628;AN=5008;NS=2504;DP=18691;EAS_AF=0.619;AMR_AF=0.3372;AFR_AF=0.1089;EUR_AF=0.3847;SAS_AF=0.411;AA=A|||;VT=SNP
11	24587075	rs7951458	A	T	100	PASS	AC=1912;AF=0.381789;AN=5008;NS=2504;DP=17581;EAS_AF=0.2103;AMR_AF=0.4121;AFR_AF=0.5492;EUR_AF=0.3946;SAS_AF=0.2975;AA=T|||;VT=SNP
11	24587136	rs7951586	A	G	100	PASS	AC=1738;AF=0.347045;AN=5008;NS=2504;DP=17309;EAS_AF=0.1587;AMR_AF=0.4063;AFR_AF=0.5098;EUR_AF=0.3887;SAS_AF=0.2362;AA=A|||;VT=SNP
11	24587177	rs12790518	G	C	100	PASS	AC=168;AF=0.0335463;AN=5008;NS=2504;DP=16836;EAS_AF=0.001;AMR_AF=0.0692;AFR_AF=0.0038;EUR_AF=0.1034;SAS_AF=0.0102;AA=G|||;VT=SNP
11	24587637	rs11529784	G	A	100	PASS	AC=1522;AF=0.303914;AN=5008;NS=2504;DP=9672;EAS_AF=0.6131;AMR_AF=0.2594;AFR_AF=0.0802;EUR_AF=0.2535;SAS_AF=0.3712;AA=G|||;VT=SNP
11	24587819	rs11822738	G	A	100	PASS	AC=1738;AF=0.347045;AN=5008;NS=2504;DP=9083;EAS_AF=0.1587;AMR_AF=0.4063;AFR_AF=0.5098;EUR_AF=0.3887;SAS_AF=0.2362;AA=G|||;VT=SNP
11	24588015	rs11822747	C	A	100	PASS	AC=1742;AF=0.347843;AN=5008;NS=2504;DP=7264;EAS_AF=0.1587;AMR_AF=0.4063;AFR_AF=0.5129;EUR_AF=0.3887;SAS_AF=0.2362;AA=C|||;VT=SNP
11	24588018	rs138299268	G	T	100	PASS	AC=652;AF=0.130192;AN=5008;NS=2504;DP=7276;EAS_AF=0.0258;AMR_AF=0.183;AFR_AF=0.2247;EUR_AF=0.1233;SAS_AF=0.0798;AA=G|||;VT=SNP
11	24588213	rs79915791	C	T	100	PASS	AC=480;AF=0.0958466;AN=5008;NS=2504;DP=7470;EAS_AF=0.003;AMR_AF=0.1614;AFR_AF=0.1732;EUR_AF=0.0746;SAS_AF=0.0624;AA=c|||;VT=SNP
11	24588722	rs12362660	C	A	100	PASS	AC=1911;AF=0.381589;AN=5008;NS=2504;DP=9235;EAS_AF=0.2083;AMR_AF=0.4121;AFR_AF=0.5492;EUR_AF=0.3956;SAS_AF=0.2975;AA=A|||;VT=SNP
11	24588738	rs12362662	C	T	100	PASS	AC=1739;AF=0.347244;AN=5008;NS=2504;DP=9674;EAS_AF=0.1587;AMR_AF=0.4063;AFR_AF=0.5098;EUR_AF=0.3897;SAS_AF=0.2362;AA=T|||;VT=SNP
11	24589239	rs12364600	T	C	100	PASS	AC=726;AF=0.144968;AN=5008;NS=2504;DP=16578;EAS_AF=0.1329;AMR_AF=0.196;AFR_AF=0.028;EUR_AF=0.2644;SAS_AF=0.1564;AA=T|||;VT=SNP
11	24589618	rs72874882	A	G	100	PASS	AC=194;AF=0.038738;AN=5008;NS=2504;DP=18249;EAS_AF=0.002;AMR_AF=0.0274;AFR_AF=0.0068;EUR_AF=0.0994;SAS_AF=0.0654;AA=A|||;VT=SNP
11	24589717	rs4565897	C	T	100	PASS	AC=2965;AF=0.592053;AN=5008;NS=2504;DP=16386;EAS_AF=0.7143;AMR_AF=0.5821;AFR_AF=0.4334;EUR_AF=0.6044;SAS_AF=0.6748;AA=C|||;VT=SNP
11	24589771	rs12805008	C	T	100	PASS	AC=1914;AF=0.382188;AN=5008;NS=2504;DP=14796;EAS_AF=0.2123;AMR_AF=0.4121;AFR_AF=0.5492;EUR_AF=0.3946;SAS_AF=0.2975;AA=C|||;VT=SNP
11	24589795	rs4609599	A	G	100	PASS	AC=1950;AF=0.389377;AN=5008;NS=2504;DP=14427;EAS_AF=0.6181;AMR_AF=0.3487;AFR_AF=0.2254;EUR_AF=0.3847;SAS_AF=0.409;AA=A|||;VT=SNP
11	24590045	rs12805462	C	T	100	PASS	AC=1914;AF=0.382188;AN=5008;NS=2504;DP=12368;EAS_AF=0.2123;AMR_AF=0.4121;AFR_AF=0.5492;EUR_AF=0.3946;SAS_AF=0.2975;AA=T|||;VT=SNP
11	24590169	rs9943629	T	G	100	PASS	AC=2147;AF=0.428714;AN=5008;NS=2504;DP=11067;EAS_AF=0.624;AMR_AF=0.3761;AFR_AF=0.2322;EUR_AF=0.4831;SAS_AF=0.4744;AA=T|||;VT=SNP
11	24590211	rs1858155	G	C	100	PASS	AC=2966;AF=0.592252;AN=5008;NS=2504;DP=11653;EAS_AF=0.7153;AMR_AF=0.5821;AFR_AF=0.4334;EUR_AF=0.6044;SAS_AF=0.6748;AA=G|||;VT=SNP
11	24590274	rs75600200	A	G	100	PASS	AC=479;AF=0.095647;AN=5008;NS=2504;DP=11509;EAS_AF=0.003;AMR_AF=0.1599;AFR_AF=0.171;EUR_AF=0.0746;SAS_AF=0.0654;AA=A|||;VT=SNP
11	24590354	rs1876821	G	T	100	PASS	AC=1738;AF=0.347045;AN=5008;NS=2504;DP=12322;EAS_AF=0.1587;AMR_AF=0.4063;AFR_AF=0.5098;EUR_AF=0.3887;SAS_AF=0.2362;AA=T|||;VT=SNP
11	24590580	rs1876822	G	A	100	PASS	AC=1737;AF=0.346845;AN=5008;NS=2504;DP=13400;EAS_AF=0.1587;AMR_AF=0.4063;AFR_AF=0.5091;EUR_AF=0.3887;SAS_AF=0.2362;AA=A|||;VT=SNP
11	24591067	rs10834387	C	A	100	PASS	AC=1912;AF=0.381789;AN=5008;NS=2504;DP=15050;EAS_AF=0.5863;AMR_AF=0.3473;AFR_AF=0.2254;EUR_AF=0.3817;SAS_AF=0.407;AA=C|||;VT=SNP
11	24591284	rs11028025	G	C	100	PASS	AC=1914;AF=0.382188;AN=5008;NS=2504;DP=14033;EAS_AF=0.2123;AMR_AF=0.4121;AFR_AF=0.5492;EUR_AF=0.3946;SAS_AF=0.2975;AA=G|||;VT=SNP
11	24591375	rs12272010	A	G	100	PASS	AC=1914;AF=0.382188;AN=5008;NS=2504;DP=12425;EAS_AF=0.2123;AMR_AF=0.4121;AFR_AF=0.5492;EUR_AF=0.3946;SAS_AF=0.2975;AA=G|||;VT=SNP
11	24591499	rs12292322	T	G	100	PASS	AC=1914;AF=0.382188;AN=5008;NS=2504;DP=14638;EAS_AF=0.2123;AMR_AF=0.4121;AFR_AF=0.5492;EUR_AF=0.3946;SAS_AF=0.2975;AA=T|||;VT=SNP
11	24591664	rs11028026	T	G	100	PASS	AC=1913;AF=0.381989;AN=5008;NS=2504;DP=15697;EAS_AF=0.2123;AMR_AF=0.4121;AFR_AF=0.5484;EUR_AF=0.3946;SAS_AF=0.2975;AA=G|||;VT=SNP
11	24591912	rs1553740	C	T	100	PASS	AC=1915;AF=0.382388;AN=5008;NS=2504;DP=17823;EAS_AF=0.2123;AMR_AF=0.4121;AFR_AF=0.5492;EUR_AF=0.3946;SAS_AF=0.2986;AA=C|||;VT=SNP
11	24592100	rs1553741	T	C	100	PASS	AC=1913;AF=0.381989;AN=5008;NS=2504;DP=16343;EAS_AF=0.2123;AMR_AF=0.4121;AFR_AF=0.5484;EUR_AF=0.3946;SAS_AF=0.2975;AA=T|||;VT=SNP
11	24592382	rs2036752	G	A	100	PASS	AC=1913;AF=0.381989;AN=5008;NS=2504;DP=15303;EAS_AF=0.2123;AMR_AF=0.4121;AFR_AF=0.5477;EUR_AF=0.3956;SAS_AF=0.2975;AA=G|||;VT=SNP
11	24592391	rs1553742	G	C	100	PASS	AC=1913;AF=0.381989;AN=5008;NS=2504;DP=1535;EAS_AF=0.2123;AMR_AF=0.4121;AFR_AF=0.5477;EUR_AF=0.3956;SAS_AF=0.2975;AA=C|||;VT=SNP
11	24592450	rs10834388	A	G	100	PASS	AC=1912;AF=0.381789;AN=5008;NS=2504;DP=12206;EAS_AF=0.2123;AMR_AF=0.4121;AFR_AF=0.5477;EUR_AF=0.3946;SAS_AF=0.2975;AA=A|||;VT=SNP
11	24592890	rs1022085	T	C	100	PASS	AC=740;AF=0.147764;AN=5008;NS=2504;DP=17926;EAS_AF=0.1329;AMR_AF=0.2003;AFR_AF=0.0356;EUR_AF=0.2654;SAS_AF=0.1564;AA=T|||;VT=SNP
11	24593540	rs5008808	A	G	100	PASS	AC=3074;AF=0.613818;AN=5008;NS=2504;DP=16032;EAS_AF=0.7857;AMR_AF=0.585;AFR_AF=0.4418;EUR_AF=0.6034;SAS_AF=0.7004;AA=G|||;VT=SNP
11	24593558	rs1509588	T	G	100	PASS	AC=3075;AF=0.614018;AN=5008;NS=2504;DP=15770;EAS_AF=0.7857;AMR_AF=0.585;AFR_AF=0.4425;EUR_AF=0.6034;SAS_AF=0.7004;AA=T|||;VT=SNP
11	24593626	rs1509589	T	C	100	PASS	AC=3114;AF=0.621805;AN=5008;NS=2504;DP=15042;EAS_AF=0.7867;AMR_AF=0.5908;AFR_AF=0.4418;EUR_AF=0.6292;SAS_AF=0.7096;AA=c|||;VT=SNP
11	24593649	rs1509590	G	A	100	PASS	AC=3115;AF=0.622005;AN=5008;NS=2504;DP=15175;EAS_AF=0.7867;AMR_AF=0.5922;AFR_AF=0.4418;EUR_AF=0.6292;SAS_AF=0.7096;AA=G|||;VT=SNP
11	24593694	rs1509591	G	A	100	PASS	AC=3122;AF=0.623403;AN=5008;NS=2504;DP=15572;EAS_AF=0.7867;AMR_AF=0.5922;AFR_AF=0.447;EUR_AF=0.6292;SAS_AF=0.7096;AA=G|||;VT=SNP
11	24593978	rs1509592	T	C	100	PASS	AC=766;AF=0.152955;AN=5008;NS=2504;DP=16414;EAS_AF=0.0278;AMR_AF=0.1902;AFR_AF=0.3026;EUR_AF=0.1382;SAS_AF=0.0685;AA=T|||;VT=SNP
11	24594083	rs11028027	A	T	100	PASS	AC=808;AF=0.161342;AN=5008;NS=2504;DP=16092;EAS_AF=0.1111;AMR_AF=0.2104;AFR_AF=0.1717;EUR_AF=0.1233;SAS_AF=0.2035;AA=A|||;VT=SNP
11	24594134	rs1509593	A	C	100	PASS	AC=765;AF=0.152756;AN=5008;NS=2504;DP=16056;EAS_AF=0.0288;AMR_AF=0.1873;AFR_AF=0.3033;EUR_AF=0.1372;SAS_AF=0.0685;AA=A|||;VT=SNP
11	24594148	rs981895	T	C	100	PASS	AC=1741;AF=0.347644;AN=5008;NS=2504;DP=16212;EAS_AF=0.2123;AMR_AF=0.3775;AFR_AF=0.4675;EUR_AF=0.3718;SAS_AF=0.2791;AA=T|||;VT=SNP
11	24594168	rs10834389	T	A	100	PASS	AC=3102;AF=0.619409;AN=5008;NS=2504;DP=16266;EAS_AF=0.7877;AMR_AF=0.6066;AFR_AF=0.416;EUR_AF=0.6282;SAS_AF=0.7209;AA=T|||;VT=SNP
11	24594238	rs1876823	C	G	100	PASS	AC=764;AF=0.152556;AN=5008;NS=2504;DP=16849;EAS_AF=0.0288;AMR_AF=0.1873;AFR_AF=0.3018;EUR_AF=0.1382;SAS_AF=0.0685;AA=C|||;VT=SNP
11	24594294	rs11600443	T	C	100	PASS	AC=3102;AF=0.619409;AN=5008;NS=2504;DP=17438;EAS_AF=0.7877;AMR_AF=0.6066;AFR_AF=0.416;EUR_AF=0.6282;SAS_AF=0.7209;AA=T|||;VT=SNP
11	24594339	rs10834390	T	G	100	PASS	AC=3102;AF=0.619409;AN=5008;NS=2504;DP=18098;EAS_AF=0.7877;AMR_AF=0.6066;AFR_AF=0.416;EUR_AF=0.6282;SAS_AF=0.7209;AA=A|||;VT=SNP
11	24594384	rs10834391	C	A	100	PASS	AC=3101;AF=0.619209;AN=5008;NS=2504;DP=16794;EAS_AF=0.7877;AMR_AF=0.6066;AFR_AF=0.416;EUR_AF=0.6272;SAS_AF=0.7209;AA=C|||;VT=SNP
11	24594673	rs11028028	C	T	100	PASS	AC=3106;AF=0.620208;AN=5008;NS=2504;DP=17219;EAS_AF=0.7887;AMR_AF=0.6066;AFR_AF=0.4168;EUR_AF=0.6292;SAS_AF=0.7219;AA=T|||;VT=SNP
11	24594694	rs56318875	A	T	100	PASS	AC=825;AF=0.164736;AN=5008;NS=2504;DP=17801;EAS_AF=0.124;AMR_AF=0.2133;AFR_AF=0.1725;EUR_AF=0.1252;SAS_AF=0.2025;AA=A|||;VT=SNP
11	24594817	rs11028029	G	A	100	PASS	AC=699;AF=0.139577;AN=5008;NS=2504;DP=16799;EAS_AF=0.131;AMR_AF=0.1787;AFR_AF=0.0477;EUR_AF=0.2316;SAS_AF=0.1503;AA=g|||;VT=SNP
11	24594992	rs112653282	T	C	100	PASS	AC=25;AF=0.00499201;AN=5008;NS=2504;DP=16817;EAS_AF=0;AMR_AF=0.0086;AFR_AF=0;EUR_AF=0.0189;SAS_AF=0;AA=T|||;VT=SNP
11	24595096	rs10767214	A	G	100	PASS	AC=3101;AF=0.619209;AN=5008;NS=2504;DP=13706;EAS_AF=0.7877;AMR_AF=0.6066;AFR_AF=0.416;EUR_AF=0.6272;SAS_AF=0.7209;AA=A|||;VT=SNP
11	24595295	rs10834392	C	T	100	PASS	AC=2169;AF=0.433107;AN=5008;NS=2504;DP=12420;EAS_AF=0.5913;AMR_AF=0.3919;AFR_AF=0.239;EUR_AF=0.503;SAS_AF=0.4898;AA=C|||;VT=SNP
11	24595442	rs11028033	T	C	100	PASS	AC=1570;AF=0.313498;AN=5008;NS=2504;DP=10055;EAS_AF=0.1597;AMR_AF=0.3718;AFR_AF=0.4289;EUR_AF=0.3678;SAS_AF=0.2188;AA=T|||;VT=SNP
11	24595513	rs61877886	G	A	100	PASS	AC=3102;AF=0.619409;AN=5008;NS=2504;DP=11004;EAS_AF=0.7877;AMR_AF=0.6066;AFR_AF=0.4168;EUR_AF=0.6272;SAS_AF=0.7209;AA=G|||;VT=SNP
11	24595549	rs61877887	A	G	100	PASS	AC=3101;AF=0.619209;AN=5008;NS=2504;DP=10382;EAS_AF=0.7867;AMR_AF=0.6066;AFR_AF=0.4168;EUR_AF=0.6272;SAS_AF=0.7209;AA=A|||;VT=SNP
11	24595614	rs68090319	C	T	100	PASS	AC=3103;AF=0.619609;AN=5008;NS=2504;DP=10281;EAS_AF=0.7877;AMR_AF=0.6066;AFR_AF=0.4175;EUR_AF=0.6272;SAS_AF=0.7209;AA=T|||;VT=SNP
11	24596034	rs12293149	G	T	100	PASS	AC=1570;AF=0.313498;AN=5008;NS=2504;DP=14444;EAS_AF=0.1597;AMR_AF=0.3732;AFR_AF=0.4281;EUR_AF=0.3678;SAS_AF=0.2188;AA=G|||;VT=SNP
11	24596273	rs12284708	C	G	100	PASS	AC=1574;AF=0.314297;AN=5008;NS=2504;DP=15730;EAS_AF=0.1597;AMR_AF=0.3732;AFR_AF=0.4312;EUR_AF=0.3678;SAS_AF=0.2188;AA=C|||;VT=SNP
11	24596391	rs75836751	T	C	100	PASS	AC=69;AF=0.013778;AN=5008;NS=2504;DP=16823;EAS_AF=0;AMR_AF=0.0086;AFR_AF=0.0015;EUR_AF=0.0398;SAS_AF=0.0215;AA=T|||;VT=SNP
11	24596652	rs34355204	C	T	100	PASS	AC=697;AF=0.139177;AN=5008;NS=2504;DP=16620;EAS_AF=0.131;AMR_AF=0.1787;AFR_AF=0.0469;EUR_AF=0.2306;SAS_AF=0.1503;AA=T|||;VT=SNP
11	24597008	rs11028034	G	C	100	PASS	AC=670;AF=0.133786;AN=5008;NS=2504;DP=19050;EAS_AF=0.0248;AMR_AF=0.183;AFR_AF=0.2375;EUR_AF=0.1362;SAS_AF=0.0685;AA=G|||;VT=SNP
11	24597354	rs10734353	G	C	100	PASS	AC=4066;AF=0.811901;AN=5008;NS=2504;DP=17821;EAS_AF=0.8085;AMR_AF=0.8026;AFR_AF=0.8253;EUR_AF=0.7694;SAS_AF=0.8476;AA=C|||;VT=SNP
11	24597566	rs146754263	T	C	100	PASS	AC=27;AF=0.00539137;AN=5008;NS=2504;DP=18766;EAS_AF=0;AMR_AF=0.0115;AFR_AF=0.0023;EUR_AF=0.0129;SAS_AF=0.0031;AA=T|||;VT=SNP
11	24597762	rs1973574	G	A	100	PASS	AC=1804;AF=0.360224;AN=5008;NS=2504;DP=14073;EAS_AF=0.2688;AMR_AF=0.379;AFR_AF=0.469;EUR_AF=0.3728;SAS_AF=0.2812;AA=A|||;VT=SNP
11	24598021	rs4923194	C	G	100	PASS	AC=1822;AF=0.363818;AN=5008;NS=2504;DP=13529;EAS_AF=0.5675;AMR_AF=0.3617;AFR_AF=0.1142;EUR_AF=0.4264;SAS_AF=0.4284;AA=C|||;VT=SNP
11	24598138	rs7946389	G	A	100	PASS	AC=760;AF=0.151757;AN=5008;NS=2504;DP=13222;EAS_AF=0.1915;AMR_AF=0.1787;AFR_AF=0.0469;EUR_AF=0.2306;SAS_AF=0.1524;AA=G|||;VT=SNP
11	24598987	rs10767215	A	G	100	PASS	AC=1635;AF=0.326478;AN=5008;NS=2504;DP=14281;EAS_AF=0.2183;AMR_AF=0.3732;AFR_AF=0.4312;EUR_AF=0.3678;SAS_AF=0.2209;AA=A|||;VT=SNP
11	24599065	rs10834393	A	G	100	PASS	AC=1806;AF=0.360623;AN=5008;NS=2504;DP=13825;EAS_AF=0.2708;AMR_AF=0.379;AFR_AF=0.469;EUR_AF=0.3728;SAS_AF=0.2812;AA=A|||;VT=SNP
11	24599638	rs7115380	G	A	100	PASS	AC=3041;AF=0.607228;AN=5008;NS=2504;DP=15935;EAS_AF=0.7302;AMR_AF=0.6052;AFR_AF=0.416;EUR_AF=0.6272;SAS_AF=0.7198;AA=G|||;VT=SNP
11	24599878	rs7131395	T	C	100	PASS	AC=3040;AF=0.607029;AN=5008;NS=2504;DP=15415;EAS_AF=0.7302;AMR_AF=0.6052;AFR_AF=0.416;EUR_AF=0.6272;SAS_AF=0.7188;AA=T|||;VT=SNP
11	24599910	rs1912135	A	G	100	PASS	AC=767;AF=0.153155;AN=5008;NS=2504;DP=15466;EAS_AF=0.1925;AMR_AF=0.1787;AFR_AF=0.0514;EUR_AF=0.2306;SAS_AF=0.1524;AA=A|||;VT=SNP
11	24599940	rs77255773	A	G	100	PASS	AC=34;AF=0.00678914;AN=5008;NS=2504;DP=15607;EAS_AF=0;AMR_AF=0.0058;AFR_AF=0.0008;EUR_AF=0.0239;SAS_AF=0.0051;AA=A|||;VT=SNP
11	24600146	rs11028036	A	G	100	PASS	AC=1801;AF=0.359625;AN=5008;NS=2504;DP=16414;EAS_AF=0.5466;AMR_AF=0.3617;AFR_AF=0.1142;EUR_AF=0.4264;SAS_AF=0.4284;AA=A|||;VT=SNP
11	24600189	rs7118822	C	A	100	PASS	AC=1802;AF=0.359824;AN=5008;NS=2504;DP=16817;EAS_AF=0.2728;AMR_AF=0.3775;AFR_AF=0.4652;EUR_AF=0.3718;SAS_AF=0.2822;AA=C|||;VT=SNP
11	24600298	rs7119053	C	T	100	PASS	AC=759;AF=0.151558;AN=5008;NS=2504;DP=15897;EAS_AF=0.0248;AMR_AF=0.1873;AFR_AF=0.3018;EUR_AF=0.1372;SAS_AF=0.0685;AA=C|||;VT=SNP
11	24600552	rs7104955	T	A	100	PASS	AC=1804;AF=0.360224;AN=5008;NS=2504;DP=13751;EAS_AF=0.2698;AMR_AF=0.379;AFR_AF=0.4682;EUR_AF=0.3728;SAS_AF=0.2812;AA=T|||;VT=SNP
11	24600829	rs7105368	T	A	100	PASS	AC=763;AF=0.152356;AN=5008;NS=2504;DP=13015;EAS_AF=0.0248;AMR_AF=0.1873;AFR_AF=0.3048;EUR_AF=0.1372;SAS_AF=0.0685;AA=T|||;VT=SNP
11	24601061	rs12293822	C	T	100	PASS	AC=685;AF=0.136781;AN=5008;NS=2504;DP=15284;EAS_AF=0.0248;AMR_AF=0.183;AFR_AF=0.2489;EUR_AF=0.1362;SAS_AF=0.0685;AA=C|||;VT=SNP
11	24601495	rs34578313	G	A	100	PASS	AC=761;AF=0.151957;AN=5008;NS=2504;DP=17448;EAS_AF=0.1925;AMR_AF=0.1787;AFR_AF=0.0469;EUR_AF=0.2306;SAS_AF=0.1524;AA=G|||;VT=SNP
11	24601591	rs7944949	A	C	100	PASS	AC=3045;AF=0.608027;AN=5008;NS=2504;DP=16200;EAS_AF=0.7302;AMR_AF=0.6066;AFR_AF=0.4191;EUR_AF=0.6272;SAS_AF=0.7188;AA=A|||;VT=SNP
11	24601726	rs1396842	C	T	100	PASS	AC=1629;AF=0.32528;AN=5008;NS=2504;DP=17676;EAS_AF=0.2173;AMR_AF=0.3718;AFR_AF=0.4281;EUR_AF=0.3678;SAS_AF=0.2209;AA=C|||;VT=SNP
11	24601732	rs10834394	T	A	100	PASS	AC=3045;AF=0.608027;AN=5008;NS=2504;DP=17688;EAS_AF=0.7302;AMR_AF=0.6066;AFR_AF=0.4191;EUR_AF=0.6272;SAS_AF=0.7188;AA=T|||;VT=SNP
11	24601758	rs1396843	C	A	100	PASS	AC=1625;AF=0.324481;AN=5008;NS=2504;DP=17615;EAS_AF=0.2173;AMR_AF=0.3718;AFR_AF=0.4251;EUR_AF=0.3678;SAS_AF=0.2209;AA=C|||;VT=SNP
11	24601949	rs10834395	C	T	100	PASS	AC=3045;AF=0.608027;AN=5008;NS=2504;DP=16592;EAS_AF=0.7302;AMR_AF=0.6066;AFR_AF=0.4191;EUR_AF=0.6272;SAS_AF=0.7188;AA=T|||;VT=SNP
11	24602057	rs10834396	G	A	100	PASS	AC=1628;AF=0.32508;AN=5008;NS=2504;DP=16719;EAS_AF=0.2163;AMR_AF=0.3718;AFR_AF=0.4281;EUR_AF=0.3678;SAS_AF=0.2209;AA=G|||;VT=SNP
11	24602232	rs10834397	A	C	100	PASS	AC=1800;AF=0.359425;AN=5008;NS=2504;DP=15126;EAS_AF=0.2698;AMR_AF=0.3775;AFR_AF=0.466;EUR_AF=0.3728;SAS_AF=0.2812;AA=A|||;VT=SNP
11	24602491	rs10834398	T	C	100	PASS	AC=2120;AF=0.423323;AN=5008;NS=2504;DP=14996;EAS_AF=0.5456;AMR_AF=0.3919;AFR_AF=0.2368;EUR_AF=0.503;SAS_AF=0.4898;AA=T|||;VT=SNP
11	24602550	rs10834399	A	G	100	PASS	AC=763;AF=0.152356;AN=5008;NS=2504;DP=14988;EAS_AF=0.0248;AMR_AF=0.1873;AFR_AF=0.3048;EUR_AF=0.1372;SAS_AF=0.0685;AA=A|||;VT=SNP
11	24602575	rs7949104	C	T	100	PASS	AC=865;AF=0.172724;AN=5008;NS=2504;DP=14587;EAS_AF=0.1925;AMR_AF=0.183;AFR_AF=0.1233;EUR_AF=0.2306;SAS_AF=0.1524;AA=C|||;VT=SNP
11	24602653	rs7935768	T	A	100	PASS	AC=1799;AF=0.359225;AN=5008;NS=2504;DP=13856;EAS_AF=0.2688;AMR_AF=0.3775;AFR_AF=0.466;EUR_AF=0.3728;SAS_AF=0.2812;AA=T|||;VT=SNP
11	24602715	rs61877888	A	G	100	PASS	AC=456;AF=0.0910543;AN=5008;NS=2504;DP=11018;EAS_AF=0.003;AMR_AF=0.1671;AFR_AF=0.1498;EUR_AF=0.0765;SAS_AF=0.0634;AA=A|||;VT=SNP
11	24602890	rs4923195	G	A	100	PASS	AC=2932;AF=0.585463;AN=5008;NS=2504;DP=14269;EAS_AF=0.6558;AMR_AF=0.6052;AFR_AF=0.4107;EUR_AF=0.6272;SAS_AF=0.6922;AA=G|||;VT=SNP
11	24602971	rs181961020	C	T	100	PASS	AC=12;AF=0.00239617;AN=5008;NS=2504;DP=11956;EAS_AF=0;AMR_AF=0.0072;AFR_AF=0;EUR_AF=0.006;SAS_AF=0.001;AA=C|||;VT=SNP
11	24603100	rs35586652	G	A	100	PASS	AC=765;AF=0.152756;AN=5008;NS=2504;DP=9147;EAS_AF=0.1925;AMR_AF=0.1787;AFR_AF=0.0469;EUR_AF=0.2346;SAS_AF=0.1524;AA=G|||;VT=SNP
11	24603458	rs7101544	A	G	100	PASS	AC=1640;AF=0.327476;AN=5008;NS=2504;DP=12243;EAS_AF=0.2173;AMR_AF=0.3718;AFR_AF=0.4342;EUR_AF=0.3708;SAS_AF=0.2209;AA=A|||;VT=SNP
11	24603919	rs183257887	A	G	100	PASS	AC=16;AF=0.00319489;AN=5008;NS=2504;DP=10444;EAS_AF=0;AMR_AF=0.0072;AFR_AF=0.0023;EUR_AF=0.008;SAS_AF=0;AA=-|||;VT=SNP
11	24604056	rs12360940	C	G	100	PASS	AC=701;AF=0.139976;AN=5008;NS=2504;DP=13392;EAS_AF=0.131;AMR_AF=0.1787;AFR_AF=0.0469;EUR_AF=0.2336;SAS_AF=0.1513;AA=C|||;VT=SNP
11	24604491	rs117693172	T	G	100	PASS	AC=23;AF=0.00459265;AN=5008;NS=2504;DP=15690;EAS_AF=0;AMR_AF=0.0101;AFR_AF=0;EUR_AF=0.0149;SAS_AF=0.001;AA=T|||;VT=SNP
11	24604670	rs79013451	T	C	100	PASS	AC=43;AF=0.00858626;AN=5008;NS=2504;DP=16993;EAS_AF=0;AMR_AF=0.0072;AFR_AF=0;EUR_AF=0.0338;SAS_AF=0.0041;AA=T|||;VT=SNP
11	24605274	rs61875660	G	A	100	PASS	AC=462;AF=0.0922524;AN=5008;NS=2504;DP=10931;EAS_AF=0.003;AMR_AF=0.1671;AFR_AF=0.1536;EUR_AF=0.0765;SAS_AF=0.0644;AA=G|||;VT=SNP
11	24605495	rs11028038	T	C	100	PASS	AC=752;AF=0.15016;AN=5008;NS=2504;DP=12700;EAS_AF=0.1925;AMR_AF=0.1758;AFR_AF=0.0461;EUR_AF=0.2266;SAS_AF=0.1503;AA=T|||;VT=SNP
11	24605509	rs11028039	C	T	100	PASS	AC=689;AF=0.13758;AN=5008;NS=2504;DP=14233;EAS_AF=0.0258;AMR_AF=0.1816;AFR_AF=0.2519;EUR_AF=0.1362;SAS_AF=0.0685;AA=T|||;VT=SNP
11	24605549	rs141411318	C	T	100	PASS	AC=56;AF=0.0111821;AN=5008;NS=2504;DP=14688;EAS_AF=0.001;AMR_AF=0.0115;AFR_AF=0.0008;EUR_AF=0.0139;SAS_AF=0.0327;AA=C|||;VT=SNP
11	24606241	rs56298814	G	C	100	PASS	AC=117;AF=0.0233626;AN=5008;NS=2504;DP=17659;EAS_AF=0.001;AMR_AF=0.0375;AFR_AF=0.0008;EUR_AF=0.0696;SAS_AF=0.0194;AA=G|||;VT=SNP
11	24606843	rs906883	C	A	100	PASS	AC=674;AF=0.134585;AN=5008;NS=2504;DP=15934;EAS_AF=0.131;AMR_AF=0.1715;AFR_AF=0.0401;EUR_AF=0.2256;SAS_AF=0.1462;AA=C|||;VT=SNP
11	24606921	rs10742044	G	T	100	PASS	AC=2522;AF=0.503594;AN=5008;NS=2504;DP=16262;EAS_AF=0.3155;AMR_AF=0.585;AFR_AF=0.6331;EUR_AF=0.492;SAS_AF=0.4765;AA=G|||;VT=SNP
11	24607322	rs931964	A	G	100	PASS	AC=2609;AF=0.520966;AN=5008;NS=2504;DP=14742;EAS_AF=0.3968;AMR_AF=0.585;AFR_AF=0.6331;EUR_AF=0.493;SAS_AF=0.4806;AA=A|||;VT=SNP
11	24607617	rs10767216	A	G	100	PASS	AC=2501;AF=0.499401;AN=5008;NS=2504;DP=15772;EAS_AF=0.3452;AMR_AF=0.5821;AFR_AF=0.6399;EUR_AF=0.4881;SAS_AF=0.4213;AA=G|||;VT=SNP
11	24607717	rs9633851	A	C	100	PASS	AC=2506;AF=0.500399;AN=5008;NS=2504;DP=14616;EAS_AF=0.3482;AMR_AF=0.5821;AFR_AF=0.6422;EUR_AF=0.4871;SAS_AF=0.4213;AA=A|||;VT=SNP
11	24608042	rs9633852	A	T	100	PASS	AC=364;AF=0.0726837;AN=5008;NS=2504;DP=12932;EAS_AF=0.121;AMR_AF=0.0461;AFR_AF=0.0197;EUR_AF=0.0477;SAS_AF=0.1391;AA=A|||;VT=SNP
11	24608983	rs7926882	C	A	100	PASS	AC=67;AF=0.0133786;AN=5008;NS=2504;DP=16338;EAS_AF=0;AMR_AF=0.0274;AFR_AF=0.0008;EUR_AF=0.0318;SAS_AF=0.0153;AA=C|||;VT=SNP
11	24609283	rs76346166	A	G	100	PASS	AC=165;AF=0.0329473;AN=5008;NS=2504;DP=16567;EAS_AF=0.002;AMR_AF=0.0202;AFR_AF=0.0068;EUR_AF=0.0785;SAS_AF=0.0624;AA=A|||;VT=SNP
11	24610019	rs1858156	C	T	100	PASS	AC=2187;AF=0.436701;AN=5008;NS=2504;DP=13744;EAS_AF=0.6012;AMR_AF=0.3991;AFR_AF=0.2163;EUR_AF=0.507;SAS_AF=0.5194;AA=T|||;VT=SNP
11	24610471	rs1509595	A	G	100	PASS	AC=165;AF=0.0329473;AN=5008;NS=2504;DP=15698;EAS_AF=0.002;AMR_AF=0.0202;AFR_AF=0.0068;EUR_AF=0.0785;SAS_AF=0.0624;AA=A|||;VT=SNP
11	24610620	rs1509597	G	A	100	PASS	AC=2229;AF=0.445088;AN=5008;NS=2504;DP=17488;EAS_AF=0.6012;AMR_AF=0.3991;AFR_AF=0.2489;EUR_AF=0.507;SAS_AF=0.5184;AA=G|||;VT=SNP
11	24610850	rs11028040	T	C	100	PASS	AC=752;AF=0.15016;AN=5008;NS=2504;DP=19029;EAS_AF=0.1944;AMR_AF=0.1744;AFR_AF=0.0371;EUR_AF=0.2326;SAS_AF=0.1554;AA=T|||;VT=SNP
11	24611130	rs12361953	C	G	100	PASS	AC=658;AF=0.13139;AN=5008;NS=2504;DP=18687;EAS_AF=0.0248;AMR_AF=0.1801;AFR_AF=0.2405;EUR_AF=0.1292;SAS_AF=0.0613;AA=C|||;VT=SNP
11	24611220	rs10834400	G	C	100	PASS	AC=2347;AF=0.46865;AN=5008;NS=2504;DP=17645;EAS_AF=0.3423;AMR_AF=0.5749;AFR_AF=0.531;EUR_AF=0.4881;SAS_AF=0.4192;AA=G|||;VT=SNP
11	24611299	rs12276414	C	G	100	PASS	AC=2235;AF=0.446286;AN=5008;NS=2504;DP=17769;EAS_AF=0.6052;AMR_AF=0.3991;AFR_AF=0.2496;EUR_AF=0.507;SAS_AF=0.5194;AA=C|||;VT=SNP
11	24611557	rs12225488	A	T	100	PASS	AC=2136;AF=0.426518;AN=5008;NS=2504;DP=17248;EAS_AF=0.5327;AMR_AF=0.3991;AFR_AF=0.2496;EUR_AF=0.507;SAS_AF=0.4928;AA=A|||;VT=SNP
11	24612610	rs74429296	G	T	100	PASS	AC=40;AF=0.00798722;AN=5008;NS=2504;DP=18367;EAS_AF=0;AMR_AF=0.0058;AFR_AF=0.0008;EUR_AF=0.0348;SAS_AF=0;AA=G|||;VT=SNP
11	24613361	rs77093762	G	A	100	PASS	AC=20;AF=0.00399361;AN=5008;NS=2504;DP=17087;EAS_AF=0;AMR_AF=0.0029;AFR_AF=0.0023;EUR_AF=0.0139;SAS_AF=0.001;AA=G|||;VT=SNP
11	24613786	rs10767218	A	G	100	PASS	AC=2422;AF=0.483626;AN=5008;NS=2504;DP=18546;EAS_AF=0.6815;AMR_AF=0.4049;AFR_AF=0.326;EUR_AF=0.5089;SAS_AF=0.5225;AA=A|||;VT=SNP
11	24613899	rs12800717	G	A	100	PASS	AC=675;AF=0.134784;AN=5008;NS=2504;DP=18934;EAS_AF=0.131;AMR_AF=0.1715;AFR_AF=0.0401;EUR_AF=0.2256;SAS_AF=0.1472;AA=G|||;VT=SNP
11	24613989	rs10834401	G	A	100	PASS	AC=810;AF=0.161741;AN=5008;NS=2504;DP=17890;EAS_AF=0.1111;AMR_AF=0.2118;AFR_AF=0.1732;EUR_AF=0.1243;SAS_AF=0.2014;AA=G|||;VT=SNP
11	24615557	rs61875661	C	T	100	PASS	AC=407;AF=0.08127;AN=5008;NS=2504;DP=18674;EAS_AF=0.003;AMR_AF=0.1585;AFR_AF=0.1165;EUR_AF=0.0746;SAS_AF=0.0665;AA=C|||;VT=SNP
11	24616743	rs1912136	T	C	100	PASS	AC=1331;AF=0.265775;AN=5008;NS=2504;DP=13505;EAS_AF=0.1567;AMR_AF=0.3473;AFR_AF=0.2905;EUR_AF=0.338;SAS_AF=0.2127;AA=T|||;VT=SNP
11	24616931	rs188964510	G	A	100	PASS	AC=10;AF=0.00199681;AN=5008;NS=2504;DP=16972;EAS_AF=0;AMR_AF=0.0043;AFR_AF=0.0008;EUR_AF=0.006;SAS_AF=0;AA=G|||;VT=SNP
11	24617261	rs10742045	C	T	100	PASS	AC=3926;AF=0.783946;AN=5008;NS=2504;DP=17909;EAS_AF=0.9732;AMR_AF=0.7651;AFR_AF=0.6097;EUR_AF=0.7555;SAS_AF=0.8671;AA=T|||;VT=SNP
11	24618295	rs16912906	T	C	100	PASS	AC=826;AF=0.164936;AN=5008;NS=2504;DP=19072;EAS_AF=0.0308;AMR_AF=0.2003;AFR_AF=0.236;EUR_AF=0.2147;SAS_AF=0.1309;AA=T|||;VT=SNP
11	24618825	rs11603159	G	A	100	PASS	AC=412;AF=0.0822684;AN=5008;NS=2504;DP=18234;EAS_AF=0.003;AMR_AF=0.1599;AFR_AF=0.1188;EUR_AF=0.0746;SAS_AF=0.0675;AA=G|||;VT=SNP
11	24619029	rs2896708	T	C	100	PASS	AC=758;AF=0.151358;AN=5008;NS=2504;DP=18947;EAS_AF=0.1974;AMR_AF=0.1772;AFR_AF=0.0469;EUR_AF=0.2266;SAS_AF=0.1493;AA=T|||;VT=SNP
11	24619491	rs4439509	A	G	100	PASS	AC=758;AF=0.151358;AN=5008;NS=2504;DP=17390;EAS_AF=0.1974;AMR_AF=0.1772;AFR_AF=0.0469;EUR_AF=0.2266;SAS_AF=0.1493;AA=A|||;VT=SNP
11	24619504	rs11028043	G	A	100	PASS	AC=758;AF=0.151358;AN=5008;NS=2504;DP=17043;EAS_AF=0.1974;AMR_AF=0.1772;AFR_AF=0.0469;EUR_AF=0.2266;SAS_AF=0.1493;AA=G|||;VT=SNP
11	24619518	rs61875662	G	A	100	PASS	AC=413;AF=0.0824681;AN=5008;NS=2504;DP=16534;EAS_AF=0.003;AMR_AF=0.1614;AFR_AF=0.1165;EUR_AF=0.0746;SAS_AF=0.0706;AA=G|||;VT=SNP
11	24619672	rs12366003	A	G	100	PASS	AC=758;AF=0.151358;AN=5008;NS=2504;DP=15121;EAS_AF=0.1974;AMR_AF=0.1772;AFR_AF=0.0469;EUR_AF=0.2266;SAS_AF=0.1493;AA=A|||;VT=SNP
11	24619685	rs9651584	C	G	100	PASS	AC=1798;AF=0.359026;AN=5008;NS=2504;DP=15169;EAS_AF=0.5397;AMR_AF=0.3646;AFR_AF=0.1097;EUR_AF=0.4304;SAS_AF=0.4325;AA=C|||;VT=SNP
11	24620735	rs72878844	C	G	100	PASS	AC=391;AF=0.0780751;AN=5008;NS=2504;DP=21092;EAS_AF=0.129;AMR_AF=0.0216;AFR_AF=0.087;EUR_AF=0.0209;SAS_AF=0.1125;AA=C|||;VT=SNP
11	24620738	rs72878847	A	G	100	PASS	AC=394;AF=0.0786741;AN=5008;NS=2504;DP=21031;EAS_AF=0.1319;AMR_AF=0.0216;AFR_AF=0.087;EUR_AF=0.0209;SAS_AF=0.1125;AA=G|||;VT=SNP
11	24620926	rs67744437	G	A	100	PASS	AC=335;AF=0.066893;AN=5008;NS=2504;DP=20246;EAS_AF=0.1438;AMR_AF=0.0375;AFR_AF=0.0174;EUR_AF=0.0219;SAS_AF=0.1217;AA=A|||;VT=SNP
11	24621832	rs11028044	G	T	100	PASS	AC=264;AF=0.0527157;AN=5008;NS=2504;DP=15133;EAS_AF=0.0794;AMR_AF=0.0375;AFR_AF=0.0272;EUR_AF=0.0219;SAS_AF=0.1022;AA=G|||;VT=SNP
11	24622149	rs11028045	C	T	100	PASS	AC=265;AF=0.0529153;AN=5008;NS=2504;DP=17264;EAS_AF=0.0794;AMR_AF=0.0375;AFR_AF=0.0272;EUR_AF=0.0219;SAS_AF=0.1033;AA=A|||;VT=SNP
11	24622369	rs11028046	G	A	100	PASS	AC=1325;AF=0.264577;AN=5008;NS=2504;DP=18402;EAS_AF=0.0645;AMR_AF=0.3545;AFR_AF=0.3986;EUR_AF=0.2714;SAS_AF=0.2188;AA=G|||;VT=SNP
11	24622957	rs117837419	A	G	100	PASS	AC=93;AF=0.0185703;AN=5008;NS=2504;DP=14688;EAS_AF=0;AMR_AF=0.0202;AFR_AF=0.0008;EUR_AF=0.0457;SAS_AF=0.0327;AA=A|||;VT=SNP
11	24624373	rs72880619	C	G	100	PASS	AC=286;AF=0.0571086;AN=5008;NS=2504;DP=13554;EAS_AF=0.0704;AMR_AF=0.0403;AFR_AF=0.0477;EUR_AF=0.0219;SAS_AF=0.1043;AA=C|||;VT=SNP
11	24624500	rs11028054	G	A	100	PASS	AC=1317;AF=0.262979;AN=5008;NS=2504;DP=15361;EAS_AF=0.0595;AMR_AF=0.3545;AFR_AF=0.3994;EUR_AF=0.2714;SAS_AF=0.2147;AA=G|||;VT=SNP
11	24625273	rs11028057	C	A	100	PASS	AC=1139;AF=0.227436;AN=5008;NS=2504;DP=14566;EAS_AF=0.0536;AMR_AF=0.3473;AFR_AF=0.2988;EUR_AF=0.2575;SAS_AF=0.1943;AA=C|||;VT=SNP
11	24625450	rs11028058	A	T	100	PASS	AC=1391;AF=0.277756;AN=5008;NS=2504;DP=14560;EAS_AF=0.0595;AMR_AF=0.3588;AFR_AF=0.4531;EUR_AF=0.2714;SAS_AF=0.2147;AA=A|||;VT=SNP
11	24625732	rs142482391	A	G	100	PASS	AC=15;AF=0.00299521;AN=5008;NS=2504;DP=15115;EAS_AF=0;AMR_AF=0.0014;AFR_AF=0;EUR_AF=0.0139;SAS_AF=0;AA=A|||;VT=SNP
11	24625783	rs2036753	T	C	100	PASS	AC=4309;AF=0.860423;AN=5008;NS=2504;DP=15337;EAS_AF=0.8204;AMR_AF=0.938;AFR_AF=0.7821;EUR_AF=0.9722;SAS_AF=0.8374;AA=T|||;VT=SNP
11	24625892	rs72880625	G	A	100	PASS	AC=1139;AF=0.227436;AN=5008;NS=2504;DP=15247;EAS_AF=0.0536;AMR_AF=0.3473;AFR_AF=0.2988;EUR_AF=0.2575;SAS_AF=0.1943;AA=G|||;VT=SNP
11	24626259	rs34376286	G	A	100	PASS	AC=1312;AF=0.261981;AN=5008;NS=2504;DP=14240;EAS_AF=0.0595;AMR_AF=0.3545;AFR_AF=0.3956;EUR_AF=0.2714;SAS_AF=0.2147;AA=G|||;VT=SNP
11	24626436	rs72880630	T	C	100	PASS	AC=174;AF=0.0347444;AN=5008;NS=2504;DP=16315;EAS_AF=0.002;AMR_AF=0.0245;AFR_AF=0.0015;EUR_AF=0.0805;SAS_AF=0.0736;AA=T|||;VT=SNP
11	24626691	rs11028059	A	T	100	PASS	AC=289;AF=0.0577077;AN=5008;NS=2504;DP=13628;EAS_AF=0.0714;AMR_AF=0.0403;AFR_AF=0.0484;EUR_AF=0.0219;SAS_AF=0.1053;AA=A|||;VT=SNP
11	24626980	rs10834402	A	C	100	PASS	AC=1149;AF=0.229433;AN=5008;NS=2504;DP=10679;EAS_AF=0.0536;AMR_AF=0.3501;AFR_AF=0.3048;EUR_AF=0.2575;SAS_AF=0.1943;AA=A|||;VT=SNP
11	24627142	rs187843793	C	T	100	PASS	AC=14;AF=0.00279553;AN=5008;NS=2504;DP=12579;EAS_AF=0;AMR_AF=0.0058;AFR_AF=0;EUR_AF=0.0099;SAS_AF=0;AA=C|||;VT=SNP
11	24627371	rs10834403	C	T	100	PASS	AC=2747;AF=0.548522;AN=5008;NS=2504;DP=15176;EAS_AF=0.7431;AMR_AF=0.5692;AFR_AF=0.2216;EUR_AF=0.6998;SAS_AF=0.6196;AA=C|||;VT=SNP
11	24627878	rs11028060	C	A	100	PASS	AC=211;AF=0.0421326;AN=5008;NS=2504;DP=16252;EAS_AF=0.0595;AMR_AF=0.036;AFR_AF=0.0023;EUR_AF=0.0199;SAS_AF=0.1053;AA=C|||;VT=SNP
11	24628162	rs7102221	A	G	100	PASS	AC=1139;AF=0.227436;AN=5008;NS=2504;DP=17006;EAS_AF=0.0536;AMR_AF=0.3473;AFR_AF=0.2988;EUR_AF=0.2575;SAS_AF=0.1943;AA=A|||;VT=SNP
11	24628209	rs117490727	T	C	100	PASS	AC=21;AF=0.00419329;AN=5008;NS=2504;DP=16976;EAS_AF=0;AMR_AF=0.0072;AFR_AF=0;EUR_AF=0.0139;SAS_AF=0.002;AA=T|||;VT=SNP
11	24628341	rs7102549	C	A	100	PASS	AC=1543;AF=0.308107;AN=5008;NS=2504;DP=17216;EAS_AF=0.0635;AMR_AF=0.3674;AFR_AF=0.559;EUR_AF=0.2714;SAS_AF=0.2168;AA=A|||;VT=SNP
11	24628395	rs7102799	G	C	100	PASS	AC=1148;AF=0.229233;AN=5008;NS=2504;DP=16212;EAS_AF=0.0536;AMR_AF=0.3487;AFR_AF=0.3048;EUR_AF=0.2575;SAS_AF=0.1943;AA=G|||;VT=SNP
11	24628879	rs11028061	T	C	100	PASS	AC=2749;AF=0.548922;AN=5008;NS=2504;DP=11159;EAS_AF=0.7411;AMR_AF=0.5692;AFR_AF=0.2216;EUR_AF=0.7028;SAS_AF=0.6207;AA=T|||;VT=SNP
11	24629208	rs71474709	C	T	100	PASS	AC=77;AF=0.0153754;AN=5008;NS=2504;DP=13589;EAS_AF=0.006;AMR_AF=0.0029;AFR_AF=0.0265;EUR_AF=0.0139;SAS_AF=0.0204;AA=C|||;VT=SNP
11	24629223	rs35440005	C	T	100	PASS	AC=88;AF=0.0175719;AN=5008;NS=2504;DP=13755;EAS_AF=0.006;AMR_AF=0.0029;AFR_AF=0.0348;EUR_AF=0.0139;SAS_AF=0.0204;AA=C|||;VT=SNP
11	24629356	rs4281483	G	A	100	PASS	AC=932;AF=0.186102;AN=5008;NS=2504;DP=14417;EAS_AF=0.3006;AMR_AF=0.2075;AFR_AF=0.0129;EUR_AF=0.2714;SAS_AF=0.1994;AA=G|||;VT=SNP
11	24629541	rs12270953	T	C	100	PASS	AC=1543;AF=0.308107;AN=5008;NS=2504;DP=11612;EAS_AF=0.0645;AMR_AF=0.3674;AFR_AF=0.5598;EUR_AF=0.2694;SAS_AF=0.2168;AA=C|||;VT=SNP
11	24630127	rs3992982	G	A	100	PASS	AC=1138;AF=0.227236;AN=5008;NS=2504;DP=14809;EAS_AF=0.0546;AMR_AF=0.3473;AFR_AF=0.298;EUR_AF=0.2565;SAS_AF=0.1943;AA=G|||;VT=SNP
11	24631692	rs12294210	G	A	100	PASS	AC=57;AF=0.0113818;AN=5008;NS=2504;DP=20644;EAS_AF=0.006;AMR_AF=0.0029;AFR_AF=0.0121;EUR_AF=0.0139;SAS_AF=0.0194;AA=G|||;VT=SNP
11	24631900	rs7112660	T	C	100	PASS	AC=2312;AF=0.461661;AN=5008;NS=2504;DP=18953;EAS_AF=0.2708;AMR_AF=0.4308;AFR_AF=0.8094;EUR_AF=0.2962;SAS_AF=0.3804;AA=C|||;VT=SNP
11	24632162	rs7112921	T	C	100	PASS	AC=2312;AF=0.461661;AN=5008;NS=2504;DP=19214;EAS_AF=0.2728;AMR_AF=0.4308;AFR_AF=0.8086;EUR_AF=0.2962;SAS_AF=0.3793;AA=C|||;VT=SNP
11	24632345	rs72880643	G	C	100	PASS	AC=178;AF=0.0355431;AN=5008;NS=2504;DP=14861;EAS_AF=0.002;AMR_AF=0.0245;AFR_AF=0.0023;EUR_AF=0.0785;SAS_AF=0.0787;AA=G|||;VT=SNP
11	24632352	rs189716123	G	A	100	PASS	AC=13;AF=0.00259585;AN=5008;NS=2504;DP=14833;EAS_AF=0;AMR_AF=0.0058;AFR_AF=0.0008;EUR_AF=0.008;SAS_AF=0;AA=g|||;VT=SNP
11	24632642	rs75443403	T	C	100	PASS	AC=68;AF=0.0135783;AN=5008;NS=2504;DP=14808;EAS_AF=0;AMR_AF=0.0072;AFR_AF=0.0015;EUR_AF=0.0388;SAS_AF=0.0225;AA=T|||;VT=SNP
11	24633776	rs72880644	T	C	100	PASS	AC=334;AF=0.0666933;AN=5008;NS=2504;DP=16639;EAS_AF=0.0923;AMR_AF=0.0403;AFR_AF=0.0499;EUR_AF=0.0199;SAS_AF=0.1299;AA=T|||;VT=SNP
11	24633951	rs10500985	C	A	100	PASS	AC=761;AF=0.151957;AN=5008;NS=2504;DP=16620;EAS_AF=0.0149;AMR_AF=0.1052;AFR_AF=0.292;EUR_AF=0.1541;SAS_AF=0.135;AA=C|||;VT=SNP
11	24634223	rs1396841	T	A	100	PASS	AC=1694;AF=0.338259;AN=5008;NS=2504;DP=16236;EAS_AF=0.2778;AMR_AF=0.2464;AFR_AF=0.4319;EUR_AF=0.33;SAS_AF=0.3476;AA=A|||;VT=SNP
11	24634404	rs1396840	G	A	100	PASS	AC=723;AF=0.144369;AN=5008;NS=2504;DP=17430;EAS_AF=0.253;AMR_AF=0.1297;AFR_AF=0.0121;EUR_AF=0.17;SAS_AF=0.1953;AA=G|||;VT=SNP
11	24634498	rs1396839	G	T	100	PASS	AC=723;AF=0.144369;AN=5008;NS=2504;DP=18239;EAS_AF=0.253;AMR_AF=0.1297;AFR_AF=0.0121;EUR_AF=0.17;SAS_AF=0.1953;AA=G|||;VT=SNP
11	24634532	rs1396838	G	A	100	PASS	AC=760;AF=0.151757;AN=5008;NS=2504;DP=18523;EAS_AF=0.0149;AMR_AF=0.1052;AFR_AF=0.2912;EUR_AF=0.1541;SAS_AF=0.135;AA=G|||;VT=SNP
11	24634834	rs1319364	A	T	100	PASS	AC=1695;AF=0.338458;AN=5008;NS=2504;DP=17941;EAS_AF=0.2788;AMR_AF=0.2464;AFR_AF=0.4319;EUR_AF=0.33;SAS_AF=0.3476;AA=A|||;VT=SNP
11	24635012	rs7109475	A	T	100	PASS	AC=312;AF=0.0623003;AN=5008;NS=2504;DP=16737;EAS_AF=0.0923;AMR_AF=0.0403;AFR_AF=0.0348;EUR_AF=0.0199;SAS_AF=0.1278;AA=A|||;VT=SNP
11	24635152	rs982036	G	A	100	PASS	AC=1695;AF=0.338458;AN=5008;NS=2504;DP=14428;EAS_AF=0.2788;AMR_AF=0.2464;AFR_AF=0.4319;EUR_AF=0.33;SAS_AF=0.3476;AA=G|||;VT=SNP
11	24635162	rs982035	T	A	100	PASS	AC=1695;AF=0.338458;AN=5008;NS=2504;DP=14332;EAS_AF=0.2788;AMR_AF=0.2464;AFR_AF=0.4319;EUR_AF=0.33;SAS_AF=0.3476;AA=A|||;VT=SNP
11	24635443	rs4923196	C	A	100	PASS	AC=1698;AF=0.339058;AN=5008;NS=2504;DP=16704;EAS_AF=0.2788;AMR_AF=0.2464;AFR_AF=0.4327;EUR_AF=0.33;SAS_AF=0.3497;AA=A|||;VT=SNP
11	24635445	rs12282061	T	C	100	PASS	AC=970;AF=0.19369;AN=5008;NS=2504;DP=16737;EAS_AF=0.0228;AMR_AF=0.1167;AFR_AF=0.4198;EUR_AF=0.16;SAS_AF=0.1534;AA=T|||;VT=SNP
11	24635473	rs10834404	G	A	100	PASS	AC=1698;AF=0.339058;AN=5008;NS=2504;DP=16167;EAS_AF=0.2788;AMR_AF=0.2464;AFR_AF=0.4327;EUR_AF=0.33;SAS_AF=0.3497;AA=G|||;VT=SNP
11	24635502	rs4923197	C	T	100	PASS	AC=1697;AF=0.338858;AN=5008;NS=2504;DP=16206;EAS_AF=0.2788;AMR_AF=0.2464;AFR_AF=0.4327;EUR_AF=0.33;SAS_AF=0.3487;AA=T|||;VT=SNP
11	24635538	rs10500986	G	C	100	PASS	AC=957;AF=0.191094;AN=5008;NS=2504;DP=16207;EAS_AF=0.0228;AMR_AF=0.1153;AFR_AF=0.4107;EUR_AF=0.16;SAS_AF=0.1534;AA=G|||;VT=SNP
11	24635622	rs12275242	G	A	100	PASS	AC=981;AF=0.195887;AN=5008;NS=2504;DP=17191;EAS_AF=0.0238;AMR_AF=0.1167;AFR_AF=0.4251;EUR_AF=0.162;SAS_AF=0.1544;AA=A|||;VT=SNP
11	24635643	rs75413131	A	C	100	PASS	AC=769;AF=0.153554;AN=5008;NS=2504;DP=17432;EAS_AF=0.0149;AMR_AF=0.1052;AFR_AF=0.2973;EUR_AF=0.1541;SAS_AF=0.136;AA=A|||;VT=SNP
11	24635661	rs77045618	G	A	100	PASS	AC=823;AF=0.164337;AN=5008;NS=2504;DP=17339;EAS_AF=0.0188;AMR_AF=0.1066;AFR_AF=0.3321;EUR_AF=0.1561;SAS_AF=0.137;AA=A|||;VT=SNP
11	24635721	rs12275306	G	T	100	PASS	AC=976;AF=0.194888;AN=5008;NS=2504;DP=17038;EAS_AF=0.0228;AMR_AF=0.1167;AFR_AF=0.4251;EUR_AF=0.16;SAS_AF=0.1524;AA=G|||;VT=SNP
11	24635763	rs7110784	G	A	100	PASS	AC=2120;AF=0.423323;AN=5008;NS=2504;DP=17660;EAS_AF=0.5565;AMR_AF=0.5418;AFR_AF=0.146;EUR_AF=0.5656;SAS_AF=0.4305;AA=G|||;VT=SNP
11	24636052	rs73433061	C	T	100	PASS	AC=822;AF=0.164137;AN=5008;NS=2504;DP=17465;EAS_AF=0.0188;AMR_AF=0.1037;AFR_AF=0.3359;EUR_AF=0.1531;SAS_AF=0.136;AA=C|||;VT=SNP
11	24636170	rs7114263	G	A	100	PASS	AC=977;AF=0.195088;AN=5008;NS=2504;DP=17153;EAS_AF=0.0248;AMR_AF=0.1138;AFR_AF=0.4259;EUR_AF=0.159;SAS_AF=0.1534;AA=G|||;VT=SNP
11	24636239	rs7114043	A	G	100	PASS	AC=976;AF=0.194888;AN=5008;NS=2504;DP=17174;EAS_AF=0.0228;AMR_AF=0.1138;AFR_AF=0.4266;EUR_AF=0.159;SAS_AF=0.1534;AA=A|||;VT=SNP
11	24636501	rs10834405	A	G	100	PASS	AC=732;AF=0.146166;AN=5008;NS=2504;DP=15287;EAS_AF=0.255;AMR_AF=0.1326;AFR_AF=0.0129;EUR_AF=0.174;SAS_AF=0.1953;AA=A|||;VT=SNP
11	24636601	rs10767220	A	G	100	PASS	AC=737;AF=0.147165;AN=5008;NS=2504;DP=14952;EAS_AF=0.2599;AMR_AF=0.1311;AFR_AF=0.0121;EUR_AF=0.174;SAS_AF=0.1973;AA=G|||;VT=SNP
11	24636961	rs61604821	C	A	100	PASS	AC=815;AF=0.16274;AN=5008;NS=2504;DP=15304;EAS_AF=0.0149;AMR_AF=0.1037;AFR_AF=0.3343;EUR_AF=0.1531;SAS_AF=0.135;AA=C|||;VT=SNP
11	24637453	rs7118673	A	G	100	PASS	AC=990;AF=0.197684;AN=5008;NS=2504;DP=12743;EAS_AF=0.0188;AMR_AF=0.1196;AFR_AF=0.438;EUR_AF=0.159;SAS_AF=0.1524;AA=A|||;VT=SNP
11	24637508	rs7118764	A	T	100	PASS	AC=1722;AF=0.34385;AN=5008;NS=2504;DP=12913;EAS_AF=0.2768;AMR_AF=0.2507;AFR_AF=0.4493;EUR_AF=0.332;SAS_AF=0.3487;AA=T|||;VT=SNP
11	24637751	rs7119048	A	G	100	PASS	AC=1043;AF=0.208267;AN=5008;NS=2504;DP=14874;EAS_AF=0.0188;AMR_AF=0.1225;AFR_AF=0.4766;EUR_AF=0.159;SAS_AF=0.1524;AA=A|||;VT=SNP
11	24637870	rs7119179	A	G	100	PASS	AC=1043;AF=0.208267;AN=5008;NS=2504;DP=17338;EAS_AF=0.0188;AMR_AF=0.1225;AFR_AF=0.4766;EUR_AF=0.159;SAS_AF=0.1524;AA=A|||;VT=SNP
11	24638189	rs12287940	G	A	100	PASS	AC=988;AF=0.197284;AN=5008;NS=2504;DP=19031;EAS_AF=0.0188;AMR_AF=0.1196;AFR_AF=0.4372;EUR_AF=0.159;SAS_AF=0.1513;AA=A|||;VT=SNP
11	24638340	rs72880647	C	T	100	PASS	AC=348;AF=0.0694888;AN=5008;NS=2504;DP=18296;EAS_AF=0.0724;AMR_AF=0.1282;AFR_AF=0.0106;EUR_AF=0.0785;SAS_AF=0.0951;AA=C|||;VT=SNP
11	24638408	rs11028067	G	A	100	PASS	AC=988;AF=0.197284;AN=5008;NS=2504;DP=17927;EAS_AF=0.0188;AMR_AF=0.1196;AFR_AF=0.4372;EUR_AF=0.159;SAS_AF=0.1513;AA=G|||;VT=SNP
11	24638644	rs11028068	T	A	100	PASS	AC=988;AF=0.197284;AN=5008;NS=2504;DP=18657;EAS_AF=0.0188;AMR_AF=0.1196;AFR_AF=0.4372;EUR_AF=0.159;SAS_AF=0.1513;AA=T|||;VT=SNP
11	24638748	rs141922253	T	C	100	PASS	AC=19;AF=0.00379393;AN=5008;NS=2504;DP=17593;EAS_AF=0;AMR_AF=0.0014;AFR_AF=0.0008;EUR_AF=0.0169;SAS_AF=0;AA=T|||;VT=SNP
11	24638828	rs12805844	T	C	100	PASS	AC=990;AF=0.197684;AN=5008;NS=2504;DP=16475;EAS_AF=0.0188;AMR_AF=0.1196;AFR_AF=0.438;EUR_AF=0.159;SAS_AF=0.1524;AA=T|||;VT=SNP
11	24638845	rs12804285	A	T	100	PASS	AC=989;AF=0.197484;AN=5008;NS=2504;DP=16335;EAS_AF=0.0188;AMR_AF=0.1196;AFR_AF=0.4372;EUR_AF=0.159;SAS_AF=0.1524;AA=T|||;VT=SNP
11	24639104	rs61875685	C	T	100	PASS	AC=735;AF=0.146765;AN=5008;NS=2504;DP=12952;EAS_AF=0.255;AMR_AF=0.1297;AFR_AF=0.0121;EUR_AF=0.171;SAS_AF=0.2045;AA=C|||;VT=SNP
11	24639137	rs35065866	T	C	100	PASS	AC=1706;AF=0.340655;AN=5008;NS=2504;DP=13333;EAS_AF=0.2738;AMR_AF=0.2478;AFR_AF=0.4425;EUR_AF=0.33;SAS_AF=0.3487;AA=t|||;VT=SNP
11	24639292	rs67801635	C	G	100	PASS	AC=979;AF=0.195487;AN=5008;NS=2504;DP=12799;EAS_AF=0.0188;AMR_AF=0.1182;AFR_AF=0.4304;EUR_AF=0.159;SAS_AF=0.1524;AA=G|||;VT=SNP
11	24639380	rs66522807	G	A	100	PASS	AC=1711;AF=0.341653;AN=5008;NS=2504;DP=11688;EAS_AF=0.2778;AMR_AF=0.2464;AFR_AF=0.4433;EUR_AF=0.33;SAS_AF=0.3497;AA=A|||;VT=SNP
11	24639412	rs35857225	A	T	100	PASS	AC=1709;AF=0.341254;AN=5008;NS=2504;DP=11629;EAS_AF=0.2748;AMR_AF=0.2464;AFR_AF=0.4425;EUR_AF=0.33;SAS_AF=0.3517;AA=T|||;VT=SNP
11	24639544	rs2175150	C	T	100	PASS	AC=979;AF=0.195487;AN=5008;NS=2504;DP=13991;EAS_AF=0.0188;AMR_AF=0.1182;AFR_AF=0.4304;EUR_AF=0.159;SAS_AF=0.1524;AA=C|||;VT=SNP
11	24639566	rs2136481	G	A	100	PASS	AC=730;AF=0.145767;AN=5008;NS=2504;DP=13850;EAS_AF=0.2569;AMR_AF=0.1297;AFR_AF=0.0121;EUR_AF=0.172;SAS_AF=0.1963;AA=G|||;VT=SNP
11	24639842	rs2136480	A	G	100	PASS	AC=979;AF=0.195487;AN=5008;NS=2504;DP=20851;EAS_AF=0.0188;AMR_AF=0.1182;AFR_AF=0.4304;EUR_AF=0.159;SAS_AF=0.1524;AA=A|||;VT=SNP
11	24640055	rs11028069	G	A	100	PASS	AC=312;AF=0.0623003;AN=5008;NS=2504;DP=18315;EAS_AF=0.0754;AMR_AF=0.0403;AFR_AF=0.0499;EUR_AF=0.0199;SAS_AF=0.1247;AA=G|||;VT=SNP
11	24640105	rs1605872	G	C	100	PASS	AC=981;AF=0.195887;AN=5008;NS=2504;DP=19124;EAS_AF=0.0188;AMR_AF=0.1182;AFR_AF=0.4319;EUR_AF=0.159;SAS_AF=0.1524;AA=G|||;VT=SNP
11	24640181	rs1605871	A	G	100	PASS	AC=1714;AF=0.342252;AN=5008;NS=2504;DP=17948;EAS_AF=0.2798;AMR_AF=0.2493;AFR_AF=0.441;EUR_AF=0.332;SAS_AF=0.3497;AA=A|||;VT=SNP
11	24640213	rs1543012	G	A	100	PASS	AC=2144;AF=0.428115;AN=5008;NS=2504;DP=17118;EAS_AF=0.5694;AMR_AF=0.5476;AFR_AF=0.152;EUR_AF=0.5676;SAS_AF=0.4274;AA=G|||;VT=SNP
11	24640357	rs4503525	G	T	100	PASS	AC=1713;AF=0.342053;AN=5008;NS=2504;DP=13179;EAS_AF=0.2788;AMR_AF=0.2493;AFR_AF=0.441;EUR_AF=0.333;SAS_AF=0.3487;AA=T|||;VT=SNP
11	24640497	rs7931421	C	T	100	PASS	AC=1713;AF=0.342053;AN=5008;NS=2504;DP=12861;EAS_AF=0.2798;AMR_AF=0.2493;AFR_AF=0.441;EUR_AF=0.332;SAS_AF=0.3487;AA=T|||;VT=SNP
11	24640716	rs7931574	A	G	100	PASS	AC=976;AF=0.194888;AN=5008;NS=2504;DP=11327;EAS_AF=0.0188;AMR_AF=0.1182;AFR_AF=0.4304;EUR_AF=0.1571;SAS_AF=0.1513;AA=A|||;VT=SNP
11	24640826	rs11028070	T	A	100	PASS	AC=735;AF=0.146765;AN=5008;NS=2504;DP=15160;EAS_AF=0.2589;AMR_AF=0.1311;AFR_AF=0.0121;EUR_AF=0.175;SAS_AF=0.1953;AA=T|||;VT=SNP
11	24640828	rs11028071	C	T	100	PASS	AC=731;AF=0.145966;AN=5008;NS=2504;DP=15043;EAS_AF=0.255;AMR_AF=0.1311;AFR_AF=0.0129;EUR_AF=0.175;SAS_AF=0.1943;AA=C|||;VT=SNP
11	24641004	rs1467059	A	T	100	PASS	AC=1711;AF=0.341653;AN=5008;NS=2504;DP=16385;EAS_AF=0.2778;AMR_AF=0.2493;AFR_AF=0.441;EUR_AF=0.332;SAS_AF=0.3487;AA=T|||;VT=SNP
11	24641219	rs1123223	A	G	100	PASS	AC=1716;AF=0.342652;AN=5008;NS=2504;DP=16008;EAS_AF=0.2798;AMR_AF=0.2493;AFR_AF=0.4433;EUR_AF=0.332;SAS_AF=0.3487;AA=G|||;VT=SNP
11	24641287	rs1123222	C	A	100	PASS	AC=775;AF=0.154752;AN=5008;NS=2504;DP=16063;EAS_AF=0.0149;AMR_AF=0.1023;AFR_AF=0.3079;EUR_AF=0.1511;SAS_AF=0.1329;AA=C|||;VT=SNP
11	24641343	rs12365717	G	C	100	PASS	AC=558;AF=0.111422;AN=5008;NS=2504;DP=16686;EAS_AF=0.0724;AMR_AF=0.1398;AFR_AF=0.1611;EUR_AF=0.0785;SAS_AF=0.0982;AA=G|||;VT=SNP
11	24641352	rs1123221	A	G	100	PASS	AC=1710;AF=0.341454;AN=5008;NS=2504;DP=16359;EAS_AF=0.2778;AMR_AF=0.2493;AFR_AF=0.441;EUR_AF=0.332;SAS_AF=0.3476;AA=G|||;VT=SNP
11	24641462	rs34221667	G	A	100	PASS	AC=972;AF=0.194089;AN=5008;NS=2504;DP=16771;EAS_AF=0.0188;AMR_AF=0.1182;AFR_AF=0.4289;EUR_AF=0.1571;SAS_AF=0.1493;AA=G|||;VT=SNP
11	24641726	rs11028072	T	A	100	PASS	AC=1688;AF=0.337061;AN=5008;NS=2504;DP=15253;EAS_AF=0.2768;AMR_AF=0.2435;AFR_AF=0.4281;EUR_AF=0.332;SAS_AF=0.3476;AA=A|||;VT=SNP
11	24641758	rs11028073	G	A	100	PASS	AC=951;AF=0.189896;AN=5008;NS=2504;DP=15358;EAS_AF=0.0188;AMR_AF=0.1124;AFR_AF=0.416;EUR_AF=0.1571;SAS_AF=0.1493;AA=G|||;VT=SNP
11	24641934	rs12418943	A	G	100	PASS	AC=739;AF=0.147564;AN=5008;NS=2504;DP=15885;EAS_AF=0.2589;AMR_AF=0.1311;AFR_AF=0.0121;EUR_AF=0.175;SAS_AF=0.1994;AA=A|||;VT=SNP
11	24642040	rs12099381	G	A	100	PASS	AC=952;AF=0.190096;AN=5008;NS=2504;DP=17757;EAS_AF=0.0188;AMR_AF=0.1124;AFR_AF=0.4168;EUR_AF=0.1571;SAS_AF=0.1493;AA=G|||;VT=SNP
11	24642187	rs10500987	T	C	100	PASS	AC=2792;AF=0.557508;AN=5008;NS=2504;DP=19982;EAS_AF=0.4415;AMR_AF=0.4452;AFR_AF=0.789;EUR_AF=0.4314;SAS_AF=0.5736;AA=C|||;VT=SNP
11	24642188	rs11028074	G	A	100	PASS	AC=734;AF=0.146565;AN=5008;NS=2504;DP=19960;EAS_AF=0.254;AMR_AF=0.1311;AFR_AF=0.0129;EUR_AF=0.175;SAS_AF=0.1984;AA=g|||;VT=SNP
11	24642279	rs2403970	G	A	100	PASS	AC=1688;AF=0.337061;AN=5008;NS=2504;DP=20708;EAS_AF=0.2768;AMR_AF=0.2435;AFR_AF=0.4281;EUR_AF=0.331;SAS_AF=0.3487;AA=A|||;VT=SNP
11	24642391	rs2403971	T	G	100	PASS	AC=1687;AF=0.336861;AN=5008;NS=2504;DP=21440;EAS_AF=0.2758;AMR_AF=0.2435;AFR_AF=0.4281;EUR_AF=0.331;SAS_AF=0.3487;AA=G|||;VT=SNP
11	24642392	rs4338527	T	G	100	PASS	AC=775;AF=0.154752;AN=5008;NS=2504;DP=21500;EAS_AF=0.0149;AMR_AF=0.1023;AFR_AF=0.3079;EUR_AF=0.1511;SAS_AF=0.1329;AA=T|||;VT=SNP
11	24642430	rs2403972	T	C	100	PASS	AC=1687;AF=0.336861;AN=5008;NS=2504;DP=21741;EAS_AF=0.2758;AMR_AF=0.2435;AFR_AF=0.4281;EUR_AF=0.331;SAS_AF=0.3487;AA=C|||;VT=SNP
11	24642587	rs906882	G	A	100	PASS	AC=1690;AF=0.33746;AN=5008;NS=2504;DP=18888;EAS_AF=0.2758;AMR_AF=0.2435;AFR_AF=0.4304;EUR_AF=0.331;SAS_AF=0.3487;AA=A|||;VT=SNP
11	24642828	rs117462996	A	G	100	PASS	AC=66;AF=0.0131789;AN=5008;NS=2504;DP=19192;EAS_AF=0;AMR_AF=0.0216;AFR_AF=0.0008;EUR_AF=0.0437;SAS_AF=0.0061;AA=A|||;VT=SNP
11	24642867	rs10742046	G	C	100	PASS	AC=2751;AF=0.549321;AN=5008;NS=2504;DP=19879;EAS_AF=0.4256;AMR_AF=0.4395;AFR_AF=0.7761;EUR_AF=0.4294;SAS_AF=0.5716;AA=C|||;VT=SNP
11	24642966	rs12578051	G	A	100	PASS	AC=731;AF=0.145966;AN=5008;NS=2504;DP=16747;EAS_AF=0.253;AMR_AF=0.1311;AFR_AF=0.0121;EUR_AF=0.174;SAS_AF=0.1984;AA=G|||;VT=SNP
11	24643288	rs78809436	G	A	100	PASS	AC=774;AF=0.154553;AN=5008;NS=2504;DP=17287;EAS_AF=0.0149;AMR_AF=0.1023;AFR_AF=0.3079;EUR_AF=0.1501;SAS_AF=0.1329;AA=G|||;VT=SNP
11	24643305	rs12574036	C	T	100	PASS	AC=908;AF=0.18131;AN=5008;NS=2504;DP=16861;EAS_AF=0.2569;AMR_AF=0.1412;AFR_AF=0.1203;EUR_AF=0.1799;SAS_AF=0.2157;AA=C|||;VT=SNP
11	24643414	rs34897664	C	G	100	PASS	AC=775;AF=0.154752;AN=5008;NS=2504;DP=14400;EAS_AF=0.0149;AMR_AF=0.1023;AFR_AF=0.3086;EUR_AF=0.1501;SAS_AF=0.1329;AA=C|||;VT=SNP
11	24643675	rs79836844	T	A	100	PASS	AC=1255;AF=0.250599;AN=5008;NS=2504;DP=12969;EAS_AF=0.3284;AMR_AF=0.2709;AFR_AF=0.1309;EUR_AF=0.2594;SAS_AF=0.3088;AA=A|||;VT=SNP
11	24643679	rs7943759	G	T	100	PASS	AC=2746;AF=0.548323;AN=5008;NS=2504;DP=12878;EAS_AF=0.4236;AMR_AF=0.4395;AFR_AF=0.7753;EUR_AF=0.4304;SAS_AF=0.5685;AA=T|||;VT=SNP
11	24643929	rs7933378	T	G	100	PASS	AC=2094;AF=0.418131;AN=5008;NS=2504;DP=14014;EAS_AF=0.3502;AMR_AF=0.3761;AFR_AF=0.4781;EUR_AF=0.4105;SAS_AF=0.4448;AA=G|||;VT=SNP
11	24644331	rs10767221	G	A	100	PASS	AC=2087;AF=0.416733;AN=5008;NS=2504;DP=15221;EAS_AF=0.3452;AMR_AF=0.3761;AFR_AF=0.4773;EUR_AF=0.4105;SAS_AF=0.4438;AA=A|||;VT=SNP
11	24644502	rs73433093	G	T	100	PASS	AC=776;AF=0.154952;AN=5008;NS=2504;DP=18334;EAS_AF=0.0159;AMR_AF=0.1023;AFR_AF=0.3079;EUR_AF=0.1511;SAS_AF=0.1329;AA=T|||;VT=SNP
11	24644530	rs73433094	C	G	100	PASS	AC=776;AF=0.154952;AN=5008;NS=2504;DP=18577;EAS_AF=0.0159;AMR_AF=0.1023;AFR_AF=0.3079;EUR_AF=0.1511;SAS_AF=0.1329;AA=G|||;VT=SNP
11	24644567	rs73433096	G	A	100	PASS	AC=776;AF=0.154952;AN=5008;NS=2504;DP=17632;EAS_AF=0.0159;AMR_AF=0.1023;AFR_AF=0.3079;EUR_AF=0.1511;SAS_AF=0.1329;AA=A|||;VT=SNP
11	24644810	rs11028077	G	A	100	PASS	AC=2109;AF=0.421126;AN=5008;NS=2504;DP=17052;EAS_AF=0.3462;AMR_AF=0.3818;AFR_AF=0.4902;EUR_AF=0.4105;SAS_AF=0.4438;AA=A|||;VT=SNP
11	24645067	rs73433100	C	T	100	PASS	AC=776;AF=0.154952;AN=5008;NS=2504;DP=17502;EAS_AF=0.0159;AMR_AF=0.1023;AFR_AF=0.3079;EUR_AF=0.1511;SAS_AF=0.1329;AA=T|||;VT=SNP
11	24645145	rs112193034	A	G	100	PASS	AC=750;AF=0.14976;AN=5008;NS=2504;DP=17521;EAS_AF=0.0159;AMR_AF=0.1009;AFR_AF=0.289;EUR_AF=0.1511;SAS_AF=0.1329;AA=A|||;VT=SNP
11	24645182	rs113356779	G	A	100	PASS	AC=777;AF=0.155152;AN=5008;NS=2504;DP=16875;EAS_AF=0.0159;AMR_AF=0.1023;AFR_AF=0.3079;EUR_AF=0.1511;SAS_AF=0.1339;AA=A|||;VT=SNP
11	24645614	rs4923198	T	C	100	PASS	AC=1278;AF=0.255192;AN=5008;NS=2504;DP=15620;EAS_AF=0.3304;AMR_AF=0.2767;AFR_AF=0.1415;EUR_AF=0.2594;SAS_AF=0.3119;AA=T|||;VT=SNP
11	24646142	rs10767222	C	A	100	PASS	AC=1081;AF=0.215855;AN=5008;NS=2504;DP=14703;EAS_AF=0.3264;AMR_AF=0.2622;AFR_AF=0.0219;EUR_AF=0.2535;SAS_AF=0.2924;AA=C|||;VT=SNP
11	24646405	rs142494441	A	G	100	PASS	AC=56;AF=0.0111821;AN=5008;NS=2504;DP=15898;EAS_AF=0;AMR_AF=0.013;AFR_AF=0.0015;EUR_AF=0.0388;SAS_AF=0.0061;AA=A|||;VT=SNP
11	24646451	rs76115378	A	G	100	PASS	AC=750;AF=0.14976;AN=5008;NS=2504;DP=15769;EAS_AF=0.0159;AMR_AF=0.1009;AFR_AF=0.289;EUR_AF=0.1511;SAS_AF=0.1329;AA=A|||;VT=SNP
11	24646578	rs10767223	C	A	100	PASS	AC=2179;AF=0.435104;AN=5008;NS=2504;DP=15682;EAS_AF=0.3502;AMR_AF=0.379;AFR_AF=0.5393;EUR_AF=0.4115;SAS_AF=0.4458;AA=c|||;VT=SNP
11	24646630	rs10767224	T	C	100	PASS	AC=2203;AF=0.439896;AN=5008;NS=2504;DP=15781;EAS_AF=0.3502;AMR_AF=0.3847;AFR_AF=0.5522;EUR_AF=0.4115;SAS_AF=0.4489;AA=c|||;VT=SNP
11	24647114	rs11028078	T	C	100	PASS	AC=311;AF=0.0621006;AN=5008;NS=2504;DP=14394;EAS_AF=0.0754;AMR_AF=0.0403;AFR_AF=0.0484;EUR_AF=0.0199;SAS_AF=0.1258;AA=T|||;VT=SNP
11	24647330	rs11028079	C	T	100	PASS	AC=1262;AF=0.251997;AN=5008;NS=2504;DP=15559;EAS_AF=0.3304;AMR_AF=0.2709;AFR_AF=0.1316;EUR_AF=0.2604;SAS_AF=0.3119;AA=C|||;VT=SNP
11	24647338	rs11028080	G	T	100	PASS	AC=1085;AF=0.216653;AN=5008;NS=2504;DP=15881;EAS_AF=0.3264;AMR_AF=0.2608;AFR_AF=0.0234;EUR_AF=0.2545;SAS_AF=0.2945;AA=G|||;VT=SNP
11	24648012	rs4923199	T	A	100	PASS	AC=1084;AF=0.216454;AN=5008;NS=2504;DP=19715;EAS_AF=0.3264;AMR_AF=0.2608;AFR_AF=0.0234;EUR_AF=0.2545;SAS_AF=0.2935;AA=T|||;VT=SNP
11	24648325	rs4923200	T	C	100	PASS	AC=1319;AF=0.263379;AN=5008;NS=2504;DP=19616;EAS_AF=0.3313;AMR_AF=0.2738;AFR_AF=0.171;EUR_AF=0.2604;SAS_AF=0.3139;AA=T|||;VT=SNP
11	24648621	rs117737535	G	A	100	PASS	AC=33;AF=0.00658946;AN=5008;NS=2504;DP=17113;EAS_AF=0;AMR_AF=0.0115;AFR_AF=0.003;EUR_AF=0.0209;SAS_AF=0;AA=G|||;VT=SNP
11	24648772	rs10834408	G	A	100	PASS	AC=1082;AF=0.216054;AN=5008;NS=2504;DP=17594;EAS_AF=0.3254;AMR_AF=0.2608;AFR_AF=0.0227;EUR_AF=0.2545;SAS_AF=0.2935;AA=G|||;VT=SNP
11	24648970	rs11028081	G	C	100	PASS	AC=290;AF=0.0579073;AN=5008;NS=2504;DP=16213;EAS_AF=0.0744;AMR_AF=0.0403;AFR_AF=0.0333;EUR_AF=0.0199;SAS_AF=0.1258;AA=G|||;VT=SNP
11	24649232	rs76038527	C	A	100	PASS	AC=20;AF=0.00399361;AN=5008;NS=2504;DP=18180;EAS_AF=0;AMR_AF=0.0043;AFR_AF=0.0015;EUR_AF=0.0139;SAS_AF=0.001;AA=C|||;VT=SNP
11	24649276	rs7124780	G	C	100	PASS	AC=848;AF=0.169329;AN=5008;NS=2504;DP=17402;EAS_AF=0.0159;AMR_AF=0.1182;AFR_AF=0.3245;EUR_AF=0.1789;SAS_AF=0.1442;AA=G|||;VT=SNP
11	24649296	rs12285329	A	G	100	PASS	AC=1009;AF=0.201478;AN=5008;NS=2504;DP=17256;EAS_AF=0.0198;AMR_AF=0.1282;AFR_AF=0.4206;EUR_AF=0.1849;SAS_AF=0.1616;AA=A|||;VT=SNP
11	24649362	rs7124697	C	T	100	PASS	AC=2244;AF=0.448083;AN=5008;NS=2504;DP=16834;EAS_AF=0.3512;AMR_AF=0.3862;AFR_AF=0.5855;EUR_AF=0.4105;SAS_AF=0.4448;AA=T|||;VT=SNP
11	24649552	rs116878418	G	A	100	PASS	AC=13;AF=0.00259585;AN=5008;NS=2504;DP=18166;EAS_AF=0;AMR_AF=0.0014;AFR_AF=0;EUR_AF=0.0119;SAS_AF=0;AA=G|||;VT=SNP
11	24650208	rs953700	G	T	100	PASS	AC=1031;AF=0.205871;AN=5008;NS=2504;DP=16818;EAS_AF=0.3264;AMR_AF=0.245;AFR_AF=0.0197;EUR_AF=0.2256;SAS_AF=0.2853;AA=G|||;VT=SNP
11	24650395	rs953699	T	G	100	PASS	AC=2054;AF=0.410144;AN=5008;NS=2504;DP=15439;EAS_AF=0.3492;AMR_AF=0.3732;AFR_AF=0.4395;EUR_AF=0.4105;SAS_AF=0.4591;AA=N|||;VT=SNP
11	24650759	rs7115236	T	C	100	PASS	AC=2266;AF=0.452476;AN=5008;NS=2504;DP=11798;EAS_AF=0.5754;AMR_AF=0.5519;AFR_AF=0.2443;EUR_AF=0.5676;SAS_AF=0.4182;AA=T|||;VT=SNP
11	24650856	rs10834409	A	T	100	PASS	AC=1027;AF=0.205072;AN=5008;NS=2504;DP=12384;EAS_AF=0.3254;AMR_AF=0.245;AFR_AF=0.0197;EUR_AF=0.2256;SAS_AF=0.2822;AA=A|||;VT=SNP
11	24651009	rs10834410	C	T	100	PASS	AC=2253;AF=0.44988;AN=5008;NS=2504;DP=9898;EAS_AF=0.3502;AMR_AF=0.3862;AFR_AF=0.5855;EUR_AF=0.4105;SAS_AF=0.455;AA=T|||;VT=SNP
11	24651140	rs76158503	G	A	100	PASS	AC=812;AF=0.162141;AN=5008;NS=2504;DP=10430;EAS_AF=0.0149;AMR_AF=0.1167;AFR_AF=0.2905;EUR_AF=0.1789;SAS_AF=0.1554;AA=N|||;VT=SNP
11	24652305	rs12284818	T	G	100	PASS	AC=2050;AF=0.409345;AN=5008;NS=2504;DP=15137;EAS_AF=0.3492;AMR_AF=0.3732;AFR_AF=0.4395;EUR_AF=0.4105;SAS_AF=0.455;AA=G|||;VT=SNP
11	24652584	rs12278073	G	A	100	PASS	AC=1017;AF=0.203075;AN=5008;NS=2504;DP=16634;EAS_AF=0.0188;AMR_AF=0.1282;AFR_AF=0.4183;EUR_AF=0.1869;SAS_AF=0.1718;AA=G|||;VT=SNP
11	24652686	rs148844665	A	G	100	PASS	AC=55;AF=0.0109824;AN=5008;NS=2504;DP=17644;EAS_AF=0.002;AMR_AF=0.0086;AFR_AF=0.0015;EUR_AF=0.0159;SAS_AF=0.0297;AA=A|||;VT=SNP
11	24653515	rs12279862	G	T	100	PASS	AC=1016;AF=0.202875;AN=5008;NS=2504;DP=17195;EAS_AF=0.0188;AMR_AF=0.1282;AFR_AF=0.4191;EUR_AF=0.1849;SAS_AF=0.1718;AA=G|||;VT=SNP
11	24654098	rs12281460	G	A	100	PASS	AC=2106;AF=0.420527;AN=5008;NS=2504;DP=16633;EAS_AF=0.3492;AMR_AF=0.3761;AFR_AF=0.4803;EUR_AF=0.4105;SAS_AF=0.455;AA=A|||;VT=SNP
11	24654654	rs16912971	T	G	100	PASS	AC=814;AF=0.16254;AN=5008;NS=2504;DP=19007;EAS_AF=0.0149;AMR_AF=0.1167;AFR_AF=0.292;EUR_AF=0.1789;SAS_AF=0.1554;AA=T|||;VT=SNP
11	24655271	rs7941650	C	T	100	PASS	AC=293;AF=0.0585064;AN=5008;NS=2504;DP=11866;EAS_AF=0.0744;AMR_AF=0.0403;AFR_AF=0.0348;EUR_AF=0.0199;SAS_AF=0.1268;AA=C|||;VT=SNP
11	24655847	rs77819582	G	A	100	PASS	AC=814;AF=0.16254;AN=5008;NS=2504;DP=17239;EAS_AF=0.0149;AMR_AF=0.1167;AFR_AF=0.292;EUR_AF=0.1789;SAS_AF=0.1554;AA=G|||;VT=SNP
11	24656223	rs74978620	G	C	100	PASS	AC=815;AF=0.16274;AN=5008;NS=2504;DP=15374;EAS_AF=0.0149;AMR_AF=0.1167;AFR_AF=0.2927;EUR_AF=0.1789;SAS_AF=0.1554;AA=G|||;VT=SNP
11	24656477	rs2136479	C	A	100	PASS	AC=793;AF=0.158347;AN=5008;NS=2504;DP=15286;EAS_AF=0.2976;AMR_AF=0.1182;AFR_AF=0.0159;EUR_AF=0.1511;SAS_AF=0.2434;AA=C|||;VT=SNP
11	24656600	rs2136478	G	A	100	PASS	AC=793;AF=0.158347;AN=5008;NS=2504;DP=14609;EAS_AF=0.2986;AMR_AF=0.1153;AFR_AF=0.0159;EUR_AF=0.1511;SAS_AF=0.2444;AA=G|||;VT=SNP
11	24656665	rs56108236	C	A	100	PASS	AC=817;AF=0.163139;AN=5008;NS=2504;DP=14440;EAS_AF=0.0149;AMR_AF=0.1167;AFR_AF=0.2927;EUR_AF=0.1789;SAS_AF=0.1575;AA=C|||;VT=SNP
11	24656825	rs4923201	G	T	100	PASS	AC=795;AF=0.158746;AN=5008;NS=2504;DP=13770;EAS_AF=0.2976;AMR_AF=0.1182;AFR_AF=0.0159;EUR_AF=0.1511;SAS_AF=0.2454;AA=G|||;VT=SNP
11	24656928	rs79532741	T	A	100	PASS	AC=135;AF=0.0269569;AN=5008;NS=2504;DP=12831;EAS_AF=0.001;AMR_AF=0.0274;AFR_AF=0.003;EUR_AF=0.0646;SAS_AF=0.047;AA=t|||;VT=SNP
11	24657220	rs12277209	C	T	100	PASS	AC=960;AF=0.191693;AN=5008;NS=2504;DP=17540;EAS_AF=0.0188;AMR_AF=0.1282;AFR_AF=0.3752;EUR_AF=0.1849;SAS_AF=0.1738;AA=c|||;VT=SNP
11	24657338	rs4923202	T	C	100	PASS	AC=884;AF=0.176518;AN=5008;NS=2504;DP=15849;EAS_AF=0.3175;AMR_AF=0.1182;AFR_AF=0.0613;EUR_AF=0.1521;SAS_AF=0.2536;AA=T|||;VT=SNP
11	24657404	rs10767226	C	G	100	PASS	AC=885;AF=0.176717;AN=5008;NS=2504;DP=16934;EAS_AF=0.3175;AMR_AF=0.1182;AFR_AF=0.0613;EUR_AF=0.1521;SAS_AF=0.2546;AA=C|||;VT=SNP
11	24657501	rs10834411	G	T	100	PASS	AC=885;AF=0.176717;AN=5008;NS=2504;DP=18153;EAS_AF=0.3175;AMR_AF=0.1182;AFR_AF=0.0613;EUR_AF=0.1521;SAS_AF=0.2546;AA=G|||;VT=SNP
11	24657502	rs10834412	C	T	100	PASS	AC=883;AF=0.176318;AN=5008;NS=2504;DP=18198;EAS_AF=0.3165;AMR_AF=0.1182;AFR_AF=0.0605;EUR_AF=0.1521;SAS_AF=0.2546;AA=C|||;VT=SNP
11	24657554	rs12290484	A	G	100	PASS	AC=759;AF=0.151558;AN=5008;NS=2504;DP=18238;EAS_AF=0.0149;AMR_AF=0.1167;AFR_AF=0.2489;EUR_AF=0.1789;SAS_AF=0.1575;AA=A|||;VT=SNP
11	24657555	rs147359440	A	G	100	PASS	AC=48;AF=0.00958466;AN=5008;NS=2504;DP=18201;EAS_AF=0;AMR_AF=0.0202;AFR_AF=0.0015;EUR_AF=0.0298;SAS_AF=0.002;AA=A|||;VT=SNP
11	24657955	rs11028084	C	G	100	PASS	AC=313;AF=0.0625;AN=5008;NS=2504;DP=18285;EAS_AF=0.0893;AMR_AF=0.0403;AFR_AF=0.0348;EUR_AF=0.0199;SAS_AF=0.1319;AA=C|||;VT=SNP
11	24658288	rs3942727	A	G	100	PASS	AC=2480;AF=0.495208;AN=5008;NS=2504;DP=15944;EAS_AF=0.4296;AMR_AF=0.3127;AFR_AF=0.6974;EUR_AF=0.3569;SAS_AF=0.5613;AA=G|||;VT=SNP
11	24658542	rs1546475	G	A	100	PASS	AC=775;AF=0.154752;AN=5008;NS=2504;DP=10730;EAS_AF=0.0149;AMR_AF=0.1167;AFR_AF=0.261;EUR_AF=0.1789;SAS_AF=0.1575;AA=G|||;VT=SNP
11	24658833	rs1972081	T	C	100	PASS	AC=2059;AF=0.411142;AN=5008;NS=2504;DP=13443;EAS_AF=0.3552;AMR_AF=0.2637;AFR_AF=0.5741;EUR_AF=0.337;SAS_AF=0.4294;AA=C|||;VT=SNP
11	24658935	rs72880673	C	T	100	PASS	AC=87;AF=0.0173722;AN=5008;NS=2504;DP=16367;EAS_AF=0;AMR_AF=0.0115;AFR_AF=0.0121;EUR_AF=0.0417;SAS_AF=0.0215;AA=c|||;VT=SNP
11	24658989	rs117429355	C	T	100	PASS	AC=14;AF=0.00279553;AN=5008;NS=2504;DP=17268;EAS_AF=0;AMR_AF=0.0043;AFR_AF=0.0008;EUR_AF=0.0099;SAS_AF=0;AA=C|||;VT=SNP
11	24659776	rs183440209	C	A	100	PASS	AC=22;AF=0.00439297;AN=5008;NS=2504;DP=12853;EAS_AF=0;AMR_AF=0.0043;AFR_AF=0.0008;EUR_AF=0.0129;SAS_AF=0.0051;AA=C|||;VT=SNP
11	24660133	rs1546474	G	A	100	PASS	AC=2026;AF=0.404553;AN=5008;NS=2504;DP=11004;EAS_AF=0.3423;AMR_AF=0.2594;AFR_AF=0.5635;EUR_AF=0.337;SAS_AF=0.4264;AA=A|||;VT=SNP
11	24660166	rs1546473	C	T	100	PASS	AC=2401;AF=0.479433;AN=5008;NS=2504;DP=11056;EAS_AF=0.4157;AMR_AF=0.3012;AFR_AF=0.6641;EUR_AF=0.3549;SAS_AF=0.5501;AA=T|||;VT=SNP
11	24660772	rs7104972	T	C	100	PASS	AC=981;AF=0.195887;AN=5008;NS=2504;DP=14208;EAS_AF=0.0228;AMR_AF=0.1282;AFR_AF=0.3873;EUR_AF=0.1849;SAS_AF=0.1748;AA=C|||;VT=SNP
11	24661019	rs7122636	C	T	100	PASS	AC=952;AF=0.190096;AN=5008;NS=2504;DP=15830;EAS_AF=0.0188;AMR_AF=0.1282;AFR_AF=0.3691;EUR_AF=0.1849;SAS_AF=0.1738;AA=C|||;VT=SNP
11	24661288	rs61875691	T	C	100	PASS	AC=907;AF=0.18111;AN=5008;NS=2504;DP=17188;EAS_AF=0.3175;AMR_AF=0.121;AFR_AF=0.0764;EUR_AF=0.1521;SAS_AF=0.2546;AA=T|||;VT=SNP
11	24661535	rs34901679	G	T	100	PASS	AC=956;AF=0.190895;AN=5008;NS=2504;DP=18464;EAS_AF=0.0228;AMR_AF=0.1268;AFR_AF=0.3691;EUR_AF=0.1849;SAS_AF=0.1748;AA=T|||;VT=SNP
11	24662885	rs16912985	G	A	100	PASS	AC=769;AF=0.153554;AN=5008;NS=2504;DP=15033;EAS_AF=0.0149;AMR_AF=0.1167;AFR_AF=0.2564;EUR_AF=0.1789;SAS_AF=0.1575;AA=G|||;VT=SNP
11	24662923	rs6484062	A	G	100	PASS	AC=2067;AF=0.41274;AN=5008;NS=2504;DP=15933;EAS_AF=0.3562;AMR_AF=0.2651;AFR_AF=0.5749;EUR_AF=0.34;SAS_AF=0.4315;AA=G|||;VT=SNP
11	24664008	rs4922689	A	T	100	PASS	AC=1977;AF=0.394768;AN=5008;NS=2504;DP=16311;EAS_AF=0.3571;AMR_AF=0.2579;AFR_AF=0.5129;EUR_AF=0.34;SAS_AF=0.4274;AA=T|||;VT=SNP
11	24664261	rs1995841	C	T	100	PASS	AC=1818;AF=0.363019;AN=5008;NS=2504;DP=17055;EAS_AF=0.3542;AMR_AF=0.2464;AFR_AF=0.4017;EUR_AF=0.34;SAS_AF=0.4264;AA=T|||;VT=SNP
11	24664320	rs1995840	C	T	100	PASS	AC=1810;AF=0.361422;AN=5008;NS=2504;DP=17441;EAS_AF=0.3552;AMR_AF=0.2464;AFR_AF=0.3949;EUR_AF=0.34;SAS_AF=0.4264;AA=T|||;VT=SNP
11	24664719	rs7105995	C	T	100	PASS	AC=867;AF=0.173123;AN=5008;NS=2504;DP=15145;EAS_AF=0.0179;AMR_AF=0.1282;AFR_AF=0.3162;EUR_AF=0.1789;SAS_AF=0.1656;AA=C|||;VT=SNP
11	24665259	rs72880677	C	T	100	PASS	AC=286;AF=0.0571086;AN=5008;NS=2504;DP=18322;EAS_AF=0.0704;AMR_AF=0.0375;AFR_AF=0.0454;EUR_AF=0.0189;SAS_AF=0.1125;AA=C|||;VT=SNP
11	24665285	rs11028088	C	A	100	PASS	AC=2164;AF=0.432109;AN=5008;NS=2504;DP=17788;EAS_AF=0.4365;AMR_AF=0.2853;AFR_AF=0.4803;EUR_AF=0.3638;SAS_AF=0.5368;AA=A|||;VT=SNP
11	24665330	rs11028089	T	G	100	PASS	AC=751;AF=0.14996;AN=5008;NS=2504;DP=17617;EAS_AF=0.0139;AMR_AF=0.1196;AFR_AF=0.2398;EUR_AF=0.1819;SAS_AF=0.1575;AA=T|||;VT=SNP
11	24665466	rs2055787	G	A	100	PASS	AC=2462;AF=0.491613;AN=5008;NS=2504;DP=18325;EAS_AF=0.5466;AMR_AF=0.6816;AFR_AF=0.2663;EUR_AF=0.6332;SAS_AF=0.4591;AA=G|||;VT=SNP
11	24665985	rs3903036	C	T	100	PASS	AC=1082;AF=0.216054;AN=5008;NS=2504;DP=20147;EAS_AF=0.0853;AMR_AF=0.1585;AFR_AF=0.323;EUR_AF=0.1909;SAS_AF=0.273;AA=C|||;VT=SNP
11	24666027	rs75235711	C	T	100	PASS	AC=103;AF=0.0205671;AN=5008;NS=2504;DP=19443;EAS_AF=0;AMR_AF=0.0389;AFR_AF=0.0045;EUR_AF=0.0626;SAS_AF=0.0072;AA=C|||;VT=SNP
11	24666240	rs4415760	G	A	100	PASS	AC=730;AF=0.145767;AN=5008;NS=2504;DP=19294;EAS_AF=0.0139;AMR_AF=0.1182;AFR_AF=0.2352;EUR_AF=0.172;SAS_AF=0.1534;AA=G|||;VT=SNP
11	24666607	rs870383	C	T	100	PASS	AC=733;AF=0.146366;AN=5008;NS=2504;DP=16621;EAS_AF=0.0357;AMR_AF=0.3213;AFR_AF=0.1021;EUR_AF=0.2177;SAS_AF=0.1227;AA=C|||;VT=SNP
11	24666837	rs870382	G	C	100	PASS	AC=2673;AF=0.533746;AN=5008;NS=2504;DP=17147;EAS_AF=0.8591;AMR_AF=0.4784;AFR_AF=0.2254;EUR_AF=0.5895;SAS_AF=0.5971;AA=G|||;VT=SNP
11	24667678	rs75641589	G	T	100	PASS	AC=48;AF=0.00958466;AN=5008;NS=2504;DP=16994;EAS_AF=0;AMR_AF=0.0029;AFR_AF=0;EUR_AF=0.0179;SAS_AF=0.0286;AA=G|||;VT=SNP
11	24668308	rs6484063	C	T	100	PASS	AC=3617;AF=0.722244;AN=5008;NS=2504;DP=17864;EAS_AF=0.9593;AMR_AF=0.5461;AFR_AF=0.5976;EUR_AF=0.666;SAS_AF=0.8292;AA=C|||;VT=SNP
11	24668317	rs7944164	A	G	100	PASS	AC=1180;AF=0.235623;AN=5008;NS=2504;DP=17945;EAS_AF=0.3502;AMR_AF=0.1254;AFR_AF=0.2352;EUR_AF=0.174;SAS_AF=0.2597;AA=A|||;VT=SNP
11	24668637	rs12576803	C	T	100	PASS	AC=1180;AF=0.235623;AN=5008;NS=2504;DP=14525;EAS_AF=0.3502;AMR_AF=0.1254;AFR_AF=0.2352;EUR_AF=0.174;SAS_AF=0.2597;AA=C|||;VT=SNP
11	24668649	rs10742048	C	T	100	PASS	AC=3247;AF=0.648363;AN=5008;NS=2504;DP=14682;EAS_AF=0.869;AMR_AF=0.5058;AFR_AF=0.5106;EUR_AF=0.6471;SAS_AF=0.7096;AA=C|||;VT=SNP
11	24668780	rs142445416	C	A	100	PASS	AC=51;AF=0.0101837;AN=5008;NS=2504;DP=14498;EAS_AF=0;AMR_AF=0.0216;AFR_AF=0.0023;EUR_AF=0.0308;SAS_AF=0.002;AA=C|||;VT=SNP
11	24669006	rs7119980	T	C	100	PASS	AC=3663;AF=0.73143;AN=5008;NS=2504;DP=15052;EAS_AF=0.9593;AMR_AF=0.5519;AFR_AF=0.6278;EUR_AF=0.667;SAS_AF=0.8303;AA=T|||;VT=SNP
11	24670292	rs11822812	A	G	100	PASS	AC=791;AF=0.157947;AN=5008;NS=2504;DP=18220;EAS_AF=0.0367;AMR_AF=0.3357;AFR_AF=0.1044;EUR_AF=0.2565;SAS_AF=0.1278;AA=A|||;VT=SNP
11	24670492	rs72880685	G	A	100	PASS	AC=279;AF=0.0557109;AN=5008;NS=2504;DP=17403;EAS_AF=0.0714;AMR_AF=0.0375;AFR_AF=0.0348;EUR_AF=0.0189;SAS_AF=0.1186;AA=G|||;VT=SNP
11	24670495	rs72880686	T	G	100	PASS	AC=364;AF=0.0726837;AN=5008;NS=2504;DP=17380;EAS_AF=0.0714;AMR_AF=0.0418;AFR_AF=0.0968;EUR_AF=0.0189;SAS_AF=0.1186;AA=T|||;VT=SNP
11	24671340	rs12362733	A	G	100	PASS	AC=469;AF=0.0936502;AN=5008;NS=2504;DP=16386;EAS_AF=0.0337;AMR_AF=0.1988;AFR_AF=0.0106;EUR_AF=0.1899;SAS_AF=0.0941;AA=A|||;VT=SNP
11	24672424	rs11028093	C	T	100	PASS	AC=297;AF=0.0593051;AN=5008;NS=2504;DP=16981;EAS_AF=0.0734;AMR_AF=0.0403;AFR_AF=0.0681;EUR_AF=0.0189;SAS_AF=0.0879;AA=C|||;VT=SNP
11	24673353	rs11028094	T	G	100	PASS	AC=329;AF=0.0656949;AN=5008;NS=2504;DP=16227;EAS_AF=0.0754;AMR_AF=0.0418;AFR_AF=0.0885;EUR_AF=0.0189;SAS_AF=0.09;AA=G|||;VT=SNP
11	24673465	rs72880688	G	A	100	PASS	AC=315;AF=0.0628994;AN=5008;NS=2504;DP=17167;EAS_AF=0.0764;AMR_AF=0.0403;AFR_AF=0.0779;EUR_AF=0.0189;SAS_AF=0.09;AA=G|||;VT=SNP
11	24673528	rs78178171	T	C	100	PASS	AC=1094;AF=0.21845;AN=5008;NS=2504;DP=18712;EAS_AF=0.37;AMR_AF=0.1167;AFR_AF=0.1815;EUR_AF=0.164;SAS_AF=0.2403;AA=T|||;VT=SNP
11	24673641	rs12270984	C	T	100	PASS	AC=2188;AF=0.436901;AN=5008;NS=2504;DP=19265;EAS_AF=0.5169;AMR_AF=0.3977;AFR_AF=0.3192;EUR_AF=0.4881;SAS_AF=0.4888;AA=C|||;VT=SNP
11	24673791	rs61875710	A	G	100	PASS	AC=141;AF=0.028155;AN=5008;NS=2504;DP=17879;EAS_AF=0.002;AMR_AF=0.1095;AFR_AF=0.0045;EUR_AF=0.0278;SAS_AF=0.0297;AA=A|||;VT=SNP
11	24674395	rs10767228	C	T	100	PASS	AC=722;AF=0.144169;AN=5008;NS=2504;DP=15191;EAS_AF=0.0357;AMR_AF=0.3127;AFR_AF=0.1029;EUR_AF=0.2127;SAS_AF=0.1217;AA=C|||;VT=SNP
11	24674422	rs77141951	A	G	100	PASS	AC=60;AF=0.0119808;AN=5008;NS=2504;DP=16510;EAS_AF=0;AMR_AF=0.0159;AFR_AF=0.0038;EUR_AF=0.0328;SAS_AF=0.0112;AA=A|||;VT=SNP
11	24675207	rs955317	C	T	100	PASS	AC=720;AF=0.14377;AN=5008;NS=2504;DP=18787;EAS_AF=0.0357;AMR_AF=0.3127;AFR_AF=0.1029;EUR_AF=0.2107;SAS_AF=0.1217;AA=C|||;VT=SNP
11	24676071	rs10767229	T	C	100	PASS	AC=2852;AF=0.569489;AN=5008;NS=2504;DP=10347;EAS_AF=0.4663;AMR_AF=0.611;AFR_AF=0.7163;EUR_AF=0.5139;SAS_AF=0.5051;AA=C|||;VT=SNP
11	24676083	rs143073903	C	T	100	PASS	AC=20;AF=0.00399361;AN=5008;NS=2504;DP=10040;EAS_AF=0;AMR_AF=0.0029;AFR_AF=0.0008;EUR_AF=0.0129;SAS_AF=0.0041;AA=C|||;VT=SNP
11	24676227	rs10834415	G	A	100	PASS	AC=1096;AF=0.21885;AN=5008;NS=2504;DP=8474;EAS_AF=0.0923;AMR_AF=0.4063;AFR_AF=0.1452;EUR_AF=0.3241;SAS_AF=0.2076;AA=G|||;VT=SNP
11	24676979	rs10128728	C	G	100	PASS	AC=2799;AF=0.558906;AN=5008;NS=2504;DP=16386;EAS_AF=0.4405;AMR_AF=0.6023;AFR_AF=0.7073;EUR_AF=0.504;SAS_AF=0.5061;AA=G|||;VT=SNP
11	24677552	rs61875711	G	C	100	PASS	AC=128;AF=0.0255591;AN=5008;NS=2504;DP=19649;EAS_AF=0.001;AMR_AF=0.1095;AFR_AF=0;EUR_AF=0.007;SAS_AF=0.045;AA=G|||;VT=SNP
11	24678322	rs12573950	G	A	100	PASS	AC=1139;AF=0.227436;AN=5008;NS=2504;DP=16640;EAS_AF=0.3413;AMR_AF=0.1643;AFR_AF=0.1899;EUR_AF=0.1809;SAS_AF=0.2536;AA=g|||;VT=SNP
11	24678573	rs4322393	T	A	100	PASS	AC=1127;AF=0.22504;AN=5008;NS=2504;DP=18206;EAS_AF=0.3621;AMR_AF=0.1585;AFR_AF=0.1657;EUR_AF=0.1809;SAS_AF=0.2566;AA=T|||;VT=SNP
11	24678819	rs4561213	T	G	100	PASS	AC=2795;AF=0.558107;AN=5008;NS=2504;DP=17156;EAS_AF=0.4593;AMR_AF=0.6225;AFR_AF=0.6513;EUR_AF=0.5427;SAS_AF=0.5041;AA=G|||;VT=SNP
11	24679131	rs10767230	T	G	100	PASS	AC=2758;AF=0.550719;AN=5008;NS=2504;DP=19067;EAS_AF=0.4583;AMR_AF=0.611;AFR_AF=0.6467;EUR_AF=0.5209;SAS_AF=0.5041;AA=t|||;VT=SNP
11	24680703	rs7129199	A	T	100	PASS	AC=1125;AF=0.224641;AN=5008;NS=2504;DP=22741;EAS_AF=0.0913;AMR_AF=0.4164;AFR_AF=0.1483;EUR_AF=0.338;SAS_AF=0.2127;AA=A|||;VT=SNP
11	24680973	rs142666296	G	A	100	PASS	AC=20;AF=0.00399361;AN=5008;NS=2504;DP=15606;EAS_AF=0;AMR_AF=0.0072;AFR_AF=0;EUR_AF=0.0129;SAS_AF=0.002;AA=G|||;VT=SNP
11	24680981	rs7102333	G	A	100	PASS	AC=1125;AF=0.224641;AN=5008;NS=2504;DP=15623;EAS_AF=0.0913;AMR_AF=0.4164;AFR_AF=0.1483;EUR_AF=0.338;SAS_AF=0.2127;AA=G|||;VT=SNP
11	24681532	rs3923615	G	T	100	PASS	AC=2502;AF=0.499601;AN=5008;NS=2504;DP=16483;EAS_AF=0.4345;AMR_AF=0.5216;AFR_AF=0.6445;EUR_AF=0.4085;SAS_AF=0.4489;AA=T|||;VT=SNP
11	24681560	rs4320951	C	T	100	PASS	AC=1165;AF=0.232628;AN=5008;NS=2504;DP=16835;EAS_AF=0.3601;AMR_AF=0.1671;AFR_AF=0.1914;EUR_AF=0.1809;SAS_AF=0.2566;AA=C|||;VT=SNP
11	24681659	rs4561214	T	C	100	PASS	AC=1178;AF=0.235224;AN=5008;NS=2504;DP=17246;EAS_AF=0.3611;AMR_AF=0.1628;AFR_AF=0.2027;EUR_AF=0.1809;SAS_AF=0.2566;AA=T|||;VT=SNP
11	24682425	rs7929643	A	G	100	PASS	AC=1125;AF=0.224641;AN=5008;NS=2504;DP=16295;EAS_AF=0.0923;AMR_AF=0.415;AFR_AF=0.1483;EUR_AF=0.338;SAS_AF=0.2127;AA=A|||;VT=SNP
11	24682596	rs4543990	G	A	100	PASS	AC=2503;AF=0.4998;AN=5008;NS=2504;DP=15975;EAS_AF=0.4355;AMR_AF=0.5231;AFR_AF=0.643;EUR_AF=0.4085;SAS_AF=0.4499;AA=A|||;VT=SNP
11	24683117	rs4465366	T	C	100	PASS	AC=2835;AF=0.566094;AN=5008;NS=2504;DP=17403;EAS_AF=0.4593;AMR_AF=0.6268;AFR_AF=0.6876;EUR_AF=0.5328;SAS_AF=0.5031;AA=C|||;VT=SNP
11	24683308	rs4287338	A	G	100	PASS	AC=1183;AF=0.236222;AN=5008;NS=2504;DP=18489;EAS_AF=0.3611;AMR_AF=0.1715;AFR_AF=0.1921;EUR_AF=0.1938;SAS_AF=0.2566;AA=A|||;VT=SNP
11	24683854	rs4531473	T	C	100	PASS	AC=2109;AF=0.421126;AN=5008;NS=2504;DP=15033;EAS_AF=0.5417;AMR_AF=0.3602;AFR_AF=0.3502;EUR_AF=0.4085;SAS_AF=0.4489;AA=T|||;VT=SNP
11	24685014	rs117523864	G	A	100	PASS	AC=185;AF=0.0369409;AN=5008;NS=2504;DP=17067;EAS_AF=0.002;AMR_AF=0.0432;AFR_AF=0.0038;EUR_AF=0.0755;SAS_AF=0.0736;AA=G|||;VT=SNP
11	24685414	rs72880701	G	T	100	PASS	AC=101;AF=0.0201677;AN=5008;NS=2504;DP=18136;EAS_AF=0;AMR_AF=0.0101;AFR_AF=0.003;EUR_AF=0.0696;SAS_AF=0.0204;AA=G|||;VT=SNP
11	24685521	rs3922458	A	C	100	PASS	AC=1189;AF=0.23742;AN=5008;NS=2504;DP=20169;EAS_AF=0.0923;AMR_AF=0.4222;AFR_AF=0.149;EUR_AF=0.3499;SAS_AF=0.2597;AA=A|||;VT=SNP
11	24685573	rs112170631	G	T	100	PASS	AC=31;AF=0.0061901;AN=5008;NS=2504;DP=19934;EAS_AF=0;AMR_AF=0.0014;AFR_AF=0;EUR_AF=0.0268;SAS_AF=0.0031;AA=G|||;VT=SNP
11	24685638	rs4444078	T	G	100	PASS	AC=4506;AF=0.89976;AN=5008;NS=2504;DP=17358;EAS_AF=0.998;AMR_AF=0.9467;AFR_AF=0.7519;EUR_AF=0.9254;SAS_AF=0.9387;AA=G|||;VT=SNP
11	24686598	rs4592420	T	C	100	PASS	AC=3330;AF=0.664936;AN=5008;NS=2504;DP=20101;EAS_AF=0.6538;AMR_AF=0.7853;AFR_AF=0.5469;EUR_AF=0.7465;SAS_AF=0.6667;AA=C|||;VT=SNP
11	24686728	rs113059293	G	A	100	PASS	AC=37;AF=0.00738818;AN=5008;NS=2504;DP=20794;EAS_AF=0;AMR_AF=0.0058;AFR_AF=0.0015;EUR_AF=0.0258;SAS_AF=0.0051;AA=G|||;VT=SNP
11	24687069	rs61875713	C	T	100	PASS	AC=37;AF=0.00738818;AN=5008;NS=2504;DP=18745;EAS_AF=0;AMR_AF=0.0101;AFR_AF=0.003;EUR_AF=0.0179;SAS_AF=0.0082;AA=C|||;VT=SNP
11	24688489	rs117547333	C	T	100	PASS	AC=27;AF=0.00539137;AN=5008;NS=2504;DP=15424;EAS_AF=0;AMR_AF=0.013;AFR_AF=0;EUR_AF=0.0159;SAS_AF=0.002;AA=C|||;VT=SNP
11	24689033	rs10767232	T	A	100	PASS	AC=1118;AF=0.223243;AN=5008;NS=2504;DP=17435;EAS_AF=0.0903;AMR_AF=0.415;AFR_AF=0.1475;EUR_AF=0.336;SAS_AF=0.2106;AA=T|||;VT=SNP
11	24689151	rs72882406	A	G	100	PASS	AC=1127;AF=0.22504;AN=5008;NS=2504;DP=17250;EAS_AF=0.3492;AMR_AF=0.1556;AFR_AF=0.1808;EUR_AF=0.1759;SAS_AF=0.2566;AA=A|||;VT=SNP
11	24689447	rs10834417	T	C	100	PASS	AC=2142;AF=0.427716;AN=5008;NS=2504;DP=18016;EAS_AF=0.5556;AMR_AF=0.3631;AFR_AF=0.3517;EUR_AF=0.4135;SAS_AF=0.4591;AA=t|||;VT=SNP
11	24689761	rs10834418	T	C	100	PASS	AC=3283;AF=0.655551;AN=5008;NS=2504;DP=19028;EAS_AF=0.6647;AMR_AF=0.7795;AFR_AF=0.5015;EUR_AF=0.7495;SAS_AF=0.6697;AA=T|||;VT=SNP
11	24690002	rs10834419	A	C	100	PASS	AC=903;AF=0.180312;AN=5008;NS=2504;DP=19182;EAS_AF=0.0893;AMR_AF=0.33;AFR_AF=0.1452;EUR_AF=0.2266;SAS_AF=0.1677;AA=A|||;VT=SNP
11	24690099	rs10834420	T	C	100	PASS	AC=2371;AF=0.473442;AN=5008;NS=2504;DP=19003;EAS_AF=0.5764;AMR_AF=0.4496;AFR_AF=0.3472;EUR_AF=0.5239;SAS_AF=0.5031;AA=T|||;VT=SNP
11	24690524	rs10767233	A	G	100	PASS	AC=1128;AF=0.22524;AN=5008;NS=2504;DP=16609;EAS_AF=0.0913;AMR_AF=0.4164;AFR_AF=0.149;EUR_AF=0.337;SAS_AF=0.2157;AA=A|||;VT=SNP
11	24691059	rs12576065	G	A	100	PASS	AC=1125;AF=0.224641;AN=5008;NS=2504;DP=15698;EAS_AF=0.3304;AMR_AF=0.1614;AFR_AF=0.1914;EUR_AF=0.1759;SAS_AF=0.2556;AA=G|||;VT=SNP
11	24691773	rs7944845	A	G	100	PASS	AC=1164;AF=0.232428;AN=5008;NS=2504;DP=16907;EAS_AF=0.3502;AMR_AF=0.1614;AFR_AF=0.205;EUR_AF=0.1759;SAS_AF=0.2566;AA=A|||;VT=SNP
11	24692785	rs10767235	A	G	100	PASS	AC=983;AF=0.196286;AN=5008;NS=2504;DP=12343;EAS_AF=0.0357;AMR_AF=0.415;AFR_AF=0.1104;EUR_AF=0.337;SAS_AF=0.1779;AA=A|||;VT=SNP
11	24693723	rs6484065	T	C	100	PASS	AC=4506;AF=0.89976;AN=5008;NS=2504;DP=13837;EAS_AF=0.998;AMR_AF=0.9467;AFR_AF=0.7526;EUR_AF=0.9254;SAS_AF=0.9376;AA=C|||;VT=SNP
11	24693730	rs11028096	C	T	100	PASS	AC=1143;AF=0.228235;AN=5008;NS=2504;DP=13840;EAS_AF=0.3304;AMR_AF=0.1614;AFR_AF=0.205;EUR_AF=0.1759;SAS_AF=0.2556;AA=C|||;VT=SNP
11	24693810	rs75470649	A	G	100	PASS	AC=55;AF=0.0109824;AN=5008;NS=2504;DP=15238;EAS_AF=0;AMR_AF=0.0173;AFR_AF=0.003;EUR_AF=0.0149;SAS_AF=0.0245;AA=A|||;VT=SNP
11	24694181	rs143709792	T	G	100	PASS	AC=39;AF=0.00778754;AN=5008;NS=2504;DP=17529;EAS_AF=0;AMR_AF=0.0231;AFR_AF=0;EUR_AF=0.0199;SAS_AF=0.0031;AA=T|||;VT=SNP
11	24694204	rs11028097	G	A	100	PASS	AC=1145;AF=0.228634;AN=5008;NS=2504;DP=18349;EAS_AF=0.3492;AMR_AF=0.1614;AFR_AF=0.1914;EUR_AF=0.1759;SAS_AF=0.2566;AA=G|||;VT=SNP
11	24694464	rs11028098	C	T	100	PASS	AC=2037;AF=0.406749;AN=5008;NS=2504;DP=18771;EAS_AF=0.5546;AMR_AF=0.3573;AFR_AF=0.2799;EUR_AF=0.4135;SAS_AF=0.454;AA=C|||;VT=SNP
11	24695035	rs117619554	T	C	100	PASS	AC=36;AF=0.0071885;AN=5008;NS=2504;DP=16988;EAS_AF=0;AMR_AF=0.0072;AFR_AF=0.0008;EUR_AF=0.0258;SAS_AF=0.0041;AA=T|||;VT=SNP
11	24696166	rs72882415	G	A	100	PASS	AC=132;AF=0.0263578;AN=5008;NS=2504;DP=17321;EAS_AF=0;AMR_AF=0.0519;AFR_AF=0.0015;EUR_AF=0.0785;SAS_AF=0.0153;AA=G|||;VT=SNP
11	24697396	rs111563973	G	C	100	PASS	AC=1118;AF=0.223243;AN=5008;NS=2504;DP=11934;EAS_AF=0.3472;AMR_AF=0.1556;AFR_AF=0.1785;EUR_AF=0.175;SAS_AF=0.2536;AA=G|||;VT=SNP
11	24697457	rs12364048	C	T	100	PASS	AC=934;AF=0.186502;AN=5008;NS=2504;DP=12836;EAS_AF=0.0278;AMR_AF=0.3703;AFR_AF=0.1097;EUR_AF=0.333;SAS_AF=0.1728;AA=C|||;VT=SNP
11	24697544	rs9705232	T	C	100	PASS	AC=1130;AF=0.225639;AN=5008;NS=2504;DP=11698;EAS_AF=0.3472;AMR_AF=0.1571;AFR_AF=0.1846;EUR_AF=0.1769;SAS_AF=0.2546;AA=T|||;VT=SNP
11	24697752	rs72882416	A	G	100	PASS	AC=1129;AF=0.225439;AN=5008;NS=2504;DP=16222;EAS_AF=0.3472;AMR_AF=0.1571;AFR_AF=0.1853;EUR_AF=0.175;SAS_AF=0.2546;AA=A|||;VT=SNP
11	24698298	rs72882417	T	C	100	PASS	AC=1122;AF=0.224042;AN=5008;NS=2504;DP=15792;EAS_AF=0.3482;AMR_AF=0.1556;AFR_AF=0.1747;EUR_AF=0.1769;SAS_AF=0.2597;AA=C|||;VT=SNP
11	24698330	rs143540290	C	T	100	PASS	AC=63;AF=0.0125799;AN=5008;NS=2504;DP=15746;EAS_AF=0;AMR_AF=0.0101;AFR_AF=0;EUR_AF=0.0209;SAS_AF=0.0358;AA=C|||;VT=SNP
11	24698403	rs113694209	G	C	100	PASS	AC=1122;AF=0.224042;AN=5008;NS=2504;DP=15105;EAS_AF=0.3482;AMR_AF=0.1556;AFR_AF=0.1747;EUR_AF=0.1769;SAS_AF=0.2597;AA=G|||;VT=SNP
11	24698527	rs73434998	T	G	100	PASS	AC=180;AF=0.0359425;AN=5008;NS=2504;DP=15205;EAS_AF=0;AMR_AF=0.0159;AFR_AF=0.0817;EUR_AF=0.0308;SAS_AF=0.0307;AA=T|||;VT=SNP
11	24698670	rs12576818	G	A	100	PASS	AC=1122;AF=0.224042;AN=5008;NS=2504;DP=13914;EAS_AF=0.3482;AMR_AF=0.1556;AFR_AF=0.1747;EUR_AF=0.1769;SAS_AF=0.2597;AA=G|||;VT=SNP
11	24698866	rs12574669	A	G	100	PASS	AC=1122;AF=0.224042;AN=5008;NS=2504;DP=15363;EAS_AF=0.3482;AMR_AF=0.1556;AFR_AF=0.1747;EUR_AF=0.1769;SAS_AF=0.2597;AA=A|||;VT=SNP
11	24698914	rs7128905	T	C	100	PASS	AC=4866;AF=0.971645;AN=5008;NS=2504;DP=15846;EAS_AF=0.999;AMR_AF=0.9741;AFR_AF=0.9735;EUR_AF=0.9344;SAS_AF=0.9775;AA=C|||;VT=SNP
11	24699047	rs12576845	G	A	100	PASS	AC=1122;AF=0.224042;AN=5008;NS=2504;DP=14947;EAS_AF=0.3482;AMR_AF=0.1556;AFR_AF=0.1747;EUR_AF=0.1769;SAS_AF=0.2597;AA=G|||;VT=SNP
11	24699102	rs12577048	C	T	100	PASS	AC=846;AF=0.16893;AN=5008;NS=2504;DP=15286;EAS_AF=0.2599;AMR_AF=0.1182;AFR_AF=0.1278;EUR_AF=0.1581;SAS_AF=0.1779;AA=C|||;VT=SNP
11	24699334	rs6484066	A	G	100	PASS	AC=2640;AF=0.527157;AN=5008;NS=2504;DP=12297;EAS_AF=0.4345;AMR_AF=0.5014;AFR_AF=0.6906;EUR_AF=0.4622;SAS_AF=0.4867;AA=G|||;VT=SNP
11	24699456	rs187610853	G	A	100	PASS	AC=101;AF=0.0201677;AN=5008;NS=2504;DP=11548;EAS_AF=0.002;AMR_AF=0.0692;AFR_AF=0.003;EUR_AF=0.0219;SAS_AF=0.0256;AA=G|||;VT=SNP
11	24699500	rs7113814	G	A	100	PASS	AC=743;AF=0.148363;AN=5008;NS=2504;DP=12859;EAS_AF=0.0278;AMR_AF=0.2853;AFR_AF=0.118;EUR_AF=0.2227;SAS_AF=0.1401;AA=G|||;VT=SNP
11	24699850	rs11028100	C	G	100	PASS	AC=1116;AF=0.222843;AN=5008;NS=2504;DP=14941;EAS_AF=0.3482;AMR_AF=0.1542;AFR_AF=0.1747;EUR_AF=0.1769;SAS_AF=0.2546;AA=C|||;VT=SNP
11	24700012	rs10834425	A	G	100	PASS	AC=2347;AF=0.46865;AN=5008;NS=2504;DP=16580;EAS_AF=0.5655;AMR_AF=0.4942;AFR_AF=0.3086;EUR_AF=0.5258;SAS_AF=0.5082;AA=A|||;VT=SNP
11	24700545	rs7118149	G	A	100	PASS	AC=2337;AF=0.466653;AN=5008;NS=2504;DP=18472;EAS_AF=0.5645;AMR_AF=0.4914;AFR_AF=0.3079;EUR_AF=0.5239;SAS_AF=0.5041;AA=G|||;VT=SNP
11	24700547	rs78237141	G	A	100	PASS	AC=202;AF=0.0403355;AN=5008;NS=2504;DP=18372;EAS_AF=0.002;AMR_AF=0.0519;AFR_AF=0.0038;EUR_AF=0.0875;SAS_AF=0.0726;AA=G|||;VT=SNP
11	24700655	rs10834426	G	A	100	PASS	AC=1115;AF=0.222644;AN=5008;NS=2504;DP=15453;EAS_AF=0.3482;AMR_AF=0.1542;AFR_AF=0.174;EUR_AF=0.1769;SAS_AF=0.2546;AA=G|||;VT=SNP
11	24700682	rs10834427	A	T	100	PASS	AC=1115;AF=0.222644;AN=5008;NS=2504;DP=14883;EAS_AF=0.3482;AMR_AF=0.1542;AFR_AF=0.174;EUR_AF=0.1769;SAS_AF=0.2546;AA=A|||;VT=SNP
11	24700825	rs117755402	A	G	100	PASS	AC=68;AF=0.0135783;AN=5008;NS=2504;DP=14505;EAS_AF=0;AMR_AF=0.0101;AFR_AF=0.0008;EUR_AF=0.0298;SAS_AF=0.0307;AA=A|||;VT=SNP
11	24700952	rs10834428	A	T	100	PASS	AC=1115;AF=0.222644;AN=5008;NS=2504;DP=10985;EAS_AF=0.3482;AMR_AF=0.1542;AFR_AF=0.174;EUR_AF=0.1769;SAS_AF=0.2546;AA=A|||;VT=SNP
11	24701129	rs36020427	A	G	100	PASS	AC=178;AF=0.0355431;AN=5008;NS=2504;DP=11965;EAS_AF=0;AMR_AF=0.0144;AFR_AF=0.0809;EUR_AF=0.0308;SAS_AF=0.0307;AA=A|||;VT=SNP
11	24702002	rs11028102	G	C	100	PASS	AC=1121;AF=0.223842;AN=5008;NS=2504;DP=17395;EAS_AF=0.3492;AMR_AF=0.1527;AFR_AF=0.174;EUR_AF=0.1769;SAS_AF=0.2607;AA=G|||;VT=SNP
11	24702989	rs11028103	A	T	100	PASS	AC=1126;AF=0.22484;AN=5008;NS=2504;DP=16094;EAS_AF=0.3492;AMR_AF=0.1542;AFR_AF=0.174;EUR_AF=0.175;SAS_AF=0.2669;AA=T|||;VT=SNP
11	24703230	rs112268165	C	T	100	PASS	AC=26;AF=0.00519169;AN=5008;NS=2504;DP=17479;EAS_AF=0;AMR_AF=0.0014;AFR_AF=0;EUR_AF=0.0239;SAS_AF=0.001;AA=C|||;VT=SNP
11	24703388	rs10767237	G	A	100	PASS	AC=1454;AF=0.290335;AN=5008;NS=2504;DP=16560;EAS_AF=0.3502;AMR_AF=0.183;AFR_AF=0.3502;EUR_AF=0.2058;SAS_AF=0.3108;AA=A|||;VT=SNP
11	24703448	rs11028104	T	A	100	PASS	AC=1126;AF=0.22484;AN=5008;NS=2504;DP=16765;EAS_AF=0.3492;AMR_AF=0.1542;AFR_AF=0.174;EUR_AF=0.175;SAS_AF=0.2669;AA=A|||;VT=SNP
11	24703515	rs10834430	T	G	100	PASS	AC=1128;AF=0.22524;AN=5008;NS=2504;DP=17657;EAS_AF=0.3512;AMR_AF=0.1542;AFR_AF=0.174;EUR_AF=0.175;SAS_AF=0.2669;AA=T|||;VT=SNP
11	24703751	rs7395763	T	C	100	PASS	AC=1132;AF=0.226038;AN=5008;NS=2504;DP=15688;EAS_AF=0.3492;AMR_AF=0.1542;AFR_AF=0.1747;EUR_AF=0.175;SAS_AF=0.272;AA=C|||;VT=SNP
11	24703756	rs7952079	C	G	100	PASS	AC=955;AF=0.190695;AN=5008;NS=2504;DP=15480;EAS_AF=0.0288;AMR_AF=0.379;AFR_AF=0.1157;EUR_AF=0.337;SAS_AF=0.1748;AA=C|||;VT=SNP
11	24703939	rs7394678	G	T	100	PASS	AC=1125;AF=0.224641;AN=5008;NS=2504;DP=12583;EAS_AF=0.3492;AMR_AF=0.1542;AFR_AF=0.1732;EUR_AF=0.175;SAS_AF=0.2669;AA=G|||;VT=SNP
11	24704033	rs7396077	T	G	100	PASS	AC=1093;AF=0.218251;AN=5008;NS=2504;DP=11935;EAS_AF=0.3492;AMR_AF=0.1484;AFR_AF=0.152;EUR_AF=0.175;SAS_AF=0.2669;AA=T|||;VT=SNP
11	24704193	rs113972259	C	T	100	PASS	AC=1124;AF=0.224441;AN=5008;NS=2504;DP=11881;EAS_AF=0.3482;AMR_AF=0.1542;AFR_AF=0.1732;EUR_AF=0.175;SAS_AF=0.2669;AA=c|||;VT=SNP
11	24704375	rs12574317	C	T	100	PASS	AC=1124;AF=0.224441;AN=5008;NS=2504;DP=12830;EAS_AF=0.3482;AMR_AF=0.1542;AFR_AF=0.1732;EUR_AF=0.175;SAS_AF=0.2669;AA=C|||;VT=SNP
11	24704693	rs35843300	G	A	100	PASS	AC=1124;AF=0.224441;AN=5008;NS=2504;DP=18461;EAS_AF=0.3482;AMR_AF=0.1542;AFR_AF=0.1732;EUR_AF=0.175;SAS_AF=0.2669;AA=G|||;VT=SNP
11	24705515	rs117608757	T	C	100	PASS	AC=26;AF=0.00519169;AN=5008;NS=2504;DP=20480;EAS_AF=0;AMR_AF=0.0115;AFR_AF=0;EUR_AF=0.0159;SAS_AF=0.002;AA=T|||;VT=SNP
11	24705967	rs35292115	A	G	100	PASS	AC=82;AF=0.0163738;AN=5008;NS=2504;DP=19541;EAS_AF=0;AMR_AF=0.0101;AFR_AF=0.0106;EUR_AF=0.0308;SAS_AF=0.0307;AA=A|||;VT=SNP
11	24707347	rs7481607	A	G	100	PASS	AC=1127;AF=0.22504;AN=5008;NS=2504;DP=19548;EAS_AF=0.3492;AMR_AF=0.1542;AFR_AF=0.1679;EUR_AF=0.1789;SAS_AF=0.272;AA=G|||;VT=SNP
11	24707401	rs4575270	A	T	100	PASS	AC=1126;AF=0.22484;AN=5008;NS=2504;DP=17781;EAS_AF=0.3492;AMR_AF=0.1542;AFR_AF=0.1679;EUR_AF=0.1779;SAS_AF=0.272;AA=T|||;VT=SNP
11	24707571	rs4316510	T	C	100	PASS	AC=1133;AF=0.226238;AN=5008;NS=2504;DP=17727;EAS_AF=0.3502;AMR_AF=0.1542;AFR_AF=0.1679;EUR_AF=0.1769;SAS_AF=0.2791;AA=C|||;VT=SNP
11	24707577	rs4316511	T	C	100	PASS	AC=1133;AF=0.226238;AN=5008;NS=2504;DP=17858;EAS_AF=0.3502;AMR_AF=0.1542;AFR_AF=0.1679;EUR_AF=0.1769;SAS_AF=0.2791;AA=C|||;VT=SNP
11	24707885	rs9804691	C	T	100	PASS	AC=677;AF=0.135184;AN=5008;NS=2504;DP=17867;EAS_AF=0.0268;AMR_AF=0.2824;AFR_AF=0.0991;EUR_AF=0.2008;SAS_AF=0.1237;AA=C|||;VT=SNP
11	24708427	rs145344232	T	C	100	PASS	AC=31;AF=0.0061901;AN=5008;NS=2504;DP=16546;EAS_AF=0.001;AMR_AF=0.013;AFR_AF=0;EUR_AF=0.0209;SAS_AF=0;AA=T|||;VT=SNP
11	24708909	rs10834431	T	G	100	PASS	AC=1127;AF=0.22504;AN=5008;NS=2504;DP=18247;EAS_AF=0.3502;AMR_AF=0.1542;AFR_AF=0.1679;EUR_AF=0.1759;SAS_AF=0.274;AA=G|||;VT=SNP
11	24708916	rs10834432	A	T	100	PASS	AC=1127;AF=0.22504;AN=5008;NS=2504;DP=18118;EAS_AF=0.3502;AMR_AF=0.1542;AFR_AF=0.1679;EUR_AF=0.1759;SAS_AF=0.274;AA=T|||;VT=SNP
11	24708981	rs11028105	T	A	100	PASS	AC=1132;AF=0.226038;AN=5008;NS=2504;DP=17892;EAS_AF=0.3502;AMR_AF=0.1542;AFR_AF=0.1679;EUR_AF=0.1759;SAS_AF=0.2791;AA=T|||;VT=SNP
11	24709506	rs4923204	G	T	100	PASS	AC=1126;AF=0.22484;AN=5008;NS=2504;DP=16791;EAS_AF=0.3502;AMR_AF=0.1556;AFR_AF=0.1679;EUR_AF=0.175;SAS_AF=0.273;AA=T|||;VT=SNP
11	24709892	rs10454001	T	C	100	PASS	AC=1141;AF=0.227835;AN=5008;NS=2504;DP=18808;EAS_AF=0.3502;AMR_AF=0.1556;AFR_AF=0.1747;EUR_AF=0.1769;SAS_AF=0.2771;AA=T|||;VT=SNP
11	24710800	rs4357690	G	A	100	PASS	AC=2101;AF=0.419529;AN=5008;NS=2504;DP=19392;EAS_AF=0.5675;AMR_AF=0.3919;AFR_AF=0.3336;EUR_AF=0.3847;SAS_AF=0.4387;AA=G|||;VT=SNP
11	24710829	rs4277108	C	G	100	PASS	AC=4692;AF=0.936901;AN=5008;NS=2504;DP=20128;EAS_AF=0.9454;AMR_AF=0.9697;AFR_AF=0.9138;EUR_AF=0.9324;SAS_AF=0.9407;AA=G|||;VT=SNP
11	24711028	rs143477738	G	A	100	PASS	AC=20;AF=0.00399361;AN=5008;NS=2504;DP=17660;EAS_AF=0;AMR_AF=0.0072;AFR_AF=0;EUR_AF=0.0119;SAS_AF=0.0031;AA=G|||;VT=SNP
11	24711281	rs4561211	A	G	100	PASS	AC=173;AF=0.0345447;AN=5008;NS=2504;DP=17785;EAS_AF=0;AMR_AF=0.0144;AFR_AF=0.0779;EUR_AF=0.0298;SAS_AF=0.0307;AA=A|||;VT=SNP
11	24711835	rs11028106	G	A	100	PASS	AC=1085;AF=0.216653;AN=5008;NS=2504;DP=14721;EAS_AF=0.3433;AMR_AF=0.1499;AFR_AF=0.146;EUR_AF=0.1759;SAS_AF=0.271;AA=G|||;VT=SNP
11	24712061	rs4131780	T	A	100	PASS	AC=2362;AF=0.471645;AN=5008;NS=2504;DP=16225;EAS_AF=0.377;AMR_AF=0.5548;AFR_AF=0.4433;EUR_AF=0.5199;SAS_AF=0.499;AA=A|||;VT=SNP
11	24712262	rs11028107	C	G	100	PASS	AC=1126;AF=0.22484;AN=5008;NS=2504;DP=15687;EAS_AF=0.3433;AMR_AF=0.1571;AFR_AF=0.1679;EUR_AF=0.1779;SAS_AF=0.2761;AA=C|||;VT=SNP
11	24712486	rs66693773	G	C	100	PASS	AC=964;AF=0.192492;AN=5008;NS=2504;DP=19015;EAS_AF=0.0288;AMR_AF=0.3775;AFR_AF=0.121;EUR_AF=0.34;SAS_AF=0.1748;AA=G|||;VT=SNP
11	24712746	rs12575171	G	A	100	PASS	AC=1124;AF=0.224441;AN=5008;NS=2504;DP=15470;EAS_AF=0.3433;AMR_AF=0.1556;AFR_AF=0.1725;EUR_AF=0.1759;SAS_AF=0.271;AA=A|||;VT=SNP
11	24713515	rs10160446	G	A	100	PASS	AC=4569;AF=0.91234;AN=5008;NS=2504;DP=13884;EAS_AF=0.9454;AMR_AF=0.9654;AFR_AF=0.8048;EUR_AF=0.9563;SAS_AF=0.9407;AA=A|||;VT=SNP
11	24713696	rs35410811	C	A	100	PASS	AC=172;AF=0.034345;AN=5008;NS=2504;DP=15421;EAS_AF=0;AMR_AF=0.0144;AFR_AF=0.0772;EUR_AF=0.0298;SAS_AF=0.0307;AA=C|||;VT=SNP
11	24713821	rs11028108	G	A	100	PASS	AC=1120;AF=0.223642;AN=5008;NS=2504;DP=15021;EAS_AF=0.3492;AMR_AF=0.1556;AFR_AF=0.1679;EUR_AF=0.17;SAS_AF=0.273;AA=G|||;VT=SNP
11	24714065	rs7480223	T	C	100	PASS	AC=4914;AF=0.98123;AN=5008;NS=2504;DP=16325;EAS_AF=0.999;AMR_AF=0.9813;AFR_AF=0.9856;EUR_AF=0.9573;SAS_AF=0.9816;AA=C|||;VT=SNP
11	24715097	rs4589298	A	G	100	PASS	AC=725;AF=0.144768;AN=5008;NS=2504;DP=15388;EAS_AF=0.0278;AMR_AF=0.2867;AFR_AF=0.1044;EUR_AF=0.2336;SAS_AF=0.1278;AA=A|||;VT=SNP
11	24715305	rs4500487	G	A	100	PASS	AC=1295;AF=0.258586;AN=5008;NS=2504;DP=14679;EAS_AF=0.3512;AMR_AF=0.1715;AFR_AF=0.2451;EUR_AF=0.1998;SAS_AF=0.3037;AA=A|||;VT=SNP
11	24715331	rs4465367	C	T	100	PASS	AC=173;AF=0.0345447;AN=5008;NS=2504;DP=13830;EAS_AF=0;AMR_AF=0.0144;AFR_AF=0.0779;EUR_AF=0.0298;SAS_AF=0.0307;AA=C|||;VT=SNP
11	24715370	rs4350363	C	T	100	PASS	AC=1089;AF=0.217452;AN=5008;NS=2504;DP=14917;EAS_AF=0.3502;AMR_AF=0.1513;AFR_AF=0.146;EUR_AF=0.17;SAS_AF=0.273;AA=C|||;VT=SNP
11	24715381	rs4372454	G	C	100	PASS	AC=1122;AF=0.224042;AN=5008;NS=2504;DP=15239;EAS_AF=0.3502;AMR_AF=0.1571;AFR_AF=0.1679;EUR_AF=0.17;SAS_AF=0.273;AA=G|||;VT=SNP
11	24716192	rs12574706	C	T	100	PASS	AC=1124;AF=0.224441;AN=5008;NS=2504;DP=18304;EAS_AF=0.3512;AMR_AF=0.1585;AFR_AF=0.1679;EUR_AF=0.17;SAS_AF=0.273;AA=C|||;VT=SNP
11	24716216	rs12805076	C	A	100	PASS	AC=79;AF=0.0157748;AN=5008;NS=2504;DP=18105;EAS_AF=0;AMR_AF=0.0101;AFR_AF=0.0091;EUR_AF=0.0298;SAS_AF=0.0307;AA=C|||;VT=SNP
11	24716525	rs117828080	G	A	100	PASS	AC=94;AF=0.01877;AN=5008;NS=2504;DP=14052;EAS_AF=0.002;AMR_AF=0.0663;AFR_AF=0.0015;EUR_AF=0.0199;SAS_AF=0.0245;AA=G|||;VT=SNP
11	24716567	rs12574734	C	G	100	PASS	AC=1088;AF=0.217252;AN=5008;NS=2504;DP=15494;EAS_AF=0.3482;AMR_AF=0.1513;AFR_AF=0.146;EUR_AF=0.171;SAS_AF=0.273;AA=c|||;VT=SNP
11	24717529	rs12788397	A	T	100	PASS	AC=172;AF=0.034345;AN=5008;NS=2504;DP=16869;EAS_AF=0;AMR_AF=0.0144;AFR_AF=0.0772;EUR_AF=0.0298;SAS_AF=0.0307;AA=A|||;VT=SNP
11	24717758	rs4922691	G	C	100	PASS	AC=2132;AF=0.425719;AN=5008;NS=2504;DP=16361;EAS_AF=0.5615;AMR_AF=0.3977;AFR_AF=0.3411;EUR_AF=0.4095;SAS_AF=0.4366;AA=G|||;VT=SNP
11	24717888	rs10834433	T	G	100	PASS	AC=920;AF=0.183706;AN=5008;NS=2504;DP=17641;EAS_AF=0.0278;AMR_AF=0.3703;AFR_AF=0.1104;EUR_AF=0.3201;SAS_AF=0.1708;AA=T|||;VT=SNP
11	24717987	rs11028110	G	T	100	PASS	AC=944;AF=0.188498;AN=5008;NS=2504;DP=16457;EAS_AF=0.0278;AMR_AF=0.3718;AFR_AF=0.1263;EUR_AF=0.3221;SAS_AF=0.1708;AA=G|||;VT=SNP
11	24718710	rs58796351	A	C	100	PASS	AC=173;AF=0.0345447;AN=5008;NS=2504;DP=17113;EAS_AF=0;AMR_AF=0.0144;AFR_AF=0.0779;EUR_AF=0.0298;SAS_AF=0.0307;AA=A|||;VT=SNP
11	24718821	rs72882447	T	A	100	PASS	AC=245;AF=0.0489217;AN=5008;NS=2504;DP=17218;EAS_AF=0.0893;AMR_AF=0.0317;AFR_AF=0.0242;EUR_AF=0.0189;SAS_AF=0.0838;AA=T|||;VT=SNP
11	24718860	rs7949406	T	C	100	PASS	AC=2064;AF=0.412141;AN=5008;NS=2504;DP=17297;EAS_AF=0.38;AMR_AF=0.5274;AFR_AF=0.289;EUR_AF=0.495;SAS_AF=0.4448;AA=T|||;VT=SNP
11	24719133	rs71474716	G	A	100	PASS	AC=174;AF=0.0347444;AN=5008;NS=2504;DP=17273;EAS_AF=0;AMR_AF=0.0159;AFR_AF=0.0779;EUR_AF=0.0298;SAS_AF=0.0307;AA=G|||;VT=SNP
11	24719742	rs12365862	A	G	100	PASS	AC=910;AF=0.181709;AN=5008;NS=2504;DP=19133;EAS_AF=0.0288;AMR_AF=0.3718;AFR_AF=0.0968;EUR_AF=0.3211;SAS_AF=0.1759;AA=A|||;VT=SNP
11	24719897	rs35903716	G	A	100	PASS	AC=173;AF=0.0345447;AN=5008;NS=2504;DP=17577;EAS_AF=0;AMR_AF=0.0144;AFR_AF=0.0779;EUR_AF=0.0298;SAS_AF=0.0307;AA=G|||;VT=SNP
11	24719920	rs7395433	T	C	100	PASS	AC=4553;AF=0.909145;AN=5008;NS=2504;DP=17956;EAS_AF=0.9454;AMR_AF=0.964;AFR_AF=0.8139;EUR_AF=0.9334;SAS_AF=0.9366;AA=C|||;VT=SNP
11	24720409	rs78284044	C	T	100	PASS	AC=37;AF=0.00738818;AN=5008;NS=2504;DP=15479;EAS_AF=0;AMR_AF=0.0058;AFR_AF=0.0008;EUR_AF=0.0278;SAS_AF=0.0041;AA=C|||;VT=SNP
11	24720955	rs4262721	A	G	100	PASS	AC=2023;AF=0.403954;AN=5008;NS=2504;DP=13096;EAS_AF=0.379;AMR_AF=0.5245;AFR_AF=0.2564;EUR_AF=0.495;SAS_AF=0.4499;AA=A|||;VT=SNP
11	24721154	rs7484277	C	T	100	PASS	AC=967;AF=0.193091;AN=5008;NS=2504;DP=10421;EAS_AF=0.0278;AMR_AF=0.3703;AFR_AF=0.1452;EUR_AF=0.3221;SAS_AF=0.1697;AA=C|||;VT=SNP
11	24721274	rs11028111	C	T	100	PASS	AC=2129;AF=0.42512;AN=5008;NS=2504;DP=8117;EAS_AF=0.5615;AMR_AF=0.4035;AFR_AF=0.3351;EUR_AF=0.4105;SAS_AF=0.4366;AA=C|||;VT=SNP
11	24721391	rs12419778	C	A	100	PASS	AC=1109;AF=0.221446;AN=5008;NS=2504;DP=10780;EAS_AF=0.3512;AMR_AF=0.1513;AFR_AF=0.1528;EUR_AF=0.174;SAS_AF=0.2791;AA=C|||;VT=SNP
11	24721582	rs12421285	T	A	100	PASS	AC=1105;AF=0.220647;AN=5008;NS=2504;DP=11218;EAS_AF=0.3512;AMR_AF=0.1499;AFR_AF=0.152;EUR_AF=0.172;SAS_AF=0.2791;AA=T|||;VT=SNP
11	24722038	rs72882452	A	G	100	PASS	AC=1240;AF=0.247604;AN=5008;NS=2504;DP=16008;EAS_AF=0.4048;AMR_AF=0.1513;AFR_AF=0.1899;EUR_AF=0.172;SAS_AF=0.3098;AA=A|||;VT=SNP
11	24722063	rs72882453	C	T	100	PASS	AC=1104;AF=0.220447;AN=5008;NS=2504;DP=14919;EAS_AF=0.3512;AMR_AF=0.1513;AFR_AF=0.1513;EUR_AF=0.172;SAS_AF=0.2781;AA=C|||;VT=SNP
11	24722507	rs72882454	A	C	100	PASS	AC=1234;AF=0.246406;AN=5008;NS=2504;DP=15006;EAS_AF=0.4107;AMR_AF=0.1513;AFR_AF=0.18;EUR_AF=0.174;SAS_AF=0.3088;AA=A|||;VT=SNP
11	24722672	rs12798775	A	G	100	PASS	AC=1253;AF=0.2502;AN=5008;NS=2504;DP=16457;EAS_AF=0.38;AMR_AF=0.1974;AFR_AF=0.1551;EUR_AF=0.2425;SAS_AF=0.2904;AA=A|||;VT=SNP
11	24722990	rs7109593	A	G	100	PASS	AC=1238;AF=0.247204;AN=5008;NS=2504;DP=19642;EAS_AF=0.3601;AMR_AF=0.196;AFR_AF=0.1641;EUR_AF=0.2346;SAS_AF=0.2924;AA=A|||;VT=SNP
11	24723108	rs147786612	C	G	100	PASS	AC=19;AF=0.00379393;AN=5008;NS=2504;DP=17598;EAS_AF=0;AMR_AF=0.0029;AFR_AF=0.0008;EUR_AF=0.0129;SAS_AF=0.0031;AA=C|||;VT=SNP
11	24723287	rs7110100	C	A	100	PASS	AC=4142;AF=0.827077;AN=5008;NS=2504;DP=17130;EAS_AF=0.9633;AMR_AF=0.6729;AFR_AF=0.8775;EUR_AF=0.7227;SAS_AF=0.8354;AA=A|||;VT=SNP
11	24723401	rs7110341	C	A	100	PASS	AC=2921;AF=0.583267;AN=5008;NS=2504;DP=18479;EAS_AF=0.6032;AMR_AF=0.4784;AFR_AF=0.7254;EUR_AF=0.4881;SAS_AF=0.5429;AA=A|||;VT=SNP
11	24723610	rs6484067	C	T	100	PASS	AC=2917;AF=0.582468;AN=5008;NS=2504;DP=17811;EAS_AF=0.6022;AMR_AF=0.4755;AFR_AF=0.7239;EUR_AF=0.4891;SAS_AF=0.5429;AA=C|||;VT=SNP
11	24724126	rs34875063	C	T	100	PASS	AC=476;AF=0.0950479;AN=5008;NS=2504;DP=16184;EAS_AF=0.002;AMR_AF=0.0692;AFR_AF=0.1596;EUR_AF=0.1163;SAS_AF=0.1002;AA=C|||;VT=SNP
11	24724298	rs16913066	G	A	100	PASS	AC=1217;AF=0.243011;AN=5008;NS=2504;DP=19166;EAS_AF=0.369;AMR_AF=0.196;AFR_AF=0.1596;EUR_AF=0.2187;SAS_AF=0.2843;AA=g|||;VT=SNP
11	24724560	rs73437124	A	T	100	PASS	AC=478;AF=0.0954473;AN=5008;NS=2504;DP=20842;EAS_AF=0.002;AMR_AF=0.072;AFR_AF=0.1589;EUR_AF=0.1163;SAS_AF=0.1012;AA=A|||;VT=SNP
11	24724757	rs10767239	A	G	100	PASS	AC=4353;AF=0.869209;AN=5008;NS=2504;DP=19251;EAS_AF=0.9296;AMR_AF=0.8141;AFR_AF=0.8691;EUR_AF=0.836;SAS_AF=0.8804;AA=G|||;VT=SNP
11	24724857	rs4604884	A	G	100	PASS	AC=2314;AF=0.462061;AN=5008;NS=2504;DP=18340;EAS_AF=0.5685;AMR_AF=0.4986;AFR_AF=0.3835;EUR_AF=0.4374;SAS_AF=0.4581;AA=A|||;VT=SNP
11	24724888	rs4359207	C	A	100	PASS	AC=2246;AF=0.448482;AN=5008;NS=2504;DP=18048;EAS_AF=0.5685;AMR_AF=0.438;AFR_AF=0.4478;EUR_AF=0.3658;SAS_AF=0.4182;AA=C|||;VT=SNP
11	24725121	rs4600211	T	C	100	PASS	AC=1223;AF=0.244209;AN=5008;NS=2504;DP=17648;EAS_AF=0.3522;AMR_AF=0.2003;AFR_AF=0.1664;EUR_AF=0.2207;SAS_AF=0.2935;AA=C|||;VT=SNP
11	24725202	rs12574307	T	C	100	PASS	AC=1223;AF=0.244209;AN=5008;NS=2504;DP=15389;EAS_AF=0.3522;AMR_AF=0.2003;AFR_AF=0.1664;EUR_AF=0.2207;SAS_AF=0.2935;AA=C|||;VT=SNP
11	24725833	rs35552108	A	C	100	PASS	AC=145;AF=0.0289537;AN=5008;NS=2504;DP=14585;EAS_AF=0.001;AMR_AF=0.0432;AFR_AF=0.0038;EUR_AF=0.0944;SAS_AF=0.0143;AA=A|||;VT=SNP
11	24725893	rs112099754	T	A	100	PASS	AC=39;AF=0.00778754;AN=5008;NS=2504;DP=14707;EAS_AF=0;AMR_AF=0.0058;AFR_AF=0.003;EUR_AF=0.0258;SAS_AF=0.0051;AA=T|||;VT=SNP
11	24726125	rs79667235	C	A	100	PASS	AC=93;AF=0.0185703;AN=5008;NS=2504;DP=12090;EAS_AF=0.002;AMR_AF=0.0187;AFR_AF=0.0144;EUR_AF=0.0457;SAS_AF=0.0133;AA=C|||;VT=SNP
11	24726195	rs79537908	A	G	100	PASS	AC=31;AF=0.0061901;AN=5008;NS=2504;DP=13285;EAS_AF=0.001;AMR_AF=0.013;AFR_AF=0;EUR_AF=0.0209;SAS_AF=0;AA=a|||;VT=SNP
11	24726505	rs12099323	T	C	100	PASS	AC=436;AF=0.0870607;AN=5008;NS=2504;DP=14250;EAS_AF=0.003;AMR_AF=0.072;AFR_AF=0.0825;EUR_AF=0.1541;SAS_AF=0.1217;AA=T|||;VT=SNP
11	24726777	rs71476394	C	G	100	PASS	AC=64;AF=0.0127796;AN=5008;NS=2504;DP=14114;EAS_AF=0.001;AMR_AF=0.0072;AFR_AF=0.0008;EUR_AF=0.0229;SAS_AF=0.0348;AA=C|||;VT=SNP
11	24726825	rs12099324	T	G	100	PASS	AC=460;AF=0.091853;AN=5008;NS=2504;DP=14941;EAS_AF=0.003;AMR_AF=0.0648;AFR_AF=0.0953;EUR_AF=0.1441;SAS_AF=0.1442;AA=T|||;VT=SNP
11	24726922	rs12790301	A	G	100	PASS	AC=1062;AF=0.212061;AN=5008;NS=2504;DP=15967;EAS_AF=0.2113;AMR_AF=0.1527;AFR_AF=0.2352;EUR_AF=0.1958;SAS_AF=0.2403;AA=A|||;VT=SNP
11	24727178	rs74528759	G	A	100	PASS	AC=80;AF=0.0159744;AN=5008;NS=2504;DP=16132;EAS_AF=0.001;AMR_AF=0.0231;AFR_AF=0.0045;EUR_AF=0.0437;SAS_AF=0.0133;AA=G|||;VT=SNP
11	24727994	rs6484068	A	G	100	PASS	AC=3847;AF=0.768171;AN=5008;NS=2504;DP=17391;EAS_AF=0.9812;AMR_AF=0.5951;AFR_AF=0.6641;EUR_AF=0.7724;SAS_AF=0.8078;AA=G|||;VT=SNP
11	24728006	rs6484069	A	G	100	PASS	AC=3822;AF=0.763179;AN=5008;NS=2504;DP=17208;EAS_AF=0.9812;AMR_AF=0.5879;AFR_AF=0.6483;EUR_AF=0.7734;SAS_AF=0.8078;AA=G|||;VT=SNP
11	24728229	rs10834437	T	C	100	PASS	AC=1984;AF=0.396166;AN=5008;NS=2504;DP=17161;EAS_AF=0.748;AMR_AF=0.2839;AFR_AF=0.2103;EUR_AF=0.3241;SAS_AF=0.4387;AA=T|||;VT=SNP
11	24728237	rs10834438	C	T	100	PASS	AC=1970;AF=0.393371;AN=5008;NS=2504;DP=17128;EAS_AF=0.748;AMR_AF=0.281;AFR_AF=0.2103;EUR_AF=0.3151;SAS_AF=0.4356;AA=C|||;VT=SNP
11	24728435	rs111589976	T	G	100	PASS	AC=49;AF=0.00978435;AN=5008;NS=2504;DP=14778;EAS_AF=0;AMR_AF=0.0144;AFR_AF=0.0008;EUR_AF=0.0368;SAS_AF=0.001;AA=T|||;VT=SNP
11	24728579	rs4612806	A	G	100	PASS	AC=3349;AF=0.66873;AN=5008;NS=2504;DP=13040;EAS_AF=0.9762;AMR_AF=0.4769;AFR_AF=0.531;EUR_AF=0.5855;SAS_AF=0.7597;AA=A|||;VT=SNP
11	24729340	rs71476396	C	T	100	PASS	AC=644;AF=0.128594;AN=5008;NS=2504;DP=18869;EAS_AF=0.2272;AMR_AF=0.1023;AFR_AF=0.0159;EUR_AF=0.1421;SAS_AF=0.184;AA=C|||;VT=SNP
11	24729374	rs143192458	G	C	100	PASS	AC=123;AF=0.0245607;AN=5008;NS=2504;DP=18381;EAS_AF=0;AMR_AF=0.0562;AFR_AF=0.0015;EUR_AF=0.0755;SAS_AF=0.0061;AA=G|||;VT=SNP
11	24729768	rs34615540	A	C	100	PASS	AC=646;AF=0.128994;AN=5008;NS=2504;DP=18111;EAS_AF=0.2222;AMR_AF=0.1023;AFR_AF=0.0166;EUR_AF=0.1431;SAS_AF=0.1892;AA=A|||;VT=SNP
11	24729783	rs7395506	C	T	100	PASS	AC=3082;AF=0.615415;AN=5008;NS=2504;DP=17853;EAS_AF=0.9762;AMR_AF=0.4179;AFR_AF=0.5401;EUR_AF=0.4712;SAS_AF=0.6339;AA=T|||;VT=SNP
11	24731351	rs6416040	G	C	100	PASS	AC=4038;AF=0.80631;AN=5008;NS=2504;DP=16514;EAS_AF=0.9782;AMR_AF=0.6052;AFR_AF=0.798;EUR_AF=0.7724;SAS_AF=0.818;AA=C|||;VT=SNP
11	24731531	rs4278517	T	C	100	PASS	AC=2251;AF=0.449481;AN=5008;NS=2504;DP=17299;EAS_AF=0.748;AMR_AF=0.379;AFR_AF=0.2496;EUR_AF=0.4443;SAS_AF=0.4673;AA=T|||;VT=SNP
11	24732061	rs71476397	G	A	100	PASS	AC=654;AF=0.130591;AN=5008;NS=2504;DP=16832;EAS_AF=0.2242;AMR_AF=0.1023;AFR_AF=0.0166;EUR_AF=0.1412;SAS_AF=0.1973;AA=G|||;VT=SNP
11	24732370	rs6484070	T	C	100	PASS	AC=3859;AF=0.770567;AN=5008;NS=2504;DP=15912;EAS_AF=0.9782;AMR_AF=0.5187;AFR_AF=0.8116;EUR_AF=0.6571;SAS_AF=0.7965;AA=C|||;VT=SNP
11	24732975	rs191559374	G	A	100	PASS	AC=32;AF=0.00638978;AN=5008;NS=2504;DP=9907;EAS_AF=0;AMR_AF=0.0086;AFR_AF=0;EUR_AF=0.0209;SAS_AF=0.0051;AA=G|||;VT=SNP
11	24733051	rs1545954	G	T	100	PASS	AC=4351;AF=0.86881;AN=5008;NS=2504;DP=10189;EAS_AF=0.997;AMR_AF=0.9063;AFR_AF=0.7927;EUR_AF=0.8499;SAS_AF=0.8323;AA=T|||;VT=SNP
11	24733054	rs74578985	G	A	100	PASS	AC=783;AF=0.15635;AN=5008;NS=2504;DP=10518;EAS_AF=0.0278;AMR_AF=0.3098;AFR_AF=0.0968;EUR_AF=0.2515;SAS_AF=0.1626;AA=G|||;VT=SNP
11	24733078	rs75705076	C	A	100	PASS	AC=610;AF=0.121805;AN=5008;NS=2504;DP=11774;EAS_AF=0.003;AMR_AF=0.085;AFR_AF=0.1838;EUR_AF=0.1461;SAS_AF=0.1616;AA=C|||;VT=SNP
11	24733266	rs2716456	A	G	100	PASS	AC=2434;AF=0.486022;AN=5008;NS=2504;DP=13080;EAS_AF=0.7599;AMR_AF=0.5029;AFR_AF=0.3192;EUR_AF=0.4503;SAS_AF=0.454;AA=A|||;VT=SNP
11	24733400	rs2631442	A	G	100	PASS	AC=2414;AF=0.482029;AN=5008;NS=2504;DP=15423;EAS_AF=0.7589;AMR_AF=0.5101;AFR_AF=0.2844;EUR_AF=0.4722;SAS_AF=0.454;AA=G|||;VT=SNP
11	24733553	rs2631441	A	C	100	PASS	AC=1012;AF=0.202077;AN=5008;NS=2504;DP=19501;EAS_AF=0.1419;AMR_AF=0.1902;AFR_AF=0.407;EUR_AF=0.0388;SAS_AF=0.1636;AA=A|||;VT=SNP
11	24734390	rs17307006	T	C	100	PASS	AC=63;AF=0.0125799;AN=5008;NS=2504;DP=18650;EAS_AF=0.002;AMR_AF=0.0303;AFR_AF=0.0023;EUR_AF=0.0268;SAS_AF=0.0102;AA=T|||;VT=SNP
11	24734692	rs142870061	T	A	100	PASS	AC=51;AF=0.0101837;AN=5008;NS=2504;DP=17711;EAS_AF=0;AMR_AF=0.0144;AFR_AF=0.0038;EUR_AF=0.0318;SAS_AF=0.0041;AA=T|||;VT=SNP
11	24734804	rs2029192	T	C	100	PASS	AC=1394;AF=0.278355;AN=5008;NS=2504;DP=17257;EAS_AF=0.1558;AMR_AF=0.3184;AFR_AF=0.5174;EUR_AF=0.0706;SAS_AF=0.2669;AA=T|||;VT=SNP
11	24735826	rs2029191	C	G	100	PASS	AC=4001;AF=0.798922;AN=5008;NS=2504;DP=14557;EAS_AF=0.6895;AMR_AF=0.8487;AFR_AF=0.9637;EUR_AF=0.7386;SAS_AF=0.7157;AA=G|||;VT=SNP
11	24736493	rs10834444	C	A	100	PASS	AC=1149;AF=0.229433;AN=5008;NS=2504;DP=17645;EAS_AF=0.0992;AMR_AF=0.2637;AFR_AF=0.1967;EUR_AF=0.3787;SAS_AF=0.2301;AA=C|||;VT=SNP
11	24736523	rs10834445	C	A	100	PASS	AC=1150;AF=0.229633;AN=5008;NS=2504;DP=17626;EAS_AF=0.0992;AMR_AF=0.2651;AFR_AF=0.1967;EUR_AF=0.3787;SAS_AF=0.2301;AA=C|||;VT=SNP
11	24736616	rs2631439	T	A	100	PASS	AC=1306;AF=0.260783;AN=5008;NS=2504;DP=19379;EAS_AF=0.1577;AMR_AF=0.3098;AFR_AF=0.4584;EUR_AF=0.0666;SAS_AF=0.2648;AA=T|||;VT=SNP
11	24736656	rs10834446	A	C	100	PASS	AC=1151;AF=0.229832;AN=5008;NS=2504;DP=20237;EAS_AF=0.0992;AMR_AF=0.2651;AFR_AF=0.1967;EUR_AF=0.3787;SAS_AF=0.2311;AA=C|||;VT=SNP
11	24736803	rs11028114	G	A	100	PASS	AC=1149;AF=0.229433;AN=5008;NS=2504;DP=13016;EAS_AF=0.0982;AMR_AF=0.2651;AFR_AF=0.1967;EUR_AF=0.3787;SAS_AF=0.2301;AA=A|||;VT=SNP
11	24737283	rs79800211	T	A	100	PASS	AC=45;AF=0.00898562;AN=5008;NS=2504;DP=16053;EAS_AF=0;AMR_AF=0.0058;AFR_AF=0.0023;EUR_AF=0.0318;SAS_AF=0.0061;AA=T|||;VT=SNP
11	24737422	rs10834447	G	A	100	PASS	AC=1147;AF=0.229034;AN=5008;NS=2504;DP=14451;EAS_AF=0.0982;AMR_AF=0.2651;AFR_AF=0.1967;EUR_AF=0.3767;SAS_AF=0.2301;AA=A|||;VT=SNP
11	24737508	rs145261345	A	G	100	PASS	AC=66;AF=0.0131789;AN=5008;NS=2504;DP=14892;EAS_AF=0;AMR_AF=0.0058;AFR_AF=0.0008;EUR_AF=0.0109;SAS_AF=0.0511;AA=A|||;VT=SNP
11	24737583	rs10834448	G	A	100	PASS	AC=1147;AF=0.229034;AN=5008;NS=2504;DP=14869;EAS_AF=0.0982;AMR_AF=0.2651;AFR_AF=0.1967;EUR_AF=0.3767;SAS_AF=0.2301;AA=g|||;VT=SNP
11	24737766	rs36020269	A	G	100	PASS	AC=705;AF=0.140775;AN=5008;NS=2504;DP=14288;EAS_AF=0.3125;AMR_AF=0.0951;AFR_AF=0.0144;EUR_AF=0.1342;SAS_AF=0.1738;AA=A|||;VT=SNP
11	24738903	rs66616480	A	G	100	PASS	AC=1134;AF=0.226438;AN=5008;NS=2504;DP=13919;EAS_AF=0.4296;AMR_AF=0.2435;AFR_AF=0.0318;EUR_AF=0.2932;SAS_AF=0.1994;AA=A|||;VT=SNP
11	24739047	rs12803102	G	A	100	PASS	AC=1177;AF=0.235024;AN=5008;NS=2504;DP=12629;EAS_AF=0.1052;AMR_AF=0.2651;AFR_AF=0.2012;EUR_AF=0.3767;SAS_AF=0.2474;AA=G|||;VT=SNP
11	24739079	rs12807784	G	T	100	PASS	AC=1160;AF=0.231629;AN=5008;NS=2504;DP=12341;EAS_AF=0.1052;AMR_AF=0.2637;AFR_AF=0.1891;EUR_AF=0.3767;SAS_AF=0.2474;AA=G|||;VT=SNP
11	24739183	rs61875727	G	A	100	PASS	AC=855;AF=0.170727;AN=5008;NS=2504;DP=13597;EAS_AF=0.0972;AMR_AF=0.2133;AFR_AF=0.1203;EUR_AF=0.2525;SAS_AF=0.2004;AA=G|||;VT=SNP
11	24739699	rs11028124	C	T	100	PASS	AC=1158;AF=0.23123;AN=5008;NS=2504;DP=17871;EAS_AF=0.1042;AMR_AF=0.2637;AFR_AF=0.1891;EUR_AF=0.3767;SAS_AF=0.2464;AA=C|||;VT=SNP
11	24739804	rs10834449	G	A	100	PASS	AC=2417;AF=0.482628;AN=5008;NS=2504;DP=19851;EAS_AF=0.5347;AMR_AF=0.5101;AFR_AF=0.3207;EUR_AF=0.66;SAS_AF=0.4458;AA=A|||;VT=SNP
11	24740152	rs11028125	G	A	100	PASS	AC=1173;AF=0.234225;AN=5008;NS=2504;DP=17478;EAS_AF=0.1042;AMR_AF=0.2651;AFR_AF=0.1997;EUR_AF=0.3767;SAS_AF=0.2464;AA=A|||;VT=SNP
11	24740434	rs2716458	C	T	100	PASS	AC=1306;AF=0.260783;AN=5008;NS=2504;DP=14505;EAS_AF=0.1558;AMR_AF=0.3098;AFR_AF=0.4599;EUR_AF=0.0666;SAS_AF=0.2648;AA=C|||;VT=SNP
11	24740967	rs1021262	G	C	100	PASS	AC=1295;AF=0.258586;AN=5008;NS=2504;DP=16628;EAS_AF=0.1071;AMR_AF=0.2695;AFR_AF=0.2806;EUR_AF=0.3777;SAS_AF=0.2546;AA=C|||;VT=SNP
11	24741282	rs727749	C	T	100	PASS	AC=1197;AF=0.239018;AN=5008;NS=2504;DP=17890;EAS_AF=0.1062;AMR_AF=0.2709;AFR_AF=0.2073;EUR_AF=0.3817;SAS_AF=0.2495;AA=C|||;VT=SNP
11	24741384	rs2631438	A	G	100	PASS	AC=1034;AF=0.20647;AN=5008;NS=2504;DP=17212;EAS_AF=0.1577;AMR_AF=0.2867;AFR_AF=0.2663;EUR_AF=0.0636;SAS_AF=0.2658;AA=A|||;VT=SNP
11	24741659	rs12798374	C	T	100	PASS	AC=677;AF=0.135184;AN=5008;NS=2504;DP=15409;EAS_AF=0.3065;AMR_AF=0.0893;AFR_AF=0.0068;EUR_AF=0.1292;SAS_AF=0.1708;AA=C|||;VT=SNP
11	24741715	rs727750	A	G	100	PASS	AC=1198;AF=0.239217;AN=5008;NS=2504;DP=14776;EAS_AF=0.1052;AMR_AF=0.2709;AFR_AF=0.2073;EUR_AF=0.3827;SAS_AF=0.2505;AA=A|||;VT=SNP
11	24741757	rs1021261	G	T	100	PASS	AC=1308;AF=0.261182;AN=5008;NS=2504;DP=13989;EAS_AF=0.1052;AMR_AF=0.2752;AFR_AF=0.289;EUR_AF=0.3817;SAS_AF=0.2505;AA=G|||;VT=SNP
11	24741841	rs10834450	T	A	100	PASS	AC=1125;AF=0.224641;AN=5008;NS=2504;DP=14480;EAS_AF=0.4216;AMR_AF=0.245;AFR_AF=0.0325;EUR_AF=0.2932;SAS_AF=0.1963;AA=T|||;VT=SNP
11	24742475	rs2129363	T	C	100	PASS	AC=1379;AF=0.275359;AN=5008;NS=2504;DP=17208;EAS_AF=0.1081;AMR_AF=0.2824;AFR_AF=0.3313;EUR_AF=0.3837;SAS_AF=0.2556;AA=C|||;VT=SNP
11	24742618	rs10834451	G	A	100	PASS	AC=1320;AF=0.263578;AN=5008;NS=2504;DP=17872;EAS_AF=0.1081;AMR_AF=0.2752;AFR_AF=0.2927;EUR_AF=0.3817;SAS_AF=0.2546;AA=A|||;VT=SNP
11	24742932	rs4254071	T	C	100	PASS	AC=978;AF=0.195288;AN=5008;NS=2504;DP=15399;EAS_AF=0.3155;AMR_AF=0.1412;AFR_AF=0.0113;EUR_AF=0.2654;SAS_AF=0.2863;AA=T|||;VT=SNP
11	24743063	rs1027016	G	A	100	PASS	AC=1315;AF=0.26258;AN=5008;NS=2504;DP=14730;EAS_AF=0.1081;AMR_AF=0.2752;AFR_AF=0.2927;EUR_AF=0.3817;SAS_AF=0.2495;AA=A|||;VT=SNP
11	24743364	rs10834452	C	T	100	PASS	AC=1200;AF=0.239617;AN=5008;NS=2504;DP=14080;EAS_AF=0.1052;AMR_AF=0.2709;AFR_AF=0.211;EUR_AF=0.3817;SAS_AF=0.2485;AA=C|||;VT=SNP
11	24743759	rs10834453	A	G	100	PASS	AC=1133;AF=0.226238;AN=5008;NS=2504;DP=16557;EAS_AF=0.4266;AMR_AF=0.245;AFR_AF=0.0318;EUR_AF=0.2932;SAS_AF=0.2004;AA=A|||;VT=SNP
11	24743932	rs2129362	C	T	100	PASS	AC=1306;AF=0.260783;AN=5008;NS=2504;DP=16217;EAS_AF=0.1052;AMR_AF=0.2752;AFR_AF=0.2927;EUR_AF=0.3817;SAS_AF=0.2434;AA=T|||;VT=SNP
11	24744592	rs1994373	T	C	100	PASS	AC=1127;AF=0.22504;AN=5008;NS=2504;DP=18827;EAS_AF=0.4236;AMR_AF=0.2435;AFR_AF=0.0325;EUR_AF=0.2952;SAS_AF=0.1953;AA=T|||;VT=SNP
11	24745224	rs4412757	G	A	100	PASS	AC=1308;AF=0.261182;AN=5008;NS=2504;DP=13452;EAS_AF=0.1062;AMR_AF=0.2752;AFR_AF=0.2897;EUR_AF=0.3817;SAS_AF=0.2485;AA=A|||;VT=SNP
11	24745238	rs993991	A	G	100	PASS	AC=1308;AF=0.261182;AN=5008;NS=2504;DP=13471;EAS_AF=0.1062;AMR_AF=0.2752;AFR_AF=0.2897;EUR_AF=0.3817;SAS_AF=0.2485;AA=G|||;VT=SNP
11	24745449	rs4460805	A	G	100	PASS	AC=1317;AF=0.262979;AN=5008;NS=2504;DP=15271;EAS_AF=0.1091;AMR_AF=0.2752;AFR_AF=0.2897;EUR_AF=0.3817;SAS_AF=0.2546;AA=A|||;VT=SNP
11	24745787	rs11028126	T	C	100	PASS	AC=1176;AF=0.234824;AN=5008;NS=2504;DP=17790;EAS_AF=0.1062;AMR_AF=0.2695;AFR_AF=0.1982;EUR_AF=0.3817;SAS_AF=0.2413;AA=T|||;VT=SNP
11	24745835	rs74580572	G	C	100	PASS	AC=675;AF=0.134784;AN=5008;NS=2504;DP=17720;EAS_AF=0.3056;AMR_AF=0.0893;AFR_AF=0.0068;EUR_AF=0.1282;SAS_AF=0.1708;AA=G|||;VT=SNP
11	24745858	rs2631437	C	G	100	PASS	AC=2339;AF=0.467053;AN=5008;NS=2504;DP=17738;EAS_AF=0.2669;AMR_AF=0.5634;AFR_AF=0.5477;EUR_AF=0.4443;SAS_AF=0.5194;AA=A|||;VT=SNP
11	24745937	rs61875728	A	G	100	PASS	AC=279;AF=0.0557109;AN=5008;NS=2504;DP=15512;EAS_AF=0;AMR_AF=0.0951;AFR_AF=0.0144;EUR_AF=0.1581;SAS_AF=0.0358;AA=A|||;VT=SNP
11	24746061	rs10767241	A	G	100	PASS	AC=1377;AF=0.27496;AN=5008;NS=2504;DP=16669;EAS_AF=0.1091;AMR_AF=0.2824;AFR_AF=0.3298;EUR_AF=0.3837;SAS_AF=0.2546;AA=G|||;VT=SNP
11	24746235	rs2631436	A	G	100	PASS	AC=1406;AF=0.280751;AN=5008;NS=2504;DP=18011;EAS_AF=0.1597;AMR_AF=0.3184;AFR_AF=0.5234;EUR_AF=0.0686;SAS_AF=0.2689;AA=A|||;VT=SNP
11	24746411	rs142151246	C	A	100	PASS	AC=19;AF=0.00379393;AN=5008;NS=2504;DP=16585;EAS_AF=0;AMR_AF=0.0029;AFR_AF=0;EUR_AF=0.0169;SAS_AF=0;AA=C|||;VT=SNP
11	24746486	rs2631435	T	A	100	PASS	AC=1023;AF=0.204273;AN=5008;NS=2504;DP=16035;EAS_AF=0.1577;AMR_AF=0.2882;AFR_AF=0.2579;EUR_AF=0.0636;SAS_AF=0.2648;AA=T|||;VT=SNP
11	24746789	rs10767242	G	A	100	PASS	AC=1308;AF=0.261182;AN=5008;NS=2504;DP=14155;EAS_AF=0.1062;AMR_AF=0.2752;AFR_AF=0.2897;EUR_AF=0.3817;SAS_AF=0.2485;AA=G|||;VT=SNP
11	24746898	rs10834454	C	A	100	PASS	AC=1197;AF=0.239018;AN=5008;NS=2504;DP=13604;EAS_AF=0.1062;AMR_AF=0.2709;AFR_AF=0.208;EUR_AF=0.3817;SAS_AF=0.2485;AA=C|||;VT=SNP
11	24746937	rs2716459	A	C	100	PASS	AC=4023;AF=0.803315;AN=5008;NS=2504;DP=13199;EAS_AF=0.6905;AMR_AF=0.8545;AFR_AF=0.9713;EUR_AF=0.7435;SAS_AF=0.7178;AA=C|||;VT=SNP
11	24747024	rs10834456	T	G	100	PASS	AC=1320;AF=0.263578;AN=5008;NS=2504;DP=12926;EAS_AF=0.1101;AMR_AF=0.2752;AFR_AF=0.2897;EUR_AF=0.3817;SAS_AF=0.2566;AA=G|||;VT=SNP
11	24747040	rs10834457	A	G	100	PASS	AC=1321;AF=0.263778;AN=5008;NS=2504;DP=13237;EAS_AF=0.1101;AMR_AF=0.2752;AFR_AF=0.2905;EUR_AF=0.3817;SAS_AF=0.2566;AA=G|||;VT=SNP
11	24747054	rs2171259	T	G	100	PASS	AC=1022;AF=0.204073;AN=5008;NS=2504;DP=13233;EAS_AF=0.1567;AMR_AF=0.2882;AFR_AF=0.2572;EUR_AF=0.0636;SAS_AF=0.2658;AA=T|||;VT=SNP
11	24747203	rs10834458	G	C	100	PASS	AC=1316;AF=0.26278;AN=5008;NS=2504;DP=15202;EAS_AF=0.1091;AMR_AF=0.2752;AFR_AF=0.289;EUR_AF=0.3817;SAS_AF=0.2546;AA=G|||;VT=SNP
11	24747585	rs10834459	A	T	100	PASS	AC=1197;AF=0.239018;AN=5008;NS=2504;DP=16833;EAS_AF=0.1062;AMR_AF=0.2709;AFR_AF=0.208;EUR_AF=0.3817;SAS_AF=0.2485;AA=A|||;VT=SNP
11	24747926	rs10767243	C	T	100	PASS	AC=1308;AF=0.261182;AN=5008;NS=2504;DP=12804;EAS_AF=0.1062;AMR_AF=0.2752;AFR_AF=0.2897;EUR_AF=0.3817;SAS_AF=0.2485;AA=C|||;VT=SNP
11	24747992	rs2631434	C	G	100	PASS	AC=1358;AF=0.271166;AN=5008;NS=2504;DP=12948;EAS_AF=0.1577;AMR_AF=0.317;AFR_AF=0.4932;EUR_AF=0.0676;SAS_AF=0.2648;AA=C|||;VT=SNP
11	24748073	rs143784338	C	T	100	PASS	AC=28;AF=0.00559105;AN=5008;NS=2504;DP=14234;EAS_AF=0;AMR_AF=0.0058;AFR_AF=0;EUR_AF=0.0179;SAS_AF=0.0061;AA=C|||;VT=SNP
11	24748423	rs2068719	T	C	100	PASS	AC=755;AF=0.150759;AN=5008;NS=2504;DP=16466;EAS_AF=0.1726;AMR_AF=0.1902;AFR_AF=0.0204;EUR_AF=0.2525;SAS_AF=0.1718;AA=T|||;VT=SNP
11	24748711	rs993029	A	G	100	PASS	AC=4030;AF=0.804712;AN=5008;NS=2504;DP=15905;EAS_AF=0.6954;AMR_AF=0.8545;AFR_AF=0.9713;EUR_AF=0.7435;SAS_AF=0.7198;AA=G|||;VT=SNP
11	24749177	rs6484071	G	A	100	PASS	AC=2459;AF=0.491014;AN=5008;NS=2504;DP=16779;EAS_AF=0.5367;AMR_AF=0.5202;AFR_AF=0.3351;EUR_AF=0.666;SAS_AF=0.454;AA=A|||;VT=SNP
11	24749376	rs2631433	T	G	100	PASS	AC=4030;AF=0.804712;AN=5008;NS=2504;DP=14677;EAS_AF=0.6954;AMR_AF=0.8545;AFR_AF=0.9713;EUR_AF=0.7435;SAS_AF=0.7198;AA=G|||;VT=SNP
11	24749416	rs7109115	T	A	100	PASS	AC=1327;AF=0.264976;AN=5008;NS=2504;DP=15191;EAS_AF=0.1062;AMR_AF=0.2767;AFR_AF=0.3018;EUR_AF=0.3817;SAS_AF=0.2505;AA=T|||;VT=SNP
11	24749487	rs7123304	A	G	100	PASS	AC=1311;AF=0.261781;AN=5008;NS=2504;DP=16437;EAS_AF=0.1062;AMR_AF=0.2752;AFR_AF=0.2897;EUR_AF=0.3827;SAS_AF=0.2505;AA=A|||;VT=SNP
11	24749696	rs10767244	A	T	100	PASS	AC=1291;AF=0.257788;AN=5008;NS=2504;DP=16310;EAS_AF=0.1052;AMR_AF=0.2752;AFR_AF=0.2867;EUR_AF=0.3688;SAS_AF=0.2495;AA=A|||;VT=SNP
11	24749824	rs10500988	C	T	100	PASS	AC=1154;AF=0.230431;AN=5008;NS=2504;DP=17559;EAS_AF=0.1052;AMR_AF=0.268;AFR_AF=0.1921;EUR_AF=0.3638;SAS_AF=0.2474;AA=C|||;VT=SNP
11	24749839	rs10767245	A	G	100	PASS	AC=1433;AF=0.286142;AN=5008;NS=2504;DP=17913;EAS_AF=0.1052;AMR_AF=0.2882;AFR_AF=0.3926;EUR_AF=0.3638;SAS_AF=0.2474;AA=G|||;VT=SNP
11	24750113	rs58644538	C	T	100	PASS	AC=656;AF=0.13099;AN=5008;NS=2504;DP=18323;EAS_AF=0;AMR_AF=0.1383;AFR_AF=0.2958;EUR_AF=0.0924;SAS_AF=0.0777;AA=T|||;VT=SNP
11	24750211	rs10834460	A	G	100	PASS	AC=2366;AF=0.472444;AN=5008;NS=2504;DP=19020;EAS_AF=0.2431;AMR_AF=0.5187;AFR_AF=0.6157;EUR_AF=0.5885;SAS_AF=0.363;AA=A|||;VT=SNP
11	24750454	rs2716460	A	G	100	PASS	AC=2723;AF=0.54373;AN=5008;NS=2504;DP=17248;EAS_AF=0.5446;AMR_AF=0.6124;AFR_AF=0.4433;EUR_AF=0.671;SAS_AF=0.499;AA=A|||;VT=SNP
11	24750572	rs72884424	T	A	100	PASS	AC=46;AF=0.0091853;AN=5008;NS=2504;DP=19088;EAS_AF=0;AMR_AF=0.0187;AFR_AF=0.0038;EUR_AF=0.0219;SAS_AF=0.0061;AA=T|||;VT=SNP
11	24750842	rs7128434	G	A	100	PASS	AC=2822;AF=0.563498;AN=5008;NS=2504;DP=18169;EAS_AF=0.4395;AMR_AF=0.5951;AFR_AF=0.8116;EUR_AF=0.4831;SAS_AF=0.4162;AA=A|||;VT=SNP;EX_TARGET
11	24750980	rs2716461	G	A	100	PASS	AC=2664;AF=0.531949;AN=5008;NS=2504;DP=17643;EAS_AF=0.4474;AMR_AF=0.6513;AFR_AF=0.6157;EUR_AF=0.5815;SAS_AF=0.3701;AA=A|||;VT=SNP
11	24751014	rs2716462	T	A	100	PASS	AC=3284;AF=0.655751;AN=5008;NS=2504;DP=16889;EAS_AF=0.4484;AMR_AF=0.7219;AFR_AF=0.9183;EUR_AF=0.7127;SAS_AF=0.409;AA=T|||;VT=SNP
11	24751105	rs1486713	G	C	100	PASS	AC=3282;AF=0.655351;AN=5008;NS=2504;DP=15722;EAS_AF=0.4554;AMR_AF=0.7277;AFR_AF=0.9153;EUR_AF=0.7137;SAS_AF=0.3988;AA=C|||;VT=SNP
11	24751316	rs2716463	T	A	100	PASS	AC=3283;AF=0.655551;AN=5008;NS=2504;DP=15612;EAS_AF=0.4554;AMR_AF=0.7233;AFR_AF=0.9039;EUR_AF=0.7147;SAS_AF=0.4172;AA=T|||;VT=SNP
11	24751408	rs12805543	A	G	100	PASS	AC=987;AF=0.197085;AN=5008;NS=2504;DP=18546;EAS_AF=0.004;AMR_AF=0.2233;AFR_AF=0.3351;EUR_AF=0.2346;SAS_AF=0.1524;AA=A|||;VT=SNP
11	24751542	rs2716464	A	G	100	PASS	AC=3286;AF=0.65615;AN=5008;NS=2504;DP=17681;EAS_AF=0.4554;AMR_AF=0.7248;AFR_AF=0.9039;EUR_AF=0.7147;SAS_AF=0.4192;AA=G|||;VT=SNP
11	24751744	rs4923205	G	T	100	PASS	AC=1851;AF=0.369609;AN=5008;NS=2504;DP=18213;EAS_AF=0.5268;AMR_AF=0.3112;AFR_AF=0.115;EUR_AF=0.3559;SAS_AF=0.6074;AA=G|||;VT=SNP
11	24751798	rs1486712	G	A	100	PASS	AC=3146;AF=0.628195;AN=5008;NS=2504;DP=19872;EAS_AF=0.4712;AMR_AF=0.6902;AFR_AF=0.8843;EUR_AF=0.6451;SAS_AF=0.3824;AA=A|||;VT=SNP
11	24751859	rs4923206	A	G	100	PASS	AC=346;AF=0.0690895;AN=5008;NS=2504;DP=20091;EAS_AF=0.0079;AMR_AF=0.0562;AFR_AF=0.0991;EUR_AF=0.1302;SAS_AF=0.0378;AA=a|||;VT=SNP
11	24751879	rs17234959	G	C	100	PASS	AC=157;AF=0.0313498;AN=5008;NS=2504;DP=19256;EAS_AF=0.001;AMR_AF=0.0476;AFR_AF=0.0038;EUR_AF=0.1054;SAS_AF=0.0123;AA=G|||;VT=SNP
11	24751895	rs10500989	A	G	100	PASS	AC=1337;AF=0.266973;AN=5008;NS=2504;DP=18528;EAS_AF=0.5188;AMR_AF=0.3905;AFR_AF=0.0363;EUR_AF=0.3042;SAS_AF=0.1933;AA=A|||;VT=SNP
11	24752480	rs2716455	A	T	100	PASS	AC=3321;AF=0.663139;AN=5008;NS=2504;DP=18708;EAS_AF=0.5258;AMR_AF=0.7334;AFR_AF=0.9002;EUR_AF=0.672;SAS_AF=0.4254;AA=A|||;VT=SNP
11	24752498	rs112338749	A	G	100	PASS	AC=16;AF=0.00319489;AN=5008;NS=2504;DP=18607;EAS_AF=0;AMR_AF=0.0058;AFR_AF=0;EUR_AF=0.0099;SAS_AF=0.002;AA=A|||;VT=SNP
11	24752636	rs61875748	G	A	100	PASS	AC=116;AF=0.0231629;AN=5008;NS=2504;DP=16766;EAS_AF=0;AMR_AF=0.0231;AFR_AF=0.0023;EUR_AF=0.0746;SAS_AF=0.0225;AA=G|||;VT=SNP
11	24752709	rs7928979	C	T	100	PASS	AC=1349;AF=0.269369;AN=5008;NS=2504;DP=16069;EAS_AF=0.5109;AMR_AF=0.402;AFR_AF=0.0363;EUR_AF=0.3141;SAS_AF=0.1953;AA=C|||;VT=SNP
11	24753049	rs72884426	T	C	100	PASS	AC=1360;AF=0.271565;AN=5008;NS=2504;DP=15230;EAS_AF=0.5119;AMR_AF=0.4049;AFR_AF=0.0416;EUR_AF=0.3141;SAS_AF=0.1963;AA=T|||;VT=SNP
11	24753430	rs16913118	C	T	100	PASS	AC=980;AF=0.195687;AN=5008;NS=2504;DP=17980;EAS_AF=0.002;AMR_AF=0.196;AFR_AF=0.3926;EUR_AF=0.1849;SAS_AF=0.1401;AA=C|||;VT=SNP
11	24753539	rs2716454	A	G	100	PASS	AC=1393;AF=0.278155;AN=5008;NS=2504;DP=16927;EAS_AF=0.0109;AMR_AF=0.2233;AFR_AF=0.6604;EUR_AF=0.1948;SAS_AF=0.1616;AA=G|||;VT=SNP
11	24754037	rs1386249	A	T	100	PASS	AC=3355;AF=0.669928;AN=5008;NS=2504;DP=17113;EAS_AF=0.5556;AMR_AF=0.8646;AFR_AF=0.6717;EUR_AF=0.7525;SAS_AF=0.5624;AA=T|||;VT=SNP
11	24754364	rs2716453	G	A	100	PASS	AC=1763;AF=0.352037;AN=5008;NS=2504;DP=17428;EAS_AF=0.005;AMR_AF=0.3804;AFR_AF=0.5567;EUR_AF=0.4911;SAS_AF=0.2699;AA=A|||;VT=SNP
11	24754561	rs72884431	C	A	100	PASS	AC=23;AF=0.00459265;AN=5008;NS=2504;DP=16663;EAS_AF=0;AMR_AF=0.0086;AFR_AF=0.0008;EUR_AF=0.0139;SAS_AF=0.002;AA=C|||;VT=SNP
11	24754748	rs1843700	A	C	100	PASS	AC=3814;AF=0.761581;AN=5008;NS=2504;DP=15053;EAS_AF=0.6032;AMR_AF=0.8977;AFR_AF=0.8654;EUR_AF=0.7863;SAS_AF=0.6626;AA=A|||;VT=SNP
11	24754794	rs117090448	C	G	100	PASS	AC=96;AF=0.0191693;AN=5008;NS=2504;DP=15901;EAS_AF=0.002;AMR_AF=0.0317;AFR_AF=0.0045;EUR_AF=0.0447;SAS_AF=0.0215;AA=C|||;VT=SNP
11	24755236	rs1843703	C	G	100	PASS	AC=3803;AF=0.759385;AN=5008;NS=2504;DP=14379;EAS_AF=0.5982;AMR_AF=0.8991;AFR_AF=0.8623;EUR_AF=0.7813;SAS_AF=0.6646;AA=G|||;VT=SNP
11	24755708	rs7119219	C	G	100	PASS	AC=2571;AF=0.513379;AN=5008;NS=2504;DP=15694;EAS_AF=0.6052;AMR_AF=0.7161;AFR_AF=0.3321;EUR_AF=0.5497;SAS_AF=0.4826;AA=C|||;VT=SNP
11	24755786	rs2716451	T	C	100	PASS	AC=3820;AF=0.76278;AN=5008;NS=2504;DP=16360;EAS_AF=0.6091;AMR_AF=0.9006;AFR_AF=0.8638;EUR_AF=0.7813;SAS_AF=0.6677;AA=C|||;VT=SNP
11	24755797	rs2631432	C	T	100	PASS	AC=3801;AF=0.758986;AN=5008;NS=2504;DP=16311;EAS_AF=0.6042;AMR_AF=0.9006;AFR_AF=0.8533;EUR_AF=0.7813;SAS_AF=0.6677;AA=C|||;VT=SNP
11	24755827	rs11028127	T	C	100	PASS	AC=64;AF=0.0127796;AN=5008;NS=2504;DP=16330;EAS_AF=0;AMR_AF=0.0043;AFR_AF=0;EUR_AF=0.0417;SAS_AF=0.0194;AA=T|||;VT=SNP
11	24755854	rs2716450	T	C	100	PASS	AC=3805;AF=0.759784;AN=5008;NS=2504;DP=16544;EAS_AF=0.6101;AMR_AF=0.9006;AFR_AF=0.8533;EUR_AF=0.7813;SAS_AF=0.6656;AA=T|||;VT=SNP
11	24755890	rs2716449	T	C	100	PASS	AC=3806;AF=0.759984;AN=5008;NS=2504;DP=16457;EAS_AF=0.6101;AMR_AF=0.9006;AFR_AF=0.8533;EUR_AF=0.7813;SAS_AF=0.6667;AA=T|||;VT=SNP
11	24756189	rs1386254	T	C	100	PASS	AC=3805;AF=0.759784;AN=5008;NS=2504;DP=15899;EAS_AF=0.6101;AMR_AF=0.9006;AFR_AF=0.8525;EUR_AF=0.7813;SAS_AF=0.6667;AA=T|||;VT=SNP
11	24756495	rs11028129	G	A	100	PASS	AC=2467;AF=0.492612;AN=5008;NS=2504;DP=17527;EAS_AF=0.5933;AMR_AF=0.7205;AFR_AF=0.2776;EUR_AF=0.5517;SAS_AF=0.4571;AA=G|||;VT=SNP
11	24756554	rs970932	G	A	100	PASS	AC=3437;AF=0.686302;AN=5008;NS=2504;DP=18481;EAS_AF=0.6012;AMR_AF=0.8804;AFR_AF=0.6316;EUR_AF=0.7783;SAS_AF=0.6155;AA=A|||;VT=SNP
11	24756742	rs970931	A	G	100	PASS	AC=1995;AF=0.398363;AN=5008;NS=2504;DP=21311;EAS_AF=0.0317;AMR_AF=0.379;AFR_AF=0.7595;EUR_AF=0.4076;SAS_AF=0.2924;AA=G|||;VT=SNP
11	24756847	rs2716448	T	G	100	PASS	AC=1990;AF=0.397364;AN=5008;NS=2504;DP=18810;EAS_AF=0.0317;AMR_AF=0.3775;AFR_AF=0.7564;EUR_AF=0.4085;SAS_AF=0.2914;AA=G|||;VT=SNP
11	24756924	rs2631431	A	G	100	PASS	AC=1984;AF=0.396166;AN=5008;NS=2504;DP=18760;EAS_AF=0.0317;AMR_AF=0.3703;AFR_AF=0.7564;EUR_AF=0.4076;SAS_AF=0.2914;AA=G|||;VT=SNP
11	24757168	rs2631430	T	C	100	PASS	AC=3779;AF=0.754593;AN=5008;NS=2504;DP=17640;EAS_AF=0.6071;AMR_AF=0.9006;AFR_AF=0.8359;EUR_AF=0.7823;SAS_AF=0.6646;AA=C|||;VT=SNP
11	24757237	rs2631429	T	C	100	PASS	AC=1968;AF=0.392971;AN=5008;NS=2504;DP=17337;EAS_AF=0.0317;AMR_AF=0.3775;AFR_AF=0.7398;EUR_AF=0.4085;SAS_AF=0.2914;AA=C|||;VT=SNP
11	24757273	rs2631428	G	A	100	PASS	AC=1966;AF=0.392572;AN=5008;NS=2504;DP=17267;EAS_AF=0.0317;AMR_AF=0.3775;AFR_AF=0.7398;EUR_AF=0.4085;SAS_AF=0.2894;AA=A|||;VT=SNP
11	24757325	rs4923207	T	G	100	PASS	AC=673;AF=0.134385;AN=5008;NS=2504;DP=17315;EAS_AF=0.1151;AMR_AF=0.2565;AFR_AF=0.0144;EUR_AF=0.2197;SAS_AF=0.1421;AA=T|||;VT=SNP
11	24758120	rs4922692	A	C	100	PASS	AC=2197;AF=0.438698;AN=5008;NS=2504;DP=13387;EAS_AF=0.5843;AMR_AF=0.5548;AFR_AF=0.2965;EUR_AF=0.4453;SAS_AF=0.3916;AA=A|||;VT=SNP
11	24758170	rs4923208	A	T	100	PASS	AC=2178;AF=0.434904;AN=5008;NS=2504;DP=15286;EAS_AF=0.5754;AMR_AF=0.5519;AFR_AF=0.2912;EUR_AF=0.4443;SAS_AF=0.3916;AA=T|||;VT=SNP
11	24758238	rs2716447	A	G	100	PASS	AC=3027;AF=0.604433;AN=5008;NS=2504;DP=15261;EAS_AF=0.5724;AMR_AF=0.6988;AFR_AF=0.6437;EUR_AF=0.6252;SAS_AF=0.4959;AA=A|||;VT=SNP
11	24758432	rs17235001	A	G	100	PASS	AC=346;AF=0.0690895;AN=5008;NS=2504;DP=17601;EAS_AF=0.002;AMR_AF=0.0893;AFR_AF=0.0083;EUR_AF=0.1402;SAS_AF=0.1329;AA=A|||;VT=SNP
11	24758856	rs1906099	A	C	100	PASS	AC=3386;AF=0.676118;AN=5008;NS=2504;DP=19233;EAS_AF=0.5585;AMR_AF=0.732;AFR_AF=0.5318;EUR_AF=0.8668;SAS_AF=0.7566;AA=A|||;VT=SNP
11	24759043	rs1564994	C	T	100	PASS	AC=1607;AF=0.320887;AN=5008;NS=2504;DP=16111;EAS_AF=0.5516;AMR_AF=0.3516;AFR_AF=0.1997;EUR_AF=0.2386;SAS_AF=0.3098;AA=T|||;VT=SNP
11	24759428	rs74810558	T	G	100	PASS	AC=28;AF=0.00559105;AN=5008;NS=2504;DP=16980;EAS_AF=0;AMR_AF=0.0029;AFR_AF=0.0023;EUR_AF=0.0199;SAS_AF=0.0031;AA=T|||;VT=SNP
11	24759535	rs1564993	T	C	100	PASS	AC=1731;AF=0.345647;AN=5008;NS=2504;DP=17560;EAS_AF=0.5635;AMR_AF=0.3631;AFR_AF=0.1263;EUR_AF=0.3082;SAS_AF=0.4438;AA=T|||;VT=SNP
11	24759664	rs11028130	T	G	100	PASS	AC=949;AF=0.189497;AN=5008;NS=2504;DP=17257;EAS_AF=0.2798;AMR_AF=0.1744;AFR_AF=0.0719;EUR_AF=0.2316;SAS_AF=0.2229;AA=T|||;VT=SNP
11	24759855	rs1564992	G	A	100	PASS	AC=1724;AF=0.344249;AN=5008;NS=2504;DP=16887;EAS_AF=0.5774;AMR_AF=0.379;AFR_AF=0.1082;EUR_AF=0.3191;SAS_AF=0.4243;AA=G|||;VT=SNP;EX_TARGET
11	24760101	rs11028131	G	A	100	PASS	AC=321;AF=0.0640974;AN=5008;NS=2504;DP=18446;EAS_AF=0.0069;AMR_AF=0.0908;AFR_AF=0.0045;EUR_AF=0.172;SAS_AF=0.0736;AA=G|||;VT=SNP
11	24760672	rs137918708	G	A	100	PASS	AC=39;AF=0.00778754;AN=5008;NS=2504;DP=19023;EAS_AF=0.005;AMR_AF=0.0159;AFR_AF=0;EUR_AF=0.0129;SAS_AF=0.0102;AA=G|||;VT=SNP
11	24761061	rs144296066	G	T	100	PASS	AC=39;AF=0.00778754;AN=5008;NS=2504;DP=19525;EAS_AF=0.005;AMR_AF=0.0159;AFR_AF=0;EUR_AF=0.0129;SAS_AF=0.0102;AA=G|||;VT=SNP
11	24761290	rs117981610	G	A	100	PASS	AC=42;AF=0.00838658;AN=5008;NS=2504;DP=22149;EAS_AF=0;AMR_AF=0.0231;AFR_AF=0.0008;EUR_AF=0.0219;SAS_AF=0.0031;AA=G|||;VT=SNP
11	24761831	rs1386253	G	A	100	PASS	AC=2873;AF=0.573682;AN=5008;NS=2504;DP=20187;EAS_AF=0.5764;AMR_AF=0.5187;AFR_AF=0.6551;EUR_AF=0.5258;SAS_AF=0.5491;AA=A|||;VT=SNP
11	24762004	rs76691794	C	T	100	PASS	AC=200;AF=0.0399361;AN=5008;NS=2504;DP=17072;EAS_AF=0.005;AMR_AF=0.0259;AFR_AF=0.115;EUR_AF=0.0149;SAS_AF=0.0102;AA=T|||;VT=SNP
11	24762483	rs2716445	G	A	100	PASS	AC=1980;AF=0.395367;AN=5008;NS=2504;DP=16641;EAS_AF=0.5704;AMR_AF=0.4006;AFR_AF=0.2988;EUR_AF=0.3161;SAS_AF=0.4233;AA=A|||;VT=SNP
11	24762577	rs2631427	C	G	100	PASS	AC=2481;AF=0.495407;AN=5008;NS=2504;DP=17532;EAS_AF=0.5764;AMR_AF=0.4971;AFR_AF=0.3729;EUR_AF=0.5229;SAS_AF=0.5481;AA=G|||;VT=SNP
11	24762675	rs17307110	C	G	100	PASS	AC=1026;AF=0.204872;AN=5008;NS=2504;DP=16829;EAS_AF=0.1399;AMR_AF=0.2968;AFR_AF=0.1611;EUR_AF=0.2416;SAS_AF=0.228;AA=C|||;VT=SNP
11	24764300	rs2631426	T	C	100	PASS	AC=3054;AF=0.609824;AN=5008;NS=2504;DP=18372;EAS_AF=0.5933;AMR_AF=0.5375;AFR_AF=0.7315;EUR_AF=0.5408;SAS_AF=0.5849;AA=C|||;VT=SNP
11	24765071	rs1825729	G	A	100	PASS	AC=1403;AF=0.280152;AN=5008;NS=2504;DP=18200;EAS_AF=0.5367;AMR_AF=0.3098;AFR_AF=0.0234;EUR_AF=0.2704;SAS_AF=0.3517;AA=G|||;VT=SNP
11	24765284	rs11028134	T	C	100	PASS	AC=342;AF=0.0682907;AN=5008;NS=2504;DP=19479;EAS_AF=0.006;AMR_AF=0.0879;AFR_AF=0.0159;EUR_AF=0.175;SAS_AF=0.0798;AA=T|||;VT=SNP
11	24765363	rs1825728	A	G	100	PASS	AC=2217;AF=0.442692;AN=5008;NS=2504;DP=19242;EAS_AF=0.5774;AMR_AF=0.4236;AFR_AF=0.3752;EUR_AF=0.3628;SAS_AF=0.4908;AA=G|||;VT=SNP
11	24765515	rs2716444	C	T	100	PASS	AC=3029;AF=0.604832;AN=5008;NS=2504;DP=19569;EAS_AF=0.5794;AMR_AF=0.536;AFR_AF=0.7315;EUR_AF=0.5398;SAS_AF=0.5757;AA=T|||;VT=SNP
11	24765548	rs2631424	T	C	100	PASS	AC=2624;AF=0.523962;AN=5008;NS=2504;DP=19782;EAS_AF=0.5873;AMR_AF=0.4467;AFR_AF=0.6581;EUR_AF=0.3648;SAS_AF=0.4959;AA=T|||;VT=SNP
11	24766030	rs140108132	A	G	100	PASS	AC=23;AF=0.00459265;AN=5008;NS=2504;DP=17632;EAS_AF=0;AMR_AF=0.0043;AFR_AF=0.0008;EUR_AF=0.0139;SAS_AF=0.0051;AA=A|||;VT=SNP
11	24766146	rs2631422	T	C	100	PASS	AC=2055;AF=0.410343;AN=5008;NS=2504;DP=18201;EAS_AF=0.5734;AMR_AF=0.4135;AFR_AF=0.2602;EUR_AF=0.3598;SAS_AF=0.4949;AA=T|||;VT=SNP
11	24766491	rs75975167	C	T	100	PASS	AC=2984;AF=0.595847;AN=5008;NS=2504;DP=18155;EAS_AF=0.5784;AMR_AF=0.5303;AFR_AF=0.702;EUR_AF=0.5398;SAS_AF=0.5746;AA=c|||;VT=SNP
11	24766943	rs146789027	G	C	100	PASS	AC=37;AF=0.00738818;AN=5008;NS=2504;DP=18214;EAS_AF=0.004;AMR_AF=0.0144;AFR_AF=0;EUR_AF=0.0129;SAS_AF=0.0102;AA=G|||;VT=SNP
11	24767008	rs2716443	C	T	100	PASS	AC=1900;AF=0.379393;AN=5008;NS=2504;DP=18749;EAS_AF=0.5675;AMR_AF=0.3847;AFR_AF=0.1808;EUR_AF=0.3459;SAS_AF=0.4847;AA=C|||;VT=SNP
11	24767246	rs7925581	T	G	100	PASS	AC=581;AF=0.116014;AN=5008;NS=2504;DP=19672;EAS_AF=0.005;AMR_AF=0.0476;AFR_AF=0.3896;EUR_AF=0.0179;SAS_AF=0.0102;AA=T|||;VT=SNP
11	24767384	rs2631419	C	T	100	PASS	AC=1877;AF=0.3748;AN=5008;NS=2504;DP=18042;EAS_AF=0.5675;AMR_AF=0.3804;AFR_AF=0.18;EUR_AF=0.332;SAS_AF=0.4796;AA=C|||;VT=SNP
11	24767925	rs112976453	C	T	100	PASS	AC=32;AF=0.00638978;AN=5008;NS=2504;DP=18093;EAS_AF=0;AMR_AF=0.0159;AFR_AF=0.0008;EUR_AF=0.0169;SAS_AF=0.0031;AA=C|||;VT=SNP
11	24768120	rs71458929	T	C	100	PASS	AC=342;AF=0.0682907;AN=5008;NS=2504;DP=18910;EAS_AF=0.006;AMR_AF=0.0879;AFR_AF=0.0174;EUR_AF=0.173;SAS_AF=0.0798;AA=T|||;VT=SNP
11	24768199	rs2631418	C	G	100	PASS	AC=1854;AF=0.370208;AN=5008;NS=2504;DP=17843;EAS_AF=0.5744;AMR_AF=0.3818;AFR_AF=0.177;EUR_AF=0.334;SAS_AF=0.4499;AA=C|||;VT=SNP
11	24768905	rs10834472	A	G	100	PASS	AC=1049;AF=0.209465;AN=5008;NS=2504;DP=18343;EAS_AF=0.0129;AMR_AF=0.1455;AFR_AF=0.4365;EUR_AF=0.2207;SAS_AF=0.1391;AA=G|||;VT=SNP
11	24769313	rs10834473	G	C	100	PASS	AC=771;AF=0.153954;AN=5008;NS=2504;DP=16737;EAS_AF=0.0109;AMR_AF=0.1254;AFR_AF=0.2988;EUR_AF=0.1889;SAS_AF=0.09;AA=C|||;VT=SNP
11	24769419	rs139836305	C	T	100	PASS	AC=37;AF=0.00738818;AN=5008;NS=2504;DP=17483;EAS_AF=0.005;AMR_AF=0.0159;AFR_AF=0;EUR_AF=0.0129;SAS_AF=0.0082;AA=C|||;VT=SNP
11	24770149	rs11028136	G	C	100	PASS	AC=951;AF=0.189896;AN=5008;NS=2504;DP=14183;EAS_AF=0.1548;AMR_AF=0.2147;AFR_AF=0.1868;EUR_AF=0.1899;SAS_AF=0.2127;AA=G|||;VT=SNP
11	24770151	rs11028137	G	A	100	PASS	AC=758;AF=0.151358;AN=5008;NS=2504;DP=14056;EAS_AF=0.2173;AMR_AF=0.17;AFR_AF=0.0197;EUR_AF=0.2207;SAS_AF=0.1769;AA=G|||;VT=SNP
11	24770404	rs140807263	G	A	100	PASS	AC=46;AF=0.0091853;AN=5008;NS=2504;DP=17043;EAS_AF=0.0109;AMR_AF=0.0159;AFR_AF=0.003;EUR_AF=0.0139;SAS_AF=0.0061;AA=A|||;VT=SNP
11	24770414	rs72884462	G	A	100	PASS	AC=130;AF=0.0259585;AN=5008;NS=2504;DP=16881;EAS_AF=0.003;AMR_AF=0.0634;AFR_AF=0.003;EUR_AF=0.0368;SAS_AF=0.0429;AA=G|||;VT=SNP
11	24770487	rs75562012	T	G	100	PASS	AC=35;AF=0.00698882;AN=5008;NS=2504;DP=14956;EAS_AF=0;AMR_AF=0.0159;AFR_AF=0.0015;EUR_AF=0.0219;SAS_AF=0;AA=T|||;VT=SNP
11	24770506	rs10834474	A	T	100	PASS	AC=1782;AF=0.355831;AN=5008;NS=2504;DP=14707;EAS_AF=0.6081;AMR_AF=0.389;AFR_AF=0.0673;EUR_AF=0.3976;SAS_AF=0.4192;AA=A|||;VT=SNP
11	24770609	rs75454189	C	A	100	PASS	AC=56;AF=0.0111821;AN=5008;NS=2504;DP=15928;EAS_AF=0.0099;AMR_AF=0.0159;AFR_AF=0.0053;EUR_AF=0.0139;SAS_AF=0.0143;AA=A|||;VT=SNP
11	24770644	rs12791552	G	A	100	PASS	AC=258;AF=0.0515176;AN=5008;NS=2504;DP=15342;EAS_AF=0.0079;AMR_AF=0.062;AFR_AF=0.0129;EUR_AF=0.1431;SAS_AF=0.047;AA=G|||;VT=SNP
11	24770970	rs78232337	G	A	100	PASS	AC=53;AF=0.0105831;AN=5008;NS=2504;DP=17631;EAS_AF=0.0099;AMR_AF=0.0159;AFR_AF=0.003;EUR_AF=0.0139;SAS_AF=0.0143;AA=G|||;VT=SNP
11	24771463	rs59990528	T	G	100	PASS	AC=610;AF=0.121805;AN=5008;NS=2504;DP=16380;EAS_AF=0.0119;AMR_AF=0.0504;AFR_AF=0.3873;EUR_AF=0.0179;SAS_AF=0.0337;AA=G|||;VT=SNP
11	24772838	rs61875749	A	G	100	PASS	AC=617;AF=0.123203;AN=5008;NS=2504;DP=18861;EAS_AF=0.002;AMR_AF=0.1671;AFR_AF=0.1263;EUR_AF=0.1918;SAS_AF=0.1421;AA=A|||;VT=SNP
11	24773107	rs1564995	G	A	100	PASS	AC=3302;AF=0.659345;AN=5008;NS=2504;DP=16202;EAS_AF=0.8313;AMR_AF=0.6542;AFR_AF=0.6142;EUR_AF=0.6352;SAS_AF=0.5716;AA=A|||;VT=SNP
11	24773182	rs11028138	A	G	100	PASS	AC=1173;AF=0.234225;AN=5008;NS=2504;DP=15975;EAS_AF=0.4435;AMR_AF=0.1254;AFR_AF=0.1899;EUR_AF=0.0934;SAS_AF=0.3006;AA=A|||;VT=SNP
11	24773198	rs11028139	A	G	100	PASS	AC=1262;AF=0.251997;AN=5008;NS=2504;DP=15479;EAS_AF=0.1577;AMR_AF=0.3458;AFR_AF=0.056;EUR_AF=0.4583;SAS_AF=0.3354;AA=A|||;VT=SNP
11	24773793	rs12270592	G	A	100	PASS	AC=187;AF=0.0373403;AN=5008;NS=2504;DP=16055;EAS_AF=0.0129;AMR_AF=0.0317;AFR_AF=0.0946;EUR_AF=0.0159;SAS_AF=0.0112;AA=A|||;VT=SNP
11	24774037	rs10834475	A	G	100	PASS	AC=1602;AF=0.319888;AN=5008;NS=2504;DP=14836;EAS_AF=0.4484;AMR_AF=0.2161;AFR_AF=0.3328;EUR_AF=0.2187;SAS_AF=0.3476;AA=A|||;VT=SNP
11	24774153	rs2716442	C	A	100	PASS	AC=4000;AF=0.798722;AN=5008;NS=2504;DP=13480;EAS_AF=0.8899;AMR_AF=0.6888;AFR_AF=0.789;EUR_AF=0.7823;SAS_AF=0.8129;AA=A|||;VT=SNP
11	24774309	rs2631416	G	A	100	PASS	AC=3841;AF=0.766973;AN=5008;NS=2504;DP=12898;EAS_AF=0.8938;AMR_AF=0.6772;AFR_AF=0.7481;EUR_AF=0.7803;SAS_AF=0.7117;AA=A|||;VT=SNP
11	24774506	rs10834476	T	C	100	PASS	AC=1280;AF=0.255591;AN=5008;NS=2504;DP=12492;EAS_AF=0.4246;AMR_AF=0.1787;AFR_AF=0.2277;EUR_AF=0.1958;SAS_AF=0.2352;AA=T|||;VT=SNP
11	24774864	rs2716441	C	T	100	PASS	AC=2284;AF=0.45607;AN=5008;NS=2504;DP=15605;EAS_AF=0.4444;AMR_AF=0.4611;AFR_AF=0.3759;EUR_AF=0.5606;SAS_AF=0.4652;AA=C|||;VT=SNP
11	24775136	rs11028141	C	T	100	PASS	AC=670;AF=0.133786;AN=5008;NS=2504;DP=18036;EAS_AF=0.4087;AMR_AF=0.0965;AFR_AF=0.0219;EUR_AF=0.0398;SAS_AF=0.1247;AA=T|||;VT=SNP
11	24775217	rs11028142	T	A	100	PASS	AC=1250;AF=0.249601;AN=5008;NS=2504;DP=16949;EAS_AF=0.4187;AMR_AF=0.1729;AFR_AF=0.2277;EUR_AF=0.1839;SAS_AF=0.227;AA=T|||;VT=SNP
11	24775298	rs150120628	C	T	100	PASS	AC=50;AF=0.00998403;AN=5008;NS=2504;DP=15403;EAS_AF=0.0129;AMR_AF=0.0173;AFR_AF=0;EUR_AF=0.0139;SAS_AF=0.0112;AA=C|||;VT=SNP
11	24775302	rs1586396	A	G	100	PASS	AC=2400;AF=0.479233;AN=5008;NS=2504;DP=15256;EAS_AF=0.4563;AMR_AF=0.4697;AFR_AF=0.441;EUR_AF=0.5636;SAS_AF=0.4744;AA=A|||;VT=SNP
11	24775323	rs79923459	A	G	100	PASS	AC=227;AF=0.0453275;AN=5008;NS=2504;DP=15068;EAS_AF=0.0129;AMR_AF=0.0259;AFR_AF=0.053;EUR_AF=0.0149;SAS_AF=0.1135;AA=G|||;VT=SNP
11	24775485	rs75273096	T	C	100	PASS	AC=203;AF=0.0405351;AN=5008;NS=2504;DP=14616;EAS_AF=0.0129;AMR_AF=0.0245;AFR_AF=0.0356;EUR_AF=0.0149;SAS_AF=0.1135;AA=T|||;VT=SNP
11	24775513	rs1586395	C	T	100	PASS	AC=2206;AF=0.440495;AN=5008;NS=2504;DP=15352;EAS_AF=0.4474;AMR_AF=0.4467;AFR_AF=0.3495;EUR_AF=0.5398;SAS_AF=0.4499;AA=C|||;VT=SNP
11	24775755	rs34995611	C	T	100	PASS	AC=59;AF=0.0117812;AN=5008;NS=2504;DP=14564;EAS_AF=0;AMR_AF=0.0187;AFR_AF=0.0038;EUR_AF=0.0348;SAS_AF=0.0061;AA=C|||;VT=SNP
11	24775766	rs60593394	C	A	100	PASS	AC=787;AF=0.157149;AN=5008;NS=2504;DP=14828;EAS_AF=0.4117;AMR_AF=0.0994;AFR_AF=0.1006;EUR_AF=0.0408;SAS_AF=0.1319;AA=C|||;VT=SNP
11	24776178	rs145836557	A	T	100	PASS	AC=64;AF=0.0127796;AN=5008;NS=2504;DP=17599;EAS_AF=0.0129;AMR_AF=0.0187;AFR_AF=0.0098;EUR_AF=0.0139;SAS_AF=0.0112;AA=A|||;VT=SNP
11	24776214	rs114062529	G	A	100	PASS	AC=64;AF=0.0127796;AN=5008;NS=2504;DP=17858;EAS_AF=0.0129;AMR_AF=0.0187;AFR_AF=0.0098;EUR_AF=0.0139;SAS_AF=0.0112;AA=A|||;VT=SNP
11	24776900	rs12279428	A	C	100	PASS	AC=162;AF=0.0323482;AN=5008;NS=2504;DP=16057;EAS_AF=0.0129;AMR_AF=0.0303;AFR_AF=0.0764;EUR_AF=0.0159;SAS_AF=0.0112;AA=A|||;VT=SNP
11	24776992	rs57808317	G	C	100	PASS	AC=782;AF=0.15615;AN=5008;NS=2504;DP=16286;EAS_AF=0.4246;AMR_AF=0.1138;AFR_AF=0.0605;EUR_AF=0.0547;SAS_AF=0.1431;AA=G|||;VT=SNP
11	24777068	rs11028145	C	T	100	PASS	AC=330;AF=0.0658946;AN=5008;NS=2504;DP=16389;EAS_AF=0.0169;AMR_AF=0.049;AFR_AF=0.1581;EUR_AF=0.0378;SAS_AF=0.0327;AA=T|||;VT=SNP
11	24777086	rs56350467	C	T	100	PASS	AC=1156;AF=0.230831;AN=5008;NS=2504;DP=16784;EAS_AF=0.4167;AMR_AF=0.1671;AFR_AF=0.1672;EUR_AF=0.1779;SAS_AF=0.2249;AA=C|||;VT=SNP
11	24777379	rs148302992	T	G	100	PASS	AC=25;AF=0.00499201;AN=5008;NS=2504;DP=18508;EAS_AF=0;AMR_AF=0.0101;AFR_AF=0.0015;EUR_AF=0.0109;SAS_AF=0.0051;AA=T|||;VT=SNP
11	24777477	rs141399123	C	G	100	PASS	AC=50;AF=0.00998403;AN=5008;NS=2504;DP=18980;EAS_AF=0.0129;AMR_AF=0.0173;AFR_AF=0;EUR_AF=0.0139;SAS_AF=0.0112;AA=C|||;VT=SNP
11	24777769	rs79775011	A	T	100	PASS	AC=50;AF=0.00998403;AN=5008;NS=2504;DP=20193;EAS_AF=0.0129;AMR_AF=0.0173;AFR_AF=0;EUR_AF=0.0139;SAS_AF=0.0112;AA=A|||;VT=SNP
11	24777792	rs12803108	A	G	100	PASS	AC=452;AF=0.0902556;AN=5008;NS=2504;DP=20307;EAS_AF=0.006;AMR_AF=0.072;AFR_AF=0.1256;EUR_AF=0.1372;SAS_AF=0.0941;AA=A|||;VT=SNP
11	24777925	rs12803470	C	T	100	PASS	AC=320;AF=0.0638978;AN=5008;NS=2504;DP=19350;EAS_AF=0.006;AMR_AF=0.0591;AFR_AF=0.1067;EUR_AF=0.1074;SAS_AF=0.0245;AA=C|||;VT=SNP
11	24778111	rs2716548	G	A	100	PASS	AC=4008;AF=0.800319;AN=5008;NS=2504;DP=19576;EAS_AF=0.8909;AMR_AF=0.6816;AFR_AF=0.8185;EUR_AF=0.7565;SAS_AF=0.8119;AA=A|||;VT=SNP
11	24778164	rs12224130	A	G	100	PASS	AC=1095;AF=0.21865;AN=5008;NS=2504;DP=20580;EAS_AF=0.4196;AMR_AF=0.1254;AFR_AF=0.1475;EUR_AF=0.0944;SAS_AF=0.3016;AA=A|||;VT=SNP
11	24778268	rs74383428	C	T	100	PASS	AC=23;AF=0.00459265;AN=5008;NS=2504;DP=19426;EAS_AF=0;AMR_AF=0.0014;AFR_AF=0.0008;EUR_AF=0.0209;SAS_AF=0;AA=C|||;VT=SNP
11	24778433	rs2631414	T	C	100	PASS	AC=4064;AF=0.811502;AN=5008;NS=2504;DP=18702;EAS_AF=0.8948;AMR_AF=0.6945;AFR_AF=0.8366;EUR_AF=0.7734;SAS_AF=0.8139;AA=C|||;VT=SNP
11	24778459	rs12422212	C	T	100	PASS	AC=184;AF=0.0367412;AN=5008;NS=2504;DP=19469;EAS_AF=0.005;AMR_AF=0.1369;AFR_AF=0.0038;EUR_AF=0.0398;SAS_AF=0.0399;AA=C|||;VT=SNP
11	24778705	rs2129355	A	G	100	PASS	AC=3982;AF=0.795128;AN=5008;NS=2504;DP=14263;EAS_AF=0.8948;AMR_AF=0.6916;AFR_AF=0.7769;EUR_AF=0.7724;SAS_AF=0.8139;AA=G|||;VT=SNP
11	24778961	rs2129354	T	G	100	PASS	AC=3686;AF=0.736022;AN=5008;NS=2504;DP=14261;EAS_AF=0.879;AMR_AF=0.6427;AFR_AF=0.6437;EUR_AF=0.7346;SAS_AF=0.7812;AA=T|||;VT=SNP
11	24779345	rs2631413	T	G	100	PASS	AC=3958;AF=0.790335;AN=5008;NS=2504;DP=14824;EAS_AF=0.8948;AMR_AF=0.6844;AFR_AF=0.7769;EUR_AF=0.7555;SAS_AF=0.8119;AA=G|||;VT=SNP
11	24779357	rs7123025	A	C	100	PASS	AC=1513;AF=0.302117;AN=5008;NS=2504;DP=14570;EAS_AF=0.4276;AMR_AF=0.1974;AFR_AF=0.3003;EUR_AF=0.2068;SAS_AF=0.3476;AA=A|||;VT=SNP
11	24779566	rs11822911	T	A	100	PASS	AC=118;AF=0.0235623;AN=5008;NS=2504;DP=16019;EAS_AF=0.003;AMR_AF=0.0173;AFR_AF=0.0454;EUR_AF=0.0219;SAS_AF=0.0215;AA=T|||;VT=SNP
11	24780086	rs10834477	T	G	100	PASS	AC=1093;AF=0.218251;AN=5008;NS=2504;DP=15075;EAS_AF=0.4315;AMR_AF=0.1499;AFR_AF=0.1793;EUR_AF=0.1093;SAS_AF=0.2117;AA=T|||;VT=SNP
11	24780156	rs111937764	G	A	100	PASS	AC=118;AF=0.0235623;AN=5008;NS=2504;DP=15509;EAS_AF=0.003;AMR_AF=0.0173;AFR_AF=0.0454;EUR_AF=0.0219;SAS_AF=0.0215;AA=G|||;VT=SNP
11	24780198	rs17307124	C	G	100	PASS	AC=462;AF=0.0922524;AN=5008;NS=2504;DP=14704;EAS_AF=0.006;AMR_AF=0.0663;AFR_AF=0.1339;EUR_AF=0.1083;SAS_AF=0.1268;AA=C|||;VT=SNP
11	24780348	rs34582607	C	T	100	PASS	AC=436;AF=0.0870607;AN=5008;NS=2504;DP=14510;EAS_AF=0.006;AMR_AF=0.0663;AFR_AF=0.1339;EUR_AF=0.1083;SAS_AF=0.1002;AA=c|||;VT=SNP
11	24780540	rs35270801	A	G	100	PASS	AC=437;AF=0.0872604;AN=5008;NS=2504;DP=15579;EAS_AF=0.006;AMR_AF=0.0663;AFR_AF=0.1339;EUR_AF=0.1083;SAS_AF=0.1012;AA=A|||;VT=SNP
11	24780558	rs2716547	G	C	100	PASS	AC=4036;AF=0.805911;AN=5008;NS=2504;DP=15383;EAS_AF=0.8899;AMR_AF=0.6873;AFR_AF=0.8366;EUR_AF=0.7565;SAS_AF=0.8129;AA=C|||;VT=SNP
11	24780693	rs140312969	G	A	100	PASS	AC=39;AF=0.00778754;AN=5008;NS=2504;DP=14282;EAS_AF=0;AMR_AF=0.0086;AFR_AF=0.0023;EUR_AF=0.0239;SAS_AF=0.0061;AA=G|||;VT=SNP
11	24780891	rs10450584	G	A	100	PASS	AC=1657;AF=0.330871;AN=5008;NS=2504;DP=15824;EAS_AF=0.4345;AMR_AF=0.2277;AFR_AF=0.388;EUR_AF=0.2227;SAS_AF=0.3313;AA=A|||;VT=SNP
11	24780961	rs10450585	T	C	100	PASS	AC=1759;AF=0.351238;AN=5008;NS=2504;DP=15017;EAS_AF=0.4345;AMR_AF=0.2392;AFR_AF=0.4433;EUR_AF=0.2416;SAS_AF=0.3333;AA=C|||;VT=SNP
11	24781517	rs71476400	A	G	100	PASS	AC=464;AF=0.0926518;AN=5008;NS=2504;DP=17811;EAS_AF=0.006;AMR_AF=0.0677;AFR_AF=0.1543;EUR_AF=0.1083;SAS_AF=0.1002;AA=A|||;VT=SNP
11	24781828	rs2716529	G	A	100	PASS	AC=2158;AF=0.430911;AN=5008;NS=2504;DP=17954;EAS_AF=0.4554;AMR_AF=0.4337;AFR_AF=0.2965;EUR_AF=0.5338;SAS_AF=0.4796;AA=G|||;VT=SNP
11	24782121	rs78633415	T	G	100	PASS	AC=64;AF=0.0127796;AN=5008;NS=2504;DP=19738;EAS_AF=0;AMR_AF=0.0187;AFR_AF=0.003;EUR_AF=0.0457;SAS_AF=0.001;AA=T|||;VT=SNP
11	24782186	rs12284066	T	C	100	PASS	AC=892;AF=0.178115;AN=5008;NS=2504;DP=18153;EAS_AF=0.0218;AMR_AF=0.1239;AFR_AF=0.382;EUR_AF=0.1471;SAS_AF=0.1339;AA=C|||;VT=SNP
11	24782437	rs2631412	A	G	100	PASS	AC=2158;AF=0.430911;AN=5008;NS=2504;DP=18188;EAS_AF=0.4554;AMR_AF=0.4352;AFR_AF=0.2965;EUR_AF=0.5328;SAS_AF=0.4796;AA=A|||;VT=SNP
11	24782488	rs58629204	C	T	100	PASS	AC=59;AF=0.0117812;AN=5008;NS=2504;DP=17834;EAS_AF=0.0357;AMR_AF=0.0086;AFR_AF=0;EUR_AF=0.0109;SAS_AF=0.0061;AA=C|||;VT=SNP
11	24782569	rs76369718	G	A	100	PASS	AC=264;AF=0.0527157;AN=5008;NS=2504;DP=17064;EAS_AF=0.003;AMR_AF=0.0259;AFR_AF=0.1505;EUR_AF=0.0229;SAS_AF=0.0215;AA=G|||;VT=SNP
11	24782627	rs113210640	C	T	100	PASS	AC=212;AF=0.0423323;AN=5008;NS=2504;DP=17624;EAS_AF=0.003;AMR_AF=0.0231;AFR_AF=0.1127;EUR_AF=0.0229;SAS_AF=0.0215;AA=T|||;VT=SNP
11	24782731	rs75253782	C	T	100	PASS	AC=64;AF=0.0127796;AN=5008;NS=2504;DP=15634;EAS_AF=0;AMR_AF=0.0187;AFR_AF=0.003;EUR_AF=0.0457;SAS_AF=0.001;AA=C|||;VT=SNP
11	24782969	rs12790939	T	C	100	PASS	AC=726;AF=0.144968;AN=5008;NS=2504;DP=18655;EAS_AF=0.0089;AMR_AF=0.0937;AFR_AF=0.3033;EUR_AF=0.1312;SAS_AF=0.1217;AA=C|||;VT=SNP
11	24783183	rs2716530	A	G	100	PASS	AC=3034;AF=0.605831;AN=5008;NS=2504;DP=15054;EAS_AF=0.4633;AMR_AF=0.5504;AFR_AF=0.6974;EUR_AF=0.67;SAS_AF=0.6022;AA=A|||;VT=SNP
11	24783735	rs76459133	G	A	100	PASS	AC=267;AF=0.0533147;AN=5008;NS=2504;DP=13489;EAS_AF=0.003;AMR_AF=0.0259;AFR_AF=0.1528;EUR_AF=0.0229;SAS_AF=0.0215;AA=A|||;VT=SNP
11	24783781	rs10834478	G	A	100	PASS	AC=862;AF=0.172125;AN=5008;NS=2504;DP=13409;EAS_AF=0.0218;AMR_AF=0.121;AFR_AF=0.3638;EUR_AF=0.1461;SAS_AF=0.1309;AA=A|||;VT=SNP
11	24783876	rs2716531	A	G	100	PASS	AC=3035;AF=0.60603;AN=5008;NS=2504;DP=14496;EAS_AF=0.4643;AMR_AF=0.5504;AFR_AF=0.6974;EUR_AF=0.671;SAS_AF=0.6012;AA=A|||;VT=SNP
11	24783885	rs71476401	A	G	100	PASS	AC=190;AF=0.0379393;AN=5008;NS=2504;DP=14779;EAS_AF=0.006;AMR_AF=0.0576;AFR_AF=0.0083;EUR_AF=0.1074;SAS_AF=0.0256;AA=A|||;VT=SNP
11	24783982	rs139690269	T	C	100	PASS	AC=29;AF=0.00579073;AN=5008;NS=2504;DP=15228;EAS_AF=0.001;AMR_AF=0.0029;AFR_AF=0.0008;EUR_AF=0.0139;SAS_AF=0.0112;AA=T|||;VT=SNP
11	24784862	rs2716532	A	T	100	PASS	AC=2979;AF=0.594848;AN=5008;NS=2504;DP=11846;EAS_AF=0.4643;AMR_AF=0.5476;AFR_AF=0.6566;EUR_AF=0.671;SAS_AF=0.6012;AA=T|||;VT=SNP;EX_TARGET
11	24784922	rs10500990	G	T	100	PASS	AC=537;AF=0.107228;AN=5008;NS=2504;DP=12381;EAS_AF=0.0089;AMR_AF=0.0836;AFR_AF=0.2216;EUR_AF=0.1312;SAS_AF=0.046;AA=T|||;VT=SNP
11	24785046	rs7939941	C	A	100	PASS	AC=671;AF=0.133986;AN=5008;NS=2504;DP=13097;EAS_AF=0.0089;AMR_AF=0.0908;AFR_AF=0.264;EUR_AF=0.1312;SAS_AF=0.1207;AA=A|||;VT=SNP
11	24785560	rs723139	A	T	100	PASS	AC=670;AF=0.133786;AN=5008;NS=2504;DP=14378;EAS_AF=0.0089;AMR_AF=0.0893;AFR_AF=0.264;EUR_AF=0.1312;SAS_AF=0.1207;AA=T|||;VT=SNP
11	24785601	rs149744082	G	A	100	PASS	AC=51;AF=0.0101837;AN=5008;NS=2504;DP=14678;EAS_AF=0.0129;AMR_AF=0.0173;AFR_AF=0;EUR_AF=0.0139;SAS_AF=0.0123;AA=G|||;VT=SNP
11	24785658	rs12296023	A	G	100	PASS	AC=185;AF=0.0369409;AN=5008;NS=2504;DP=15391;EAS_AF=0.0129;AMR_AF=0.0317;AFR_AF=0.0923;EUR_AF=0.0159;SAS_AF=0.0123;AA=A|||;VT=SNP
11	24785687	rs80053533	C	T	100	PASS	AC=197;AF=0.0393371;AN=5008;NS=2504;DP=14986;EAS_AF=0.003;AMR_AF=0.0231;AFR_AF=0.1021;EUR_AF=0.0229;SAS_AF=0.0204;AA=C|||;VT=SNP
11	24785747	rs146665964	G	A	100	PASS	AC=7;AF=0.00139776;AN=5008;NS=2504;DP=16083;EAS_AF=0;AMR_AF=0.0014;AFR_AF=0;EUR_AF=0.006;SAS_AF=0;AA=G|||;VT=SNP
11	24785758	rs723141	C	T	100	PASS	AC=1049;AF=0.209465;AN=5008;NS=2504;DP=16065;EAS_AF=0.4196;AMR_AF=0.1657;AFR_AF=0.1074;EUR_AF=0.1571;SAS_AF=0.2157;AA=c|||;VT=SNP
11	24785831	rs723140	C	T	100	PASS	AC=2627;AF=0.524561;AN=5008;NS=2504;DP=15373;EAS_AF=0.4573;AMR_AF=0.4611;AFR_AF=0.5499;EUR_AF=0.5596;SAS_AF=0.5685;AA=T|||;VT=SNP
11	24785987	rs10834479	A	T	100	PASS	AC=1327;AF=0.264976;AN=5008;NS=2504;DP=10620;EAS_AF=0.4306;AMR_AF=0.2075;AFR_AF=0.2655;EUR_AF=0.1839;SAS_AF=0.2178;AA=A|||;VT=SNP
11	24786283	rs2716533	C	G	100	PASS	AC=2669;AF=0.532947;AN=5008;NS=2504;DP=14361;EAS_AF=0.4911;AMR_AF=0.5173;AFR_AF=0.4365;EUR_AF=0.6581;SAS_AF=0.589;AA=C|||;VT=SNP
11	24786389	rs2716534	C	T	100	PASS	AC=3845;AF=0.767772;AN=5008;NS=2504;DP=13459;EAS_AF=0.8849;AMR_AF=0.6729;AFR_AF=0.7526;EUR_AF=0.7326;SAS_AF=0.771;AA=T|||;VT=SNP
11	24786456	rs140880919	A	G	100	PASS	AC=33;AF=0.00658946;AN=5008;NS=2504;DP=15241;EAS_AF=0.001;AMR_AF=0.0159;AFR_AF=0;EUR_AF=0.0139;SAS_AF=0.0072;AA=A|||;VT=SNP
11	24786536	rs11028149	G	A	100	PASS	AC=741;AF=0.147963;AN=5008;NS=2504;DP=12731;EAS_AF=0.4196;AMR_AF=0.1023;AFR_AF=0.0083;EUR_AF=0.0706;SAS_AF=0.1687;AA=G|||;VT=SNP
11	24786653	rs12281860	T	G	100	PASS	AC=218;AF=0.0435304;AN=5008;NS=2504;DP=14254;EAS_AF=0.006;AMR_AF=0.0591;AFR_AF=0.0673;EUR_AF=0.0626;SAS_AF=0.0194;AA=T|||;VT=SNP
11	24786721	rs2631410	C	T	100	PASS	AC=2702;AF=0.539537;AN=5008;NS=2504;DP=14630;EAS_AF=0.4633;AMR_AF=0.5274;AFR_AF=0.4705;EUR_AF=0.659;SAS_AF=0.5971;AA=C|||;VT=SNP
11	24786731	rs2716535	G	C	100	PASS	AC=2710;AF=0.541134;AN=5008;NS=2504;DP=15335;EAS_AF=0.4653;AMR_AF=0.5288;AFR_AF=0.472;EUR_AF=0.6581;SAS_AF=0.6012;AA=G|||;VT=SNP
11	24786813	rs80031266	C	A	100	PASS	AC=339;AF=0.0676917;AN=5008;NS=2504;DP=15580;EAS_AF=0.004;AMR_AF=0.0346;AFR_AF=0.205;EUR_AF=0.0199;SAS_AF=0.0204;AA=A|||;VT=SNP
11	24786860	rs74873773	G	A	100	PASS	AC=345;AF=0.0688898;AN=5008;NS=2504;DP=14105;EAS_AF=0.004;AMR_AF=0.036;AFR_AF=0.2088;EUR_AF=0.0199;SAS_AF=0.0204;AA=g|||;VT=SNP
11	24787223	rs139179680	G	T	100	PASS	AC=22;AF=0.00439297;AN=5008;NS=2504;DP=11514;EAS_AF=0;AMR_AF=0.0072;AFR_AF=0;EUR_AF=0.0159;SAS_AF=0.001;AA=G|||;VT=SNP
11	24787562	rs78486056	C	T	100	PASS	AC=175;AF=0.0349441;AN=5008;NS=2504;DP=16691;EAS_AF=0.001;AMR_AF=0.0202;AFR_AF=0.1051;EUR_AF=0.0139;SAS_AF=0.0072;AA=C|||;VT=SNP
11	24787756	rs117118901	C	T	100	PASS	AC=24;AF=0.00479233;AN=5008;NS=2504;DP=14953;EAS_AF=0;AMR_AF=0.0058;AFR_AF=0.0015;EUR_AF=0.0099;SAS_AF=0.0082;AA=C|||;VT=SNP
11	24788201	rs2716536	A	G	100	PASS	AC=3138;AF=0.626597;AN=5008;NS=2504;DP=16605;EAS_AF=0.4673;AMR_AF=0.5793;AFR_AF=0.7405;EUR_AF=0.6789;SAS_AF=0.6166;AA=a|||;VT=SNP
11	24788399	rs2716537	T	C	100	PASS	AC=3138;AF=0.626597;AN=5008;NS=2504;DP=14491;EAS_AF=0.4673;AMR_AF=0.5793;AFR_AF=0.7405;EUR_AF=0.6789;SAS_AF=0.6166;AA=C|||;VT=SNP
11	24788501	rs7952645	C	T	100	PASS	AC=422;AF=0.0842652;AN=5008;NS=2504;DP=12134;EAS_AF=0.004;AMR_AF=0.0447;AFR_AF=0.2602;EUR_AF=0.0229;SAS_AF=0.0204;AA=T|||;VT=SNP
11	24788677	rs11028152	G	A	100	PASS	AC=915;AF=0.182708;AN=5008;NS=2504;DP=16147;EAS_AF=0.4236;AMR_AF=0.1239;AFR_AF=0.1082;EUR_AF=0.0934;SAS_AF=0.1687;AA=G|||;VT=SNP
11	24788729	rs10834481	T	A	100	PASS	AC=188;AF=0.0375399;AN=5008;NS=2504;DP=16211;EAS_AF=0.006;AMR_AF=0.0533;AFR_AF=0.0507;EUR_AF=0.0586;SAS_AF=0.0194;AA=T|||;VT=SNP
11	24788929	rs7934614	C	T	100	PASS	AC=422;AF=0.0842652;AN=5008;NS=2504;DP=16881;EAS_AF=0.004;AMR_AF=0.0447;AFR_AF=0.2602;EUR_AF=0.0229;SAS_AF=0.0204;AA=C|||;VT=SNP
11	24789050	rs2631409	G	T	100	PASS	AC=3136;AF=0.626198;AN=5008;NS=2504;DP=17653;EAS_AF=0.4663;AMR_AF=0.5793;AFR_AF=0.7398;EUR_AF=0.6789;SAS_AF=0.6166;AA=T|||;VT=SNP
11	24789118	rs12287149	T	C	100	PASS	AC=422;AF=0.0842652;AN=5008;NS=2504;DP=17915;EAS_AF=0.004;AMR_AF=0.0447;AFR_AF=0.2602;EUR_AF=0.0229;SAS_AF=0.0204;AA=C|||;VT=SNP
11	24789316	rs12280401	G	C	100	PASS	AC=422;AF=0.0842652;AN=5008;NS=2504;DP=17559;EAS_AF=0.004;AMR_AF=0.0447;AFR_AF=0.2602;EUR_AF=0.0229;SAS_AF=0.0204;AA=G|||;VT=SNP
11	24789395	rs12280356	C	T	100	PASS	AC=422;AF=0.0842652;AN=5008;NS=2504;DP=15865;EAS_AF=0.004;AMR_AF=0.0447;AFR_AF=0.2602;EUR_AF=0.0229;SAS_AF=0.0204;AA=C|||;VT=SNP
11	24789430	rs12280364	C	T	100	PASS	AC=423;AF=0.0844649;AN=5008;NS=2504;DP=16962;EAS_AF=0.005;AMR_AF=0.0447;AFR_AF=0.2602;EUR_AF=0.0229;SAS_AF=0.0204;AA=C|||;VT=SNP
11	24790066	rs139029269	G	T	100	PASS	AC=20;AF=0.00399361;AN=5008;NS=2504;DP=17508;EAS_AF=0;AMR_AF=0.013;AFR_AF=0;EUR_AF=0.0089;SAS_AF=0.002;AA=G|||;VT=SNP
11	24790119	rs7925629	T	C	100	PASS	AC=422;AF=0.0842652;AN=5008;NS=2504;DP=17794;EAS_AF=0.004;AMR_AF=0.0447;AFR_AF=0.261;EUR_AF=0.0219;SAS_AF=0.0204;AA=T|||;VT=SNP
11	24790142	rs75901733	T	C	100	PASS	AC=187;AF=0.0373403;AN=5008;NS=2504;DP=17914;EAS_AF=0.001;AMR_AF=0.0245;AFR_AF=0.112;EUR_AF=0.0139;SAS_AF=0.0072;AA=T|||;VT=SNP
11	24790203	rs75155405	C	T	100	PASS	AC=420;AF=0.0838658;AN=5008;NS=2504;DP=17209;EAS_AF=0.004;AMR_AF=0.0447;AFR_AF=0.2595;EUR_AF=0.0219;SAS_AF=0.0204;AA=T|||;VT=SNP
11	24790222	rs78323745	C	G	100	PASS	AC=420;AF=0.0838658;AN=5008;NS=2504;DP=17299;EAS_AF=0.004;AMR_AF=0.0447;AFR_AF=0.2595;EUR_AF=0.0219;SAS_AF=0.0204;AA=c|||;VT=SNP
11	24790236	rs150417807	G	A	100	PASS	AC=32;AF=0.00638978;AN=5008;NS=2504;DP=16981;EAS_AF=0.001;AMR_AF=0.0159;AFR_AF=0;EUR_AF=0.0129;SAS_AF=0.0072;AA=G|||;VT=SNP
11	24790258	rs77779569	T	A	100	PASS	AC=420;AF=0.0838658;AN=5008;NS=2504;DP=16842;EAS_AF=0.004;AMR_AF=0.0447;AFR_AF=0.2595;EUR_AF=0.0219;SAS_AF=0.0204;AA=T|||;VT=SNP
11	24790275	rs75017812	G	T	100	PASS	AC=421;AF=0.0840655;AN=5008;NS=2504;DP=16967;EAS_AF=0.004;AMR_AF=0.0447;AFR_AF=0.2602;EUR_AF=0.0219;SAS_AF=0.0204;AA=G|||;VT=SNP
11	24790284	rs77651487	A	G	100	PASS	AC=422;AF=0.0842652;AN=5008;NS=2504;DP=16906;EAS_AF=0.004;AMR_AF=0.0447;AFR_AF=0.2602;EUR_AF=0.0229;SAS_AF=0.0204;AA=A|||;VT=SNP
11	24790388	rs72884481	T	G	100	PASS	AC=30;AF=0.00599042;AN=5008;NS=2504;DP=17852;EAS_AF=0.001;AMR_AF=0.0144;AFR_AF=0.0008;EUR_AF=0.0149;SAS_AF=0.0031;AA=T|||;VT=SNP
11	24790452	rs78056394	A	G	100	PASS	AC=422;AF=0.0842652;AN=5008;NS=2504;DP=19610;EAS_AF=0.004;AMR_AF=0.0447;AFR_AF=0.2602;EUR_AF=0.0229;SAS_AF=0.0204;AA=G|||;VT=SNP
11	24790466	rs77516685	C	T	100	PASS	AC=422;AF=0.0842652;AN=5008;NS=2504;DP=20196;EAS_AF=0.004;AMR_AF=0.0447;AFR_AF=0.2602;EUR_AF=0.0229;SAS_AF=0.0204;AA=C|||;VT=SNP
11	24790551	rs75153995	T	C	100	PASS	AC=422;AF=0.0842652;AN=5008;NS=2504;DP=20139;EAS_AF=0.004;AMR_AF=0.0447;AFR_AF=0.2602;EUR_AF=0.0229;SAS_AF=0.0204;AA=T|||;VT=SNP
11	24790571	rs75507165	A	G	100	PASS	AC=422;AF=0.0842652;AN=5008;NS=2504;DP=19387;EAS_AF=0.004;AMR_AF=0.0447;AFR_AF=0.2602;EUR_AF=0.0229;SAS_AF=0.0204;AA=A|||;VT=SNP
11	24790639	rs78069634	A	T	100	PASS	AC=422;AF=0.0842652;AN=5008;NS=2504;DP=20810;EAS_AF=0.004;AMR_AF=0.0447;AFR_AF=0.2602;EUR_AF=0.0229;SAS_AF=0.0204;AA=A|||;VT=SNP
11	24790697	rs79363915	G	A	100	PASS	AC=422;AF=0.0842652;AN=5008;NS=2504;DP=19567;EAS_AF=0.004;AMR_AF=0.0447;AFR_AF=0.2602;EUR_AF=0.0229;SAS_AF=0.0204;AA=G|||;VT=SNP
11	24790807	rs559656886	T	A	100	PASS	AC=418;AF=0.0834665;AN=5008;NS=2504;DP=18698;EAS_AF=0.004;AMR_AF=0.0447;AFR_AF=0.2579;EUR_AF=0.0219;SAS_AF=0.0204;AA=T|||;VT=SNP
11	24790938	rs75936758	G	A	100	PASS	AC=422;AF=0.0842652;AN=5008;NS=2504;DP=18247;EAS_AF=0.004;AMR_AF=0.0447;AFR_AF=0.2602;EUR_AF=0.0229;SAS_AF=0.0204;AA=G|||;VT=SNP
11	24790964	rs75462580	C	G	100	PASS	AC=422;AF=0.0842652;AN=5008;NS=2504;DP=18250;EAS_AF=0.004;AMR_AF=0.0447;AFR_AF=0.2602;EUR_AF=0.0229;SAS_AF=0.0204;AA=C|||;VT=SNP
11	24790985	rs79752409	G	A	100	PASS	AC=421;AF=0.0840655;AN=5008;NS=2504;DP=18828;EAS_AF=0.004;AMR_AF=0.0432;AFR_AF=0.2602;EUR_AF=0.0229;SAS_AF=0.0204;AA=G|||;VT=SNP
11	24791041	rs76308614	G	C	100	PASS	AC=420;AF=0.0838658;AN=5008;NS=2504;DP=17785;EAS_AF=0.004;AMR_AF=0.0432;AFR_AF=0.2595;EUR_AF=0.0229;SAS_AF=0.0204;AA=G|||;VT=SNP
11	24791068	rs78990508	G	A	100	PASS	AC=419;AF=0.0836661;AN=5008;NS=2504;DP=16864;EAS_AF=0.004;AMR_AF=0.0432;AFR_AF=0.2587;EUR_AF=0.0229;SAS_AF=0.0204;AA=G|||;VT=SNP
11	24791072	rs75730458	A	G	100	PASS	AC=420;AF=0.0838658;AN=5008;NS=2504;DP=16669;EAS_AF=0.004;AMR_AF=0.0447;AFR_AF=0.2587;EUR_AF=0.0229;SAS_AF=0.0204;AA=A|||;VT=SNP
11	24791112	rs77624487	A	C	100	PASS	AC=421;AF=0.0840655;AN=5008;NS=2504;DP=15282;EAS_AF=0.004;AMR_AF=0.0447;AFR_AF=0.2595;EUR_AF=0.0229;SAS_AF=0.0204;AA=C|||;VT=SNP
11	24791117	rs75908827	C	T	100	PASS	AC=418;AF=0.0834665;AN=5008;NS=2504;DP=15316;EAS_AF=0.004;AMR_AF=0.0432;AFR_AF=0.2579;EUR_AF=0.0229;SAS_AF=0.0204;AA=C|||;VT=SNP
11	24791192	rs75313261	G	A	100	PASS	AC=417;AF=0.0832668;AN=5008;NS=2504;DP=14339;EAS_AF=0.004;AMR_AF=0.0432;AFR_AF=0.2572;EUR_AF=0.0229;SAS_AF=0.0204;AA=A|||;VT=SNP
11	24791316	rs80123848	A	G	100	PASS	AC=393;AF=0.0784744;AN=5008;NS=2504;DP=15106;EAS_AF=0.004;AMR_AF=0.0389;AFR_AF=0.2443;EUR_AF=0.0199;SAS_AF=0.0194;AA=A|||;VT=SNP
11	24791464	rs115980720	A	G	100	PASS	AC=410;AF=0.081869;AN=5008;NS=2504;DP=14320;EAS_AF=0.004;AMR_AF=0.0418;AFR_AF=0.2542;EUR_AF=0.0209;SAS_AF=0.0204;AA=G|||;VT=SNP
11	24791494	rs150738223	A	T	100	PASS	AC=33;AF=0.00658946;AN=5008;NS=2504;DP=14154;EAS_AF=0.001;AMR_AF=0.0159;AFR_AF=0;EUR_AF=0.0139;SAS_AF=0.0072;AA=A|||;VT=SNP
11	24791499	rs79574775	C	A	100	PASS	AC=421;AF=0.0840655;AN=5008;NS=2504;DP=14193;EAS_AF=0.004;AMR_AF=0.0432;AFR_AF=0.2602;EUR_AF=0.0229;SAS_AF=0.0204;AA=c|||;VT=SNP
11	24791591	rs113462666	C	T	100	PASS	AC=421;AF=0.0840655;AN=5008;NS=2504;DP=15536;EAS_AF=0.004;AMR_AF=0.0447;AFR_AF=0.2595;EUR_AF=0.0229;SAS_AF=0.0204;AA=C|||;VT=SNP
11	24791663	rs57753550	G	T	100	PASS	AC=422;AF=0.0842652;AN=5008;NS=2504;DP=16994;EAS_AF=0.004;AMR_AF=0.0447;AFR_AF=0.2602;EUR_AF=0.0229;SAS_AF=0.0204;AA=G|||;VT=SNP
11	24791706	rs56719869	T	C	100	PASS	AC=422;AF=0.0842652;AN=5008;NS=2504;DP=17274;EAS_AF=0.004;AMR_AF=0.0447;AFR_AF=0.2602;EUR_AF=0.0229;SAS_AF=0.0204;AA=C|||;VT=SNP
11	24791762	rs145594394	C	T	100	PASS	AC=33;AF=0.00658946;AN=5008;NS=2504;DP=17105;EAS_AF=0.001;AMR_AF=0.0159;AFR_AF=0;EUR_AF=0.0139;SAS_AF=0.0072;AA=C|||;VT=SNP
11	24791781	rs12164815	G	T	100	PASS	AC=422;AF=0.0842652;AN=5008;NS=2504;DP=16917;EAS_AF=0.004;AMR_AF=0.0447;AFR_AF=0.2602;EUR_AF=0.0229;SAS_AF=0.0204;AA=G|||;VT=SNP
11	24791796	rs12164816	G	A	100	PASS	AC=422;AF=0.0842652;AN=5008;NS=2504;DP=16462;EAS_AF=0.004;AMR_AF=0.0447;AFR_AF=0.2602;EUR_AF=0.0229;SAS_AF=0.0204;AA=G|||;VT=SNP
11	24791985	rs12164817	C	T	100	PASS	AC=422;AF=0.0842652;AN=5008;NS=2504;DP=15938;EAS_AF=0.004;AMR_AF=0.0447;AFR_AF=0.2602;EUR_AF=0.0229;SAS_AF=0.0204;AA=C|||;VT=SNP
11	24792057	rs12164818	G	A	100	PASS	AC=422;AF=0.0842652;AN=5008;NS=2504;DP=17411;EAS_AF=0.004;AMR_AF=0.0447;AFR_AF=0.2602;EUR_AF=0.0229;SAS_AF=0.0204;AA=G|||;VT=SNP
11	24792119	rs2716538	G	C	100	PASS	AC=2521;AF=0.503395;AN=5008;NS=2504;DP=16823;EAS_AF=0.4573;AMR_AF=0.4741;AFR_AF=0.4304;EUR_AF=0.5954;SAS_AF=0.5757;AA=G|||;VT=SNP
11	24792142	rs12164820	G	T	100	PASS	AC=422;AF=0.0842652;AN=5008;NS=2504;DP=17164;EAS_AF=0.004;AMR_AF=0.0447;AFR_AF=0.2602;EUR_AF=0.0229;SAS_AF=0.0204;AA=G|||;VT=SNP
11	24792147	rs12164800	A	G	100	PASS	AC=422;AF=0.0842652;AN=5008;NS=2504;DP=17202;EAS_AF=0.004;AMR_AF=0.0447;AFR_AF=0.2602;EUR_AF=0.0229;SAS_AF=0.0204;AA=A|||;VT=SNP
11	24792348	rs77016287	C	T	100	PASS	AC=421;AF=0.0840655;AN=5008;NS=2504;DP=17513;EAS_AF=0.004;AMR_AF=0.0461;AFR_AF=0.2587;EUR_AF=0.0229;SAS_AF=0.0204;AA=C|||;VT=SNP
11	24792349	rs77419188	G	A	100	PASS	AC=95;AF=0.0189696;AN=5008;NS=2504;DP=17474;EAS_AF=0;AMR_AF=0.0288;AFR_AF=0.0008;EUR_AF=0.0398;SAS_AF=0.0348;AA=G|||;VT=SNP
11	24792352	rs74858421	T	G	100	PASS	AC=421;AF=0.0840655;AN=5008;NS=2504;DP=17427;EAS_AF=0.004;AMR_AF=0.0461;AFR_AF=0.2587;EUR_AF=0.0229;SAS_AF=0.0204;AA=T|||;VT=SNP
11	24792374	rs79091850	A	C	100	PASS	AC=421;AF=0.0840655;AN=5008;NS=2504;DP=16965;EAS_AF=0.004;AMR_AF=0.0461;AFR_AF=0.2587;EUR_AF=0.0229;SAS_AF=0.0204;AA=A|||;VT=SNP
11	24792376	rs116036932	A	G	100	PASS	AC=421;AF=0.0840655;AN=5008;NS=2504;DP=16979;EAS_AF=0.004;AMR_AF=0.0461;AFR_AF=0.2587;EUR_AF=0.0229;SAS_AF=0.0204;AA=A|||;VT=SNP
11	24792395	rs80201639	A	G	100	PASS	AC=421;AF=0.0840655;AN=5008;NS=2504;DP=16402;EAS_AF=0.004;AMR_AF=0.0461;AFR_AF=0.2587;EUR_AF=0.0229;SAS_AF=0.0204;AA=A|||;VT=SNP
11	24792427	rs78996689	T	C	100	PASS	AC=422;AF=0.0842652;AN=5008;NS=2504;DP=14565;EAS_AF=0.004;AMR_AF=0.0447;AFR_AF=0.2602;EUR_AF=0.0229;SAS_AF=0.0204;AA=T|||;VT=SNP
11	24792549	rs75874990	A	G	100	PASS	AC=422;AF=0.0842652;AN=5008;NS=2504;DP=17649;EAS_AF=0.004;AMR_AF=0.0447;AFR_AF=0.2602;EUR_AF=0.0229;SAS_AF=0.0204;AA=A|||;VT=SNP
11	24792594	rs79812254	A	G	100	PASS	AC=422;AF=0.0842652;AN=5008;NS=2504;DP=19338;EAS_AF=0.004;AMR_AF=0.0447;AFR_AF=0.2602;EUR_AF=0.0229;SAS_AF=0.0204;AA=A|||;VT=SNP
11	24792626	rs75306800	A	C	100	PASS	AC=422;AF=0.0842652;AN=5008;NS=2504;DP=19490;EAS_AF=0.004;AMR_AF=0.0447;AFR_AF=0.2602;EUR_AF=0.0229;SAS_AF=0.0204;AA=A|||;VT=SNP
11	24792688	rs79401020	T	C	100	PASS	AC=422;AF=0.0842652;AN=5008;NS=2504;DP=18204;EAS_AF=0.004;AMR_AF=0.0447;AFR_AF=0.2602;EUR_AF=0.0229;SAS_AF=0.0204;AA=T|||;VT=SNP
11	24792775	rs78590729	C	T	100	PASS	AC=422;AF=0.0842652;AN=5008;NS=2504;DP=17045;EAS_AF=0.004;AMR_AF=0.0447;AFR_AF=0.2602;EUR_AF=0.0229;SAS_AF=0.0204;AA=C|||;VT=SNP
11	24792845	rs77341409	T	C	100	PASS	AC=364;AF=0.0726837;AN=5008;NS=2504;DP=16548;EAS_AF=0.004;AMR_AF=0.0403;AFR_AF=0.2194;EUR_AF=0.0219;SAS_AF=0.0204;AA=T|||;VT=SNP
11	24792866	rs74442086	G	C	100	PASS	AC=422;AF=0.0842652;AN=5008;NS=2504;DP=17130;EAS_AF=0.004;AMR_AF=0.0447;AFR_AF=0.2602;EUR_AF=0.0229;SAS_AF=0.0204;AA=G|||;VT=SNP
11	24793007	rs76492914	T	C	100	PASS	AC=422;AF=0.0842652;AN=5008;NS=2504;DP=17705;EAS_AF=0.004;AMR_AF=0.0447;AFR_AF=0.2602;EUR_AF=0.0229;SAS_AF=0.0204;AA=T|||;VT=SNP
11	24793089	rs78851638	T	C	100	PASS	AC=423;AF=0.0844649;AN=5008;NS=2504;DP=18178;EAS_AF=0.004;AMR_AF=0.0447;AFR_AF=0.2602;EUR_AF=0.0239;SAS_AF=0.0204;AA=T|||;VT=SNP
11	24793130	rs74326130	G	C	100	PASS	AC=422;AF=0.0842652;AN=5008;NS=2504;DP=17882;EAS_AF=0.004;AMR_AF=0.0447;AFR_AF=0.2602;EUR_AF=0.0229;SAS_AF=0.0204;AA=G|||;VT=SNP
11	24793160	rs2931360	G	T	100	PASS	AC=2522;AF=0.503594;AN=5008;NS=2504;DP=18109;EAS_AF=0.4573;AMR_AF=0.4755;AFR_AF=0.4304;EUR_AF=0.5954;SAS_AF=0.5757;AA=G|||;VT=SNP
11	24793195	rs75013994	T	A	100	PASS	AC=421;AF=0.0840655;AN=5008;NS=2504;DP=18052;EAS_AF=0.004;AMR_AF=0.0447;AFR_AF=0.2602;EUR_AF=0.0219;SAS_AF=0.0204;AA=T|||;VT=SNP
11	24793201	rs74472285	C	T	100	PASS	AC=421;AF=0.0840655;AN=5008;NS=2504;DP=17999;EAS_AF=0.004;AMR_AF=0.0447;AFR_AF=0.2602;EUR_AF=0.0219;SAS_AF=0.0204;AA=T|||;VT=SNP
11	24793223	rs79239349	C	G	100	PASS	AC=421;AF=0.0840655;AN=5008;NS=2504;DP=17247;EAS_AF=0.004;AMR_AF=0.0447;AFR_AF=0.2602;EUR_AF=0.0219;SAS_AF=0.0204;AA=C|||;VT=SNP
11	24793310	rs80276836	C	A	100	PASS	AC=422;AF=0.0842652;AN=5008;NS=2504;DP=17327;EAS_AF=0.004;AMR_AF=0.0447;AFR_AF=0.261;EUR_AF=0.0219;SAS_AF=0.0204;AA=C|||;VT=SNP
11	24793312	rs75806711	G	T	100	PASS	AC=422;AF=0.0842652;AN=5008;NS=2504;DP=17382;EAS_AF=0.004;AMR_AF=0.0447;AFR_AF=0.261;EUR_AF=0.0219;SAS_AF=0.0204;AA=G|||;VT=SNP
11	24793331	rs117209443	G	A	100	PASS	AC=16;AF=0.00319489;AN=5008;NS=2504;DP=17859;EAS_AF=0;AMR_AF=0.0014;AFR_AF=0.0008;EUR_AF=0.0109;SAS_AF=0.0031;AA=G|||;VT=SNP
11	24793350	rs12294738	T	C	100	PASS	AC=421;AF=0.0840655;AN=5008;NS=2504;DP=17909;EAS_AF=0.004;AMR_AF=0.0447;AFR_AF=0.2602;EUR_AF=0.0219;SAS_AF=0.0204;AA=T|||;VT=SNP
11	24793579	rs11028156	T	C	100	PASS	AC=422;AF=0.0842652;AN=5008;NS=2504;DP=18492;EAS_AF=0.004;AMR_AF=0.0447;AFR_AF=0.2602;EUR_AF=0.0229;SAS_AF=0.0204;AA=T|||;VT=SNP
11	24793593	rs11028157	T	C	100	PASS	AC=422;AF=0.0842652;AN=5008;NS=2504;DP=18443;EAS_AF=0.004;AMR_AF=0.0447;AFR_AF=0.2602;EUR_AF=0.0229;SAS_AF=0.0204;AA=C|||;VT=SNP
11	24793594	rs11028158	G	C	100	PASS	AC=422;AF=0.0842652;AN=5008;NS=2504;DP=18356;EAS_AF=0.004;AMR_AF=0.0447;AFR_AF=0.2602;EUR_AF=0.0229;SAS_AF=0.0204;AA=G|||;VT=SNP
11	24793657	rs11028159	G	A	100	PASS	AC=422;AF=0.0842652;AN=5008;NS=2504;DP=18417;EAS_AF=0.004;AMR_AF=0.0447;AFR_AF=0.2602;EUR_AF=0.0229;SAS_AF=0.0204;AA=g|||;VT=SNP
11	24793715	rs11028160	A	G	100	PASS	AC=422;AF=0.0842652;AN=5008;NS=2504;DP=16782;EAS_AF=0.004;AMR_AF=0.0447;AFR_AF=0.2602;EUR_AF=0.0229;SAS_AF=0.0204;AA=A|||;VT=SNP
11	24793771	rs11028161	A	G	100	PASS	AC=422;AF=0.0842652;AN=5008;NS=2504;DP=16743;EAS_AF=0.004;AMR_AF=0.0447;AFR_AF=0.2602;EUR_AF=0.0229;SAS_AF=0.0204;AA=A|||;VT=SNP
11	24793860	rs11028162	C	T	100	PASS	AC=422;AF=0.0842652;AN=5008;NS=2504;DP=15079;EAS_AF=0.004;AMR_AF=0.0447;AFR_AF=0.2602;EUR_AF=0.0229;SAS_AF=0.0204;AA=C|||;VT=SNP
11	24793897	rs11028163	T	A	100	PASS	AC=422;AF=0.0842652;AN=5008;NS=2504;DP=14671;EAS_AF=0.004;AMR_AF=0.0447;AFR_AF=0.2602;EUR_AF=0.0229;SAS_AF=0.0204;AA=T|||;VT=SNP
11	24794036	rs10834482	A	G	100	PASS	AC=422;AF=0.0842652;AN=5008;NS=2504;DP=15337;EAS_AF=0.004;AMR_AF=0.0447;AFR_AF=0.2602;EUR_AF=0.0229;SAS_AF=0.0204;AA=A|||;VT=SNP
11	24794077	rs10834483	A	C	100	PASS	AC=422;AF=0.0842652;AN=5008;NS=2504;DP=16550;EAS_AF=0.004;AMR_AF=0.0447;AFR_AF=0.2602;EUR_AF=0.0229;SAS_AF=0.0204;AA=A|||;VT=SNP
11	24794103	rs34807895	G	T	100	PASS	AC=423;AF=0.0844649;AN=5008;NS=2504;DP=17698;EAS_AF=0.004;AMR_AF=0.0447;AFR_AF=0.261;EUR_AF=0.0229;SAS_AF=0.0204;AA=G|||;VT=SNP
11	24794106	rs115445797	A	G	100	PASS	AC=423;AF=0.0844649;AN=5008;NS=2504;DP=17732;EAS_AF=0.004;AMR_AF=0.0447;AFR_AF=0.261;EUR_AF=0.0229;SAS_AF=0.0204;AA=G|||;VT=SNP
11	24794114	rs75808896	G	A	100	PASS	AC=423;AF=0.0844649;AN=5008;NS=2504;DP=17851;EAS_AF=0.004;AMR_AF=0.0447;AFR_AF=0.261;EUR_AF=0.0229;SAS_AF=0.0204;AA=G|||;VT=SNP
11	24794260	rs11826829	G	C	100	PASS	AC=422;AF=0.0842652;AN=5008;NS=2504;DP=16152;EAS_AF=0.004;AMR_AF=0.0447;AFR_AF=0.2602;EUR_AF=0.0229;SAS_AF=0.0204;AA=G|||;VT=SNP
11	24794303	rs71478103	T	C	100	PASS	AC=59;AF=0.0117812;AN=5008;NS=2504;DP=14984;EAS_AF=0.003;AMR_AF=0.0187;AFR_AF=0.0023;EUR_AF=0.0348;SAS_AF=0.0051;AA=T|||;VT=SNP
11	24794324	rs1007719	A	G	100	PASS	AC=3144;AF=0.627796;AN=5008;NS=2504;DP=14150;EAS_AF=0.4821;AMR_AF=0.572;AFR_AF=0.7398;EUR_AF=0.6769;SAS_AF=0.6155;AA=G|||;VT=SNP
11	24794371	rs77283886	G	A	100	PASS	AC=121;AF=0.0241613;AN=5008;NS=2504;DP=14424;EAS_AF=0.006;AMR_AF=0.0432;AFR_AF=0.0053;EUR_AF=0.0586;SAS_AF=0.0194;AA=G|||;VT=SNP
11	24794509	rs1007720	T	G	100	PASS	AC=3144;AF=0.627796;AN=5008;NS=2504;DP=16430;EAS_AF=0.4821;AMR_AF=0.572;AFR_AF=0.7398;EUR_AF=0.6769;SAS_AF=0.6155;AA=g|||;VT=SNP
11	24794582	rs11822161	A	G	100	PASS	AC=423;AF=0.0844649;AN=5008;NS=2504;DP=15014;EAS_AF=0.004;AMR_AF=0.0447;AFR_AF=0.2602;EUR_AF=0.0229;SAS_AF=0.0215;AA=N|||;VT=SNP
11	24794603	rs80164168	T	C	100	PASS	AC=423;AF=0.0844649;AN=5008;NS=2504;DP=14779;EAS_AF=0.004;AMR_AF=0.0447;AFR_AF=0.261;EUR_AF=0.0229;SAS_AF=0.0204;AA=t|||;VT=SNP
11	24794842	rs79553517	G	T	100	PASS	AC=422;AF=0.0842652;AN=5008;NS=2504;DP=18198;EAS_AF=0.004;AMR_AF=0.0447;AFR_AF=0.2602;EUR_AF=0.0229;SAS_AF=0.0204;AA=g|||;VT=SNP
11	24794882	rs77764670	C	T	100	PASS	AC=422;AF=0.0842652;AN=5008;NS=2504;DP=18518;EAS_AF=0.004;AMR_AF=0.0447;AFR_AF=0.2602;EUR_AF=0.0229;SAS_AF=0.0204;AA=c|||;VT=SNP
11	24794906	rs61878262	C	T	100	PASS	AC=92;AF=0.0183706;AN=5008;NS=2504;DP=18907;EAS_AF=0;AMR_AF=0.0216;AFR_AF=0.0023;EUR_AF=0.0517;SAS_AF=0.0225;AA=c|||;VT=SNP
11	24795011	rs79579871	C	A	100	PASS	AC=422;AF=0.0842652;AN=5008;NS=2504;DP=17426;EAS_AF=0.004;AMR_AF=0.0447;AFR_AF=0.2602;EUR_AF=0.0229;SAS_AF=0.0204;AA=a|||;VT=SNP
11	24795126	rs11827414	G	A	100	PASS	AC=423;AF=0.0844649;AN=5008;NS=2504;DP=19225;EAS_AF=0.005;AMR_AF=0.0447;AFR_AF=0.2602;EUR_AF=0.0229;SAS_AF=0.0204;AA=a|||;VT=SNP
11	24795174	rs2631406	T	G	100	PASS	AC=3144;AF=0.627796;AN=5008;NS=2504;DP=19436;EAS_AF=0.4821;AMR_AF=0.572;AFR_AF=0.7398;EUR_AF=0.6769;SAS_AF=0.6155;AA=g|||;VT=SNP
11	24795275	rs2716539	T	C	100	PASS	AC=2722;AF=0.54353;AN=5008;NS=2504;DP=19244;EAS_AF=0.4782;AMR_AF=0.5274;AFR_AF=0.4796;EUR_AF=0.6541;SAS_AF=0.5951;AA=t|||;VT=SNP
11	24795382	rs11827432	C	T	100	PASS	AC=422;AF=0.0842652;AN=5008;NS=2504;DP=18561;EAS_AF=0.004;AMR_AF=0.0447;AFR_AF=0.2602;EUR_AF=0.0229;SAS_AF=0.0204;AA=T|||;VT=SNP
11	24795394	rs11822795	A	G	100	PASS	AC=422;AF=0.0842652;AN=5008;NS=2504;DP=18207;EAS_AF=0.004;AMR_AF=0.0447;AFR_AF=0.2602;EUR_AF=0.0229;SAS_AF=0.0204;AA=G|||;VT=SNP
11	24795563	rs2631405	C	T	100	PASS	AC=3144;AF=0.627796;AN=5008;NS=2504;DP=16833;EAS_AF=0.4821;AMR_AF=0.572;AFR_AF=0.7398;EUR_AF=0.6769;SAS_AF=0.6155;AA=t|||;VT=SNP
11	24795600	rs11827478	C	T	100	PASS	AC=422;AF=0.0842652;AN=5008;NS=2504;DP=16057;EAS_AF=0.004;AMR_AF=0.0447;AFR_AF=0.2602;EUR_AF=0.0229;SAS_AF=0.0204;AA=T|||;VT=SNP
11	24795793	rs144938827	C	T	100	PASS	AC=27;AF=0.00539137;AN=5008;NS=2504;DP=10807;EAS_AF=0;AMR_AF=0.0159;AFR_AF=0;EUR_AF=0.0139;SAS_AF=0.002;AA=C|||;VT=SNP
11	24796461	rs140592354	C	T	100	PASS	AC=27;AF=0.00539137;AN=5008;NS=2504;DP=8710;EAS_AF=0;AMR_AF=0.0159;AFR_AF=0;EUR_AF=0.0139;SAS_AF=0.002;AA=C|||;VT=SNP
11	24796462	rs17235022	G	A	100	PASS	AC=121;AF=0.0241613;AN=5008;NS=2504;DP=8723;EAS_AF=0.006;AMR_AF=0.0432;AFR_AF=0.0053;EUR_AF=0.0586;SAS_AF=0.0194;AA=G|||;VT=SNP
11	24796544	rs76457678	A	C	100	PASS	AC=417;AF=0.0832668;AN=5008;NS=2504;DP=8897;EAS_AF=0.004;AMR_AF=0.0432;AFR_AF=0.2572;EUR_AF=0.0229;SAS_AF=0.0204;AA=A|||;VT=SNP
11	24796588	rs75910962	T	A	100	PASS	AC=422;AF=0.0842652;AN=5008;NS=2504;DP=10337;EAS_AF=0.004;AMR_AF=0.0447;AFR_AF=0.2602;EUR_AF=0.0229;SAS_AF=0.0204;AA=A|||;VT=SNP
11	24796875	rs1564989	G	A	100	PASS	AC=4038;AF=0.80631;AN=5008;NS=2504;DP=15960;EAS_AF=0.875;AMR_AF=0.7003;AFR_AF=0.8533;EUR_AF=0.7684;SAS_AF=0.7863;AA=A|||;VT=SNP
11	24796958	rs1564988	G	A	100	PASS	AC=4039;AF=0.80651;AN=5008;NS=2504;DP=16925;EAS_AF=0.875;AMR_AF=0.7003;AFR_AF=0.854;EUR_AF=0.7684;SAS_AF=0.7863;AA=A|||;VT=SNP
11	24797043	rs11028165	G	A	100	PASS	AC=422;AF=0.0842652;AN=5008;NS=2504;DP=17821;EAS_AF=0.004;AMR_AF=0.0447;AFR_AF=0.2602;EUR_AF=0.0229;SAS_AF=0.0204;AA=A|||;VT=SNP
11	24797106	rs2631404	T	G	100	PASS	AC=3003;AF=0.599641;AN=5008;NS=2504;DP=18795;EAS_AF=0.4821;AMR_AF=0.5692;AFR_AF=0.6346;EUR_AF=0.6769;SAS_AF=0.6155;AA=G|||;VT=SNP
11	24797244	rs17307138	G	A	100	PASS	AC=122;AF=0.024361;AN=5008;NS=2504;DP=18719;EAS_AF=0.006;AMR_AF=0.0432;AFR_AF=0.0053;EUR_AF=0.0586;SAS_AF=0.0204;AA=G|||;VT=SNP
11	24797310	rs12285443	G	T	100	PASS	AC=280;AF=0.0559105;AN=5008;NS=2504;DP=18546;EAS_AF=0.004;AMR_AF=0.0403;AFR_AF=0.1551;EUR_AF=0.0229;SAS_AF=0.0204;AA=T|||;VT=SNP
11	24797428	rs79667828	C	T	100	PASS	AC=123;AF=0.0245607;AN=5008;NS=2504;DP=19015;EAS_AF=0.006;AMR_AF=0.0432;AFR_AF=0.0053;EUR_AF=0.0586;SAS_AF=0.0215;AA=C|||;VT=SNP
11	24797939	rs2631403	T	G	100	PASS	AC=2534;AF=0.50599;AN=5008;NS=2504;DP=17496;EAS_AF=0.4722;AMR_AF=0.4741;AFR_AF=0.4289;EUR_AF=0.5954;SAS_AF=0.5757;AA=T|||;VT=SNP
11	24797994	rs148282402	C	A	100	PASS	AC=29;AF=0.00579073;AN=5008;NS=2504;DP=18421;EAS_AF=0.001;AMR_AF=0.0029;AFR_AF=0.0008;EUR_AF=0.0139;SAS_AF=0.0112;AA=C|||;VT=SNP
11	24798179	rs141341339	T	C	100	PASS	AC=27;AF=0.00539137;AN=5008;NS=2504;DP=21127;EAS_AF=0;AMR_AF=0.0159;AFR_AF=0;EUR_AF=0.0139;SAS_AF=0.002;AA=T|||;VT=SNP
11	24798361	rs183115545	G	A	100	PASS	AC=25;AF=0.00499201;AN=5008;NS=2504;DP=18894;EAS_AF=0;AMR_AF=0.0072;AFR_AF=0.0015;EUR_AF=0.0179;SAS_AF=0;AA=G|||;VT=SNP
11	24798505	rs12287385	G	A	100	PASS	AC=421;AF=0.0840655;AN=5008;NS=2504;DP=17713;EAS_AF=0.004;AMR_AF=0.0447;AFR_AF=0.2595;EUR_AF=0.0229;SAS_AF=0.0204;AA=A|||;VT=SNP
11	24798766	rs1985731	T	C	100	PASS	AC=3213;AF=0.641573;AN=5008;NS=2504;DP=15108;EAS_AF=0.4831;AMR_AF=0.5922;AFR_AF=0.7474;EUR_AF=0.6938;SAS_AF=0.6431;AA=C|||;VT=SNP
11	24799026	rs2716540	G	C	100	PASS	AC=4083;AF=0.815296;AN=5008;NS=2504;DP=15125;EAS_AF=0.877;AMR_AF=0.7118;AFR_AF=0.851;EUR_AF=0.7793;SAS_AF=0.8139;AA=C|||;VT=SNP
11	24799035	rs12802394	C	G	100	PASS	AC=883;AF=0.176318;AN=5008;NS=2504;DP=15097;EAS_AF=0.3948;AMR_AF=0.1225;AFR_AF=0.1097;EUR_AF=0.0875;SAS_AF=0.1708;AA=c|||;VT=SNP
11	24799350	rs75528761	G	A	100	PASS	AC=37;AF=0.00738818;AN=5008;NS=2504;DP=13805;EAS_AF=0;AMR_AF=0.0173;AFR_AF=0.0015;EUR_AF=0.0219;SAS_AF=0.001;AA=G|||;VT=SNP
11	24799416	rs12275925	A	T	100	PASS	AC=422;AF=0.0842652;AN=5008;NS=2504;DP=14426;EAS_AF=0.004;AMR_AF=0.0447;AFR_AF=0.2587;EUR_AF=0.0229;SAS_AF=0.0225;AA=A|||;VT=SNP
11	24799514	rs11028169	G	A	100	PASS	AC=880;AF=0.175719;AN=5008;NS=2504;DP=14809;EAS_AF=0.3948;AMR_AF=0.1225;AFR_AF=0.1082;EUR_AF=0.0875;SAS_AF=0.1697;AA=G|||;VT=SNP
11	24799653	rs12276047	A	C	100	PASS	AC=421;AF=0.0840655;AN=5008;NS=2504;DP=14127;EAS_AF=0.004;AMR_AF=0.0432;AFR_AF=0.2587;EUR_AF=0.0229;SAS_AF=0.0225;AA=A|||;VT=SNP
11	24799845	rs2631402	T	C	100	PASS	AC=3197;AF=0.638379;AN=5008;NS=2504;DP=16556;EAS_AF=0.4802;AMR_AF=0.5879;AFR_AF=0.7413;EUR_AF=0.6909;SAS_AF=0.6442;AA=C|||;VT=SNP
11	24799903	rs2716541	G	A	100	PASS	AC=4081;AF=0.814896;AN=5008;NS=2504;DP=16517;EAS_AF=0.875;AMR_AF=0.7104;AFR_AF=0.8525;EUR_AF=0.7783;SAS_AF=0.8139;AA=A|||;VT=SNP
11	24800058	rs1486702	A	G	100	PASS	AC=3661;AF=0.73103;AN=5008;NS=2504;DP=15972;EAS_AF=0.875;AMR_AF=0.6671;AFR_AF=0.593;EUR_AF=0.7555;SAS_AF=0.7894;AA=A|||;VT=SNP
11	24800177	rs1486701	T	C	100	PASS	AC=3658;AF=0.730431;AN=5008;NS=2504;DP=16855;EAS_AF=0.871;AMR_AF=0.6657;AFR_AF=0.593;EUR_AF=0.7555;SAS_AF=0.7914;AA=t|||;VT=SNP
11	24800243	rs1486700	A	G	100	PASS	AC=3657;AF=0.730232;AN=5008;NS=2504;DP=17332;EAS_AF=0.871;AMR_AF=0.6657;AFR_AF=0.5923;EUR_AF=0.7555;SAS_AF=0.7914;AA=A|||;VT=SNP
11	24800404	rs1486699	C	T	100	PASS	AC=878;AF=0.175319;AN=5008;NS=2504;DP=16805;EAS_AF=0.3948;AMR_AF=0.121;AFR_AF=0.1074;EUR_AF=0.0875;SAS_AF=0.1697;AA=C|||;VT=SNP
11	24800421	rs76214611	G	A	100	PASS	AC=132;AF=0.0263578;AN=5008;NS=2504;DP=17028;EAS_AF=0.006;AMR_AF=0.049;AFR_AF=0.0061;EUR_AF=0.0636;SAS_AF=0.0204;AA=G|||;VT=SNP
11	24800465	rs143240919	G	A	100	PASS	AC=26;AF=0.00519169;AN=5008;NS=2504;DP=16425;EAS_AF=0;AMR_AF=0.0072;AFR_AF=0.0008;EUR_AF=0.0129;SAS_AF=0.0072;AA=G|||;VT=SNP
11	24800750	rs2631401	T	G	100	PASS	AC=3657;AF=0.730232;AN=5008;NS=2504;DP=18072;EAS_AF=0.87;AMR_AF=0.6671;AFR_AF=0.593;EUR_AF=0.7555;SAS_AF=0.7904;AA=T|||;VT=SNP
11	24800792	rs2631400	G	A	100	PASS	AC=3658;AF=0.730431;AN=5008;NS=2504;DP=18301;EAS_AF=0.871;AMR_AF=0.6657;AFR_AF=0.593;EUR_AF=0.7555;SAS_AF=0.7914;AA=A|||;VT=SNP
11	24801206	rs2631399	G	C	100	PASS	AC=3656;AF=0.730032;AN=5008;NS=2504;DP=19956;EAS_AF=0.871;AMR_AF=0.6657;AFR_AF=0.5915;EUR_AF=0.7555;SAS_AF=0.7914;AA=A|||;VT=SNP
11	24801648	rs1486698	C	T	100	PASS	AC=3657;AF=0.730232;AN=5008;NS=2504;DP=17215;EAS_AF=0.871;AMR_AF=0.6657;AFR_AF=0.5923;EUR_AF=0.7555;SAS_AF=0.7914;AA=T|||;VT=SNP
11	24802027	rs146825453	A	G	100	PASS	AC=27;AF=0.00539137;AN=5008;NS=2504;DP=19494;EAS_AF=0;AMR_AF=0.0159;AFR_AF=0;EUR_AF=0.0139;SAS_AF=0.002;AA=A|||;VT=SNP
11	24802152	rs2716542	T	C	100	PASS	AC=2774;AF=0.553914;AN=5008;NS=2504;DP=19304;EAS_AF=0.4762;AMR_AF=0.5432;AFR_AF=0.4826;EUR_AF=0.668;SAS_AF=0.6207;AA=T|||;VT=SNP
11	24802514	rs80015790	G	A	100	PASS	AC=22;AF=0.00439297;AN=5008;NS=2504;DP=18809;EAS_AF=0;AMR_AF=0.0014;AFR_AF=0.0008;EUR_AF=0.0199;SAS_AF=0;AA=G|||;VT=SNP
11	24802574	rs2716543	T	A	100	PASS	AC=3475;AF=0.69389;AN=5008;NS=2504;DP=18523;EAS_AF=0.8651;AMR_AF=0.6124;AFR_AF=0.5401;EUR_AF=0.7058;SAS_AF=0.771;AA=T|||;VT=SNP
11	24802669	rs2716544	T	C	100	PASS	AC=2574;AF=0.513978;AN=5008;NS=2504;DP=17433;EAS_AF=0.4702;AMR_AF=0.4841;AFR_AF=0.4304;EUR_AF=0.6044;SAS_AF=0.6002;AA=T|||;VT=SNP
11	24802755	rs145565015	C	T	100	PASS	AC=35;AF=0.00698882;AN=5008;NS=2504;DP=18484;EAS_AF=0.001;AMR_AF=0.0159;AFR_AF=0;EUR_AF=0.0139;SAS_AF=0.0092;AA=C|||;VT=SNP
11	24803061	rs1386248	A	G	100	PASS	AC=4101;AF=0.81889;AN=5008;NS=2504;DP=15672;EAS_AF=0.878;AMR_AF=0.7147;AFR_AF=0.8517;EUR_AF=0.7922;SAS_AF=0.8149;AA=G|||;VT=SNP
11	24803201	rs1386247	C	T	100	PASS	AC=3587;AF=0.716254;AN=5008;NS=2504;DP=15599;EAS_AF=0.874;AMR_AF=0.6556;AFR_AF=0.5454;EUR_AF=0.7525;SAS_AF=0.7904;AA=T|||;VT=SNP
11	24803203	rs2129358	A	G	100	PASS	AC=148;AF=0.0295527;AN=5008;NS=2504;DP=15820;EAS_AF=0.003;AMR_AF=0.0216;AFR_AF=0.0023;EUR_AF=0.0447;SAS_AF=0.0838;AA=A|||;VT=SNP
11	24803380	rs1386246	C	T	100	PASS	AC=3680;AF=0.734824;AN=5008;NS=2504;DP=16483;EAS_AF=0.875;AMR_AF=0.6715;AFR_AF=0.5923;EUR_AF=0.7694;SAS_AF=0.7924;AA=T|||;VT=SNP
11	24803438	rs1386245	A	C	100	PASS	AC=3613;AF=0.721446;AN=5008;NS=2504;DP=16196;EAS_AF=0.875;AMR_AF=0.6614;AFR_AF=0.5469;EUR_AF=0.7694;SAS_AF=0.7924;AA=A|||;VT=SNP
11	24803458	rs11028172	A	T	100	PASS	AC=908;AF=0.18131;AN=5008;NS=2504;DP=16070;EAS_AF=0.3988;AMR_AF=0.1282;AFR_AF=0.1112;EUR_AF=0.1014;SAS_AF=0.1718;AA=A|||;VT=SNP
11	24803571	rs2631398	T	C	100	PASS	AC=3680;AF=0.734824;AN=5008;NS=2504;DP=17177;EAS_AF=0.875;AMR_AF=0.6715;AFR_AF=0.5923;EUR_AF=0.7694;SAS_AF=0.7924;AA=C|||;VT=SNP
11	24803656	rs150890401	G	C	100	PASS	AC=27;AF=0.00539137;AN=5008;NS=2504;DP=17914;EAS_AF=0;AMR_AF=0.0159;AFR_AF=0;EUR_AF=0.0139;SAS_AF=0.002;AA=G|||;VT=SNP
11	24803665	rs2631397	G	C	100	PASS	AC=3611;AF=0.721046;AN=5008;NS=2504;DP=17884;EAS_AF=0.875;AMR_AF=0.6614;AFR_AF=0.5454;EUR_AF=0.7694;SAS_AF=0.7924;AA=G|||;VT=SNP
11	24803726	rs2631396	G	C	100	PASS	AC=2705;AF=0.540136;AN=5008;NS=2504;DP=18221;EAS_AF=0.4762;AMR_AF=0.5331;AFR_AF=0.4357;EUR_AF=0.668;SAS_AF=0.6207;AA=G|||;VT=SNP
11	24803813	rs2631395	G	C	100	PASS	AC=2706;AF=0.540335;AN=5008;NS=2504;DP=18473;EAS_AF=0.4762;AMR_AF=0.5346;AFR_AF=0.4357;EUR_AF=0.668;SAS_AF=0.6207;AA=G|||;VT=SNP
11	24803895	rs10834484	G	A	100	PASS	AC=903;AF=0.180312;AN=5008;NS=2504;DP=17828;EAS_AF=0.3948;AMR_AF=0.1282;AFR_AF=0.1104;EUR_AF=0.1014;SAS_AF=0.1718;AA=G|||;VT=SNP
11	24804227	rs12417159	C	A	100	PASS	AC=903;AF=0.180312;AN=5008;NS=2504;DP=19122;EAS_AF=0.3998;AMR_AF=0.1282;AFR_AF=0.1067;EUR_AF=0.1014;SAS_AF=0.1718;AA=C|||;VT=SNP
11	24804310	rs149644603	C	T	100	PASS	AC=35;AF=0.00698882;AN=5008;NS=2504;DP=18280;EAS_AF=0.001;AMR_AF=0.0159;AFR_AF=0;EUR_AF=0.0139;SAS_AF=0.0092;AA=C|||;VT=SNP
11	24804314	rs2631394	A	T	100	PASS	AC=2704;AF=0.539936;AN=5008;NS=2504;DP=18537;EAS_AF=0.4762;AMR_AF=0.5317;AFR_AF=0.4357;EUR_AF=0.668;SAS_AF=0.6207;AA=A|||;VT=SNP
11	24804377	rs76982986	C	T	100	PASS	AC=175;AF=0.0349441;AN=5008;NS=2504;DP=19813;EAS_AF=0.001;AMR_AF=0.0202;AFR_AF=0.1036;EUR_AF=0.0139;SAS_AF=0.0092;AA=C|||;VT=SNP
11	24804403	rs144375743	C	T	100	PASS	AC=35;AF=0.00698882;AN=5008;NS=2504;DP=19716;EAS_AF=0.001;AMR_AF=0.0159;AFR_AF=0;EUR_AF=0.0139;SAS_AF=0.0092;AA=C|||;VT=SNP
11	24804459	rs12417187	C	T	100	PASS	AC=903;AF=0.180312;AN=5008;NS=2504;DP=18240;EAS_AF=0.3948;AMR_AF=0.1297;AFR_AF=0.1097;EUR_AF=0.1014;SAS_AF=0.1718;AA=C|||;VT=SNP
11	24804536	rs56005193	A	G	100	PASS	AC=175;AF=0.0349441;AN=5008;NS=2504;DP=17068;EAS_AF=0.001;AMR_AF=0.0202;AFR_AF=0.1036;EUR_AF=0.0139;SAS_AF=0.0092;AA=A|||;VT=SNP
11	24804642	rs140170976	C	T	100	PASS	AC=35;AF=0.00698882;AN=5008;NS=2504;DP=17056;EAS_AF=0.001;AMR_AF=0.0159;AFR_AF=0;EUR_AF=0.0139;SAS_AF=0.0092;AA=C|||;VT=SNP
11	24805434	rs117797311	G	A	100	PASS	AC=30;AF=0.00599042;AN=5008;NS=2504;DP=12384;EAS_AF=0;AMR_AF=0.0029;AFR_AF=0.0015;EUR_AF=0.0139;SAS_AF=0.0123;AA=-|||;VT=SNP
11	24805462	rs1471862	C	T	100	PASS	AC=2681;AF=0.535343;AN=5008;NS=2504;DP=17100;EAS_AF=0.4732;AMR_AF=0.5346;AFR_AF=0.416;EUR_AF=0.669;SAS_AF=0.6237;AA=T|||;VT=SNP
11	24805485	rs1471861	G	A	100	PASS	AC=4054;AF=0.809505;AN=5008;NS=2504;DP=18606;EAS_AF=0.875;AMR_AF=0.7089;AFR_AF=0.8313;EUR_AF=0.7793;SAS_AF=0.8149;AA=A|||;VT=SNP
11	24805578	rs1471860	C	T	100	PASS	AC=3832;AF=0.765176;AN=5008;NS=2504;DP=16786;EAS_AF=0.872;AMR_AF=0.6888;AFR_AF=0.6831;EUR_AF=0.7853;SAS_AF=0.7996;AA=T|||;VT=SNP
11	24805714	rs1386244	T	A	100	PASS	AC=3114;AF=0.621805;AN=5008;NS=2504;DP=16637;EAS_AF=0.4702;AMR_AF=0.572;AFR_AF=0.7254;EUR_AF=0.6759;SAS_AF=0.6176;AA=T|||;VT=SNP
11	24805926	rs2631393	G	A	100	PASS	AC=3827;AF=0.764177;AN=5008;NS=2504;DP=14507;EAS_AF=0.873;AMR_AF=0.6801;AFR_AF=0.6853;EUR_AF=0.7724;SAS_AF=0.8098;AA=A|||;VT=SNP
11	24807055	rs1486697	C	A	100	PASS	AC=2630;AF=0.52516;AN=5008;NS=2504;DP=16374;EAS_AF=0.4603;AMR_AF=0.5331;AFR_AF=0.4138;EUR_AF=0.6531;SAS_AF=0.6053;AA=C|||;VT=SNP
11	24807375	rs10834485	G	C	100	PASS	AC=40;AF=0.00798722;AN=5008;NS=2504;DP=16050;EAS_AF=0;AMR_AF=0.0187;AFR_AF=0;EUR_AF=0.0249;SAS_AF=0.002;AA=G|||;VT=SNP
11	24808750	rs2716471	A	G	100	PASS	AC=3768;AF=0.752396;AN=5008;NS=2504;DP=17285;EAS_AF=0.8661;AMR_AF=0.7003;AFR_AF=0.6316;EUR_AF=0.7893;SAS_AF=0.7975;AA=A|||;VT=SNP
11	24809287	rs77201523	A	G	100	PASS	AC=49;AF=0.00978435;AN=5008;NS=2504;DP=18030;EAS_AF=0;AMR_AF=0.0231;AFR_AF=0.0023;EUR_AF=0.0288;SAS_AF=0.001;AA=A|||;VT=SNP
11	24809440	rs11028175	G	A	100	PASS	AC=765;AF=0.152756;AN=5008;NS=2504;DP=15974;EAS_AF=0.4048;AMR_AF=0.1066;AFR_AF=0.0855;EUR_AF=0.0626;SAS_AF=0.1094;AA=G|||;VT=SNP
11	24810006	rs1825724	T	C	100	PASS	AC=4404;AF=0.879393;AN=5008;NS=2504;DP=12338;EAS_AF=0.9474;AMR_AF=0.9424;AFR_AF=0.646;EUR_AF=0.9771;SAS_AF=0.9796;AA=T|||;VT=SNP
11	24810013	rs190351470	C	T	100	PASS	AC=29;AF=0.00579073;AN=5008;NS=2504;DP=12622;EAS_AF=0;AMR_AF=0.0159;AFR_AF=0;EUR_AF=0.0159;SAS_AF=0.002;AA=C|||;VT=SNP
11	24810118	rs193301081	C	T	100	PASS	AC=41;AF=0.0081869;AN=5008;NS=2504;DP=16046;EAS_AF=0.001;AMR_AF=0.0159;AFR_AF=0;EUR_AF=0.0159;SAS_AF=0.0133;AA=C|||;VT=SNP
11	24811600	rs2017929	G	A	100	PASS	AC=124;AF=0.0247604;AN=5008;NS=2504;DP=18288;EAS_AF=0;AMR_AF=0.013;AFR_AF=0.0015;EUR_AF=0.0378;SAS_AF=0.0767;AA=A|||;VT=SNP
11	24812104	rs186238258	G	A	100	PASS	AC=41;AF=0.0081869;AN=5008;NS=2504;DP=14579;EAS_AF=0.001;AMR_AF=0.0159;AFR_AF=0;EUR_AF=0.0159;SAS_AF=0.0133;AA=G|||;VT=SNP
11	24812121	rs191949908	C	G	100	PASS	AC=41;AF=0.0081869;AN=5008;NS=2504;DP=14998;EAS_AF=0.001;AMR_AF=0.0159;AFR_AF=0;EUR_AF=0.0159;SAS_AF=0.0133;AA=C|||;VT=SNP
11	24812485	rs144467965	G	A	100	PASS	AC=29;AF=0.00579073;AN=5008;NS=2504;DP=19143;EAS_AF=0;AMR_AF=0.0159;AFR_AF=0;EUR_AF=0.0159;SAS_AF=0.002;AA=G|||;VT=SNP
11	24812600	rs140064920	G	A	100	PASS	AC=41;AF=0.0081869;AN=5008;NS=2504;DP=17433;EAS_AF=0.001;AMR_AF=0.0159;AFR_AF=0;EUR_AF=0.0159;SAS_AF=0.0133;AA=A|||;VT=SNP
11	24812928	rs145132564	C	T	100	PASS	AC=29;AF=0.00579073;AN=5008;NS=2504;DP=14653;EAS_AF=0;AMR_AF=0.0159;AFR_AF=0;EUR_AF=0.0159;SAS_AF=0.002;AA=C|||;VT=SNP
11	24812956	rs138916047	G	A	100	PASS	AC=41;AF=0.0081869;AN=5008;NS=2504;DP=14794;EAS_AF=0.001;AMR_AF=0.0159;AFR_AF=0;EUR_AF=0.0159;SAS_AF=0.0133;AA=G|||;VT=SNP
11	24813297	rs17235043	A	G	100	PASS	AC=720;AF=0.14377;AN=5008;NS=2504;DP=13697;EAS_AF=0.0754;AMR_AF=0.196;AFR_AF=0.1339;EUR_AF=0.1978;SAS_AF=0.135;AA=A|||;VT=SNP
11	24813693	rs146384610	G	T	100	PASS	AC=23;AF=0.00459265;AN=5008;NS=2504;DP=16476;EAS_AF=0;AMR_AF=0.0159;AFR_AF=0;EUR_AF=0.0099;SAS_AF=0.002;AA=G|||;VT=SNP
11	24813717	rs141855845	G	A	100	PASS	AC=41;AF=0.0081869;AN=5008;NS=2504;DP=15801;EAS_AF=0.001;AMR_AF=0.0159;AFR_AF=0;EUR_AF=0.0159;SAS_AF=0.0133;AA=G|||;VT=SNP
11	24813904	rs11028176	C	T	100	PASS	AC=637;AF=0.127196;AN=5008;NS=2504;DP=14307;EAS_AF=0.4187;AMR_AF=0.0764;AFR_AF=0.0068;EUR_AF=0.0606;SAS_AF=0.0941;AA=C|||;VT=SNP
11	24814076	rs1386250	A	G	100	PASS	AC=3540;AF=0.706869;AN=5008;NS=2504;DP=18745;EAS_AF=0.8591;AMR_AF=0.7392;AFR_AF=0.444;EUR_AF=0.7803;SAS_AF=0.8067;AA=A|||;VT=SNP
11	24814922	rs55881269	C	T	100	PASS	AC=20;AF=0.00399361;AN=5008;NS=2504;DP=18206;EAS_AF=0;AMR_AF=0.0058;AFR_AF=0;EUR_AF=0.0139;SAS_AF=0.002;AA=C|||;VT=SNP
11	24815807	rs142530837	T	C	100	PASS	AC=41;AF=0.0081869;AN=5008;NS=2504;DP=18984;EAS_AF=0.001;AMR_AF=0.0159;AFR_AF=0;EUR_AF=0.0159;SAS_AF=0.0133;AA=T|||;VT=SNP
11	24815906	rs2716545	A	G	100	PASS	AC=2778;AF=0.554712;AN=5008;NS=2504;DP=17978;EAS_AF=0.4395;AMR_AF=0.6556;AFR_AF=0.3487;EUR_AF=0.7157;SAS_AF=0.7147;AA=A|||;VT=SNP
11	24816638	rs1486681	T	G	100	PASS	AC=3975;AF=0.79373;AN=5008;NS=2504;DP=17489;EAS_AF=0.879;AMR_AF=0.7666;AFR_AF=0.7103;EUR_AF=0.7813;SAS_AF=0.8507;AA=T|||;VT=SNP
11	24816684	rs1486682	A	G	100	PASS	AC=4015;AF=0.801717;AN=5008;NS=2504;DP=17775;EAS_AF=0.88;AMR_AF=0.7824;AFR_AF=0.7103;EUR_AF=0.7972;SAS_AF=0.863;AA=A|||;VT=SNP
11	24816696	rs146853363	G	A	100	PASS	AC=40;AF=0.00798722;AN=5008;NS=2504;DP=17719;EAS_AF=0.001;AMR_AF=0.0159;AFR_AF=0;EUR_AF=0.0159;SAS_AF=0.0123;AA=G|||;VT=SNP
11	24817248	rs140650805	G	A	100	PASS	AC=42;AF=0.00838658;AN=5008;NS=2504;DP=15452;EAS_AF=0.001;AMR_AF=0.0159;AFR_AF=0.0008;EUR_AF=0.0169;SAS_AF=0.0123;AA=A|||;VT=SNP
11	24817779	rs1386240	A	G	100	PASS	AC=4753;AF=0.949081;AN=5008;NS=2504;DP=13659;EAS_AF=0.9484;AMR_AF=0.9726;AFR_AF=0.8828;EUR_AF=0.9821;SAS_AF=0.9888;AA=G|||;VT=SNP
11	24818179	rs11028179	A	G	100	PASS	AC=975;AF=0.194688;AN=5008;NS=2504;DP=14180;EAS_AF=0.4276;AMR_AF=0.1009;AFR_AF=0.2398;EUR_AF=0.0636;SAS_AF=0.0951;AA=A|||;VT=SNP
11	24818305	rs12577365	A	G	100	PASS	AC=1902;AF=0.379792;AN=5008;NS=2504;DP=18545;EAS_AF=0.5109;AMR_AF=0.33;AFR_AF=0.4508;EUR_AF=0.2843;SAS_AF=0.2822;AA=A|||;VT=SNP
11	24819089	rs12799525	G	A	100	PASS	AC=639;AF=0.127596;AN=5008;NS=2504;DP=17731;EAS_AF=0.0615;AMR_AF=0.1974;AFR_AF=0.084;EUR_AF=0.1998;SAS_AF=0.1309;AA=G|||;VT=SNP
11	24819568	rs729092	T	G	100	PASS	AC=1961;AF=0.391573;AN=5008;NS=2504;DP=14029;EAS_AF=0.498;AMR_AF=0.3329;AFR_AF=0.5121;EUR_AF=0.2803;SAS_AF=0.2751;AA=T|||;VT=SNP
11	24819955	rs1486696	G	A	100	PASS	AC=2771;AF=0.553315;AN=5008;NS=2504;DP=16807;EAS_AF=0.4385;AMR_AF=0.6513;AFR_AF=0.3495;EUR_AF=0.7137;SAS_AF=0.7127;AA=G|||;VT=SNP
11	24820080	rs11028180	C	T	100	PASS	AC=50;AF=0.00998403;AN=5008;NS=2504;DP=19684;EAS_AF=0;AMR_AF=0.0231;AFR_AF=0;EUR_AF=0.0268;SAS_AF=0.0072;AA=C|||;VT=SNP
11	24821220	rs34126748	C	T	100	PASS	AC=638;AF=0.127396;AN=5008;NS=2504;DP=17268;EAS_AF=0.0605;AMR_AF=0.1974;AFR_AF=0.0847;EUR_AF=0.1998;SAS_AF=0.1299;AA=A|||;VT=SNP
11	24821364	rs75105992	A	G	100	PASS	AC=24;AF=0.00479233;AN=5008;NS=2504;DP=15925;EAS_AF=0;AMR_AF=0.0043;AFR_AF=0;EUR_AF=0.0189;SAS_AF=0.002;AA=A|||;VT=SNP
11	24822016	rs10834486	A	C	100	PASS	AC=795;AF=0.158746;AN=5008;NS=2504;DP=16332;EAS_AF=0.4306;AMR_AF=0.0821;AFR_AF=0.1074;EUR_AF=0.0626;SAS_AF=0.1012;AA=A|||;VT=SNP
11	24822043	rs144896701	A	T	100	PASS	AC=29;AF=0.00579073;AN=5008;NS=2504;DP=15199;EAS_AF=0;AMR_AF=0.0159;AFR_AF=0;EUR_AF=0.0159;SAS_AF=0.002;AA=A|||;VT=SNP
11	24822669	rs11028183	A	G	100	PASS	AC=882;AF=0.176118;AN=5008;NS=2504;DP=15786;EAS_AF=0.4315;AMR_AF=0.0922;AFR_AF=0.1664;EUR_AF=0.0626;SAS_AF=0.1022;AA=A|||;VT=SNP
11	24825083	rs2716467	A	G	100	PASS	AC=3164;AF=0.631789;AN=5008;NS=2504;DP=18888;EAS_AF=0.4534;AMR_AF=0.8184;AFR_AF=0.3707;EUR_AF=0.8728;SAS_AF=0.7883;AA=A|||;VT=SNP
11	24826045	rs75497635	T	C	100	PASS	AC=146;AF=0.0291534;AN=5008;NS=2504;DP=17376;EAS_AF=0.1022;AMR_AF=0.0173;AFR_AF=0;EUR_AF=0.0199;SAS_AF=0.0112;AA=T|||;VT=SNP
11	24828241	rs12800427	A	G	100	PASS	AC=135;AF=0.0269569;AN=5008;NS=2504;DP=15582;EAS_AF=0;AMR_AF=0.049;AFR_AF=0.0045;EUR_AF=0.0825;SAS_AF=0.0123;AA=A|||;VT=SNP
11	24828784	rs2716470	A	G	100	PASS	AC=3998;AF=0.798323;AN=5008;NS=2504;DP=14908;EAS_AF=0.5536;AMR_AF=0.8256;AFR_AF=0.8389;EUR_AF=0.9245;SAS_AF=0.8466;AA=A|||;VT=SNP
11	24831117	rs7120135	C	T	100	PASS	AC=264;AF=0.0527157;AN=5008;NS=2504;DP=16305;EAS_AF=0.0407;AMR_AF=0.013;AFR_AF=0.0877;EUR_AF=0.0249;SAS_AF=0.0746;AA=C|||;VT=SNP
11	24831746	rs2716473	T	C	100	PASS	AC=2796;AF=0.558307;AN=5008;NS=2504;DP=15950;EAS_AF=0.502;AMR_AF=0.7637;AFR_AF=0.2837;EUR_AF=0.6879;SAS_AF=0.7086;AA=T|||;VT=SNP
11	24832009	rs2716474	G	A	100	PASS	AC=3124;AF=0.623802;AN=5008;NS=2504;DP=16567;EAS_AF=0.6508;AMR_AF=0.7421;AFR_AF=0.4652;EUR_AF=0.6451;SAS_AF=0.7045;AA=G|||;VT=SNP
11	24832707	rs2716475	T	C	100	PASS	AC=3277;AF=0.654353;AN=5008;NS=2504;DP=18705;EAS_AF=0.6617;AMR_AF=0.7565;AFR_AF=0.5431;EUR_AF=0.669;SAS_AF=0.7096;AA=C|||;VT=SNP
11	24832715	rs12294826	C	A	100	PASS	AC=450;AF=0.0898562;AN=5008;NS=2504;DP=18695;EAS_AF=0.1101;AMR_AF=0.0274;AFR_AF=0.1626;EUR_AF=0.0258;SAS_AF=0.0808;AA=C|||;VT=SNP
11	24832854	rs72886135	C	T	100	PASS	AC=312;AF=0.0623003;AN=5008;NS=2504;DP=17999;EAS_AF=0.003;AMR_AF=0.0778;AFR_AF=0.1097;EUR_AF=0.0626;SAS_AF=0.0481;AA=T|||;VT=SNP
11	24833665	rs12270427	G	A	100	PASS	AC=357;AF=0.0712859;AN=5008;NS=2504;DP=17765;EAS_AF=0.1101;AMR_AF=0.0245;AFR_AF=0.093;EUR_AF=0.0258;SAS_AF=0.0818;AA=g|||;VT=SNP
11	24834089	rs12271924	G	A	100	PASS	AC=383;AF=0.0764776;AN=5008;NS=2504;DP=19012;EAS_AF=0.1161;AMR_AF=0.0259;AFR_AF=0.1036;EUR_AF=0.0258;SAS_AF=0.0869;AA=G|||;VT=SNP
11	24835070	rs965784	A	G	100	PASS	AC=3908;AF=0.780351;AN=5008;NS=2504;DP=18078;EAS_AF=0.7798;AMR_AF=0.7997;AFR_AF=0.8162;EUR_AF=0.6958;SAS_AF=0.8057;AA=G|||;VT=SNP
11	24835136	rs72886138	C	G	100	PASS	AC=158;AF=0.0315495;AN=5008;NS=2504;DP=18606;EAS_AF=0.003;AMR_AF=0.062;AFR_AF=0.003;EUR_AF=0.0606;SAS_AF=0.0481;AA=C|||;VT=SNP
11	24835517	rs78380748	G	A	100	PASS	AC=173;AF=0.0345447;AN=5008;NS=2504;DP=18623;EAS_AF=0.005;AMR_AF=0.0274;AFR_AF=0.0348;EUR_AF=0.0408;SAS_AF=0.0634;AA=G|||;VT=SNP
11	24835665	rs12801073	C	T	100	PASS	AC=879;AF=0.175519;AN=5008;NS=2504;DP=17465;EAS_AF=0.2123;AMR_AF=0.1225;AFR_AF=0.1566;EUR_AF=0.2247;SAS_AF=0.1503;AA=C|||;VT=SNP
11	24835961	rs117006523	A	C	100	PASS	AC=41;AF=0.0081869;AN=5008;NS=2504;DP=15403;EAS_AF=0;AMR_AF=0.0101;AFR_AF=0;EUR_AF=0.0308;SAS_AF=0.0031;AA=A|||;VT=SNP
11	24836375	rs139971893	A	G	100	PASS	AC=90;AF=0.0179712;AN=5008;NS=2504;DP=14167;EAS_AF=0;AMR_AF=0.0144;AFR_AF=0.0008;EUR_AF=0.0537;SAS_AF=0.0256;AA=A|||;VT=SNP
11	24837039	rs1906093	C	T	100	PASS	AC=1322;AF=0.263978;AN=5008;NS=2504;DP=14097;EAS_AF=0.495;AMR_AF=0.2767;AFR_AF=0.0287;EUR_AF=0.3012;SAS_AF=0.2965;AA=C|||;VT=SNP
11	24837488	rs11028189	C	T	100	PASS	AC=517;AF=0.103235;AN=5008;NS=2504;DP=14828;EAS_AF=0.003;AMR_AF=0.1599;AFR_AF=0.1021;EUR_AF=0.1988;SAS_AF=0.0695;AA=C|||;VT=SNP
11	24837539	rs2631515	C	A	100	PASS	AC=3043;AF=0.607628;AN=5008;NS=2504;DP=12355;EAS_AF=0.3661;AMR_AF=0.6686;AFR_AF=0.7005;EUR_AF=0.663;SAS_AF=0.6309;AA=C|||;VT=SNP
11	24837667	rs10834488	T	G	100	PASS	AC=1390;AF=0.277556;AN=5008;NS=2504;DP=13594;EAS_AF=0.504;AMR_AF=0.2824;AFR_AF=0.0696;EUR_AF=0.3012;SAS_AF=0.2975;AA=T|||;VT=SNP
11	24837714	rs2631514	C	A	100	PASS	AC=2070;AF=0.413339;AN=5008;NS=2504;DP=12465;EAS_AF=0.1895;AMR_AF=0.487;AFR_AF=0.4576;EUR_AF=0.4394;SAS_AF=0.5051;AA=C|||;VT=SNP
11	24837801	rs10834489	C	T	100	PASS	AC=1877;AF=0.3748;AN=5008;NS=2504;DP=12116;EAS_AF=0.6339;AMR_AF=0.3689;AFR_AF=0.1346;EUR_AF=0.4205;SAS_AF=0.3896;AA=T|||;VT=SNP
11	24837891	rs17307173	G	A	100	PASS	AC=514;AF=0.102636;AN=5008;NS=2504;DP=13697;EAS_AF=0.003;AMR_AF=0.1614;AFR_AF=0.0991;EUR_AF=0.1978;SAS_AF=0.0706;AA=G|||;VT=SNP
11	24838428	rs2631512	A	G	100	PASS	AC=2508;AF=0.500799;AN=5008;NS=2504;DP=15017;EAS_AF=0.3611;AMR_AF=0.5043;AFR_AF=0.5893;EUR_AF=0.4642;SAS_AF=0.5603;AA=A|||;VT=SNP
11	24838478	rs75161742	G	A	100	PASS	AC=218;AF=0.0435304;AN=5008;NS=2504;DP=16449;EAS_AF=0.1696;AMR_AF=0.0029;AFR_AF=0;EUR_AF=0.0239;SAS_AF=0.0215;AA=G|||;VT=SNP
11	24838571	rs2716479	C	A	100	PASS	AC=2242;AF=0.447684;AN=5008;NS=2504;DP=16074;EAS_AF=0.3542;AMR_AF=0.4769;AFR_AF=0.4508;EUR_AF=0.4423;SAS_AF=0.5245;AA=A|||;VT=SNP
11	24838754	rs71478105	G	A	100	PASS	AC=135;AF=0.0269569;AN=5008;NS=2504;DP=16785;EAS_AF=0;AMR_AF=0.0447;AFR_AF=0.003;EUR_AF=0.0795;SAS_AF=0.0204;AA=G|||;VT=SNP
11	24838844	rs7120732	C	T	100	PASS	AC=395;AF=0.0788738;AN=5008;NS=2504;DP=16835;EAS_AF=0.131;AMR_AF=0.0375;AFR_AF=0.1014;EUR_AF=0.0308;SAS_AF=0.0736;AA=C|||;VT=SNP
11	24838908	rs2256074	A	G	100	PASS	AC=2462;AF=0.491613;AN=5008;NS=2504;DP=16928;EAS_AF=0.3611;AMR_AF=0.487;AFR_AF=0.587;EUR_AF=0.4374;SAS_AF=0.5562;AA=G|||;VT=SNP
11	24838957	rs2716480	C	T	100	PASS	AC=2456;AF=0.490415;AN=5008;NS=2504;DP=16258;EAS_AF=0.3611;AMR_AF=0.487;AFR_AF=0.5817;EUR_AF=0.4384;SAS_AF=0.5562;AA=T|||;VT=SNP
11	24839058	rs11028190	A	G	100	PASS	AC=1369;AF=0.273363;AN=5008;NS=2504;DP=16660;EAS_AF=0.5;AMR_AF=0.2983;AFR_AF=0.0197;EUR_AF=0.333;SAS_AF=0.3037;AA=A|||;VT=SNP
11	24839157	rs7131640	A	G	100	PASS	AC=399;AF=0.0796725;AN=5008;NS=2504;DP=17690;EAS_AF=0.1419;AMR_AF=0.0389;AFR_AF=0.093;EUR_AF=0.0338;SAS_AF=0.0736;AA=A|||;VT=SNP
11	24839640	rs923218	A	T	100	PASS	AC=2340;AF=0.467252;AN=5008;NS=2504;DP=15190;EAS_AF=0.3502;AMR_AF=0.4841;AFR_AF=0.5378;EUR_AF=0.4245;SAS_AF=0.5245;AA=T|||;VT=SNP
11	24839668	rs923217	A	G	100	PASS	AC=2427;AF=0.484625;AN=5008;NS=2504;DP=15177;EAS_AF=0.6468;AMR_AF=0.5029;AFR_AF=0.3147;EUR_AF=0.5746;SAS_AF=0.4417;AA=A|||;VT=SNP
11	24839750	rs923216	C	T	100	PASS	AC=2273;AF=0.453874;AN=5008;NS=2504;DP=16204;EAS_AF=0.3502;AMR_AF=0.4769;AFR_AF=0.4917;EUR_AF=0.4225;SAS_AF=0.5256;AA=C|||;VT=SNP
11	24839751	rs11028191	G	A	100	PASS	AC=1255;AF=0.250599;AN=5008;NS=2504;DP=16186;EAS_AF=0.498;AMR_AF=0.2853;AFR_AF=0.0144;EUR_AF=0.3032;SAS_AF=0.2362;AA=G|||;VT=SNP
11	24840073	rs1486688	G	A	100	PASS	AC=2316;AF=0.46246;AN=5008;NS=2504;DP=14022;EAS_AF=0.3502;AMR_AF=0.4726;AFR_AF=0.5257;EUR_AF=0.3956;SAS_AF=0.5542;AA=G|||;VT=SNP
11	24840482	rs2631511	A	G	100	PASS	AC=3743;AF=0.747404;AN=5008;NS=2504;DP=15774;EAS_AF=0.7103;AMR_AF=0.7392;AFR_AF=0.8048;EUR_AF=0.8012;SAS_AF=0.6585;AA=G|||;VT=SNP
11	24840726	rs58447033	G	A	100	PASS	AC=1221;AF=0.24381;AN=5008;NS=2504;DP=16541;EAS_AF=0.2103;AMR_AF=0.3487;AFR_AF=0.3676;EUR_AF=0.159;SAS_AF=0.1237;AA=A|||;VT=SNP
11	24840738	rs1564987	G	A	100	PASS	AC=4283;AF=0.855232;AN=5008;NS=2504;DP=17014;EAS_AF=0.999;AMR_AF=0.9395;AFR_AF=0.534;EUR_AF=0.9722;SAS_AF=0.9611;AA=A|||;VT=SNP
11	24840817	rs61875869	T	G	100	PASS	AC=189;AF=0.0377396;AN=5008;NS=2504;DP=17164;EAS_AF=0.001;AMR_AF=0.0548;AFR_AF=0.0083;EUR_AF=0.1252;SAS_AF=0.0133;AA=T|||;VT=SNP
11	24841410	rs12795618	C	T	100	PASS	AC=1760;AF=0.351438;AN=5008;NS=2504;DP=16240;EAS_AF=0.1935;AMR_AF=0.3473;AFR_AF=0.4614;EUR_AF=0.3877;SAS_AF=0.3313;AA=C|||;VT=SNP
11	24841760	rs2716482	G	A	100	PASS	AC=3359;AF=0.670727;AN=5008;NS=2504;DP=19920;EAS_AF=0.5942;AMR_AF=0.7767;AFR_AF=0.6498;EUR_AF=0.7594;SAS_AF=0.6115;AA=A|||;VT=SNP
11	24842205	rs61875870	A	C	100	PASS	AC=696;AF=0.138978;AN=5008;NS=2504;DP=20853;EAS_AF=0.1319;AMR_AF=0.17;AFR_AF=0.0764;EUR_AF=0.1193;SAS_AF=0.229;AA=A|||;VT=SNP
11	24842288	rs61875871	G	A	100	PASS	AC=678;AF=0.135383;AN=5008;NS=2504;DP=20511;EAS_AF=0.131;AMR_AF=0.1671;AFR_AF=0.0681;EUR_AF=0.1173;SAS_AF=0.227;AA=G|||;VT=SNP
11	24842866	rs923219	A	C	100	PASS	AC=4369;AF=0.872404;AN=5008;NS=2504;DP=17842;EAS_AF=0.8968;AMR_AF=0.938;AFR_AF=0.7194;EUR_AF=0.9404;SAS_AF=0.9376;AA=A|||;VT=SNP
11	24843020	rs12419105	A	G	100	PASS	AC=1208;AF=0.241214;AN=5008;NS=2504;DP=16102;EAS_AF=0.2073;AMR_AF=0.3401;AFR_AF=0.059;EUR_AF=0.507;SAS_AF=0.1789;AA=A|||;VT=SNP
11	24843081	rs61875884	A	C	100	PASS	AC=696;AF=0.138978;AN=5008;NS=2504;DP=15170;EAS_AF=0.1319;AMR_AF=0.1715;AFR_AF=0.0726;EUR_AF=0.1223;SAS_AF=0.2301;AA=A|||;VT=SNP
11	24843452	rs118109538	T	G	100	PASS	AC=445;AF=0.0888578;AN=5008;NS=2504;DP=7945;EAS_AF=0.0794;AMR_AF=0.1643;AFR_AF=0.0053;EUR_AF=0.1193;SAS_AF=0.1268;AA=T|||;VT=SNP
11	24843956	rs150869625	G	A	100	PASS	AC=19;AF=0.00379393;AN=5008;NS=2504;DP=18952;EAS_AF=0;AMR_AF=0.0014;AFR_AF=0;EUR_AF=0.0169;SAS_AF=0.001;AA=G|||;VT=SNP
11	24844168	rs2631510	A	G	100	PASS	AC=4323;AF=0.863219;AN=5008;NS=2504;DP=17457;EAS_AF=0.8988;AMR_AF=0.9323;AFR_AF=0.6702;EUR_AF=0.9404;SAS_AF=0.9591;AA=A|||;VT=SNP
11	24844278	rs75978736	G	A	100	PASS	AC=96;AF=0.0191693;AN=5008;NS=2504;DP=16856;EAS_AF=0;AMR_AF=0.0187;AFR_AF=0.0174;EUR_AF=0.0417;SAS_AF=0.0184;AA=G|||;VT=SNP
11	24844328	rs2631509	A	T	100	PASS	AC=3662;AF=0.73123;AN=5008;NS=2504;DP=17191;EAS_AF=0.7679;AMR_AF=0.7637;AFR_AF=0.6203;EUR_AF=0.8221;SAS_AF=0.727;AA=A|||;VT=SNP
11	24844628	rs11028192	G	C	100	PASS	AC=295;AF=0.0589058;AN=5008;NS=2504;DP=16833;EAS_AF=0.1002;AMR_AF=0.0317;AFR_AF=0.1067;EUR_AF=0.007;SAS_AF=0.0245;AA=G|||;VT=SNP
11	24844697	rs11028193	A	T	100	PASS	AC=297;AF=0.0593051;AN=5008;NS=2504;DP=17574;EAS_AF=0.1002;AMR_AF=0.0317;AFR_AF=0.1082;EUR_AF=0.007;SAS_AF=0.0245;AA=A|||;VT=SNP
11	24844845	rs2046536	C	G	100	PASS	AC=3628;AF=0.724441;AN=5008;NS=2504;DP=18027;EAS_AF=0.7679;AMR_AF=0.7608;AFR_AF=0.593;EUR_AF=0.8241;SAS_AF=0.729;AA=C|||;VT=SNP
11	24845029	rs56124410	T	C	100	PASS	AC=331;AF=0.0660942;AN=5008;NS=2504;DP=15916;EAS_AF=0.1032;AMR_AF=0.0346;AFR_AF=0.1082;EUR_AF=0.0179;SAS_AF=0.0429;AA=C|||;VT=SNP
11	24845236	rs78759956	C	T	100	PASS	AC=146;AF=0.0291534;AN=5008;NS=2504;DP=17707;EAS_AF=0.1002;AMR_AF=0.0202;AFR_AF=0;EUR_AF=0.007;SAS_AF=0.0245;AA=C|||;VT=SNP
11	24845343	rs2931358	T	C	100	PASS	AC=3971;AF=0.792931;AN=5008;NS=2504;DP=16918;EAS_AF=0.87;AMR_AF=0.7954;AFR_AF=0.711;EUR_AF=0.8419;SAS_AF=0.772;AA=C|||;VT=SNP
11	24845395	rs2953400	G	C	100	PASS	AC=650;AF=0.129792;AN=5008;NS=2504;DP=15916;EAS_AF=0.0546;AMR_AF=0.1513;AFR_AF=0.1823;EUR_AF=0.1262;SAS_AF=0.1247;AA=G|||;VT=SNP
11	24845645	rs10767248	T	C	100	PASS	AC=3970;AF=0.792732;AN=5008;NS=2504;DP=14398;EAS_AF=0.87;AMR_AF=0.7954;AFR_AF=0.711;EUR_AF=0.8419;SAS_AF=0.771;AA=C|||;VT=SNP
11	24846020	rs74596506	G	A	100	PASS	AC=279;AF=0.0557109;AN=5008;NS=2504;DP=12586;EAS_AF=0.1002;AMR_AF=0.0274;AFR_AF=0.112;EUR_AF=0.008;SAS_AF=0.0031;AA=G|||;VT=SNP
11	24846112	rs2716483	A	T	100	PASS	AC=595;AF=0.11881;AN=5008;NS=2504;DP=11968;EAS_AF=0.0615;AMR_AF=0.147;AFR_AF=0.1437;EUR_AF=0.1272;SAS_AF=0.1155;AA=A|||;VT=SNP
11	24846444	rs80254164	C	A	100	PASS	AC=299;AF=0.0597045;AN=5008;NS=2504;DP=13761;EAS_AF=0.1002;AMR_AF=0.0288;AFR_AF=0.1112;EUR_AF=0.007;SAS_AF=0.0245;AA=C|||;VT=SNP
11	24846459	rs7101709	G	A	100	PASS	AC=3015;AF=0.602037;AN=5008;NS=2504;DP=13856;EAS_AF=0.7073;AMR_AF=0.611;AFR_AF=0.4455;EUR_AF=0.6909;SAS_AF=0.6074;AA=G|||;VT=SNP
11	24846511	rs77249303	G	A	100	PASS	AC=277;AF=0.0553115;AN=5008;NS=2504;DP=14491;EAS_AF=0.1002;AMR_AF=0.0274;AFR_AF=0.1112;EUR_AF=0.007;SAS_AF=0.0031;AA=A|||;VT=SNP
11	24846773	rs12226060	G	A	100	PASS	AC=277;AF=0.0553115;AN=5008;NS=2504;DP=17353;EAS_AF=0.1002;AMR_AF=0.0274;AFR_AF=0.1112;EUR_AF=0.007;SAS_AF=0.0031;AA=G|||;VT=SNP
11	24846920	rs61875885	G	T	100	PASS	AC=789;AF=0.157548;AN=5008;NS=2504;DP=15658;EAS_AF=0.129;AMR_AF=0.1844;AFR_AF=0.1112;EUR_AF=0.159;SAS_AF=0.229;AA=G|||;VT=SNP
11	24847011	rs10767249	A	G	100	PASS	AC=3350;AF=0.66893;AN=5008;NS=2504;DP=15519;EAS_AF=0.8145;AMR_AF=0.647;AFR_AF=0.5658;EUR_AF=0.7107;SAS_AF=0.6309;AA=a|||;VT=SNP
11	24847013	rs10767250	C	T	100	PASS	AC=4160;AF=0.830671;AN=5008;NS=2504;DP=15589;EAS_AF=0.9444;AMR_AF=0.8314;AFR_AF=0.6762;EUR_AF=0.8698;SAS_AF=0.8814;AA=T|||;VT=SNP
11	24847378	rs2716484	C	A	100	PASS	AC=3494;AF=0.697684;AN=5008;NS=2504;DP=11214;EAS_AF=0.7669;AMR_AF=0.7522;AFR_AF=0.5008;EUR_AF=0.8201;SAS_AF=0.728;AA=C|||;VT=SNP
11	24847441	rs11028194	A	G	100	PASS	AC=351;AF=0.0700879;AN=5008;NS=2504;DP=9345;EAS_AF=0.1002;AMR_AF=0.0317;AFR_AF=0.1498;EUR_AF=0.007;SAS_AF=0.0235;AA=a|||;VT=SNP
11	24847501	rs11028195	G	A	100	PASS	AC=351;AF=0.0700879;AN=5008;NS=2504;DP=9070;EAS_AF=0.1002;AMR_AF=0.0317;AFR_AF=0.1498;EUR_AF=0.007;SAS_AF=0.0235;AA=G|||;VT=SNP
11	24847895	rs2631508	G	A	100	PASS	AC=596;AF=0.11901;AN=5008;NS=2504;DP=9247;EAS_AF=0.0595;AMR_AF=0.1484;AFR_AF=0.1422;EUR_AF=0.1292;SAS_AF=0.1176;AA=G|||;VT=SNP
11	24848038	rs2631507	C	T	100	PASS	AC=3930;AF=0.784744;AN=5008;NS=2504;DP=10037;EAS_AF=0.869;AMR_AF=0.7954;AFR_AF=0.7012;EUR_AF=0.84;SAS_AF=0.7464;AA=T|||;VT=SNP
11	24848166	rs4922695	G	A	100	PASS	AC=3600;AF=0.71885;AN=5008;NS=2504;DP=15026;EAS_AF=0.7688;AMR_AF=0.7637;AFR_AF=0.5514;EUR_AF=0.833;SAS_AF=0.7444;AA=A|||;VT=SNP
11	24848238	rs10834490	T	G	100	PASS	AC=3932;AF=0.785144;AN=5008;NS=2504;DP=15879;EAS_AF=0.869;AMR_AF=0.7954;AFR_AF=0.702;EUR_AF=0.839;SAS_AF=0.7485;AA=G|||;VT=SNP
11	24848253	rs4922696	T	C	100	PASS	AC=3941;AF=0.786941;AN=5008;NS=2504;DP=15910;EAS_AF=0.869;AMR_AF=0.7954;AFR_AF=0.7065;EUR_AF=0.841;SAS_AF=0.7495;AA=C|||;VT=SNP
11	24848301	rs1486724	T	C	100	PASS	AC=3601;AF=0.71905;AN=5008;NS=2504;DP=15575;EAS_AF=0.7688;AMR_AF=0.7637;AFR_AF=0.5522;EUR_AF=0.833;SAS_AF=0.7444;AA=T|||;VT=SNP
11	24848341	rs5011479	A	G	100	PASS	AC=3601;AF=0.71905;AN=5008;NS=2504;DP=14896;EAS_AF=0.7688;AMR_AF=0.7637;AFR_AF=0.5522;EUR_AF=0.833;SAS_AF=0.7444;AA=G|||;VT=SNP
11	24848343	rs5011480	A	G	100	PASS	AC=3601;AF=0.71905;AN=5008;NS=2504;DP=14842;EAS_AF=0.7688;AMR_AF=0.7637;AFR_AF=0.5522;EUR_AF=0.833;SAS_AF=0.7444;AA=A|||;VT=SNP
11	24848509	rs1486725	A	G	100	PASS	AC=3597;AF=0.718251;AN=5008;NS=2504;DP=15694;EAS_AF=0.7688;AMR_AF=0.7637;AFR_AF=0.5514;EUR_AF=0.832;SAS_AF=0.7423;AA=A|||;VT=SNP
11	24848560	rs1486726	T	G	100	PASS	AC=3595;AF=0.717851;AN=5008;NS=2504;DP=15412;EAS_AF=0.7688;AMR_AF=0.7637;AFR_AF=0.5499;EUR_AF=0.832;SAS_AF=0.7423;AA=G|||;VT=SNP
11	24848824	rs2631506	C	T	100	PASS	AC=3596;AF=0.718051;AN=5008;NS=2504;DP=14406;EAS_AF=0.7698;AMR_AF=0.7608;AFR_AF=0.5514;EUR_AF=0.832;SAS_AF=0.7423;AA=C|||;VT=SNP
11	24848896	rs2631505	G	A	100	PASS	AC=3597;AF=0.718251;AN=5008;NS=2504;DP=13890;EAS_AF=0.7688;AMR_AF=0.7637;AFR_AF=0.5514;EUR_AF=0.832;SAS_AF=0.7423;AA=G|||;VT=SNP
11	24849027	rs11822141	T	C	100	PASS	AC=218;AF=0.0435304;AN=5008;NS=2504;DP=16514;EAS_AF=0;AMR_AF=0.0173;AFR_AF=0.1505;EUR_AF=0.007;SAS_AF=0;AA=T|||;VT=SNP
11	24849067	rs10834491	C	T	100	PASS	AC=333;AF=0.0664936;AN=5008;NS=2504;DP=15873;EAS_AF=0.1002;AMR_AF=0.0317;AFR_AF=0.1513;EUR_AF=0.007;SAS_AF=0.0031;AA=C|||;VT=SNP
11	24849161	rs12790968	T	C	100	PASS	AC=37;AF=0.00738818;AN=5008;NS=2504;DP=15786;EAS_AF=0;AMR_AF=0.0101;AFR_AF=0.0015;EUR_AF=0.0268;SAS_AF=0.001;AA=T|||;VT=SNP
11	24849170	rs2716485	C	T	100	PASS	AC=3928;AF=0.784345;AN=5008;NS=2504;DP=15606;EAS_AF=0.869;AMR_AF=0.7954;AFR_AF=0.7012;EUR_AF=0.839;SAS_AF=0.7454;AA=T|||;VT=SNP
11	24849491	rs2631503	G	A	100	PASS	AC=3595;AF=0.717851;AN=5008;NS=2504;DP=18304;EAS_AF=0.7688;AMR_AF=0.7622;AFR_AF=0.5507;EUR_AF=0.832;SAS_AF=0.7423;AA=G|||;VT=SNP
11	24849566	rs10500991	C	T	100	PASS	AC=366;AF=0.0730831;AN=5008;NS=2504;DP=18566;EAS_AF=0.0556;AMR_AF=0.1614;AFR_AF=0.0045;EUR_AF=0.1153;SAS_AF=0.0777;AA=C|||;VT=SNP
11	24849649	rs11820261	C	A	100	PASS	AC=334;AF=0.0666933;AN=5008;NS=2504;DP=17518;EAS_AF=0.1002;AMR_AF=0.0331;AFR_AF=0.1505;EUR_AF=0.008;SAS_AF=0.0031;AA=A|||;VT=SNP
11	24849674	rs2631502	G	A	100	PASS	AC=926;AF=0.184904;AN=5008;NS=2504;DP=17839;EAS_AF=0.1548;AMR_AF=0.1816;AFR_AF=0.2943;EUR_AF=0.1352;SAS_AF=0.1217;AA=G|||;VT=SNP
11	24849707	rs117067294	A	G	100	PASS	AC=86;AF=0.0171725;AN=5008;NS=2504;DP=18393;EAS_AF=0;AMR_AF=0.0187;AFR_AF=0.0083;EUR_AF=0.0427;SAS_AF=0.0194;AA=A|||;VT=SNP
11	24849996	rs72870733	T	C	100	PASS	AC=713;AF=0.142372;AN=5008;NS=2504;DP=15715;EAS_AF=0.2222;AMR_AF=0.098;AFR_AF=0.0091;EUR_AF=0.1074;SAS_AF=0.3078;AA=T|||;VT=SNP
11	24850029	rs2716486	A	G	100	PASS	AC=3928;AF=0.784345;AN=5008;NS=2504;DP=15690;EAS_AF=0.869;AMR_AF=0.7954;AFR_AF=0.7012;EUR_AF=0.839;SAS_AF=0.7454;AA=G|||;VT=SNP
11	24850070	rs17307180	A	G	100	PASS	AC=844;AF=0.16853;AN=5008;NS=2504;DP=14121;EAS_AF=0.131;AMR_AF=0.1844;AFR_AF=0.1309;EUR_AF=0.161;SAS_AF=0.2546;AA=A|||;VT=SNP
11	24850630	rs17307187	G	A	100	PASS	AC=741;AF=0.147963;AN=5008;NS=2504;DP=18183;EAS_AF=0.131;AMR_AF=0.1657;AFR_AF=0.1112;EUR_AF=0.1183;SAS_AF=0.2331;AA=G|||;VT=SNP
11	24850785	rs2716488	A	C	100	PASS	AC=1600;AF=0.319489;AN=5008;NS=2504;DP=17305;EAS_AF=0.1935;AMR_AF=0.3444;AFR_AF=0.3744;EUR_AF=0.2972;SAS_AF=0.3804;AA=C|||;VT=SNP
11	24850872	rs2631500	A	G	100	PASS	AC=740;AF=0.147764;AN=5008;NS=2504;DP=15978;EAS_AF=0.0625;AMR_AF=0.1585;AFR_AF=0.2413;EUR_AF=0.1302;SAS_AF=0.1196;AA=A|||;VT=SNP
11	24850893	rs2716490	G	A	100	PASS	AC=731;AF=0.145966;AN=5008;NS=2504;DP=16194;EAS_AF=0.0556;AMR_AF=0.1585;AFR_AF=0.2413;EUR_AF=0.1302;SAS_AF=0.1176;AA=G|||;VT=SNP
11	24850904	rs7129889	C	T	100	PASS	AC=2877;AF=0.574481;AN=5008;NS=2504;DP=16436;EAS_AF=0.7034;AMR_AF=0.6066;AFR_AF=0.3495;EUR_AF=0.6899;SAS_AF=0.6043;AA=C|||;VT=SNP
11	24851009	rs2716491	A	G	100	PASS	AC=741;AF=0.147963;AN=5008;NS=2504;DP=18104;EAS_AF=0.0625;AMR_AF=0.1585;AFR_AF=0.2421;EUR_AF=0.1302;SAS_AF=0.1196;AA=A|||;VT=SNP
11	24851483	rs4922697	C	G	100	PASS	AC=2892;AF=0.577476;AN=5008;NS=2504;DP=18306;EAS_AF=0.7103;AMR_AF=0.6052;AFR_AF=0.3517;EUR_AF=0.6938;SAS_AF=0.6063;AA=C|||;VT=SNP
11	24851543	rs2631498	C	T	100	PASS	AC=729;AF=0.145567;AN=5008;NS=2504;DP=18524;EAS_AF=0.0546;AMR_AF=0.1585;AFR_AF=0.2413;EUR_AF=0.1292;SAS_AF=0.1176;AA=T|||;VT=SNP
11	24851599	rs4922698	G	T	100	PASS	AC=2886;AF=0.576278;AN=5008;NS=2504;DP=16974;EAS_AF=0.7093;AMR_AF=0.6066;AFR_AF=0.3495;EUR_AF=0.6909;SAS_AF=0.6063;AA=G|||;VT=SNP
11	24851707	rs4922699	G	C	100	PASS	AC=3921;AF=0.782947;AN=5008;NS=2504;DP=17841;EAS_AF=0.9435;AMR_AF=0.8141;AFR_AF=0.5265;EUR_AF=0.8588;SAS_AF=0.864;AA=C|||;VT=SNP
11	24851782	rs77854073	A	T	100	PASS	AC=125;AF=0.0249601;AN=5008;NS=2504;DP=16937;EAS_AF=0.1002;AMR_AF=0.0202;AFR_AF=0;EUR_AF=0.007;SAS_AF=0.0031;AA=A|||;VT=SNP
11	24851793	rs2631497	T	C	100	PASS	AC=729;AF=0.145567;AN=5008;NS=2504;DP=17084;EAS_AF=0.0546;AMR_AF=0.1585;AFR_AF=0.2413;EUR_AF=0.1292;SAS_AF=0.1176;AA=T|||;VT=SNP
11	24852266	rs2716492	T	C	100	PASS	AC=733;AF=0.146366;AN=5008;NS=2504;DP=11673;EAS_AF=0.0595;AMR_AF=0.1585;AFR_AF=0.2405;EUR_AF=0.1292;SAS_AF=0.1176;AA=C|||;VT=SNP
11	24852295	rs2631496	C	T	100	PASS	AC=733;AF=0.146366;AN=5008;NS=2504;DP=11223;EAS_AF=0.0595;AMR_AF=0.1585;AFR_AF=0.2405;EUR_AF=0.1292;SAS_AF=0.1176;AA=C|||;VT=SNP
11	24852406	rs61894117	G	A	100	PASS	AC=704;AF=0.140575;AN=5008;NS=2504;DP=9268;EAS_AF=0.13;AMR_AF=0.1628;AFR_AF=0.084;EUR_AF=0.1183;SAS_AF=0.2352;AA=G|||;VT=SNP
11	24852412	rs190935543	C	T	100	PASS	AC=20;AF=0.00399361;AN=5008;NS=2504;DP=9164;EAS_AF=0;AMR_AF=0.0072;AFR_AF=0.0008;EUR_AF=0.0119;SAS_AF=0.002;AA=C|||;VT=SNP
11	24852435	rs2631495	T	G	100	PASS	AC=734;AF=0.146565;AN=5008;NS=2504;DP=9461;EAS_AF=0.0595;AMR_AF=0.1585;AFR_AF=0.2413;EUR_AF=0.1292;SAS_AF=0.1176;AA=G|||;VT=SNP
11	24852533	rs11028198	C	G	100	PASS	AC=954;AF=0.190495;AN=5008;NS=2504;DP=12018;EAS_AF=0.2302;AMR_AF=0.2046;AFR_AF=0.1203;EUR_AF=0.168;SAS_AF=0.2577;AA=C|||;VT=SNP
11	24852844	rs2716493	C	A	100	PASS	AC=734;AF=0.146565;AN=5008;NS=2504;DP=15699;EAS_AF=0.0595;AMR_AF=0.1585;AFR_AF=0.2413;EUR_AF=0.1292;SAS_AF=0.1176;AA=A|||;VT=SNP
11	24852856	rs11028199	C	T	100	PASS	AC=954;AF=0.190495;AN=5008;NS=2504;DP=15888;EAS_AF=0.2302;AMR_AF=0.2046;AFR_AF=0.1203;EUR_AF=0.168;SAS_AF=0.2577;AA=C|||;VT=SNP
11	24852936	rs2631494	C	T	100	PASS	AC=735;AF=0.146765;AN=5008;NS=2504;DP=16769;EAS_AF=0.0605;AMR_AF=0.1585;AFR_AF=0.2413;EUR_AF=0.1292;SAS_AF=0.1176;AA=T|||;VT=SNP
11	24853006	rs2716494	T	C	100	PASS	AC=739;AF=0.147564;AN=5008;NS=2504;DP=18612;EAS_AF=0.0595;AMR_AF=0.1585;AFR_AF=0.2413;EUR_AF=0.1292;SAS_AF=0.1227;AA=T|||;VT=SNP
11	24853023	rs2631493	A	G	100	PASS	AC=736;AF=0.146965;AN=5008;NS=2504;DP=18147;EAS_AF=0.0595;AMR_AF=0.1585;AFR_AF=0.2413;EUR_AF=0.1292;SAS_AF=0.1196;AA=A|||;VT=SNP
11	24853081	rs7930770	A	G	100	PASS	AC=2877;AF=0.574481;AN=5008;NS=2504;DP=15803;EAS_AF=0.7083;AMR_AF=0.6066;AFR_AF=0.3427;EUR_AF=0.6909;SAS_AF=0.6074;AA=A|||;VT=SNP
11	24853087	rs7945860	T	C	100	PASS	AC=2877;AF=0.574481;AN=5008;NS=2504;DP=15765;EAS_AF=0.7083;AMR_AF=0.6066;AFR_AF=0.3427;EUR_AF=0.6909;SAS_AF=0.6074;AA=T|||;VT=SNP
11	24853265	rs2716495	A	C	100	PASS	AC=734;AF=0.146565;AN=5008;NS=2504;DP=14547;EAS_AF=0.0595;AMR_AF=0.1585;AFR_AF=0.2413;EUR_AF=0.1292;SAS_AF=0.1176;AA=C|||;VT=SNP
11	24853312	rs17307194	A	T	100	PASS	AC=830;AF=0.165735;AN=5008;NS=2504;DP=15304;EAS_AF=0.13;AMR_AF=0.1844;AFR_AF=0.1203;EUR_AF=0.161;SAS_AF=0.2556;AA=A|||;VT=SNP
11	24853325	rs2631491	T	G	100	PASS	AC=1764;AF=0.352236;AN=5008;NS=2504;DP=15324;EAS_AF=0.2897;AMR_AF=0.366;AFR_AF=0.4168;EUR_AF=0.2972;SAS_AF=0.3763;AA=G|||;VT=SNP
11	24853384	rs2716496	G	A	100	PASS	AC=734;AF=0.146565;AN=5008;NS=2504;DP=13552;EAS_AF=0.0595;AMR_AF=0.1585;AFR_AF=0.2413;EUR_AF=0.1292;SAS_AF=0.1176;AA=A|||;VT=SNP
11	24853594	rs2716497	A	G	100	PASS	AC=736;AF=0.146965;AN=5008;NS=2504;DP=13953;EAS_AF=0.0595;AMR_AF=0.1585;AFR_AF=0.2413;EUR_AF=0.1292;SAS_AF=0.1196;AA=G|||;VT=SNP
11	24853614	rs2716498	A	G	100	PASS	AC=736;AF=0.146965;AN=5008;NS=2504;DP=13969;EAS_AF=0.0595;AMR_AF=0.1585;AFR_AF=0.2413;EUR_AF=0.1292;SAS_AF=0.1196;AA=A|||;VT=SNP
11	24853819	rs1486727	T	G	100	PASS	AC=808;AF=0.161342;AN=5008;NS=2504;DP=12504;EAS_AF=0.0595;AMR_AF=0.1614;AFR_AF=0.2943;EUR_AF=0.1292;SAS_AF=0.1196;AA=G|||;VT=SNP
11	24853906	rs1486728	A	C	100	PASS	AC=1765;AF=0.352436;AN=5008;NS=2504;DP=11617;EAS_AF=0.2897;AMR_AF=0.366;AFR_AF=0.416;EUR_AF=0.2972;SAS_AF=0.3783;AA=C|||;VT=SNP
11	24854001	rs1486730	T	A	100	PASS	AC=735;AF=0.146765;AN=5008;NS=2504;DP=11035;EAS_AF=0.0595;AMR_AF=0.1585;AFR_AF=0.2413;EUR_AF=0.1292;SAS_AF=0.1186;AA=C|||;VT=SNP
11	24854206	rs60080477	T	C	100	PASS	AC=833;AF=0.166334;AN=5008;NS=2504;DP=9896;EAS_AF=0.131;AMR_AF=0.1844;AFR_AF=0.1218;EUR_AF=0.161;SAS_AF=0.2556;AA=T|||;VT=SNP
11	24854289	rs17307208	A	G	100	PASS	AC=957;AF=0.191094;AN=5008;NS=2504;DP=12890;EAS_AF=0.2312;AMR_AF=0.2046;AFR_AF=0.121;EUR_AF=0.168;SAS_AF=0.2587;AA=A|||;VT=SNP
11	24854315	rs2716499	T	C	100	PASS	AC=733;AF=0.146366;AN=5008;NS=2504;DP=12891;EAS_AF=0.0595;AMR_AF=0.1585;AFR_AF=0.2413;EUR_AF=0.1292;SAS_AF=0.1166;AA=C|||;VT=SNP
11	24854411	rs111946547	G	C	100	PASS	AC=337;AF=0.0672923;AN=5008;NS=2504;DP=12666;EAS_AF=0.0377;AMR_AF=0.0245;AFR_AF=0.1657;EUR_AF=0.0507;SAS_AF=0.0123;AA=G|||;VT=SNP
11	24854443	rs2631490	T	G	100	PASS	AC=733;AF=0.146366;AN=5008;NS=2504;DP=13283;EAS_AF=0.0595;AMR_AF=0.1585;AFR_AF=0.2413;EUR_AF=0.1292;SAS_AF=0.1166;AA=T|||;VT=SNP
11	24854535	rs17307215	G	T	100	PASS	AC=96;AF=0.0191693;AN=5008;NS=2504;DP=1161;EAS_AF=0.002;AMR_AF=0.0346;AFR_AF=0.0008;EUR_AF=0.0636;SAS_AF=0.0051;AA=G|||;VT=SNP
11	24854742	rs1386252	G	T	100	PASS	AC=828;AF=0.165335;AN=5008;NS=2504;DP=16538;EAS_AF=0.131;AMR_AF=0.1844;AFR_AF=0.1188;EUR_AF=0.16;SAS_AF=0.2556;AA=G|||;VT=SNP
11	24855153	rs2716500	T	C	100	PASS	AC=735;AF=0.146765;AN=5008;NS=2504;DP=17256;EAS_AF=0.0595;AMR_AF=0.1585;AFR_AF=0.2413;EUR_AF=0.1292;SAS_AF=0.1186;AA=C|||;VT=SNP
11	24855624	rs80230339	C	A	100	PASS	AC=830;AF=0.165735;AN=5008;NS=2504;DP=14815;EAS_AF=0.131;AMR_AF=0.1844;AFR_AF=0.1203;EUR_AF=0.16;SAS_AF=0.2556;AA=C|||;VT=SNP
11	24855643	rs2631487	C	G	100	PASS	AC=733;AF=0.146366;AN=5008;NS=2504;DP=14647;EAS_AF=0.0595;AMR_AF=0.1585;AFR_AF=0.2413;EUR_AF=0.1292;SAS_AF=0.1166;AA=C|||;VT=SNP
11	24855826	rs2631486	G	T	100	PASS	AC=733;AF=0.146366;AN=5008;NS=2504;DP=13919;EAS_AF=0.0595;AMR_AF=0.1585;AFR_AF=0.2413;EUR_AF=0.1292;SAS_AF=0.1166;AA=g|||;VT=SNP
11	24855934	rs143658707	T	C	100	PASS	AC=109;AF=0.0217652;AN=5008;NS=2504;DP=18656;EAS_AF=0.001;AMR_AF=0.0519;AFR_AF=0.0008;EUR_AF=0.0388;SAS_AF=0.0327;AA=t|||;VT=SNP
11	24855957	rs111290445	C	A	100	PASS	AC=708;AF=0.141374;AN=5008;NS=2504;DP=19018;EAS_AF=0.131;AMR_AF=0.1628;AFR_AF=0.0855;EUR_AF=0.1183;SAS_AF=0.2362;AA=c|||;VT=SNP
11	24856062	rs2716503	T	C	100	PASS	AC=733;AF=0.146366;AN=5008;NS=2504;DP=21450;EAS_AF=0.0595;AMR_AF=0.1585;AFR_AF=0.2413;EUR_AF=0.1292;SAS_AF=0.1166;AA=N|||;VT=SNP
11	24856221	rs2631484	C	T	100	PASS	AC=733;AF=0.146366;AN=5008;NS=2504;DP=19682;EAS_AF=0.0595;AMR_AF=0.1585;AFR_AF=0.2413;EUR_AF=0.1292;SAS_AF=0.1166;AA=c|||;VT=SNP
11	24856345	rs140793546	A	T	100	PASS	AC=11;AF=0.00219649;AN=5008;NS=2504;DP=20747;EAS_AF=0;AMR_AF=0.0058;AFR_AF=0;EUR_AF=0.007;SAS_AF=0;AA=a|||;VT=SNP
11	24856393	rs4506649	C	T	100	PASS	AC=2870;AF=0.573083;AN=5008;NS=2504;DP=20632;EAS_AF=0.7073;AMR_AF=0.6066;AFR_AF=0.3389;EUR_AF=0.6918;SAS_AF=0.6053;AA=t|||;VT=SNP
11	24856528	rs11028203	T	C	100	PASS	AC=733;AF=0.146366;AN=5008;NS=2504;DP=18238;EAS_AF=0.0595;AMR_AF=0.1585;AFR_AF=0.2413;EUR_AF=0.1292;SAS_AF=0.1166;AA=t|||;VT=SNP
11	24856569	rs11028204	G	A	100	PASS	AC=733;AF=0.146366;AN=5008;NS=2504;DP=18225;EAS_AF=0.0595;AMR_AF=0.1585;AFR_AF=0.2413;EUR_AF=0.1292;SAS_AF=0.1166;AA=a|||;VT=SNP
11	24856658	rs142499026	T	C	100	PASS	AC=11;AF=0.00219649;AN=5008;NS=2504;DP=17320;EAS_AF=0;AMR_AF=0.0058;AFR_AF=0;EUR_AF=0.007;SAS_AF=0;AA=t|||;VT=SNP
11	24856921	rs140890656	A	G	100	PASS	AC=23;AF=0.00459265;AN=5008;NS=2504;DP=17956;EAS_AF=0;AMR_AF=0.0072;AFR_AF=0;EUR_AF=0.0139;SAS_AF=0.0041;AA=a|||;VT=SNP
11	24856935	rs2716504	A	G	100	PASS	AC=733;AF=0.146366;AN=5008;NS=2504;DP=18068;EAS_AF=0.0595;AMR_AF=0.1585;AFR_AF=0.2413;EUR_AF=0.1292;SAS_AF=0.1166;AA=a|||;VT=SNP
11	24856977	rs117951701	A	G	100	PASS	AC=53;AF=0.0105831;AN=5008;NS=2504;DP=17141;EAS_AF=0;AMR_AF=0.0101;AFR_AF=0.0008;EUR_AF=0.0278;SAS_AF=0.0174;AA=a|||;VT=SNP
11	24857486	rs2029197	T	G	100	PASS	AC=3000;AF=0.599042;AN=5008;NS=2504;DP=14796;EAS_AF=0.8085;AMR_AF=0.6268;AFR_AF=0.3427;EUR_AF=0.6968;SAS_AF=0.6094;AA=T|||;VT=SNP
11	24857633	rs17235099	T	G	100	PASS	AC=831;AF=0.165935;AN=5008;NS=2504;DP=13333;EAS_AF=0.131;AMR_AF=0.1844;AFR_AF=0.121;EUR_AF=0.16;SAS_AF=0.2556;AA=T|||;VT=SNP
11	24857700	rs17235106	A	G	100	PASS	AC=745;AF=0.148762;AN=5008;NS=2504;DP=14178;EAS_AF=0.131;AMR_AF=0.1657;AFR_AF=0.112;EUR_AF=0.1183;SAS_AF=0.2362;AA=A|||;VT=SNP
11	24858098	rs4923213	G	T	100	PASS	AC=830;AF=0.165735;AN=5008;NS=2504;DP=16031;EAS_AF=0.131;AMR_AF=0.1844;AFR_AF=0.1203;EUR_AF=0.16;SAS_AF=0.2556;AA=g|||;VT=SNP
11	24858144	rs976290	A	C	100	PASS	AC=733;AF=0.146366;AN=5008;NS=2504;DP=16896;EAS_AF=0.0595;AMR_AF=0.1585;AFR_AF=0.2413;EUR_AF=0.1292;SAS_AF=0.1166;AA=a|||;VT=SNP
11	24858184	rs976291	A	G	100	PASS	AC=733;AF=0.146366;AN=5008;NS=2504;DP=16988;EAS_AF=0.0595;AMR_AF=0.1585;AFR_AF=0.2413;EUR_AF=0.1292;SAS_AF=0.1166;AA=a|||;VT=SNP
11	24858370	rs1486707	A	G	100	PASS	AC=2874;AF=0.573882;AN=5008;NS=2504;DP=18911;EAS_AF=0.7073;AMR_AF=0.6066;AFR_AF=0.3419;EUR_AF=0.6909;SAS_AF=0.6063;AA=a|||;VT=SNP
11	24858636	rs1486708	C	T	100	PASS	AC=2663;AF=0.531749;AN=5008;NS=2504;DP=17575;EAS_AF=0.7708;AMR_AF=0.6023;AFR_AF=0.177;EUR_AF=0.6461;SAS_AF=0.5971;AA=C|||;VT=SNP
11	24858688	rs2631483	T	C	100	PASS	AC=733;AF=0.146366;AN=5008;NS=2504;DP=17747;EAS_AF=0.0595;AMR_AF=0.1585;AFR_AF=0.2413;EUR_AF=0.1292;SAS_AF=0.1166;AA=T|||;VT=SNP
11	24858949	rs11028207	C	T	100	PASS	AC=125;AF=0.0249601;AN=5008;NS=2504;DP=16322;EAS_AF=0.1002;AMR_AF=0.0202;AFR_AF=0;EUR_AF=0.007;SAS_AF=0.0031;AA=T|||;VT=SNP
11	24858950	rs2631482	G	A	100	PASS	AC=734;AF=0.146565;AN=5008;NS=2504;DP=16294;EAS_AF=0.0595;AMR_AF=0.1585;AFR_AF=0.2421;EUR_AF=0.1292;SAS_AF=0.1166;AA=G|||;VT=SNP
11	24859041	rs2716505	T	G	100	PASS	AC=733;AF=0.146366;AN=5008;NS=2504;DP=18025;EAS_AF=0.0595;AMR_AF=0.1585;AFR_AF=0.2413;EUR_AF=0.1292;SAS_AF=0.1166;AA=T|||;VT=SNP
11	24859088	rs11028208	T	C	100	PASS	AC=125;AF=0.0249601;AN=5008;NS=2504;DP=17714;EAS_AF=0.1002;AMR_AF=0.0202;AFR_AF=0;EUR_AF=0.007;SAS_AF=0.0031;AA=T|||;VT=SNP
11	24859125	rs11028209	A	G	100	PASS	AC=958;AF=0.191294;AN=5008;NS=2504;DP=18275;EAS_AF=0.2321;AMR_AF=0.2046;AFR_AF=0.121;EUR_AF=0.168;SAS_AF=0.2587;AA=A|||;VT=SNP
11	24859400	rs78789101	T	A	100	PASS	AC=831;AF=0.165935;AN=5008;NS=2504;DP=18205;EAS_AF=0.131;AMR_AF=0.1844;AFR_AF=0.121;EUR_AF=0.16;SAS_AF=0.2556;AA=T|||;VT=SNP
11	24859404	rs4630293	A	C	100	PASS	AC=3829;AF=0.764577;AN=5008;NS=2504;DP=18185;EAS_AF=0.9385;AMR_AF=0.8112;AFR_AF=0.4622;EUR_AF=0.8579;SAS_AF=0.865;AA=A|||;VT=SNP
11	24859607	rs975467	A	G	100	PASS	AC=734;AF=0.146565;AN=5008;NS=2504;DP=18005;EAS_AF=0.0595;AMR_AF=0.1585;AFR_AF=0.2421;EUR_AF=0.1292;SAS_AF=0.1166;AA=A|||;VT=SNP
11	24859611	rs1486706	T	C	100	PASS	AC=734;AF=0.146565;AN=5008;NS=2504;DP=17976;EAS_AF=0.0595;AMR_AF=0.1585;AFR_AF=0.2421;EUR_AF=0.1292;SAS_AF=0.1166;AA=T|||;VT=SNP
11	24859940	rs11028210	A	G	100	PASS	AC=2874;AF=0.573882;AN=5008;NS=2504;DP=17901;EAS_AF=0.7073;AMR_AF=0.6066;AFR_AF=0.3419;EUR_AF=0.6909;SAS_AF=0.6063;AA=A|||;VT=SNP
11	24860349	rs2631481	A	G	100	PASS	AC=734;AF=0.146565;AN=5008;NS=2504;DP=17397;EAS_AF=0.0595;AMR_AF=0.1585;AFR_AF=0.2421;EUR_AF=0.1292;SAS_AF=0.1166;AA=A|||;VT=SNP
11	24860457	rs2631480	C	G	100	PASS	AC=734;AF=0.146565;AN=5008;NS=2504;DP=17159;EAS_AF=0.0595;AMR_AF=0.1585;AFR_AF=0.2421;EUR_AF=0.1292;SAS_AF=0.1166;AA=C|||;VT=SNP
11	24860513	rs2631479	G	C	100	PASS	AC=734;AF=0.146565;AN=5008;NS=2504;DP=16761;EAS_AF=0.0595;AMR_AF=0.1585;AFR_AF=0.2421;EUR_AF=0.1292;SAS_AF=0.1166;AA=C|||;VT=SNP
11	24860531	rs2631478	C	T	100	PASS	AC=734;AF=0.146565;AN=5008;NS=2504;DP=16698;EAS_AF=0.0595;AMR_AF=0.1585;AFR_AF=0.2421;EUR_AF=0.1292;SAS_AF=0.1166;AA=T|||;VT=SNP
11	24860767	rs2716507	C	T	100	PASS	AC=732;AF=0.146166;AN=5008;NS=2504;DP=15245;EAS_AF=0.0595;AMR_AF=0.1571;AFR_AF=0.2413;EUR_AF=0.1292;SAS_AF=0.1166;AA=C|||;VT=SNP
11	24861179	rs2129359	T	C	100	PASS	AC=2900;AF=0.579073;AN=5008;NS=2504;DP=16430;EAS_AF=0.7073;AMR_AF=0.6095;AFR_AF=0.3593;EUR_AF=0.6909;SAS_AF=0.6074;AA=T|||;VT=SNP
11	24861214	rs2716508	C	T	100	PASS	AC=709;AF=0.141573;AN=5008;NS=2504;DP=16130;EAS_AF=0.0595;AMR_AF=0.1542;AFR_AF=0.2254;EUR_AF=0.1292;SAS_AF=0.1166;AA=C|||;VT=SNP
11	24861521	rs974922	A	G	100	PASS	AC=906;AF=0.180911;AN=5008;NS=2504;DP=17031;EAS_AF=0.1597;AMR_AF=0.1787;AFR_AF=0.2776;EUR_AF=0.1362;SAS_AF=0.1196;AA=G|||;VT=SNP
11	24861605	rs974923	T	A	100	PASS	AC=1667;AF=0.332867;AN=5008;NS=2504;DP=15349;EAS_AF=0.2907;AMR_AF=0.3588;AFR_AF=0.348;EUR_AF=0.2962;SAS_AF=0.3753;AA=T|||;VT=SNP
11	24862239	rs72872421	A	G	100	PASS	AC=20;AF=0.00399361;AN=5008;NS=2504;DP=16287;EAS_AF=0;AMR_AF=0.0043;AFR_AF=0.0008;EUR_AF=0.0119;SAS_AF=0.0041;AA=A|||;VT=SNP
11	24862550	rs117897170	A	G	100	PASS	AC=70;AF=0.0139776;AN=5008;NS=2504;DP=16678;EAS_AF=0;AMR_AF=0.013;AFR_AF=0.0015;EUR_AF=0.0507;SAS_AF=0.0082;AA=A|||;VT=SNP
11	24862708	rs2029195	G	A	100	PASS	AC=3801;AF=0.758986;AN=5008;NS=2504;DP=17056;EAS_AF=0.8383;AMR_AF=0.7983;AFR_AF=0.5318;EUR_AF=0.8509;SAS_AF=0.862;AA=A|||;VT=SNP
11	24862895	rs10834495	C	T	100	PASS	AC=2852;AF=0.569489;AN=5008;NS=2504;DP=16394;EAS_AF=0.7073;AMR_AF=0.6081;AFR_AF=0.3601;EUR_AF=0.6809;SAS_AF=0.5685;AA=C|||;VT=SNP
11	24863089	rs10834496	A	G	100	PASS	AC=2851;AF=0.569289;AN=5008;NS=2504;DP=15531;EAS_AF=0.7073;AMR_AF=0.6081;AFR_AF=0.3585;EUR_AF=0.6809;SAS_AF=0.5695;AA=A|||;VT=SNP
11	24863249	rs72872424	C	A	100	PASS	AC=39;AF=0.00778754;AN=5008;NS=2504;DP=15490;EAS_AF=0;AMR_AF=0.0101;AFR_AF=0.0008;EUR_AF=0.0308;SAS_AF=0;AA=C|||;VT=SNP
11	24863626	rs189748790	T	A	100	PASS	AC=9;AF=0.00179712;AN=5008;NS=2504;DP=9646;EAS_AF=0;AMR_AF=0.0029;AFR_AF=0;EUR_AF=0.004;SAS_AF=0.0031;AA=T|||;VT=SNP
11	24863717	rs2716510	A	G	100	PASS	AC=625;AF=0.1248;AN=5008;NS=2504;DP=7970;EAS_AF=0.0595;AMR_AF=0.1499;AFR_AF=0.1641;EUR_AF=0.1292;SAS_AF=0.1166;AA=A|||;VT=SNP
11	24863757	rs61894119	A	G	100	PASS	AC=910;AF=0.181709;AN=5008;NS=2504;DP=7103;EAS_AF=0.131;AMR_AF=0.1873;AFR_AF=0.1301;EUR_AF=0.17;SAS_AF=0.3119;AA=A|||;VT=SNP
11	24863962	rs17307243	A	T	100	PASS	AC=37;AF=0.00738818;AN=5008;NS=2504;DP=10715;EAS_AF=0.001;AMR_AF=0.0072;AFR_AF=0;EUR_AF=0.0129;SAS_AF=0.0184;AA=A|||;VT=SNP
11	24864013	rs78978388	G	A	100	PASS	AC=37;AF=0.00738818;AN=5008;NS=2504;DP=10489;EAS_AF=0;AMR_AF=0.0043;AFR_AF=0;EUR_AF=0.0169;SAS_AF=0.0174;AA=G|||;VT=SNP
11	24864498	rs150753314	A	G	100	PASS	AC=79;AF=0.0157748;AN=5008;NS=2504;DP=11456;EAS_AF=0;AMR_AF=0.0187;AFR_AF=0.003;EUR_AF=0.0417;SAS_AF=0.0204;AA=A|||;VT=SNP
11	24864670	rs2631477	C	A	100	PASS	AC=706;AF=0.140974;AN=5008;NS=2504;DP=12436;EAS_AF=0.0595;AMR_AF=0.1542;AFR_AF=0.2224;EUR_AF=0.1302;SAS_AF=0.1166;AA=A|||;VT=SNP
11	24864734	rs2716511	T	A	100	PASS	AC=705;AF=0.140775;AN=5008;NS=2504;DP=13011;EAS_AF=0.0595;AMR_AF=0.1542;AFR_AF=0.2224;EUR_AF=0.1292;SAS_AF=0.1166;AA=T|||;VT=SNP
11	24865083	rs2631476	T	C	100	PASS	AC=705;AF=0.140775;AN=5008;NS=2504;DP=17087;EAS_AF=0.0595;AMR_AF=0.1542;AFR_AF=0.2224;EUR_AF=0.1292;SAS_AF=0.1166;AA=T|||;VT=SNP
11	24865359	rs2716512	A	G	100	PASS	AC=705;AF=0.140775;AN=5008;NS=2504;DP=16436;EAS_AF=0.0595;AMR_AF=0.1542;AFR_AF=0.2224;EUR_AF=0.1292;SAS_AF=0.1166;AA=A|||;VT=SNP
11	24865437	rs2465751	G	A	100	PASS	AC=705;AF=0.140775;AN=5008;NS=2504;DP=19472;EAS_AF=0.0595;AMR_AF=0.1542;AFR_AF=0.2224;EUR_AF=0.1292;SAS_AF=0.1166;AA=G|||;VT=SNP
11	24866103	rs2716514	G	A	100	PASS	AC=706;AF=0.140974;AN=5008;NS=2504;DP=19849;EAS_AF=0.0585;AMR_AF=0.1542;AFR_AF=0.2224;EUR_AF=0.1292;SAS_AF=0.1186;AA=G|||;VT=SNP
11	24866168	rs61894120	A	G	100	PASS	AC=834;AF=0.166534;AN=5008;NS=2504;DP=18383;EAS_AF=0.131;AMR_AF=0.1844;AFR_AF=0.121;EUR_AF=0.16;SAS_AF=0.2587;AA=A|||;VT=SNP
11	24866177	rs2631475	T	C	100	PASS	AC=705;AF=0.140775;AN=5008;NS=2504;DP=17916;EAS_AF=0.0595;AMR_AF=0.1542;AFR_AF=0.2224;EUR_AF=0.1292;SAS_AF=0.1166;AA=T|||;VT=SNP
11	24866673	rs148123658	A	C	100	PASS	AC=126;AF=0.0251597;AN=5008;NS=2504;DP=18081;EAS_AF=0.1002;AMR_AF=0.0202;AFR_AF=0;EUR_AF=0.008;SAS_AF=0.0031;AA=A|||;VT=SNP
11	24866681	rs140986724	C	T	100	PASS	AC=125;AF=0.0249601;AN=5008;NS=2504;DP=18774;EAS_AF=0.1002;AMR_AF=0.0202;AFR_AF=0;EUR_AF=0.007;SAS_AF=0.0031;AA=C|||;VT=SNP
11	24866719	rs2716515	G	A	100	PASS	AC=705;AF=0.140775;AN=5008;NS=2504;DP=19568;EAS_AF=0.0595;AMR_AF=0.1542;AFR_AF=0.2224;EUR_AF=0.1292;SAS_AF=0.1166;AA=G|||;VT=SNP
11	24866840	rs2403975	A	G	100	PASS	AC=833;AF=0.166334;AN=5008;NS=2504;DP=22399;EAS_AF=0.131;AMR_AF=0.1844;AFR_AF=0.1225;EUR_AF=0.159;SAS_AF=0.2566;AA=A|||;VT=SNP
11	24866860	rs2716516	T	C	100	PASS	AC=705;AF=0.140775;AN=5008;NS=2504;DP=22785;EAS_AF=0.0595;AMR_AF=0.1542;AFR_AF=0.2224;EUR_AF=0.1292;SAS_AF=0.1166;AA=C|||;VT=SNP
11	24867017	rs118187186	A	G	100	PASS	AC=125;AF=0.0249601;AN=5008;NS=2504;DP=19415;EAS_AF=0.1002;AMR_AF=0.0202;AFR_AF=0;EUR_AF=0.007;SAS_AF=0.0031;AA=A|||;VT=SNP
11	24867081	rs2716517	G	A	100	PASS	AC=705;AF=0.140775;AN=5008;NS=2504;DP=18309;EAS_AF=0.0595;AMR_AF=0.1542;AFR_AF=0.2224;EUR_AF=0.1292;SAS_AF=0.1166;AA=G|||;VT=SNP
11	24867100	rs2631474	C	T	100	PASS	AC=705;AF=0.140775;AN=5008;NS=2504;DP=17947;EAS_AF=0.0595;AMR_AF=0.1542;AFR_AF=0.2224;EUR_AF=0.1292;SAS_AF=0.1166;AA=T|||;VT=SNP
11	24867309	rs61894121	C	T	100	PASS	AC=2897;AF=0.578474;AN=5008;NS=2504;DP=15337;EAS_AF=0.7063;AMR_AF=0.611;AFR_AF=0.3585;EUR_AF=0.6909;SAS_AF=0.6053;AA=c|||;VT=SNP
11	24867395	rs2716518	C	T	100	PASS	AC=706;AF=0.140974;AN=5008;NS=2504;DP=14796;EAS_AF=0.0595;AMR_AF=0.1542;AFR_AF=0.2231;EUR_AF=0.1292;SAS_AF=0.1166;AA=T|||;VT=SNP
11	24867450	rs2631473	G	A	100	PASS	AC=705;AF=0.140775;AN=5008;NS=2504;DP=14711;EAS_AF=0.0595;AMR_AF=0.1542;AFR_AF=0.2224;EUR_AF=0.1292;SAS_AF=0.1166;AA=G|||;VT=SNP
11	24867480	rs2631472	C	T	100	PASS	AC=705;AF=0.140775;AN=5008;NS=2504;DP=14264;EAS_AF=0.0595;AMR_AF=0.1542;AFR_AF=0.2224;EUR_AF=0.1292;SAS_AF=0.1166;AA=T|||;VT=SNP
11	24867591	rs2631471	C	T	100	PASS	AC=706;AF=0.140974;AN=5008;NS=2504;DP=13866;EAS_AF=0.0595;AMR_AF=0.1542;AFR_AF=0.2231;EUR_AF=0.1292;SAS_AF=0.1166;AA=C|||;VT=SNP
11	24867614	rs2631470	T	A	100	PASS	AC=1823;AF=0.364018;AN=5008;NS=2504;DP=14047;EAS_AF=0.2907;AMR_AF=0.3646;AFR_AF=0.4629;EUR_AF=0.2962;SAS_AF=0.3753;AA=A|||;VT=SNP
11	24867951	rs2631469	C	T	100	PASS	AC=705;AF=0.140775;AN=5008;NS=2504;DP=14085;EAS_AF=0.0595;AMR_AF=0.1542;AFR_AF=0.2224;EUR_AF=0.1292;SAS_AF=0.1166;AA=C|||;VT=SNP
11	24867964	rs2716519	G	A	100	PASS	AC=706;AF=0.140974;AN=5008;NS=2504;DP=14161;EAS_AF=0.0595;AMR_AF=0.1542;AFR_AF=0.2231;EUR_AF=0.1292;SAS_AF=0.1166;AA=G|||;VT=SNP
11	24868127	rs80201323	G	T	100	PASS	AC=125;AF=0.0249601;AN=5008;NS=2504;DP=14383;EAS_AF=0.1002;AMR_AF=0.0202;AFR_AF=0;EUR_AF=0.007;SAS_AF=0.0031;AA=G|||;VT=SNP
11	24868212	rs1486711	T	C	100	PASS	AC=708;AF=0.141374;AN=5008;NS=2504;DP=14534;EAS_AF=0.0625;AMR_AF=0.1542;AFR_AF=0.2224;EUR_AF=0.1292;SAS_AF=0.1166;AA=C|||;VT=SNP
11	24868320	rs1486710	G	A	100	PASS	AC=708;AF=0.141374;AN=5008;NS=2504;DP=14827;EAS_AF=0.0625;AMR_AF=0.1542;AFR_AF=0.2224;EUR_AF=0.1292;SAS_AF=0.1166;AA=A|||;VT=SNP
11	24868335	rs1486709	C	T	100	PASS	AC=708;AF=0.141374;AN=5008;NS=2504;DP=15065;EAS_AF=0.0625;AMR_AF=0.1542;AFR_AF=0.2224;EUR_AF=0.1292;SAS_AF=0.1166;AA=T|||;VT=SNP
11	24868520	rs76399097	C	T	100	PASS	AC=125;AF=0.0249601;AN=5008;NS=2504;DP=15007;EAS_AF=0.1002;AMR_AF=0.0202;AFR_AF=0;EUR_AF=0.007;SAS_AF=0.0031;AA=C|||;VT=SNP
11	24868689	rs74425370	C	A	100	PASS	AC=126;AF=0.0251597;AN=5008;NS=2504;DP=13673;EAS_AF=0.1012;AMR_AF=0.0202;AFR_AF=0;EUR_AF=0.007;SAS_AF=0.0031;AA=C|||;VT=SNP
11	24868763	rs61894122	G	A	100	PASS	AC=844;AF=0.16853;AN=5008;NS=2504;DP=13242;EAS_AF=0.1409;AMR_AF=0.1844;AFR_AF=0.1233;EUR_AF=0.16;SAS_AF=0.2556;AA=G|||;VT=SNP
11	24868819	rs117682994	T	C	100	PASS	AC=21;AF=0.00419329;AN=5008;NS=2504;DP=13716;EAS_AF=0;AMR_AF=0.0101;AFR_AF=0.0023;EUR_AF=0.0109;SAS_AF=0;AA=T|||;VT=SNP
11	24868886	rs117075844	C	T	100	PASS	AC=80;AF=0.0159744;AN=5008;NS=2504;DP=16127;EAS_AF=0;AMR_AF=0.0187;AFR_AF=0.0038;EUR_AF=0.0417;SAS_AF=0.0204;AA=C|||;VT=SNP
11	24868957	rs2631468	G	A	100	PASS	AC=741;AF=0.147963;AN=5008;NS=2504;DP=16005;EAS_AF=0.0645;AMR_AF=0.1542;AFR_AF=0.2239;EUR_AF=0.1292;SAS_AF=0.1462;AA=A|||;VT=SNP
11	24869054	rs117817077	C	T	100	PASS	AC=11;AF=0.00219649;AN=5008;NS=2504;DP=16939;EAS_AF=0;AMR_AF=0.0058;AFR_AF=0;EUR_AF=0.007;SAS_AF=0;AA=C|||;VT=SNP
11	24869086	rs2716520	T	G	100	PASS	AC=768;AF=0.153355;AN=5008;NS=2504;DP=17014;EAS_AF=0.0615;AMR_AF=0.1556;AFR_AF=0.2685;EUR_AF=0.1292;SAS_AF=0.1155;AA=T|||;VT=SNP
11	24869191	rs76291167	G	A	100	PASS	AC=77;AF=0.0153754;AN=5008;NS=2504;DP=16410;EAS_AF=0;AMR_AF=0.0187;AFR_AF=0.003;EUR_AF=0.0417;SAS_AF=0.0184;AA=G|||;VT=SNP
11	24869239	rs2716521	G	A	100	PASS	AC=4732;AF=0.944888;AN=5008;NS=2504;DP=17212;EAS_AF=0.9028;AMR_AF=0.9582;AFR_AF=0.9402;EUR_AF=0.9513;SAS_AF=0.9785;AA=A|||;VT=SNP
11	24869240	rs2631467	T	C	100	PASS	AC=711;AF=0.141973;AN=5008;NS=2504;DP=17289;EAS_AF=0.0615;AMR_AF=0.1556;AFR_AF=0.2254;EUR_AF=0.1292;SAS_AF=0.1155;AA=T|||;VT=SNP
11	24869249	rs2716522	A	G	100	PASS	AC=711;AF=0.141973;AN=5008;NS=2504;DP=17306;EAS_AF=0.0615;AMR_AF=0.1556;AFR_AF=0.2254;EUR_AF=0.1292;SAS_AF=0.1155;AA=A|||;VT=SNP
11	24869568	rs59180842	C	G	100	PASS	AC=212;AF=0.0423323;AN=5008;NS=2504;DP=15574;EAS_AF=0;AMR_AF=0.0231;AFR_AF=0.1021;EUR_AF=0.0417;SAS_AF=0.0194;AA=C|||;VT=SNP
11	24869571	rs2631466	A	G	100	PASS	AC=713;AF=0.142372;AN=5008;NS=2504;DP=15590;EAS_AF=0.0615;AMR_AF=0.1556;AFR_AF=0.2262;EUR_AF=0.1302;SAS_AF=0.1155;AA=A|||;VT=SNP
11	24869639	rs2631465	G	T	100	PASS	AC=711;AF=0.141973;AN=5008;NS=2504;DP=16530;EAS_AF=0.0615;AMR_AF=0.1556;AFR_AF=0.2247;EUR_AF=0.1302;SAS_AF=0.1155;AA=g|||;VT=SNP
11	24869716	rs1486705	T	C	100	PASS	AC=2919;AF=0.582867;AN=5008;NS=2504;DP=17772;EAS_AF=0.6776;AMR_AF=0.6182;AFR_AF=0.3888;EUR_AF=0.6909;SAS_AF=0.6115;AA=T|||;VT=SNP
11	24869939	rs140179810	C	A	100	PASS	AC=18;AF=0.00359425;AN=5008;NS=2504;DP=19984;EAS_AF=0;AMR_AF=0.0043;AFR_AF=0.0015;EUR_AF=0.0129;SAS_AF=0;AA=C|||;VT=SNP
11	24869950	rs7928281	G	T	100	PASS	AC=1029;AF=0.205471;AN=5008;NS=2504;DP=19878;EAS_AF=0.1647;AMR_AF=0.1988;AFR_AF=0.2179;EUR_AF=0.172;SAS_AF=0.2699;AA=G|||;VT=SNP
11	24870021	rs4923214	G	C	100	PASS	AC=4112;AF=0.821086;AN=5008;NS=2504;DP=18373;EAS_AF=0.8403;AMR_AF=0.8242;AFR_AF=0.7284;EUR_AF=0.8628;SAS_AF=0.8814;AA=C|||;VT=SNP
11	24870033	rs2631464	C	T	100	PASS	AC=713;AF=0.142372;AN=5008;NS=2504;DP=18417;EAS_AF=0.0625;AMR_AF=0.1556;AFR_AF=0.2254;EUR_AF=0.1302;SAS_AF=0.1155;AA=C|||;VT=SNP
11	24870450	rs1486703	C	G	100	PASS	AC=706;AF=0.140974;AN=5008;NS=2504;DP=16363;EAS_AF=0.0615;AMR_AF=0.1542;AFR_AF=0.2216;EUR_AF=0.1302;SAS_AF=0.1155;AA=C|||;VT=SNP
11	24870708	rs2716524	G	A	100	PASS	AC=706;AF=0.140974;AN=5008;NS=2504;DP=18598;EAS_AF=0.0615;AMR_AF=0.1542;AFR_AF=0.2216;EUR_AF=0.1302;SAS_AF=0.1155;AA=G|||;VT=SNP
11	24870885	rs116444318	C	T	100	PASS	AC=707;AF=0.141174;AN=5008;NS=2504;DP=18117;EAS_AF=0.0615;AMR_AF=0.1542;AFR_AF=0.2224;EUR_AF=0.1302;SAS_AF=0.1155;AA=T|||;VT=SNP
11	24870886	rs114929212	C	G	100	PASS	AC=707;AF=0.141174;AN=5008;NS=2504;DP=18117;EAS_AF=0.0615;AMR_AF=0.1542;AFR_AF=0.2224;EUR_AF=0.1302;SAS_AF=0.1155;AA=C|||;VT=SNP
11	24870975	rs2716525	C	G	100	PASS	AC=706;AF=0.140974;AN=5008;NS=2504;DP=14323;EAS_AF=0.0615;AMR_AF=0.1542;AFR_AF=0.2216;EUR_AF=0.1302;SAS_AF=0.1155;AA=C|||;VT=SNP
11	24871033	rs55666221	C	T	100	PASS	AC=79;AF=0.0157748;AN=5008;NS=2504;DP=21520;EAS_AF=0;AMR_AF=0.0187;AFR_AF=0.0038;EUR_AF=0.0417;SAS_AF=0.0194;AA=C|||;VT=SNP
11	24871251	rs72470826	T	C	100	PASS	AC=672;AF=0.134185;AN=5008;NS=2504;DP=20198;EAS_AF=0.1627;AMR_AF=0.1614;AFR_AF=0.0378;EUR_AF=0.1173;SAS_AF=0.2331;AA=T|||;VT=SNP
11	24871295	rs2631461	A	G	100	PASS	AC=706;AF=0.140974;AN=5008;NS=2504;DP=20482;EAS_AF=0.0615;AMR_AF=0.1542;AFR_AF=0.2216;EUR_AF=0.1302;SAS_AF=0.1155;AA=A|||;VT=SNP
11	24871420	rs2631460	C	A	100	PASS	AC=706;AF=0.140974;AN=5008;NS=2504;DP=21378;EAS_AF=0.0615;AMR_AF=0.1542;AFR_AF=0.2216;EUR_AF=0.1302;SAS_AF=0.1155;AA=C|||;VT=SNP
11	24871436	rs2631459	T	C	100	PASS	AC=706;AF=0.140974;AN=5008;NS=2504;DP=21235;EAS_AF=0.0615;AMR_AF=0.1542;AFR_AF=0.2216;EUR_AF=0.1302;SAS_AF=0.1155;AA=T|||;VT=SNP
11	24871972	rs2716526	G	A	100	PASS	AC=706;AF=0.140974;AN=5008;NS=2504;DP=17796;EAS_AF=0.0615;AMR_AF=0.1542;AFR_AF=0.2216;EUR_AF=0.1302;SAS_AF=0.1155;AA=A|||;VT=SNP
11	24872210	rs143255310	A	G	100	PASS	AC=90;AF=0.0179712;AN=5008;NS=2504;DP=19381;EAS_AF=0;AMR_AF=0.0202;AFR_AF=0.0121;EUR_AF=0.0417;SAS_AF=0.0184;AA=A|||;VT=SNP
11	24872260	rs117922460	A	G	100	PASS	AC=78;AF=0.0155751;AN=5008;NS=2504;DP=19491;EAS_AF=0;AMR_AF=0.0187;AFR_AF=0.0038;EUR_AF=0.0417;SAS_AF=0.0184;AA=A|||;VT=SNP
11	24872400	rs10834498	T	A	100	PASS	AC=3085;AF=0.616014;AN=5008;NS=2504;DP=17981;EAS_AF=0.6756;AMR_AF=0.6239;AFR_AF=0.5106;EUR_AF=0.6938;SAS_AF=0.6115;AA=T|||;VT=SNP
11	24872451	rs2716527	G	C	100	PASS	AC=706;AF=0.140974;AN=5008;NS=2504;DP=18614;EAS_AF=0.0615;AMR_AF=0.1542;AFR_AF=0.2216;EUR_AF=0.1302;SAS_AF=0.1155;AA=G|||;VT=SNP
11	24872482	rs2631458	C	T	100	PASS	AC=706;AF=0.140974;AN=5008;NS=2504;DP=19479;EAS_AF=0.0615;AMR_AF=0.1542;AFR_AF=0.2216;EUR_AF=0.1302;SAS_AF=0.1155;AA=C|||;VT=SNP
11	24872490	rs2716528	G	A	100	PASS	AC=744;AF=0.148562;AN=5008;NS=2504;DP=19433;EAS_AF=0.0615;AMR_AF=0.1556;AFR_AF=0.2496;EUR_AF=0.1302;SAS_AF=0.1155;AA=A|||;VT=SNP
11	24872565	rs2631457	T	C	100	PASS	AC=706;AF=0.140974;AN=5008;NS=2504;DP=20195;EAS_AF=0.0615;AMR_AF=0.1542;AFR_AF=0.2216;EUR_AF=0.1302;SAS_AF=0.1155;AA=T|||;VT=SNP
11	24872575	rs2631456	G	T	100	PASS	AC=706;AF=0.140974;AN=5008;NS=2504;DP=20128;EAS_AF=0.0615;AMR_AF=0.1542;AFR_AF=0.2216;EUR_AF=0.1302;SAS_AF=0.1155;AA=T|||;VT=SNP
11	24872597	rs7951946	T	C	100	PASS	AC=944;AF=0.188498;AN=5008;NS=2504;DP=20188;EAS_AF=0.1647;AMR_AF=0.1816;AFR_AF=0.2088;EUR_AF=0.1292;SAS_AF=0.2515;AA=T|||;VT=SNP
11	24873075	rs2631455	A	G	100	PASS	AC=708;AF=0.141374;AN=5008;NS=2504;DP=18723;EAS_AF=0.0635;AMR_AF=0.1542;AFR_AF=0.2216;EUR_AF=0.1302;SAS_AF=0.1155;AA=A|||;VT=SNP
11	24873140	rs61894123	C	G	100	PASS	AC=1036;AF=0.206869;AN=5008;NS=2504;DP=18823;EAS_AF=0.1647;AMR_AF=0.2003;AFR_AF=0.2231;EUR_AF=0.171;SAS_AF=0.2699;AA=C|||;VT=SNP
11	24873156	rs61894124	C	T	100	PASS	AC=1037;AF=0.207069;AN=5008;NS=2504;DP=18656;EAS_AF=0.1647;AMR_AF=0.2003;AFR_AF=0.2231;EUR_AF=0.171;SAS_AF=0.271;AA=C|||;VT=SNP
11	24873177	rs2631454	A	G	100	PASS	AC=707;AF=0.141174;AN=5008;NS=2504;DP=18110;EAS_AF=0.0625;AMR_AF=0.1542;AFR_AF=0.2216;EUR_AF=0.1302;SAS_AF=0.1155;AA=A|||;VT=SNP
11	24873630	rs2450421	T	A	100	PASS	AC=703;AF=0.140375;AN=5008;NS=2504;DP=17254;EAS_AF=0.0615;AMR_AF=0.1513;AFR_AF=0.2216;EUR_AF=0.1292;SAS_AF=0.1155;AA=t|||;VT=SNP
11	24873631	rs2450420	T	A	100	PASS	AC=703;AF=0.140375;AN=5008;NS=2504;DP=17303;EAS_AF=0.0615;AMR_AF=0.1513;AFR_AF=0.2216;EUR_AF=0.1292;SAS_AF=0.1155;AA=A|||;VT=SNP
11	24873650	rs2450419	A	G	100	PASS	AC=701;AF=0.139976;AN=5008;NS=2504;DP=17333;EAS_AF=0.0595;AMR_AF=0.1513;AFR_AF=0.2216;EUR_AF=0.1292;SAS_AF=0.1155;AA=A|||;VT=SNP
11	24873782	rs146711993	G	A	100	PASS	AC=66;AF=0.0131789;AN=5008;NS=2504;DP=18322;EAS_AF=0;AMR_AF=0.0202;AFR_AF=0.0045;EUR_AF=0.0408;SAS_AF=0.0051;AA=G|||;VT=SNP
11	24873947	rs56291767	C	T	100	PASS	AC=94;AF=0.01877;AN=5008;NS=2504;DP=20569;EAS_AF=0;AMR_AF=0.0187;AFR_AF=0.0151;EUR_AF=0.0417;SAS_AF=0.0194;AA=T|||;VT=SNP
11	24874334	rs142725040	A	G	100	PASS	AC=123;AF=0.0245607;AN=5008;NS=2504;DP=19125;EAS_AF=0.0982;AMR_AF=0.0202;AFR_AF=0;EUR_AF=0.007;SAS_AF=0.0031;AA=A|||;VT=SNP
11	24874449	rs2631453	G	T	100	PASS	AC=706;AF=0.140974;AN=5008;NS=2504;DP=18808;EAS_AF=0.0615;AMR_AF=0.1542;AFR_AF=0.2216;EUR_AF=0.1302;SAS_AF=0.1155;AA=T|||;VT=SNP
11	24874496	rs2631452	C	T	100	PASS	AC=706;AF=0.140974;AN=5008;NS=2504;DP=19177;EAS_AF=0.0615;AMR_AF=0.1542;AFR_AF=0.2216;EUR_AF=0.1302;SAS_AF=0.1155;AA=T|||;VT=SNP
11	24874749	rs2450418	A	G	100	PASS	AC=706;AF=0.140974;AN=5008;NS=2504;DP=18862;EAS_AF=0.0615;AMR_AF=0.1542;AFR_AF=0.2216;EUR_AF=0.1302;SAS_AF=0.1155;AA=G|||;VT=SNP
11	24874851	rs113443800	A	G	100	PASS	AC=338;AF=0.067492;AN=5008;NS=2504;DP=19496;EAS_AF=0.0377;AMR_AF=0.0245;AFR_AF=0.1649;EUR_AF=0.0527;SAS_AF=0.0123;AA=A|||;VT=SNP
11	24874967	rs7934701	T	C	100	PASS	AC=773;AF=0.154353;AN=5008;NS=2504;DP=19793;EAS_AF=0.1627;AMR_AF=0.1657;AFR_AF=0.1127;EUR_AF=0.1163;SAS_AF=0.2331;AA=T|||;VT=SNP
11	24875042	rs2631451	G	T	100	PASS	AC=706;AF=0.140974;AN=5008;NS=2504;DP=19778;EAS_AF=0.0615;AMR_AF=0.1542;AFR_AF=0.2216;EUR_AF=0.1302;SAS_AF=0.1155;AA=T|||;VT=SNP
11	24875078	rs2631450	T	A	100	PASS	AC=706;AF=0.140974;AN=5008;NS=2504;DP=19778;EAS_AF=0.0615;AMR_AF=0.1542;AFR_AF=0.2216;EUR_AF=0.1302;SAS_AF=0.1155;AA=T|||;VT=SNP
11	24875183	rs2631449	C	T	100	PASS	AC=706;AF=0.140974;AN=5008;NS=2504;DP=18991;EAS_AF=0.0615;AMR_AF=0.1542;AFR_AF=0.2216;EUR_AF=0.1302;SAS_AF=0.1155;AA=C|||;VT=SNP
11	24875293	rs2631448	A	T	100	PASS	AC=706;AF=0.140974;AN=5008;NS=2504;DP=20026;EAS_AF=0.0615;AMR_AF=0.1542;AFR_AF=0.2216;EUR_AF=0.1302;SAS_AF=0.1155;AA=A|||;VT=SNP
11	24875340	rs10834505	G	A	100	PASS	AC=706;AF=0.140974;AN=5008;NS=2504;DP=21489;EAS_AF=0.0615;AMR_AF=0.1542;AFR_AF=0.2216;EUR_AF=0.1302;SAS_AF=0.1155;AA=A|||;VT=SNP
11	24875495	rs10834506	G	C	100	PASS	AC=707;AF=0.141174;AN=5008;NS=2504;DP=18214;EAS_AF=0.0625;AMR_AF=0.1542;AFR_AF=0.2216;EUR_AF=0.1302;SAS_AF=0.1155;AA=G|||;VT=SNP
11	24875588	rs11028224	T	G	100	PASS	AC=706;AF=0.140974;AN=5008;NS=2504;DP=19096;EAS_AF=0.0615;AMR_AF=0.1542;AFR_AF=0.2216;EUR_AF=0.1302;SAS_AF=0.1155;AA=T|||;VT=SNP
11	24875694	rs1825722	G	A	100	PASS	AC=943;AF=0.188299;AN=5008;NS=2504;DP=19589;EAS_AF=0.1647;AMR_AF=0.1816;AFR_AF=0.2088;EUR_AF=0.1282;SAS_AF=0.2515;AA=G|||;VT=SNP
11	24875703	rs1825723	G	T	100	PASS	AC=1036;AF=0.206869;AN=5008;NS=2504;DP=19729;EAS_AF=0.1647;AMR_AF=0.2003;AFR_AF=0.2239;EUR_AF=0.17;SAS_AF=0.2699;AA=G|||;VT=SNP
11	24875809	rs2716439	C	T	100	PASS	AC=706;AF=0.140974;AN=5008;NS=2504;DP=20354;EAS_AF=0.0615;AMR_AF=0.1542;AFR_AF=0.2216;EUR_AF=0.1302;SAS_AF=0.1155;AA=T|||;VT=SNP
11	24875996	rs2631447	G	A	100	PASS	AC=707;AF=0.141174;AN=5008;NS=2504;DP=19130;EAS_AF=0.0615;AMR_AF=0.1556;AFR_AF=0.2216;EUR_AF=0.1302;SAS_AF=0.1155;AA=G|||;VT=SNP
11	24876118	rs2087099	C	T	100	PASS	AC=2926;AF=0.584265;AN=5008;NS=2504;DP=17887;EAS_AF=0.6756;AMR_AF=0.6167;AFR_AF=0.3964;EUR_AF=0.6918;SAS_AF=0.6104;AA=C|||;VT=SNP
11	24876326	rs116996958	C	T	100	PASS	AC=124;AF=0.0247604;AN=5008;NS=2504;DP=19563;EAS_AF=0.0982;AMR_AF=0.0202;AFR_AF=0;EUR_AF=0.007;SAS_AF=0.0041;AA=T|||;VT=SNP
11	24876604	rs2631446	T	C	100	PASS	AC=706;AF=0.140974;AN=5008;NS=2504;DP=17435;EAS_AF=0.0615;AMR_AF=0.1542;AFR_AF=0.2216;EUR_AF=0.1302;SAS_AF=0.1155;AA=C|||;VT=SNP
11	24876622	rs2631445	G	T	100	PASS	AC=706;AF=0.140974;AN=5008;NS=2504;DP=18219;EAS_AF=0.0615;AMR_AF=0.1542;AFR_AF=0.2216;EUR_AF=0.1302;SAS_AF=0.1155;AA=G|||;VT=SNP
11	24876638	rs2631444	G	A	100	PASS	AC=706;AF=0.140974;AN=5008;NS=2504;DP=18495;EAS_AF=0.0615;AMR_AF=0.1542;AFR_AF=0.2216;EUR_AF=0.1302;SAS_AF=0.1155;AA=G|||;VT=SNP
11	24876974	rs12292121	C	T	100	PASS	AC=706;AF=0.140974;AN=5008;NS=2504;DP=16546;EAS_AF=0.0615;AMR_AF=0.1542;AFR_AF=0.2216;EUR_AF=0.1302;SAS_AF=0.1155;AA=T|||;VT=SNP
11	24877002	rs7928091	G	T	100	PASS	AC=1035;AF=0.206669;AN=5008;NS=2504;DP=17294;EAS_AF=0.1647;AMR_AF=0.2003;AFR_AF=0.2231;EUR_AF=0.17;SAS_AF=0.2699;AA=G|||;VT=SNP
11	24877019	rs12278893	A	C	100	PASS	AC=706;AF=0.140974;AN=5008;NS=2504;DP=17545;EAS_AF=0.0615;AMR_AF=0.1542;AFR_AF=0.2216;EUR_AF=0.1302;SAS_AF=0.1155;AA=A|||;VT=SNP
11	24877057	rs73440167	G	A	100	PASS	AC=323;AF=0.0644968;AN=5008;NS=2504;DP=17825;EAS_AF=0.0347;AMR_AF=0.0231;AFR_AF=0.1573;EUR_AF=0.0517;SAS_AF=0.0123;AA=G|||;VT=SNP
11	24877220	rs7928053	A	T	100	PASS	AC=1036;AF=0.206869;AN=5008;NS=2504;DP=17514;EAS_AF=0.1647;AMR_AF=0.2003;AFR_AF=0.2239;EUR_AF=0.17;SAS_AF=0.2699;AA=A|||;VT=SNP
11	24877243	rs75779888	G	A	100	PASS	AC=89;AF=0.0177716;AN=5008;NS=2504;DP=17406;EAS_AF=0;AMR_AF=0.0187;AFR_AF=0.0121;EUR_AF=0.0417;SAS_AF=0.0184;AA=G|||;VT=SNP
11	24877524	rs2220295	G	A	100	PASS	AC=4823;AF=0.963059;AN=5008;NS=2504;DP=16482;EAS_AF=0.9018;AMR_AF=0.9784;AFR_AF=0.9539;EUR_AF=0.993;SAS_AF=0.9969;AA=A|||;VT=SNP
11	24877531	rs10834507	C	T	100	PASS	AC=707;AF=0.141174;AN=5008;NS=2504;DP=16623;EAS_AF=0.0625;AMR_AF=0.1542;AFR_AF=0.2216;EUR_AF=0.1302;SAS_AF=0.1155;AA=T|||;VT=SNP
11	24877573	rs10742052	C	T	100	PASS	AC=706;AF=0.140974;AN=5008;NS=2504;DP=17395;EAS_AF=0.0615;AMR_AF=0.1542;AFR_AF=0.2216;EUR_AF=0.1302;SAS_AF=0.1155;AA=T|||;VT=SNP
11	24877688	rs10767252	G	C	100	PASS	AC=706;AF=0.140974;AN=5008;NS=2504;DP=17349;EAS_AF=0.0615;AMR_AF=0.1542;AFR_AF=0.2216;EUR_AF=0.1302;SAS_AF=0.1155;AA=G|||;VT=SNP
11	24877755	rs10767253	T	G	100	PASS	AC=706;AF=0.140974;AN=5008;NS=2504;DP=17299;EAS_AF=0.0615;AMR_AF=0.1542;AFR_AF=0.2216;EUR_AF=0.1302;SAS_AF=0.1155;AA=G|||;VT=SNP
11	24877763	rs10767254	G	A	100	PASS	AC=706;AF=0.140974;AN=5008;NS=2504;DP=17487;EAS_AF=0.0615;AMR_AF=0.1542;AFR_AF=0.2216;EUR_AF=0.1302;SAS_AF=0.1155;AA=A|||;VT=SNP
11	24877800	rs73440176	C	T	100	PASS	AC=334;AF=0.0666933;AN=5008;NS=2504;DP=17824;EAS_AF=0.0347;AMR_AF=0.0245;AFR_AF=0.1649;EUR_AF=0.0517;SAS_AF=0.0123;AA=C|||;VT=SNP
11	24878184	rs1906087	A	G	100	PASS	AC=706;AF=0.140974;AN=5008;NS=2504;DP=17739;EAS_AF=0.0615;AMR_AF=0.1542;AFR_AF=0.2216;EUR_AF=0.1302;SAS_AF=0.1155;AA=G|||;VT=SNP
11	24878207	rs149418388	G	C	100	PASS	AC=38;AF=0.00758786;AN=5008;NS=2504;DP=17737;EAS_AF=0.002;AMR_AF=0.0072;AFR_AF=0;EUR_AF=0.0119;SAS_AF=0.0194;AA=G|||;VT=SNP
11	24878531	rs72872473	T	G	100	PASS	AC=947;AF=0.189097;AN=5008;NS=2504;DP=14379;EAS_AF=0.3413;AMR_AF=0.1484;AFR_AF=0.0144;EUR_AF=0.1451;SAS_AF=0.3425;AA=T|||;VT=SNP
11	24878580	rs7932407	A	G	100	PASS	AC=705;AF=0.140775;AN=5008;NS=2504;DP=14137;EAS_AF=0.0625;AMR_AF=0.1527;AFR_AF=0.2201;EUR_AF=0.1302;SAS_AF=0.1166;AA=A|||;VT=SNP
11	24878624	rs7947656	T	C	100	PASS	AC=775;AF=0.154752;AN=5008;NS=2504;DP=13563;EAS_AF=0.0615;AMR_AF=0.1599;AFR_AF=0.27;EUR_AF=0.1302;SAS_AF=0.1166;AA=C|||;VT=SNP
11	24878672	rs7932519	A	T	100	PASS	AC=775;AF=0.154752;AN=5008;NS=2504;DP=13771;EAS_AF=0.0615;AMR_AF=0.1599;AFR_AF=0.27;EUR_AF=0.1302;SAS_AF=0.1166;AA=T|||;VT=SNP
11	24879046	rs7121255	A	G	100	PASS	AC=1038;AF=0.207268;AN=5008;NS=2504;DP=12205;EAS_AF=0.1647;AMR_AF=0.1902;AFR_AF=0.2247;EUR_AF=0.1779;SAS_AF=0.2699;AA=A|||;VT=SNP
11	24879190	rs148741083	A	G	100	PASS	AC=24;AF=0.00479233;AN=5008;NS=2504;DP=12988;EAS_AF=0;AMR_AF=0.0029;AFR_AF=0.0023;EUR_AF=0.0169;SAS_AF=0.002;AA=A|||;VT=SNP
11	24879201	rs11028228	G	A	100	PASS	AC=721;AF=0.14397;AN=5008;NS=2504;DP=13332;EAS_AF=0.0615;AMR_AF=0.1556;AFR_AF=0.2315;EUR_AF=0.1302;SAS_AF=0.1166;AA=A|||;VT=SNP
11	24879242	rs185116263	C	A	100	PASS	AC=13;AF=0.00259585;AN=5008;NS=2504;DP=12897;EAS_AF=0;AMR_AF=0.0029;AFR_AF=0;EUR_AF=0.006;SAS_AF=0.0051;AA=C|||;VT=SNP
11	24879273	rs11028229	C	T	100	PASS	AC=720;AF=0.14377;AN=5008;NS=2504;DP=13669;EAS_AF=0.0615;AMR_AF=0.1556;AFR_AF=0.2307;EUR_AF=0.1302;SAS_AF=0.1166;AA=C|||;VT=SNP
11	24879284	rs11028230	T	C	100	PASS	AC=720;AF=0.14377;AN=5008;NS=2504;DP=14253;EAS_AF=0.0615;AMR_AF=0.1556;AFR_AF=0.2307;EUR_AF=0.1302;SAS_AF=0.1166;AA=T|||;VT=SNP
11	24879336	rs11028231	C	A	100	PASS	AC=720;AF=0.14377;AN=5008;NS=2504;DP=16434;EAS_AF=0.0615;AMR_AF=0.1556;AFR_AF=0.2307;EUR_AF=0.1302;SAS_AF=0.1166;AA=C|||;VT=SNP
11	24879440	rs11602503	T	C	100	PASS	AC=1063;AF=0.21226;AN=5008;NS=2504;DP=17806;EAS_AF=0.1647;AMR_AF=0.1931;AFR_AF=0.2421;EUR_AF=0.1779;SAS_AF=0.2699;AA=T|||;VT=SNP
11	24879608	rs10834508	G	T	100	PASS	AC=720;AF=0.14377;AN=5008;NS=2504;DP=16607;EAS_AF=0.0615;AMR_AF=0.1556;AFR_AF=0.2307;EUR_AF=0.1302;SAS_AF=0.1166;AA=G|||;VT=SNP
11	24879617	rs1160261	G	A	100	PASS	AC=2980;AF=0.595048;AN=5008;NS=2504;DP=16477;EAS_AF=0.6766;AMR_AF=0.6268;AFR_AF=0.4372;EUR_AF=0.6849;SAS_AF=0.6094;AA=G|||;VT=SNP
11	24879622	rs2403985	G	C	100	PASS	AC=4826;AF=0.963658;AN=5008;NS=2504;DP=16252;EAS_AF=0.9028;AMR_AF=0.9784;AFR_AF=0.9554;EUR_AF=0.993;SAS_AF=0.9969;AA=C|||;VT=SNP
11	24879624	rs1352185	A	G	100	PASS	AC=2614;AF=0.521965;AN=5008;NS=2504;DP=16393;EAS_AF=0.6409;AMR_AF=0.6009;AFR_AF=0.2496;EUR_AF=0.6332;SAS_AF=0.5971;AA=A|||;VT=SNP
11	24879651	rs7122346	G	A	100	PASS	AC=720;AF=0.14377;AN=5008;NS=2504;DP=16562;EAS_AF=0.0615;AMR_AF=0.1556;AFR_AF=0.2307;EUR_AF=0.1302;SAS_AF=0.1166;AA=-|||;VT=SNP
11	24879692	rs10834509	T	C	100	PASS	AC=569;AF=0.113618;AN=5008;NS=2504;DP=16873;EAS_AF=0.0615;AMR_AF=0.1441;AFR_AF=0.1225;EUR_AF=0.1302;SAS_AF=0.1166;AA=T|||;VT=SNP
11	24879829	rs1872720	A	G	100	PASS	AC=2612;AF=0.521565;AN=5008;NS=2504;DP=17890;EAS_AF=0.6409;AMR_AF=0.5994;AFR_AF=0.2474;EUR_AF=0.6342;SAS_AF=0.5982;AA=A|||;VT=SNP
11	24879956	rs7125497	A	G	100	PASS	AC=720;AF=0.14377;AN=5008;NS=2504;DP=15958;EAS_AF=0.0615;AMR_AF=0.1556;AFR_AF=0.2307;EUR_AF=0.1302;SAS_AF=0.1166;AA=G|||;VT=SNP
11	24879957	rs61708016	G	A	100	PASS	AC=926;AF=0.184904;AN=5008;NS=2504;DP=15950;EAS_AF=0.1627;AMR_AF=0.1729;AFR_AF=0.2186;EUR_AF=0.1243;SAS_AF=0.2331;AA=G|||;VT=SNP
11	24880125	rs7111555	T	C	100	PASS	AC=721;AF=0.14397;AN=5008;NS=2504;DP=15667;EAS_AF=0.0615;AMR_AF=0.1556;AFR_AF=0.2307;EUR_AF=0.1302;SAS_AF=0.1176;AA=T|||;VT=SNP
11	24880157	rs117105920	A	T	100	PASS	AC=122;AF=0.024361;AN=5008;NS=2504;DP=14950;EAS_AF=0.0972;AMR_AF=0.0202;AFR_AF=0;EUR_AF=0.007;SAS_AF=0.0031;AA=A|||;VT=SNP
11	24880250	rs11028233	C	T	100	PASS	AC=122;AF=0.024361;AN=5008;NS=2504;DP=16238;EAS_AF=0.0972;AMR_AF=0.0202;AFR_AF=0;EUR_AF=0.007;SAS_AF=0.0031;AA=C|||;VT=SNP
11	24880252	rs141922680	T	C	100	PASS	AC=18;AF=0.00359425;AN=5008;NS=2504;DP=16301;EAS_AF=0;AMR_AF=0.0014;AFR_AF=0;EUR_AF=0.0169;SAS_AF=0;AA=T|||;VT=SNP
11	24880319	rs10767255	A	G	100	PASS	AC=720;AF=0.14377;AN=5008;NS=2504;DP=15962;EAS_AF=0.0615;AMR_AF=0.1556;AFR_AF=0.2307;EUR_AF=0.1302;SAS_AF=0.1166;AA=G|||;VT=SNP
11	24880554	rs1486672	C	G	100	PASS	AC=2982;AF=0.595447;AN=5008;NS=2504;DP=15468;EAS_AF=0.6766;AMR_AF=0.6268;AFR_AF=0.4365;EUR_AF=0.6869;SAS_AF=0.6104;AA=c|||;VT=SNP
11	24881277	rs116901625	G	A	100	PASS	AC=87;AF=0.0173722;AN=5008;NS=2504;DP=16971;EAS_AF=0;AMR_AF=0.0187;AFR_AF=0.0113;EUR_AF=0.0408;SAS_AF=0.0184;AA=G|||;VT=SNP
11	24881291	rs111674592	G	A	100	PASS	AC=57;AF=0.0113818;AN=5008;NS=2504;DP=17721;EAS_AF=0.001;AMR_AF=0.0072;AFR_AF=0.0303;EUR_AF=0.0109;SAS_AF=0;AA=A|||;VT=SNP
11	24881322	rs72872488	C	T	100	PASS	AC=93;AF=0.0185703;AN=5008;NS=2504;DP=18137;EAS_AF=0.001;AMR_AF=0.0187;AFR_AF=0.0008;EUR_AF=0.0298;SAS_AF=0.0491;AA=C|||;VT=SNP
11	24881666	rs72872489	A	G	100	PASS	AC=721;AF=0.14397;AN=5008;NS=2504;DP=19622;EAS_AF=0.0615;AMR_AF=0.1556;AFR_AF=0.2315;EUR_AF=0.1302;SAS_AF=0.1166;AA=A|||;VT=SNP
11	24881825	rs7130921	C	G	100	PASS	AC=721;AF=0.14397;AN=5008;NS=2504;DP=18621;EAS_AF=0.0615;AMR_AF=0.1556;AFR_AF=0.2315;EUR_AF=0.1302;SAS_AF=0.1166;AA=G|||;VT=SNP
11	24882073	rs58228431	C	T	100	PASS	AC=764;AF=0.152556;AN=5008;NS=2504;DP=18446;EAS_AF=0.1617;AMR_AF=0.1643;AFR_AF=0.1021;EUR_AF=0.1203;SAS_AF=0.2362;AA=C|||;VT=SNP
11	24882158	rs28649011	C	T	100	PASS	AC=325;AF=0.0648962;AN=5008;NS=2504;DP=17481;EAS_AF=0.0357;AMR_AF=0.0231;AFR_AF=0.1573;EUR_AF=0.0527;SAS_AF=0.0123;AA=C|||;VT=SNP
11	24882341	rs7104187	C	T	100	PASS	AC=721;AF=0.14397;AN=5008;NS=2504;DP=18324;EAS_AF=0.0615;AMR_AF=0.1556;AFR_AF=0.2315;EUR_AF=0.1302;SAS_AF=0.1166;AA=c|||;VT=SNP
11	24882489	rs59125323	T	C	100	PASS	AC=1063;AF=0.21226;AN=5008;NS=2504;DP=19675;EAS_AF=0.1647;AMR_AF=0.1931;AFR_AF=0.2398;EUR_AF=0.1769;SAS_AF=0.274;AA=T|||;VT=SNP
11	24882701	rs10767256	A	G	100	PASS	AC=649;AF=0.129593;AN=5008;NS=2504;DP=20965;EAS_AF=0.0615;AMR_AF=0.1484;AFR_AF=0.1808;EUR_AF=0.1302;SAS_AF=0.1166;AA=A|||;VT=SNP
11	24882793	rs11606335	A	G	100	PASS	AC=965;AF=0.192692;AN=5008;NS=2504;DP=20920;EAS_AF=0.1647;AMR_AF=0.1744;AFR_AF=0.2201;EUR_AF=0.1372;SAS_AF=0.2546;AA=A|||;VT=SNP
11	24883191	rs11028234	G	A	100	PASS	AC=724;AF=0.144569;AN=5008;NS=2504;DP=17802;EAS_AF=0.0615;AMR_AF=0.1556;AFR_AF=0.2315;EUR_AF=0.1302;SAS_AF=0.1196;AA=G|||;VT=SNP
11	24883978	rs10767257	C	T	100	PASS	AC=726;AF=0.144968;AN=5008;NS=2504;DP=17829;EAS_AF=0.0615;AMR_AF=0.1571;AFR_AF=0.2345;EUR_AF=0.1302;SAS_AF=0.1166;AA=C|||;VT=SNP
11	24884031	rs28803828	A	C	100	PASS	AC=328;AF=0.0654952;AN=5008;NS=2504;DP=18720;EAS_AF=0.0387;AMR_AF=0.0231;AFR_AF=0.1573;EUR_AF=0.0527;SAS_AF=0.0123;AA=A|||;VT=SNP
11	24884066	rs7934559	A	G	100	PASS	AC=1391;AF=0.277756;AN=5008;NS=2504;DP=18014;EAS_AF=0.2034;AMR_AF=0.2161;AFR_AF=0.3979;EUR_AF=0.2296;SAS_AF=0.2853;AA=A|||;VT=SNP
11	24884304	rs150858199	C	A	100	PASS	AC=33;AF=0.00658946;AN=5008;NS=2504;DP=16860;EAS_AF=0;AMR_AF=0.0043;AFR_AF=0.0083;EUR_AF=0.0179;SAS_AF=0.001;AA=c|||;VT=SNP
11	24884344	rs7950109	T	G	100	PASS	AC=2976;AF=0.594249;AN=5008;NS=2504;DP=16639;EAS_AF=0.6766;AMR_AF=0.6254;AFR_AF=0.4349;EUR_AF=0.6869;SAS_AF=0.6074;AA=T|||;VT=SNP
11	24884356	rs2129353	T	C	100	PASS	AC=720;AF=0.14377;AN=5008;NS=2504;DP=16601;EAS_AF=0.0615;AMR_AF=0.1556;AFR_AF=0.2307;EUR_AF=0.1302;SAS_AF=0.1166;AA=T|||;VT=SNP
11	24884383	rs553952040	T	C	100	PASS	AC=11;AF=0.00219649;AN=5008;NS=2504;DP=16252;EAS_AF=0;AMR_AF=0.0058;AFR_AF=0;EUR_AF=0.007;SAS_AF=0;AA=T|||;VT=SNP
11	24884719	rs1960472	C	A	100	PASS	AC=4076;AF=0.813898;AN=5008;NS=2504;DP=17532;EAS_AF=0.8413;AMR_AF=0.8213;AFR_AF=0.7027;EUR_AF=0.8628;SAS_AF=0.8804;AA=C|||;VT=SNP
11	24885111	rs2403974	T	C	100	PASS	AC=2651;AF=0.529353;AN=5008;NS=2504;DP=15737;EAS_AF=0.6409;AMR_AF=0.6023;AFR_AF=0.2784;EUR_AF=0.6342;SAS_AF=0.5941;AA=T|||;VT=SNP
11	24885299	rs139773386	A	C	100	PASS	AC=38;AF=0.00758786;AN=5008;NS=2504;DP=14408;EAS_AF=0;AMR_AF=0.0072;AFR_AF=0;EUR_AF=0.0189;SAS_AF=0.0143;AA=A|||;VT=SNP
11	24885339	rs2403986	C	T	100	PASS	AC=2605;AF=0.520168;AN=5008;NS=2504;DP=14400;EAS_AF=0.6399;AMR_AF=0.5994;AFR_AF=0.2458;EUR_AF=0.6342;SAS_AF=0.5941;AA=C|||;VT=SNP
11	24885640	rs10834511	A	G	100	PASS	AC=748;AF=0.149361;AN=5008;NS=2504;DP=14908;EAS_AF=0.0615;AMR_AF=0.1571;AFR_AF=0.2511;EUR_AF=0.1302;SAS_AF=0.1166;AA=A|||;VT=SNP
11	24885924	rs10767258	T	C	100	PASS	AC=748;AF=0.149361;AN=5008;NS=2504;DP=16665;EAS_AF=0.0615;AMR_AF=0.1571;AFR_AF=0.2511;EUR_AF=0.1302;SAS_AF=0.1166;AA=T|||;VT=SNP
11	24886017	rs7106703	T	A	100	PASS	AC=748;AF=0.149361;AN=5008;NS=2504;DP=18091;EAS_AF=0.0615;AMR_AF=0.1571;AFR_AF=0.2511;EUR_AF=0.1302;SAS_AF=0.1166;AA=T|||;VT=SNP
11	24886064	rs1486677	G	A	100	PASS	AC=4824;AF=0.963259;AN=5008;NS=2504;DP=18386;EAS_AF=0.9018;AMR_AF=0.9784;AFR_AF=0.9546;EUR_AF=0.993;SAS_AF=0.9969;AA=A|||;VT=SNP
11	24886354	rs61892065	T	C	100	PASS	AC=1264;AF=0.252396;AN=5008;NS=2504;DP=20416;EAS_AF=0.1994;AMR_AF=0.196;AFR_AF=0.3616;EUR_AF=0.1889;SAS_AF=0.2648;AA=T|||;VT=SNP
11	24886552	rs1486678	G	C	100	PASS	AC=4075;AF=0.813698;AN=5008;NS=2504;DP=20823;EAS_AF=0.8403;AMR_AF=0.8213;AFR_AF=0.7035;EUR_AF=0.8628;SAS_AF=0.8793;AA=G|||;VT=SNP
11	24887152	rs112719405	C	G	100	PASS	AC=24;AF=0.00479233;AN=5008;NS=2504;DP=14058;EAS_AF=0;AMR_AF=0.0173;AFR_AF=0;EUR_AF=0.005;SAS_AF=0.0072;AA=C|||;VT=SNP
11	24887620	rs112750516	G	T	100	PASS	AC=748;AF=0.149361;AN=5008;NS=2504;DP=12589;EAS_AF=0.0615;AMR_AF=0.1571;AFR_AF=0.2511;EUR_AF=0.1302;SAS_AF=0.1166;AA=g|||;VT=SNP
11	24887870	rs57469930	T	A	100	PASS	AC=1264;AF=0.252396;AN=5008;NS=2504;DP=15537;EAS_AF=0.1994;AMR_AF=0.196;AFR_AF=0.3623;EUR_AF=0.1879;SAS_AF=0.2648;AA=T|||;VT=SNP
11	24887879	rs10767259	G	T	100	PASS	AC=2609;AF=0.520966;AN=5008;NS=2504;DP=15553;EAS_AF=0.6409;AMR_AF=0.6009;AFR_AF=0.2458;EUR_AF=0.6342;SAS_AF=0.5961;AA=G|||;VT=SNP
11	24887912	rs10834512	A	T	100	PASS	AC=1421;AF=0.283746;AN=5008;NS=2504;DP=15393;EAS_AF=0.3036;AMR_AF=0.4294;AFR_AF=0.056;EUR_AF=0.497;SAS_AF=0.2485;AA=A|||;VT=SNP
11	24888014	rs1486714	C	T	100	PASS	AC=2651;AF=0.529353;AN=5008;NS=2504;DP=16682;EAS_AF=0.6409;AMR_AF=0.6052;AFR_AF=0.2761;EUR_AF=0.6342;SAS_AF=0.5951;AA=C|||;VT=SNP
11	24888355	rs76493744	T	C	100	PASS	AC=11;AF=0.00219649;AN=5008;NS=2504;DP=18790;EAS_AF=0;AMR_AF=0.0058;AFR_AF=0;EUR_AF=0.007;SAS_AF=0;AA=T|||;VT=SNP
11	24888412	rs10767260	T	C	100	PASS	AC=748;AF=0.149361;AN=5008;NS=2504;DP=17650;EAS_AF=0.0615;AMR_AF=0.1571;AFR_AF=0.2511;EUR_AF=0.1302;SAS_AF=0.1166;AA=T|||;VT=SNP
11	24888595	rs10767261	C	G	100	PASS	AC=748;AF=0.149361;AN=5008;NS=2504;DP=19100;EAS_AF=0.0615;AMR_AF=0.1571;AFR_AF=0.2511;EUR_AF=0.1302;SAS_AF=0.1166;AA=C|||;VT=SNP
11	24888760	rs11606732	A	T	100	PASS	AC=1363;AF=0.272165;AN=5008;NS=2504;DP=18290;EAS_AF=0.1994;AMR_AF=0.2147;AFR_AF=0.3812;EUR_AF=0.2286;SAS_AF=0.2853;AA=A|||;VT=SNP
11	24888818	rs7130523	A	G	100	PASS	AC=2650;AF=0.529153;AN=5008;NS=2504;DP=17911;EAS_AF=0.6409;AMR_AF=0.6037;AFR_AF=0.2761;EUR_AF=0.6342;SAS_AF=0.5951;AA=A|||;VT=SNP
11	24888824	rs10767262	G	A	100	PASS	AC=650;AF=0.129792;AN=5008;NS=2504;DP=18284;EAS_AF=0.0615;AMR_AF=0.1484;AFR_AF=0.1815;EUR_AF=0.1302;SAS_AF=0.1166;AA=G|||;VT=SNP
11	24888897	rs10767263	G	A	100	PASS	AC=748;AF=0.149361;AN=5008;NS=2504;DP=19888;EAS_AF=0.0615;AMR_AF=0.1571;AFR_AF=0.2511;EUR_AF=0.1302;SAS_AF=0.1166;AA=A|||;VT=SNP
```
