## Supplementary material for "Characterization of shared and ancestry-specific signals driving complex traits using multi-ancestry fine-mapping": mesusiecsinfo

```
*************************************************************

  Multiple Ancestry Sum of Single Effect Model (MESuSiE)          

   Visit http://www.xzlab.org/software.html For Update            

            (C) 2022 Boran Gao, Xiang Zhou                        

              GNU General Public License                          

*************************************************************
# Start data processing for sufficient statistics 
# Create MESuSiE object 
# Start data analysis 

# Data analysis is done, and now generates result 

Potential causal SNPs with PIP > 0.5:  

Credible sets for effects: 
$cs
$cs$L1
 [1] 531 532 547 554 559 565 569 570 571 573 574 580 582 585 588 589 590 592 593
[20] 594 595 596 597 598 599 601 605 606 608 610 612 614 615 619 623 624 629 631
[39] 632 633 634 635 642 643 644 651 654 655 656 660 664 665 666 668 669 670 671
[58] 673 674 678 679 680 681 682 684 685 686 703 704 705 712 718 720 722

$cs$L2
 [1]  93  95  96 103 104 109 110 112 122 127 129 131 134 135 136 137 139 140 141
[20] 142 143 144 145 146 147 148 149 150 153 154 155 157 158 159 160 166 167 168
[39] 169 170 171 175 177 178 180 182 184 185 187 188 195 198 200 204 217


$cs_category
       L1        L2 
"eur_afr" "eur_afr" 

$purity
   min.abs.corr mean.abs.corr median.abs.corr
L1     0.574401     0.9651120        0.981978
L2     0.546455     0.8784386        0.911424

$cs_index
[1] 1 2

$coverage
[1] 0.9502084 0.9500724

$requested_coverage
[1] 0.95


 Use MESuSiE_Plot() for visualization
# Total time used for the analysis: 0.05 mins
```
