## Supplementary material for "Characterization of shared and ancestry-specific signals driving complex traits using multi-ancestry fine-mapping": mesusieoutput

```
                 eur          afr      eur_afr
   [1,] 0.0002015384 0.0002053700 5.659176e-05
   [2,] 0.0001998990 0.0002042595 5.651899e-05
   [3,] 0.0002000269 0.0002059174 5.686466e-05
   [4,] 0.0002003554 0.0002039039 5.637314e-05
   [5,] 0.0001929811 0.0003604226 1.063002e-04
   [6,] 0.0001911481 0.0003648085 1.001799e-04
   [7,] 0.0002359721 0.0002208751 8.041797e-05
   [8,] 0.0002001747 0.0002033476 5.628233e-05
   [9,] 0.0002192185 0.0002118269 7.055257e-05
  [10,] 0.0002196168 0.0002521216 8.290047e-05
  [11,] 0.0002762677 0.0001989087 9.121649e-05
  [12,] 0.0001913447 0.0003074793 8.869847e-05
  [13,] 0.0002004619 0.0002023385 5.603313e-05
  [14,] 0.0002739647 0.0002010528 9.160925e-05
  [15,] 0.0001913447 0.0003069736 8.855355e-05
  [16,] 0.0002177005 0.0003185824 1.063634e-04
  [17,] 0.0002000269 0.0002021575 5.604138e-05
  [18,] 0.0002001747 0.0002021575 5.602307e-05
  [19,] 0.0001902325 0.0005421733 1.520085e-04
  [20,] 0.0002125144 0.0005078012 1.848727e-04
  [21,] 0.0002001747 0.0002016698 5.591723e-05
  [22,] 0.0002371707 0.0003064868 1.161188e-04
  [23,] 0.0002000269 0.0002019939 5.600555e-05
  [24,] 0.0001987300 0.0002000932 5.596825e-05
  [25,] 0.0002075154 0.0002934579 9.570273e-05
  [26,] 0.0001995251 0.0002005511 5.576613e-05
  [27,] 0.0001997482 0.0002005511 5.572724e-05
  [28,] 0.0001986958 0.0002002449 5.603843e-05
  [29,] 0.0001895166 0.0006742903 1.850362e-04
  [30,] 0.0002346437 0.0002113151 6.794753e-05
  [31,] 0.0001923818 0.0004046139 1.182053e-04
  [32,] 0.0001990482 0.0001799143 5.075071e-05
  [33,] 0.0002347338 0.0002126449 6.826446e-05
  [34,] 0.0001917324 0.0003740981 1.083325e-04
  [35,] 0.0001987207 0.0001790313 5.054137e-05
  [36,] 0.0001987207 0.0001790313 5.054137e-05
  [37,] 0.0001917324 0.0003702269 1.072242e-04
  [38,] 0.0001984805 0.0001791361 5.057228e-05
  [39,] 0.0002173767 0.0003825645 1.221108e-04
  [40,] 0.0002044826 0.0003378536 1.126621e-04
  [41,] 0.0001997030 0.0001785254 5.054897e-05
  [42,] 0.0001988573 0.0001782493 5.040957e-05
  [43,] 0.0001997030 0.0001780468 5.044365e-05
  [44,] 0.0001924960 0.0003356942 9.837777e-05
  [45,] 0.0002348304 0.0002421864 7.610474e-05
  [46,] 0.0001900045 0.0003340495 9.430657e-05
  [47,] 0.0002340498 0.0002124184 6.826721e-05
  [48,] 0.0001992922 0.0001776467 5.033664e-05
  [49,] 0.0002340498 0.0002122429 6.821984e-05
  [50,] 0.0002771016 0.0002536106 1.243130e-04
  [51,] 0.0002660666 0.0002536106 1.180304e-04
  [52,] 0.0002394842 0.0002716687 1.037738e-04
  [53,] 0.0002398300 0.0002730828 1.046509e-04
  [54,] 0.0002383517 0.0002688801 1.017550e-04
  [55,] 0.0002703508 0.0002608769 1.246355e-04
  [56,] 0.0001985629 0.0001778297 5.031026e-05
  [57,] 0.0001914249 0.0003456772 9.975370e-05
  [58,] 0.0002138613 0.0002984261 9.456900e-05
  [59,] 0.0002342437 0.0002119637 6.817346e-05
  [60,] 0.0001905241 0.0003559746 1.012488e-04
  [61,] 0.0001914249 0.0003559746 1.026914e-04
  [62,] 0.0001911268 0.0003507644 1.007487e-04
  [63,] 0.0001994229 0.0001776022 5.034937e-05
  [64,] 0.0001996542 0.0001780984 5.054211e-05
  [65,] 0.0001984918 0.0001783561 5.039872e-05
  [66,] 0.0001984146 0.0001783021 5.038419e-05
  [67,] 0.0002411089 0.0002775289 1.075986e-04
  [68,] 0.0002041952 0.0001782613 5.204562e-05
  [69,] 0.0002072343 0.0001790905 5.165854e-05
  [70,] 0.0002403741 0.0002719855 1.046376e-04
  [71,] 0.0001973405 0.0001804959 5.091029e-05
  [72,] 0.0001980577 0.0003250413 1.011669e-04
  [73,] 0.0002047982 0.0001800112 5.124560e-05
  [74,] 0.0001942180 0.0001701707 4.760550e-05
  [75,] 0.0002100908 0.0001792345 5.225631e-05
  [76,] 0.0002340003 0.0002117932 6.811893e-05
  [77,] 0.0001990042 0.0001791150 5.072211e-05
  [78,] 0.0002386100 0.0002341913 7.817513e-05
  [79,] 0.0001922781 0.0003285047 8.480082e-05
  [80,] 0.0002181825 0.0003416037 1.106806e-04
  [81,] 0.0002000193 0.0001794168 5.088829e-05
  [82,] 0.0002529980 0.0002473533 1.070736e-04
  [83,] 0.0002347805 0.0001973320 6.690262e-05
  [84,] 0.0002338307 0.0002235114 7.170073e-05
  [85,] 0.0002049572 0.0002749820 9.048149e-05
  [86,] 0.0002338190 0.0002218791 7.123766e-05
  [87,] 0.0002394759 0.0002160651 8.026981e-05
  [88,] 0.0002090239 0.0001806166 5.163258e-05
  [89,] 0.0002401868 0.0002093126 7.775350e-05
  [90,] 0.0002350046 0.0001598269 5.420369e-05
  [91,] 0.0003736796 0.0001811420 6.641376e-05
  [92,] 0.0002377915 0.0002194878 8.429729e-05
  [93,] 0.0034084760 0.0001619680 1.109961e-03
  [94,] 0.0002371275 0.0001865492 6.281338e-05
  [95,] 0.0022892736 0.0001586585 6.547473e-04
  [96,] 0.0032335332 0.0001613377 1.027753e-03
  [97,] 0.0002368750 0.0002069650 6.972508e-05
  [98,] 0.0002293138 0.0002094782 6.359737e-05
  [99,] 0.0003477490 0.0002052939 7.823592e-05
 [100,] 0.0002083255 0.0002086319 6.519724e-05
 [101,] 0.0002284846 0.0002016645 6.145874e-05
 [102,] 0.0002300790 0.0002085973 6.295724e-05
 [103,] 0.0012844776 0.0001602863 5.556543e-04
 [104,] 0.0013828852 0.0001632489 7.253678e-04
 [105,] 0.0002206500 0.0002221851 7.698363e-05
 [106,] 0.0002131625 0.0002206826 7.226464e-05
 [107,] 0.0002135374 0.0002273874 7.494668e-05
 [108,] 0.0002786428 0.0002026300 7.019333e-05
 [109,] 0.0046145949 0.0001597895 1.809661e-03
 [110,] 0.0029986787 0.0001597170 1.050554e-03
 [111,] 0.0002142677 0.0002188416 7.221068e-05
 [112,] 0.0056334617 0.0001604435 2.115554e-03
 [113,] 0.0002386727 0.0001785544 5.386420e-05
 [114,] 0.0002335985 0.0001732709 5.227823e-05
 [115,] 0.0002379214 0.0001783259 5.377617e-05
 [116,] 0.0002164311 0.0002223802 7.475690e-05
 [117,] 0.0002379214 0.0001787165 5.389283e-05
 [118,] 0.0002468062 0.0001879256 5.640836e-05
 [119,] 0.0002362712 0.0001761404 5.326401e-05
 [120,] 0.0002395778 0.0001770810 5.364187e-05
 [121,] 0.0002395778 0.0001761404 5.343402e-05
 [122,] 0.0068528233 0.0001613822 2.298916e-03
 [123,] 0.0002684812 0.0002136842 7.476971e-05
 [124,] 0.0002369207 0.0001921962 6.317326e-05
 [125,] 0.0003839959 0.0002358122 8.700043e-05
 [126,] 0.0007110505 0.0002548976 1.038232e-04
 [127,] 0.0446291823 0.0001589256 1.075405e-03
 [128,] 0.0002250796 0.0002007375 5.792151e-05
 [129,] 0.0044428466 0.0001654908 2.968236e-03
 [130,] 0.0002369655 0.0002352002 7.736591e-05
 [131,] 0.0119189303 0.0001865455 2.365706e-02
 [132,] 0.0014929375 0.0001863521 9.244976e-05
 [133,] 0.0005719210 0.0001583637 3.329511e-04
 [134,] 0.0167452672 0.0001905608 3.724872e-02
 [135,] 0.0190165876 0.0001899475 4.139196e-02
 [136,] 0.0127470066 0.0001887509 2.709192e-02
 [137,] 0.0018528797 0.0001577055 9.962292e-04
 [138,] 0.0002302614 0.0001557953 4.962174e-05
 [139,] 0.0088390249 0.0001985201 2.398417e-02
 [140,] 0.0017862265 0.0001578560 9.816545e-04
 [141,] 0.0110591596 0.0002008105 3.155643e-02
 [142,] 0.0020406357 0.0001580910 1.152659e-03
 [143,] 0.0029004867 0.0002056700 8.915014e-03
 [144,] 0.0038077284 0.0002078686 1.217385e-02
 [145,] 0.0064619735 0.0001939343 1.249924e-02
 [146,] 0.0016368321 0.0001591420 1.040957e-03
 [147,] 0.0075732100 0.0002091592 2.513798e-02
 [148,] 0.0072282723 0.0002175669 2.734029e-02
 [149,] 0.0069291004 0.0002119329 2.385087e-02
 [150,] 0.0069291004 0.0002105113 2.300036e-02
 [151,] 0.0002679509 0.0002371783 7.701098e-05
 [152,] 0.0002332149 0.0001532551 4.907011e-05
 [153,] 0.0090051162 0.0002128914 3.204175e-02
 [154,] 0.0022364380 0.0002122063 7.635725e-03
 [155,] 0.0063426771 0.0002098906 2.108321e-02
 [156,] 0.0002305178 0.0001571976 4.993841e-05
 [157,] 0.0020746939 0.0002105727 6.869832e-03
 [158,] 0.0058085452 0.0002083640 1.874740e-02
 [159,] 0.0058085452 0.0002053597 1.775288e-02
 [160,] 0.0082293406 0.0002053272 2.534564e-02
 [161,] 0.0001888173 0.0001925136 8.049666e-05
 [162,] 0.0007005553 0.0001769658 6.799361e-05
 [163,] 0.0001884185 0.0001854867 8.623737e-05
 [164,] 0.0002049561 0.0002316247 6.604656e-05
 [165,] 0.0002435751 0.0002313606 7.190272e-05
 [166,] 0.0065406432 0.0002019905 1.873870e-02
 [167,] 0.0065406432 0.0002015607 1.866899e-02
 [168,] 0.0018620968 0.0002039873 5.452347e-03
 [169,] 0.0046528139 0.0002006538 1.295074e-02
 [170,] 0.0018620968 0.0002039873 5.452347e-03
 [171,] 0.0016908764 0.0002023890 4.761682e-03
 [172,] 0.0007449542 0.0001777266 6.879104e-05
 [173,] 0.0002487375 0.0002364857 7.355774e-05
 [174,] 0.0007232008 0.0001766660 7.089847e-05
 [175,] 0.0017537312 0.0001992098 4.637643e-03
 [176,] 0.0002742290 0.0002258602 7.754415e-05
 [177,] 0.0048621026 0.0001867961 9.836248e-03
 [178,] 0.0057536254 0.0001945511 1.403907e-02
 [179,] 0.0002302208 0.0001518212 4.851774e-05
 [180,] 0.0023609435 0.0001982931 6.156500e-03
 [181,] 0.0005253568 0.0001766660 5.556139e-05
 [182,] 0.0014338462 0.0001589494 8.027441e-04
 [183,] 0.0002351247 0.0001494473 4.834963e-05
 [184,] 0.0019381431 0.0001965333 4.817536e-03
 [185,] 0.0093163140 0.0001907487 2.031704e-02
 [186,] 0.0007042564 0.0001751317 7.607459e-05
 [187,] 0.0035293378 0.0001940700 8.347167e-03
 [188,] 0.0089171925 0.0001921759 2.053004e-02
 [189,] 0.0002988349 0.0001692075 2.752020e-04
 [190,] 0.0002332170 0.0001769660 5.857198e-05
 [191,] 0.0002360927 0.0001602794 5.140646e-05
 [192,] 0.0002361587 0.0001586050 5.094959e-05
 [193,] 0.0002332628 0.0001572370 5.054390e-05
 [194,] 0.0003029058 0.0002264562 8.330404e-05
 [195,] 0.0020118832 0.0001623804 1.248499e-03
 [196,] 0.0002165998 0.0001528394 4.635198e-05
 [197,] 0.0002164224 0.0001511568 4.593769e-05
 [198,] 0.0019679418 0.0001621419 1.242817e-03
 [199,] 0.0002189714 0.0001504880 4.596507e-05
 [200,] 0.0020244299 0.0001618345 1.253220e-03
 [201,] 0.0002432261 0.0001758710 5.951571e-05
 [202,] 0.0002368350 0.0001516483 4.908523e-05
 [203,] 0.0002445363 0.0001758708 5.971468e-05
 [204,] 0.0012951533 0.0001618383 8.204513e-04
 [205,] 0.0002207512 0.0001495311 4.586008e-05
 [206,] 0.0002336227 0.0001520457 4.901796e-05
 [207,] 0.0002922076 0.0002255362 8.116264e-05
 [208,] 0.0002166939 0.0001496820 4.556158e-05
 [209,] 0.0002169726 0.0001496820 4.557183e-05
 [210,] 0.0002217992 0.0001755985 5.315391e-05
 [211,] 0.0002407508 0.0001759957 5.950884e-05
 [212,] 0.0002334254 0.0001518967 4.898650e-05
 [213,] 0.0002243269 0.0001698633 1.050147e-04
 [214,] 0.0002326623 0.0001623287 5.305040e-05
 [215,] 0.0002364548 0.0001540167 4.967738e-05
 [216,] 0.0002291139 0.0001758756 5.640731e-05
 [217,] 0.0013171578 0.0001632298 8.973885e-04
 [218,] 0.0002176591 0.0001512523 4.596240e-05
 [219,] 0.0002206076 0.0001503706 4.601518e-05
 [220,] 0.0002363855 0.0001550280 4.994161e-05
 [221,] 0.0002343560 0.0001600641 5.306784e-05
 [222,] 0.0002230434 0.0001767829 5.010309e-05
 [223,] 0.0002209115 0.0001517623 4.632728e-05
 [224,] 0.0001896911 0.0001734499 4.827242e-05
 [225,] 0.0002206395 0.0001508746 4.612134e-05
 [226,] 0.0002251987 0.0001773291 5.355685e-05
 [227,] 0.0002166032 0.0001512289 4.593157e-05
 [228,] 0.0002312562 0.0001766758 5.460027e-05
 [229,] 0.0002344374 0.0001579076 5.243496e-05
 [230,] 0.0002382056 0.0001812226 1.957081e-04
 [231,] 0.0002342032 0.0001765716 5.511469e-05
 [232,] 0.0002160904 0.0001606972 4.998287e-05
 [233,] 0.0002161586 0.0001603765 4.991756e-05
 [234,] 0.0002328404 0.0001573344 5.167507e-05
 [235,] 0.0002164409 0.0001483706 4.600516e-05
 [236,] 0.0002344016 0.0001576192 5.231285e-05
 [237,] 0.0002344016 0.0001576192 5.231285e-05
 [238,] 0.0002187823 0.0001499283 4.720236e-05
 [239,] 0.0002343300 0.0001576192 5.227479e-05
 [240,] 0.0002329077 0.0001573344 5.169393e-05
 [241,] 0.0002330285 0.0001619620 5.311920e-05
 [242,] 0.0002456202 0.0001760754 5.716330e-05
 [243,] 0.0002533879 0.0002468976 9.671680e-05
 [244,] 0.0002344374 0.0001576192 5.233157e-05
 [245,] 0.0002489992 0.0001776701 5.757540e-05
 [246,] 0.0002343973 0.0001584656 5.251147e-05
 [247,] 0.0006914195 0.0001885810 1.031125e-03
 [248,] 0.0002345323 0.0001565017 5.196296e-05
 [249,] 0.0002430556 0.0001579938 5.711227e-05
 [250,] 0.0002460591 0.0001903432 2.942876e-04
 [251,] 0.0003128126 0.0002265341 8.491095e-05
 [252,] 0.0002363571 0.0001558800 5.418125e-05
 [253,] 0.0002309134 0.0001520546 4.968115e-05
 [254,] 0.0001873523 0.0001757616 4.695602e-05
 [255,] 0.0002487098 0.0001701580 5.589211e-05
 [256,] 0.0002487098 0.0001709061 5.563227e-05
 [257,] 0.0001880530 0.0001784260 4.865294e-05
 [258,] 0.0003080604 0.0001732143 5.851684e-05
 [259,] 0.0001876754 0.0001739534 4.760708e-05
 [260,] 0.0002969976 0.0001702716 5.688347e-05
 [261,] 0.0002373446 0.0002222159 6.860840e-05
 [262,] 0.0002351445 0.0001818595 6.050890e-05
 [263,] 0.0002695575 0.0002177194 8.077316e-05
 [264,] 0.0002102047 0.0001714200 5.026955e-05
 [265,] 0.0001869706 0.0001972317 5.294577e-05
 [266,] 0.0002399098 0.0002059205 5.701160e-05
 [267,] 0.0001874457 0.0002028691 5.529421e-05
 [268,] 0.0002162505 0.0001716912 5.118495e-05
 [269,] 0.0002440490 0.0002201724 7.095895e-05
 [270,] 0.0001882897 0.0002021441 5.596931e-05
 [271,] 0.0002287989 0.0002343934 7.460618e-05
 [272,] 0.0001886321 0.0001979811 5.510657e-05
 [273,] 0.0002093722 0.0001758834 5.048908e-05
 [274,] 0.0001879567 0.0002188836 5.909646e-05
 [275,] 0.0001884800 0.0002209992 6.053681e-05
 [276,] 0.0001882725 0.0002238713 6.098455e-05
 [277,] 0.0002342988 0.0002067300 7.247087e-05
 [278,] 0.0002395057 0.0002187741 7.155932e-05
 [279,] 0.0002312762 0.0002024943 7.610086e-05
 [280,] 0.0002403190 0.0002194741 7.160485e-05
 [281,] 0.0002465170 0.0002195225 7.286713e-05
 [282,] 0.0002350553 0.0002247613 7.991395e-05
 [283,] 0.0002354473 0.0002124265 7.779066e-05
 [284,] 0.0002892745 0.0002405261 6.817329e-05
 [285,] 0.0002025613 0.0002012569 5.315976e-05
 [286,] 0.0001973144 0.0002360214 6.246663e-05
 [287,] 0.0001976563 0.0002342989 6.194037e-05
 [288,] 0.0004569544 0.0001625005 1.448194e-04
 [289,] 0.0001978406 0.0002320491 6.136835e-05
 [290,] 0.0002368070 0.0002379894 7.691096e-05
 [291,] 0.0004480525 0.0001621322 1.307519e-04
 [292,] 0.0002367481 0.0002079622 7.201352e-05
 [293,] 0.0002367977 0.0002377445 7.682432e-05
 [294,] 0.0004751414 0.0001622753 1.555629e-04
 [295,] 0.0006251368 0.0002276873 2.645464e-04
 [296,] 0.0002344507 0.0002114914 7.060436e-05
 [297,] 0.0004852630 0.0002177701 1.896698e-04
 [298,] 0.0002369659 0.0002390946 7.729995e-05
 [299,] 0.0006210690 0.0002295419 2.660083e-04
 [300,] 0.0006165946 0.0002295419 2.640315e-04
 [301,] 0.0001965663 0.0002390642 6.356061e-05
 [302,] 0.0003548780 0.0001632925 7.245908e-05
 [303,] 0.0001993636 0.0002510572 6.650112e-05
 [304,] 0.0004209731 0.0001662318 9.518063e-05
 [305,] 0.0003695679 0.0001668342 7.371079e-05
 [306,] 0.0003133097 0.0001662087 6.464014e-05
 [307,] 0.0002974616 0.0003105007 8.069105e-05
 [308,] 0.0002987808 0.0002897047 7.736460e-05
 [309,] 0.0002371570 0.0002498828 8.019445e-05
 [310,] 0.0003926818 0.0002203672 1.247207e-04
 [311,] 0.0002948086 0.0003024308 7.903674e-05
 [312,] 0.0002365270 0.0002495710 8.073959e-05
 [313,] 0.0002394916 0.0002513361 7.921043e-05
 [314,] 0.0002374345 0.0002479280 7.968011e-05
 [315,] 0.0003635006 0.0002195179 1.126823e-04
 [316,] 0.0002374345 0.0002728338 8.707892e-05
 [317,] 0.0002906555 0.0002972911 7.769535e-05
 [318,] 0.0002368144 0.0002219783 7.488930e-05
 [319,] 0.0002373278 0.0002467585 7.942111e-05
 [320,] 0.0002370957 0.0002495710 8.049937e-05
 [321,] 0.0002375395 0.0002705165 8.621703e-05
 [322,] 0.0003681275 0.0002198424 1.151578e-04
 [323,] 0.0002374029 0.0002418269 7.788290e-05
 [324,] 0.0003030074 0.0002986252 7.935927e-05
 [325,] 0.0001952183 0.0002468660 6.493635e-05
 [326,] 0.0002902974 0.0002955785 7.736413e-05
 [327,] 0.0002377548 0.0002424379 7.783502e-05
 [328,] 0.0002368256 0.0002407004 7.823581e-05
 [329,] 0.0001960839 0.0002429613 6.356835e-05
 [330,] 0.0002288925 0.0002175369 6.631803e-05
 [331,] 0.0002308091 0.0002179153 6.655590e-05
 [332,] 0.0002336917 0.0002368305 7.575832e-05
 [333,] 0.0002357521 0.0002569100 7.992554e-05
 [334,] 0.0002336814 0.0002326638 7.453041e-05
 [335,] 0.0002687192 0.0002709541 7.075529e-05
 [336,] 0.0001958551 0.0002446159 6.352226e-05
 [337,] 0.0002883782 0.0002195138 8.983293e-05
 [338,] 0.0002357245 0.0002362056 7.437857e-05
 [339,] 0.0001966534 0.0002448124 6.375436e-05
 [340,] 0.0002335981 0.0002404281 7.688574e-05
 [341,] 0.0002913689 0.0001724447 6.215712e-05
 [342,] 0.0002756884 0.0002318782 6.503735e-05
 [343,] 0.0003031512 0.0002214530 9.577096e-05
 [344,] 0.0003097860 0.0002214675 9.791987e-05
 [345,] 0.0002336380 0.0002334154 7.473946e-05
 [346,] 0.0002336078 0.0002335137 7.480567e-05
 [347,] 0.0002336590 0.0002333617 7.469592e-05
 [348,] 0.0002353743 0.0002333617 7.369826e-05
 [349,] 0.0001960604 0.0002488916 6.439706e-05
 [350,] 0.0002336590 0.0002343964 7.500237e-05
 [351,] 0.0003057615 0.0002213221 9.665037e-05
 [352,] 0.0001956578 0.0002517165 6.518625e-05
 [353,] 0.0001976886 0.0002565303 6.350256e-05
 [354,] 0.0001985574 0.0002598597 6.410172e-05
 [355,] 0.0002336915 0.0002326300 7.444191e-05
 [356,] 0.0001909953 0.0003103107 7.897894e-05
 [357,] 0.0001994689 0.0002562903 6.332947e-05
 [358,] 0.0001912575 0.0003090587 7.832527e-05
 [359,] 0.0002337027 0.0002320665 7.426362e-05
 [360,] 0.0003051381 0.0002212723 9.668824e-05
 [361,] 0.0002968124 0.0002212629 9.409806e-05
 [362,] 0.0002337255 0.0002324163 7.434443e-05
 [363,] 0.0002337372 0.0002322692 7.428912e-05
 [364,] 0.0001956782 0.0002396282 6.299604e-05
 [365,] 0.0001913959 0.0003096183 7.826460e-05
 [366,] 0.0002337490 0.0002314770 7.404745e-05
 [367,] 0.0002979966 0.0002326475 6.777887e-05
 [368,] 0.0002004237 0.0002592988 6.387243e-05
 [369,] 0.0001975208 0.0002538416 6.545984e-05
 [370,] 0.0001975208 0.0002531031 6.529789e-05
 [371,] 0.0002004237 0.0002583992 6.369410e-05
 [372,] 0.0001975208 0.0002531031 6.529789e-05
 [373,] 0.0001918644 0.0003165640 7.932919e-05
 [374,] 0.0001918248 0.0003088680 7.764603e-05
 [375,] 0.0002949467 0.0002205151 9.226941e-05
 [376,] 0.0002337854 0.0002300637 7.360323e-05
 [377,] 0.0002673538 0.0002060149 5.968352e-05
 [378,] 0.0002337913 0.0002313350 7.402710e-05
 [379,] 0.0001910163 0.0002221710 5.730946e-05
 [380,] 0.0003111379 0.0002132111 9.464368e-05
 [381,] 0.0001941231 0.0002364542 6.534913e-05
 [382,] 0.0001925779 0.0002017343 5.358559e-05
 [383,] 0.0001940022 0.0002186595 6.028461e-05
 [384,] 0.0001942049 0.0002186446 6.084309e-05
 [385,] 0.0002422954 0.0002430825 6.319714e-05
 [386,] 0.0001947298 0.0002100528 5.834282e-05
 [387,] 0.0002342005 0.0002312857 7.387496e-05
 [388,] 0.0001946820 0.0002105456 5.826608e-05
 [389,] 0.0003376218 0.0002190262 1.036387e-04
 [390,] 0.0003367577 0.0002190603 1.050254e-04
 [391,] 0.0002965837 0.0002186392 9.266685e-05
 [392,] 0.0002342005 0.0002284666 7.306807e-05
 [393,] 0.0003311755 0.0002188815 1.023410e-04
 [394,] 0.0002988336 0.0002186649 9.370047e-05
 [395,] 0.0001926428 0.0001856686 4.994520e-05
 [396,] 0.0003006693 0.0002190163 9.563812e-05
 [397,] 0.0003222675 0.0002185403 9.953603e-05
 [398,] 0.0002470694 0.0002279408 6.109936e-05
 [399,] 0.0002470694 0.0002261798 6.079272e-05
 [400,] 0.0002722663 0.0001974979 6.904871e-05
 [401,] 0.0002383406 0.0001907653 5.366330e-05
 [402,] 0.0001912524 0.0001878232 5.088411e-05
 [403,] 0.0002857529 0.0002213757 9.386271e-05
 [404,] 0.0001929884 0.0001871880 5.022359e-05
 [405,] 0.0002750369 0.0002212075 8.982921e-05
 [406,] 0.0002460356 0.0001940918 5.523668e-05
 [407,] 0.0002337297 0.0002296938 7.406216e-05
 [408,] 0.0001945716 0.0001977528 5.571906e-05
 [409,] 0.0002339521 0.0002284794 7.339114e-05
 [410,] 0.0002337960 0.0002284794 7.358167e-05
 [411,] 0.0002714984 0.0002198714 8.677754e-05
 [412,] 0.0003251478 0.0002035014 7.851116e-05
 [413,] 0.0002339521 0.0002285883 7.342324e-05
 [414,] 0.0002340592 0.0002293768 7.355510e-05
 [415,] 0.0002321632 0.0002383057 7.767623e-05
 [416,] 0.0002339818 0.0002293768 7.368371e-05
 [417,] 0.0002340707 0.0002296115 7.361336e-05
 [418,] 0.0002340534 0.0002299726 7.378600e-05
 [419,] 0.0002340219 0.0002300980 7.385426e-05
 [420,] 0.0002339818 0.0002294227 7.369505e-05
 [421,] 0.0002341322 0.0002312071 7.407357e-05
 [422,] 0.0002508263 0.0001983136 6.567934e-05
 [423,] 0.0002339721 0.0002275773 7.316732e-05
 [424,] 0.0001963005 0.0001807397 5.176624e-05
 [425,] 0.0001966214 0.0001807397 5.193775e-05
 [426,] 0.0002130950 0.0002306982 6.915517e-05
 [427,] 0.0001976691 0.0001922223 5.428827e-05
 [428,] 0.0002260704 0.0002332006 7.392695e-05
 [429,] 0.0001902430 0.0001779506 4.858293e-05
 [430,] 0.0002260704 0.0002333273 7.396729e-05
 [431,] 0.0002132583 0.0002302955 6.863767e-05
 [432,] 0.0002446427 0.0001933909 6.000777e-05
 [433,] 0.0002132444 0.0002243983 6.677361e-05
 [434,] 0.0001981452 0.0002168729 5.913475e-05
 [435,] 0.0002053405 0.0002104387 6.226984e-05
 [436,] 0.0002132638 0.0002259450 6.743510e-05
 [437,] 0.0002061332 0.0002107583 6.271762e-05
 [438,] 0.0001997751 0.0001884913 5.385429e-05
 [439,] 0.0002007602 0.0001877107 5.377788e-05
 [440,] 0.0002063522 0.0002116569 6.319063e-05
 [441,] 0.0002070887 0.0002119547 6.347848e-05
 [442,] 0.0002067084 0.0002138661 6.432927e-05
 [443,] 0.0002114496 0.0001899264 5.602694e-05
 [444,] 0.0002031995 0.0001893981 5.425994e-05
 [445,] 0.0002080947 0.0001924445 5.624671e-05
 [446,] 0.0002189540 0.0001830071 5.666964e-05
 [447,] 0.0002023742 0.0002148975 5.837301e-05
 [448,] 0.0002021783 0.0002102024 5.733597e-05
 [449,] 0.0002025765 0.0002135283 5.802658e-05
 [450,] 0.0002034269 0.0001897101 5.422973e-05
 [451,] 0.0001936491 0.0001885211 5.366172e-05
 [452,] 0.0002031995 0.0002137806 5.798879e-05
 [453,] 0.0002043608 0.0002703976 8.845283e-05
 [454,] 0.0002071878 0.0002994503 1.010344e-04
 [455,] 0.0002086865 0.0002274703 6.576622e-05
 [456,] 0.0003576359 0.0001812838 7.826116e-05
 [457,] 0.0002095056 0.0002248910 6.270691e-05
 [458,] 0.0002690826 0.0001918428 6.362626e-05
 [459,] 0.0003333687 0.0001864249 7.292156e-05
 [460,] 0.0002606392 0.0001952257 6.175985e-05
 [461,] 0.0003012061 0.0002283780 7.338131e-05
 [462,] 0.0002311248 0.0002054443 6.208988e-05
 [463,] 0.0002069496 0.0001894554 5.231064e-05
 [464,] 0.0002038098 0.0002140267 6.146436e-05
 [465,] 0.0001960258 0.0001917054 5.382124e-05
 [466,] 0.0002052095 0.0002125231 6.164914e-05
 [467,] 0.0002048232 0.0002109725 6.095932e-05
 [468,] 0.0002053799 0.0002103475 6.086094e-05
 [469,] 0.0002055187 0.0002108463 6.113309e-05
 [470,] 0.0002047188 0.0002105572 6.073824e-05
 [471,] 0.0001947245 0.0001897645 5.282488e-05
 [472,] 0.0001877062 0.0001766120 4.792247e-05
 [473,] 0.0002014920 0.0002063517 5.863402e-05
 [474,] 0.0001888192 0.0001806377 4.941892e-05
 [475,] 0.0001943655 0.0001914658 5.321645e-05
 [476,] 0.0002581709 0.0002113129 7.419802e-05
 [477,] 0.0002696618 0.0002281339 6.856921e-05
 [478,] 0.0001878083 0.0001834152 4.935248e-05
 [479,] 0.0002323252 0.0002165909 5.840216e-05
 [480,] 0.0002032901 0.0002093097 5.966783e-05
 [481,] 0.0002088491 0.0001858848 5.553507e-05
 [482,] 0.0002079868 0.0001859222 5.541245e-05
 [483,] 0.0002234232 0.0002662200 7.960253e-05
 [484,] 0.0002125522 0.0002299552 6.368946e-05
 [485,] 0.0002065278 0.0002293164 6.339416e-05
 [486,] 0.0001968115 0.0001897613 5.406992e-05
 [487,] 0.0001964492 0.0001885451 5.340841e-05
 [488,] 0.0002085133 0.0001856862 5.550219e-05
 [489,] 0.0001882309 0.0001630783 4.409718e-05
 [490,] 0.0002363642 0.0002433321 7.446109e-05
 [491,] 0.0002079170 0.0001858733 5.527418e-05
 [492,] 0.0001989975 0.0002231285 5.905607e-05
 [493,] 0.0001994497 0.0002245301 5.928193e-05
 [494,] 0.0001886338 0.0001797889 4.870750e-05
 [495,] 0.0001985077 0.0002347497 6.180391e-05
 [496,] 0.0002107500 0.0002196902 6.190634e-05
 [497,] 0.0001908186 0.0001812216 5.114317e-05
 [498,] 0.0002119001 0.0002186627 6.185599e-05
 [499,] 0.0001906156 0.0001824515 5.137803e-05
 [500,] 0.0001982969 0.0002333327 6.154457e-05
 [501,] 0.0002497306 0.0002193558 6.996072e-05
 [502,] 0.0001977279 0.0002369520 6.256998e-05
 [503,] 0.0001904225 0.0001800657 5.057927e-05
 [504,] 0.0002010880 0.0002372824 6.212493e-05
 [505,] 0.0002324384 0.0002258712 7.240590e-05
 [506,] 0.0002175563 0.0002160841 6.245590e-05
 [507,] 0.0002056682 0.0001938634 5.736011e-05
 [508,] 0.0003243887 0.0002247421 1.179179e-04
 [509,] 0.0002031327 0.0002174966 6.194092e-05
 [510,] 0.0002037329 0.0002124954 6.145388e-05
 [511,] 0.0002035455 0.0002081716 5.996539e-05
 [512,] 0.0002369123 0.0002497647 7.002142e-05
 [513,] 0.0003260420 0.0002109549 1.021679e-04
 [514,] 0.0002282346 0.0002993849 1.045371e-04
 [515,] 0.0002323866 0.0002971226 1.085825e-04
 [516,] 0.0002325770 0.0002876418 1.051431e-04
 [517,] 0.0002335563 0.0002949692 1.089386e-04
 [518,] 0.0002119826 0.0002062736 6.196683e-05
 [519,] 0.0002369123 0.0002646057 7.281006e-05
 [520,] 0.0003633907 0.0003927243 1.026595e-04
 [521,] 0.0002324726 0.0002940099 1.075264e-04
 [522,] 0.0002329725 0.0002908465 1.067536e-04
 [523,] 0.0002035185 0.0005002639 1.103683e-04
 [524,] 0.0001989126 0.0002700277 7.939695e-05
 [525,] 0.0002374992 0.0002622184 7.227549e-05
 [526,] 0.0001973159 0.0002620958 7.567939e-05
 [527,] 0.0002039033 0.0002056044 5.900610e-05
 [528,] 0.0002374992 0.0002527976 7.053518e-05
 [529,] 0.0001984413 0.0002629683 7.728768e-05
 [530,] 0.0003959311 0.0004108866 1.095018e-04
 [531,] 0.0009557337 0.0002600531 4.313291e-03
 [532,] 0.0015709029 0.0002529904 5.598020e-03
 [533,] 0.0002454010 0.0002429143 6.930998e-05
 [534,] 0.0002034796 0.0002056289 5.891496e-05
 [535,] 0.0001986661 0.0002630385 7.754723e-05
 [536,] 0.0002306960 0.0002862144 1.027652e-04
 [537,] 0.0002454010 0.0002414438 6.908003e-05
 [538,] 0.0003297732 0.0002069966 9.501790e-05
 [539,] 0.0002310180 0.0003069290 1.113466e-04
 [540,] 0.0006119114 0.0001952355 1.131918e-04
 [541,] 0.0002135861 0.0002078512 6.309794e-05
 [542,] 0.0002092655 0.0002245598 6.781173e-05
 [543,] 0.0002354178 0.0002363487 7.656652e-05
 [544,] 0.0002328460 0.0002399045 7.730988e-05
 [545,] 0.0002093977 0.0003387017 1.081065e-04
 [546,] 0.0003343620 0.0004210957 1.032867e-04
 [547,] 0.0002329788 0.0002965940 2.357913e-02
 [548,] 0.0003343572 0.0004438010 1.068738e-04
 [549,] 0.0002364091 0.0002368372 7.772492e-05
 [550,] 0.0002720633 0.0002128339 8.453073e-05
 [551,] 0.0002424360 0.0001985732 6.774406e-05
 [552,] 0.0002071633 0.0001971220 1.327407e-03
 [553,] 0.0002066557 0.0001967985 1.085669e-03
 [554,] 0.0027591901 0.0001974408 1.379861e-02
 [555,] 0.0002414087 0.0007087968 1.566106e-04
 [556,] 0.0002796123 0.0002124664 9.047741e-05
 [557,] 0.0002062550 0.0001961382 5.351405e-04
 [558,] 0.0002063809 0.0001960925 5.276080e-04
 [559,] 0.0003035972 0.0001959206 2.620534e-03
 [560,] 0.0002052889 0.0001958980 3.115508e-04
 [561,] 0.0002383299 0.0002214547 6.820775e-05
 [562,] 0.0002705599 0.0003875656 9.151215e-05
 [563,] 0.0002383226 0.0003394272 8.679391e-05
 [564,] 0.0002497858 0.0002366673 6.416509e-05
 [565,] 0.0005538535 0.0001981458 2.637470e-03
 [566,] 0.0004182520 0.0002415363 8.317539e-05
 [567,] 0.0002064749 0.0001964058 5.875060e-04
 [568,] 0.0002375699 0.0003474029 8.838204e-05
 [569,] 0.0005491209 0.0001968862 3.434369e-03
 [570,] 0.0006632568 0.0001971851 3.764045e-03
 [571,] 0.0007114346 0.0001970880 4.141738e-03
 [572,] 0.0002150557 0.0001986969 5.857894e-05
 [573,] 0.0008073411 0.0001965837 5.623957e-03
 [574,] 0.0012714316 0.0001994906 5.958150e-03
 [575,] 0.0002391794 0.0003621265 9.124381e-05
 [576,] 0.0002334623 0.0003807889 9.583981e-05
 [577,] 0.0002057329 0.0001997965 7.283373e-04
 [578,] 0.0002061644 0.0002033953 8.240078e-04
 [579,] 0.0002507249 0.0003117911 7.681690e-05
 [580,] 0.0004409472 0.0002001684 1.680589e-02
 [581,] 0.0002060140 0.0002049232 1.267157e-03
 [582,] 0.0002059048 0.0002061333 1.525625e-03
 [583,] 0.0002061306 0.0002059107 1.341820e-03
 [584,] 0.0002060703 0.0002059107 1.423893e-03
 [585,] 0.0003052180 0.0002049571 2.118201e-02
 [586,] 0.0002454227 0.0003234718 1.337265e-04
 [587,] 0.0002365160 0.0002395162 7.817603e-05
 [588,] 0.0002056673 0.0002104201 2.213011e-03
 [589,] 0.0003241183 0.0002025591 1.839295e-02
 [590,] 0.0002058211 0.0002063736 1.787770e-03
 [591,] 0.0002061948 0.0002054726 1.212839e-03
 [592,] 0.0005417945 0.0002037761 3.014481e-02
 [593,] 0.0002057222 0.0002072906 2.148868e-03
 [594,] 0.0004457960 0.0002034355 2.766274e-02
 [595,] 0.0002057519 0.0002037651 1.792243e-03
 [596,] 0.0009624963 0.0002009457 4.363170e-02
 [597,] 0.0002862700 0.0002014593 1.396075e-02
 [598,] 0.0004743661 0.0002017413 2.358007e-02
 [599,] 0.0002057222 0.0002043854 1.769700e-03
 [600,] 0.0002366443 0.0002394817 7.818105e-05
 [601,] 0.0002056985 0.0002041464 1.830744e-03
 [602,] 0.0002058211 0.0002040679 1.421041e-03
 [603,] 0.0002059080 0.0002032503 1.295621e-03
 [604,] 0.0002058238 0.0002031786 1.446619e-03
 [605,] 0.0002056387 0.0002041464 2.079311e-03
 [606,] 0.0003710721 0.0002007825 1.630946e-02
 [607,] 0.0002361655 0.0002398256 7.832129e-05
 [608,] 0.0004507178 0.0002005216 1.896508e-02
 [609,] 0.0002413137 0.0002052923 7.213416e-05
 [610,] 0.0006097837 0.0002009486 2.681974e-02
 [611,] 0.0002467232 0.0003198279 7.784547e-05
 [612,] 0.0005050428 0.0002008434 2.180269e-02
 [613,] 0.0002058238 0.0002021467 1.299908e-03
 [614,] 0.0004457960 0.0001999522 1.685811e-02
 [615,] 0.0004457960 0.0001998223 1.641498e-02
 [616,] 0.0002593788 0.0002041424 7.735011e-05
 [617,] 0.0002549506 0.0003283790 7.994907e-05
 [618,] 0.0002549506 0.0003283790 7.994907e-05
 [619,] 0.0006144090 0.0002001331 2.409486e-02
 [620,] 0.0002057240 0.0002018311 1.498197e-03
 [621,] 0.0002057519 0.0002021467 1.473525e-03
 [622,] 0.0002493240 0.0003238592 7.873267e-05
 [623,] 0.0008906518 0.0002006243 3.823949e-02
 [624,] 0.0002056384 0.0002022421 1.713271e-03
 [625,] 0.0003767482 0.0002069234 7.407553e-05
 [626,] 0.0002433236 0.0003120767 7.628109e-05
 [627,] 0.0002056423 0.0002033122 1.443220e-03
 [628,] 0.0002057653 0.0002010223 1.025766e-03
 [629,] 0.0012249484 0.0001990383 3.910748e-02
 [630,] 0.0002440787 0.0002041558 7.230324e-05
 [631,] 0.0005052977 0.0001994413 1.781034e-02
 [632,] 0.0002056388 0.0002020188 1.962974e-03
 [633,] 0.0004745967 0.0001994816 1.687741e-02
 [634,] 0.0002862700 0.0001994060 1.000349e-02
 [635,] 0.0005274189 0.0001990383 1.686924e-02
 [636,] 0.0002057519 0.0002014710 1.341096e-03
 [637,] 0.0002471522 0.0003204801 7.799429e-05
 [638,] 0.0002056985 0.0002019315 1.395198e-03
 [639,] 0.0002058639 0.0002013522 1.066403e-03
 [640,] 0.0003731596 0.0002187014 7.507873e-05
 [641,] 0.0002057001 0.0002005598 1.306044e-03
 [642,] 0.0005745326 0.0002021607 2.802922e-02
 [643,] 0.0005745326 0.0001992164 1.837500e-02
 [644,] 0.0002056534 0.0002017519 1.530064e-03
 [645,] 0.0002515519 0.0003079555 7.625016e-05
 [646,] 0.0002056440 0.0001991671 6.299030e-04
 [647,] 0.0002056440 0.0002020541 1.504054e-03
 [648,] 0.0002755515 0.0002237187 9.714410e-05
 [649,] 0.0002332608 0.0002452234 7.506519e-05
 [650,] 0.0002056590 0.0002010223 1.328601e-03
 [651,] 0.0012505261 0.0001990233 3.784155e-02
 [652,] 0.0002489946 0.0002041558 7.391038e-05
 [653,] 0.0002058238 0.0002020541 1.252742e-03
 [654,] 0.0002056499 0.0002025593 1.827139e-03
 [655,] 0.0002056676 0.0002036918 1.657662e-03
 [656,] 0.0006543652 0.0002008735 2.639726e-02
 [657,] 0.0002056817 0.0001993275 1.345294e-03
 [658,] 0.0002059080 0.0002018711 1.084825e-03
 [659,] 0.0002057222 0.0002026503 1.413836e-03
 [660,] 0.0004187758 0.0002002582 1.624275e-02
 [661,] 0.0002057838 0.0002024279 1.406955e-03
 [662,] 0.0002058639 0.0002021788 1.200885e-03
 [663,] 0.0002057838 0.0002021788 1.361100e-03
 [664,] 0.0006144090 0.0002002954 2.320895e-02
 [665,] 0.0005769379 0.0002006395 2.404934e-02
 [666,] 0.0002056781 0.0002016931 1.623635e-03
 [667,] 0.0002059080 0.0002026258 1.200060e-03
 [668,] 0.0002056624 0.0002019315 1.783332e-03
 [669,] 0.0006454009 0.0002019894 2.872453e-02
 [670,] 0.0011732333 0.0002009486 5.171829e-02
 [671,] 0.0006144090 0.0002019515 2.854923e-02
 [672,] 0.0002058238 0.0002032601 1.429341e-03
 [673,] 0.0002056614 0.0002038324 1.965121e-03
 [674,] 0.0002056614 0.0002039075 1.981987e-03
 [675,] 0.0002564002 0.0003242123 7.937600e-05
 [676,] 0.0002352822 0.0002415340 8.138688e-05
 [677,] 0.0002056404 0.0002034362 1.029837e-03
 [678,] 0.0002056429 0.0002030736 3.119894e-03
 [679,] 0.0002056499 0.0002046808 2.290188e-03
 [680,] 0.0002056499 0.0002056756 2.336698e-03
 [681,] 0.0002056985 0.0002048441 1.933938e-03
 [682,] 0.0003837132 0.0002027275 2.129309e-02
 [683,] 0.0002574688 0.0003580070 8.504572e-05
 [684,] 0.0002056388 0.0002049030 2.593576e-03
 [685,] 0.0002056388 0.0002056110 2.738650e-03
 [686,] 0.0002056653 0.0002040885 2.796717e-03
 [687,] 0.0002517280 0.0004127874 9.359648e-05
 [688,] 0.0002296211 0.0001581558 5.497860e-05
 [689,] 0.0002443751 0.0001899745 7.245348e-05
 [690,] 0.0003230786 0.0001846431 6.322721e-05
 [691,] 0.0002083438 0.0002232704 3.732348e-04
 [692,] 0.0001954925 0.0001521479 4.317076e-05
 [693,] 0.0002087988 0.0002257409 2.824243e-04
 [694,] 0.0002084608 0.0002351085 4.762209e-04
 [695,] 0.0002211421 0.0001778748 4.964084e-05
 [696,] 0.0002156310 0.0002020515 6.213835e-05
 [697,] 0.0002155811 0.0002035657 6.247417e-05
 [698,] 0.0002147636 0.0002397249 7.694992e-05
 [699,] 0.0002012070 0.0001559248 4.385808e-05
 [700,] 0.0002158616 0.0006758718 7.383643e-04
 [701,] 0.0002144545 0.0002170264 6.165673e-05
 [702,] 0.0002262546 0.0002098793 6.544711e-05
 [703,] 0.0002142453 0.0007688937 1.652657e-03
 [704,] 0.0002518062 0.0020766262 2.187826e-03
 [705,] 0.0002088399 0.0007356349 5.127502e-03
 [706,] 0.0003024600 0.0007891986 5.630680e-04
 [707,] 0.0002023407 0.0001706204 5.205885e-05
 [708,] 0.0002431725 0.0002092486 7.014704e-05
 [709,] 0.0002184112 0.0001950080 5.565214e-05
 [710,] 0.0003194883 0.0008322109 6.621232e-04
 [711,] 0.0002031143 0.0001717548 5.276387e-05
 [712,] 0.0002142762 0.0007906543 1.568309e-03
 [713,] 0.0002035064 0.0001705698 5.248943e-05
 [714,] 0.0002035064 0.0001705698 5.248943e-05
 [715,] 0.0002145380 0.0007879178 1.458158e-03
 [716,] 0.0002190973 0.0001978983 5.631231e-05
 [717,] 0.0002143140 0.0007801530 1.495563e-03
 [718,] 0.0002138283 0.0007600623 1.546459e-03
 [719,] 0.0002249910 0.0002509562 6.846301e-05
 [720,] 0.0002119700 0.0007745286 1.981894e-03
 [721,] 0.0002061669 0.0001556897 4.769234e-05
 [722,] 0.0002126919 0.0007600623 1.845065e-03
 [723,] 0.0002056847 0.0001537054 4.674056e-05
 [724,] 0.0002005621 0.0001570541 4.666033e-05
 [725,] 0.0002187376 0.0002318369 6.439162e-05
 [726,] 0.0003067665 0.0008394981 6.212708e-04
 [727,] 0.0002251570 0.0002270395 6.282333e-05
 [728,] 0.0003009524 0.0007898838 5.581271e-04
 [729,] 0.0002209863 0.0003116486 8.312650e-05
 [730,] 0.0002864386 0.0007498683 4.783516e-04
 [731,] 0.0002725373 0.0002171543 9.199216e-05
 [732,] 0.0002216210 0.0002300488 6.369494e-05
 [733,] 0.0002062099 0.0002356018 7.420208e-05
 [734,] 0.0002223149 0.0002352828 6.500334e-05
 [735,] 0.0002070655 0.0002356018 7.485080e-05
 [736,] 0.0001963552 0.0001505487 4.330451e-05
 [737,] 0.0002224704 0.0002395799 6.587043e-05
 [738,] 0.0003046646 0.0007281655 5.185963e-04
 [739,] 0.0002223149 0.0002407591 6.629223e-05
 [740,] 0.0002230324 0.0002418409 6.648835e-05
 [741,] 0.0002237306 0.0002373608 6.539316e-05
 [742,] 0.0001946510 0.0001531137 4.357759e-05
 [743,] 0.0003000330 0.0005876860 3.908550e-04
 [744,] 0.0002234178 0.0002375121 6.544834e-05
 [745,] 0.0002940152 0.0006921219 4.580246e-04
 [746,] 0.0002246045 0.0002189667 6.107995e-05
 [747,] 0.0001991247 0.0001960385 5.876888e-05
 [748,] 0.0002015771 0.0001771466 4.754791e-05
 [749,] 0.0002514516 0.0001737788 5.520256e-05
 [750,] 0.0002474312 0.0001721556 5.454421e-05
 [751,] 0.0002359063 0.0002074497 5.871290e-05
 [752,] 0.0002519578 0.0007260948 3.560765e-04
 [753,] 0.0002366475 0.0002060900 5.843249e-05
 [754,] 0.0002534562 0.0007079767 3.508563e-04
 [755,] 0.0002366475 0.0001913157 5.524219e-05
 [756,] 0.0002358332 0.0001906240 5.504676e-05
 [757,] 0.0002369651 0.0001901252 5.500496e-05
 [758,] 0.0002342108 0.0002006193 5.712797e-05
 [759,] 0.0002370603 0.0001887720 5.472077e-05
 [760,] 0.0002271016 0.0002074329 6.561630e-05
 [761,] 0.0002287775 0.0001914522 6.970047e-05
 [762,] 0.0002287775 0.0001908481 6.943934e-05
 [763,] 0.0002515698 0.0007209811 3.520857e-04
 [764,] 0.0002334040 0.0001827864 5.321639e-05
 [765,] 0.0002366475 0.0001816344 5.317593e-05
 [766,] 0.0002336396 0.0001935347 7.253221e-05
 [767,] 0.0002338246 0.0001827864 5.324144e-05
 [768,] 0.0002358332 0.0001810937 5.300716e-05
 [769,] 0.0001915812 0.0001758495 4.774800e-05
 [770,] 0.0002532486 0.0001581495 5.987738e-05
 [771,] 0.0002792212 0.0002006190 8.098044e-05
 [772,] 0.0002346007 0.0001805048 5.280151e-05
 [773,] 0.0002366807 0.0001901757 7.217464e-05
 [774,] 0.0002108797 0.0001893135 5.493227e-05
 [775,] 0.0002308176 0.0001882628 6.909551e-05
 [776,] 0.0002346007 0.0001799746 5.268869e-05
 [777,] 0.0002889394 0.0001737369 6.073301e-05
 [778,] 0.0002314927 0.0001895099 6.990344e-05
 [779,] 0.0002990163 0.0001749677 6.224869e-05
 [780,] 0.0002301508 0.0001845985 6.723296e-05
 [781,] 0.0002294269 0.0001851533 6.721051e-05
 [782,] 0.0002294269 0.0001845985 6.696788e-05
 [783,] 0.0002383644 0.0001758119 5.208453e-05
 [784,] 0.0002334090 0.0008147466 3.356519e-04
 [785,] 0.0002401464 0.0001743215 5.192006e-05
 [786,] 0.0002274404 0.0001816645 6.497259e-05
 [787,] 0.0002287775 0.0001822516 6.570701e-05
 [788,] 0.0002280624 0.0008666742 3.339286e-04
 [789,] 0.0002274404 0.0001810834 6.472177e-05
 [790,] 0.0002322451 0.0001857756 6.852271e-05
 [791,] 0.0002262542 0.0008668423 3.252373e-04
 [792,] 0.0002322451 0.0001864042 6.880388e-05
 [793,] 0.0002325804 0.0008164372 3.330029e-04
 [794,] 0.0002387930 0.0001789292 5.276076e-05
 [795,] 0.0002313474 0.0002103972 7.017041e-05
 [796,] 0.0001913200 0.0001869933 5.063255e-05
 [797,] 0.0002354317 0.0001799746 5.274343e-05
 [798,] 0.0002351408 0.0001901757 7.159169e-05
 [799,] 0.0002337671 0.0009378915 3.915920e-04
 [800,] 0.0002397057 0.0001900010 5.514872e-05
 [801,] 0.0002268810 0.0001928360 6.953835e-05
 [802,] 0.0001913200 0.0001804168 4.901049e-05
 [803,] 0.0002336396 0.0001908795 7.130829e-05
 [804,] 0.0002111076 0.0001733137 4.786043e-05
 [805,] 0.0002338246 0.0001887955 5.454061e-05
 [806,] 0.0002314927 0.0001908795 7.048127e-05
 [807,] 0.0002322451 0.0001915497 7.107060e-05
 [808,] 0.0002571246 0.0001881291 5.606649e-05
 [809,] 0.0002301335 0.0009033733 3.588303e-04
 [810,] 0.0002330306 0.0008859806 3.650173e-04
 [811,] 0.0002106372 0.0014265570 4.068349e-04
 [812,] 0.0002322451 0.0001902819 7.050536e-05
 [813,] 0.0002288448 0.0001889727 6.862496e-05
 [814,] 0.0002322451 0.0001896241 7.021182e-05
 [815,] 0.0002123676 0.0001900245 5.470403e-05
 [816,] 0.0002301508 0.0001902819 6.969901e-05
 [817,] 0.0002301508 0.0001922265 7.055056e-05
 [818,] 0.0002294269 0.0001949299 7.143934e-05
 [819,] 0.0002287775 0.0001935307 7.057170e-05
 [820,] 0.0002342108 0.0001953684 5.599308e-05
 [821,] 0.0002270992 0.0001962846 7.106674e-05
 [822,] 0.0002349944 0.0001960396 5.617741e-05
 [823,] 0.0002084401 0.0001687360 4.682224e-05
 [824,] 0.0002314927 0.0001997690 7.440659e-05
 [825,] 0.0002311527 0.0008170188 3.273878e-04
 [826,] 0.0002315118 0.0001499401 5.045932e-05
 [827,] 0.0002445300 0.0001955685 7.771261e-05
 [828,] 0.0002268778 0.0002138092 7.036531e-05
 [829,] 0.0002108759 0.0001981584 5.727728e-05
 [830,] 0.0001922290 0.0001741560 4.716390e-05
 [831,] 0.0002334040 0.0002010749 5.721135e-05
 [832,] 0.0002119829 0.0002018461 5.762942e-05
 [833,] 0.0002336396 0.0002043956 7.737472e-05
 [834,] 0.0001922290 0.0001699698 4.617389e-05
 [835,] 0.0002336396 0.0001993432 7.511306e-05
 [836,] 0.0002330255 0.0001934749 5.552281e-05
 [837,] 0.0002326507 0.0001934749 5.550574e-05
 [838,] 0.0002274989 0.0008006376 3.045010e-04
 [839,] 0.0002366143 0.0001721058 5.122721e-05
 [840,] 0.0002370683 0.0001716648 5.117384e-05
 [841,] 0.0002126956 0.0001721045 4.999948e-05
 [842,] 0.0002370163 0.0001780095 5.247261e-05
 [843,] 0.0002254416 0.0001746337 6.118369e-05
 [844,] 0.0002254416 0.0001707970 5.948486e-05
 [845,] 0.0002241950 0.0001712007 5.926237e-05
 [846,] 0.0001923535 0.0002026566 5.443391e-05
 [847,] 0.0002370683 0.0001712379 5.108757e-05
 [848,] 0.0002370141 0.0001723990 6.389145e-05
 [849,] 0.0002087590 0.0001612569 4.733287e-05
 [850,] 0.0002249562 0.0001745617 5.086608e-05
 [851,] 0.0003328704 0.0001546123 6.694295e-05
 [852,] 0.0002087590 0.0001614563 4.737721e-05
 [853,] 0.0002239250 0.0001633914 5.588764e-05
 [854,] 0.0002256604 0.0001623732 5.592722e-05
 [855,] 0.0002290936 0.0002919964 1.053369e-04
 [856,] 0.0002266313 0.0001575241 4.739785e-05
 [857,] 0.0002093112 0.0001568747 4.611122e-05
 [858,] 0.0002267455 0.0001547547 4.695064e-05
 [859,] 0.0002308517 0.0001593833 5.588006e-05
 [860,] 0.0002270867 0.0001562447 5.233867e-05
 [861,] 0.0002232924 0.0003271232 1.156738e-04
 [862,] 0.0002360334 0.0002820124 1.068825e-04
 [863,] 0.0002339250 0.0001548316 4.759470e-05
 [864,] 0.0002072959 0.0001740235 4.846536e-05
 [865,] 0.0002147384 0.0001753922 4.904196e-05
 [866,] 0.0002255178 0.0002445994 8.229455e-05
 [867,] 0.0002244252 0.0001742570 5.925926e-05
 [868,] 0.0003676185 0.0001935928 1.007703e-04
 [869,] 0.0002200463 0.0001744709 4.926288e-05
 [870,] 0.0002195214 0.0001763318 4.958582e-05
 [871,] 0.0002189525 0.0001740170 4.908395e-05
 [872,] 0.0002050291 0.0001714005 4.773481e-05
 [873,] 0.0002336670 0.0001695796 4.970803e-05
 [874,] 0.0002095451 0.0001718266 4.807273e-05
 [875,] 0.0002195214 0.0001701303 4.837703e-05
 [876,] 0.0002052972 0.0001704478 4.751043e-05
 [877,] 0.0002347067 0.0002150151 7.259912e-05
 [878,] 0.0002050291 0.0001704478 4.750598e-05
 [879,] 0.0002229392 0.0001706571 5.732166e-05
 [880,] 0.0002188102 0.0001702354 5.566870e-05
 [881,] 0.0002219705 0.0001687736 4.830420e-05
 [882,] 0.0002208208 0.0001683695 4.812189e-05
 [883,] 0.0002211728 0.0001687736 4.823056e-05
 [884,] 0.0002100834 0.0001708581 4.778936e-05
 [885,] 0.0002047384 0.0001700113 4.740474e-05
 [886,] 0.0002076613 0.0001713868 4.780585e-05
 [887,] 0.0002244291 0.0001710625 5.800285e-05
 [888,] 0.0002060272 0.0001704325 4.752358e-05
 [889,] 0.0002057324 0.0001704325 4.751617e-05
 [890,] 0.0002189525 0.0001687736 4.803108e-05
 [891,] 0.0002077956 0.0001712880 4.776952e-05
 [892,] 0.0002244340 0.0002429699 8.085275e-05
 [893,] 0.0002208208 0.0001709050 4.860508e-05
 [894,] 0.0005418493 0.0002736241 1.038261e-04
 [895,] 0.0002208208 0.0001823455 5.088105e-05
 [896,] 0.0002244340 0.0002427704 8.077667e-05
 [897,] 0.0002202849 0.0001783494 5.004527e-05
 [898,] 0.0002594088 0.0002128273 7.408315e-05
 [899,] 0.0002245817 0.0002425715 8.081441e-05
 [900,] 0.0002097788 0.0001717223 4.795469e-05
 [901,] 0.0002614843 0.0002124996 7.487429e-05
 [902,] 0.0004773687 0.0001922141 1.231565e-04
 [903,] 0.0004240103 0.0002513331 8.656427e-05
 [904,] 0.0009455750 0.0001719203 1.357024e-04
 [905,] 0.0002184430 0.0001691819 4.806546e-05
 [906,] 0.0002053182 0.0001708581 4.760180e-05
 [907,] 0.0002200463 0.0001691819 4.820622e-05
 [908,] 0.0002053182 0.0001708581 4.760180e-05
 [909,] 0.0002244340 0.0002416441 8.034671e-05
 [910,] 0.0002292389 0.0001712998 4.951218e-05
 [911,] 0.0002193653 0.0004545950 1.570143e-04
 [912,] 0.0002100834 0.0001721610 4.806328e-05
 [913,] 0.0002108476 0.0001720690 4.808622e-05
 [914,] 0.0004009171 0.0002546281 8.428698e-05
 [915,] 0.0002259532 0.0001697200 4.890026e-05
 [916,] 0.0004016431 0.0002555275 8.451403e-05
 [917,] 0.0002116786 0.0001720690 4.813550e-05
 [918,] 0.0001919814 0.0002517913 6.696503e-05
 [919,] 0.0002385230 0.0002197132 7.837315e-05
 [920,] 0.0001921085 0.0002517913 6.671073e-05
 [921,] 0.0002085616 0.0001729581 4.815996e-05
 [922,] 0.0002085616 0.0001729581 4.815996e-05
 [923,] 0.0002245623 0.0002410144 8.031660e-05
 [924,] 0.0002245623 0.0002410144 8.031660e-05
 [925,] 0.0002245623 0.0002417583 8.060278e-05
 [926,] 0.0002192324 0.0001762793 5.809617e-05
 [927,] 0.0002605897 0.0002119626 7.498477e-05
 [928,] 0.0001925039 0.0002539872 6.670176e-05
 [929,] 0.0002094682 0.0001735041 4.831688e-05
 [930,] 0.0001924023 0.0002529369 6.656661e-05
 [931,] 0.0002251734 0.0002411883 8.083563e-05
 [932,] 0.0002076613 0.0001739608 4.834254e-05
 [933,] 0.0002076613 0.0001739608 4.834254e-05
 [934,] 0.0001925039 0.0002539872 6.670176e-05
 [935,] 0.0002076613 0.0001748879 4.854402e-05
 [936,] 0.0001926246 0.0002497339 6.556133e-05
 [937,] 0.0001920655 0.0002539872 6.732553e-05
 [938,] 0.0002086893 0.0001676795 5.002808e-05
 [939,] 0.0002258137 0.0002419806 8.161236e-05
 [940,] 0.0005202331 0.0002665367 1.002218e-04
 [941,] 0.0002258137 0.0002421802 8.169120e-05
 [942,] 0.0002256467 0.0002421802 8.156986e-05
 [943,] 0.0002116369 0.0001734438 4.849990e-05
 [944,] 0.0002259826 0.0002423582 8.188382e-05
 [945,] 0.0001924274 0.0002550458 6.704311e-05
 [946,] 0.0001922138 0.0002435605 6.454268e-05
 [947,] 0.0002076613 0.0001708581 4.767152e-05
 [948,] 0.0002258137 0.0002431430 8.207115e-05
 [949,] 0.0002076613 0.0001703440 4.756091e-05
 [950,] 0.0002076613 0.0001703440 4.756091e-05
 [951,] 0.0002601545 0.0002120494 7.465644e-05
 [952,] 0.0002256467 0.0002433465 8.202842e-05
 [953,] 0.0001919970 0.0002497339 6.642354e-05
 [954,] 0.0002069808 0.0001699237 4.744332e-05
 [955,] 0.0002256467 0.0002435507 8.210861e-05
 [956,] 0.0002256467 0.0002433465 8.202842e-05
 [957,] 0.0001932259 0.0002476086 6.458760e-05
 [958,] 0.0001919970 0.0002507585 6.667536e-05
 [959,] 0.0002256467 0.0002449243 8.264753e-05
 [960,] 0.0001924023 0.0002444289 6.451919e-05
 [961,] 0.0005250964 0.0002729862 1.017717e-04
 [962,] 0.0001919970 0.0002529369 6.721055e-05
 [963,] 0.0002256467 0.0002449524 8.265851e-05
 [964,] 0.0002250140 0.0002451619 8.225877e-05
 [965,] 0.0001919970 0.0002550458 6.772839e-05
 [966,] 0.0002254981 0.0002467991 8.326713e-05
 [967,] 0.0002070001 0.0001712117 4.772339e-05
 [968,] 0.0002088621 0.0001712432 4.780714e-05
 [969,] 0.0002254981 0.0002472228 8.343223e-05
 [970,] 0.0001940078 0.0002572967 6.638841e-05
 [971,] 0.0002258137 0.0002461960 8.327238e-05
 [972,] 0.0001927839 0.0002572967 6.721017e-05
 [973,] 0.0001925623 0.0002606890 6.823859e-05
 [974,] 0.0002127890 0.0001718916 4.824403e-05
 [975,] 0.0002256467 0.0002508739 8.497060e-05
 [976,] 0.0001930809 0.0002653065 6.884212e-05
 [977,] 0.0002888913 0.0002145309 9.054886e-05
 [978,] 0.0002598226 0.0002118322 7.463236e-05
 [979,] 0.0002251734 0.0002504322 8.441863e-05
 [980,] 0.0002060945 0.0001666831 4.670766e-05
 [981,] 0.0002060945 0.0001666831 4.670766e-05
 [982,] 0.0001919991 0.0002489561 6.623990e-05
 [983,] 0.0001921389 0.0002459195 6.523908e-05
 [984,] 0.0002227841 0.0002509410 8.256203e-05
 [985,] 0.0001925635 0.0002469793 6.497379e-05
 [986,] 0.0002226557 0.0002511685 8.252746e-05
 [987,] 0.0002242750 0.0002508620 8.384118e-05
 [988,] 0.0002064176 0.0001662236 4.662153e-05
 [989,] 0.0002241265 0.0002508620 8.371576e-05
 [990,] 0.0002060945 0.0001662236 4.660814e-05
 [991,] 0.0002055005 0.0001666026 4.666888e-05
 [992,] 0.0002060945 0.0001658487 4.652709e-05
 [993,] 0.0002263197 0.0001675542 5.719292e-05
 [994,] 0.0002771381 0.0002130679 8.319489e-05
 [995,] 0.0002594932 0.0002116486 7.475107e-05
 [996,] 0.0001920616 0.0002479372 6.586472e-05
 [997,] 0.0004847754 0.0002133132 1.216342e-04
 [998,] 0.0002226557 0.0002540247 8.356858e-05
 [999,] 0.0002227841 0.0002567024 8.466075e-05
[1000,] 0.0002061926 0.0001662236 4.661210e-05
[1001,] 0.0002038911 0.0001691928 4.721481e-05
[1002,] 0.0001969760 0.0002566234 6.522955e-05
[1003,] 0.0002038457 0.0001677910 4.689855e-05
[1004,] 0.0001918208 0.0002555470 6.844136e-05
[1005,] 0.0001926693 0.0002533374 6.638969e-05
[1006,] 0.0002226557 0.0002538130 8.349200e-05
[1007,] 0.0002229143 0.0002567243 8.479377e-05
[1008,] 0.0002230332 0.0002595794 8.594687e-05
[1009,] 0.0002076873 0.0001673731 4.701194e-05
[1010,] 0.0002556794 0.0002120317 7.335121e-05
[1011,] 0.0001918374 0.0002532746 6.779129e-05
[1012,] 0.0002076873 0.0001673731 4.701194e-05
[1013,] 0.0001921976 0.0002521762 6.667129e-05
[1014,] 0.0002248721 0.0002549576 8.590209e-05
[1015,] 0.0001918537 0.0002544058 6.800396e-05
[1016,] 0.0001921976 0.0002532952 6.694305e-05
[1017,] 0.0002654140 0.0002117283 7.610452e-05
[1018,] 0.0002247162 0.0002551993 8.586006e-05
[1019,] 0.0002248721 0.0002551993 8.599424e-05
[1020,] 0.0002250140 0.0002554419 8.620841e-05
[1021,] 0.0001924412 0.0002611972 6.851593e-05
[1022,] 0.0002584198 0.0002115928 7.438551e-05
[1023,] 0.0002241846 0.0002536415 8.480399e-05
[1024,] 0.0002582105 0.0002115280 7.441048e-05
[1025,] 0.0001918208 0.0002600266 6.956075e-05
[1026,] 0.0004538059 0.0001901926 1.173135e-04
[1027,] 0.0001918208 0.0002589640 6.929532e-05
[1028,] 0.0002055005 0.0001693731 4.727713e-05
[1029,] 0.0002270151 0.0001712482 5.896287e-05
[1030,] 0.0001921976 0.0002555246 6.748429e-05
[1031,] 0.0001918339 0.0002533860 6.783657e-05
[1032,] 0.0002097178 0.0001658661 4.680143e-05
[1033,] 0.0001919955 0.0002635147 6.982412e-05
[1034,] 0.0002248721 0.0002481478 8.329755e-05
[1035,] 0.0002037081 0.0001719162 4.783326e-05
[1036,] 0.0002300106 0.0001739100 6.110402e-05
[1037,] 0.0001918015 0.0002593655 7.036179e-05
[1038,] 0.0002248721 0.0002480535 8.326135e-05
[1039,] 0.0002036622 0.0001666211 4.661696e-05
[1040,] 0.0001918585 0.0002431229 6.648696e-05
[1041,] 0.0001918246 0.0002420789 6.605601e-05
[1042,] 0.0004217511 0.0002622759 8.773957e-05
[1043,] 0.0004222533 0.0002622759 8.779967e-05
[1044,] 0.0004899685 0.0001896273 1.235882e-04
[1045,] 0.0001917877 0.0002451320 6.658317e-05
[1046,] 0.0001918171 0.0002420789 6.601434e-05
[1047,] 0.0004170771 0.0002661123 8.780159e-05
[1048,] 0.0001918171 0.0002423667 6.517108e-05
[1049,] 0.0004067853 0.0002661123 8.656628e-05
[1050,] 0.0001917901 0.0002381956 6.482278e-05
[1051,] 0.0002256254 0.0002463169 8.318490e-05
[1052,] 0.0004750490 0.0001894572 1.184616e-04
[1053,] 0.0001917759 0.0002638256 7.097198e-05
[1054,] 0.0001917784 0.0002343412 6.369300e-05
[1055,] 0.0002508181 0.0001923531 6.774429e-05
[1056,] 0.0002073517 0.0001627100 4.589747e-05
[1057,] 0.0004722726 0.0001896454 1.153614e-04
[1058,] 0.0002297064 0.0001685123 5.868315e-05
[1059,] 0.0002221703 0.0001677500 5.600894e-05
[1060,] 0.0002102774 0.0001629019 4.606797e-05
[1061,] 0.0004216188 0.0001898678 1.047464e-04
[1062,] 0.0001913585 0.0002015579 5.646439e-05
[1063,] 0.0002222731 0.0002301960 7.477767e-05
[1064,] 0.0009894778 0.0002266813 4.114981e-04
[1065,] 0.0002263471 0.0002320549 7.742572e-05
[1066,] 0.0003051162 0.0001915793 6.663631e-05
[1067,] 0.0004343358 0.0002726985 9.089999e-05
[1068,] 0.0004288321 0.0002655875 8.907790e-05
[1069,] 0.0002072922 0.0001612000 4.557831e-05
[1070,] 0.0004624211 0.0001901322 1.110284e-04
[1071,] 0.0002209611 0.0002484553 8.025060e-05
[1072,] 0.0004907290 0.0002726620 9.754844e-05
[1073,] 0.0001919098 0.0002235238 6.154069e-05
[1074,] 0.0002559695 0.0002124432 7.351887e-05
[1075,] 0.0001917880 0.0002244038 6.125407e-05
[1076,] 0.0002265055 0.0002458333 8.353854e-05
[1077,] 0.0002048675 0.0001593867 4.505694e-05
[1078,] 0.0002258726 0.0002505369 8.489409e-05
[1079,] 0.0001918131 0.0002335758 6.298856e-05
[1080,] 0.0002257101 0.0002515409 8.516191e-05
[1081,] 0.0004780905 0.0001914039 1.109707e-04
[1082,] 0.0002142688 0.0001607226 4.594701e-05
[1083,] 0.0002260369 0.0002533985 8.614289e-05
[1084,] 0.0002107129 0.0001612922 4.578351e-05
[1085,] 0.0002107129 0.0001626791 4.605747e-05
[1086,] 0.0002142688 0.0001567422 4.526279e-05
[1087,] 0.0002115840 0.0001590875 4.543288e-05
[1088,] 0.0002128744 0.0001593947 4.560907e-05
[1089,] 0.0002261864 0.0002604925 8.902481e-05
[1090,] 0.0001999813 0.0001581881 4.606999e-05
[1091,] 0.0004263520 0.0002996472 9.441093e-05
[1092,] 0.0004737327 0.0001931406 1.080633e-04
[1093,] 0.0002261864 0.0002622041 8.969704e-05
[1094,] 0.0004704477 0.0001934516 1.070154e-04
[1095,] 0.0001952114 0.0002373671 6.140792e-05
[1096,] 0.0002099080 0.0001579073 4.505826e-05
[1097,] 0.0004573068 0.0003050860 9.903017e-05
[1098,] 0.0001930125 0.0002315687 6.096811e-05
[1099,] 0.0001923906 0.0002242062 5.966861e-05
[1100,] 0.0002132974 0.0001552467 4.482152e-05
[1101,] 0.0002250879 0.0002659428 9.012722e-05
[1102,] 0.0001918304 0.0002233646 6.034272e-05
[1103,] 0.0002128744 0.0001568319 4.513810e-05
[1104,] 0.0001936159 0.0002253578 5.919397e-05
[1105,] 0.0001938060 0.0002245069 5.891768e-05
[1106,] 0.0002253842 0.0002695596 9.177688e-05
[1107,] 0.0002253842 0.0002698406 9.188371e-05
[1108,] 0.0002541330 0.0002125074 7.306363e-05
[1109,] 0.0001970845 0.0002336143 6.015899e-05
[1110,] 0.0002253842 0.0002606896 8.840116e-05
[1111,] 0.0002255429 0.0002703589 9.222837e-05
[1112,] 0.0002916180 0.0002098531 8.765295e-05
[1113,] 0.0002255429 0.0002714074 9.262213e-05
[1114,] 0.0005488378 0.0002774829 1.043968e-04
[1115,] 0.0001940253 0.0002245840 5.885933e-05
[1116,] 0.0002257034 0.0002727411 9.328203e-05
[1117,] 0.0001934513 0.0002227979 5.867167e-05
[1118,] 0.0002180601 0.0001544198 4.522519e-05
[1119,] 0.0002252274 0.0002737913 9.320387e-05
[1120,] 0.0001936159 0.0002210904 5.819535e-05
[1121,] 0.0002253842 0.0002742974 9.354716e-05
[1122,] 0.0002194838 0.0001556507 4.564107e-05
[1123,] 0.0002194838 0.0001556507 4.564107e-05
[1124,] 0.0001964951 0.0002280404 5.902187e-05
[1125,] 0.0002301726 0.0002221293 6.735184e-05
[1126,] 0.0002231141 0.0002823735 9.440504e-05
[1127,] 0.0002183365 0.0001552624 4.545074e-05
[1128,] 0.0001954233 0.0002281071 5.925061e-05
[1129,] 0.0001928433 0.0002202447 5.837056e-05
[1130,] 0.0005428902 0.0002605153 1.009331e-04
[1131,] 0.0002310829 0.0002153981 6.846441e-05
[1132,] 0.0002157520 0.0002875046 8.358054e-05
[1133,] 0.0002071749 0.0001463885 4.355210e-05
[1134,] 0.0002071749 0.0001465762 4.361267e-05
[1135,] 0.0002071106 0.0001465705 4.358424e-05
[1136,] 0.0001934419 0.0002002330 5.457787e-05
[1137,] 0.0002158672 0.0002869879 8.317639e-05
[1138,] 0.0002021149 0.0001504276 4.368061e-05
[1139,] 0.0002158253 0.0002872980 8.334976e-05
[1140,] 0.0002070471 0.0001467011 4.359018e-05
[1141,] 0.0002070323 0.0001468388 4.356963e-05
[1142,] 0.0002020939 0.0001932335 5.526462e-05
[1143,] 0.0002021410 0.0001521996 4.413805e-05
[1144,] 0.0006452797 0.0002188688 2.233907e-04
[1145,] 0.0002020939 0.0001520380 4.412405e-05
[1146,] 0.0002073416 0.0001463933 4.363349e-05
[1147,] 0.0002072492 0.0001459170 4.344470e-05
[1148,] 0.0006087535 0.0002168019 2.030654e-04
[1149,] 0.0002312961 0.0002136483 6.807361e-05
[1150,] 0.0002312961 0.0002136483 6.807361e-05
[1151,] 0.0001936378 0.0001956602 5.323108e-05
[1152,] 0.0002070183 0.0001459889 4.335791e-05
[1153,] 0.0002312184 0.0002133884 6.802205e-05
[1154,] 0.0002312184 0.0002133884 6.802205e-05
[1155,] 0.0002157166 0.0002632256 7.721818e-05
[1156,] 0.0002191830 0.0002584994 7.543257e-05
[1157,] 0.0002072960 0.0001458532 4.343842e-05
[1158,] 0.0002310716 0.0002136104 6.805133e-05
[1159,] 0.0002070240 0.0001457822 4.330471e-05
[1160,] 0.0002070317 0.0001459170 4.331158e-05
[1161,] 0.0002072391 0.0001456619 4.323122e-05
[1162,] 0.0002084326 0.0001456601 4.346054e-05
[1163,] 0.0002501692 0.0002140293 7.136707e-05
[1164,] 0.0002078169 0.0001453356 4.321900e-05
[1165,] 0.0002070807 0.0001453187 4.314748e-05
[1166,] 0.0002305724 0.0002123509 6.767716e-05
[1167,] 0.0002071048 0.0001451149 4.310527e-05
[1168,] 0.0002071643 0.0001451950 4.312513e-05
[1169,] 0.0001933009 0.0001855792 5.163334e-05
[1170,] 0.0002030485 0.0001490762 4.329595e-05
[1171,] 0.0002156826 0.0002617252 7.998109e-05
[1172,] 0.0001932763 0.0001836871 5.105734e-05
[1173,] 0.0001934232 0.0001832727 5.125657e-05
[1174,] 0.0002304272 0.0002122839 6.764689e-05
[1175,] 0.0002304272 0.0002122839 6.764689e-05
[1176,] 0.0004199718 0.0002186320 1.429481e-04
[1177,] 0.0002306399 0.0002125258 6.766808e-05
[1178,] 0.0002072822 0.0001451711 4.313375e-05
[1179,] 0.0004166200 0.0002186320 1.417663e-04
[1180,] 0.0002072382 0.0001451141 4.312203e-05
[1181,] 0.0002071048 0.0001451950 4.312024e-05
[1182,] 0.0002303956 0.0002122547 6.760603e-05
[1183,] 0.0002072391 0.0001446204 4.297675e-05
[1184,] 0.0001933340 0.0001828163 5.097675e-05
[1185,] 0.0002084659 0.0001451492 4.339761e-05
[1186,] 0.0002085953 0.0004276110 1.221290e-04
[1187,] 0.0002074343 0.0001446615 4.300561e-05
[1188,] 0.0002305145 0.0002122925 6.761704e-05
[1189,] 0.0002074343 0.0001446395 4.300351e-05
[1190,] 0.0002304255 0.0002122925 6.761450e-05
[1191,] 0.0002297092 0.0002122925 6.764316e-05
[1192,] 0.0003728735 0.0001722149 6.956269e-05
[1193,] 0.0001932763 0.0001832970 5.095872e-05
[1194,] 0.0002304527 0.0002123307 6.762298e-05
[1195,] 0.0002029506 0.0001490762 4.329116e-05
[1196,] 0.0002304527 0.0002124078 6.763883e-05
[1197,] 0.0002072478 0.0001447446 4.299774e-05
[1198,] 0.0001932486 0.0001846665 5.110189e-05
[1199,] 0.0002088017 0.0002454352 7.083703e-05
[1200,] 0.0002077802 0.0001448219 4.306748e-05
[1201,] 0.0001933582 0.0001846812 5.077933e-05
[1202,] 0.0002078585 0.0001447816 4.307172e-05
[1203,] 0.0002087595 0.0002450617 7.100780e-05
[1204,] 0.0002087700 0.0002450617 7.091640e-05
[1205,] 0.0002087700 0.0002450617 7.091640e-05
[1206,] 0.0002089355 0.0002454352 7.042505e-05
[1207,] 0.0002075683 0.0001451053 4.309541e-05
[1208,] 0.0001963091 0.0001634538 4.582762e-05
[1209,] 0.0001944204 0.0001841827 5.005505e-05
[1210,] 0.0002507067 0.0002145013 7.132823e-05
[1211,] 0.0001944204 0.0001841827 5.005505e-05
[1212,] 0.0002075560 0.0002195119 6.631896e-05
[1213,] 0.0001944204 0.0001846590 5.016895e-05
[1214,] 0.0001945610 0.0001846590 5.012968e-05
[1215,] 0.0002048752 0.0002190825 6.502667e-05
[1216,] 0.0001944204 0.0001851397 5.028393e-05
[1217,] 0.0002093891 0.0002435434 6.926367e-05
[1218,] 0.0002151551 0.0002511905 7.489019e-05
[1219,] 0.0002094587 0.0002431783 6.910032e-05
[1220,] 0.0002094587 0.0002427745 6.899819e-05
[1221,] 0.0002083812 0.0004426592 1.206777e-04
[1222,] 0.0001944204 0.0001861146 5.051714e-05
[1223,] 0.0002077057 0.0001450541 4.309778e-05
[1224,] 0.0001940256 0.0001865592 5.076746e-05
[1225,] 0.0002305780 0.0002123691 6.763457e-05
[1226,] 0.0001942879 0.0001865592 5.066669e-05
[1227,] 0.0001947096 0.0001865592 5.054241e-05
[1228,] 0.0002075500 0.0001454994 4.333266e-05
[1229,] 0.0001945610 0.0001865592 5.058208e-05
[1230,] 0.0002089472 0.0002380826 6.846996e-05
[1231,] 0.0002151551 0.0002480282 7.400303e-05
[1232,] 0.0002051493 0.0001440638 4.249864e-05
[1233,] 0.0001921409 0.0001551310 4.289078e-05
[1234,] 0.0002152245 0.0002426613 7.205904e-05
[1235,] 0.0002305461 0.0002119659 6.755418e-05
[1236,] 0.0001922239 0.0001555661 4.297961e-05
[1237,] 0.0002310366 0.0002119979 6.759384e-05
[1238,] 0.0002103228 0.0002289656 6.501268e-05
[1239,] 0.0001923153 0.0001551310 4.285955e-05
[1240,] 0.0003538209 0.0002177045 1.178085e-04
[1241,] 0.0002306399 0.0002118957 6.754631e-05
[1242,] 0.0001919416 0.0001553391 4.300152e-05
[1243,] 0.0003788305 0.0001515880 6.968167e-05
[1244,] 0.0001923079 0.0001553591 4.291540e-05
[1245,] 0.0002051493 0.0001434452 4.232136e-05
[1246,] 0.0002052493 0.0001436040 4.243284e-05
[1247,] 0.0002308418 0.0002116920 6.752525e-05
[1248,] 0.0002309501 0.0002116920 6.753491e-05
[1249,] 0.0002309501 0.0002116590 6.752952e-05
[1250,] 0.0002152859 0.0002396913 7.108154e-05
[1251,] 0.0002012658 0.0002175765 6.286738e-05
[1252,] 0.0002153282 0.0002396913 7.099309e-05
[1253,] 0.0002305465 0.0002033373 6.724651e-05
[1254,] 0.0003594884 0.0002180956 1.204166e-04
[1255,] 0.0004057411 0.0001510149 7.404715e-05
[1256,] 0.0003538209 0.0002179257 1.181672e-04
[1257,] 0.0002153116 0.0002393182 7.092526e-05
[1258,] 0.0002152859 0.0002389705 7.088615e-05
[1259,] 0.0002152859 0.0002389705 7.088615e-05
[1260,] 0.0002051474 0.0001436040 4.235841e-05
[1261,] 0.0002152859 0.0002334935 6.941437e-05
[1262,] 0.0001926403 0.0001520288 4.212180e-05
[1263,] 0.0002051474 0.0001448157 4.270142e-05
[1264,] 0.0002170386 0.0002382414 6.938443e-05
[1265,] 0.0002105438 0.0002242151 6.377576e-05
[1266,] 0.0001924152 0.0001534207 4.244124e-05
[1267,] 0.0003538209 0.0002180405 1.183520e-04
[1268,] 0.0002051671 0.0001436040 4.233705e-05
[1269,] 0.0002157760 0.0002389705 7.024965e-05
[1270,] 0.0002065928 0.0001437838 4.241773e-05
[1271,] 0.0001997972 0.0002238268 6.431051e-05
[1272,] 0.0002009474 0.0001436457 4.171209e-05
[1273,] 0.0002158305 0.0002382414 7.001679e-05
[1274,] 0.0001933548 0.0001532511 4.237745e-05
[1275,] 0.0001923048 0.0001536189 4.249952e-05
[1276,] 0.0001930271 0.0001530203 4.232476e-05
[1277,] 0.0002114059 0.0002239358 6.346497e-05
[1278,] 0.0003501309 0.0002161760 1.142151e-04
[1279,] 0.0002156788 0.0002387873 7.029084e-05
[1280,] 0.0001930271 0.0001530203 4.232476e-05
[1281,] 0.0002307752 0.0002112356 6.742695e-05
[1282,] 0.0002307752 0.0002111915 6.741998e-05
[1283,] 0.0002112684 0.0002242151 6.356348e-05
[1284,] 0.0002156310 0.0002396888 7.057342e-05
[1285,] 0.0002155855 0.0002389705 7.043460e-05
[1286,] 0.0002156310 0.0002398750 7.062198e-05
[1287,] 0.0002005697 0.0001437079 4.165331e-05
[1288,] 0.0002155855 0.0002398750 7.067134e-05
[1289,] 0.0003480185 0.0002180956 1.164160e-04
[1290,] 0.0002307752 0.0002111467 6.741301e-05
[1291,] 0.0002110173 0.0002248090 6.376988e-05
[1292,] 0.0002065928 0.0001438741 4.243554e-05
[1293,] 0.0001927656 0.0001528249 4.228440e-05
[1294,] 0.0001928856 0.0001530203 4.232631e-05
[1295,] 0.0002051474 0.0001438741 4.243487e-05
[1296,] 0.0002156788 0.0002402493 7.067056e-05
[1297,] 0.0001930271 0.0001528249 4.228092e-05
[1298,] 0.0002112684 0.0002253772 6.383628e-05
[1299,] 0.0001930271 0.0001528249 4.228092e-05
[1300,] 0.0002111477 0.0002250925 6.380096e-05
[1301,] 0.0002111477 0.0002253772 6.386808e-05
[1302,] 0.0002305461 0.0002112218 6.742035e-05
[1303,] 0.0002306731 0.0002110908 6.741230e-05
[1304,] 0.0002156310 0.0002413658 7.101086e-05
[1305,] 0.0002364147 0.0006657311 2.050787e-04
[1306,] 0.0002069439 0.0001442657 4.254234e-05
[1307,] 0.0002046620 0.0001469179 4.319011e-05
[1308,] 0.0001927656 0.0001524439 4.219762e-05
[1309,] 0.0001928856 0.0001526328 4.223863e-05
[1310,] 0.0004867908 0.0001506812 8.524494e-05
[1311,] 0.0002034335 0.0002190626 6.440174e-05
[1312,] 0.0002007336 0.0001439611 4.178522e-05
[1313,] 0.0001926403 0.0001528249 4.228845e-05
[1314,] 0.0002364770 0.0005920765 1.826678e-04
[1315,] 0.0002010484 0.0001438617 4.182426e-05
[1316,] 0.0002306104 0.0002113158 6.744177e-05
[1317,] 0.0001922142 0.0001532189 4.241554e-05
[1318,] 0.0001926403 0.0001532189 4.237935e-05
[1319,] 0.0001926403 0.0001534207 4.242604e-05
[1320,] 0.0002006476 0.0001458698 4.233919e-05
[1321,] 0.0001924152 0.0001538132 4.253384e-05
[1322,] 0.0002305780 0.0002113456 6.744389e-05
[1323,] 0.0001926403 0.0001540245 4.256615e-05
[1324,] 0.0002155646 0.0002460148 7.230672e-05
[1325,] 0.0001926403 0.0001540245 4.256615e-05
[1326,] 0.0002508912 0.0002129398 7.154264e-05
[1327,] 0.0002047026 0.0001443005 4.253004e-05
[1328,] 0.0002155053 0.0002434225 7.170383e-05
[1329,] 0.0002052863 0.0002196065 6.539569e-05
[1330,] 0.0004591802 0.0002186653 1.554699e-04
[1331,] 0.0002047026 0.0001439675 4.243124e-05
[1332,] 0.0002155053 0.0002442155 7.191312e-05
[1333,] 0.0001924152 0.0001542392 4.263459e-05
[1334,] 0.0002343930 0.0002159958 6.909253e-05
[1335,] 0.0002057421 0.0001434590 4.250455e-05
[1336,] 0.0002004019 0.0001440528 4.168668e-05
[1337,] 0.0002073169 0.0001446462 4.317744e-05
[1338,] 0.0001927041 0.0001565876 4.316057e-05
[1339,] 0.0002106599 0.0002250925 6.394689e-05
[1340,] 0.0002046832 0.0001429345 4.207417e-05
[1341,] 0.0001923153 0.0001578947 4.352525e-05
[1342,] 0.0002046832 0.0001429345 4.207417e-05
[1343,] 0.0002046717 0.0001430458 4.213710e-05
[1344,] 0.0002046628 0.0001429886 4.211309e-05
[1345,] 0.0002622251 0.0002216103 7.478124e-05
[1346,] 0.0002046832 0.0001429244 4.207153e-05
[1347,] 0.0001923153 0.0001608091 4.423213e-05
[1348,] 0.0001931262 0.0001530752 4.235492e-05
[1349,] 0.0002046843 0.0001443396 4.252730e-05
[1350,] 0.0002361991 0.0002246535 7.556670e-05
[1351,] 0.0002317382 0.0002119979 6.770561e-05
[1352,] 0.0005493537 0.0001501821 9.332222e-05
[1353,] 0.0002311652 0.0002109932 6.748293e-05
[1354,] 0.0001914455 0.0001524965 4.210324e-05
[1355,] 0.0004718565 0.0002175669 1.570665e-04
[1356,] 0.0005056020 0.0002174661 1.682075e-04
[1357,] 0.0002052303 0.0001481950 4.334968e-05
[1358,] 0.0002056354 0.0001480975 4.331286e-05
[1359,] 0.0002088997 0.0001463478 4.308892e-05
[1360,] 0.0004927294 0.0002185574 1.666753e-04
[1361,] 0.0005324971 0.0002199796 1.845386e-04
[1362,] 0.0002207229 0.0002691918 7.388282e-05
[1363,] 0.0005484878 0.0001493501 9.682493e-05
[1364,] 0.0002171659 0.0002342917 6.430845e-05
[1365,] 0.0002159420 0.0002678451 7.423569e-05
[1366,] 0.0002310879 0.0002097894 6.771438e-05
[1367,] 0.0002060685 0.0001485141 4.350191e-05
[1368,] 0.0002165485 0.0002272528 6.725389e-05
[1369,] 0.0002126828 0.0002208334 6.582641e-05
[1370,] 0.0002024630 0.0001553746 4.649125e-05
[1371,] 0.0007436870 0.0001642033 1.773194e-04
[1372,] 0.0002410612 0.0002124686 7.384920e-05
[1373,] 0.0002404000 0.0002395360 8.225480e-05
[1374,] 0.0003089259 0.0001716233 8.391148e-05
[1375,] 0.0002565631 0.0002071956 7.670061e-05
[1376,] 0.0002681578 0.0002067042 8.105566e-05
[1377,] 0.0002419266 0.0004169143 1.028553e-04
[1378,] 0.0003209933 0.0001767238 9.132627e-05
[1379,] 0.0003115923 0.0002210480 1.210789e-04
[1380,] 0.0002135882 0.0002229907 6.728626e-05
[1381,] 0.0003428661 0.0001957828 1.139059e-04
[1382,] 0.0003501793 0.0001987546 1.190547e-04
[1383,] 0.0002012176 0.0007788961 2.483555e-04
[1384,] 0.0002190442 0.0007990299 3.123845e-04
[1385,] 0.0002359188 0.0004076661 1.012842e-04
[1386,] 0.0003217005 0.0002000441 1.095898e-04
[1387,] 0.0003283154 0.0001743670 9.168614e-05
[1388,] 0.0003330831 0.0001751854 9.372460e-05
[1389,] 0.0003133892 0.0001739604 8.706521e-05
[1390,] 0.0003293394 0.0001735014 9.125849e-05
[1391,] 0.0002129604 0.0002253082 6.775537e-05
[1392,] 0.0002983493 0.0001557238 6.968412e-05
[1393,] 0.0004935604 0.0009039234 2.065421e-04
[1394,] 0.0002298334 0.0003274884 8.540010e-05
[1395,] 0.0002159414 0.0002393632 7.465786e-05
[1396,] 0.0002141851 0.0002307221 7.019819e-05
[1397,] 0.0003129449 0.0002374493 1.337075e-04
[1398,] 0.0003212045 0.0002485018 1.460877e-04
[1399,] 0.0003044655 0.0002033777 8.892621e-05
[1400,] 0.0003107797 0.0002460481 1.387728e-04
[1401,] 0.0003088373 0.0002460481 1.377528e-04
[1402,] 0.0002150204 0.0002288481 7.012112e-05
[1403,] 0.0003163431 0.0002067157 1.129938e-04
[1404,] 0.0003141996 0.0002482530 1.422463e-04
[1405,] 0.0003050733 0.0002031851 8.882080e-05
[1406,] 0.0003216777 0.0001609709 7.940487e-05
[1407,] 0.0001902324 0.0007995459 1.982923e-04
[1408,] 0.0002969774 0.0002414075 1.284035e-04
[1409,] 0.0001904752 0.0007529952 1.813392e-04
[1410,] 0.0003059442 0.0002277861 1.235612e-04
[1411,] 0.0003100329 0.0002373173 1.322467e-04
[1412,] 0.0003100329 0.0002005557 1.061009e-04
[1413,] 0.0002968818 0.0002353338 1.243779e-04
[1414,] 0.0003079746 0.0002004669 1.052237e-04
[1415,] 0.0002098145 0.0008054217 2.878887e-04
[1416,] 0.0003270927 0.0002390292 1.419955e-04
[1417,] 0.0002442656 0.0003267324 8.396004e-05
[1418,] 0.0003005802 0.0002164318 1.132043e-04
[1419,] 0.0002103277 0.0002132425 6.296936e-05
[1420,] 0.0003059442 0.0002141004 1.139419e-04
[1421,] 0.0002120772 0.0007866389 2.885367e-04
[1422,] 0.0003059442 0.0001834451 9.232185e-05
[1423,] 0.0003059442 0.0001839680 9.269761e-05
[1424,] 0.0002260211 0.0002502476 6.419636e-05
[1425,] 0.0003022928 0.0002057083 9.352975e-05
[1426,] 0.0003049602 0.0002146046 1.138076e-04
[1427,] 0.0003042758 0.0001830745 9.139281e-05
[1428,] 0.0002941588 0.0002156205 1.099023e-04
[1429,] 0.0001903443 0.0008201452 1.982554e-04
[1430,] 0.0002105416 0.0002135807 6.321875e-05
[1431,] 0.0001903933 0.0008201452 1.974426e-04
[1432,] 0.0003030534 0.0001907646 9.643793e-05
[1433,] 0.0002956392 0.0001884937 9.233712e-05
[1434,] 0.0003012093 0.0001884937 9.421832e-05
[1435,] 0.0002504446 0.0003173732 8.203423e-05
[1436,] 0.0002107400 0.0002137819 6.340214e-05
[1437,] 0.0002522915 0.0003173732 8.208303e-05
[1438,] 0.0002108601 0.0002125602 6.295811e-05
[1439,] 0.0002308452 0.0008383393 3.641918e-04
[1440,] 0.0001902325 0.0007928555 1.968738e-04
[1441,] 0.0002103162 0.0002126883 6.283693e-05
[1442,] 0.0001902308 0.0007821673 1.935644e-04
[1443,] 0.0002164535 0.0008397790 3.201511e-04
[1444,] 0.0003554070 0.0001924912 1.158289e-04
[1445,] 0.0003116258 0.0002006902 8.755500e-05
[1446,] 0.0002550078 0.0003024600 7.911847e-05
[1447,] 0.0003488150 0.0001901588 1.115774e-04
[1448,] 0.0003197538 0.0002171993 1.219785e-04
[1449,] 0.0002642577 0.0003023337 7.953951e-05
[1450,] 0.0002212013 0.0007326569 2.915608e-04
[1451,] 0.0003642938 0.0002196774 1.431997e-04
[1452,] 0.0003581210 0.0001873024 1.121611e-04
[1453,] 0.0003581210 0.0001878523 1.126498e-04
[1454,] 0.0002505293 0.0003057844 7.964018e-05
[1455,] 0.0003262921 0.0001830428 9.833790e-05
[1456,] 0.0003134678 0.0001831203 9.434654e-05
[1457,] 0.0002589377 0.0003128071 8.139953e-05
[1458,] 0.0002102406 0.0002126080 6.278408e-05
[1459,] 0.0003353444 0.0002155704 1.273368e-04
[1460,] 0.0002293721 0.0007641777 3.258137e-04
[1461,] 0.0002293721 0.0010395401 4.496725e-04
[1462,] 0.0003609699 0.0001832664 1.094487e-04
[1463,] 0.0003330929 0.0002132591 1.245600e-04
[1464,] 0.0003876010 0.0001999607 1.339905e-04
[1465,] 0.0003786785 0.0002012554 1.319712e-04
[1466,] 0.0002241862 0.0008646902 3.552523e-04
[1467,] 0.0003459411 0.0002046497 1.226274e-04
[1468,] 0.0002524955 0.0002384995 8.219302e-05
[1469,] 0.0002333120 0.0003087121 8.083844e-05
[1470,] 0.0002414380 0.0008200578 1.631058e-04
[1471,] 0.0002280415 0.0009603754 4.091199e-04
[1472,] 0.0004292443 0.0002207974 1.721946e-04
[1473,] 0.0002097120 0.0002133234 6.287958e-05
[1474,] 0.0003868243 0.0002240715 1.570343e-04
[1475,] 0.0003559515 0.0002237363 1.430027e-04
[1476,] 0.0002102314 0.0002134335 6.322475e-05
[1477,] 0.0002255036 0.0009442330 3.935596e-04
[1478,] 0.0002791337 0.0003091976 8.178044e-05
[1479,] 0.0003805189 0.0002257886 1.558720e-04
[1480,] 0.0002101048 0.0002132346 6.309526e-05
[1481,] 0.0002298897 0.0009666505 4.180461e-04
[1482,] 0.0003194903 0.0002075170 1.016929e-04
[1483,] 0.0003924898 0.0002257886 1.612459e-04
[1484,] 0.0003892159 0.0002257886 1.597774e-04
[1485,] 0.0002352279 0.0009510082 4.284854e-04
[1486,] 0.0004147890 0.0002232220 1.685662e-04
[1487,] 0.0002340113 0.0009510082 4.245107e-04
[1488,] 0.0002800116 0.0003060231 8.121915e-05
[1489,] 0.0002097120 0.0002130369 6.279369e-05
[1490,] 0.0002783347 0.0003158905 8.303950e-05
[1491,] 0.0003478675 0.0002249264 1.404159e-04
[1492,] 0.0004100055 0.0002199232 1.629309e-04
[1493,] 0.0004212605 0.0002215990 1.696370e-04
[1494,] 0.0002302134 0.0009587894 4.155694e-04
[1495,] 0.0002096827 0.0002127955 6.269476e-05
[1496,] 0.0002098351 0.0002126423 6.274551e-05
[1497,] 0.0004343222 0.0002199232 1.733850e-04
[1498,] 0.0001914382 0.0011106430 2.629467e-04
[1499,] 0.0004188214 0.0002215990 1.685821e-04
[1500,] 0.0003395641 0.0002240715 1.359770e-04
[1501,] 0.0002096827 0.0002121667 6.249237e-05
[1502,] 0.0003871720 0.0002207139 1.539920e-04
[1503,] 0.0004260753 0.0002207974 1.708341e-04
[1504,] 0.0004306580 0.0002129526 1.640261e-04
[1505,] 0.0002422817 0.0008686606 4.100206e-04
[1506,] 0.0002539105 0.0003007140 7.891387e-05
[1507,] 0.0003271147 0.0002000926 1.112508e-04
[1508,] 0.0007489917 0.0001661847 1.826886e-04
[1509,] 0.0002299129 0.0003016788 7.951128e-05
[1510,] 0.0004093118 0.0002144871 1.570148e-04
[1511,] 0.0003652709 0.0002200103 1.438009e-04
[1512,] 0.0003706345 0.0002199874 1.460942e-04
[1513,] 0.0002271235 0.0003221706 8.435623e-05
[1514,] 0.0002323492 0.0010077455 4.451776e-04
[1515,] 0.0002359320 0.0002790944 7.030539e-05
[1516,] 0.0003688889 0.0002146921 1.405745e-04
[1517,] 0.0002097310 0.0002117333 6.236707e-05
[1518,] 0.0002359320 0.0002819828 7.086420e-05
[1519,] 0.0002436754 0.0009993921 4.802914e-04
[1520,] 0.0004155410 0.0002079562 1.525789e-04
[1521,] 0.0002359320 0.0002835243 7.116228e-05
[1522,] 0.0002330997 0.0002835243 7.099328e-05
[1523,] 0.0002097657 0.0002116977 6.236900e-05
[1524,] 0.0002368687 0.0002850806 7.152185e-05
[1525,] 0.0003764160 0.0002145428 1.434739e-04
[1526,] 0.0002378187 0.0002850806 7.158295e-05
[1527,] 0.0002396606 0.0002835243 7.140650e-05
[1528,] 0.0002098451 0.0002115750 6.236728e-05
[1529,] 0.0002353752 0.0002850806 7.142898e-05
[1530,] 0.0002353752 0.0002850806 7.142898e-05
[1531,] 0.0002363044 0.0002850806 7.148629e-05
[1532,] 0.0002439059 0.0002864941 7.227774e-05
[1533,] 0.0002372467 0.0002864941 7.181857e-05
[1534,] 0.0002670677 0.0003441466 8.796796e-05
[1535,] 0.0002354407 0.0002865209 7.171150e-05
[1536,] 0.0002360821 0.0010362310 4.720130e-04
[1537,] 0.0002363414 0.0002850355 7.147988e-05
[1538,] 0.0004189295 0.0002086711 1.546654e-04
[1539,] 0.0002248175 0.0003309457 8.668020e-05
[1540,] 0.0002363414 0.0002912102 7.267171e-05
[1541,] 0.0002363414 0.0002912102 7.267171e-05
[1542,] 0.0002101578 0.0002115232 6.246180e-05
[1543,] 0.0003751151 0.0002157968 1.440856e-04
[1544,] 0.0002363414 0.0002866739 7.179629e-05
[1545,] 0.0004297236 0.0002079562 1.580687e-04
[1546,] 0.0002101578 0.0002114776 6.243691e-05
[1547,] 0.0003852400 0.0001836113 1.169560e-04
[1548,] 0.0002363414 0.0002912102 7.267171e-05
[1549,] 0.0002363414 0.0002898394 7.240726e-05
[1550,] 0.0002428988 0.0002899336 7.286192e-05
[1551,] 0.0003601217 0.0001847206 1.101691e-04
[1552,] 0.0003183297 0.0001988655 8.714935e-05
[1553,] 0.0002363414 0.0002927507 7.296878e-05
[1554,] 0.0002251335 0.0009036513 1.788066e-04
[1555,] 0.0002372129 0.0007663439 3.462586e-04
[1556,] 0.0002363414 0.0002960306 7.360094e-05
[1557,] 0.0002372129 0.0007485353 3.377185e-04
[1558,] 0.0002101578 0.0002113567 6.240017e-05
[1559,] 0.0002101578 0.0002113567 6.240017e-05
[1560,] 0.0002679398 0.0003307820 8.536420e-05
[1561,] 0.0002099842 0.0002113567 6.233916e-05
[1562,] 0.0002351950 0.0002851872 7.143867e-05
[1563,] 0.0002351950 0.0002851872 7.143867e-05
[1564,] 0.0004160562 0.0001826254 1.253587e-04
[1565,] 0.0001910859 0.0009017605 2.295955e-04
[1566,] 0.0004928628 0.0001759730 1.391604e-04
[1567,] 0.0002324408 0.0002898130 7.217851e-05
[1568,] 0.0002311294 0.0002586547 6.602456e-05
[1569,] 0.0002200120 0.0002664843 6.688273e-05
[1570,] 0.0002401628 0.0002836703 7.146913e-05
[1571,] 0.0002523132 0.0002776615 7.126428e-05
[1572,] 0.0002105382 0.0002124476 6.283697e-05
[1573,] 0.0002532929 0.0002909776 8.083173e-05
[1574,] 0.0002528143 0.0002910874 8.079977e-05
[1575,] 0.0002195606 0.0007645262 1.592677e-04
[1576,] 0.0003856216 0.0001790256 1.126333e-04
[1577,] 0.0002836599 0.0003210245 8.449342e-05
[1578,] 0.0002165487 0.0002139912 6.557548e-05
[1579,] 0.0002628958 0.0003355418 8.603165e-05
[1580,] 0.0002955932 0.0003335111 8.780696e-05
[1581,] 0.0001885305 0.0008060729 2.107183e-04
[1582,] 0.0004037447 0.0001838085 1.229226e-04
[1583,] 0.0002455302 0.0003089231 7.998165e-05
[1584,] 0.0002763739 0.0003429313 8.823931e-05
[1585,] 0.0003600874 0.0001822724 1.080695e-04
[1586,] 0.0002106244 0.0002112157 6.254616e-05
[1587,] 0.0001883676 0.0008743684 2.261054e-04
[1588,] 0.0002331267 0.0008485111 1.708678e-04
[1589,] 0.0002702692 0.0003649427 9.222242e-05
[1590,] 0.0002106298 0.0002112362 6.256016e-05
[1591,] 0.0001878057 0.0007066174 1.747027e-04
[1592,] 0.0002937361 0.0003474593 9.035980e-05
[1593,] 0.0003018709 0.0002004146 8.638630e-05
[1594,] 0.0001932852 0.0008011084 2.068865e-04
[1595,] 0.0002359605 0.0002256088 7.414351e-05
[1596,] 0.0002659216 0.0002248456 8.746527e-05
[1597,] 0.0002737792 0.0003511100 8.985461e-05
[1598,] 0.0002729841 0.0003471282 8.902809e-05
[1599,] 0.0002721956 0.0003510349 8.975568e-05
[1600,] 0.0002179681 0.0002136397 6.627880e-05
[1601,] 0.0003622511 0.0001803496 1.068923e-04
[1602,] 0.0002880304 0.0003471282 8.988316e-05
[1603,] 0.0002128890 0.0002109520 6.308905e-05
[1604,] 0.0002122323 0.0002110591 6.292100e-05
[1605,] 0.0002242376 0.0001865008 6.666695e-05
[1606,] 0.0001933301 0.0008327053 2.159420e-04
[1607,] 0.0002833035 0.0003355005 8.729601e-05
[1608,] 0.0002198074 0.0008476646 1.744675e-04
[1609,] 0.0003904214 0.0001767063 1.116618e-04
[1610,] 0.0002474711 0.0003162884 8.153612e-05
[1611,] 0.0003970879 0.0001780702 1.149989e-04
[1612,] 0.0001881777 0.0007626792 1.966652e-04
[1613,] 0.0002713173 0.0003655983 9.246912e-05
[1614,] 0.0002713173 0.0003633969 9.203757e-05
[1615,] 0.0002524190 0.0003227791 8.296104e-05
[1616,] 0.0001933217 0.0008832458 2.281288e-04
[1617,] 0.0002321165 0.0003507317 9.004685e-05
[1618,] 0.0002105880 0.0002111191 6.239348e-05
[1619,] 0.0001882678 0.0008406208 2.166103e-04
[1620,] 0.0002283646 0.0009324331 1.860242e-04
[1621,] 0.0002682791 0.0003614333 9.150824e-05
[1622,] 0.0002397356 0.0002844325 7.843620e-05
[1623,] 0.0002260210 0.0008658528 1.754766e-04
[1624,] 0.0002111366 0.0002111140 6.252389e-05
[1625,] 0.0002108428 0.0002111176 6.246208e-05
[1626,] 0.0002211863 0.0001876974 6.606642e-05
[1627,] 0.0003935723 0.0001782421 1.142774e-04
[1628,] 0.0001934544 0.0007771469 2.044850e-04
[1629,] 0.0001888626 0.0007454878 1.979555e-04
[1630,] 0.0002660111 0.0003112365 8.145618e-05
[1631,] 0.0002660111 0.0003112365 8.145618e-05
[1632,] 0.0002260210 0.0007708479 1.591904e-04
[1633,] 0.0001933584 0.0007771469 2.028483e-04
[1634,] 0.0001934027 0.0007771469 2.036617e-04
[1635,] 0.0002703674 0.0002863637 7.674363e-05
[1636,] 0.0001934708 0.0007707089 2.031101e-04
[1637,] 0.0002646051 0.0003270181 8.454094e-05
[1638,] 0.0004003296 0.0001768733 1.147950e-04
[1639,] 0.0002650519 0.0003383048 8.681501e-05
[1640,] 0.0001892642 0.0007154958 1.709174e-04
[1641,] 0.0004036154 0.0001757133 1.144890e-04
[1642,] 0.0002468852 0.0003031945 7.882828e-05
[1643,] 0.0002149312 0.0002133752 6.458587e-05
[1644,] 0.0003842455 0.0001757133 1.090167e-04
[1645,] 0.0002238577 0.0007727532 1.600659e-04
[1646,] 0.0003842455 0.0001765083 1.098181e-04
[1647,] 0.0002105880 0.0002113019 6.234076e-05
[1648,] 0.0002244765 0.0001840614 6.567787e-05
[1649,] 0.0002646051 0.0003286483 8.486680e-05
[1650,] 0.0003143215 0.0001993399 8.799178e-05
[1651,] 0.0004815280 0.0001816951 1.437981e-04
[1652,] 0.0001987298 0.0004238217 1.270106e-04
[1653,] 0.0002664404 0.0002990829 7.896285e-05
[1654,] 0.0001940295 0.0007707089 2.088806e-04
[1655,] 0.0002271103 0.0002749090 7.374349e-05
[1656,] 0.0001896881 0.0007277779 1.981895e-04
[1657,] 0.0002244765 0.0001924795 6.937338e-05
[1658,] 0.0003977484 0.0001800490 1.173789e-04
[1659,] 0.0003879468 0.0001810090 1.154319e-04
[1660,] 0.0002619819 0.0002860758 7.608671e-05
[1661,] 0.0002231283 0.0001898308 6.779853e-05
[1662,] 0.0003879468 0.0001823857 1.168145e-04
[1663,] 0.0004015589 0.0001824340 1.210165e-04
[1664,] 0.0001933598 0.0007638601 1.995795e-04
[1665,] 0.0001900904 0.0006771990 1.867226e-04
[1666,] 0.0002634431 0.0002831256 7.557869e-05
[1667,] 0.0002641836 0.0002831256 7.562395e-05
[1668,] 0.0003141082 0.0001997831 8.853006e-05
[1669,] 0.0002617207 0.0003071811 8.041585e-05
[1670,] 0.0002145402 0.0002129169 6.418164e-05
[1671,] 0.0002617207 0.0003071811 8.041585e-05
[1672,] 0.0003818372 0.0001783087 1.109212e-04
[1673,] 0.0002487905 0.0002973805 7.779074e-05
[1674,] 0.0003803728 0.0001768314 1.090304e-04
[1675,] 0.0003879468 0.0001791072 1.135141e-04
[1676,] 0.0002212830 0.0001822436 6.388128e-05
[1677,] 0.0001896881 0.0006061451 1.660386e-04
[1678,] 0.0003945417 0.0001747070 1.108763e-04
[1679,] 0.0003910639 0.0001772777 1.125578e-04
[1680,] 0.0002211691 0.0006806776 1.444142e-04
[1681,] 0.0002105880 0.0002113349 6.223749e-05
[1682,] 0.0002114400 0.0002113196 6.240361e-05
[1683,] 0.0001941417 0.0006542104 1.791024e-04
[1684,] 0.0004042935 0.0001715600 1.101659e-04
[1685,] 0.0002387927 0.0001807789 6.901711e-05
[1686,] 0.0001909491 0.0005931881 1.672146e-04
[1687,] 0.0002343249 0.0001831552 6.867803e-05
[1688,] 0.0001916957 0.0006495018 1.854284e-04
[1689,] 0.0001939031 0.0005925028 1.758405e-04
[1690,] 0.0002365251 0.0001831552 6.942751e-05
[1691,] 0.0003910890 0.0001739537 1.090549e-04
[1692,] 0.0002519319 0.0002845370 7.526296e-05
[1693,] 0.0001904877 0.0006153710 1.737993e-04
[1694,] 0.0004327921 0.0001748333 1.215540e-04
[1695,] 0.0001898900 0.0006020397 1.658345e-04
[1696,] 0.0001895088 0.0006015984 1.641560e-04
[1697,] 0.0001898923 0.0006064379 1.670163e-04
[1698,] 0.0001915666 0.0005508316 1.573975e-04
[1699,] 0.0002617790 0.0002816387 7.510009e-05
[1700,] 0.0002554683 0.0004822694 2.364224e-04
[1701,] 0.0001929085 0.0005508316 1.610745e-04
[1702,] 0.0002101150 0.0002115144 6.189380e-05
[1703,] 0.0001918762 0.0005467106 1.571178e-04
[1704,] 0.0001925556 0.0005425121 1.577612e-04
[1705,] 0.0001908826 0.0005964529 1.679484e-04
[1706,] 0.0004603307 0.0002803059 9.356693e-05
[1707,] 0.0001908826 0.0005878846 1.655976e-04
[1708,] 0.0001925556 0.0005309928 1.544646e-04
[1709,] 0.0001888112 0.0005966098 1.626225e-04
[1710,] 0.0001886216 0.0006012403 1.630473e-04
[1711,] 0.0004464471 0.0001808999 1.325526e-04
[1712,] 0.0001928678 0.0005383858 1.573843e-04
[1713,] 0.0002271996 0.0002605212 7.034732e-05
[1714,] 0.0001886216 0.0006248822 1.692213e-04
[1715,] 0.0004823752 0.0002746586 9.480570e-05
[1716,] 0.0001931903 0.0005582776 1.639634e-04
[1717,] 0.0001970699 0.0006784228 1.973446e-04
[1718,] 0.0001896969 0.0006240999 1.733806e-04
[1719,] 0.0001968383 0.0006832893 1.977461e-04
```
