## Supplementary material for "Characterization of shared and ancestry-specific signals driving complex traits using multi-ancestry fine-mapping": s1_data_1kg.pvar

```
##FILTER=<ID=PASS,Description="All filters passed">
##reference=ftp://ftp.1000genomes.ebi.ac.uk//vol1/ftp/technical/reference/phase2_reference_assembly_sequence/hs37d5.fa.gz
##contig=<ID=11,assembly=b37,length=135006516>
##ALT=<ID=CNV,Description="Copy Number Polymorphism">
##ALT=<ID=DEL,Description="Deletion">
##ALT=<ID=DUP,Description="Duplication">
##ALT=<ID=INS:ME:ALU,Description="Insertion of ALU element">
##ALT=<ID=INS:ME:LINE1,Description="Insertion of LINE1 element">
##ALT=<ID=INS:ME:SVA,Description="Insertion of SVA element">
##ALT=<ID=INS:MT,Description="Nuclear Mitochondrial Insertion">
##ALT=<ID=INV,Description="Inversion">
##ALT=<ID=CN0,Description="Copy number allele: 0 copies">
##ALT=<ID=CN1,Description="Copy number allele: 1 copy">
##ALT=<ID=CN2,Description="Copy number allele: 2 copies">
##ALT=<ID=CN3,Description="Copy number allele: 3 copies">
##ALT=<ID=CN4,Description="Copy number allele: 4 copies">
##ALT=<ID=CN5,Description="Copy number allele: 5 copies">
##ALT=<ID=CN6,Description="Copy number allele: 6 copies">
##ALT=<ID=CN7,Description="Copy number allele: 7 copies">
##ALT=<ID=CN8,Description="Copy number allele: 8 copies">
##ALT=<ID=CN9,Description="Copy number allele: 9 copies">
##ALT=<ID=CN10,Description="Copy number allele: 10 copies">
##ALT=<ID=CN11,Description="Copy number allele: 11 copies">
##ALT=<ID=CN12,Description="Copy number allele: 12 copies">
##ALT=<ID=CN13,Description="Copy number allele: 13 copies">
##ALT=<ID=CN14,Description="Copy number allele: 14 copies">
##ALT=<ID=CN15,Description="Copy number allele: 15 copies">
##ALT=<ID=CN16,Description="Copy number allele: 16 copies">
##ALT=<ID=CN17,Description="Copy number allele: 17 copies">
##ALT=<ID=CN18,Description="Copy number allele: 18 copies">
##ALT=<ID=CN19,Description="Copy number allele: 19 copies">
##ALT=<ID=CN20,Description="Copy number allele: 20 copies">
##ALT=<ID=CN21,Description="Copy number allele: 21 copies">
##ALT=<ID=CN22,Description="Copy number allele: 22 copies">
##ALT=<ID=CN23,Description="Copy number allele: 23 copies">
##ALT=<ID=CN24,Description="Copy number allele: 24 copies">
##ALT=<ID=CN25,Description="Copy number allele: 25 copies">
##ALT=<ID=CN26,Description="Copy number allele: 26 copies">
##ALT=<ID=CN27,Description="Copy number allele: 27 copies">
##ALT=<ID=CN28,Description="Copy number allele: 28 copies">
##ALT=<ID=CN29,Description="Copy number allele: 29 copies">
##ALT=<ID=CN30,Description="Copy number allele: 30 copies">
##ALT=<ID=CN31,Description="Copy number allele: 31 copies">
##ALT=<ID=CN32,Description="Copy number allele: 32 copies">
##ALT=<ID=CN33,Description="Copy number allele: 33 copies">
##ALT=<ID=CN34,Description="Copy number allele: 34 copies">
##ALT=<ID=CN35,Description="Copy number allele: 35 copies">
##ALT=<ID=CN36,Description="Copy number allele: 36 copies">
##ALT=<ID=CN37,Description="Copy number allele: 37 copies">
##ALT=<ID=CN38,Description="Copy number allele: 38 copies">
##ALT=<ID=CN39,Description="Copy number allele: 39 copies">
##ALT=<ID=CN40,Description="Copy number allele: 40 copies">
##ALT=<ID=CN41,Description="Copy number allele: 41 copies">
##ALT=<ID=CN42,Description="Copy number allele: 42 copies">
##ALT=<ID=CN43,Description="Copy number allele: 43 copies">
##ALT=<ID=CN44,Description="Copy number allele: 44 copies">
##ALT=<ID=CN45,Description="Copy number allele: 45 copies">
##ALT=<ID=CN46,Description="Copy number allele: 46 copies">
##ALT=<ID=CN47,Description="Copy number allele: 47 copies">
##ALT=<ID=CN48,Description="Copy number allele: 48 copies">
##ALT=<ID=CN49,Description="Copy number allele: 49 copies">
##ALT=<ID=CN50,Description="Copy number allele: 50 copies">
##ALT=<ID=CN51,Description="Copy number allele: 51 copies">
##ALT=<ID=CN52,Description="Copy number allele: 52 copies">
##ALT=<ID=CN53,Description="Copy number allele: 53 copies">
##ALT=<ID=CN54,Description="Copy number allele: 54 copies">
##ALT=<ID=CN55,Description="Copy number allele: 55 copies">
##ALT=<ID=CN56,Description="Copy number allele: 56 copies">
##ALT=<ID=CN57,Description="Copy number allele: 57 copies">
##ALT=<ID=CN58,Description="Copy number allele: 58 copies">
##ALT=<ID=CN59,Description="Copy number allele: 59 copies">
##ALT=<ID=CN60,Description="Copy number allele: 60 copies">
##ALT=<ID=CN61,Description="Copy number allele: 61 copies">
##ALT=<ID=CN62,Description="Copy number allele: 62 copies">
##ALT=<ID=CN63,Description="Copy number allele: 63 copies">
##ALT=<ID=CN64,Description="Copy number allele: 64 copies">
##ALT=<ID=CN65,Description="Copy number allele: 65 copies">
##ALT=<ID=CN66,Description="Copy number allele: 66 copies">
##ALT=<ID=CN67,Description="Copy number allele: 67 copies">
##ALT=<ID=CN68,Description="Copy number allele: 68 copies">
##ALT=<ID=CN69,Description="Copy number allele: 69 copies">
##ALT=<ID=CN70,Description="Copy number allele: 70 copies">
##ALT=<ID=CN71,Description="Copy number allele: 71 copies">
##ALT=<ID=CN72,Description="Copy number allele: 72 copies">
##ALT=<ID=CN73,Description="Copy number allele: 73 copies">
##ALT=<ID=CN74,Description="Copy number allele: 74 copies">
##ALT=<ID=CN75,Description="Copy number allele: 75 copies">
##ALT=<ID=CN76,Description="Copy number allele: 76 copies">
##ALT=<ID=CN77,Description="Copy number allele: 77 copies">
##ALT=<ID=CN78,Description="Copy number allele: 78 copies">
##ALT=<ID=CN79,Description="Copy number allele: 79 copies">
##ALT=<ID=CN80,Description="Copy number allele: 80 copies">
##ALT=<ID=CN81,Description="Copy number allele: 81 copies">
##ALT=<ID=CN82,Description="Copy number allele: 82 copies">
##ALT=<ID=CN83,Description="Copy number allele: 83 copies">
##ALT=<ID=CN84,Description="Copy number allele: 84 copies">
##ALT=<ID=CN85,Description="Copy number allele: 85 copies">
##ALT=<ID=CN86,Description="Copy number allele: 86 copies">
##ALT=<ID=CN87,Description="Copy number allele: 87 copies">
##ALT=<ID=CN88,Description="Copy number allele: 88 copies">
##ALT=<ID=CN89,Description="Copy number allele: 89 copies">
##ALT=<ID=CN90,Description="Copy number allele: 90 copies">
##ALT=<ID=CN91,Description="Copy number allele: 91 copies">
##ALT=<ID=CN92,Description="Copy number allele: 92 copies">
##ALT=<ID=CN93,Description="Copy number allele: 93 copies">
##ALT=<ID=CN94,Description="Copy number allele: 94 copies">
##ALT=<ID=CN95,Description="Copy number allele: 95 copies">
##ALT=<ID=CN96,Description="Copy number allele: 96 copies">
##ALT=<ID=CN97,Description="Copy number allele: 97 copies">
##ALT=<ID=CN98,Description="Copy number allele: 98 copies">
##ALT=<ID=CN99,Description="Copy number allele: 99 copies">
##ALT=<ID=CN100,Description="Copy number allele: 100 copies">
##ALT=<ID=CN101,Description="Copy number allele: 101 copies">
##ALT=<ID=CN102,Description="Copy number allele: 102 copies">
##ALT=<ID=CN103,Description="Copy number allele: 103 copies">
##ALT=<ID=CN104,Description="Copy number allele: 104 copies">
##ALT=<ID=CN105,Description="Copy number allele: 105 copies">
##ALT=<ID=CN106,Description="Copy number allele: 106 copies">
##ALT=<ID=CN107,Description="Copy number allele: 107 copies">
##ALT=<ID=CN108,Description="Copy number allele: 108 copies">
##ALT=<ID=CN109,Description="Copy number allele: 109 copies">
##ALT=<ID=CN110,Description="Copy number allele: 110 copies">
##ALT=<ID=CN111,Description="Copy number allele: 111 copies">
##ALT=<ID=CN112,Description="Copy number allele: 112 copies">
##ALT=<ID=CN113,Description="Copy number allele: 113 copies">
##ALT=<ID=CN114,Description="Copy number allele: 114 copies">
##ALT=<ID=CN115,Description="Copy number allele: 115 copies">
##ALT=<ID=CN116,Description="Copy number allele: 116 copies">
##ALT=<ID=CN117,Description="Copy number allele: 117 copies">
##ALT=<ID=CN118,Description="Copy number allele: 118 copies">
##ALT=<ID=CN119,Description="Copy number allele: 119 copies">
##ALT=<ID=CN120,Description="Copy number allele: 120 copies">
##ALT=<ID=CN121,Description="Copy number allele: 121 copies">
##ALT=<ID=CN122,Description="Copy number allele: 122 copies">
##ALT=<ID=CN123,Description="Copy number allele: 123 copies">
##ALT=<ID=CN124,Description="Copy number allele: 124 copies">
##INFO=<ID=CIEND,Number=2,Type=Integer,Description="Confidence interval around END for imprecise variants">
##INFO=<ID=CIPOS,Number=2,Type=Integer,Description="Confidence interval around POS for imprecise variants">
##INFO=<ID=CS,Number=1,Type=String,Description="Source call set.">
##INFO=<ID=END,Number=1,Type=Integer,Description="End coordinate of this variant">
##INFO=<ID=IMPRECISE,Number=0,Type=Flag,Description="Imprecise structural variation">
##INFO=<ID=MC,Number=.,Type=String,Description="Merged calls.">
##INFO=<ID=MEINFO,Number=4,Type=String,Description="Mobile element info of the form NAME,START,END<POLARITY; If there is only 5' OR 3' support for this call, will be NULL NULL for START and END">
##INFO=<ID=MEND,Number=1,Type=Integer,Description="Mitochondrial end coordinate of inserted sequence">
##INFO=<ID=MLEN,Number=1,Type=Integer,Description="Estimated length of mitochondrial insert">
##INFO=<ID=MSTART,Number=1,Type=Integer,Description="Mitochondrial start coordinate of inserted sequence">
##INFO=<ID=SVLEN,Number=.,Type=Integer,Description="SV length. It is only calculated for structural variation MEIs. For other types of SVs; one may calculate the SV length by INFO:END-START+1, or by finding the difference between lengthes of REF and ALT alleles">
##INFO=<ID=SVTYPE,Number=1,Type=String,Description="Type of structural variant">
##INFO=<ID=TSD,Number=1,Type=String,Description="Precise Target Site Duplication for bases, if unknown, value will be NULL">
##INFO=<ID=AC,Number=A,Type=Integer,Description="Total number of alternate alleles in called genotypes">
##INFO=<ID=AF,Number=A,Type=Float,Description="Estimated allele frequency in the range (0,1)">
##INFO=<ID=NS,Number=1,Type=Integer,Description="Number of samples with data">
##INFO=<ID=AN,Number=1,Type=Integer,Description="Total number of alleles in called genotypes">
##INFO=<ID=EAS_AF,Number=A,Type=Float,Description="Allele frequency in the EAS populations calculated from AC and AN, in the range (0,1)">
##INFO=<ID=EUR_AF,Number=A,Type=Float,Description="Allele frequency in the EUR populations calculated from AC and AN, in the range (0,1)">
##INFO=<ID=AFR_AF,Number=A,Type=Float,Description="Allele frequency in the AFR populations calculated from AC and AN, in the range (0,1)">
##INFO=<ID=AMR_AF,Number=A,Type=Float,Description="Allele frequency in the AMR populations calculated from AC and AN, in the range (0,1)">
##INFO=<ID=SAS_AF,Number=A,Type=Float,Description="Allele frequency in the SAS populations calculated from AC and AN, in the range (0,1)">
##INFO=<ID=DP,Number=1,Type=Integer,Description="Total read depth; only low coverage data were counted towards the DP, exome data were not used">
##INFO=<ID=AA,Number=1,Type=String,Description="Ancestral Allele. Format: AA|REF|ALT|IndelType. AA: Ancestral allele, REF:Reference Allele, ALT:Alternate Allele, IndelType:Type of Indel (REF, ALT and IndelType are only defined for indels)">
##INFO=<ID=VT,Number=.,Type=String,Description="indicates what type of variant the line represents">
##INFO=<ID=EX_TARGET,Number=0,Type=Flag,Description="indicates whether a variant is within the exon pull down target boundaries">
##INFO=<ID=MULTI_ALLELIC,Number=0,Type=Flag,Description="indicates whether a site is multi-allelic">
#CHROM	POS	ID	REF	ALT	QUAL	FILTER	INFO
11	45844304	rs61884499	G	A	100	PASS	AC=60;AF=0.0119808;AN=5008;NS=2504;DP=17633;EAS_AF=0.001;AMR_AF=0.0245;AFR_AF=0.003;EUR_AF=0.0308;SAS_AF=0.0072;AA=G|||;VT=SNP
11	45844797	rs144225206	G	A	100	PASS	AC=176;AF=0.0351438;AN=5008;NS=2504;DP=16663;EAS_AF=0;AMR_AF=0.0447;AFR_AF=0.0113;EUR_AF=0.1163;SAS_AF=0.0133;AA=G|||;VT=SNP
11	45844845	rs148328814	C	G	100	PASS	AC=176;AF=0.0351438;AN=5008;NS=2504;DP=13394;EAS_AF=0;AMR_AF=0.0447;AFR_AF=0.0113;EUR_AF=0.1163;SAS_AF=0.0133;AA=C|||;VT=SNP
11	45845150	rs11038670	G	A	100	PASS	AC=614;AF=0.122604;AN=5008;NS=2504;DP=18327;EAS_AF=0.1042;AMR_AF=0.1268;AFR_AF=0.0212;EUR_AF=0.2227;SAS_AF=0.1728;AA=G|||;VT=SNP
11	45845495	rs11038671	C	T	100	PASS	AC=612;AF=0.122204;AN=5008;NS=2504;DP=19022;EAS_AF=0.1042;AMR_AF=0.1254;AFR_AF=0.0212;EUR_AF=0.2217;SAS_AF=0.1728;AA=C|||;VT=SNP
11	45845567	rs72900650	C	T	100	PASS	AC=613;AF=0.122404;AN=5008;NS=2504;DP=19360;EAS_AF=0.1052;AMR_AF=0.1254;AFR_AF=0.0212;EUR_AF=0.2217;SAS_AF=0.1728;AA=C|||;VT=SNP
11	45845740	rs72900652	C	T	100	PASS	AC=613;AF=0.122404;AN=5008;NS=2504;DP=17796;EAS_AF=0.1042;AMR_AF=0.1254;AFR_AF=0.0212;EUR_AF=0.2227;SAS_AF=0.1728;AA=C|||;VT=SNP
11	45846130	rs61250077	A	T	100	PASS	AC=583;AF=0.116414;AN=5008;NS=2504;DP=15243;EAS_AF=0;AMR_AF=0.0562;AFR_AF=0.3132;EUR_AF=0.1163;SAS_AF=0.0133;AA=A|||;VT=SNP
11	45846498	rs11038672	C	G	100	PASS	AC=1644;AF=0.328275;AN=5008;NS=2504;DP=17996;EAS_AF=0.256;AMR_AF=0.4827;AFR_AF=0.0507;EUR_AF=0.496;SAS_AF=0.4959;AA=C|||;VT=SNP
11	45846619	rs11038673	G	T	100	PASS	AC=2675;AF=0.534145;AN=5008;NS=2504;DP=18809;EAS_AF=0.2827;AMR_AF=0.5807;AFR_AF=0.5454;EUR_AF=0.6441;SAS_AF=0.6319;AA=T|||;VT=SNP
11	45847088	rs7115967	C	T	100	PASS	AC=3941;AF=0.786941;AN=5008;NS=2504;DP=17101;EAS_AF=0.4554;AMR_AF=0.879;AFR_AF=0.8109;EUR_AF=0.9354;SAS_AF=0.8783;AA=T|||;VT=SNP
11	45848147	rs72900657	G	A	100	PASS	AC=57;AF=0.0113818;AN=5008;NS=2504;DP=19726;EAS_AF=0;AMR_AF=0.0245;AFR_AF=0.003;EUR_AF=0.0338;SAS_AF=0.002;AA=G|||;VT=SNP
11	45849511	rs61884502	G	A	100	PASS	AC=57;AF=0.0113818;AN=5008;NS=2504;DP=21866;EAS_AF=0.001;AMR_AF=0.0231;AFR_AF=0.003;EUR_AF=0.0298;SAS_AF=0.0061;AA=G|||;VT=SNP
11	45849610	rs183858852	C	T	100	PASS	AC=581;AF=0.116014;AN=5008;NS=2504;DP=17879;EAS_AF=0;AMR_AF=0.0562;AFR_AF=0.3116;EUR_AF=0.1163;SAS_AF=0.0133;AA=C|||;VT=SNP
11	45849995	rs76710367	C	T	100	PASS	AC=22;AF=0.00439297;AN=5008;NS=2504;DP=21122;EAS_AF=0;AMR_AF=0.0115;AFR_AF=0;EUR_AF=0.0129;SAS_AF=0.001;AA=C|||;VT=SNP
11	45851903	rs11038675	T	A	100	PASS	AC=612;AF=0.122204;AN=5008;NS=2504;DP=17388;EAS_AF=0.1032;AMR_AF=0.1254;AFR_AF=0.0212;EUR_AF=0.2217;SAS_AF=0.1738;AA=T|||;VT=SNP
11	45852646	rs2090602	T	C	100	PASS	AC=3322;AF=0.663339;AN=5008;NS=2504;DP=21797;EAS_AF=0.3859;AMR_AF=0.7089;AFR_AF=0.5908;EUR_AF=0.8668;SAS_AF=0.8057;AA=C|||;VT=SNP
11	45853179	rs78832766	C	T	100	PASS	AC=57;AF=0.0113818;AN=5008;NS=2504;DP=14182;EAS_AF=0.001;AMR_AF=0.0231;AFR_AF=0.003;EUR_AF=0.0298;SAS_AF=0.0061;AA=C|||;VT=SNP
11	45853331	rs112067314	G	A	100	PASS	AC=93;AF=0.0185703;AN=5008;NS=2504;DP=19349;EAS_AF=0;AMR_AF=0.0144;AFR_AF=0.0038;EUR_AF=0.0368;SAS_AF=0.0419;AA=G|||;VT=SNP
11	45853865	rs111693620	C	A	100	PASS	AC=93;AF=0.0185703;AN=5008;NS=2504;DP=12890;EAS_AF=0;AMR_AF=0.0144;AFR_AF=0.0038;EUR_AF=0.0368;SAS_AF=0.0419;AA=C|||;VT=SNP
11	45854301	rs72900671	G	A	100	PASS	AC=176;AF=0.0351438;AN=5008;NS=2504;DP=17887;EAS_AF=0;AMR_AF=0.0447;AFR_AF=0.0113;EUR_AF=0.1163;SAS_AF=0.0133;AA=G|||;VT=SNP
11	45855100	rs12366056	T	C	100	PASS	AC=176;AF=0.0351438;AN=5008;NS=2504;DP=14975;EAS_AF=0;AMR_AF=0.0447;AFR_AF=0.0113;EUR_AF=0.1163;SAS_AF=0.0133;AA=T|||;VT=SNP
11	45855389	rs61884503	T	C	100	PASS	AC=58;AF=0.0115815;AN=5008;NS=2504;DP=17538;EAS_AF=0.001;AMR_AF=0.0231;AFR_AF=0.003;EUR_AF=0.0298;SAS_AF=0.0072;AA=T|||;VT=SNP
11	45855510	rs2010676	T	C	100	PASS	AC=3834;AF=0.765575;AN=5008;NS=2504;DP=22312;EAS_AF=0.4563;AMR_AF=0.8617;AFR_AF=0.7988;EUR_AF=0.8956;SAS_AF=0.8374;AA=C|||;VT=SNP
11	45855745	rs2002244	C	T	100	PASS	AC=2459;AF=0.491014;AN=5008;NS=2504;DP=21547;EAS_AF=0.3601;AMR_AF=0.6427;AFR_AF=0.1785;EUR_AF=0.7485;SAS_AF=0.6759;AA=T|||;VT=SNP
11	45855998	rs6485644	C	T	100	PASS	AC=1629;AF=0.32528;AN=5008;NS=2504;DP=21819;EAS_AF=0.256;AMR_AF=0.4813;AFR_AF=0.0401;EUR_AF=0.496;SAS_AF=0.4959;AA=C|||;VT=SNP
11	45856053	rs4756030	C	T	100	PASS	AC=641;AF=0.127995;AN=5008;NS=2504;DP=20295;EAS_AF=0.1032;AMR_AF=0.1282;AFR_AF=0.0424;EUR_AF=0.2217;SAS_AF=0.1728;AA=C|||;VT=SNP
11	45856657	rs11038677	T	C	100	PASS	AC=2459;AF=0.491014;AN=5008;NS=2504;DP=13109;EAS_AF=0.3611;AMR_AF=0.6412;AFR_AF=0.1785;EUR_AF=0.7485;SAS_AF=0.6759;AA=C|||;VT=SNP
11	45856973	rs7105751	G	A	100	PASS	AC=1628;AF=0.32508;AN=5008;NS=2504;DP=15356;EAS_AF=0.2569;AMR_AF=0.4813;AFR_AF=0.0401;EUR_AF=0.496;SAS_AF=0.4939;AA=G|||;VT=SNP
11	45857132	rs7105609	A	G	100	PASS	AC=3344;AF=0.667732;AN=5008;NS=2504;DP=14696;EAS_AF=0.4137;AMR_AF=0.7089;AFR_AF=0.587;EUR_AF=0.8658;SAS_AF=0.8057;AA=g|||;VT=SNP
11	45857235	rs113268577	C	T	100	PASS	AC=645;AF=0.128794;AN=5008;NS=2504;DP=16139;EAS_AF=0.1032;AMR_AF=0.1282;AFR_AF=0.0446;EUR_AF=0.2217;SAS_AF=0.1738;AA=C|||;VT=SNP
11	45858457	rs56330140	C	A	100	PASS	AC=642;AF=0.128195;AN=5008;NS=2504;DP=20203;EAS_AF=0.1032;AMR_AF=0.1282;AFR_AF=0.0424;EUR_AF=0.2217;SAS_AF=0.1738;AA=C|||;VT=SNP
11	45858522	rs11038678	C	A	100	PASS	AC=1670;AF=0.333466;AN=5008;NS=2504;DP=20780;EAS_AF=0.2847;AMR_AF=0.4813;AFR_AF=0.0507;EUR_AF=0.496;SAS_AF=0.4939;AA=C|||;VT=SNP
11	45858584	rs12419690	G	A	100	PASS	AC=1781;AF=0.355631;AN=5008;NS=2504;DP=20270;EAS_AF=0.2847;AMR_AF=0.5072;AFR_AF=0.0915;EUR_AF=0.5268;SAS_AF=0.502;AA=G|||;VT=SNP
11	45859318	rs61884505	T	C	100	PASS	AC=58;AF=0.0115815;AN=5008;NS=2504;DP=20340;EAS_AF=0.001;AMR_AF=0.0231;AFR_AF=0.003;EUR_AF=0.0298;SAS_AF=0.0072;AA=T|||;VT=SNP
11	45859387	rs11038679	A	C	100	PASS	AC=654;AF=0.130591;AN=5008;NS=2504;DP=19690;EAS_AF=0.1032;AMR_AF=0.1297;AFR_AF=0.0507;EUR_AF=0.2217;SAS_AF=0.1738;AA=A|||;VT=SNP
11	45859512	rs61884506	C	T	100	PASS	AC=58;AF=0.0115815;AN=5008;NS=2504;DP=19945;EAS_AF=0.001;AMR_AF=0.0231;AFR_AF=0.003;EUR_AF=0.0298;SAS_AF=0.0072;AA=C|||;VT=SNP
11	45859740	rs9666007	A	G	100	PASS	AC=3977;AF=0.794129;AN=5008;NS=2504;DP=17660;EAS_AF=0.4851;AMR_AF=0.8775;AFR_AF=0.8162;EUR_AF=0.9344;SAS_AF=0.8793;AA=G|||;VT=SNP
11	45860308	rs11038680	G	A	100	PASS	AC=612;AF=0.122204;AN=5008;NS=2504;DP=20648;EAS_AF=0.1032;AMR_AF=0.1254;AFR_AF=0.0212;EUR_AF=0.2217;SAS_AF=0.1738;AA=G|||;VT=SNP
11	45860607	rs140254700	C	T	100	PASS	AC=177;AF=0.0353435;AN=5008;NS=2504;DP=13162;EAS_AF=0;AMR_AF=0.0461;AFR_AF=0.0113;EUR_AF=0.1163;SAS_AF=0.0133;AA=C|||;VT=SNP
11	45860715	rs117044123	A	T	100	PASS	AC=179;AF=0.0357428;AN=5008;NS=2504;DP=14687;EAS_AF=0.002;AMR_AF=0.0461;AFR_AF=0.0113;EUR_AF=0.1163;SAS_AF=0.0133;AA=A|||;VT=SNP
11	45860977	rs72900692	G	A	100	PASS	AC=616;AF=0.123003;AN=5008;NS=2504;DP=16325;EAS_AF=0.1032;AMR_AF=0.1254;AFR_AF=0.0212;EUR_AF=0.2256;SAS_AF=0.1738;AA=G|||;VT=SNP
11	45861193	rs7108730	T	C	100	PASS	AC=2311;AF=0.461462;AN=5008;NS=2504;DP=16624;EAS_AF=0.3869;AMR_AF=0.6081;AFR_AF=0.0908;EUR_AF=0.7207;SAS_AF=0.6687;AA=T|||;VT=SNP
11	45861330	rs186326544	G	A	100	PASS	AC=57;AF=0.0113818;AN=5008;NS=2504;DP=15444;EAS_AF=0.001;AMR_AF=0.0231;AFR_AF=0.003;EUR_AF=0.0288;SAS_AF=0.0072;AA=G|||;VT=SNP
11	45861405	rs72900694	T	C	100	PASS	AC=644;AF=0.128594;AN=5008;NS=2504;DP=14948;EAS_AF=0.1032;AMR_AF=0.1282;AFR_AF=0.0424;EUR_AF=0.2237;SAS_AF=0.1738;AA=T|||;VT=SNP
11	45861956	rs11038683	C	T	100	PASS	AC=644;AF=0.128594;AN=5008;NS=2504;DP=13456;EAS_AF=0.1032;AMR_AF=0.1282;AFR_AF=0.0424;EUR_AF=0.2237;SAS_AF=0.1738;AA=C|||;VT=SNP
11	45861993	rs11038685	G	A	100	PASS	AC=641;AF=0.127995;AN=5008;NS=2504;DP=14598;EAS_AF=0.1032;AMR_AF=0.1268;AFR_AF=0.0416;EUR_AF=0.2227;SAS_AF=0.1738;AA=G|||;VT=SNP
11	45862285	rs12362319	A	T	100	PASS	AC=585;AF=0.116813;AN=5008;NS=2504;DP=17067;EAS_AF=0;AMR_AF=0.0576;AFR_AF=0.3139;EUR_AF=0.1163;SAS_AF=0.0133;AA=A|||;VT=SNP
11	45862353	rs6485645	A	G	100	PASS	AC=1685;AF=0.336462;AN=5008;NS=2504;DP=17316;EAS_AF=0.3085;AMR_AF=0.4813;AFR_AF=0.0393;EUR_AF=0.497;SAS_AF=0.499;AA=A|||;VT=SNP
11	45862497	rs117824724	C	T	100	PASS	AC=177;AF=0.0353435;AN=5008;NS=2504;DP=16438;EAS_AF=0;AMR_AF=0.0461;AFR_AF=0.0113;EUR_AF=0.1153;SAS_AF=0.0143;AA=C|||;VT=SNP
11	45862764	rs10838523	C	A	100	PASS	AC=371;AF=0.0740815;AN=5008;NS=2504;DP=12941;EAS_AF=0.0704;AMR_AF=0.1484;AFR_AF=0.1029;EUR_AF=0.0288;SAS_AF=0.0327;AA=C|||;VT=SNP
11	45863352	rs111954517	C	T	100	PASS	AC=95;AF=0.0189696;AN=5008;NS=2504;DP=18915;EAS_AF=0;AMR_AF=0.0144;AFR_AF=0.0053;EUR_AF=0.0368;SAS_AF=0.0419;AA=C|||;VT=SNP
11	45864142	rs7121611	T	A	100	PASS	AC=1635;AF=0.326478;AN=5008;NS=2504;DP=18361;EAS_AF=0.2639;AMR_AF=0.4899;AFR_AF=0.0386;EUR_AF=0.493;SAS_AF=0.4928;AA=T|||;VT=SNP
11	45864323	rs7121775	T	C	100	PASS	AC=771;AF=0.153954;AN=5008;NS=2504;DP=19962;EAS_AF=0.124;AMR_AF=0.1182;AFR_AF=0.1248;EUR_AF=0.2256;SAS_AF=0.1759;AA=C|||;VT=SNP
11	45864559	rs73468311	A	C	100	PASS	AC=360;AF=0.071885;AN=5008;NS=2504;DP=20053;EAS_AF=0.0675;AMR_AF=0.1484;AFR_AF=0.0968;EUR_AF=0.0278;SAS_AF=0.0337;AA=A|||;VT=SNP
11	45864932	rs61884508	T	G	100	PASS	AC=58;AF=0.0115815;AN=5008;NS=2504;DP=19742;EAS_AF=0.001;AMR_AF=0.0231;AFR_AF=0.0038;EUR_AF=0.0288;SAS_AF=0.0072;AA=T|||;VT=SNP
11	45864942	rs75065406	C	T	100	PASS	AC=89;AF=0.0177716;AN=5008;NS=2504;DP=20087;EAS_AF=0;AMR_AF=0.0274;AFR_AF=0.0015;EUR_AF=0.0557;SAS_AF=0.0123;AA=C|||;VT=SNP
11	45865764	rs6485646	G	A	100	PASS	AC=1634;AF=0.326278;AN=5008;NS=2504;DP=20627;EAS_AF=0.2639;AMR_AF=0.4885;AFR_AF=0.0386;EUR_AF=0.493;SAS_AF=0.4928;AA=G|||;VT=SNP
11	45865806	rs11038686	C	A	100	PASS	AC=772;AF=0.154153;AN=5008;NS=2504;DP=19508;EAS_AF=0.124;AMR_AF=0.1196;AFR_AF=0.1248;EUR_AF=0.2256;SAS_AF=0.1759;AA=C|||;VT=SNP
11	45865868	rs56152508	C	T	100	PASS	AC=772;AF=0.154153;AN=5008;NS=2504;DP=14916;EAS_AF=0.124;AMR_AF=0.1196;AFR_AF=0.1248;EUR_AF=0.2256;SAS_AF=0.1759;AA=C|||;VT=SNP
11	45866139	rs12807179	G	A	100	PASS	AC=1634;AF=0.326278;AN=5008;NS=2504;DP=11468;EAS_AF=0.2639;AMR_AF=0.4885;AFR_AF=0.0386;EUR_AF=0.493;SAS_AF=0.4928;AA=G|||;VT=SNP
11	45867158	rs10462026	G	A	100	PASS	AC=614;AF=0.122604;AN=5008;NS=2504;DP=20516;EAS_AF=0.124;AMR_AF=0.1124;AFR_AF=0.0106;EUR_AF=0.2237;SAS_AF=0.1759;AA=G|||;VT=SNP
11	45867160	rs2056260	T	C	100	PASS	AC=3865;AF=0.771765;AN=5008;NS=2504;DP=20334;EAS_AF=0.4831;AMR_AF=0.8617;AFR_AF=0.8018;EUR_AF=0.8946;SAS_AF=0.8384;AA=C|||;VT=SNP
11	45869658	rs11607858	G	A	100	PASS	AC=67;AF=0.0133786;AN=5008;NS=2504;DP=15311;EAS_AF=0;AMR_AF=0.0259;AFR_AF=0.003;EUR_AF=0.0417;SAS_AF=0.0031;AA=G|||;VT=SNP
11	45869942	rs17725095	G	A	100	PASS	AC=55;AF=0.0109824;AN=5008;NS=2504;DP=16983;EAS_AF=0;AMR_AF=0.0159;AFR_AF=0;EUR_AF=0.0338;SAS_AF=0.0102;AA=G|||;VT=SNP
11	45870177	rs10838524	A	G	100	PASS	AC=1695;AF=0.338458;AN=5008;NS=2504;DP=20387;EAS_AF=0.2649;AMR_AF=0.5115;AFR_AF=0.0416;EUR_AF=0.5239;SAS_AF=0.502;AA=A|||;VT=SNP
11	45870743	rs4756032	T	C	100	PASS	AC=781;AF=0.15595;AN=5008;NS=2504;DP=20619;EAS_AF=0.124;AMR_AF=0.1196;AFR_AF=0.1324;EUR_AF=0.2247;SAS_AF=0.1759;AA=T|||;VT=SNP
11	45871071	rs72902412	A	T	100	PASS	AC=614;AF=0.122604;AN=5008;NS=2504;DP=19097;EAS_AF=0.124;AMR_AF=0.1124;AFR_AF=0.0106;EUR_AF=0.2237;SAS_AF=0.1759;AA=A|||;VT=SNP
11	45871232	rs78872333	C	T	100	PASS	AC=771;AF=0.153954;AN=5008;NS=2504;DP=14132;EAS_AF=0.124;AMR_AF=0.1196;AFR_AF=0.1248;EUR_AF=0.2247;SAS_AF=0.1759;AA=C|||;VT=SNP
11	45871348	rs11038688	A	G	100	PASS	AC=179;AF=0.0357428;AN=5008;NS=2504;DP=17275;EAS_AF=0;AMR_AF=0.0461;AFR_AF=0.0129;EUR_AF=0.1163;SAS_AF=0.0133;AA=A|||;VT=SNP
11	45871861	rs12794698	G	A	100	PASS	AC=1673;AF=0.334065;AN=5008;NS=2504;DP=20358;EAS_AF=0.2639;AMR_AF=0.4914;AFR_AF=0.0688;EUR_AF=0.494;SAS_AF=0.4888;AA=G|||;VT=SNP
11	45872839	rs36103144	G	T	100	PASS	AC=130;AF=0.0259585;AN=5008;NS=2504;DP=18422;EAS_AF=0.0337;AMR_AF=0.0202;AFR_AF=0;EUR_AF=0.0328;SAS_AF=0.0501;AA=G|||;VT=SNP
11	45873003	rs77199649	A	G	100	PASS	AC=39;AF=0.00778754;AN=5008;NS=2504;DP=14230;EAS_AF=0;AMR_AF=0.0231;AFR_AF=0.0015;EUR_AF=0.0209;SAS_AF=0;AA=A|||;VT=SNP
11	45873091	rs11605924	A	C	100	PASS	AC=1632;AF=0.325879;AN=5008;NS=2504;DP=14454;EAS_AF=0.2639;AMR_AF=0.4885;AFR_AF=0.0401;EUR_AF=0.494;SAS_AF=0.4877;AA=A|||;VT=SNP
11	45873448	rs2037311	A	G	100	PASS	AC=510;AF=0.101837;AN=5008;NS=2504;DP=13875;EAS_AF=0.0685;AMR_AF=0.1542;AFR_AF=0.205;EUR_AF=0.0288;SAS_AF=0.0348;AA=A|||;VT=SNP
11	45874264	rs11038689	A	G	100	PASS	AC=771;AF=0.153954;AN=5008;NS=2504;DP=21167;EAS_AF=0.124;AMR_AF=0.1196;AFR_AF=0.1248;EUR_AF=0.2247;SAS_AF=0.1759;AA=A|||;VT=SNP
11	45874404	rs61884510	T	G	100	PASS	AC=57;AF=0.0113818;AN=5008;NS=2504;DP=20823;EAS_AF=0.001;AMR_AF=0.0231;AFR_AF=0.003;EUR_AF=0.0288;SAS_AF=0.0072;AA=T|||;VT=SNP
11	45874705	rs79033888	A	G	100	PASS	AC=177;AF=0.0353435;AN=5008;NS=2504;DP=20711;EAS_AF=0;AMR_AF=0.0461;AFR_AF=0.0113;EUR_AF=0.1163;SAS_AF=0.0133;AA=A|||;VT=SNP
11	45874980	rs12284956	T	C	100	PASS	AC=510;AF=0.101837;AN=5008;NS=2504;DP=18690;EAS_AF=0.0694;AMR_AF=0.1542;AFR_AF=0.2042;EUR_AF=0.0288;SAS_AF=0.0348;AA=T|||;VT=SNP
11	45875161	rs77756595	A	G	100	PASS	AC=31;AF=0.0061901;AN=5008;NS=2504;DP=19384;EAS_AF=0;AMR_AF=0.0014;AFR_AF=0.0015;EUR_AF=0.0229;SAS_AF=0.0051;AA=A|||;VT=SNP
11	45875392	rs7951225	A	T	100	PASS	AC=2512;AF=0.501597;AN=5008;NS=2504;DP=20812;EAS_AF=0.3889;AMR_AF=0.634;AFR_AF=0.2035;EUR_AF=0.7485;SAS_AF=0.6728;AA=T|||;VT=SNP
11	45875955	rs4756034	A	G	100	PASS	AC=2505;AF=0.5002;AN=5008;NS=2504;DP=16587;EAS_AF=0.3889;AMR_AF=0.634;AFR_AF=0.1982;EUR_AF=0.7485;SAS_AF=0.6728;AA=G|||;VT=SNP
11	45876194	rs11038693	T	C	100	PASS	AC=3982;AF=0.795128;AN=5008;NS=2504;DP=17267;EAS_AF=0.4831;AMR_AF=0.879;AFR_AF=0.8215;EUR_AF=0.9334;SAS_AF=0.8793;AA=C|||;VT=SNP
11	45876616	rs72902418	C	T	100	PASS	AC=177;AF=0.0353435;AN=5008;NS=2504;DP=17264;EAS_AF=0;AMR_AF=0.0461;AFR_AF=0.0113;EUR_AF=0.1163;SAS_AF=0.0133;AA=C|||;VT=SNP
11	45877043	rs4756035	C	T	100	PASS	AC=3981;AF=0.794928;AN=5008;NS=2504;DP=20781;EAS_AF=0.4831;AMR_AF=0.879;AFR_AF=0.8215;EUR_AF=0.9334;SAS_AF=0.8783;AA=T|||;VT=SNP
11	45877529	rs2292913	A	G	100	PASS	AC=3981;AF=0.794928;AN=5008;NS=2504;DP=20787;EAS_AF=0.4831;AMR_AF=0.879;AFR_AF=0.8215;EUR_AF=0.9334;SAS_AF=0.8783;AA=G|||;VT=SNP;EX_TARGET
11	45877688	rs2292912	C	G	100	PASS	AC=2502;AF=0.499601;AN=5008;NS=2504;DP=20666;EAS_AF=0.3889;AMR_AF=0.634;AFR_AF=0.1982;EUR_AF=0.7475;SAS_AF=0.6708;AA=G|||;VT=SNP
11	45878070	rs4756036	G	C	100	PASS	AC=616;AF=0.123003;AN=5008;NS=2504;DP=18714;EAS_AF=0.124;AMR_AF=0.1124;AFR_AF=0.0121;EUR_AF=0.2237;SAS_AF=0.1759;AA=G|||;VT=SNP
11	45878123	rs11038694	G	A	100	PASS	AC=1629;AF=0.32528;AN=5008;NS=2504;DP=17295;EAS_AF=0.2639;AMR_AF=0.4885;AFR_AF=0.0386;EUR_AF=0.493;SAS_AF=0.4877;AA=G|||;VT=SNP
11	45878220	rs4756037	A	G	100	PASS	AC=3316;AF=0.662141;AN=5008;NS=2504;DP=15422;EAS_AF=0.4147;AMR_AF=0.7075;AFR_AF=0.5688;EUR_AF=0.8648;SAS_AF=0.8027;AA=G|||;VT=SNP
11	45878461	rs11038695	G	A	100	PASS	AC=177;AF=0.0353435;AN=5008;NS=2504;DP=19296;EAS_AF=0;AMR_AF=0.0461;AFR_AF=0.0113;EUR_AF=0.1163;SAS_AF=0.0133;AA=G|||;VT=SNP
11	45878593	rs11038696	G	A	100	PASS	AC=177;AF=0.0353435;AN=5008;NS=2504;DP=19018;EAS_AF=0;AMR_AF=0.0461;AFR_AF=0.0113;EUR_AF=0.1163;SAS_AF=0.0133;AA=G|||;VT=SNP
11	45878876	rs9300053	G	C	100	PASS	AC=361;AF=0.0720847;AN=5008;NS=2504;DP=22116;EAS_AF=0.0685;AMR_AF=0.1484;AFR_AF=0.0968;EUR_AF=0.0278;SAS_AF=0.0337;AA=G|||;VT=SNP
11	45878992	rs7945565	A	G	100	PASS	AC=1632;AF=0.325879;AN=5008;NS=2504;DP=21891;EAS_AF=0.2639;AMR_AF=0.4885;AFR_AF=0.0386;EUR_AF=0.494;SAS_AF=0.4898;AA=A|||;VT=SNP
11	45879006	rs7945689	C	T	100	PASS	AC=1629;AF=0.32528;AN=5008;NS=2504;DP=21786;EAS_AF=0.2639;AMR_AF=0.4885;AFR_AF=0.0386;EUR_AF=0.493;SAS_AF=0.4877;AA=C|||;VT=SNP
11	45879739	rs1401419	T	C	100	PASS	AC=1629;AF=0.32528;AN=5008;NS=2504;DP=22567;EAS_AF=0.2639;AMR_AF=0.4885;AFR_AF=0.0386;EUR_AF=0.493;SAS_AF=0.4877;AA=T|||;VT=SNP
11	45880110	rs1401417	C	G	100	PASS	AC=771;AF=0.153954;AN=5008;NS=2504;DP=22027;EAS_AF=0.124;AMR_AF=0.1196;AFR_AF=0.1248;EUR_AF=0.2247;SAS_AF=0.1759;AA=C|||;VT=SNP
11	45881549	rs11038697	G	A	100	PASS	AC=177;AF=0.0353435;AN=5008;NS=2504;DP=19886;EAS_AF=0;AMR_AF=0.0461;AFR_AF=0.0113;EUR_AF=0.1163;SAS_AF=0.0133;AA=G|||;VT=SNP
11	45881792	rs72902436	G	A	100	PASS	AC=771;AF=0.153954;AN=5008;NS=2504;DP=19435;EAS_AF=0.124;AMR_AF=0.1196;AFR_AF=0.1248;EUR_AF=0.2247;SAS_AF=0.1759;AA=G|||;VT=SNP
11	45882258	rs72902437	T	C	100	PASS	AC=70;AF=0.0139776;AN=5008;NS=2504;DP=19288;EAS_AF=0;AMR_AF=0.0202;AFR_AF=0.0015;EUR_AF=0.0517;SAS_AF=0.002;AA=T|||;VT=SNP
11	45883268	rs72902439	C	G	100	PASS	AC=785;AF=0.156749;AN=5008;NS=2504;DP=18073;EAS_AF=0.124;AMR_AF=0.121;AFR_AF=0.1316;EUR_AF=0.2276;SAS_AF=0.1769;AA=C|||;VT=SNP
11	45883298	rs17787106	T	A	100	PASS	AC=785;AF=0.156749;AN=5008;NS=2504;DP=18376;EAS_AF=0.124;AMR_AF=0.121;AFR_AF=0.1316;EUR_AF=0.2276;SAS_AF=0.1769;AA=T|||;VT=SNP
11	45883955	rs4755344	T	C	100	PASS	AC=3982;AF=0.795128;AN=5008;NS=2504;DP=21415;EAS_AF=0.4831;AMR_AF=0.8804;AFR_AF=0.8207;EUR_AF=0.9334;SAS_AF=0.8793;AA=C|||;VT=SNP
11	45884752	rs76396533	G	A	100	PASS	AC=57;AF=0.0113818;AN=5008;NS=2504;DP=20751;EAS_AF=0.001;AMR_AF=0.0231;AFR_AF=0.003;EUR_AF=0.0288;SAS_AF=0.0072;AA=G|||;VT=SNP
11	45885100	rs61882469	G	C	100	PASS	AC=57;AF=0.0113818;AN=5008;NS=2504;DP=22560;EAS_AF=0.001;AMR_AF=0.0231;AFR_AF=0.003;EUR_AF=0.0288;SAS_AF=0.0072;AA=G|||;VT=SNP
11	45888290	rs191143419	G	A	100	PASS	AC=11;AF=0.00219649;AN=5008;NS=2504;DP=19093;EAS_AF=0;AMR_AF=0.0014;AFR_AF=0;EUR_AF=0.0099;SAS_AF=0;AA=G|||;VT=SNP
11	45888657	rs112302069	T	C	100	PASS	AC=96;AF=0.0191693;AN=5008;NS=2504;DP=17034;EAS_AF=0;AMR_AF=0.0144;AFR_AF=0.0038;EUR_AF=0.0398;SAS_AF=0.0419;AA=T|||;VT=SNP
11	45889122	rs113196716	A	T	100	PASS	AC=98;AF=0.0195687;AN=5008;NS=2504;DP=19609;EAS_AF=0;AMR_AF=0.0144;AFR_AF=0.0061;EUR_AF=0.0388;SAS_AF=0.0419;AA=A|||;VT=SNP
11	45889775	rs12364060	C	T	100	PASS	AC=623;AF=0.124401;AN=5008;NS=2504;DP=21498;EAS_AF=0.124;AMR_AF=0.1196;AFR_AF=0.0106;EUR_AF=0.2266;SAS_AF=0.1769;AA=C|||;VT=SNP
11	45889853	rs113857829	T	G	100	PASS	AC=19;AF=0.00379393;AN=5008;NS=2504;DP=24256;EAS_AF=0;AMR_AF=0.0043;AFR_AF=0.0008;EUR_AF=0.008;SAS_AF=0.0072;AA=T|||;VT=SNP
11	45890456	rs61882470	G	C	100	PASS	AC=57;AF=0.0113818;AN=5008;NS=2504;DP=20189;EAS_AF=0.001;AMR_AF=0.0231;AFR_AF=0.003;EUR_AF=0.0288;SAS_AF=0.0072;AA=G|||;VT=SNP
11	45891418	rs7123390	G	A	100	PASS	AC=826;AF=0.164936;AN=5008;NS=2504;DP=19167;EAS_AF=0.125;AMR_AF=0.1412;AFR_AF=0.1263;EUR_AF=0.2545;SAS_AF=0.183;AA=g|||;VT=SNP
11	45891508	rs4755345	A	G	100	PASS	AC=3923;AF=0.783347;AN=5008;NS=2504;DP=18504;EAS_AF=0.4831;AMR_AF=0.8761;AFR_AF=0.7791;EUR_AF=0.9334;SAS_AF=0.8783;AA=G|||;VT=SNP
11	45893049	rs118130872	A	G	100	PASS	AC=33;AF=0.00658946;AN=5008;NS=2504;DP=21272;EAS_AF=0;AMR_AF=0.0029;AFR_AF=0.0023;EUR_AF=0.0268;SAS_AF=0.001;AA=A|||;VT=SNP
11	45893172	rs11038698	T	C	100	PASS	AC=405;AF=0.0808706;AN=5008;NS=2504;DP=21771;EAS_AF=0;AMR_AF=0.0504;AFR_AF=0.1815;EUR_AF=0.1163;SAS_AF=0.0133;AA=T|||;VT=SNP
11	45893630	rs113851044	C	T	100	PASS	AC=14;AF=0.00279553;AN=5008;NS=2504;DP=20615;EAS_AF=0;AMR_AF=0.0058;AFR_AF=0;EUR_AF=0.0089;SAS_AF=0.001;AA=c|||;VT=SNP;EX_TARGET
11	45894114	rs75057971	T	C	100	PASS	AC=55;AF=0.0109824;AN=5008;NS=2504;DP=14057;EAS_AF=0;AMR_AF=0.0159;AFR_AF=0;EUR_AF=0.0338;SAS_AF=0.0102;AA=T|||;VT=SNP
11	45894636	rs17787136	C	G	100	PASS	AC=812;AF=0.162141;AN=5008;NS=2504;DP=21437;EAS_AF=0.124;AMR_AF=0.134;AFR_AF=0.1316;EUR_AF=0.2376;SAS_AF=0.1851;AA=C|||;VT=SNP
11	45896797	rs7933420	T	A	100	PASS	AC=1602;AF=0.319888;AN=5008;NS=2504;DP=21411;EAS_AF=0.2629;AMR_AF=0.4769;AFR_AF=0.0393;EUR_AF=0.4801;SAS_AF=0.4816;AA=T|||;VT=SNP
11	45897077	rs11038699	A	G	100	PASS	AC=910;AF=0.181709;AN=5008;NS=2504;DP=21423;EAS_AF=0.125;AMR_AF=0.1585;AFR_AF=0.1672;EUR_AF=0.2664;SAS_AF=0.1892;AA=G|||;VT=SNP
11	45897645	rs150188893	C	T	100	PASS	AC=43;AF=0.00858626;AN=5008;NS=2504;DP=17136;EAS_AF=0;AMR_AF=0.0216;AFR_AF=0;EUR_AF=0.0258;SAS_AF=0.002;AA=C|||;VT=SNP
11	45897651	rs877412	A	C	100	PASS	AC=1672;AF=0.333866;AN=5008;NS=2504;DP=17620;EAS_AF=0.1518;AMR_AF=0.232;AFR_AF=0.4962;EUR_AF=0.3847;SAS_AF=0.3221;AA=C|||;VT=SNP
11	45898741	rs112670498	G	C	100	PASS	AC=94;AF=0.01877;AN=5008;NS=2504;DP=22578;EAS_AF=0;AMR_AF=0.0144;AFR_AF=0.0038;EUR_AF=0.0378;SAS_AF=0.0419;AA=G|||;VT=SNP
11	45899791	rs11038700	A	C	100	PASS	AC=886;AF=0.176917;AN=5008;NS=2504;DP=19756;EAS_AF=0.126;AMR_AF=0.1455;AFR_AF=0.1664;EUR_AF=0.2555;SAS_AF=0.1851;AA=C|||;VT=SNP
11	45899962	rs12281674	A	G	100	PASS	AC=500;AF=0.0998403;AN=5008;NS=2504;DP=17885;EAS_AF=0.0685;AMR_AF=0.1513;AFR_AF=0.1997;EUR_AF=0.0288;SAS_AF=0.0337;AA=A|||;VT=SNP
11	45901091	rs10838526	T	A	100	PASS	AC=779;AF=0.155551;AN=5008;NS=2504;DP=20954;EAS_AF=0.125;AMR_AF=0.1196;AFR_AF=0.1301;EUR_AF=0.2247;SAS_AF=0.1759;AA=T|||;VT=SNP
11	45901497	rs139382397	T	C	100	PASS	AC=112;AF=0.0223642;AN=5008;NS=2504;DP=20828;EAS_AF=0.004;AMR_AF=0.1268;AFR_AF=0.0023;EUR_AF=0.0129;SAS_AF=0.0041;AA=T|||;VT=SNP
11	45901615	rs113677005	G	T	100	PASS	AC=97;AF=0.019369;AN=5008;NS=2504;DP=20162;EAS_AF=0;AMR_AF=0.0144;AFR_AF=0.0061;EUR_AF=0.0378;SAS_AF=0.0419;AA=G|||;VT=SNP
11	45903194	rs10838527	A	G	100	PASS	AC=508;AF=0.101438;AN=5008;NS=2504;DP=21393;EAS_AF=0;AMR_AF=0.0562;AFR_AF=0.2564;EUR_AF=0.1163;SAS_AF=0.0133;AA=A|||;VT=SNP
11	45903613	rs2292910	A	C	100	PASS	AC=2925;AF=0.584065;AN=5008;NS=2504;DP=20575;EAS_AF=0.3343;AMR_AF=0.7291;AFR_AF=0.6301;EUR_AF=0.6809;SAS_AF=0.5767;AA=c|||;VT=SNP
11	45904477	rs6798	T	C	100	PASS	AC=3807;AF=0.760184;AN=5008;NS=2504;DP=17607;EAS_AF=0.4831;AMR_AF=0.8588;AFR_AF=0.7617;EUR_AF=0.8936;SAS_AF=0.8364;AA=C|||;VT=SNP
11	45905072	rs73468335	C	G	100	PASS	AC=177;AF=0.0353435;AN=5008;NS=2504;DP=20936;EAS_AF=0.0089;AMR_AF=0.0187;AFR_AF=0.0915;EUR_AF=0.0129;SAS_AF=0.0215;AA=C|||;VT=SNP
11	45905480	rs55923741	A	G	100	PASS	AC=781;AF=0.15595;AN=5008;NS=2504;DP=20837;EAS_AF=0.125;AMR_AF=0.1196;AFR_AF=0.1316;EUR_AF=0.2247;SAS_AF=0.1759;AA=A|||;VT=SNP
11	45905605	rs3824872	A	C	100	PASS	AC=2685;AF=0.536142;AN=5008;NS=2504;DP=21947;EAS_AF=0.4157;AMR_AF=0.6369;AFR_AF=0.2262;EUR_AF=0.7485;SAS_AF=0.7894;AA=C|||;VT=SNP
11	45906240	rs76108454	C	T	100	PASS	AC=30;AF=0.00599042;AN=5008;NS=2504;DP=20373;EAS_AF=0.001;AMR_AF=0.0115;AFR_AF=0.0015;EUR_AF=0.0149;SAS_AF=0.0041;AA=C|||;VT=SNP
11	45906830	rs1554338	A	G	100	PASS	AC=919;AF=0.183506;AN=5008;NS=2504;DP=15035;EAS_AF=0.0962;AMR_AF=0.1873;AFR_AF=0.3593;EUR_AF=0.0616;SAS_AF=0.1585;AA=G|||;VT=SNP
11	45908099	rs188883010	G	C	100	PASS	AC=13;AF=0.00259585;AN=5008;NS=2504;DP=16414;EAS_AF=0;AMR_AF=0.0043;AFR_AF=0;EUR_AF=0.0099;SAS_AF=0;AA=G|||;VT=SNP
11	45908905	rs61882473	C	G	100	PASS	AC=56;AF=0.0111821;AN=5008;NS=2504;DP=20233;EAS_AF=0.001;AMR_AF=0.0231;AFR_AF=0.003;EUR_AF=0.0278;SAS_AF=0.0072;AA=C|||;VT=SNP
11	45910272	rs147021119	C	A	100	PASS	AC=72;AF=0.014377;AN=5008;NS=2504;DP=17654;EAS_AF=0;AMR_AF=0.013;AFR_AF=0.0015;EUR_AF=0.0417;SAS_AF=0.0194;AA=C|||;VT=SNP
11	45910605	rs72902459	A	G	100	PASS	AC=239;AF=0.0477236;AN=5008;NS=2504;DP=18733;EAS_AF=0;AMR_AF=0.0865;AFR_AF=0.0061;EUR_AF=0.1571;SAS_AF=0.0133;AA=A|||;VT=SNP
11	45910841	rs73468338	T	C	100	PASS	AC=162;AF=0.0323482;AN=5008;NS=2504;DP=15529;EAS_AF=0.0089;AMR_AF=0.0202;AFR_AF=0.0802;EUR_AF=0.0129;SAS_AF=0.0204;AA=T|||;VT=SNP
11	45912012	rs12281069	C	T	100	PASS	AC=479;AF=0.095647;AN=5008;NS=2504;DP=21096;EAS_AF=0.0694;AMR_AF=0.147;AFR_AF=0.1861;EUR_AF=0.0278;SAS_AF=0.0337;AA=C|||;VT=SNP
11	45912013	rs7115753	A	G	100	PASS	AC=2116;AF=0.422524;AN=5008;NS=2504;DP=21094;EAS_AF=0.2927;AMR_AF=0.5288;AFR_AF=0.2526;EUR_AF=0.5219;SAS_AF=0.6084;AA=G|||;VT=SNP
11	45912026	rs4756038	C	T	100	PASS	AC=481;AF=0.0960463;AN=5008;NS=2504;DP=20621;EAS_AF=0.0694;AMR_AF=0.1455;AFR_AF=0.1884;EUR_AF=0.0278;SAS_AF=0.0337;AA=C|||;VT=SNP
11	45912350	rs4756039	A	T	100	PASS	AC=3924;AF=0.783546;AN=5008;NS=2504;DP=20843;EAS_AF=0.5208;AMR_AF=0.8775;AFR_AF=0.7496;EUR_AF=0.9334;SAS_AF=0.8793;AA=T|||;VT=SNP
11	45912410	rs11038703	A	G	100	PASS	AC=729;AF=0.145567;AN=5008;NS=2504;DP=20082;EAS_AF=0.1607;AMR_AF=0.1398;AFR_AF=0.0234;EUR_AF=0.2515;SAS_AF=0.1902;AA=A|||;VT=SNP
11	45913099	rs61882474	G	A	100	PASS	AC=53;AF=0.0105831;AN=5008;NS=2504;DP=19299;EAS_AF=0.001;AMR_AF=0.0231;AFR_AF=0.003;EUR_AF=0.0278;SAS_AF=0.0041;AA=G|||;VT=SNP
11	45913104	rs61882475	C	G	100	PASS	AC=53;AF=0.0105831;AN=5008;NS=2504;DP=19367;EAS_AF=0.001;AMR_AF=0.0231;AFR_AF=0.003;EUR_AF=0.0278;SAS_AF=0.0041;AA=C|||;VT=SNP
11	45913148	rs76410933	A	C	100	PASS	AC=53;AF=0.0105831;AN=5008;NS=2504;DP=18495;EAS_AF=0.001;AMR_AF=0.0231;AFR_AF=0.003;EUR_AF=0.0278;SAS_AF=0.0041;AA=A|||;VT=SNP
11	45913246	rs75760329	A	G	100	PASS	AC=36;AF=0.0071885;AN=5008;NS=2504;DP=21802;EAS_AF=0.001;AMR_AF=0.0029;AFR_AF=0.0015;EUR_AF=0.0139;SAS_AF=0.0174;AA=A|||;VT=SNP
11	45913607	rs77403571	G	A	100	PASS	AC=87;AF=0.0173722;AN=5008;NS=2504;DP=19595;EAS_AF=0.001;AMR_AF=0.0043;AFR_AF=0.0038;EUR_AF=0.0417;SAS_AF=0.0368;AA=G|||;VT=SNP
11	45913652	rs1533614	T	C	100	PASS	AC=3951;AF=0.788938;AN=5008;NS=2504;DP=18453;EAS_AF=0.5317;AMR_AF=0.879;AFR_AF=0.7526;EUR_AF=0.9364;SAS_AF=0.8875;AA=C|||;VT=SNP
11	45914048	rs192324574	C	T	100	PASS	AC=48;AF=0.00958466;AN=5008;NS=2504;DP=18746;EAS_AF=0;AMR_AF=0.0202;AFR_AF=0;EUR_AF=0.0328;SAS_AF=0.001;AA=C|||;VT=SNP
11	45914462	rs61882476	C	T	100	PASS	AC=54;AF=0.0107827;AN=5008;NS=2504;DP=18225;EAS_AF=0.001;AMR_AF=0.0231;AFR_AF=0.0045;EUR_AF=0.0268;SAS_AF=0.0041;AA=C|||;VT=SNP
11	45915597	rs11038704	T	C	100	PASS	AC=2717;AF=0.542532;AN=5008;NS=2504;DP=19871;EAS_AF=0.2669;AMR_AF=0.5908;AFR_AF=0.4909;EUR_AF=0.7386;SAS_AF=0.6605;AA=C|||;VT=SNP
11	45915665	rs11038705	C	G	100	PASS	AC=2005;AF=0.400359;AN=5008;NS=2504;DP=20581;EAS_AF=0.2321;AMR_AF=0.5375;AFR_AF=0.0847;EUR_AF=0.7117;SAS_AF=0.5828;AA=G|||;VT=SNP
11	45916436	rs35389927	G	A	100	PASS	AC=828;AF=0.165335;AN=5008;NS=2504;DP=22354;EAS_AF=0.2103;AMR_AF=0.1009;AFR_AF=0.0749;EUR_AF=0.2266;SAS_AF=0.2239;AA=G|||;VT=SNP
11	45916586	rs118033599	G	A	100	PASS	AC=20;AF=0.00399361;AN=5008;NS=2504;DP=22782;EAS_AF=0;AMR_AF=0.0072;AFR_AF=0.0008;EUR_AF=0.0109;SAS_AF=0.0031;AA=G|||;VT=SNP
11	45916781	rs7114162	A	G	100	PASS	AC=2360;AF=0.471246;AN=5008;NS=2504;DP=14614;EAS_AF=0.2232;AMR_AF=0.5807;AFR_AF=0.3298;EUR_AF=0.7167;SAS_AF=0.5879;AA=G|||;VT=SNP
11	45916997	rs143438037	C	A	100	PASS	AC=26;AF=0.00519169;AN=5008;NS=2504;DP=14914;EAS_AF=0;AMR_AF=0.0072;AFR_AF=0;EUR_AF=0.0209;SAS_AF=0;AA=C|||;VT=SNP
11	45917703	rs11038706	C	T	100	PASS	AC=996;AF=0.198882;AN=5008;NS=2504;DP=19477;EAS_AF=0.5327;AMR_AF=0.2608;AFR_AF=0.1634;EUR_AF=0.0109;SAS_AF=0.0521;AA=C|||;VT=SNP
11	45917780	rs4755346	T	C	100	PASS	AC=2689;AF=0.536941;AN=5008;NS=2504;DP=17941;EAS_AF=0.2569;AMR_AF=0.5965;AFR_AF=0.4932;EUR_AF=0.7207;SAS_AF=0.6534;AA=C|||;VT=SNP
11	45917954	rs10838528	A	C	100	PASS	AC=4562;AF=0.910942;AN=5008;NS=2504;DP=17971;EAS_AF=0.999;AMR_AF=0.9611;AFR_AF=0.7663;EUR_AF=0.9563;SAS_AF=0.9335;AA=C|||;VT=SNP
11	45922456	rs113933090	G	A	100	PASS	AC=18;AF=0.00359425;AN=5008;NS=2504;DP=15280;EAS_AF=0;AMR_AF=0.0014;AFR_AF=0.0008;EUR_AF=0.0149;SAS_AF=0.001;AA=G|||;VT=SNP
11	45922690	rs3789023	G	A	100	PASS	AC=2079;AF=0.415136;AN=5008;NS=2504;DP=15788;EAS_AF=0.2123;AMR_AF=0.5778;AFR_AF=0.1248;EUR_AF=0.7296;SAS_AF=0.5777;AA=G|||;VT=SNP
11	45923697	rs2280331	A	G	100	PASS	AC=1040;AF=0.207668;AN=5008;NS=2504;DP=17217;EAS_AF=0.5417;AMR_AF=0.2723;AFR_AF=0.1808;EUR_AF=0.0109;SAS_AF=0.0562;AA=A|||;VT=SNP
11	45924852	rs61882478	C	G	100	PASS	AC=29;AF=0.00579073;AN=5008;NS=2504;DP=15252;EAS_AF=0;AMR_AF=0.0043;AFR_AF=0.0023;EUR_AF=0.0209;SAS_AF=0.002;AA=C|||;VT=SNP
11	45925755	rs148381852	G	A	100	PASS	AC=19;AF=0.00379393;AN=5008;NS=2504;DP=20571;EAS_AF=0;AMR_AF=0.0072;AFR_AF=0;EUR_AF=0.0119;SAS_AF=0.002;AA=G|||;VT=SNP
11	45926445	rs2271847	T	C	100	PASS	AC=3534;AF=0.705671;AN=5008;NS=2504;DP=18413;EAS_AF=0.4663;AMR_AF=0.6916;AFR_AF=0.5817;EUR_AF=0.9513;SAS_AF=0.8773;AA=C|||;VT=SNP;EX_TARGET
11	45926867	rs17847253	T	C	100	PASS	AC=844;AF=0.16853;AN=5008;NS=2504;DP=16770;EAS_AF=0.2192;AMR_AF=0.0865;AFR_AF=0.0953;EUR_AF=0.2117;SAS_AF=0.229;AA=T|||;VT=SNP
11	45927353	rs564463098	T	C	100	PASS	AC=12;AF=0.00239617;AN=5008;NS=2504;DP=14219;EAS_AF=0;AMR_AF=0.0029;AFR_AF=0;EUR_AF=0.0099;SAS_AF=0;AA=T|||;VT=SNP
11	45927558	rs184822179	G	A	100	PASS	AC=12;AF=0.00239617;AN=5008;NS=2504;DP=14180;EAS_AF=0;AMR_AF=0.0014;AFR_AF=0.0015;EUR_AF=0.008;SAS_AF=0.001;AA=G|||;VT=SNP
11	45929162	rs61882480	C	T	100	PASS	AC=49;AF=0.00978435;AN=5008;NS=2504;DP=14903;EAS_AF=0;AMR_AF=0.0231;AFR_AF=0.0023;EUR_AF=0.0278;SAS_AF=0.002;AA=C|||;VT=SNP
11	45929388	rs72902474	C	T	100	PASS	AC=861;AF=0.171925;AN=5008;NS=2504;DP=17383;EAS_AF=0.2103;AMR_AF=0.0937;AFR_AF=0.0885;EUR_AF=0.2167;SAS_AF=0.2546;AA=C|||;VT=SNP
11	45929961	rs7925824	T	C	100	PASS	AC=3525;AF=0.703874;AN=5008;NS=2504;DP=17133;EAS_AF=0.4643;AMR_AF=0.6873;AFR_AF=0.559;EUR_AF=0.9503;SAS_AF=0.9049;AA=C|||;VT=SNP
11	45930284	rs140163079	A	G	100	PASS	AC=36;AF=0.0071885;AN=5008;NS=2504;DP=18626;EAS_AF=0;AMR_AF=0.0086;AFR_AF=0.0015;EUR_AF=0.0219;SAS_AF=0.0061;AA=A|||;VT=SNP
11	45931019	rs11600112	C	A	100	PASS	AC=3485;AF=0.695887;AN=5008;NS=2504;DP=17342;EAS_AF=0.4554;AMR_AF=0.6844;AFR_AF=0.5567;EUR_AF=0.9503;SAS_AF=0.8783;AA=A|||;VT=SNP
11	45931206	rs2280329	C	T	100	PASS	AC=2450;AF=0.489217;AN=5008;NS=2504;DP=19518;EAS_AF=0.2401;AMR_AF=0.5807;AFR_AF=0.3578;EUR_AF=0.7276;SAS_AF=0.6135;AA=T|||;VT=SNP
11	45931218	rs72902478	T	C	100	PASS	AC=162;AF=0.0323482;AN=5008;NS=2504;DP=19501;EAS_AF=0;AMR_AF=0.0403;AFR_AF=0.0015;EUR_AF=0.1213;SAS_AF=0.0102;AA=T|||;VT=SNP
11	45931502	rs10838529	G	A	100	PASS	AC=1971;AF=0.39357;AN=5008;NS=2504;DP=16401;EAS_AF=0.2054;AMR_AF=0.5576;AFR_AF=0.0847;EUR_AF=0.7276;SAS_AF=0.545;AA=G|||;VT=SNP
11	45932246	rs1533613	G	A	100	PASS	AC=810;AF=0.161741;AN=5008;NS=2504;DP=18615;EAS_AF=0.2103;AMR_AF=0.0865;AFR_AF=0.0749;EUR_AF=0.2117;SAS_AF=0.2311;AA=C|||;VT=SNP
11	45932800	rs11038708	T	A	100	PASS	AC=817;AF=0.163139;AN=5008;NS=2504;DP=18366;EAS_AF=0.2113;AMR_AF=0.0865;AFR_AF=0.0779;EUR_AF=0.2127;SAS_AF=0.2321;AA=T|||;VT=SNP
11	45933746	rs72902480	G	C	100	PASS	AC=816;AF=0.162939;AN=5008;NS=2504;DP=15324;EAS_AF=0.2143;AMR_AF=0.0865;AFR_AF=0.0779;EUR_AF=0.2127;SAS_AF=0.228;AA=G|||;VT=SNP
11	45933775	rs142583473	C	T	100	PASS	AC=27;AF=0.00539137;AN=5008;NS=2504;DP=15709;EAS_AF=0;AMR_AF=0.0144;AFR_AF=0;EUR_AF=0.0149;SAS_AF=0.002;AA=C|||;VT=SNP
11	45934067	rs111927685	C	A	100	PASS	AC=1207;AF=0.241014;AN=5008;NS=2504;DP=17188;EAS_AF=0.2421;AMR_AF=0.1066;AFR_AF=0.2897;EUR_AF=0.2147;SAS_AF=0.2965;AA=c|||;VT=SNP
11	45934117	rs11038709	C	T	100	PASS	AC=2081;AF=0.415535;AN=5008;NS=2504;DP=17198;EAS_AF=0.2202;AMR_AF=0.5548;AFR_AF=0.1566;EUR_AF=0.7058;SAS_AF=0.5695;AA=c|||;VT=SNP
11	45934697	rs4505038	T	G	100	PASS	AC=1873;AF=0.374002;AN=5008;NS=2504;DP=15245;EAS_AF=0.2173;AMR_AF=0.5317;AFR_AF=0.0545;EUR_AF=0.7018;SAS_AF=0.5184;AA=T|||;VT=SNP
11	45934889	rs72902484	G	A	100	PASS	AC=815;AF=0.16274;AN=5008;NS=2504;DP=15755;EAS_AF=0.2073;AMR_AF=0.0879;AFR_AF=0.0817;EUR_AF=0.2127;SAS_AF=0.228;AA=G|||;VT=SNP
11	45935253	rs2271845	C	T	100	PASS	AC=1899;AF=0.379193;AN=5008;NS=2504;DP=16904;EAS_AF=0.2123;AMR_AF=0.5346;AFR_AF=0.084;EUR_AF=0.6988;SAS_AF=0.5112;AA=C|||;VT=SNP
11	45935384	rs1132349	A	G	100	PASS	AC=3451;AF=0.689097;AN=5008;NS=2504;DP=16041;EAS_AF=0.4653;AMR_AF=0.6643;AFR_AF=0.559;EUR_AF=0.9215;SAS_AF=0.8742;AA=G|||;VT=SNP;EX_TARGET
11	45935689	rs35214605	C	G	100	PASS	AC=43;AF=0.00858626;AN=5008;NS=2504;DP=17240;EAS_AF=0;AMR_AF=0.0115;AFR_AF=0;EUR_AF=0.0258;SAS_AF=0.0092;AA=C|||;VT=SNP;EX_TARGET
11	45936035	rs3802758	G	A	100	PASS	AC=3430;AF=0.684904;AN=5008;NS=2504;DP=17980;EAS_AF=0.4653;AMR_AF=0.6628;AFR_AF=0.5537;EUR_AF=0.9145;SAS_AF=0.8681;AA=A|||;VT=SNP;EX_TARGET
11	45936817	rs939108	G	C	100	PASS	AC=3436;AF=0.686102;AN=5008;NS=2504;DP=22131;EAS_AF=0.4653;AMR_AF=0.6628;AFR_AF=0.5507;EUR_AF=0.9215;SAS_AF=0.8712;AA=C|||;VT=SNP
11	45937306	rs11553094	C	T	100	PASS	AC=66;AF=0.0131789;AN=5008;NS=2504;DP=19489;EAS_AF=0;AMR_AF=0.0259;AFR_AF=0.0008;EUR_AF=0.0308;SAS_AF=0.0164;AA=C|||;VT=SNP;EX_TARGET
11	45938308	rs2001591	C	T	100	PASS	AC=814;AF=0.16254;AN=5008;NS=2504;DP=21170;EAS_AF=0.2103;AMR_AF=0.0865;AFR_AF=0.0787;EUR_AF=0.2137;SAS_AF=0.228;AA=C|||;VT=SNP
11	45938872	rs12417410	T	A	100	PASS	AC=138;AF=0.0275559;AN=5008;NS=2504;DP=18232;EAS_AF=0;AMR_AF=0.0389;AFR_AF=0.0038;EUR_AF=0.0765;SAS_AF=0.0297;AA=T|||;VT=SNP
11	45940019	rs11553093	A	G	100	PASS	AC=145;AF=0.0289537;AN=5008;NS=2504;DP=16542;EAS_AF=0;AMR_AF=0.0634;AFR_AF=0.0053;EUR_AF=0.0845;SAS_AF=0.0092;AA=A|||;VT=SNP
11	45941844	rs7115790	G	C	100	PASS	AC=3440;AF=0.686901;AN=5008;NS=2504;DP=18628;EAS_AF=0.4653;AMR_AF=0.6614;AFR_AF=0.5537;EUR_AF=0.9215;SAS_AF=0.8722;AA=C|||;VT=SNP
11	45942995	rs10838530	T	G	100	PASS	AC=3232;AF=0.645367;AN=5008;NS=2504;DP=20923;EAS_AF=0.4296;AMR_AF=0.6556;AFR_AF=0.4773;EUR_AF=0.9215;SAS_AF=0.8037;AA=G|||;VT=SNP
11	45943129	rs12804463	C	T	100	PASS	AC=155;AF=0.0309505;AN=5008;NS=2504;DP=19686;EAS_AF=0;AMR_AF=0.0461;AFR_AF=0.0045;EUR_AF=0.1113;SAS_AF=0.0051;AA=C|||;VT=SNP
11	45943436	rs147707585	T	G	100	PASS	AC=29;AF=0.00579073;AN=5008;NS=2504;DP=16552;EAS_AF=0;AMR_AF=0.0043;AFR_AF=0.0023;EUR_AF=0.0209;SAS_AF=0.002;AA=T|||;VT=SNP
11	45944029	rs7109981	T	G	100	PASS	AC=3440;AF=0.686901;AN=5008;NS=2504;DP=9820;EAS_AF=0.4653;AMR_AF=0.6614;AFR_AF=0.556;EUR_AF=0.9225;SAS_AF=0.8681;AA=G|||;VT=SNP
11	45944105	rs7124434	C	G	100	PASS	AC=3443;AF=0.6875;AN=5008;NS=2504;DP=8565;EAS_AF=0.4653;AMR_AF=0.6614;AFR_AF=0.556;EUR_AF=0.9245;SAS_AF=0.8691;AA=G|||;VT=SNP
11	45944108	rs7124323	A	G	100	PASS	AC=3443;AF=0.6875;AN=5008;NS=2504;DP=8809;EAS_AF=0.4653;AMR_AF=0.6614;AFR_AF=0.556;EUR_AF=0.9245;SAS_AF=0.8691;AA=G|||;VT=SNP
11	45944161	rs55884539	C	A	100	PASS	AC=1911;AF=0.381589;AN=5008;NS=2504;DP=9042;EAS_AF=0.2093;AMR_AF=0.5346;AFR_AF=0.0923;EUR_AF=0.6998;SAS_AF=0.5143;AA=C|||;VT=SNP
11	45944985	rs113938769	A	G	100	PASS	AC=801;AF=0.159944;AN=5008;NS=2504;DP=14501;EAS_AF=0.2123;AMR_AF=0.085;AFR_AF=0.0764;EUR_AF=0.2127;SAS_AF=0.2178;AA=A|||;VT=SNP
11	45945837	rs10838531	C	T	100	PASS	AC=953;AF=0.190296;AN=5008;NS=2504;DP=15565;EAS_AF=0.5258;AMR_AF=0.2752;AFR_AF=0.1467;EUR_AF=0.0089;SAS_AF=0.0297;AA=C|||;VT=SNP;EX_TARGET
11	45945969	rs72902492	C	T	100	PASS	AC=773;AF=0.154353;AN=5008;NS=2504;DP=19131;EAS_AF=0.1825;AMR_AF=0.0836;AFR_AF=0.0779;EUR_AF=0.2097;SAS_AF=0.2219;AA=C|||;VT=SNP
11	45947104	rs61882482	G	A	100	PASS	AC=49;AF=0.00978435;AN=5008;NS=2504;DP=16681;EAS_AF=0;AMR_AF=0.0231;AFR_AF=0.0023;EUR_AF=0.0278;SAS_AF=0.002;AA=G|||;VT=SNP
11	45947137	rs4756041	G	A	100	PASS	AC=254;AF=0.0507188;AN=5008;NS=2504;DP=17915;EAS_AF=0;AMR_AF=0.0749;AFR_AF=0.0242;EUR_AF=0.1501;SAS_AF=0.0194;AA=G|||;VT=SNP
11	45947464	rs10838532	G	C	100	PASS	AC=815;AF=0.16274;AN=5008;NS=2504;DP=18956;EAS_AF=0.2093;AMR_AF=0.1729;AFR_AF=0.0371;EUR_AF=0.2425;SAS_AF=0.1953;AA=g|||;VT=SNP
11	45948498	rs111303112	G	C	100	PASS	AC=27;AF=0.00539137;AN=5008;NS=2504;DP=17928;EAS_AF=0;AMR_AF=0.0058;AFR_AF=0.0015;EUR_AF=0.0189;SAS_AF=0.002;AA=G|||;VT=SNP
11	45949201	rs884668	C	T	100	PASS	AC=3166;AF=0.632188;AN=5008;NS=2504;DP=20928;EAS_AF=0.6052;AMR_AF=0.7003;AFR_AF=0.5749;EUR_AF=0.7078;SAS_AF=0.6115;AA=C|||;VT=SNP
11	45949534	rs939105	C	T	100	PASS	AC=2926;AF=0.584265;AN=5008;NS=2504;DP=19228;EAS_AF=0.4038;AMR_AF=0.6326;AFR_AF=0.3419;EUR_AF=0.8996;SAS_AF=0.7393;AA=C|||;VT=SNP;EX_TARGET
11	45949746	rs11038714	A	C	100	PASS	AC=127;AF=0.0253594;AN=5008;NS=2504;DP=17859;EAS_AF=0;AMR_AF=0.0476;AFR_AF=0.003;EUR_AF=0.0636;SAS_AF=0.0266;AA=G|||;VT=SNP;EX_TARGET
11	45950146	rs141206902	C	G	100	PASS	AC=18;AF=0.00359425;AN=5008;NS=2504;DP=18615;EAS_AF=0;AMR_AF=0.0101;AFR_AF=0;EUR_AF=0.0109;SAS_AF=0;AA=C|||;VT=SNP;EX_TARGET
11	45950428	rs117263461	T	A	100	PASS	AC=46;AF=0.0091853;AN=5008;NS=2504;DP=15566;EAS_AF=0;AMR_AF=0.0115;AFR_AF=0.0015;EUR_AF=0.0298;SAS_AF=0.0061;AA=T|||;VT=SNP
11	45951306	rs10838533	T	C	100	PASS	AC=1956;AF=0.390575;AN=5008;NS=2504;DP=14749;EAS_AF=0.2083;AMR_AF=0.5288;AFR_AF=0.1392;EUR_AF=0.6521;SAS_AF=0.5511;AA=T|||;VT=SNP
11	45951743	rs61882483	G	A	100	PASS	AC=48;AF=0.00958466;AN=5008;NS=2504;DP=19802;EAS_AF=0;AMR_AF=0.0216;AFR_AF=0.0008;EUR_AF=0.0308;SAS_AF=0.001;AA=G|||;VT=SNP
11	45951851	rs80116517	C	T	100	PASS	AC=71;AF=0.0141773;AN=5008;NS=2504;DP=18894;EAS_AF=0;AMR_AF=0.0115;AFR_AF=0.0015;EUR_AF=0.0338;SAS_AF=0.0276;AA=C|||;VT=SNP
11	45952311	rs2863714	A	G	100	PASS	AC=4490;AF=0.896565;AN=5008;NS=2504;DP=15308;EAS_AF=0.998;AMR_AF=0.9352;AFR_AF=0.8033;EUR_AF=0.9056;SAS_AF=0.8814;AA=G|||;VT=SNP
11	45953104	rs74566099	G	A	100	PASS	AC=30;AF=0.00599042;AN=5008;NS=2504;DP=21076;EAS_AF=0;AMR_AF=0.0043;AFR_AF=0.0015;EUR_AF=0.0239;SAS_AF=0.001;AA=G|||;VT=SNP
11	45954960	rs189712482	C	A	100	PASS	AC=14;AF=0.00279553;AN=5008;NS=2504;DP=17045;EAS_AF=0;AMR_AF=0.0043;AFR_AF=0;EUR_AF=0.0109;SAS_AF=0;AA=C|||;VT=SNP
11	45956853	rs117278384	C	T	100	PASS	AC=40;AF=0.00798722;AN=5008;NS=2504;DP=20323;EAS_AF=0.002;AMR_AF=0.0014;AFR_AF=0.0015;EUR_AF=0.0189;SAS_AF=0.0164;AA=C|||;VT=SNP
11	45957478	rs4756042	A	G	100	PASS	AC=4430;AF=0.884585;AN=5008;NS=2504;DP=17333;EAS_AF=0.998;AMR_AF=0.9323;AFR_AF=0.764;EUR_AF=0.9026;SAS_AF=0.8783;AA=G|||;VT=SNP
11	45957611	rs10838535	T	C	100	PASS	AC=2146;AF=0.428514;AN=5008;NS=2504;DP=17661;EAS_AF=0.2302;AMR_AF=0.5375;AFR_AF=0.2579;EUR_AF=0.6521;SAS_AF=0.5562;AA=T|||;VT=SNP
11	45958444	rs11038716	G	A	100	PASS	AC=669;AF=0.133586;AN=5008;NS=2504;DP=15712;EAS_AF=0.1726;AMR_AF=0.0865;AFR_AF=0.0076;EUR_AF=0.2157;SAS_AF=0.2127;AA=G|||;VT=SNP
11	45958637	rs7934681	G	A	100	PASS	AC=4395;AF=0.877596;AN=5008;NS=2504;DP=21484;EAS_AF=0.998;AMR_AF=0.9294;AFR_AF=0.7322;EUR_AF=0.9026;SAS_AF=0.8875;AA=G|||;VT=SNP
11	45958648	rs7934572	C	G	100	PASS	AC=4432;AF=0.884984;AN=5008;NS=2504;DP=20811;EAS_AF=0.998;AMR_AF=0.9323;AFR_AF=0.7587;EUR_AF=0.9026;SAS_AF=0.8875;AA=G|||;VT=SNP
11	45959062	rs4756043	G	A	100	PASS	AC=4395;AF=0.877596;AN=5008;NS=2504;DP=16296;EAS_AF=0.998;AMR_AF=0.9294;AFR_AF=0.7322;EUR_AF=0.9026;SAS_AF=0.8875;AA=G|||;VT=SNP
11	45959669	rs10742773	C	T	100	PASS	AC=4348;AF=0.868211;AN=5008;NS=2504;DP=15575;EAS_AF=0.998;AMR_AF=0.9265;AFR_AF=0.6989;EUR_AF=0.9016;SAS_AF=0.8875;AA=C|||;VT=SNP;EX_TARGET
11	45961114	rs4756044	A	C	100	PASS	AC=1905;AF=0.380391;AN=5008;NS=2504;DP=16054;EAS_AF=0.7321;AMR_AF=0.3818;AFR_AF=0.2897;EUR_AF=0.2465;SAS_AF=0.2771;AA=A|||;VT=SNP
11	45964735	rs137946119	G	A	100	PASS	AC=24;AF=0.00479233;AN=5008;NS=2504;DP=14777;EAS_AF=0;AMR_AF=0.013;AFR_AF=0.0008;EUR_AF=0.0139;SAS_AF=0;AA=G|||;VT=SNP
11	45964993	rs7108028	A	C	100	PASS	AC=1967;AF=0.392772;AN=5008;NS=2504;DP=16538;EAS_AF=0.2282;AMR_AF=0.5274;AFR_AF=0.1362;EUR_AF=0.6521;SAS_AF=0.547;AA=A|||;VT=SNP
11	45965129	rs7108186	A	C	100	PASS	AC=1971;AF=0.39357;AN=5008;NS=2504;DP=19944;EAS_AF=0.2312;AMR_AF=0.5274;AFR_AF=0.1369;EUR_AF=0.6521;SAS_AF=0.547;AA=A|||;VT=SNP
11	45968020	rs139743387	C	T	100	PASS	AC=79;AF=0.0157748;AN=5008;NS=2504;DP=16288;EAS_AF=0.001;AMR_AF=0.0202;AFR_AF=0.0015;EUR_AF=0.0408;SAS_AF=0.0215;AA=C|||;VT=SNP
11	45968506	rs118097121	C	T	100	PASS	AC=24;AF=0.00479233;AN=5008;NS=2504;DP=19713;EAS_AF=0;AMR_AF=0.013;AFR_AF=0.0008;EUR_AF=0.0139;SAS_AF=0;AA=C|||;VT=SNP
11	45968661	rs11038720	A	T	100	PASS	AC=2133;AF=0.425919;AN=5008;NS=2504;DP=20494;EAS_AF=0.2292;AMR_AF=0.536;AFR_AF=0.2549;EUR_AF=0.6521;SAS_AF=0.5491;AA=A|||;VT=SNP
11	45970084	rs2959103	T	C	100	PASS	AC=4432;AF=0.884984;AN=5008;NS=2504;DP=20673;EAS_AF=0.998;AMR_AF=0.9323;AFR_AF=0.7587;EUR_AF=0.9026;SAS_AF=0.8875;AA=C|||;VT=SNP
11	45971180	rs117675627	A	T	100	PASS	AC=48;AF=0.00958466;AN=5008;NS=2504;DP=21386;EAS_AF=0;AMR_AF=0.0115;AFR_AF=0;EUR_AF=0.0308;SAS_AF=0.0092;AA=A|||;VT=SNP
11	45972708	rs75069630	T	G	100	PASS	AC=10;AF=0.00199681;AN=5008;NS=2504;DP=20299;EAS_AF=0;AMR_AF=0.0029;AFR_AF=0;EUR_AF=0.005;SAS_AF=0.0031;AA=T|||;VT=SNP
11	45972868	rs2959096	C	G	100	PASS	AC=4424;AF=0.883387;AN=5008;NS=2504;DP=18065;EAS_AF=0.998;AMR_AF=0.928;AFR_AF=0.7564;EUR_AF=0.9006;SAS_AF=0.8875;AA=G|||;VT=SNP
11	45973461	rs2860376	T	G	100	PASS	AC=4389;AF=0.876398;AN=5008;NS=2504;DP=15233;EAS_AF=0.998;AMR_AF=0.9251;AFR_AF=0.7315;EUR_AF=0.9006;SAS_AF=0.8875;AA=G|||;VT=SNP
11	45974643	rs1996573	C	G	100	PASS	AC=1898;AF=0.378994;AN=5008;NS=2504;DP=18609;EAS_AF=0.7341;AMR_AF=0.3775;AFR_AF=0.2874;EUR_AF=0.2445;SAS_AF=0.2761;AA=C|||;VT=SNP
11	45975130	rs3736508	C	T	100	PASS	AC=844;AF=0.16853;AN=5008;NS=2504;DP=16905;EAS_AF=0.5585;AMR_AF=0.2695;AFR_AF=0.003;EUR_AF=0.0278;SAS_AF=0.0634;AA=C|||;VT=SNP;EX_TARGET
11	45975597	rs2959102	G	C	100	PASS	AC=1953;AF=0.389976;AN=5008;NS=2504;DP=17926;EAS_AF=0.2272;AMR_AF=0.5259;AFR_AF=0.1271;EUR_AF=0.6521;SAS_AF=0.547;AA=G|||;VT=SNP
11	45975775	rs4756045	C	T	100	PASS	AC=1897;AF=0.378794;AN=5008;NS=2504;DP=17517;EAS_AF=0.7341;AMR_AF=0.3775;AFR_AF=0.2867;EUR_AF=0.2445;SAS_AF=0.2761;AA=c|||;VT=SNP
11	45976260	rs939106	A	C	100	PASS	AC=4385;AF=0.875599;AN=5008;NS=2504;DP=18597;EAS_AF=0.998;AMR_AF=0.9236;AFR_AF=0.7292;EUR_AF=0.9006;SAS_AF=0.8875;AA=A|||;VT=SNP
11	45977339	rs2945997	G	A	100	PASS	AC=1953;AF=0.389976;AN=5008;NS=2504;DP=17476;EAS_AF=0.2272;AMR_AF=0.5245;AFR_AF=0.1278;EUR_AF=0.6521;SAS_AF=0.547;AA=G|||;VT=SNP
11	45977545	rs117116727	G	A	100	PASS	AC=45;AF=0.00898562;AN=5008;NS=2504;DP=19355;EAS_AF=0;AMR_AF=0.0115;AFR_AF=0.0015;EUR_AF=0.0288;SAS_AF=0.0061;AA=G|||;VT=SNP
11	45977590	rs10742774	A	C	100	PASS	AC=1898;AF=0.378994;AN=5008;NS=2504;DP=18762;EAS_AF=0.7341;AMR_AF=0.3775;AFR_AF=0.2874;EUR_AF=0.2445;SAS_AF=0.2761;AA=A|||;VT=SNP
11	45977617	rs2945998	C	G	100	PASS	AC=4386;AF=0.875799;AN=5008;NS=2504;DP=18994;EAS_AF=0.998;AMR_AF=0.9236;AFR_AF=0.73;EUR_AF=0.9006;SAS_AF=0.8875;AA=C|||;VT=SNP
11	45979463	rs137925093	A	G	100	PASS	AC=50;AF=0.00998403;AN=5008;NS=2504;DP=15873;EAS_AF=0;AMR_AF=0.0231;AFR_AF=0.0008;EUR_AF=0.0298;SAS_AF=0.0031;AA=A|||;VT=SNP
11	45979683	rs117109731	G	A	100	PASS	AC=132;AF=0.0263578;AN=5008;NS=2504;DP=13505;EAS_AF=0.002;AMR_AF=0.0216;AFR_AF=0.003;EUR_AF=0.0408;SAS_AF=0.0716;AA=G|||;VT=SNP
11	45979892	rs11038723	T	C	100	PASS	AC=2170;AF=0.433307;AN=5008;NS=2504;DP=8017;EAS_AF=0.7708;AMR_AF=0.389;AFR_AF=0.4168;EUR_AF=0.2465;SAS_AF=0.3313;AA=T|||;VT=SNP
11	45980841	rs76999280	A	G	100	PASS	AC=13;AF=0.00259585;AN=5008;NS=2504;DP=17674;EAS_AF=0;AMR_AF=0.0072;AFR_AF=0;EUR_AF=0.008;SAS_AF=0;AA=A|||;VT=SNP
11	45982349	rs61882501	C	T	100	PASS	AC=48;AF=0.00958466;AN=5008;NS=2504;DP=18649;EAS_AF=0;AMR_AF=0.0086;AFR_AF=0.0023;EUR_AF=0.0288;SAS_AF=0.0102;AA=c|||;VT=SNP
11	45982351	rs939107	A	G	100	PASS	AC=2171;AF=0.433506;AN=5008;NS=2504;DP=18352;EAS_AF=0.7718;AMR_AF=0.389;AFR_AF=0.416;EUR_AF=0.2465;SAS_AF=0.3323;AA=A|||;VT=SNP
11	45982632	rs1401420	G	C	100	PASS	AC=4428;AF=0.884185;AN=5008;NS=2504;DP=18712;EAS_AF=0.998;AMR_AF=0.9265;AFR_AF=0.7602;EUR_AF=0.9006;SAS_AF=0.8875;AA=C|||;VT=SNP
11	45982957	rs2945999	T	G	100	PASS	AC=1991;AF=0.397564;AN=5008;NS=2504;DP=18215;EAS_AF=0.2024;AMR_AF=0.5288;AFR_AF=0.1762;EUR_AF=0.6501;SAS_AF=0.545;AA=T|||;VT=SNP
11	45983048	rs2946000	G	A	100	PASS	AC=4386;AF=0.875799;AN=5008;NS=2504;DP=18712;EAS_AF=0.998;AMR_AF=0.9236;AFR_AF=0.73;EUR_AF=0.9006;SAS_AF=0.8875;AA=A|||;VT=SNP
11	45983385	rs10769176	T	C	100	PASS	AC=1899;AF=0.379193;AN=5008;NS=2504;DP=20350;EAS_AF=0.7341;AMR_AF=0.379;AFR_AF=0.2867;EUR_AF=0.2455;SAS_AF=0.2761;AA=T|||;VT=SNP
11	45983969	rs2959087	A	C	100	PASS	AC=1951;AF=0.389577;AN=5008;NS=2504;DP=20223;EAS_AF=0.2272;AMR_AF=0.5245;AFR_AF=0.1271;EUR_AF=0.6511;SAS_AF=0.547;AA=A|||;VT=SNP
11	45984400	rs10769177	T	C	100	PASS	AC=4424;AF=0.883387;AN=5008;NS=2504;DP=12271;EAS_AF=0.998;AMR_AF=0.9265;AFR_AF=0.7572;EUR_AF=0.9006;SAS_AF=0.8875;AA=T|||;VT=SNP
11	45984698	rs2959088	C	T	100	PASS	AC=4424;AF=0.883387;AN=5008;NS=2504;DP=11532;EAS_AF=0.998;AMR_AF=0.9265;AFR_AF=0.7572;EUR_AF=0.9006;SAS_AF=0.8875;AA=T|||;VT=SNP
11	45984944	rs2959089	T	C	100	PASS	AC=4424;AF=0.883387;AN=5008;NS=2504;DP=9519;EAS_AF=0.998;AMR_AF=0.9265;AFR_AF=0.7572;EUR_AF=0.9006;SAS_AF=0.8875;AA=C|||;VT=SNP
11	45987634	rs2946001	G	A	100	PASS	AC=1950;AF=0.389377;AN=5008;NS=2504;DP=18912;EAS_AF=0.2252;AMR_AF=0.5259;AFR_AF=0.1271;EUR_AF=0.6511;SAS_AF=0.547;AA=G|||;VT=SNP
11	45987895	rs2946002	A	G	100	PASS	AC=4424;AF=0.883387;AN=5008;NS=2504;DP=19854;EAS_AF=0.998;AMR_AF=0.9265;AFR_AF=0.7572;EUR_AF=0.9006;SAS_AF=0.8875;AA=G|||;VT=SNP
11	45988236	rs3107239	C	T	100	PASS	AC=4424;AF=0.883387;AN=5008;NS=2504;DP=17912;EAS_AF=0.998;AMR_AF=0.9265;AFR_AF=0.7572;EUR_AF=0.9006;SAS_AF=0.8875;AA=T|||;VT=SNP
11	45988409	rs113249459	C	A	100	PASS	AC=92;AF=0.0183706;AN=5008;NS=2504;DP=15144;EAS_AF=0.003;AMR_AF=0.013;AFR_AF=0.0015;EUR_AF=0.0348;SAS_AF=0.044;AA=C|||;VT=SNP
11	45988681	rs117706643	A	G	100	PASS	AC=16;AF=0.00319489;AN=5008;NS=2504;DP=17439;EAS_AF=0;AMR_AF=0.0029;AFR_AF=0;EUR_AF=0.0139;SAS_AF=0;AA=A|||;VT=SNP
11	45989939	rs2959090	A	G	100	PASS	AC=1949;AF=0.389177;AN=5008;NS=2504;DP=9968;EAS_AF=0.2252;AMR_AF=0.5245;AFR_AF=0.1271;EUR_AF=0.6511;SAS_AF=0.547;AA=A|||;VT=SNP
11	45990857	rs2959091	G	A	100	PASS	AC=1950;AF=0.389377;AN=5008;NS=2504;DP=19353;EAS_AF=0.2262;AMR_AF=0.5245;AFR_AF=0.1271;EUR_AF=0.6511;SAS_AF=0.547;AA=G|||;VT=SNP
11	45991161	rs78316938	C	T	100	PASS	AC=230;AF=0.0459265;AN=5008;NS=2504;DP=19471;EAS_AF=0.0258;AMR_AF=0.0548;AFR_AF=0.003;EUR_AF=0.0825;SAS_AF=0.0808;AA=C|||;VT=SNP
11	45994419	rs1973721	T	C	100	PASS	AC=4424;AF=0.883387;AN=5008;NS=2504;DP=13378;EAS_AF=0.998;AMR_AF=0.9265;AFR_AF=0.7572;EUR_AF=0.9006;SAS_AF=0.8875;AA=C|||;VT=SNP
11	45994635	rs10838537	A	T	100	PASS	AC=4386;AF=0.875799;AN=5008;NS=2504;DP=13279;EAS_AF=0.998;AMR_AF=0.9236;AFR_AF=0.73;EUR_AF=0.9006;SAS_AF=0.8875;AA=A|||;VT=SNP
11	45996481	rs79492020	A	T	100	PASS	AC=843;AF=0.168331;AN=5008;NS=2504;DP=19289;EAS_AF=0.5615;AMR_AF=0.2666;AFR_AF=0.0038;EUR_AF=0.0268;SAS_AF=0.0613;AA=A|||;VT=SNP
11	45996870	rs181888920	A	C	100	PASS	AC=11;AF=0.00219649;AN=5008;NS=2504;DP=12446;EAS_AF=0;AMR_AF=0.0043;AFR_AF=0;EUR_AF=0.007;SAS_AF=0.001;AA=A|||;VT=SNP
11	45997514	rs2946003	T	C	100	PASS	AC=2217;AF=0.442692;AN=5008;NS=2504;DP=17776;EAS_AF=0.2272;AMR_AF=0.5346;AFR_AF=0.3139;EUR_AF=0.6531;SAS_AF=0.5573;AA=T|||;VT=SNP
11	45997648	rs7128184	C	T	100	PASS	AC=2171;AF=0.433506;AN=5008;NS=2504;DP=16809;EAS_AF=0.7708;AMR_AF=0.389;AFR_AF=0.4168;EUR_AF=0.2475;SAS_AF=0.3313;AA=C|||;VT=SNP
11	45997805	rs2946004	G	C	100	PASS	AC=1952;AF=0.389776;AN=5008;NS=2504;DP=17698;EAS_AF=0.2272;AMR_AF=0.5245;AFR_AF=0.1271;EUR_AF=0.6511;SAS_AF=0.5481;AA=G|||;VT=SNP
11	45998596	rs2860433	C	T	100	PASS	AC=4426;AF=0.883786;AN=5008;NS=2504;DP=16341;EAS_AF=0.998;AMR_AF=0.9265;AFR_AF=0.7587;EUR_AF=0.9006;SAS_AF=0.8875;AA=T|||;VT=SNP
11	46000530	rs79404237	A	T	100	PASS	AC=23;AF=0.00459265;AN=5008;NS=2504;DP=18357;EAS_AF=0;AMR_AF=0.0086;AFR_AF=0;EUR_AF=0.0119;SAS_AF=0.0051;AA=A|||;VT=SNP
11	46000592	rs10769178	G	C	100	PASS	AC=1090;AF=0.217652;AN=5008;NS=2504;DP=14560;EAS_AF=0.5615;AMR_AF=0.2867;AFR_AF=0.1762;EUR_AF=0.0298;SAS_AF=0.0634;AA=G|||;VT=SNP
11	46001000	rs139997788	C	T	100	PASS	AC=12;AF=0.00239617;AN=5008;NS=2504;DP=17921;EAS_AF=0;AMR_AF=0.0029;AFR_AF=0;EUR_AF=0.0099;SAS_AF=0;AA=C|||;VT=SNP
11	46001229	rs2946005	G	C	100	PASS	AC=4424;AF=0.883387;AN=5008;NS=2504;DP=20115;EAS_AF=0.998;AMR_AF=0.9265;AFR_AF=0.7572;EUR_AF=0.9006;SAS_AF=0.8875;AA=C|||;VT=SNP;EX_TARGET
11	46001779	rs11600515	G	C	100	PASS	AC=281;AF=0.0561102;AN=5008;NS=2504;DP=19161;EAS_AF=0;AMR_AF=0.072;AFR_AF=0.0136;EUR_AF=0.1769;SAS_AF=0.0358;AA=G|||;VT=SNP
11	46001787	rs117958458	A	G	100	PASS	AC=37;AF=0.00738818;AN=5008;NS=2504;DP=19188;EAS_AF=0;AMR_AF=0.013;AFR_AF=0;EUR_AF=0.0249;SAS_AF=0.0031;AA=A|||;VT=SNP
11	46001927	rs10444290	A	G	100	PASS	AC=76;AF=0.0151757;AN=5008;NS=2504;DP=21363;EAS_AF=0;AMR_AF=0.0245;AFR_AF=0.0023;EUR_AF=0.0348;SAS_AF=0.0215;AA=A|||;VT=SNP
11	46004763	rs2959095	G	A	100	PASS	AC=4424;AF=0.883387;AN=5008;NS=2504;DP=17750;EAS_AF=0.998;AMR_AF=0.9265;AFR_AF=0.7572;EUR_AF=0.9006;SAS_AF=0.8875;AA=A|||;VT=SNP
11	46005057	rs2946006	T	A	100	PASS	AC=4173;AF=0.833267;AN=5008;NS=2504;DP=19246;EAS_AF=0.995;AMR_AF=0.9121;AFR_AF=0.5885;EUR_AF=0.8966;SAS_AF=0.8763;AA=t|||;VT=SNP
11	46005804	rs61882503	A	G	100	PASS	AC=121;AF=0.0241613;AN=5008;NS=2504;DP=17884;EAS_AF=0;AMR_AF=0.0346;AFR_AF=0.003;EUR_AF=0.0557;SAS_AF=0.0378;AA=A|||;VT=SNP
11	46005829	rs1401421	A	G	100	PASS	AC=4425;AF=0.883586;AN=5008;NS=2504;DP=18456;EAS_AF=0.998;AMR_AF=0.9265;AFR_AF=0.7572;EUR_AF=0.9006;SAS_AF=0.8885;AA=A|||;VT=SNP
11	46006500	rs55945697	T	C	100	PASS	AC=4424;AF=0.883387;AN=5008;NS=2504;DP=20888;EAS_AF=0.998;AMR_AF=0.9265;AFR_AF=0.7572;EUR_AF=0.9006;SAS_AF=0.8875;AA=C|||;VT=SNP
11	46006737	rs1125291	G	A	100	PASS	AC=2175;AF=0.434305;AN=5008;NS=2504;DP=20284;EAS_AF=0.7708;AMR_AF=0.389;AFR_AF=0.4198;EUR_AF=0.2475;SAS_AF=0.3313;AA=G|||;VT=SNP
11	46007054	rs1125290	G	C	100	PASS	AC=2138;AF=0.426917;AN=5008;NS=2504;DP=18813;EAS_AF=0.2272;AMR_AF=0.5346;AFR_AF=0.2564;EUR_AF=0.6511;SAS_AF=0.5562;AA=G|||;VT=SNP
11	46007377	rs2959097	A	T	100	PASS	AC=4386;AF=0.875799;AN=5008;NS=2504;DP=16422;EAS_AF=0.998;AMR_AF=0.9236;AFR_AF=0.73;EUR_AF=0.9006;SAS_AF=0.8875;AA=A|||;VT=SNP
11	46008971	rs2946008	G	C	100	PASS	AC=4388;AF=0.876198;AN=5008;NS=2504;DP=17405;EAS_AF=0.998;AMR_AF=0.9236;AFR_AF=0.7315;EUR_AF=0.9006;SAS_AF=0.8875;AA=g|||;VT=SNP
11	46010088	rs78393756	A	T	100	PASS	AC=9;AF=0.00179712;AN=5008;NS=2504;DP=18393;EAS_AF=0;AMR_AF=0.0029;AFR_AF=0;EUR_AF=0.005;SAS_AF=0.002;AA=a|||;VT=SNP
11	46010417	rs2959098	G	C	100	PASS	AC=2116;AF=0.422524;AN=5008;NS=2504;DP=18617;EAS_AF=0.2272;AMR_AF=0.5346;AFR_AF=0.2549;EUR_AF=0.6511;SAS_AF=0.5358;AA=g|||;VT=SNP
11	46010847	rs12418498	G	A	100	PASS	AC=243;AF=0.0485224;AN=5008;NS=2504;DP=16212;EAS_AF=0;AMR_AF=0.0591;AFR_AF=0.0136;EUR_AF=0.1521;SAS_AF=0.0317;AA=g|||;VT=SNP
11	46011088	rs4756048	T	C	100	PASS	AC=4412;AF=0.88099;AN=5008;NS=2504;DP=7228;EAS_AF=0.998;AMR_AF=0.9265;AFR_AF=0.7572;EUR_AF=0.9006;SAS_AF=0.8753;AA=C|||;VT=SNP
11	46011408	rs7932895	A	G	100	PASS	AC=4412;AF=0.88099;AN=5008;NS=2504;DP=10198;EAS_AF=0.998;AMR_AF=0.9265;AFR_AF=0.7572;EUR_AF=0.9006;SAS_AF=0.8753;AA=G|||;VT=SNP
11	46011730	rs76202957	C	T	100	PASS	AC=40;AF=0.00798722;AN=5008;NS=2504;DP=15057;EAS_AF=0;AMR_AF=0.0058;AFR_AF=0.0023;EUR_AF=0.0288;SAS_AF=0.0041;AA=C|||;VT=SNP
11	46013350	rs61882506	C	G	100	PASS	AC=40;AF=0.00798722;AN=5008;NS=2504;DP=19189;EAS_AF=0;AMR_AF=0.0058;AFR_AF=0.0023;EUR_AF=0.0288;SAS_AF=0.0041;AA=C|||;VT=SNP
11	46013802	rs2959099	A	G	100	PASS	AC=2797;AF=0.558506;AN=5008;NS=2504;DP=16252;EAS_AF=0.7728;AMR_AF=0.4654;AFR_AF=0.6906;EUR_AF=0.3469;SAS_AF=0.4427;AA=G|||;VT=SNP
11	46014310	rs77314809	C	T	100	PASS	AC=127;AF=0.0253594;AN=5008;NS=2504;DP=19971;EAS_AF=0.001;AMR_AF=0.0821;AFR_AF=0.0008;EUR_AF=0.0258;SAS_AF=0.0429;AA=C|||;VT=SNP
11	46015106	rs2946009	G	A	100	PASS	AC=583;AF=0.116414;AN=5008;NS=2504;DP=18648;EAS_AF=0.002;AMR_AF=0.0735;AFR_AF=0.2428;EUR_AF=0.0994;SAS_AF=0.1115;AA=G|||;VT=SNP
11	46015138	rs2959100	C	G	100	PASS	AC=3437;AF=0.686302;AN=5008;NS=2504;DP=19127;EAS_AF=0.7956;AMR_AF=0.5519;AFR_AF=0.9675;EUR_AF=0.4443;SAS_AF=0.5378;AA=G|||;VT=SNP
11	46017895	rs11038739	A	T	100	PASS	AC=768;AF=0.153355;AN=5008;NS=2504;DP=21823;EAS_AF=0.1736;AMR_AF=0.0908;AFR_AF=0.0802;EUR_AF=0.2157;SAS_AF=0.2117;AA=A|||;VT=SNP
11	46018139	rs2959101	C	T	100	PASS	AC=3455;AF=0.689896;AN=5008;NS=2504;DP=21728;EAS_AF=0.8085;AMR_AF=0.5519;AFR_AF=0.9675;EUR_AF=0.4453;SAS_AF=0.5419;AA=T|||;VT=SNP
11	46018639	rs61882507	C	T	100	PASS	AC=496;AF=0.0990415;AN=5008;NS=2504;DP=18703;EAS_AF=0.002;AMR_AF=0.1153;AFR_AF=0.0182;EUR_AF=0.2485;SAS_AF=0.1431;AA=C|||;VT=SNP
11	46020058	rs111868856	C	T	100	PASS	AC=55;AF=0.0109824;AN=5008;NS=2504;DP=18554;EAS_AF=0;AMR_AF=0.0058;AFR_AF=0.0015;EUR_AF=0.0348;SAS_AF=0.0143;AA=C|||;VT=SNP
11	46020138	rs61882508	G	A	100	PASS	AC=586;AF=0.117013;AN=5008;NS=2504;DP=15310;EAS_AF=0.002;AMR_AF=0.0735;AFR_AF=0.2428;EUR_AF=0.1014;SAS_AF=0.1125;AA=G|||;VT=SNP
11	46020583	rs186610024	G	T	100	PASS	AC=70;AF=0.0139776;AN=5008;NS=2504;DP=13887;EAS_AF=0;AMR_AF=0.0231;AFR_AF=0.0015;EUR_AF=0.0507;SAS_AF=0.001;AA=G|||;VT=SNP
11	46020909	rs79686965	A	G	100	PASS	AC=85;AF=0.0169728;AN=5008;NS=2504;DP=15412;EAS_AF=0;AMR_AF=0.0144;AFR_AF=0.0454;EUR_AF=0.0139;SAS_AF=0.001;AA=A|||;VT=SNP
11	46021656	rs16938429	G	T	100	PASS	AC=622;AF=0.124201;AN=5008;NS=2504;DP=22056;EAS_AF=0.002;AMR_AF=0.0764;AFR_AF=0.27;EUR_AF=0.0994;SAS_AF=0.1125;AA=T|||;VT=SNP
11	46021706	rs17787304	G	A	100	PASS	AC=248;AF=0.0495208;AN=5008;NS=2504;DP=21732;EAS_AF=0.0357;AMR_AF=0.0519;AFR_AF=0.003;EUR_AF=0.0825;SAS_AF=0.091;AA=G|||;VT=SNP
11	46022070	rs61882509	C	T	100	PASS	AC=619;AF=0.123602;AN=5008;NS=2504;DP=19043;EAS_AF=0.002;AMR_AF=0.0764;AFR_AF=0.2685;EUR_AF=0.0994;SAS_AF=0.1115;AA=T|||;VT=SNP
11	46023153	rs61882510	G	A	100	PASS	AC=583;AF=0.116414;AN=5008;NS=2504;DP=19699;EAS_AF=0.002;AMR_AF=0.0735;AFR_AF=0.2428;EUR_AF=0.0994;SAS_AF=0.1115;AA=G|||;VT=SNP
11	46024076	rs7350495	G	A	100	PASS	AC=2793;AF=0.557708;AN=5008;NS=2504;DP=17470;EAS_AF=0.7718;AMR_AF=0.4654;AFR_AF=0.6906;EUR_AF=0.3469;SAS_AF=0.4397;AA=G|||;VT=SNP
11	46024183	rs7950336	T	C	100	PASS	AC=2796;AF=0.558307;AN=5008;NS=2504;DP=16679;EAS_AF=0.7728;AMR_AF=0.4654;AFR_AF=0.6906;EUR_AF=0.3469;SAS_AF=0.4417;AA=C|||;VT=SNP
11	46024216	rs6485654	T	A	100	PASS	AC=2170;AF=0.433307;AN=5008;NS=2504;DP=16087;EAS_AF=0.7708;AMR_AF=0.389;AFR_AF=0.4168;EUR_AF=0.2475;SAS_AF=0.3303;AA=T|||;VT=SNP
11	46024355	rs7935308	A	T	100	PASS	AC=3055;AF=0.610024;AN=5008;NS=2504;DP=16093;EAS_AF=0.7728;AMR_AF=0.4755;AFR_AF=0.8729;EUR_AF=0.3489;SAS_AF=0.4509;AA=T|||;VT=SNP
11	46024783	rs10769179	C	T	100	PASS	AC=2175;AF=0.434305;AN=5008;NS=2504;DP=14525;EAS_AF=0.7708;AMR_AF=0.389;AFR_AF=0.4206;EUR_AF=0.2475;SAS_AF=0.3303;AA=C|||;VT=SNP
11	46025958	rs72904359	T	C	100	PASS	AC=73;AF=0.0145767;AN=5008;NS=2504;DP=16990;EAS_AF=0;AMR_AF=0.0231;AFR_AF=0.0015;EUR_AF=0.0537;SAS_AF=0.001;AA=T|||;VT=SNP
11	46026335	rs61882511	T	C	100	PASS	AC=583;AF=0.116414;AN=5008;NS=2504;DP=18744;EAS_AF=0.002;AMR_AF=0.0735;AFR_AF=0.2428;EUR_AF=0.0994;SAS_AF=0.1115;AA=T|||;VT=SNP
11	46027176	rs7926314	G	T	100	PASS	AC=2170;AF=0.433307;AN=5008;NS=2504;DP=16827;EAS_AF=0.7708;AMR_AF=0.389;AFR_AF=0.4168;EUR_AF=0.2475;SAS_AF=0.3303;AA=G|||;VT=SNP
11	46027721	rs4301763	T	C	100	PASS	AC=124;AF=0.0247604;AN=5008;NS=2504;DP=15994;EAS_AF=0;AMR_AF=0.0461;AFR_AF=0.003;EUR_AF=0.0606;SAS_AF=0.0276;AA=T|||;VT=SNP
11	46028281	rs11038742	G	T	100	PASS	AC=666;AF=0.132987;AN=5008;NS=2504;DP=19799;EAS_AF=0.1736;AMR_AF=0.0865;AFR_AF=0.0068;EUR_AF=0.2137;SAS_AF=0.2117;AA=G|||;VT=SNP
11	46028684	rs11827687	C	T	100	PASS	AC=585;AF=0.116813;AN=5008;NS=2504;DP=19397;EAS_AF=0.002;AMR_AF=0.0735;AFR_AF=0.2443;EUR_AF=0.0994;SAS_AF=0.1115;AA=c|||;VT=SNP
11	46028873	rs11820877	T	C	100	PASS	AC=570;AF=0.113818;AN=5008;NS=2504;DP=18138;EAS_AF=0.002;AMR_AF=0.072;AFR_AF=0.2352;EUR_AF=0.0984;SAS_AF=0.1104;AA=T|||;VT=SNP
11	46029049	rs140273453	G	C	100	PASS	AC=233;AF=0.0465256;AN=5008;NS=2504;DP=14730;EAS_AF=0.0278;AMR_AF=0.0519;AFR_AF=0.003;EUR_AF=0.0835;SAS_AF=0.0828;AA=G|||;VT=SNP
11	46029542	rs12801668	C	A	100	PASS	AC=23;AF=0.00459265;AN=5008;NS=2504;DP=18505;EAS_AF=0;AMR_AF=0.0086;AFR_AF=0;EUR_AF=0.0119;SAS_AF=0.0051;AA=C|||;VT=SNP
11	46029826	rs11038743	T	A	100	PASS	AC=768;AF=0.153355;AN=5008;NS=2504;DP=20871;EAS_AF=0.1736;AMR_AF=0.0908;AFR_AF=0.0802;EUR_AF=0.2157;SAS_AF=0.2117;AA=T|||;VT=SNP
11	46032931	rs4237659	T	C	100	PASS	AC=2177;AF=0.434704;AN=5008;NS=2504;DP=18149;EAS_AF=0.7708;AMR_AF=0.389;AFR_AF=0.4221;EUR_AF=0.2475;SAS_AF=0.3303;AA=T|||;VT=SNP
11	46032971	rs61652532	T	C	100	PASS	AC=640;AF=0.127796;AN=5008;NS=2504;DP=18307;EAS_AF=0.0149;AMR_AF=0.0764;AFR_AF=0.27;EUR_AF=0.1014;SAS_AF=0.1155;AA=C|||;VT=SNP
11	46033088	rs61882513	T	C	100	PASS	AC=583;AF=0.116414;AN=5008;NS=2504;DP=19568;EAS_AF=0.002;AMR_AF=0.0735;AFR_AF=0.2428;EUR_AF=0.0994;SAS_AF=0.1115;AA=T|||;VT=SNP
11	46033104	rs17787346	T	C	100	PASS	AC=253;AF=0.0505192;AN=5008;NS=2504;DP=20044;EAS_AF=0.0357;AMR_AF=0.0548;AFR_AF=0.003;EUR_AF=0.0845;SAS_AF=0.092;AA=T|||;VT=SNP
11	46033649	rs4144718	A	G	100	PASS	AC=3056;AF=0.610224;AN=5008;NS=2504;DP=20206;EAS_AF=0.7728;AMR_AF=0.4755;AFR_AF=0.8729;EUR_AF=0.3489;SAS_AF=0.4519;AA=G|||;VT=SNP
11	46033703	rs150956438	G	A	100	PASS	AC=13;AF=0.00259585;AN=5008;NS=2504;DP=21742;EAS_AF=0;AMR_AF=0.0029;AFR_AF=0;EUR_AF=0.0099;SAS_AF=0.001;AA=G|||;VT=SNP
11	46034595	rs140571781	C	A	100	PASS	AC=34;AF=0.00678914;AN=5008;NS=2504;DP=18153;EAS_AF=0.001;AMR_AF=0.0014;AFR_AF=0.0015;EUR_AF=0.0179;SAS_AF=0.0123;AA=C|||;VT=SNP
11	46035020	rs61882514	A	C	100	PASS	AC=621;AF=0.124002;AN=5008;NS=2504;DP=20228;EAS_AF=0.002;AMR_AF=0.0764;AFR_AF=0.27;EUR_AF=0.0994;SAS_AF=0.1115;AA=A|||;VT=SNP
11	46035466	rs4237660	T	C	100	PASS	AC=3053;AF=0.609625;AN=5008;NS=2504;DP=18309;EAS_AF=0.7728;AMR_AF=0.4784;AFR_AF=0.8699;EUR_AF=0.3489;SAS_AF=0.4509;AA=t|||;VT=SNP
11	46035617	rs61882534	A	G	100	PASS	AC=621;AF=0.124002;AN=5008;NS=2504;DP=17672;EAS_AF=0.002;AMR_AF=0.0764;AFR_AF=0.27;EUR_AF=0.0994;SAS_AF=0.1115;AA=A|||;VT=SNP
11	46035750	rs6485655	G	C	100	PASS	AC=1125;AF=0.224641;AN=5008;NS=2504;DP=17602;EAS_AF=0.5605;AMR_AF=0.2867;AFR_AF=0.2035;EUR_AF=0.0298;SAS_AF=0.0634;AA=G|||;VT=SNP
11	46037861	rs7948502	A	G	100	PASS	AC=2177;AF=0.434704;AN=5008;NS=2504;DP=19931;EAS_AF=0.7708;AMR_AF=0.389;AFR_AF=0.4206;EUR_AF=0.2495;SAS_AF=0.3303;AA=A|||;VT=SNP
11	46038561	rs61882535	A	G	100	PASS	AC=623;AF=0.124401;AN=5008;NS=2504;DP=16807;EAS_AF=0.002;AMR_AF=0.0764;AFR_AF=0.2716;EUR_AF=0.0994;SAS_AF=0.1115;AA=G|||;VT=SNP
11	46038617	rs143956160	G	A	100	PASS	AC=78;AF=0.0155751;AN=5008;NS=2504;DP=17224;EAS_AF=0.001;AMR_AF=0.0187;AFR_AF=0.0008;EUR_AF=0.0288;SAS_AF=0.0348;AA=G|||;VT=SNP
11	46039950	rs61882536	A	G	100	PASS	AC=585;AF=0.116813;AN=5008;NS=2504;DP=16139;EAS_AF=0.002;AMR_AF=0.0735;AFR_AF=0.2443;EUR_AF=0.0994;SAS_AF=0.1115;AA=A|||;VT=SNP
11	46040015	rs72904370	G	C	100	PASS	AC=785;AF=0.156749;AN=5008;NS=2504;DP=16313;EAS_AF=0.1736;AMR_AF=0.0965;AFR_AF=0.0862;EUR_AF=0.2177;SAS_AF=0.2147;AA=C|||;VT=SNP
11	46040397	rs75056090	A	G	100	PASS	AC=34;AF=0.00678914;AN=5008;NS=2504;DP=19705;EAS_AF=0.001;AMR_AF=0.0014;AFR_AF=0.0015;EUR_AF=0.0179;SAS_AF=0.0123;AA=A|||;VT=SNP
11	46041220	rs117243792	G	A	100	PASS	AC=15;AF=0.00299521;AN=5008;NS=2504;DP=19760;EAS_AF=0;AMR_AF=0.0115;AFR_AF=0;EUR_AF=0.007;SAS_AF=0;AA=G|||;VT=SNP
11	46042718	rs73452216	T	C	100	PASS	AC=583;AF=0.116414;AN=5008;NS=2504;DP=17031;EAS_AF=0.002;AMR_AF=0.0706;AFR_AF=0.2443;EUR_AF=0.0994;SAS_AF=0.1115;AA=T|||;VT=SNP
11	46043747	rs10838541	T	C	100	PASS	AC=1904;AF=0.380192;AN=5008;NS=2504;DP=17702;EAS_AF=0.7361;AMR_AF=0.3775;AFR_AF=0.2874;EUR_AF=0.2485;SAS_AF=0.2761;AA=T|||;VT=SNP
11	46043775	rs117929980	G	C	100	PASS	AC=16;AF=0.00319489;AN=5008;NS=2504;DP=17536;EAS_AF=0;AMR_AF=0.0058;AFR_AF=0;EUR_AF=0.0119;SAS_AF=0;AA=G|||;VT=SNP
11	46044592	rs10838542	G	A	100	PASS	AC=1051;AF=0.209864;AN=5008;NS=2504;DP=17368;EAS_AF=0.5605;AMR_AF=0.2781;AFR_AF=0.1551;EUR_AF=0.0278;SAS_AF=0.0613;AA=G|||;VT=SNP
11	46045281	rs187683744	C	T	100	PASS	AC=20;AF=0.00399361;AN=5008;NS=2504;DP=18443;EAS_AF=0;AMR_AF=0.0029;AFR_AF=0;EUR_AF=0.0179;SAS_AF=0;AA=C|||;VT=SNP
11	46045701	rs71491887	C	T	100	PASS	AC=46;AF=0.0091853;AN=5008;NS=2504;DP=18461;EAS_AF=0;AMR_AF=0.0173;AFR_AF=0;EUR_AF=0.0278;SAS_AF=0.0061;AA=C|||;VT=SNP
11	46046329	rs61882538	T	C	100	PASS	AC=621;AF=0.124002;AN=5008;NS=2504;DP=18911;EAS_AF=0.002;AMR_AF=0.0735;AFR_AF=0.2716;EUR_AF=0.0994;SAS_AF=0.1115;AA=t|||;VT=SNP
11	46047130	rs7950391	T	C	100	PASS	AC=2180;AF=0.435304;AN=5008;NS=2504;DP=18485;EAS_AF=0.7708;AMR_AF=0.389;AFR_AF=0.4213;EUR_AF=0.2505;SAS_AF=0.3313;AA=T|||;VT=SNP
11	46047864	rs11038745	T	C	100	PASS	AC=2796;AF=0.558307;AN=5008;NS=2504;DP=17597;EAS_AF=0.7698;AMR_AF=0.4625;AFR_AF=0.6914;EUR_AF=0.3499;SAS_AF=0.4427;AA=C|||;VT=SNP
11	46048240	rs117847116	T	C	100	PASS	AC=43;AF=0.00858626;AN=5008;NS=2504;DP=19139;EAS_AF=0;AMR_AF=0.0058;AFR_AF=0.0015;EUR_AF=0.0298;SAS_AF=0.0072;AA=T|||;VT=SNP
11	46048384	rs56852527	C	T	100	PASS	AC=771;AF=0.153954;AN=5008;NS=2504;DP=18971;EAS_AF=0.1726;AMR_AF=0.0908;AFR_AF=0.0809;EUR_AF=0.2187;SAS_AF=0.2117;AA=C|||;VT=SNP
11	46050361	rs12277800	C	T	100	PASS	AC=2171;AF=0.433506;AN=5008;NS=2504;DP=18082;EAS_AF=0.7708;AMR_AF=0.389;AFR_AF=0.4153;EUR_AF=0.2495;SAS_AF=0.3313;AA=C|||;VT=SNP
11	46050700	rs78990218	C	T	100	PASS	AC=77;AF=0.0153754;AN=5008;NS=2504;DP=18643;EAS_AF=0;AMR_AF=0.0144;AFR_AF=0.0015;EUR_AF=0.0338;SAS_AF=0.0317;AA=C|||;VT=SNP
11	46051129	rs7130282	C	T	100	PASS	AC=585;AF=0.116813;AN=5008;NS=2504;DP=16877;EAS_AF=0.002;AMR_AF=0.0735;AFR_AF=0.2443;EUR_AF=0.0994;SAS_AF=0.1115;AA=C|||;VT=SNP
11	46051166	rs7130281	A	G	100	PASS	AC=2933;AF=0.585663;AN=5008;NS=2504;DP=14857;EAS_AF=0.7728;AMR_AF=0.4683;AFR_AF=0.7806;EUR_AF=0.3519;SAS_AF=0.453;AA=G|||;VT=SNP
11	46051457	rs17725424	T	C	100	PASS	AC=60;AF=0.0119808;AN=5008;NS=2504;DP=16926;EAS_AF=0.001;AMR_AF=0.0331;AFR_AF=0.0015;EUR_AF=0.0308;SAS_AF=0.0031;AA=T|||;VT=SNP
11	46051833	rs117289621	T	C	100	PASS	AC=11;AF=0.00219649;AN=5008;NS=2504;DP=17095;EAS_AF=0;AMR_AF=0.0014;AFR_AF=0;EUR_AF=0.0099;SAS_AF=0;AA=T|||;VT=SNP
11	46052575	rs16938437	C	T	100	PASS	AC=619;AF=0.123602;AN=5008;NS=2504;DP=19375;EAS_AF=0.002;AMR_AF=0.0764;AFR_AF=0.2685;EUR_AF=0.0994;SAS_AF=0.1115;AA=T|||;VT=SNP
11	46053348	rs61882539	G	A	100	PASS	AC=583;AF=0.116414;AN=5008;NS=2504;DP=18990;EAS_AF=0.002;AMR_AF=0.0735;AFR_AF=0.2428;EUR_AF=0.0994;SAS_AF=0.1115;AA=G|||;VT=SNP
11	46053760	rs61882540	A	T	100	PASS	AC=583;AF=0.116414;AN=5008;NS=2504;DP=14955;EAS_AF=0.002;AMR_AF=0.0735;AFR_AF=0.2428;EUR_AF=0.0994;SAS_AF=0.1115;AA=A|||;VT=SNP
11	46054563	rs61882541	G	A	100	PASS	AC=607;AF=0.121206;AN=5008;NS=2504;DP=15963;EAS_AF=0.002;AMR_AF=0.0778;AFR_AF=0.2451;EUR_AF=0.1093;SAS_AF=0.1196;AA=G|||;VT=SNP
11	46054619	rs61882542	T	C	100	PASS	AC=607;AF=0.121206;AN=5008;NS=2504;DP=15993;EAS_AF=0.002;AMR_AF=0.0778;AFR_AF=0.2451;EUR_AF=0.1093;SAS_AF=0.1196;AA=T|||;VT=SNP
11	46055904	rs4756051	C	G	100	PASS	AC=2032;AF=0.405751;AN=5008;NS=2504;DP=15001;EAS_AF=0.745;AMR_AF=0.3746;AFR_AF=0.4266;EUR_AF=0.1928;SAS_AF=0.2689;AA=C|||;VT=SNP
11	46056352	rs115749090	G	T	100	PASS	AC=155;AF=0.0309505;AN=5008;NS=2504;DP=18609;EAS_AF=0.0079;AMR_AF=0.0259;AFR_AF=0.0477;EUR_AF=0.0308;SAS_AF=0.0358;AA=G|||;VT=SNP
11	46057002	rs77931661	A	C	100	PASS	AC=463;AF=0.0924521;AN=5008;NS=2504;DP=19854;EAS_AF=0.002;AMR_AF=0.0562;AFR_AF=0.174;EUR_AF=0.0875;SAS_AF=0.1063;AA=A|||;VT=SNP
11	46057073	rs12364441	T	C	100	PASS	AC=656;AF=0.13099;AN=5008;NS=2504;DP=18689;EAS_AF=0.1498;AMR_AF=0.0807;AFR_AF=0.0802;EUR_AF=0.1829;SAS_AF=0.1626;AA=T|||;VT=SNP
11	46057427	rs7103299	C	T	100	PASS	AC=461;AF=0.0920527;AN=5008;NS=2504;DP=20783;EAS_AF=0.002;AMR_AF=0.0562;AFR_AF=0.174;EUR_AF=0.0875;SAS_AF=0.1043;AA=T|||;VT=SNP
11	46057783	rs144925907	G	C	100	PASS	AC=27;AF=0.00539137;AN=5008;NS=2504;DP=18314;EAS_AF=0;AMR_AF=0.0072;AFR_AF=0.0008;EUR_AF=0.0189;SAS_AF=0.002;AA=G|||;VT=SNP
11	46058240	rs11038747	T	C	100	PASS	AC=60;AF=0.0119808;AN=5008;NS=2504;DP=17398;EAS_AF=0;AMR_AF=0.0231;AFR_AF=0.0015;EUR_AF=0.0308;SAS_AF=0.0112;AA=T|||;VT=SNP
11	46059183	rs61882543	C	T	100	PASS	AC=463;AF=0.0924521;AN=5008;NS=2504;DP=9749;EAS_AF=0.002;AMR_AF=0.0562;AFR_AF=0.174;EUR_AF=0.0875;SAS_AF=0.1063;AA=C|||;VT=SNP
11	46059294	rs4755347	T	A	100	PASS	AC=1359;AF=0.271366;AN=5008;NS=2504;DP=14732;EAS_AF=0.6002;AMR_AF=0.2954;AFR_AF=0.3169;EUR_AF=0.0239;SAS_AF=0.1084;AA=T|||;VT=SNP
11	46059924	rs11038749	C	G	100	PASS	AC=1359;AF=0.271366;AN=5008;NS=2504;DP=16809;EAS_AF=0.5982;AMR_AF=0.2954;AFR_AF=0.3185;EUR_AF=0.0239;SAS_AF=0.1084;AA=C|||;VT=SNP
11	46059975	rs61882544	G	A	100	PASS	AC=464;AF=0.0926518;AN=5008;NS=2504;DP=16747;EAS_AF=0.002;AMR_AF=0.0562;AFR_AF=0.1747;EUR_AF=0.0875;SAS_AF=0.1063;AA=G|||;VT=SNP
11	46060082	rs10838547	T	C	100	PASS	AC=1367;AF=0.272963;AN=5008;NS=2504;DP=19543;EAS_AF=0.6002;AMR_AF=0.2997;AFR_AF=0.3185;EUR_AF=0.0249;SAS_AF=0.1104;AA=T|||;VT=SNP
11	46060526	rs61882545	T	C	100	PASS	AC=462;AF=0.0922524;AN=5008;NS=2504;DP=19994;EAS_AF=0.002;AMR_AF=0.0562;AFR_AF=0.1732;EUR_AF=0.0875;SAS_AF=0.1063;AA=T|||;VT=SNP
11	46060565	rs61882546	G	C	100	PASS	AC=460;AF=0.091853;AN=5008;NS=2504;DP=19195;EAS_AF=0.002;AMR_AF=0.0562;AFR_AF=0.1732;EUR_AF=0.0875;SAS_AF=0.1043;AA=G|||;VT=SNP
11	46061038	rs7120227	G	A	100	PASS	AC=461;AF=0.0920527;AN=5008;NS=2504;DP=16426;EAS_AF=0.002;AMR_AF=0.0562;AFR_AF=0.174;EUR_AF=0.0875;SAS_AF=0.1043;AA=A|||;VT=SNP
11	46062000	rs61882547	C	G	100	PASS	AC=461;AF=0.0920527;AN=5008;NS=2504;DP=18401;EAS_AF=0.002;AMR_AF=0.0562;AFR_AF=0.1725;EUR_AF=0.0875;SAS_AF=0.1063;AA=C|||;VT=SNP
11	46062245	rs79728014	A	G	100	PASS	AC=298;AF=0.0595048;AN=5008;NS=2504;DP=17589;EAS_AF=0.0258;AMR_AF=0.0648;AFR_AF=0.0061;EUR_AF=0.1252;SAS_AF=0.0951;AA=A|||;VT=SNP
11	46063034	rs11038750	A	G	100	PASS	AC=149;AF=0.0297524;AN=5008;NS=2504;DP=16860;EAS_AF=0.0079;AMR_AF=0.0259;AFR_AF=0.0492;EUR_AF=0.0308;SAS_AF=0.0276;AA=A|||;VT=SNP
11	46063637	rs11820849	T	C	100	PASS	AC=463;AF=0.0924521;AN=5008;NS=2504;DP=16783;EAS_AF=0.002;AMR_AF=0.0562;AFR_AF=0.174;EUR_AF=0.0875;SAS_AF=0.1063;AA=T|||;VT=SNP
11	46063817	rs11827732	C	T	100	PASS	AC=463;AF=0.0924521;AN=5008;NS=2504;DP=18578;EAS_AF=0.002;AMR_AF=0.0562;AFR_AF=0.174;EUR_AF=0.0875;SAS_AF=0.1063;AA=C|||;VT=SNP
11	46064069	rs76252309	T	C	100	PASS	AC=463;AF=0.0924521;AN=5008;NS=2504;DP=20343;EAS_AF=0.002;AMR_AF=0.0562;AFR_AF=0.174;EUR_AF=0.0875;SAS_AF=0.1063;AA=T|||;VT=SNP
11	46064974	rs953230	G	A	100	PASS	AC=2067;AF=0.41274;AN=5008;NS=2504;DP=18706;EAS_AF=0.2411;AMR_AF=0.5216;AFR_AF=0.1558;EUR_AF=0.6809;SAS_AF=0.5838;AA=G|||;VT=SNP
11	46065036	rs2959104	G	A	100	PASS	AC=4552;AF=0.908946;AN=5008;NS=2504;DP=18704;EAS_AF=0.998;AMR_AF=0.9438;AFR_AF=0.826;EUR_AF=0.9195;SAS_AF=0.8937;AA=A|||;VT=SNP
11	46070178	rs2932513	G	A	100	PASS	AC=3175;AF=0.633986;AN=5008;NS=2504;DP=15746;EAS_AF=0.3978;AMR_AF=0.6441;AFR_AF=0.5053;EUR_AF=0.8877;SAS_AF=0.7832;AA=g|||;VT=SNP
11	46070300	rs2932514	G	A	100	PASS	AC=3177;AF=0.634385;AN=5008;NS=2504;DP=17534;EAS_AF=0.3978;AMR_AF=0.6441;AFR_AF=0.5061;EUR_AF=0.8887;SAS_AF=0.7832;AA=G|||;VT=SNP
11	46070935	rs61882549	C	T	100	PASS	AC=49;AF=0.00978435;AN=5008;NS=2504;DP=20925;EAS_AF=0;AMR_AF=0.0086;AFR_AF=0.0023;EUR_AF=0.0288;SAS_AF=0.0112;AA=C|||;VT=SNP
11	46071253	rs4073513	A	G	100	PASS	AC=2073;AF=0.413938;AN=5008;NS=2504;DP=20088;EAS_AF=0.2411;AMR_AF=0.5245;AFR_AF=0.1573;EUR_AF=0.6769;SAS_AF=0.59;AA=A|||;VT=SNP
11	46071269	rs183640689	G	A	100	PASS	AC=10;AF=0.00199681;AN=5008;NS=2504;DP=19949;EAS_AF=0;AMR_AF=0.0014;AFR_AF=0.0008;EUR_AF=0.008;SAS_AF=0;AA=G|||;VT=SNP
11	46071685	rs79674682	T	C	100	PASS	AC=151;AF=0.0301518;AN=5008;NS=2504;DP=20744;EAS_AF=0.0079;AMR_AF=0.0288;AFR_AF=0.0492;EUR_AF=0.0308;SAS_AF=0.0276;AA=T|||;VT=SNP
11	46071727	rs6485660	T	C	100	PASS	AC=3184;AF=0.635783;AN=5008;NS=2504;DP=20386;EAS_AF=0.3978;AMR_AF=0.6484;AFR_AF=0.5076;EUR_AF=0.8887;SAS_AF=0.7853;AA=T|||;VT=SNP
11	46071823	rs7129942	T	G	100	PASS	AC=4544;AF=0.907348;AN=5008;NS=2504;DP=3116;EAS_AF=0.998;AMR_AF=0.9438;AFR_AF=0.8253;EUR_AF=0.9125;SAS_AF=0.8937;AA=G|||;VT=SNP
11	46072286	rs7114506	A	C	100	PASS	AC=2070;AF=0.413339;AN=5008;NS=2504;DP=17592;EAS_AF=0.2411;AMR_AF=0.5259;AFR_AF=0.1558;EUR_AF=0.6759;SAS_AF=0.589;AA=A|||;VT=SNP
11	46072537	rs11038752	C	T	100	PASS	AC=653;AF=0.130391;AN=5008;NS=2504;DP=18076;EAS_AF=0.1488;AMR_AF=0.0807;AFR_AF=0.0832;EUR_AF=0.1789;SAS_AF=0.1605;AA=C|||;VT=SNP
11	46072962	rs2959082	C	G	100	PASS	AC=4544;AF=0.907348;AN=5008;NS=2504;DP=18909;EAS_AF=0.998;AMR_AF=0.9424;AFR_AF=0.826;EUR_AF=0.9125;SAS_AF=0.8937;AA=G|||;VT=SNP
11	46073113	rs10838551	G	A	100	PASS	AC=1361;AF=0.271765;AN=5008;NS=2504;DP=21145;EAS_AF=0.6002;AMR_AF=0.2954;AFR_AF=0.3185;EUR_AF=0.0239;SAS_AF=0.1084;AA=G|||;VT=SNP
11	46076775	rs2959083	A	T	100	PASS	AC=4548;AF=0.908147;AN=5008;NS=2504;DP=17402;EAS_AF=0.998;AMR_AF=0.9438;AFR_AF=0.8283;EUR_AF=0.9125;SAS_AF=0.8937;AA=T|||;VT=SNP
11	46077264	rs11038754	G	A	100	PASS	AC=656;AF=0.13099;AN=5008;NS=2504;DP=19112;EAS_AF=0.1488;AMR_AF=0.0807;AFR_AF=0.0862;EUR_AF=0.1789;SAS_AF=0.1595;AA=G|||;VT=SNP
11	46078384	rs2932516	A	C	100	PASS	AC=4545;AF=0.907548;AN=5008;NS=2504;DP=17268;EAS_AF=0.998;AMR_AF=0.9438;AFR_AF=0.826;EUR_AF=0.9125;SAS_AF=0.8937;AA=C|||;VT=SNP
11	46078656	rs2959084	G	A	100	PASS	AC=2068;AF=0.412939;AN=5008;NS=2504;DP=18154;EAS_AF=0.2421;AMR_AF=0.5259;AFR_AF=0.1558;EUR_AF=0.675;SAS_AF=0.5869;AA=G|||;VT=SNP
11	46078701	rs11038755	A	G	100	PASS	AC=78;AF=0.0155751;AN=5008;NS=2504;DP=18196;EAS_AF=0;AMR_AF=0.0274;AFR_AF=0.0129;EUR_AF=0.0308;SAS_AF=0.0112;AA=A|||;VT=SNP
11	46079058	rs11038756	T	C	100	PASS	AC=108;AF=0.0215655;AN=5008;NS=2504;DP=20047;EAS_AF=0;AMR_AF=0.0288;AFR_AF=0.0348;EUR_AF=0.0308;SAS_AF=0.0112;AA=T|||;VT=SNP
11	46079757	rs117335563	A	G	100	PASS	AC=130;AF=0.0259585;AN=5008;NS=2504;DP=20658;EAS_AF=0.002;AMR_AF=0.0216;AFR_AF=0.0015;EUR_AF=0.0437;SAS_AF=0.0685;AA=A|||;VT=SNP
11	46079885	rs11038757	T	C	100	PASS	AC=149;AF=0.0297524;AN=5008;NS=2504;DP=20468;EAS_AF=0.0079;AMR_AF=0.0288;AFR_AF=0.0477;EUR_AF=0.0308;SAS_AF=0.0276;AA=T|||;VT=SNP
11	46079899	rs78056747	C	T	100	PASS	AC=4544;AF=0.907348;AN=5008;NS=2504;DP=20275;EAS_AF=0.998;AMR_AF=0.9438;AFR_AF=0.8253;EUR_AF=0.9125;SAS_AF=0.8937;AA=T|||;VT=SNP
11	46080899	rs2932512	G	A	100	PASS	AC=4544;AF=0.907348;AN=5008;NS=2504;DP=16462;EAS_AF=0.998;AMR_AF=0.9424;AFR_AF=0.826;EUR_AF=0.9125;SAS_AF=0.8937;AA=A|||;VT=SNP
11	46081258	rs2013010	C	G	100	PASS	AC=3184;AF=0.635783;AN=5008;NS=2504;DP=17185;EAS_AF=0.3978;AMR_AF=0.6484;AFR_AF=0.5076;EUR_AF=0.8887;SAS_AF=0.7853;AA=C|||;VT=SNP
11	46083690	rs75783582	T	C	100	PASS	AC=18;AF=0.00359425;AN=5008;NS=2504;DP=18348;EAS_AF=0;AMR_AF=0.0058;AFR_AF=0;EUR_AF=0.0139;SAS_AF=0;AA=T|||;VT=SNP
11	46083743	rs7934407	A	C	100	PASS	AC=4545;AF=0.907548;AN=5008;NS=2504;DP=18246;EAS_AF=0.998;AMR_AF=0.9438;AFR_AF=0.826;EUR_AF=0.9125;SAS_AF=0.8937;AA=C|||;VT=SNP
11	46084037	rs10838552	T	G	100	PASS	AC=1367;AF=0.272963;AN=5008;NS=2504;DP=18501;EAS_AF=0.6002;AMR_AF=0.2997;AFR_AF=0.3185;EUR_AF=0.0249;SAS_AF=0.1104;AA=T|||;VT=SNP
11	46084677	rs80171383	G	A	100	PASS	AC=286;AF=0.0571086;AN=5008;NS=2504;DP=17611;EAS_AF=0.0258;AMR_AF=0.0605;AFR_AF=0.0061;EUR_AF=0.1223;SAS_AF=0.089;AA=G|||;VT=SNP
11	46086147	rs1565412	G	C	100	PASS	AC=3177;AF=0.634385;AN=5008;NS=2504;DP=16977;EAS_AF=0.3978;AMR_AF=0.6441;AFR_AF=0.5068;EUR_AF=0.8877;SAS_AF=0.7832;AA=G|||;VT=SNP
11	46086688	rs7478883	G	C	100	PASS	AC=4545;AF=0.907548;AN=5008;NS=2504;DP=18783;EAS_AF=0.998;AMR_AF=0.9438;AFR_AF=0.826;EUR_AF=0.9125;SAS_AF=0.8937;AA=C|||;VT=SNP
11	46086727	rs3929339	G	A	100	PASS	AC=3176;AF=0.634185;AN=5008;NS=2504;DP=19122;EAS_AF=0.3978;AMR_AF=0.6441;AFR_AF=0.5061;EUR_AF=0.8877;SAS_AF=0.7832;AA=G|||;VT=SNP
11	46088495	rs1907003	C	T	100	PASS	AC=4544;AF=0.907348;AN=5008;NS=2504;DP=16536;EAS_AF=0.998;AMR_AF=0.9438;AFR_AF=0.8253;EUR_AF=0.9125;SAS_AF=0.8937;AA=T|||;VT=SNP
11	46088828	rs17787417	C	G	100	PASS	AC=41;AF=0.0081869;AN=5008;NS=2504;DP=17336;EAS_AF=0;AMR_AF=0.0072;AFR_AF=0.0023;EUR_AF=0.0288;SAS_AF=0.0041;AA=C|||;VT=SNP
11	46089776	rs12365345	T	C	100	PASS	AC=821;AF=0.163938;AN=5008;NS=2504;DP=20003;EAS_AF=0.1488;AMR_AF=0.121;AFR_AF=0.0908;EUR_AF=0.2803;SAS_AF=0.1892;AA=T|||;VT=SNP
11	46090423	rs1994599	A	C	100	PASS	AC=4545;AF=0.907548;AN=5008;NS=2504;DP=22208;EAS_AF=0.998;AMR_AF=0.9438;AFR_AF=0.826;EUR_AF=0.9125;SAS_AF=0.8937;AA=C|||;VT=SNP
11	46090550	rs10501316	C	T	100	PASS	AC=651;AF=0.129992;AN=5008;NS=2504;DP=21568;EAS_AF=0.1488;AMR_AF=0.0807;AFR_AF=0.0825;EUR_AF=0.1789;SAS_AF=0.1595;AA=C|||;VT=SNP
11	46091259	rs78902975	T	A	100	PASS	AC=49;AF=0.00978435;AN=5008;NS=2504;DP=20457;EAS_AF=0;AMR_AF=0.0216;AFR_AF=0.003;EUR_AF=0.0239;SAS_AF=0.0061;AA=T|||;VT=SNP
11	46091571	rs10838555	T	C	100	PASS	AC=1365;AF=0.272564;AN=5008;NS=2504;DP=17872;EAS_AF=0.5982;AMR_AF=0.2997;AFR_AF=0.3185;EUR_AF=0.0249;SAS_AF=0.1104;AA=T|||;VT=SNP
11	46091944	rs1976182	C	A	100	PASS	AC=1911;AF=0.381589;AN=5008;NS=2504;DP=13388;EAS_AF=0.2431;AMR_AF=0.4813;AFR_AF=0.1528;EUR_AF=0.5726;SAS_AF=0.5665;AA=C|||;VT=SNP
11	46091993	rs6416136	C	T	100	PASS	AC=4547;AF=0.907947;AN=5008;NS=2504;DP=14967;EAS_AF=0.998;AMR_AF=0.9438;AFR_AF=0.8275;EUR_AF=0.9125;SAS_AF=0.8937;AA=T|||;VT=SNP
11	46092909	rs75215311	C	A	100	PASS	AC=49;AF=0.00978435;AN=5008;NS=2504;DP=18032;EAS_AF=0;AMR_AF=0.0231;AFR_AF=0.0015;EUR_AF=0.0258;SAS_AF=0.0051;AA=C|||;VT=SNP
11	46093755	rs11038761	T	C	100	PASS	AC=1104;AF=0.220447;AN=5008;NS=2504;DP=18548;EAS_AF=0.5536;AMR_AF=0.2911;AFR_AF=0.1997;EUR_AF=0.0229;SAS_AF=0.0583;AA=T|||;VT=SNP
11	46093905	rs74402481	A	T	100	PASS	AC=153;AF=0.0305511;AN=5008;NS=2504;DP=17554;EAS_AF=0.0079;AMR_AF=0.0288;AFR_AF=0.0507;EUR_AF=0.0308;SAS_AF=0.0276;AA=A|||;VT=SNP
11	46094361	rs2959085	C	T	100	PASS	AC=4542;AF=0.906949;AN=5008;NS=2504;DP=19482;EAS_AF=0.998;AMR_AF=0.9438;AFR_AF=0.8238;EUR_AF=0.9125;SAS_AF=0.8937;AA=C|||;VT=SNP
11	46094545	rs2220546	G	A	100	PASS	AC=1359;AF=0.271366;AN=5008;NS=2504;DP=20968;EAS_AF=0.5982;AMR_AF=0.2954;AFR_AF=0.3185;EUR_AF=0.0239;SAS_AF=0.1084;AA=G|||;VT=SNP
11	46095173	rs17725532	C	T	100	PASS	AC=653;AF=0.130391;AN=5008;NS=2504;DP=16528;EAS_AF=0.1488;AMR_AF=0.0807;AFR_AF=0.0832;EUR_AF=0.1799;SAS_AF=0.1595;AA=C|||;VT=SNP
11	46095567	rs2860404	T	C	100	PASS	AC=2078;AF=0.414936;AN=5008;NS=2504;DP=15892;EAS_AF=0.2431;AMR_AF=0.5288;AFR_AF=0.1581;EUR_AF=0.6759;SAS_AF=0.59;AA=T|||;VT=SNP
11	46095872	rs118162057	T	C	100	PASS	AC=27;AF=0.00539137;AN=5008;NS=2504;DP=13161;EAS_AF=0;AMR_AF=0.0043;AFR_AF=0.0008;EUR_AF=0.0139;SAS_AF=0.0092;AA=T|||;VT=SNP
11	46097418	rs1038733	G	A	100	PASS	AC=4547;AF=0.907947;AN=5008;NS=2504;DP=18336;EAS_AF=0.998;AMR_AF=0.9438;AFR_AF=0.8275;EUR_AF=0.9125;SAS_AF=0.8937;AA=A|||;VT=SNP
11	46097595	rs34225581	A	T	100	PASS	AC=114;AF=0.0227636;AN=5008;NS=2504;DP=17651;EAS_AF=0;AMR_AF=0.0303;AFR_AF=0.0038;EUR_AF=0.0746;SAS_AF=0.0133;AA=A|||;VT=SNP
11	46098692	rs141013358	A	C	100	PASS	AC=22;AF=0.00439297;AN=5008;NS=2504;DP=19525;EAS_AF=0;AMR_AF=0.0029;AFR_AF=0;EUR_AF=0.0199;SAS_AF=0;AA=A|||;VT=SNP
11	46099203	rs7397035	A	G	100	PASS	AC=4545;AF=0.907548;AN=5008;NS=2504;DP=16709;EAS_AF=0.998;AMR_AF=0.9438;AFR_AF=0.826;EUR_AF=0.9125;SAS_AF=0.8937;AA=G|||;VT=SNP
11	46100072	rs10838558	G	C	100	PASS	AC=3184;AF=0.635783;AN=5008;NS=2504;DP=14435;EAS_AF=0.3998;AMR_AF=0.647;AFR_AF=0.5083;EUR_AF=0.8887;SAS_AF=0.7832;AA=G|||;VT=SNP
11	46100914	rs117850541	C	T	100	PASS	AC=46;AF=0.0091853;AN=5008;NS=2504;DP=15838;EAS_AF=0;AMR_AF=0.0159;AFR_AF=0.0015;EUR_AF=0.0318;SAS_AF=0.001;AA=C|||;VT=SNP
11	46100984	rs188548397	G	A	100	PASS	AC=147;AF=0.029353;AN=5008;NS=2504;DP=17752;EAS_AF=0.0079;AMR_AF=0.0259;AFR_AF=0.0477;EUR_AF=0.0308;SAS_AF=0.0276;AA=G|||;VT=SNP
11	46101036	rs80032902	T	C	100	PASS	AC=130;AF=0.0259585;AN=5008;NS=2504;DP=18615;EAS_AF=0.002;AMR_AF=0.0216;AFR_AF=0.0015;EUR_AF=0.0437;SAS_AF=0.0685;AA=T|||;VT=SNP
11	46101304	rs112026260	C	T	100	PASS	AC=80;AF=0.0159744;AN=5008;NS=2504;DP=20733;EAS_AF=0;AMR_AF=0.0101;AFR_AF=0;EUR_AF=0.0636;SAS_AF=0.0092;AA=C|||;VT=SNP
11	46101718	rs2932510	G	C	100	PASS	AC=4547;AF=0.907947;AN=5008;NS=2504;DP=15259;EAS_AF=0.998;AMR_AF=0.9438;AFR_AF=0.8275;EUR_AF=0.9125;SAS_AF=0.8937;AA=C|||;VT=SNP
11	46102117	rs72904393	C	T	100	PASS	AC=53;AF=0.0105831;AN=5008;NS=2504;DP=17626;EAS_AF=0;AMR_AF=0.0231;AFR_AF=0.003;EUR_AF=0.0328;SAS_AF=0;AA=C|||;VT=SNP
11	46102319	rs2959086	A	T	100	PASS	AC=3186;AF=0.636182;AN=5008;NS=2504;DP=16748;EAS_AF=0.3998;AMR_AF=0.6484;AFR_AF=0.5076;EUR_AF=0.8887;SAS_AF=0.7853;AA=A|||;VT=SNP
11	46102509	rs116914034	G	A	100	PASS	AC=48;AF=0.00958466;AN=5008;NS=2504;DP=19309;EAS_AF=0;AMR_AF=0.0086;AFR_AF=0.0023;EUR_AF=0.0288;SAS_AF=0.0102;AA=G|||;VT=SNP
11	46102521	rs10838559	A	G	100	PASS	AC=1357;AF=0.270966;AN=5008;NS=2504;DP=19466;EAS_AF=0.5972;AMR_AF=0.2954;AFR_AF=0.3185;EUR_AF=0.0239;SAS_AF=0.1074;AA=A|||;VT=SNP
11	46104663	rs148510705	C	T	100	PASS	AC=30;AF=0.00599042;AN=5008;NS=2504;DP=15764;EAS_AF=0;AMR_AF=0.0029;AFR_AF=0.0015;EUR_AF=0.0189;SAS_AF=0.0072;AA=C|||;VT=SNP
11	46104844	rs116511920	C	T	100	PASS	AC=150;AF=0.0299521;AN=5008;NS=2504;DP=16713;EAS_AF=0.0079;AMR_AF=0.0288;AFR_AF=0.0484;EUR_AF=0.0308;SAS_AF=0.0276;AA=C|||;VT=SNP
11	46105143	rs77828251	G	T	100	PASS	AC=150;AF=0.0299521;AN=5008;NS=2504;DP=17500;EAS_AF=0.0079;AMR_AF=0.0288;AFR_AF=0.0484;EUR_AF=0.0308;SAS_AF=0.0276;AA=G|||;VT=SNP
11	46105306	rs72904397	T	C	100	PASS	AC=18;AF=0.00359425;AN=5008;NS=2504;DP=16243;EAS_AF=0;AMR_AF=0.0101;AFR_AF=0;EUR_AF=0.0109;SAS_AF=0;AA=T|||;VT=SNP
11	46105497	rs79368845	T	C	100	PASS	AC=33;AF=0.00658946;AN=5008;NS=2504;DP=17375;EAS_AF=0;AMR_AF=0.013;AFR_AF=0.0008;EUR_AF=0.0189;SAS_AF=0.0041;AA=T|||;VT=SNP
11	46105688	rs2932515	G	A	100	PASS	AC=4548;AF=0.908147;AN=5008;NS=2504;DP=14899;EAS_AF=0.998;AMR_AF=0.9438;AFR_AF=0.8283;EUR_AF=0.9125;SAS_AF=0.8937;AA=A|||;VT=SNP;EX_TARGET
11	46108358	rs10838560	T	A	100	PASS	AC=1097;AF=0.21905;AN=5008;NS=2504;DP=17784;EAS_AF=0.5526;AMR_AF=0.2867;AFR_AF=0.1997;EUR_AF=0.0219;SAS_AF=0.0562;AA=T|||;VT=SNP
11	46108410	rs1490087	A	G	100	PASS	AC=4543;AF=0.907149;AN=5008;NS=2504;DP=16732;EAS_AF=0.998;AMR_AF=0.9438;AFR_AF=0.8245;EUR_AF=0.9125;SAS_AF=0.8937;AA=A|||;VT=SNP
11	46108442	rs1490088	T	C	100	PASS	AC=361;AF=0.0720847;AN=5008;NS=2504;DP=16833;EAS_AF=0.0079;AMR_AF=0.036;AFR_AF=0.2027;EUR_AF=0.0328;SAS_AF=0.0276;AA=T|||;VT=SNP
11	46108932	rs2130469	A	G	100	PASS	AC=4543;AF=0.907149;AN=5008;NS=2504;DP=16503;EAS_AF=0.998;AMR_AF=0.9438;AFR_AF=0.8245;EUR_AF=0.9125;SAS_AF=0.8937;AA=A|||;VT=SNP
11	46109175	rs2130470	C	T	100	PASS	AC=4545;AF=0.907548;AN=5008;NS=2504;DP=17497;EAS_AF=0.998;AMR_AF=0.9438;AFR_AF=0.826;EUR_AF=0.9125;SAS_AF=0.8937;AA=T|||;VT=SNP
11	46109519	rs923530	G	T	100	PASS	AC=2289;AF=0.457069;AN=5008;NS=2504;DP=18205;EAS_AF=0.251;AMR_AF=0.5202;AFR_AF=0.3707;EUR_AF=0.6034;SAS_AF=0.591;AA=G|||;VT=SNP
11	46111576	rs6485663	G	A	100	PASS	AC=3189;AF=0.636781;AN=5008;NS=2504;DP=15665;EAS_AF=0.4018;AMR_AF=0.6484;AFR_AF=0.5083;EUR_AF=0.8887;SAS_AF=0.7853;AA=G|||;VT=SNP
11	46111807	rs7112677	A	T	100	PASS	AC=1450;AF=0.289537;AN=5008;NS=2504;DP=16596;EAS_AF=0.2262;AMR_AF=0.3963;AFR_AF=0.031;EUR_AF=0.4354;SAS_AF=0.4785;AA=a|||;VT=SNP
11	46112974	rs2130471	C	T	100	PASS	AC=4546;AF=0.907748;AN=5008;NS=2504;DP=16879;EAS_AF=0.998;AMR_AF=0.9438;AFR_AF=0.826;EUR_AF=0.9135;SAS_AF=0.8937;AA=T|||;VT=SNP
11	46113115	rs2171895	T	C	100	PASS	AC=4544;AF=0.907348;AN=5008;NS=2504;DP=17743;EAS_AF=0.998;AMR_AF=0.9438;AFR_AF=0.8245;EUR_AF=0.9135;SAS_AF=0.8937;AA=T|||;VT=SNP
11	46113140	rs6485664	T	C	100	PASS	AC=4547;AF=0.907947;AN=5008;NS=2504;DP=18217;EAS_AF=0.998;AMR_AF=0.9438;AFR_AF=0.8268;EUR_AF=0.9135;SAS_AF=0.8937;AA=T|||;VT=SNP
11	46113233	rs12363382	C	G	100	PASS	AC=152;AF=0.0303514;AN=5008;NS=2504;DP=19455;EAS_AF=0.0079;AMR_AF=0.0288;AFR_AF=0.0499;EUR_AF=0.0308;SAS_AF=0.0276;AA=C|||;VT=SNP
11	46116205	rs4756054	G	A	100	PASS	AC=3189;AF=0.636781;AN=5008;NS=2504;DP=17925;EAS_AF=0.4008;AMR_AF=0.6484;AFR_AF=0.5076;EUR_AF=0.8897;SAS_AF=0.7863;AA=G|||;VT=SNP
11	46116219	rs2130473	A	G	100	PASS	AC=4546;AF=0.907748;AN=5008;NS=2504;DP=17517;EAS_AF=0.998;AMR_AF=0.9438;AFR_AF=0.826;EUR_AF=0.9135;SAS_AF=0.8937;AA=G|||;VT=SNP
11	46117183	rs1542724	A	C	100	PASS	AC=815;AF=0.16274;AN=5008;NS=2504;DP=11537;EAS_AF=0.1498;AMR_AF=0.121;AFR_AF=0.087;EUR_AF=0.2843;SAS_AF=0.183;AA=A|||;VT=SNP
11	46117960	rs7937896	A	T	100	PASS	AC=3185;AF=0.635982;AN=5008;NS=2504;DP=16481;EAS_AF=0.4008;AMR_AF=0.6441;AFR_AF=0.5083;EUR_AF=0.8897;SAS_AF=0.7843;AA=T|||;VT=SNP
11	46118182	rs7924996	T	C	100	PASS	AC=4546;AF=0.907748;AN=5008;NS=2504;DP=17305;EAS_AF=0.998;AMR_AF=0.9438;AFR_AF=0.826;EUR_AF=0.9135;SAS_AF=0.8937;AA=C|||;VT=SNP
11	46119752	rs11038764	G	A	100	PASS	AC=143;AF=0.0285543;AN=5008;NS=2504;DP=18121;EAS_AF=0.001;AMR_AF=0.0288;AFR_AF=0.0514;EUR_AF=0.0328;SAS_AF=0.0215;AA=G|||;VT=SNP
11	46120317	rs7110825	T	C	100	PASS	AC=811;AF=0.161941;AN=5008;NS=2504;DP=18114;EAS_AF=0.1498;AMR_AF=0.121;AFR_AF=0.0847;EUR_AF=0.2843;SAS_AF=0.182;AA=T|||;VT=SNP
11	46121829	rs10838562	A	G	100	PASS	AC=1297;AF=0.258986;AN=5008;NS=2504;DP=16834;EAS_AF=0.5516;AMR_AF=0.3012;AFR_AF=0.3434;EUR_AF=0.0229;SAS_AF=0.0562;AA=A|||;VT=SNP
11	46122023	rs4756055	C	T	100	PASS	AC=1920;AF=0.383387;AN=5008;NS=2504;DP=16250;EAS_AF=0.245;AMR_AF=0.4856;AFR_AF=0.1543;EUR_AF=0.5726;SAS_AF=0.5685;AA=C|||;VT=SNP
11	46122653	rs7106689	C	T	100	PASS	AC=4542;AF=0.906949;AN=5008;NS=2504;DP=21525;EAS_AF=0.998;AMR_AF=0.9438;AFR_AF=0.8238;EUR_AF=0.9125;SAS_AF=0.8937;AA=T|||;VT=SNP
11	46123497	rs11038765	C	T	100	PASS	AC=861;AF=0.171925;AN=5008;NS=2504;DP=17098;EAS_AF=0.1498;AMR_AF=0.1239;AFR_AF=0.1165;EUR_AF=0.2833;SAS_AF=0.1892;AA=C|||;VT=SNP
11	46124437	rs7111900	A	G	100	PASS	AC=4544;AF=0.907348;AN=5008;NS=2504;DP=16790;EAS_AF=0.998;AMR_AF=0.9438;AFR_AF=0.8253;EUR_AF=0.9125;SAS_AF=0.8937;AA=G|||;VT=SNP
11	46124820	rs10838563	G	T	100	PASS	AC=4545;AF=0.907548;AN=5008;NS=2504;DP=16268;EAS_AF=0.998;AMR_AF=0.9438;AFR_AF=0.826;EUR_AF=0.9125;SAS_AF=0.8937;AA=T|||;VT=SNP
11	46125575	rs4756056	C	T	100	PASS	AC=4545;AF=0.907548;AN=5008;NS=2504;DP=19059;EAS_AF=0.998;AMR_AF=0.9438;AFR_AF=0.826;EUR_AF=0.9125;SAS_AF=0.8937;AA=T|||;VT=SNP
11	46126072	rs7942083	G	A	100	PASS	AC=3238;AF=0.646565;AN=5008;NS=2504;DP=19219;EAS_AF=0.4464;AMR_AF=0.6383;AFR_AF=0.4796;EUR_AF=0.8887;SAS_AF=0.8354;AA=G|||;VT=SNP
11	46126373	rs7942246	C	T	100	PASS	AC=4545;AF=0.907548;AN=5008;NS=2504;DP=19943;EAS_AF=0.998;AMR_AF=0.9438;AFR_AF=0.826;EUR_AF=0.9125;SAS_AF=0.8937;AA=T|||;VT=SNP
11	46126730	rs10769186	C	T	100	PASS	AC=3241;AF=0.647165;AN=5008;NS=2504;DP=19610;EAS_AF=0.4464;AMR_AF=0.6383;AFR_AF=0.4818;EUR_AF=0.8887;SAS_AF=0.8354;AA=T|||;VT=SNP
11	46126811	rs11038767	G	C	100	PASS	AC=1304;AF=0.260383;AN=5008;NS=2504;DP=21074;EAS_AF=0.5516;AMR_AF=0.3055;AFR_AF=0.3442;EUR_AF=0.0239;SAS_AF=0.0583;AA=G|||;VT=SNP
11	46127313	rs10838564	G	C	100	PASS	AC=3237;AF=0.646366;AN=5008;NS=2504;DP=17524;EAS_AF=0.4464;AMR_AF=0.6383;AFR_AF=0.4788;EUR_AF=0.8887;SAS_AF=0.8354;AA=g|||;VT=SNP
11	46128840	rs13377242	T	C	100	PASS	AC=1298;AF=0.259185;AN=5008;NS=2504;DP=16845;EAS_AF=0.5516;AMR_AF=0.3012;AFR_AF=0.3442;EUR_AF=0.0229;SAS_AF=0.0562;AA=T|||;VT=SNP
11	46128893	rs76858304	A	G	100	PASS	AC=24;AF=0.00479233;AN=5008;NS=2504;DP=16820;EAS_AF=0;AMR_AF=0.0029;AFR_AF=0.0008;EUR_AF=0.0189;SAS_AF=0.002;AA=A|||;VT=SNP
11	46129039	rs2130475	T	C	100	PASS	AC=1298;AF=0.259185;AN=5008;NS=2504;DP=16271;EAS_AF=0.5516;AMR_AF=0.3012;AFR_AF=0.3442;EUR_AF=0.0229;SAS_AF=0.0562;AA=T|||;VT=SNP
11	46129043	rs7932691	C	G	100	PASS	AC=3247;AF=0.648363;AN=5008;NS=2504;DP=16202;EAS_AF=0.4464;AMR_AF=0.6427;AFR_AF=0.4818;EUR_AF=0.8897;SAS_AF=0.8374;AA=C|||;VT=SNP
11	46129102	rs2130476	G	A	100	PASS	AC=1298;AF=0.259185;AN=5008;NS=2504;DP=17494;EAS_AF=0.5516;AMR_AF=0.3012;AFR_AF=0.3442;EUR_AF=0.0229;SAS_AF=0.0562;AA=G|||;VT=SNP
11	46129540	rs11038768	A	G	100	PASS	AC=1305;AF=0.260583;AN=5008;NS=2504;DP=14815;EAS_AF=0.5516;AMR_AF=0.3055;AFR_AF=0.3449;EUR_AF=0.0239;SAS_AF=0.0583;AA=A|||;VT=SNP
11	46130182	rs10734539	A	G	100	PASS	AC=4545;AF=0.907548;AN=5008;NS=2504;DP=11381;EAS_AF=0.998;AMR_AF=0.9438;AFR_AF=0.826;EUR_AF=0.9125;SAS_AF=0.8937;AA=G|||;VT=SNP
11	46130227	rs12575808	A	G	100	PASS	AC=829;AF=0.165535;AN=5008;NS=2504;DP=14660;EAS_AF=0.5516;AMR_AF=0.2752;AFR_AF=0.003;EUR_AF=0.0209;SAS_AF=0.0583;AA=A|||;VT=SNP
11	46130593	rs10734540	T	C	100	PASS	AC=4545;AF=0.907548;AN=5008;NS=2504;DP=21112;EAS_AF=0.998;AMR_AF=0.9438;AFR_AF=0.826;EUR_AF=0.9125;SAS_AF=0.8937;AA=T|||;VT=SNP
11	46130713	rs34396514	C	T	100	PASS	AC=825;AF=0.164736;AN=5008;NS=2504;DP=18900;EAS_AF=0.1508;AMR_AF=0.121;AFR_AF=0.09;EUR_AF=0.2833;SAS_AF=0.1892;AA=C|||;VT=SNP
11	46130886	rs72906234	A	G	100	PASS	AC=205;AF=0.0409345;AN=5008;NS=2504;DP=15924;EAS_AF=0.003;AMR_AF=0.0533;AFR_AF=0.0045;EUR_AF=0.1421;SAS_AF=0.0164;AA=A|||;VT=SNP
11	46131071	rs7940620	A	G	100	PASS	AC=4545;AF=0.907548;AN=5008;NS=2504;DP=14016;EAS_AF=0.998;AMR_AF=0.9438;AFR_AF=0.826;EUR_AF=0.9125;SAS_AF=0.8937;AA=G|||;VT=SNP
11	46131138	rs10838565	A	C	100	PASS	AC=1296;AF=0.258786;AN=5008;NS=2504;DP=14894;EAS_AF=0.5516;AMR_AF=0.3012;AFR_AF=0.3427;EUR_AF=0.0229;SAS_AF=0.0562;AA=A|||;VT=SNP
11	46132440	rs112575725	G	A	100	PASS	AC=814;AF=0.16254;AN=5008;NS=2504;DP=12214;EAS_AF=0.1498;AMR_AF=0.1225;AFR_AF=0.0862;EUR_AF=0.2833;SAS_AF=0.183;AA=g|||;VT=SNP
11	46133366	rs4237661	T	C	100	PASS	AC=4545;AF=0.907548;AN=5008;NS=2504;DP=17144;EAS_AF=0.998;AMR_AF=0.9438;AFR_AF=0.826;EUR_AF=0.9125;SAS_AF=0.8937;AA=T|||;VT=SNP
11	46133493	rs4756057	C	T	100	PASS	AC=4545;AF=0.907548;AN=5008;NS=2504;DP=19831;EAS_AF=0.998;AMR_AF=0.9438;AFR_AF=0.826;EUR_AF=0.9125;SAS_AF=0.8937;AA=C|||;VT=SNP
11	46134807	rs10838566	T	C	100	PASS	AC=1133;AF=0.226238;AN=5008;NS=2504;DP=17219;EAS_AF=0.5516;AMR_AF=0.2925;AFR_AF=0.2247;EUR_AF=0.0219;SAS_AF=0.0562;AA=T|||;VT=SNP
11	46134905	rs71491889	G	A	100	PASS	AC=62;AF=0.0123802;AN=5008;NS=2504;DP=16923;EAS_AF=0;AMR_AF=0.0187;AFR_AF=0.0008;EUR_AF=0.0467;SAS_AF=0.001;AA=G|||;VT=SNP
11	46135526	rs7125387	T	A	100	PASS	AC=4545;AF=0.907548;AN=5008;NS=2504;DP=15268;EAS_AF=0.998;AMR_AF=0.9438;AFR_AF=0.826;EUR_AF=0.9125;SAS_AF=0.8937;AA=A|||;VT=SNP
11	46135655	rs7109480	C	T	100	PASS	AC=1895;AF=0.378395;AN=5008;NS=2504;DP=16440;EAS_AF=0.244;AMR_AF=0.4798;AFR_AF=0.1536;EUR_AF=0.5537;SAS_AF=0.5685;AA=c|||;VT=SNP
11	46136343	rs10838567	G	A	100	PASS	AC=1296;AF=0.258786;AN=5008;NS=2504;DP=19053;EAS_AF=0.5516;AMR_AF=0.3012;AFR_AF=0.3427;EUR_AF=0.0229;SAS_AF=0.0562;AA=G|||;VT=SNP
11	46137056	rs7107550	T	C	100	PASS	AC=2359;AF=0.471046;AN=5008;NS=2504;DP=16048;EAS_AF=0.2976;AMR_AF=0.5144;AFR_AF=0.348;EUR_AF=0.6064;SAS_AF=0.6462;AA=T|||;VT=SNP
11	46137422	rs950105	T	A	100	PASS	AC=1914;AF=0.382188;AN=5008;NS=2504;DP=13182;EAS_AF=0.245;AMR_AF=0.4798;AFR_AF=0.1536;EUR_AF=0.5716;SAS_AF=0.5685;AA=T|||;VT=SNP
11	46139285	rs1490082	A	G	100	PASS	AC=4545;AF=0.907548;AN=5008;NS=2504;DP=17342;EAS_AF=0.998;AMR_AF=0.9438;AFR_AF=0.826;EUR_AF=0.9125;SAS_AF=0.8937;AA=G|||;VT=SNP
11	46140281	rs80265661	G	C	100	PASS	AC=18;AF=0.00359425;AN=5008;NS=2504;DP=17728;EAS_AF=0;AMR_AF=0.0058;AFR_AF=0;EUR_AF=0.0139;SAS_AF=0;AA=G|||;VT=SNP
11	46140935	rs4281461	G	T	100	PASS	AC=4548;AF=0.908147;AN=5008;NS=2504;DP=19392;EAS_AF=0.998;AMR_AF=0.9438;AFR_AF=0.8283;EUR_AF=0.9125;SAS_AF=0.8937;AA=T|||;VT=SNP
11	46141422	rs148683230	G	A	100	PASS	AC=289;AF=0.0577077;AN=5008;NS=2504;DP=6417;EAS_AF=0.0228;AMR_AF=0.0634;AFR_AF=0.0068;EUR_AF=0.1233;SAS_AF=0.091;AA=.|||;VT=SNP
11	46141823	rs74366855	T	A	100	PASS	AC=2368;AF=0.472843;AN=5008;NS=2504;DP=4055;EAS_AF=0.2976;AMR_AF=0.5231;AFR_AF=0.3495;EUR_AF=0.6064;SAS_AF=0.6472;AA=.|||;VT=SNP
11	46143769	rs11038772	G	T	100	PASS	AC=1323;AF=0.264177;AN=5008;NS=2504;DP=8290;EAS_AF=0.5516;AMR_AF=0.3156;AFR_AF=0.3472;EUR_AF=0.0338;SAS_AF=0.0562;AA=.|||;VT=SNP
11	46144455	rs7946524	C	T	100	PASS	AC=4543;AF=0.907149;AN=5008;NS=2504;DP=10620;EAS_AF=0.998;AMR_AF=0.9409;AFR_AF=0.826;EUR_AF=0.9125;SAS_AF=0.8937;AA=.|||;VT=SNP
11	46144668	rs4756058	A	G	100	PASS	AC=4543;AF=0.907149;AN=5008;NS=2504;DP=12807;EAS_AF=0.998;AMR_AF=0.9409;AFR_AF=0.826;EUR_AF=0.9125;SAS_AF=0.8937;AA=.|||;VT=SNP
11	46145123	rs12362172	C	T	100	PASS	AC=135;AF=0.0269569;AN=5008;NS=2504;DP=16951;EAS_AF=0;AMR_AF=0.0303;AFR_AF=0.0386;EUR_AF=0.0328;SAS_AF=0.0307;AA=.|||;VT=SNP
11	46145501	rs7950474	A	C	100	PASS	AC=2040;AF=0.407348;AN=5008;NS=2504;DP=17579;EAS_AF=0.2639;AMR_AF=0.5418;AFR_AF=0.3177;EUR_AF=0.4493;SAS_AF=0.5378;AA=.|||;VT=SNP
11	46145658	rs4396260	A	C	100	PASS	AC=987;AF=0.197085;AN=5008;NS=2504;DP=16016;EAS_AF=0.1746;AMR_AF=0.1527;AFR_AF=0.1286;EUR_AF=0.3211;SAS_AF=0.2168;AA=.|||;VT=SNP
11	46145881	rs1125082	A	G	100	PASS	AC=986;AF=0.196885;AN=5008;NS=2504;DP=17267;EAS_AF=0.1746;AMR_AF=0.1527;AFR_AF=0.1278;EUR_AF=0.3211;SAS_AF=0.2168;AA=.|||;VT=SNP
11	46146792	rs10128629	A	G	100	PASS	AC=4543;AF=0.907149;AN=5008;NS=2504;DP=23291;EAS_AF=0.998;AMR_AF=0.9409;AFR_AF=0.826;EUR_AF=0.9125;SAS_AF=0.8937;AA=.|||;VT=SNP
11	46146855	rs10769187	A	G	100	PASS	AC=1516;AF=0.302716;AN=5008;NS=2504;DP=23523;EAS_AF=0.2093;AMR_AF=0.5115;AFR_AF=0.0295;EUR_AF=0.4364;SAS_AF=0.4826;AA=.|||;VT=SNP
11	46147770	rs10769189	A	G	100	PASS	AC=1464;AF=0.292332;AN=5008;NS=2504;DP=9759;EAS_AF=0.5595;AMR_AF=0.2435;AFR_AF=0.3419;EUR_AF=0.1412;SAS_AF=0.1401;AA=.|||;VT=SNP
11	46148147	rs11601057	G	A	100	PASS	AC=1716;AF=0.342652;AN=5008;NS=2504;DP=14749;EAS_AF=0.2093;AMR_AF=0.536;AFR_AF=0.1589;EUR_AF=0.4483;SAS_AF=0.4826;AA=.|||;VT=SNP
11	46149680	rs7124070	A	G	100	PASS	AC=1462;AF=0.291933;AN=5008;NS=2504;DP=18283;EAS_AF=0.5575;AMR_AF=0.2421;AFR_AF=0.3427;EUR_AF=0.1412;SAS_AF=0.1401;AA=.|||;VT=SNP
11	46150574	rs75411066	T	C	100	PASS	AC=138;AF=0.0275559;AN=5008;NS=2504;DP=21009;EAS_AF=0;AMR_AF=0.0303;AFR_AF=0.0393;EUR_AF=0.0348;SAS_AF=0.0307;AA=.|||;VT=SNP
11	46150619	rs4756059	C	T	100	PASS	AC=4537;AF=0.90595;AN=5008;NS=2504;DP=20244;EAS_AF=0.998;AMR_AF=0.9395;AFR_AF=0.823;EUR_AF=0.9125;SAS_AF=0.8926;AA=.|||;VT=SNP
11	46151490	rs10769190	T	C	100	PASS	AC=4073;AF=0.813299;AN=5008;NS=2504;DP=20806;EAS_AF=0.9732;AMR_AF=0.8703;AFR_AF=0.68;EUR_AF=0.7913;SAS_AF=0.8108;AA=.|||;VT=SNP
11	46152536	rs10838569	G	C	100	PASS	AC=1071;AF=0.213858;AN=5008;NS=2504;DP=18870;EAS_AF=0.5486;AMR_AF=0.2421;AFR_AF=0.2126;EUR_AF=0.0179;SAS_AF=0.0521;AA=.|||;VT=SNP
11	46152698	rs145950706	C	T	100	PASS	AC=32;AF=0.00638978;AN=5008;NS=2504;DP=14657;EAS_AF=0;AMR_AF=0.0029;AFR_AF=0.0015;EUR_AF=0.0189;SAS_AF=0.0092;AA=.|||;VT=SNP
11	46154590	rs75166711	G	A	100	PASS	AC=418;AF=0.0834665;AN=5008;NS=2504;DP=15105;EAS_AF=0.0208;AMR_AF=0.0663;AFR_AF=0.1067;EUR_AF=0.1233;SAS_AF=0.0879;AA=.|||;VT=SNP
11	46155376	rs12798196	A	G	100	PASS	AC=817;AF=0.163139;AN=5008;NS=2504;DP=16977;EAS_AF=0.1508;AMR_AF=0.1268;AFR_AF=0.0802;EUR_AF=0.2922;SAS_AF=0.181;AA=.|||;VT=SNP
11	46155938	rs7120013	G	A	100	PASS	AC=1877;AF=0.3748;AN=5008;NS=2504;DP=17993;EAS_AF=0.2738;AMR_AF=0.464;AFR_AF=0.2307;EUR_AF=0.4443;SAS_AF=0.5389;AA=.|||;VT=SNP
11	46156175	rs55719844	G	A	100	PASS	AC=49;AF=0.00978435;AN=5008;NS=2504;DP=19361;EAS_AF=0;AMR_AF=0.0216;AFR_AF=0.0023;EUR_AF=0.0298;SAS_AF=0.001;AA=.|||;VT=SNP
11	46156924	rs79754893	C	A	100	PASS	AC=152;AF=0.0303514;AN=5008;NS=2504;DP=18566;EAS_AF=0.001;AMR_AF=0.0317;AFR_AF=0.0499;EUR_AF=0.0328;SAS_AF=0.0307;AA=.|||;VT=SNP
11	46157060	rs10769191	G	A	100	PASS	AC=3122;AF=0.623403;AN=5008;NS=2504;DP=16518;EAS_AF=0.4256;AMR_AF=0.6369;AFR_AF=0.5545;EUR_AF=0.7744;SAS_AF=0.7556;AA=.|||;VT=SNP
11	46157468	rs1970848	G	C	100	PASS	AC=1986;AF=0.396565;AN=5008;NS=2504;DP=17088;EAS_AF=0.2738;AMR_AF=0.4697;AFR_AF=0.3071;EUR_AF=0.4483;SAS_AF=0.5389;AA=.|||;VT=SNP
11	46157546	rs12800259	C	T	100	PASS	AC=965;AF=0.192692;AN=5008;NS=2504;DP=19020;EAS_AF=0.1518;AMR_AF=0.1354;AFR_AF=0.18;EUR_AF=0.2942;SAS_AF=0.1881;AA=.|||;VT=SNP
11	46157568	rs78059714	C	T	100	PASS	AC=363;AF=0.072484;AN=5008;NS=2504;DP=19834;EAS_AF=0.0238;AMR_AF=0.0807;AFR_AF=0.0083;EUR_AF=0.164;SAS_AF=0.1094;AA=.|||;VT=SNP
11	46158351	rs76655624	A	T	100	PASS	AC=151;AF=0.0301518;AN=5008;NS=2504;DP=21037;EAS_AF=0.001;AMR_AF=0.0317;AFR_AF=0.0499;EUR_AF=0.0328;SAS_AF=0.0297;AA=.|||;VT=SNP
11	46158497	rs79939051	C	T	100	PASS	AC=151;AF=0.0301518;AN=5008;NS=2504;DP=16284;EAS_AF=0.001;AMR_AF=0.0317;AFR_AF=0.0499;EUR_AF=0.0328;SAS_AF=0.0297;AA=.|||;VT=SNP
11	46158554	rs79014962	C	G	100	PASS	AC=16;AF=0.00319489;AN=5008;NS=2504;DP=14825;EAS_AF=0;AMR_AF=0.0029;AFR_AF=0;EUR_AF=0.0139;SAS_AF=0;AA=.|||;VT=SNP
11	46158801	rs79911104	G	A	100	PASS	AC=151;AF=0.0301518;AN=5008;NS=2504;DP=19483;EAS_AF=0.001;AMR_AF=0.0317;AFR_AF=0.0499;EUR_AF=0.0328;SAS_AF=0.0297;AA=.|||;VT=SNP
11	46158871	rs76334559	G	A	100	PASS	AC=151;AF=0.0301518;AN=5008;NS=2504;DP=18265;EAS_AF=0.001;AMR_AF=0.0317;AFR_AF=0.0499;EUR_AF=0.0328;SAS_AF=0.0297;AA=.|||;VT=SNP
11	46159333	rs55707359	T	G	100	PASS	AC=20;AF=0.00399361;AN=5008;NS=2504;DP=17321;EAS_AF=0;AMR_AF=0.013;AFR_AF=0;EUR_AF=0.0109;SAS_AF=0;AA=.|||;VT=SNP
11	46159606	rs11038775	G	A	100	PASS	AC=2018;AF=0.402955;AN=5008;NS=2504;DP=12594;EAS_AF=0.2738;AMR_AF=0.4726;AFR_AF=0.3306;EUR_AF=0.4473;SAS_AF=0.5389;AA=.|||;VT=SNP
11	46159633	rs117529631	C	T	100	PASS	AC=72;AF=0.014377;AN=5008;NS=2504;DP=13295;EAS_AF=0.0169;AMR_AF=0.0072;AFR_AF=0.0015;EUR_AF=0.0318;SAS_AF=0.0164;AA=.|||;VT=SNP
11	46160551	rs7118159	C	T	100	PASS	AC=1992;AF=0.397764;AN=5008;NS=2504;DP=18739;EAS_AF=0.2718;AMR_AF=0.4712;AFR_AF=0.3109;EUR_AF=0.4473;SAS_AF=0.5419;AA=N|||;VT=SNP
11	46160930	rs117099326	C	T	100	PASS	AC=12;AF=0.00239617;AN=5008;NS=2504;DP=19137;EAS_AF=0;AMR_AF=0.0029;AFR_AF=0;EUR_AF=0.0099;SAS_AF=0;AA=c|||;VT=SNP
11	46163108	rs11038776	T	A	100	PASS	AC=821;AF=0.163938;AN=5008;NS=2504;DP=11138;EAS_AF=0.1518;AMR_AF=0.1268;AFR_AF=0.0832;EUR_AF=0.2922;SAS_AF=0.18;AA=t|||;VT=SNP
11	46163538	rs11038777	G	A	100	PASS	AC=152;AF=0.0303514;AN=5008;NS=2504;DP=15554;EAS_AF=0.001;AMR_AF=0.0317;AFR_AF=0.0507;EUR_AF=0.0328;SAS_AF=0.0297;AA=g|||;VT=SNP
11	46164050	rs112098252	T	C	100	PASS	AC=29;AF=0.00579073;AN=5008;NS=2504;DP=16969;EAS_AF=0;AMR_AF=0.0072;AFR_AF=0.0015;EUR_AF=0.0199;SAS_AF=0.002;AA=t|||;VT=SNP
11	46164157	rs7924340	C	T	100	PASS	AC=2013;AF=0.401957;AN=5008;NS=2504;DP=17486;EAS_AF=0.2718;AMR_AF=0.4741;AFR_AF=0.3283;EUR_AF=0.4443;SAS_AF=0.5409;AA=N|||;VT=SNP
11	46164677	rs117660791	G	A	100	PASS	AC=51;AF=0.0101837;AN=5008;NS=2504;DP=15978;EAS_AF=0;AMR_AF=0.0274;AFR_AF=0.0008;EUR_AF=0.0288;SAS_AF=0.002;AA=g|||;VT=SNP
11	46165687	rs55683589	A	G	100	PASS	AC=20;AF=0.00399361;AN=5008;NS=2504;DP=17128;EAS_AF=0;AMR_AF=0.013;AFR_AF=0;EUR_AF=0.0109;SAS_AF=0;AA=a|||;VT=SNP
11	46165698	rs11038780	T	C	100	PASS	AC=2019;AF=0.403155;AN=5008;NS=2504;DP=17359;EAS_AF=0.2728;AMR_AF=0.4755;AFR_AF=0.3283;EUR_AF=0.4463;SAS_AF=0.5429;AA=N|||;VT=SNP
11	46166591	rs12287430	G	T	100	PASS	AC=1998;AF=0.398962;AN=5008;NS=2504;DP=19470;EAS_AF=0.2728;AMR_AF=0.4769;AFR_AF=0.3116;EUR_AF=0.4463;SAS_AF=0.5429;AA=g|||;VT=SNP
11	46166803	rs12225028	G	T	100	PASS	AC=1207;AF=0.241014;AN=5008;NS=2504;DP=19654;EAS_AF=0.5506;AMR_AF=0.2666;AFR_AF=0.2549;EUR_AF=0.0497;SAS_AF=0.0818;AA=g|||;VT=SNP
11	46166820	rs74645698	A	G	100	PASS	AC=375;AF=0.0748802;AN=5008;NS=2504;DP=18591;EAS_AF=0.0218;AMR_AF=0.0821;AFR_AF=0.0166;EUR_AF=0.167;SAS_AF=0.1084;AA=a|||;VT=SNP
11	46167337	rs11038783	A	G	100	PASS	AC=2389;AF=0.477037;AN=5008;NS=2504;DP=13588;EAS_AF=0.2937;AMR_AF=0.5562;AFR_AF=0.3442;EUR_AF=0.6113;SAS_AF=0.6513;AA=N|||;VT=SNP
11	46167404	rs10769193	A	G	100	PASS	AC=4490;AF=0.896565;AN=5008;NS=2504;DP=13024;EAS_AF=0.998;AMR_AF=0.9568;AFR_AF=0.7269;EUR_AF=0.9543;SAS_AF=0.9192;AA=N|||;VT=SNP
11	46167441	rs143597074	C	T	100	PASS	AC=365;AF=0.0728834;AN=5008;NS=2504;DP=13225;EAS_AF=0.0218;AMR_AF=0.0778;AFR_AF=0.0166;EUR_AF=0.164;SAS_AF=0.1043;AA=c|||;VT=SNP
11	46167596	rs77101145	T	A	100	PASS	AC=388;AF=0.077476;AN=5008;NS=2504;DP=13693;EAS_AF=0.0218;AMR_AF=0.0793;AFR_AF=0.0295;EUR_AF=0.165;SAS_AF=0.1084;AA=t|||;VT=SNP
11	46168575	rs12221754	T	C	100	PASS	AC=1212;AF=0.242013;AN=5008;NS=2504;DP=17877;EAS_AF=0.5516;AMR_AF=0.2695;AFR_AF=0.2557;EUR_AF=0.0507;SAS_AF=0.0818;AA=t|||;VT=SNP
11	46168608	rs10734541	T	G	100	PASS	AC=4490;AF=0.896565;AN=5008;NS=2504;DP=17334;EAS_AF=0.998;AMR_AF=0.9568;AFR_AF=0.7269;EUR_AF=0.9543;SAS_AF=0.9192;AA=N|||;VT=SNP
11	46169148	rs56063427	G	A	100	PASS	AC=1670;AF=0.333466;AN=5008;NS=2504;DP=19112;EAS_AF=0.1339;AMR_AF=0.2233;AFR_AF=0.5061;EUR_AF=0.3787;SAS_AF=0.3374;AA=N|||;VT=SNP
11	46169659	rs11038784	A	G	100	PASS	AC=1814;AF=0.36222;AN=5008;NS=2504;DP=10830;EAS_AF=0.252;AMR_AF=0.2723;AFR_AF=0.3238;EUR_AF=0.5308;SAS_AF=0.4182;AA=a|||;VT=SNP
11	46169978	rs140057883	T	C	100	PASS	AC=49;AF=0.00978435;AN=5008;NS=2504;DP=9736;EAS_AF=0;AMR_AF=0.0101;AFR_AF=0.0015;EUR_AF=0.0298;SAS_AF=0.0102;AA=t|||;VT=SNP
11	46170137	rs4478968	G	A	100	PASS	AC=3418;AF=0.682508;AN=5008;NS=2504;DP=3596;EAS_AF=0.8244;AMR_AF=0.7867;AFR_AF=0.5726;EUR_AF=0.6044;SAS_AF=0.6912;AA=N|||;VT=SNP
11	46170469	rs11038785	C	T	100	PASS	AC=904;AF=0.180511;AN=5008;NS=2504;DP=17116;EAS_AF=0.1687;AMR_AF=0.134;AFR_AF=0.115;EUR_AF=0.3012;SAS_AF=0.1902;AA=N|||;VT=SNP
11	46170487	rs118083167	A	T	100	PASS	AC=112;AF=0.0223642;AN=5008;NS=2504;DP=17764;EAS_AF=0.001;AMR_AF=0.0288;AFR_AF=0.0045;EUR_AF=0.0487;SAS_AF=0.0368;AA=a|||;VT=SNP
11	46171222	rs72906278	C	G	100	PASS	AC=962;AF=0.192093;AN=5008;NS=2504;DP=18002;EAS_AF=0.1696;AMR_AF=0.1369;AFR_AF=0.1543;EUR_AF=0.3042;SAS_AF=0.1902;AA=c|||;VT=SNP
11	46171404	rs3935366	G	A	100	PASS	AC=1952;AF=0.389776;AN=5008;NS=2504;DP=17396;EAS_AF=0.2292;AMR_AF=0.4755;AFR_AF=0.3691;EUR_AF=0.4284;SAS_AF=0.4826;AA=g|||;VT=SNP
11	46171609	rs34642764	G	A	100	PASS	AC=947;AF=0.189097;AN=5008;NS=2504;DP=14863;EAS_AF=0.1696;AMR_AF=0.1369;AFR_AF=0.1407;EUR_AF=0.3042;SAS_AF=0.1933;AA=g|||;VT=SNP
11	46172038	rs72906282	T	G	100	PASS	AC=253;AF=0.0505192;AN=5008;NS=2504;DP=15185;EAS_AF=0.0546;AMR_AF=0.0216;AFR_AF=0.0537;EUR_AF=0.0159;SAS_AF=0.0982;AA=t|||;VT=SNP
11	46172337	rs10838570	C	T	100	PASS	AC=1948;AF=0.388978;AN=5008;NS=2504;DP=15510;EAS_AF=0.2272;AMR_AF=0.4769;AFR_AF=0.3691;EUR_AF=0.4284;SAS_AF=0.4796;AA=c|||;VT=SNP
11	46172417	rs11604802	A	G	100	PASS	AC=20;AF=0.00399361;AN=5008;NS=2504;DP=17031;EAS_AF=0;AMR_AF=0.0072;AFR_AF=0.0008;EUR_AF=0.0129;SAS_AF=0.001;AA=N|||;VT=SNP
11	46172862	rs77032217	C	T	100	PASS	AC=767;AF=0.153155;AN=5008;NS=2504;DP=18639;EAS_AF=0.5198;AMR_AF=0.219;AFR_AF=0.0136;EUR_AF=0.0298;SAS_AF=0.044;AA=c|||;VT=SNP
11	46173417	rs140011276	C	G	100	PASS	AC=254;AF=0.0507188;AN=5008;NS=2504;DP=17229;EAS_AF=0.0546;AMR_AF=0.0216;AFR_AF=0.0545;EUR_AF=0.0159;SAS_AF=0.0982;AA=c|||;VT=SNP
11	46173938	rs150848514	G	A	100	PASS	AC=39;AF=0.00778754;AN=5008;NS=2504;DP=13111;EAS_AF=0;AMR_AF=0.0086;AFR_AF=0;EUR_AF=0.0288;SAS_AF=0.0041;AA=-|||;VT=SNP
11	46174160	rs12275662	C	G	100	PASS	AC=1947;AF=0.388778;AN=5008;NS=2504;DP=17060;EAS_AF=0.2292;AMR_AF=0.4769;AFR_AF=0.3654;EUR_AF=0.4284;SAS_AF=0.4816;AA=-|||;VT=SNP
11	46174176	rs11038786	C	G	100	PASS	AC=1334;AF=0.266374;AN=5008;NS=2504;DP=17500;EAS_AF=0.5456;AMR_AF=0.3242;AFR_AF=0.1551;EUR_AF=0.2107;SAS_AF=0.1452;AA=-|||;VT=SNP
11	46174413	rs57665059	A	G	100	PASS	AC=754;AF=0.150559;AN=5008;NS=2504;DP=19368;EAS_AF=0.5248;AMR_AF=0.2176;AFR_AF=0.0023;EUR_AF=0.0278;SAS_AF=0.044;AA=a|||;VT=SNP
11	46174599	rs10742776	G	A	100	PASS	AC=4468;AF=0.892173;AN=5008;NS=2504;DP=20679;EAS_AF=0.995;AMR_AF=0.9597;AFR_AF=0.7095;EUR_AF=0.9583;SAS_AF=0.9172;AA=N|||;VT=SNP
11	46174945	rs11038787	T	C	100	PASS	AC=1193;AF=0.238219;AN=5008;NS=2504;DP=20571;EAS_AF=0.5446;AMR_AF=0.2939;AFR_AF=0.1293;EUR_AF=0.161;SAS_AF=0.1094;AA=t|||;VT=SNP
11	46174948	rs118081010	C	T	100	PASS	AC=176;AF=0.0351438;AN=5008;NS=2504;DP=20630;EAS_AF=0.0546;AMR_AF=0.0144;AFR_AF=0.0015;EUR_AF=0.0139;SAS_AF=0.0971;AA=c|||;VT=SNP
11	46175524	rs58106605	T	C	100	PASS	AC=1321;AF=0.263778;AN=5008;NS=2504;DP=19457;EAS_AF=0.5456;AMR_AF=0.3242;AFR_AF=0.1452;EUR_AF=0.2107;SAS_AF=0.1452;AA=t|||;VT=SNP
11	46175642	rs57515459	A	G	100	PASS	AC=1321;AF=0.263778;AN=5008;NS=2504;DP=19878;EAS_AF=0.5456;AMR_AF=0.3242;AFR_AF=0.1452;EUR_AF=0.2107;SAS_AF=0.1452;AA=N|||;VT=SNP
11	46175709	rs11038789	C	T	100	PASS	AC=934;AF=0.186502;AN=5008;NS=2504;DP=18171;EAS_AF=0.1657;AMR_AF=0.1369;AFR_AF=0.1324;EUR_AF=0.3052;SAS_AF=0.1943;AA=N|||;VT=SNP
11	46175919	rs6485665	A	G	100	PASS	AC=4481;AF=0.894768;AN=5008;NS=2504;DP=15245;EAS_AF=0.998;AMR_AF=0.9597;AFR_AF=0.7118;EUR_AF=0.9583;SAS_AF=0.9243;AA=-|||;VT=SNP
11	46176085	rs7951047	A	T	100	PASS	AC=1993;AF=0.397963;AN=5008;NS=2504;DP=17965;EAS_AF=0.2292;AMR_AF=0.4784;AFR_AF=0.3684;EUR_AF=0.4652;SAS_AF=0.4857;AA=-|||;VT=SNP
11	46176092	rs7951050	A	C	100	PASS	AC=4476;AF=0.89377;AN=5008;NS=2504;DP=18159;EAS_AF=0.998;AMR_AF=0.9597;AFR_AF=0.7095;EUR_AF=0.9573;SAS_AF=0.9233;AA=-|||;VT=SNP
11	46176712	rs55882424	C	T	100	PASS	AC=300;AF=0.0599042;AN=5008;NS=2504;DP=12506;EAS_AF=0;AMR_AF=0.1138;AFR_AF=0.0144;EUR_AF=0.1759;SAS_AF=0.0256;AA=c|||;VT=SNP
11	46178994	rs7105786	T	C	100	PASS	AC=4581;AF=0.914736;AN=5008;NS=2504;DP=18181;EAS_AF=0.997;AMR_AF=0.9625;AFR_AF=0.7874;EUR_AF=0.9592;SAS_AF=0.9223;AA=N|||;VT=SNP
11	46179484	rs12361705	C	T	100	PASS	AC=887;AF=0.177117;AN=5008;NS=2504;DP=19342;EAS_AF=0.1667;AMR_AF=0.1354;AFR_AF=0.1241;EUR_AF=0.2734;SAS_AF=0.1902;AA=c|||;VT=SNP
11	46179648	rs6485666	A	T	100	PASS	AC=4579;AF=0.914337;AN=5008;NS=2504;DP=20802;EAS_AF=0.998;AMR_AF=0.9625;AFR_AF=0.7852;EUR_AF=0.9592;SAS_AF=0.9223;AA=N|||;VT=SNP
11	46179754	rs11038791	T	C	100	PASS	AC=1878;AF=0.375;AN=5008;NS=2504;DP=20356;EAS_AF=0.2302;AMR_AF=0.4669;AFR_AF=0.292;EUR_AF=0.4612;SAS_AF=0.4826;AA=t|||;VT=SNP
11	46179854	rs2029483	C	T	100	PASS	AC=4489;AF=0.896366;AN=5008;NS=2504;DP=20053;EAS_AF=0.998;AMR_AF=0.9582;AFR_AF=0.7201;EUR_AF=0.9583;SAS_AF=0.9223;AA=N|||;VT=SNP
11	46180005	rs2029482	G	T	100	PASS	AC=4489;AF=0.896366;AN=5008;NS=2504;DP=20303;EAS_AF=0.998;AMR_AF=0.9582;AFR_AF=0.7201;EUR_AF=0.9583;SAS_AF=0.9223;AA=N|||;VT=SNP
11	46180693	rs7128538	G	A	100	PASS	AC=1855;AF=0.370407;AN=5008;NS=2504;DP=16275;EAS_AF=0.2282;AMR_AF=0.4568;AFR_AF=0.3086;EUR_AF=0.4364;SAS_AF=0.4714;AA=N|||;VT=SNP
11	46181091	rs9300054	C	G	100	PASS	AC=1925;AF=0.384385;AN=5008;NS=2504;DP=19183;EAS_AF=0.2302;AMR_AF=0.4784;AFR_AF=0.2874;EUR_AF=0.4851;SAS_AF=0.5041;AA=N|||;VT=SNP
11	46181739	rs10160437	G	A	100	PASS	AC=2664;AF=0.531949;AN=5008;NS=2504;DP=21091;EAS_AF=0.746;AMR_AF=0.6988;AFR_AF=0.2867;EUR_AF=0.5119;SAS_AF=0.545;AA=g|||;VT=SNP
11	46183216	rs138133042	G	T	100	PASS	AC=21;AF=0.00419329;AN=5008;NS=2504;DP=12365;EAS_AF=0;AMR_AF=0.0144;AFR_AF=0;EUR_AF=0.0109;SAS_AF=0;AA=g|||;VT=SNP
11	46183981	rs147270162	A	C	100	PASS	AC=23;AF=0.00459265;AN=5008;NS=2504;DP=13709;EAS_AF=0;AMR_AF=0.0173;AFR_AF=0;EUR_AF=0.0109;SAS_AF=0;AA=a|||;VT=SNP
11	46185344	rs2130474	G	A	100	PASS	AC=2669;AF=0.532947;AN=5008;NS=2504;DP=19062;EAS_AF=0.746;AMR_AF=0.7003;AFR_AF=0.2882;EUR_AF=0.5109;SAS_AF=0.5481;AA=g|||;VT=SNP
11	46185542	rs72908006	A	G	100	PASS	AC=191;AF=0.038139;AN=5008;NS=2504;DP=18944;EAS_AF=0.0556;AMR_AF=0.0173;AFR_AF=0.0015;EUR_AF=0.0139;SAS_AF=0.1094;AA=a|||;VT=SNP
11	46185987	rs7941450	A	G	100	PASS	AC=698;AF=0.139377;AN=5008;NS=2504;DP=22639;EAS_AF=0.0159;AMR_AF=0.085;AFR_AF=0.3306;EUR_AF=0.1252;SAS_AF=0.0613;AA=N|||;VT=SNP
11	46186812	rs7939067	T	C	100	PASS	AC=2671;AF=0.533347;AN=5008;NS=2504;DP=19331;EAS_AF=0.747;AMR_AF=0.6988;AFR_AF=0.2897;EUR_AF=0.5109;SAS_AF=0.5481;AA=t|||;VT=SNP
11	46186834	rs72908007	G	A	100	PASS	AC=248;AF=0.0495208;AN=5008;NS=2504;DP=19442;EAS_AF=0.0556;AMR_AF=0.0187;AFR_AF=0.0378;EUR_AF=0.0149;SAS_AF=0.1166;AA=g|||;VT=SNP
11	46186851	rs72908009	A	G	100	PASS	AC=187;AF=0.0373403;AN=5008;NS=2504;DP=19634;EAS_AF=0.0556;AMR_AF=0.0173;AFR_AF=0;EUR_AF=0.0119;SAS_AF=0.1094;AA=a|||;VT=SNP
11	46187289	rs72908013	C	T	100	PASS	AC=245;AF=0.0489217;AN=5008;NS=2504;DP=19189;EAS_AF=0.0556;AMR_AF=0.0159;AFR_AF=0.0378;EUR_AF=0.0139;SAS_AF=0.1166;AA=c|||;VT=SNP
11	46187583	rs7121210	T	C	100	PASS	AC=4623;AF=0.923123;AN=5008;NS=2504;DP=20814;EAS_AF=0.998;AMR_AF=0.9669;AFR_AF=0.8116;EUR_AF=0.9602;SAS_AF=0.9274;AA=N|||;VT=SNP
11	46187617	rs7105128	C	A	100	PASS	AC=743;AF=0.148363;AN=5008;NS=2504;DP=20831;EAS_AF=0.0159;AMR_AF=0.0908;AFR_AF=0.3608;EUR_AF=0.1262;SAS_AF=0.0613;AA=c|||;VT=SNP
11	46187910	rs72908014	A	G	100	PASS	AC=245;AF=0.0489217;AN=5008;NS=2504;DP=21097;EAS_AF=0.0556;AMR_AF=0.0159;AFR_AF=0.0378;EUR_AF=0.0139;SAS_AF=0.1166;AA=a|||;VT=SNP
11	46188225	rs12282151	G	T	100	PASS	AC=2670;AF=0.533147;AN=5008;NS=2504;DP=23619;EAS_AF=0.745;AMR_AF=0.6988;AFR_AF=0.2905;EUR_AF=0.5109;SAS_AF=0.5481;AA=g|||;VT=SNP
11	46188386	rs140914801	G	A	100	PASS	AC=225;AF=0.0449281;AN=5008;NS=2504;DP=18515;EAS_AF=0.0159;AMR_AF=0.0403;AFR_AF=0.0356;EUR_AF=0.0865;SAS_AF=0.0481;AA=g|||;VT=SNP
11	46188408	rs146562946	T	C	100	PASS	AC=254;AF=0.0507188;AN=5008;NS=2504;DP=17886;EAS_AF=0.0556;AMR_AF=0.0173;AFR_AF=0.0446;EUR_AF=0.0139;SAS_AF=0.1155;AA=t|||;VT=SNP
11	46188409	rs139115651	T	G	100	PASS	AC=291;AF=0.058107;AN=5008;NS=2504;DP=17839;EAS_AF=0.0556;AMR_AF=0.0187;AFR_AF=0.0711;EUR_AF=0.0149;SAS_AF=0.1155;AA=N|||;VT=SNP
11	46188509	rs117573897	T	C	100	PASS	AC=244;AF=0.048722;AN=5008;NS=2504;DP=18674;EAS_AF=0.0556;AMR_AF=0.0159;AFR_AF=0.0378;EUR_AF=0.0139;SAS_AF=0.1155;AA=N|||;VT=SNP
11	46188702	rs57997836	G	T	100	PASS	AC=697;AF=0.139177;AN=5008;NS=2504;DP=22072;EAS_AF=0.0159;AMR_AF=0.0879;AFR_AF=0.3275;EUR_AF=0.1262;SAS_AF=0.0613;AA=g|||;VT=SNP
11	46189443	rs72908015	C	T	100	PASS	AC=254;AF=0.0507188;AN=5008;NS=2504;DP=19021;EAS_AF=0.0595;AMR_AF=0.0159;AFR_AF=0.0416;EUR_AF=0.0139;SAS_AF=0.1166;AA=c|||;VT=SNP
11	46189971	rs71474104	A	G	100	PASS	AC=121;AF=0.0241613;AN=5008;NS=2504;DP=14979;EAS_AF=0;AMR_AF=0.0331;AFR_AF=0.0023;EUR_AF=0.0805;SAS_AF=0.0143;AA=a|||;VT=SNP
11	46190213	rs7936425	A	T	100	PASS	AC=2650;AF=0.529153;AN=5008;NS=2504;DP=15951;EAS_AF=0.746;AMR_AF=0.6974;AFR_AF=0.2746;EUR_AF=0.5109;SAS_AF=0.5491;AA=a|||;VT=SNP
11	46190759	rs2902551	T	C	100	PASS	AC=4648;AF=0.928115;AN=5008;NS=2504;DP=16472;EAS_AF=0.998;AMR_AF=0.9669;AFR_AF=0.8298;EUR_AF=0.9602;SAS_AF=0.9284;AA=N|||;VT=SNP
11	46190981	rs10838573	A	G	100	PASS	AC=963;AF=0.192292;AN=5008;NS=2504;DP=14561;EAS_AF=0.1766;AMR_AF=0.1571;AFR_AF=0.1286;EUR_AF=0.3072;SAS_AF=0.2014;AA=a|||;VT=SNP
11	46191964	rs4387328	T	C	100	PASS	AC=4648;AF=0.928115;AN=5008;NS=2504;DP=17880;EAS_AF=0.998;AMR_AF=0.9669;AFR_AF=0.8298;EUR_AF=0.9602;SAS_AF=0.9284;AA=N|||;VT=SNP
11	46192335	rs1984777	A	T	100	PASS	AC=2451;AF=0.489417;AN=5008;NS=2504;DP=19340;EAS_AF=0.746;AMR_AF=0.6844;AFR_AF=0.1316;EUR_AF=0.5099;SAS_AF=0.5491;AA=a|||;VT=SNP
11	46192891	rs72908022	G	T	100	PASS	AC=188;AF=0.0375399;AN=5008;NS=2504;DP=18309;EAS_AF=0.0556;AMR_AF=0.0144;AFR_AF=0.0015;EUR_AF=0.0129;SAS_AF=0.1094;AA=g|||;VT=SNP
11	46193038	rs1024004	A	C	100	PASS	AC=4641;AF=0.926717;AN=5008;NS=2504;DP=20268;EAS_AF=0.998;AMR_AF=0.9669;AFR_AF=0.8245;EUR_AF=0.9602;SAS_AF=0.9284;AA=N|||;VT=SNP
11	46194021	rs72908025	A	G	100	PASS	AC=290;AF=0.0579073;AN=5008;NS=2504;DP=16222;EAS_AF=0.0595;AMR_AF=0.0231;AFR_AF=0.0696;EUR_AF=0.0149;SAS_AF=0.1094;AA=N|||;VT=SNP
11	46194445	rs11038801	C	T	100	PASS	AC=974;AF=0.194489;AN=5008;NS=2504;DP=15060;EAS_AF=0.1746;AMR_AF=0.1571;AFR_AF=0.1324;EUR_AF=0.3082;SAS_AF=0.2086;AA=c|||;VT=SNP
11	46194744	rs72908027	T	C	100	PASS	AC=372;AF=0.0742812;AN=5008;NS=2504;DP=14676;EAS_AF=0.0605;AMR_AF=0.0418;AFR_AF=0.0416;EUR_AF=0.0805;SAS_AF=0.1493;AA=N|||;VT=SNP
11	46194977	rs75646232	C	T	100	PASS	AC=78;AF=0.0155751;AN=5008;NS=2504;DP=17758;EAS_AF=0;AMR_AF=0.0259;AFR_AF=0.0106;EUR_AF=0.0348;SAS_AF=0.0112;AA=C|||;VT=SNP
11	46195220	rs80078546	C	G	100	PASS	AC=145;AF=0.0289537;AN=5008;NS=2504;DP=19095;EAS_AF=0.005;AMR_AF=0.0216;AFR_AF=0.025;EUR_AF=0.0547;SAS_AF=0.0378;AA=C|||;VT=SNP
11	46195242	rs72908030	C	T	100	PASS	AC=364;AF=0.0726837;AN=5008;NS=2504;DP=19420;EAS_AF=0.0605;AMR_AF=0.0403;AFR_AF=0.0371;EUR_AF=0.0795;SAS_AF=0.1493;AA=T|||;VT=SNP
11	46195467	rs72908031	C	T	100	PASS	AC=203;AF=0.0405351;AN=5008;NS=2504;DP=14164;EAS_AF=0.0556;AMR_AF=0.0173;AFR_AF=0.0015;EUR_AF=0.0239;SAS_AF=0.1115;AA=C|||;VT=SNP
11	46195713	rs2130472	A	G	100	PASS	AC=4630;AF=0.924521;AN=5008;NS=2504;DP=13268;EAS_AF=0.997;AMR_AF=0.9683;AFR_AF=0.8147;EUR_AF=0.9612;SAS_AF=0.9294;AA=G|||;VT=SNP
11	46196009	rs72908033	A	G	100	PASS	AC=199;AF=0.0397364;AN=5008;NS=2504;DP=18003;EAS_AF=0.0556;AMR_AF=0.0173;AFR_AF=0;EUR_AF=0.0219;SAS_AF=0.1115;AA=A|||;VT=SNP
11	46196053	rs7932050	A	G	100	PASS	AC=14;AF=0.00279553;AN=5008;NS=2504;DP=18760;EAS_AF=0;AMR_AF=0.0029;AFR_AF=0.0008;EUR_AF=0.0099;SAS_AF=0.001;AA=A|||;VT=SNP
11	46196329	rs76171572	C	T	100	PASS	AC=47;AF=0.00938498;AN=5008;NS=2504;DP=18977;EAS_AF=0;AMR_AF=0.0216;AFR_AF=0;EUR_AF=0.0298;SAS_AF=0.002;AA=C|||;VT=SNP
11	46196725	rs72908034	G	A	100	PASS	AC=241;AF=0.048123;AN=5008;NS=2504;DP=19203;EAS_AF=0.0595;AMR_AF=0.0216;AFR_AF=0.025;EUR_AF=0.0239;SAS_AF=0.1115;AA=G|||;VT=SNP
11	46196953	rs149091205	C	T	100	PASS	AC=22;AF=0.00439297;AN=5008;NS=2504;DP=16946;EAS_AF=0;AMR_AF=0.0086;AFR_AF=0.0023;EUR_AF=0.007;SAS_AF=0.0061;AA=C|||;VT=SNP
11	46197197	rs7943379	C	G	100	PASS	AC=2618;AF=0.522764;AN=5008;NS=2504;DP=22860;EAS_AF=0.751;AMR_AF=0.6902;AFR_AF=0.2587;EUR_AF=0.5;SAS_AF=0.5491;AA=C|||;VT=SNP
11	46197403	rs7943640	C	G	100	PASS	AC=4733;AF=0.945088;AN=5008;NS=2504;DP=21147;EAS_AF=0.998;AMR_AF=0.9712;AFR_AF=0.8896;EUR_AF=0.9612;SAS_AF=0.9305;AA=G|||;VT=SNP
11	46197404	rs7930443	T	C	100	PASS	AC=4733;AF=0.945088;AN=5008;NS=2504;DP=21230;EAS_AF=0.998;AMR_AF=0.9712;AFR_AF=0.8896;EUR_AF=0.9612;SAS_AF=0.9305;AA=C|||;VT=SNP
11	46197588	rs11038803	T	C	100	PASS	AC=974;AF=0.194489;AN=5008;NS=2504;DP=21352;EAS_AF=0.1716;AMR_AF=0.1571;AFR_AF=0.1346;EUR_AF=0.3082;SAS_AF=0.2086;AA=T|||;VT=SNP
11	46197702	rs117246773	T	C	100	PASS	AC=15;AF=0.00299521;AN=5008;NS=2504;DP=19399;EAS_AF=0;AMR_AF=0.0043;AFR_AF=0;EUR_AF=0.0119;SAS_AF=0;AA=T|||;VT=SNP
11	46197969	rs145551667	G	A	100	PASS	AC=52;AF=0.0103834;AN=5008;NS=2504;DP=19591;EAS_AF=0;AMR_AF=0.0101;AFR_AF=0.0015;EUR_AF=0.0318;SAS_AF=0.0112;AA=G|||;VT=SNP
11	46197992	rs79098768	G	A	100	PASS	AC=163;AF=0.0325479;AN=5008;NS=2504;DP=20887;EAS_AF=0.005;AMR_AF=0.0231;AFR_AF=0.0356;EUR_AF=0.0567;SAS_AF=0.0389;AA=G|||;VT=SNP
11	46198013	rs923531	A	G	100	PASS	AC=4737;AF=0.945887;AN=5008;NS=2504;DP=18716;EAS_AF=0.998;AMR_AF=0.9712;AFR_AF=0.8926;EUR_AF=0.9622;SAS_AF=0.9294;AA=G|||;VT=SNP
11	46198841	rs11038804	T	C	100	PASS	AC=736;AF=0.146965;AN=5008;NS=2504;DP=18930;EAS_AF=0.0159;AMR_AF=0.1124;AFR_AF=0.3306;EUR_AF=0.1451;SAS_AF=0.0603;AA=T|||;VT=SNP
11	46198921	rs7937690	T	C	100	PASS	AC=4737;AF=0.945887;AN=5008;NS=2504;DP=20285;EAS_AF=0.998;AMR_AF=0.9712;AFR_AF=0.8926;EUR_AF=0.9622;SAS_AF=0.9294;AA=C|||;VT=SNP
11	46199601	rs76805382	C	T	100	PASS	AC=199;AF=0.0397364;AN=5008;NS=2504;DP=21108;EAS_AF=0.0556;AMR_AF=0.0173;AFR_AF=0;EUR_AF=0.0219;SAS_AF=0.1115;AA=C|||;VT=SNP
11	46199977	rs75777445	C	A	100	PASS	AC=16;AF=0.00319489;AN=5008;NS=2504;DP=20324;EAS_AF=0;AMR_AF=0.0072;AFR_AF=0.0008;EUR_AF=0.0099;SAS_AF=0;AA=C|||;VT=SNP
11	46200443	rs4756060	C	T	100	PASS	AC=956;AF=0.190895;AN=5008;NS=2504;DP=17781;EAS_AF=0.1696;AMR_AF=0.1571;AFR_AF=0.1286;EUR_AF=0.3082;SAS_AF=0.2004;AA=C|||;VT=SNP
11	46200645	rs149792539	G	A	100	PASS	AC=205;AF=0.0409345;AN=5008;NS=2504;DP=12953;EAS_AF=0.0575;AMR_AF=0.0173;AFR_AF=0.0015;EUR_AF=0.0239;SAS_AF=0.1115;AA=G|||;VT=SNP
11	46200880	rs2863725	C	T	100	PASS	AC=4736;AF=0.945687;AN=5008;NS=2504;DP=14822;EAS_AF=0.998;AMR_AF=0.9712;AFR_AF=0.8926;EUR_AF=0.9622;SAS_AF=0.9284;AA=T|||;VT=SNP
11	46200912	rs2863724	G	A	100	PASS	AC=1491;AF=0.297724;AN=5008;NS=2504;DP=14614;EAS_AF=0.2232;AMR_AF=0.4597;AFR_AF=0.0318;EUR_AF=0.4473;SAS_AF=0.4652;AA=G|||;VT=SNP
11	46200918	rs6485667	G	A	100	PASS	AC=2679;AF=0.534944;AN=5008;NS=2504;DP=14525;EAS_AF=0.75;AMR_AF=0.7032;AFR_AF=0.3419;EUR_AF=0.4781;SAS_AF=0.5133;AA=G|||;VT=SNP
11	46201163	rs145566511	C	T	100	PASS	AC=640;AF=0.127796;AN=5008;NS=2504;DP=14711;EAS_AF=0.0159;AMR_AF=0.0663;AFR_AF=0.3215;EUR_AF=0.0954;SAS_AF=0.0583;AA=C|||;VT=SNP
11	46201411	rs80178393	C	T	100	PASS	AC=639;AF=0.127596;AN=5008;NS=2504;DP=18515;EAS_AF=0.0159;AMR_AF=0.0663;AFR_AF=0.3207;EUR_AF=0.0954;SAS_AF=0.0583;AA=C|||;VT=SNP
11	46201517	rs79854461	T	C	100	PASS	AC=205;AF=0.0409345;AN=5008;NS=2504;DP=19866;EAS_AF=0.0575;AMR_AF=0.0173;AFR_AF=0.0015;EUR_AF=0.0239;SAS_AF=0.1115;AA=T|||;VT=SNP
11	46202305	rs10501317	T	C	100	PASS	AC=205;AF=0.0409345;AN=5008;NS=2504;DP=20080;EAS_AF=0.0575;AMR_AF=0.0173;AFR_AF=0.0015;EUR_AF=0.0239;SAS_AF=0.1115;AA=T|||;VT=SNP
11	46202730	rs117148290	G	A	100	PASS	AC=11;AF=0.00219649;AN=5008;NS=2504;DP=19700;EAS_AF=0;AMR_AF=0.0014;AFR_AF=0;EUR_AF=0.0099;SAS_AF=0;AA=G|||;VT=SNP
11	46203029	rs10501318	T	C	100	PASS	AC=205;AF=0.0409345;AN=5008;NS=2504;DP=20651;EAS_AF=0.0575;AMR_AF=0.0173;AFR_AF=0.0015;EUR_AF=0.0239;SAS_AF=0.1115;AA=T|||;VT=SNP
11	46203752	rs72908050	A	T	100	PASS	AC=201;AF=0.0401358;AN=5008;NS=2504;DP=19245;EAS_AF=0.0575;AMR_AF=0.0173;AFR_AF=0;EUR_AF=0.0219;SAS_AF=0.1115;AA=A|||;VT=SNP
11	46203758	rs17725617	C	G	100	PASS	AC=955;AF=0.190695;AN=5008;NS=2504;DP=19000;EAS_AF=0.1696;AMR_AF=0.1571;AFR_AF=0.1278;EUR_AF=0.3082;SAS_AF=0.2004;AA=C|||;VT=SNP
11	46204571	rs75743386	T	C	100	PASS	AC=145;AF=0.0289537;AN=5008;NS=2504;DP=20800;EAS_AF=0.005;AMR_AF=0.0216;AFR_AF=0.0242;EUR_AF=0.0547;SAS_AF=0.0389;AA=T|||;VT=SNP
11	46205787	rs72908052	G	A	100	PASS	AC=203;AF=0.0405351;AN=5008;NS=2504;DP=18792;EAS_AF=0.0556;AMR_AF=0.0173;AFR_AF=0.0015;EUR_AF=0.0239;SAS_AF=0.1115;AA=G|||;VT=SNP
11	46206425	rs11038806	A	G	100	PASS	AC=80;AF=0.0159744;AN=5008;NS=2504;DP=18076;EAS_AF=0;AMR_AF=0.0274;AFR_AF=0.0106;EUR_AF=0.0358;SAS_AF=0.0112;AA=A|||;VT=SNP
11	46206479	rs11038807	T	C	100	PASS	AC=657;AF=0.13119;AN=5008;NS=2504;DP=17305;EAS_AF=0.0159;AMR_AF=0.0663;AFR_AF=0.329;EUR_AF=0.0954;SAS_AF=0.0654;AA=T|||;VT=SNP
11	46206857	rs118092818	T	C	100	PASS	AC=39;AF=0.00778754;AN=5008;NS=2504;DP=17873;EAS_AF=0;AMR_AF=0.0086;AFR_AF=0;EUR_AF=0.0288;SAS_AF=0.0041;AA=T|||;VT=SNP
11	46206877	rs11038808	C	A	100	PASS	AC=939;AF=0.1875;AN=5008;NS=2504;DP=18269;EAS_AF=0.1696;AMR_AF=0.1571;AFR_AF=0.118;EUR_AF=0.3082;SAS_AF=0.1973;AA=C|||;VT=SNP
11	46207223	rs1490086	C	T	100	PASS	AC=3382;AF=0.675319;AN=5008;NS=2504;DP=20282;EAS_AF=0.7659;AMR_AF=0.7723;AFR_AF=0.7035;EUR_AF=0.5746;SAS_AF=0.5787;AA=C|||;VT=SNP
11	46207407	rs1490085	G	A	100	PASS	AC=4739;AF=0.946286;AN=5008;NS=2504;DP=19157;EAS_AF=0.998;AMR_AF=0.9726;AFR_AF=0.8933;EUR_AF=0.9622;SAS_AF=0.9294;AA=A|||;VT=SNP
11	46208471	rs10769196	G	T	100	PASS	AC=3384;AF=0.675719;AN=5008;NS=2504;DP=18630;EAS_AF=0.7679;AMR_AF=0.7723;AFR_AF=0.7035;EUR_AF=0.5746;SAS_AF=0.5787;AA=T|||;VT=SNP
11	46208693	rs72908056	C	T	100	PASS	AC=205;AF=0.0409345;AN=5008;NS=2504;DP=18375;EAS_AF=0.0556;AMR_AF=0.0173;AFR_AF=0.0015;EUR_AF=0.0239;SAS_AF=0.1135;AA=C|||;VT=SNP
11	46209062	rs10838574	A	G	100	PASS	AC=3493;AF=0.697484;AN=5008;NS=2504;DP=19764;EAS_AF=0.7688;AMR_AF=0.7896;AFR_AF=0.705;EUR_AF=0.6292;SAS_AF=0.6186;AA=A|||;VT=SNP
11	46210259	rs7103380	C	T	100	PASS	AC=3383;AF=0.675519;AN=5008;NS=2504;DP=16281;EAS_AF=0.7669;AMR_AF=0.7723;AFR_AF=0.7035;EUR_AF=0.5746;SAS_AF=0.5787;AA=T|||;VT=SNP
11	46210773	rs11038810	A	G	100	PASS	AC=3491;AF=0.697085;AN=5008;NS=2504;DP=17333;EAS_AF=0.7688;AMR_AF=0.7896;AFR_AF=0.7035;EUR_AF=0.6292;SAS_AF=0.6186;AA=A|||;VT=SNP
11	46210804	rs72908057	C	T	100	PASS	AC=205;AF=0.0409345;AN=5008;NS=2504;DP=17123;EAS_AF=0.0556;AMR_AF=0.0173;AFR_AF=0.0015;EUR_AF=0.0239;SAS_AF=0.1135;AA=C|||;VT=SNP
11	46211316	rs149343375	C	T	100	PASS	AC=135;AF=0.0269569;AN=5008;NS=2504;DP=20824;EAS_AF=0.001;AMR_AF=0.0029;AFR_AF=0.0008;EUR_AF=0.0099;SAS_AF=0.1237;AA=C|||;VT=SNP
11	46211781	rs12364087	T	G	100	PASS	AC=640;AF=0.127796;AN=5008;NS=2504;DP=16957;EAS_AF=0.0159;AMR_AF=0.0663;AFR_AF=0.3215;EUR_AF=0.0954;SAS_AF=0.0583;AA=T|||;VT=SNP
11	46211820	rs10734543	A	G	100	PASS	AC=4740;AF=0.946486;AN=5008;NS=2504;DP=17560;EAS_AF=0.998;AMR_AF=0.9726;AFR_AF=0.8941;EUR_AF=0.9622;SAS_AF=0.9294;AA=G|||;VT=SNP
11	46212314	rs10838575	G	A	100	PASS	AC=700;AF=0.139776;AN=5008;NS=2504;DP=17940;EAS_AF=0.0159;AMR_AF=0.0692;AFR_AF=0.3601;EUR_AF=0.0964;SAS_AF=0.0644;AA=G|||;VT=SNP
11	46212674	rs72908060	G	T	100	PASS	AC=207;AF=0.0413339;AN=5008;NS=2504;DP=17766;EAS_AF=0.0575;AMR_AF=0.0173;AFR_AF=0.0015;EUR_AF=0.0239;SAS_AF=0.1135;AA=G|||;VT=SNP
11	46213214	rs80150367	C	A	100	PASS	AC=40;AF=0.00798722;AN=5008;NS=2504;DP=20156;EAS_AF=0;AMR_AF=0.0086;AFR_AF=0;EUR_AF=0.0298;SAS_AF=0.0041;AA=C|||;VT=SNP
11	46213259	rs72908061	T	G	100	PASS	AC=207;AF=0.0413339;AN=5008;NS=2504;DP=21263;EAS_AF=0.0575;AMR_AF=0.0173;AFR_AF=0.0015;EUR_AF=0.0239;SAS_AF=0.1135;AA=T|||;VT=SNP
11	46213411	rs12808446	G	A	100	PASS	AC=787;AF=0.157149;AN=5008;NS=2504;DP=17572;EAS_AF=0.1696;AMR_AF=0.1441;AFR_AF=0.0106;EUR_AF=0.3072;SAS_AF=0.1973;AA=G|||;VT=SNP
11	46213427	rs2863723	A	G	100	PASS	AC=4739;AF=0.946286;AN=5008;NS=2504;DP=16495;EAS_AF=0.998;AMR_AF=0.9726;AFR_AF=0.8933;EUR_AF=0.9622;SAS_AF=0.9294;AA=G|||;VT=SNP
11	46214044	rs10734544	A	G	100	PASS	AC=3489;AF=0.696685;AN=5008;NS=2504;DP=20005;EAS_AF=0.7688;AMR_AF=0.7896;AFR_AF=0.7027;EUR_AF=0.6292;SAS_AF=0.6176;AA=A|||;VT=SNP
11	46214949	rs72908065	G	A	100	PASS	AC=204;AF=0.0407348;AN=5008;NS=2504;DP=17446;EAS_AF=0.0556;AMR_AF=0.0173;AFR_AF=0.0015;EUR_AF=0.0239;SAS_AF=0.1125;AA=G|||;VT=SNP
11	46215287	rs4620693	T	A	100	PASS	AC=2680;AF=0.535144;AN=5008;NS=2504;DP=19304;EAS_AF=0.75;AMR_AF=0.7032;AFR_AF=0.3419;EUR_AF=0.4781;SAS_AF=0.5143;AA=T|||;VT=SNP
11	46216134	rs4482000	C	T	100	PASS	AC=3379;AF=0.67472;AN=5008;NS=2504;DP=19415;EAS_AF=0.7659;AMR_AF=0.7723;AFR_AF=0.702;EUR_AF=0.5746;SAS_AF=0.5777;AA=C|||;VT=SNP
11	46216167	rs116969407	C	T	100	PASS	AC=142;AF=0.0283546;AN=5008;NS=2504;DP=20833;EAS_AF=0.005;AMR_AF=0.0216;AFR_AF=0.0219;EUR_AF=0.0547;SAS_AF=0.0389;AA=C|||;VT=SNP
11	46216256	rs11038811	C	G	100	PASS	AC=955;AF=0.190695;AN=5008;NS=2504;DP=20818;EAS_AF=0.1696;AMR_AF=0.1571;AFR_AF=0.1286;EUR_AF=0.3082;SAS_AF=0.1994;AA=C|||;VT=SNP
11	46216409	rs11038812	G	A	100	PASS	AC=954;AF=0.190495;AN=5008;NS=2504;DP=19825;EAS_AF=0.1696;AMR_AF=0.1571;AFR_AF=0.1286;EUR_AF=0.3082;SAS_AF=0.1984;AA=G|||;VT=SNP
11	46216740	rs7483227	T	G	100	PASS	AC=3381;AF=0.67512;AN=5008;NS=2504;DP=14711;EAS_AF=0.7659;AMR_AF=0.7723;AFR_AF=0.7027;EUR_AF=0.5746;SAS_AF=0.5787;AA=G|||;VT=SNP
11	46218227	rs72908069	T	A	100	PASS	AC=19;AF=0.00379393;AN=5008;NS=2504;DP=14949;EAS_AF=0;AMR_AF=0.013;AFR_AF=0;EUR_AF=0.0099;SAS_AF=0;AA=T|||;VT=SNP
11	46218585	rs4756062	G	A	100	PASS	AC=954;AF=0.190495;AN=5008;NS=2504;DP=18787;EAS_AF=0.1696;AMR_AF=0.1571;AFR_AF=0.1286;EUR_AF=0.3082;SAS_AF=0.1984;AA=G|||;VT=SNP
11	46218910	rs2046834	A	G	100	PASS	AC=3488;AF=0.696486;AN=5008;NS=2504;DP=19722;EAS_AF=0.7669;AMR_AF=0.7896;AFR_AF=0.7035;EUR_AF=0.6292;SAS_AF=0.6176;AA=A|||;VT=SNP
11	46219578	rs902282	T	C	100	PASS	AC=3494;AF=0.697684;AN=5008;NS=2504;DP=21111;EAS_AF=0.7669;AMR_AF=0.7896;AFR_AF=0.705;EUR_AF=0.6302;SAS_AF=0.6207;AA=C|||;VT=SNP
11	46219630	rs61884127	G	A	100	PASS	AC=46;AF=0.0091853;AN=5008;NS=2504;DP=21148;EAS_AF=0;AMR_AF=0.0086;AFR_AF=0.0023;EUR_AF=0.0298;SAS_AF=0.0072;AA=G|||;VT=SNP
11	46219657	rs9666935	C	G	100	PASS	AC=640;AF=0.127796;AN=5008;NS=2504;DP=21567;EAS_AF=0.0159;AMR_AF=0.0663;AFR_AF=0.3207;EUR_AF=0.0964;SAS_AF=0.0583;AA=C|||;VT=SNP
11	46219823	rs902283	T	C	100	PASS	AC=4740;AF=0.946486;AN=5008;NS=2504;DP=22104;EAS_AF=0.998;AMR_AF=0.9726;AFR_AF=0.8941;EUR_AF=0.9622;SAS_AF=0.9294;AA=C|||;VT=SNP
11	46220312	rs72908072	T	C	100	PASS	AC=209;AF=0.0417332;AN=5008;NS=2504;DP=22831;EAS_AF=0.0595;AMR_AF=0.0173;AFR_AF=0.0015;EUR_AF=0.0239;SAS_AF=0.1135;AA=T|||;VT=SNP
11	46221427	rs7949325	C	A	100	PASS	AC=2661;AF=0.53135;AN=5008;NS=2504;DP=19982;EAS_AF=0.7292;AMR_AF=0.7032;AFR_AF=0.3434;EUR_AF=0.4781;SAS_AF=0.5143;AA=C|||;VT=SNP
11	46222001	rs148315508	G	A	100	PASS	AC=206;AF=0.0411342;AN=5008;NS=2504;DP=13517;EAS_AF=0.0575;AMR_AF=0.0173;AFR_AF=0.003;EUR_AF=0.0239;SAS_AF=0.1104;AA=G|||;VT=SNP
11	46222693	rs75131305	A	G	100	PASS	AC=113;AF=0.0225639;AN=5008;NS=2504;DP=20385;EAS_AF=0.005;AMR_AF=0.0173;AFR_AF=0.0015;EUR_AF=0.0557;SAS_AF=0.0389;AA=A|||;VT=SNP
11	46222763	rs1490084	G	A	100	PASS	AC=3360;AF=0.670927;AN=5008;NS=2504;DP=20180;EAS_AF=0.745;AMR_AF=0.7723;AFR_AF=0.702;EUR_AF=0.5746;SAS_AF=0.5798;AA=G|||;VT=SNP
11	46223242	rs12793186	T	C	100	PASS	AC=4173;AF=0.833267;AN=5008;NS=2504;DP=18512;EAS_AF=0.9673;AMR_AF=0.9107;AFR_AF=0.6331;EUR_AF=0.8827;SAS_AF=0.8599;AA=C|||;VT=SNP
11	46223281	rs12793350	T	C	100	PASS	AC=933;AF=0.186302;AN=5008;NS=2504;DP=17550;EAS_AF=0.1855;AMR_AF=0.1571;AFR_AF=0.1006;EUR_AF=0.3072;SAS_AF=0.1994;AA=T|||;VT=SNP
11	46223369	rs71474108	A	G	100	PASS	AC=1144;AF=0.228435;AN=5008;NS=2504;DP=15694;EAS_AF=0.1905;AMR_AF=0.1816;AFR_AF=0.1725;EUR_AF=0.3648;SAS_AF=0.2362;AA=G|||;VT=SNP
11	46223792	rs11038814	G	A	100	PASS	AC=941;AF=0.187899;AN=5008;NS=2504;DP=14731;EAS_AF=0.1845;AMR_AF=0.1614;AFR_AF=0.1021;EUR_AF=0.3091;SAS_AF=0.2014;AA=g|||;VT=SNP
11	46223822	rs181365929	C	T	100	PASS	AC=10;AF=0.00199681;AN=5008;NS=2504;DP=16382;EAS_AF=0;AMR_AF=0.0014;AFR_AF=0;EUR_AF=0.0089;SAS_AF=0;AA=c|||;VT=SNP
11	46224126	rs870498	G	C	100	PASS	AC=990;AF=0.197684;AN=5008;NS=2504;DP=18018;EAS_AF=0.1855;AMR_AF=0.1643;AFR_AF=0.1392;EUR_AF=0.3062;SAS_AF=0.2014;AA=c|||;VT=SNP
11	46224842	rs4237662	A	T	100	PASS	AC=2890;AF=0.577077;AN=5008;NS=2504;DP=20258;EAS_AF=0.7341;AMR_AF=0.7248;AFR_AF=0.4319;EUR_AF=0.5398;SAS_AF=0.545;AA=a|||;VT=SNP
11	46225036	rs11038815	C	T	100	PASS	AC=943;AF=0.188299;AN=5008;NS=2504;DP=21957;EAS_AF=0.1895;AMR_AF=0.1614;AFR_AF=0.1021;EUR_AF=0.3062;SAS_AF=0.2014;AA=c|||;VT=SNP
11	46225303	rs79052740	T	G	100	PASS	AC=196;AF=0.0391374;AN=5008;NS=2504;DP=21970;EAS_AF=0.0575;AMR_AF=0.0159;AFR_AF=0.0015;EUR_AF=0.0229;SAS_AF=0.1043;AA=t|||;VT=SNP
11	46225889	rs11038816	A	T	100	PASS	AC=943;AF=0.188299;AN=5008;NS=2504;DP=19335;EAS_AF=0.1895;AMR_AF=0.1614;AFR_AF=0.1021;EUR_AF=0.3062;SAS_AF=0.2014;AA=A|||;VT=SNP
11	46226004	rs11038817	C	T	100	PASS	AC=569;AF=0.113618;AN=5008;NS=2504;DP=19811;EAS_AF=0.0188;AMR_AF=0.062;AFR_AF=0.2602;EUR_AF=0.0915;SAS_AF=0.0726;AA=C|||;VT=SNP
11	46226775	rs3901272	A	C	100	PASS	AC=575;AF=0.114816;AN=5008;NS=2504;DP=21687;EAS_AF=0.0188;AMR_AF=0.0663;AFR_AF=0.2617;EUR_AF=0.0915;SAS_AF=0.0736;AA=A|||;VT=SNP
11	46227161	rs10734545	G	A	100	PASS	AC=4024;AF=0.803514;AN=5008;NS=2504;DP=19447;EAS_AF=0.9792;AMR_AF=0.8977;AFR_AF=0.5356;EUR_AF=0.8688;SAS_AF=0.8507;AA=G|||;VT=SNP
11	46227578	rs143391621	G	A	100	PASS	AC=195;AF=0.0389377;AN=5008;NS=2504;DP=9590;EAS_AF=0.0565;AMR_AF=0.0159;AFR_AF=0.0015;EUR_AF=0.0229;SAS_AF=0.1043;AA=G|||;VT=SNP
11	46228074	rs150430025	T	C	100	PASS	AC=576;AF=0.115016;AN=5008;NS=2504;DP=13069;EAS_AF=0.0188;AMR_AF=0.0663;AFR_AF=0.2625;EUR_AF=0.0915;SAS_AF=0.0736;AA=T|||;VT=SNP
11	46228369	rs138360262	G	A	100	PASS	AC=51;AF=0.0101837;AN=5008;NS=2504;DP=12235;EAS_AF=0;AMR_AF=0.0202;AFR_AF=0.003;EUR_AF=0.0268;SAS_AF=0.0061;AA=G|||;VT=SNP
11	46228580	rs112229330	T	C	100	PASS	AC=23;AF=0.00459265;AN=5008;NS=2504;DP=11193;EAS_AF=0;AMR_AF=0;AFR_AF=0.0015;EUR_AF=0.0179;SAS_AF=0.0031;AA=T|||;VT=SNP
11	46228649	rs1565411	G	A	100	PASS	AC=4023;AF=0.803315;AN=5008;NS=2504;DP=12752;EAS_AF=0.9792;AMR_AF=0.8977;AFR_AF=0.5356;EUR_AF=0.8688;SAS_AF=0.8497;AA=G|||;VT=SNP
11	46228739	rs12221745	T	C	100	PASS	AC=1050;AF=0.209665;AN=5008;NS=2504;DP=11707;EAS_AF=0.1905;AMR_AF=0.1787;AFR_AF=0.1036;EUR_AF=0.3618;SAS_AF=0.2382;AA=T|||;VT=SNP
11	46229810	rs1907002	C	T	100	PASS	AC=4024;AF=0.803514;AN=5008;NS=2504;DP=17675;EAS_AF=0.9792;AMR_AF=0.8977;AFR_AF=0.5356;EUR_AF=0.8688;SAS_AF=0.8507;AA=C|||;VT=SNP
11	46229948	rs78535140	T	C	100	PASS	AC=16;AF=0.00319489;AN=5008;NS=2504;DP=17176;EAS_AF=0;AMR_AF=0.0072;AFR_AF=0.0008;EUR_AF=0.0099;SAS_AF=0;AA=T|||;VT=SNP
11	46230711	rs7117279	G	C	100	PASS	AC=4698;AF=0.938099;AN=5008;NS=2504;DP=17038;EAS_AF=0.998;AMR_AF=0.9697;AFR_AF=0.8684;EUR_AF=0.9622;SAS_AF=0.9233;AA=C|||;VT=SNP
11	46231010	rs75817747	C	T	100	PASS	AC=37;AF=0.00738818;AN=5008;NS=2504;DP=20227;EAS_AF=0;AMR_AF=0.0029;AFR_AF=0;EUR_AF=0.0338;SAS_AF=0.001;AA=C|||;VT=SNP
11	46231502	rs7121257	G	A	100	PASS	AC=572;AF=0.114217;AN=5008;NS=2504;DP=20085;EAS_AF=0.0188;AMR_AF=0.0648;AFR_AF=0.261;EUR_AF=0.0915;SAS_AF=0.0726;AA=G|||;VT=SNP
11	46231857	rs150382881	A	T	100	PASS	AC=8;AF=0.00159744;AN=5008;NS=2504;DP=22975;EAS_AF=0;AMR_AF=0;AFR_AF=0;EUR_AF=0.008;SAS_AF=0;AA=A|||;VT=SNP
11	46231891	rs76400970	C	T	100	PASS	AC=207;AF=0.0413339;AN=5008;NS=2504;DP=22984;EAS_AF=0;AMR_AF=0.0634;AFR_AF=0.0053;EUR_AF=0.1382;SAS_AF=0.0174;AA=C|||;VT=SNP
11	46231956	rs55702830	A	G	100	PASS	AC=2081;AF=0.415535;AN=5008;NS=2504;DP=21215;EAS_AF=0.2698;AMR_AF=0.2622;AFR_AF=0.6241;EUR_AF=0.4264;SAS_AF=0.3814;AA=G|||;VT=SNP
11	46231998	rs12283653	A	G	100	PASS	AC=2112;AF=0.421725;AN=5008;NS=2504;DP=19610;EAS_AF=0.2688;AMR_AF=0.2666;AFR_AF=0.646;EUR_AF=0.4264;SAS_AF=0.3814;AA=G|||;VT=SNP
11	46233111	rs139425837	G	A	100	PASS	AC=41;AF=0.0081869;AN=5008;NS=2504;DP=18685;EAS_AF=0;AMR_AF=0.0159;AFR_AF=0.0008;EUR_AF=0.0268;SAS_AF=0.002;AA=G|||;VT=SNP
11	46235469	rs2863721	T	C	100	PASS	AC=3747;AF=0.748203;AN=5008;NS=2504;DP=18232;EAS_AF=0.9236;AMR_AF=0.8833;AFR_AF=0.4735;EUR_AF=0.8419;SAS_AF=0.7464;AA=T|||;VT=SNP
11	46235626	rs2863720	G	A	100	PASS	AC=2664;AF=0.531949;AN=5008;NS=2504;DP=16826;EAS_AF=0.7302;AMR_AF=0.6974;AFR_AF=0.3548;EUR_AF=0.4781;SAS_AF=0.5051;AA=G|||;VT=SNP
11	46237369	rs117871407	C	T	100	PASS	AC=27;AF=0.00539137;AN=5008;NS=2504;DP=18056;EAS_AF=0;AMR_AF=0.0043;AFR_AF=0.0008;EUR_AF=0.0139;SAS_AF=0.0092;AA=C|||;VT=SNP
11	46237421	rs117339217	G	C	100	PASS	AC=63;AF=0.0125799;AN=5008;NS=2504;DP=17668;EAS_AF=0;AMR_AF=0.0115;AFR_AF=0.0008;EUR_AF=0.0258;SAS_AF=0.0286;AA=G|||;VT=SNP
11	46237731	rs4755349	T	G	100	PASS	AC=1092;AF=0.218051;AN=5008;NS=2504;DP=16949;EAS_AF=0.1944;AMR_AF=0.1873;AFR_AF=0.1165;EUR_AF=0.3748;SAS_AF=0.2403;AA=T|||;VT=SNP
11	46238351	rs76918161	T	C	100	PASS	AC=81;AF=0.0161741;AN=5008;NS=2504;DP=19175;EAS_AF=0;AMR_AF=0.0288;AFR_AF=0.0106;EUR_AF=0.0358;SAS_AF=0.0112;AA=T|||;VT=SNP
11	46238567	rs7949889	G	A	100	PASS	AC=3936;AF=0.785942;AN=5008;NS=2504;DP=20059;EAS_AF=0.9792;AMR_AF=0.8948;AFR_AF=0.4735;EUR_AF=0.8648;SAS_AF=0.8507;AA=G|||;VT=SNP
11	46238970	rs188156790	A	T	100	PASS	AC=8;AF=0.00159744;AN=5008;NS=2504;DP=15513;EAS_AF=0;AMR_AF=0;AFR_AF=0;EUR_AF=0.008;SAS_AF=0;AA=A|||;VT=SNP
11	46239099	rs10838578	C	A	100	PASS	AC=1071;AF=0.213858;AN=5008;NS=2504;DP=15402;EAS_AF=0.1944;AMR_AF=0.1844;AFR_AF=0.1051;EUR_AF=0.3708;SAS_AF=0.2403;AA=C|||;VT=SNP
11	46239614	rs7925296	A	C	100	PASS	AC=4717;AF=0.941893;AN=5008;NS=2504;DP=18154;EAS_AF=0.998;AMR_AF=0.9726;AFR_AF=0.8812;EUR_AF=0.9622;SAS_AF=0.9233;AA=C|||;VT=SNP
11	46239929	rs7925932	G	A	100	PASS	AC=4666;AF=0.931709;AN=5008;NS=2504;DP=18305;EAS_AF=0.998;AMR_AF=0.9712;AFR_AF=0.8457;EUR_AF=0.9592;SAS_AF=0.9233;AA=A|||;VT=SNP
11	46240289	rs6485668	A	C	100	PASS	AC=3935;AF=0.785743;AN=5008;NS=2504;DP=16029;EAS_AF=0.9792;AMR_AF=0.8948;AFR_AF=0.472;EUR_AF=0.8658;SAS_AF=0.8507;AA=A|||;VT=SNP
11	46240487	rs4756064	A	G	100	PASS	AC=4728;AF=0.944089;AN=5008;NS=2504;DP=18379;EAS_AF=0.998;AMR_AF=0.9741;AFR_AF=0.8865;EUR_AF=0.9622;SAS_AF=0.9264;AA=G|||;VT=SNP
11	46240567	rs6485669	G	A	100	PASS	AC=2605;AF=0.520168;AN=5008;NS=2504;DP=19390;EAS_AF=0.7312;AMR_AF=0.6902;AFR_AF=0.3185;EUR_AF=0.4702;SAS_AF=0.5061;AA=G|||;VT=SNP
11	46240719	rs61884129	G	A	100	PASS	AC=115;AF=0.0229633;AN=5008;NS=2504;DP=16440;EAS_AF=0.002;AMR_AF=0.0202;AFR_AF=0.0038;EUR_AF=0.0368;SAS_AF=0.0583;AA=G|||;VT=SNP
11	46240811	rs72908086	T	G	100	PASS	AC=193;AF=0.0385383;AN=5008;NS=2504;DP=19524;EAS_AF=0.0556;AMR_AF=0.0144;AFR_AF=0.0015;EUR_AF=0.0229;SAS_AF=0.1043;AA=T|||;VT=SNP
11	46241503	rs6485670	G	C	100	PASS	AC=4726;AF=0.94369;AN=5008;NS=2504;DP=16159;EAS_AF=0.998;AMR_AF=0.9741;AFR_AF=0.885;EUR_AF=0.9622;SAS_AF=0.9264;AA=C|||;VT=SNP
11	46241757	rs61884130	C	T	100	PASS	AC=42;AF=0.00838658;AN=5008;NS=2504;DP=18282;EAS_AF=0;AMR_AF=0.0072;AFR_AF=0.0023;EUR_AF=0.0318;SAS_AF=0.002;AA=C|||;VT=SNP
11	46241968	rs10838579	G	A	100	PASS	AC=970;AF=0.19369;AN=5008;NS=2504;DP=22180;EAS_AF=0.1935;AMR_AF=0.1657;AFR_AF=0.1135;EUR_AF=0.3082;SAS_AF=0.2045;AA=G|||;VT=SNP
11	46242003	rs77662718	G	A	100	PASS	AC=150;AF=0.0299521;AN=5008;NS=2504;DP=22760;EAS_AF=0;AMR_AF=0.0447;AFR_AF=0.003;EUR_AF=0.0964;SAS_AF=0.0184;AA=G|||;VT=SNP
11	46243530	rs77722161	G	C	100	PASS	AC=192;AF=0.0383387;AN=5008;NS=2504;DP=13278;EAS_AF=0.0546;AMR_AF=0.0144;AFR_AF=0.0015;EUR_AF=0.0229;SAS_AF=0.1043;AA=G|||;VT=SNP
11	46244641	rs72908089	G	T	100	PASS	AC=192;AF=0.0383387;AN=5008;NS=2504;DP=20320;EAS_AF=0.0546;AMR_AF=0.0144;AFR_AF=0.0015;EUR_AF=0.0229;SAS_AF=0.1043;AA=G|||;VT=SNP
11	46245361	rs7124891	A	G	100	PASS	AC=4018;AF=0.802316;AN=5008;NS=2504;DP=21080;EAS_AF=0.9792;AMR_AF=0.9035;AFR_AF=0.5234;EUR_AF=0.8688;SAS_AF=0.8569;AA=A|||;VT=SNP
11	46245677	rs7128217	A	G	100	PASS	AC=4719;AF=0.942292;AN=5008;NS=2504;DP=13906;EAS_AF=0.998;AMR_AF=0.9741;AFR_AF=0.8812;EUR_AF=0.9632;SAS_AF=0.9233;AA=a|||;VT=SNP
11	46245709	rs7128233	A	G	100	PASS	AC=4718;AF=0.942093;AN=5008;NS=2504;DP=13934;EAS_AF=0.998;AMR_AF=0.9741;AFR_AF=0.8805;EUR_AF=0.9632;SAS_AF=0.9233;AA=G|||;VT=SNP
11	46245900	rs118075720	T	G	100	PASS	AC=918;AF=0.183307;AN=5008;NS=2504;DP=14590;EAS_AF=0.0734;AMR_AF=0.0893;AFR_AF=0.3714;EUR_AF=0.1173;SAS_AF=0.1769;AA=T|||;VT=SNP
11	46246277	rs72908091	T	G	100	PASS	AC=192;AF=0.0383387;AN=5008;NS=2504;DP=18232;EAS_AF=0.0546;AMR_AF=0.0144;AFR_AF=0.0015;EUR_AF=0.0229;SAS_AF=0.1043;AA=T|||;VT=SNP
11	46246426	rs117985230	C	T	100	PASS	AC=15;AF=0.00299521;AN=5008;NS=2504;DP=18156;EAS_AF=0;AMR_AF=0.0058;AFR_AF=0;EUR_AF=0.0109;SAS_AF=0;AA=C|||;VT=SNP
11	46246730	rs150894392	T	C	100	PASS	AC=44;AF=0.00878594;AN=5008;NS=2504;DP=19219;EAS_AF=0;AMR_AF=0.0231;AFR_AF=0.003;EUR_AF=0.0239;SAS_AF=0;AA=T|||;VT=SNP
11	46248032	rs72908092	C	T	100	PASS	AC=214;AF=0.0427316;AN=5008;NS=2504;DP=18892;EAS_AF=0.0546;AMR_AF=0.0173;AFR_AF=0.0159;EUR_AF=0.0229;SAS_AF=0.1053;AA=C|||;VT=SNP
11	46248473	rs10769198	A	G	100	PASS	AC=4652;AF=0.928914;AN=5008;NS=2504;DP=16672;EAS_AF=0.998;AMR_AF=0.9697;AFR_AF=0.8351;EUR_AF=0.9592;SAS_AF=0.9243;AA=G|||;VT=SNP
11	46248580	rs72908096	G	A	100	PASS	AC=193;AF=0.0385383;AN=5008;NS=2504;DP=19217;EAS_AF=0.0546;AMR_AF=0.0144;AFR_AF=0.0015;EUR_AF=0.0229;SAS_AF=0.1053;AA=G|||;VT=SNP
11	46248875	rs72908098	A	G	100	PASS	AC=214;AF=0.0427316;AN=5008;NS=2504;DP=18453;EAS_AF=0.0546;AMR_AF=0.0173;AFR_AF=0.0159;EUR_AF=0.0229;SAS_AF=0.1053;AA=G|||;VT=SNP
11	46249863	rs9734613	A	G	100	PASS	AC=4676;AF=0.933706;AN=5008;NS=2504;DP=19864;EAS_AF=0.998;AMR_AF=0.9712;AFR_AF=0.851;EUR_AF=0.9602;SAS_AF=0.9254;AA=g|||;VT=SNP
11	46250417	rs112976598	A	G	100	PASS	AC=213;AF=0.0425319;AN=5008;NS=2504;DP=15677;EAS_AF=0.0546;AMR_AF=0.0173;AFR_AF=0.0151;EUR_AF=0.0229;SAS_AF=0.1053;AA=A|||;VT=SNP
11	46250841	rs148157878	A	G	100	PASS	AC=213;AF=0.0425319;AN=5008;NS=2504;DP=14471;EAS_AF=0.0546;AMR_AF=0.0173;AFR_AF=0.0151;EUR_AF=0.0229;SAS_AF=0.1053;AA=G|||;VT=SNP
11	46251608	rs72908102	G	A	100	PASS	AC=213;AF=0.0425319;AN=5008;NS=2504;DP=15624;EAS_AF=0.0546;AMR_AF=0.0173;AFR_AF=0.0151;EUR_AF=0.0229;SAS_AF=0.1053;AA=G|||;VT=SNP
11	46252208	rs111771311	C	G	100	PASS	AC=212;AF=0.0423323;AN=5008;NS=2504;DP=15378;EAS_AF=0.0546;AMR_AF=0.0173;AFR_AF=0.0144;EUR_AF=0.0229;SAS_AF=0.1053;AA=c|||;VT=SNP
11	46252956	rs11607379	G	C	100	PASS	AC=3742;AF=0.747204;AN=5008;NS=2504;DP=10670;EAS_AF=0.9276;AMR_AF=0.8775;AFR_AF=0.4622;EUR_AF=0.8439;SAS_AF=0.7546;AA=G|||;VT=SNP
11	46253342	rs148697300	G	A	100	PASS	AC=54;AF=0.0107827;AN=5008;NS=2504;DP=15852;EAS_AF=0;AMR_AF=0.0115;AFR_AF=0.0015;EUR_AF=0.0318;SAS_AF=0.0123;AA=G|||;VT=SNP
11	46253355	rs7943808	T	C	100	PASS	AC=193;AF=0.0385383;AN=5008;NS=2504;DP=16348;EAS_AF=0.0546;AMR_AF=0.0144;AFR_AF=0.0015;EUR_AF=0.0229;SAS_AF=0.1053;AA=N|||;VT=SNP
11	46253841	rs4756065	G	T	100	PASS	AC=961;AF=0.191893;AN=5008;NS=2504;DP=14369;EAS_AF=0.1964;AMR_AF=0.1671;AFR_AF=0.0991;EUR_AF=0.3131;SAS_AF=0.2055;AA=G|||;VT=SNP
11	46254003	rs4756066	T	C	100	PASS	AC=964;AF=0.192492;AN=5008;NS=2504;DP=14158;EAS_AF=0.1964;AMR_AF=0.1671;AFR_AF=0.1014;EUR_AF=0.3131;SAS_AF=0.2055;AA=T|||;VT=SNP
11	46256156	rs7104451	T	A	100	PASS	AC=549;AF=0.109625;AN=5008;NS=2504;DP=19339;EAS_AF=0.0496;AMR_AF=0.0677;AFR_AF=0.1248;EUR_AF=0.1312;SAS_AF=0.1585;AA=A|||;VT=SNP
11	46257757	rs12292649	C	T	100	PASS	AC=311;AF=0.0621006;AN=5008;NS=2504;DP=19304;EAS_AF=0.001;AMR_AF=0.0418;AFR_AF=0.121;EUR_AF=0.0835;SAS_AF=0.0378;AA=C|||;VT=SNP
11	46259550	rs11038826	G	A	100	PASS	AC=1106;AF=0.220847;AN=5008;NS=2504;DP=9577;EAS_AF=0.1022;AMR_AF=0.1542;AFR_AF=0.2874;EUR_AF=0.2823;SAS_AF=0.2372;AA=G|||;VT=SNP
11	46259903	rs187311942	C	A	100	PASS	AC=14;AF=0.00279553;AN=5008;NS=2504;DP=8087;EAS_AF=0.001;AMR_AF=0.0029;AFR_AF=0;EUR_AF=0.008;SAS_AF=0.0031;AA=C|||;VT=SNP
11	46259945	rs7113170	G	C	100	PASS	AC=231;AF=0.0461262;AN=5008;NS=2504;DP=7492;EAS_AF=0.0486;AMR_AF=0.0259;AFR_AF=0.0015;EUR_AF=0.0477;SAS_AF=0.1166;AA=G|||;VT=SNP
11	46260223	rs7113478	G	A	100	PASS	AC=1851;AF=0.369609;AN=5008;NS=2504;DP=17534;EAS_AF=0.1558;AMR_AF=0.232;AFR_AF=0.5537;EUR_AF=0.4145;SAS_AF=0.3926;AA=A|||;VT=SNP
11	46260239	rs72910006	T	C	100	PASS	AC=231;AF=0.0461262;AN=5008;NS=2504;DP=17528;EAS_AF=0.0486;AMR_AF=0.0259;AFR_AF=0.0015;EUR_AF=0.0477;SAS_AF=0.1166;AA=t|||;VT=SNP
11	46260304	rs11038827	G	A	100	PASS	AC=287;AF=0.0573083;AN=5008;NS=2504;DP=17195;EAS_AF=0.001;AMR_AF=0.0418;AFR_AF=0.1036;EUR_AF=0.0825;SAS_AF=0.0378;AA=G|||;VT=SNP
11	46260696	rs7116965	C	T	100	PASS	AC=522;AF=0.104233;AN=5008;NS=2504;DP=15129;EAS_AF=0.0496;AMR_AF=0.0677;AFR_AF=0.1082;EUR_AF=0.1302;SAS_AF=0.1544;AA=T|||;VT=SNP
11	46261388	rs141017967	T	C	100	PASS	AC=22;AF=0.00439297;AN=5008;NS=2504;DP=20354;EAS_AF=0;AMR_AF=0.013;AFR_AF=0;EUR_AF=0.0119;SAS_AF=0.001;AA=T|||;VT=SNP
11	46262022	rs11038830	T	C	100	PASS	AC=675;AF=0.134784;AN=5008;NS=2504;DP=15440;EAS_AF=0.119;AMR_AF=0.0922;AFR_AF=0.2133;EUR_AF=0.1143;SAS_AF=0.0961;AA=T|||;VT=SNP
11	46262205	rs58301639	C	T	100	PASS	AC=744;AF=0.148562;AN=5008;NS=2504;DP=15116;EAS_AF=0.0536;AMR_AF=0.0793;AFR_AF=0.2663;EUR_AF=0.1312;SAS_AF=0.1544;AA=T|||;VT=SNP
11	46263640	rs12225704	A	G	100	PASS	AC=762;AF=0.152157;AN=5008;NS=2504;DP=20876;EAS_AF=0.1835;AMR_AF=0.1297;AFR_AF=0.0113;EUR_AF=0.2793;SAS_AF=0.1953;AA=A|||;VT=SNP
11	46264782	rs11605191	T	C	100	PASS	AC=959;AF=0.191494;AN=5008;NS=2504;DP=16896;EAS_AF=0.0536;AMR_AF=0.1671;AFR_AF=0.2761;EUR_AF=0.2644;SAS_AF=0.1616;AA=C|||;VT=SNP
11	46264859	rs58678374	G	A	100	PASS	AC=745;AF=0.148762;AN=5008;NS=2504;DP=15438;EAS_AF=0.0536;AMR_AF=0.0793;AFR_AF=0.2663;EUR_AF=0.1322;SAS_AF=0.1544;AA=G|||;VT=SNP
11	46264906	rs7926726	A	G	100	PASS	AC=992;AF=0.198083;AN=5008;NS=2504;DP=15119;EAS_AF=0.0536;AMR_AF=0.1686;AFR_AF=0.3011;EUR_AF=0.2634;SAS_AF=0.1616;AA=G|||;VT=SNP
11	46265513	rs12223774	G	T	100	PASS	AC=675;AF=0.134784;AN=5008;NS=2504;DP=13462;EAS_AF=0.1022;AMR_AF=0.1297;AFR_AF=0.0106;EUR_AF=0.2793;SAS_AF=0.1912;AA=G|||;VT=SNP
11	46266009	rs11038831	C	T	100	PASS	AC=677;AF=0.135184;AN=5008;NS=2504;DP=12813;EAS_AF=0.1022;AMR_AF=0.1326;AFR_AF=0.0106;EUR_AF=0.2803;SAS_AF=0.1902;AA=C|||;VT=SNP
11	46266205	rs7931075	A	G	100	PASS	AC=998;AF=0.199281;AN=5008;NS=2504;DP=19719;EAS_AF=0.0536;AMR_AF=0.1686;AFR_AF=0.3041;EUR_AF=0.2634;SAS_AF=0.1636;AA=G|||;VT=SNP
11	46267604	rs35671387	T	A	100	PASS	AC=953;AF=0.190296;AN=5008;NS=2504;DP=15013;EAS_AF=0.0536;AMR_AF=0.1657;AFR_AF=0.2935;EUR_AF=0.2495;SAS_AF=0.1483;AA=T|||;VT=SNP
11	46268014	rs28755875	A	G	100	PASS	AC=1180;AF=0.235623;AN=5008;NS=2504;DP=19264;EAS_AF=0.0585;AMR_AF=0.1787;AFR_AF=0.4319;EUR_AF=0.2634;SAS_AF=0.1646;AA=A|||;VT=SNP
11	46268489	rs7128258	C	T	100	PASS	AC=1268;AF=0.253195;AN=5008;NS=2504;DP=16523;EAS_AF=0.1171;AMR_AF=0.1455;AFR_AF=0.4145;EUR_AF=0.2425;SAS_AF=0.2628;AA=C|||;VT=SNP
11	46269534	rs78099401	C	T	100	PASS	AC=82;AF=0.0163738;AN=5008;NS=2504;DP=20678;EAS_AF=0.001;AMR_AF=0.0115;AFR_AF=0.003;EUR_AF=0.0417;SAS_AF=0.0276;AA=C|||;VT=SNP
11	46270093	rs117834121	C	T	100	PASS	AC=16;AF=0.00319489;AN=5008;NS=2504;DP=17857;EAS_AF=0;AMR_AF=0.0043;AFR_AF=0;EUR_AF=0.0129;SAS_AF=0;AA=C|||;VT=SNP
11	46270441	rs10838586	T	G	100	PASS	AC=1013;AF=0.202276;AN=5008;NS=2504;DP=18534;EAS_AF=0.1002;AMR_AF=0.1542;AFR_AF=0.2436;EUR_AF=0.2714;SAS_AF=0.2147;AA=T|||;VT=SNP
11	46270846	rs11038834	C	A	100	PASS	AC=535;AF=0.106829;AN=5008;NS=2504;DP=20081;EAS_AF=0.0992;AMR_AF=0.098;AFR_AF=0.0068;EUR_AF=0.1799;SAS_AF=0.181;AA=C|||;VT=SNP
11	46271219	rs75996226	C	T	100	PASS	AC=304;AF=0.0607029;AN=5008;NS=2504;DP=19818;EAS_AF=0.125;AMR_AF=0.0476;AFR_AF=0.0038;EUR_AF=0.0736;SAS_AF=0.0675;AA=C|||;VT=SNP
11	46272049	rs13377401	G	C	100	PASS	AC=1133;AF=0.226238;AN=5008;NS=2504;DP=19369;EAS_AF=0.1746;AMR_AF=0.1614;AFR_AF=0.2716;EUR_AF=0.2714;SAS_AF=0.2178;AA=G|||;VT=SNP
11	46272263	rs56288505	G	A	100	PASS	AC=350;AF=0.0698882;AN=5008;NS=2504;DP=22369;EAS_AF=0.001;AMR_AF=0.0476;AFR_AF=0.149;EUR_AF=0.0845;SAS_AF=0.0348;AA=G|||;VT=SNP
11	46272585	rs10838587	C	T	100	PASS	AC=1134;AF=0.226438;AN=5008;NS=2504;DP=23399;EAS_AF=0.1766;AMR_AF=0.1614;AFR_AF=0.2708;EUR_AF=0.2714;SAS_AF=0.2178;AA=C|||;VT=SNP
11	46272826	rs10838588	A	G	100	PASS	AC=1134;AF=0.226438;AN=5008;NS=2504;DP=22846;EAS_AF=0.1766;AMR_AF=0.1614;AFR_AF=0.2708;EUR_AF=0.2714;SAS_AF=0.2178;AA=G|||;VT=SNP
11	46272956	rs10838589	G	C	100	PASS	AC=1020;AF=0.203674;AN=5008;NS=2504;DP=20778;EAS_AF=0.1002;AMR_AF=0.1614;AFR_AF=0.2451;EUR_AF=0.2714;SAS_AF=0.2147;AA=G|||;VT=SNP
11	46273240	rs10769199	T	G	100	PASS	AC=1966;AF=0.392572;AN=5008;NS=2504;DP=21387;EAS_AF=0.1597;AMR_AF=0.2911;AFR_AF=0.5825;EUR_AF=0.4453;SAS_AF=0.3937;AA=G|||;VT=SNP
11	46273264	rs10838590	A	G	100	PASS	AC=1101;AF=0.219848;AN=5008;NS=2504;DP=20767;EAS_AF=0.1776;AMR_AF=0.1599;AFR_AF=0.2466;EUR_AF=0.2714;SAS_AF=0.2168;AA=a|||;VT=SNP
11	46273454	rs28668543	G	A	100	PASS	AC=244;AF=0.048722;AN=5008;NS=2504;DP=18931;EAS_AF=0.001;AMR_AF=0.0403;AFR_AF=0.0726;EUR_AF=0.0815;SAS_AF=0.0378;AA=G|||;VT=SNP
11	46273962	rs61884152	G	A	100	PASS	AC=151;AF=0.0301518;AN=5008;NS=2504;DP=23775;EAS_AF=0.001;AMR_AF=0.0447;AFR_AF=0.0053;EUR_AF=0.0845;SAS_AF=0.0276;AA=G|||;VT=SNP
11	46274143	rs10838591	A	G	100	PASS	AC=2208;AF=0.440895;AN=5008;NS=2504;DP=18282;EAS_AF=0.2391;AMR_AF=0.3156;AFR_AF=0.621;EUR_AF=0.506;SAS_AF=0.4274;AA=G|||;VT=SNP
11	46274369	rs11038837	A	C	100	PASS	AC=2208;AF=0.440895;AN=5008;NS=2504;DP=14364;EAS_AF=0.2331;AMR_AF=0.3184;AFR_AF=0.6241;EUR_AF=0.5089;SAS_AF=0.4243;AA=C|||;VT=SNP
11	46274432	rs10838592	C	G	100	PASS	AC=291;AF=0.058107;AN=5008;NS=2504;DP=16830;EAS_AF=0.002;AMR_AF=0.1023;AFR_AF=0.0053;EUR_AF=0.173;SAS_AF=0.0378;AA=C|||;VT=SNP
11	46275521	rs72910026	G	A	100	PASS	AC=46;AF=0.0091853;AN=5008;NS=2504;DP=20429;EAS_AF=0;AMR_AF=0.0231;AFR_AF=0.003;EUR_AF=0.0258;SAS_AF=0;AA=G|||;VT=SNP
11	46276072	rs4426109	A	G	100	PASS	AC=1494;AF=0.298323;AN=5008;NS=2504;DP=17473;EAS_AF=0.1171;AMR_AF=0.134;AFR_AF=0.7708;EUR_AF=0.167;SAS_AF=0.0982;AA=G|||;VT=SNP
11	46276364	rs9667357	T	C	100	PASS	AC=283;AF=0.0565096;AN=5008;NS=2504;DP=14871;EAS_AF=0.001;AMR_AF=0.0576;AFR_AF=0.0726;EUR_AF=0.1024;SAS_AF=0.044;AA=T|||;VT=SNP
11	46276494	rs11038839	A	G	100	PASS	AC=276;AF=0.0551118;AN=5008;NS=2504;DP=15888;EAS_AF=0;AMR_AF=0.0389;AFR_AF=0.1626;EUR_AF=0.0199;SAS_AF=0.0143;AA=A|||;VT=SNP
11	46276544	rs72910027	T	C	100	PASS	AC=540;AF=0.107827;AN=5008;NS=2504;DP=14345;EAS_AF=0.0575;AMR_AF=0.1239;AFR_AF=0.0113;EUR_AF=0.2078;SAS_AF=0.1759;AA=T|||;VT=SNP
11	46276993	rs61884153	C	T	100	PASS	AC=240;AF=0.0479233;AN=5008;NS=2504;DP=14208;EAS_AF=0;AMR_AF=0.0259;AFR_AF=0.1067;EUR_AF=0.0437;SAS_AF=0.0378;AA=C|||;VT=SNP
11	46277504	rs61884154	G	A	100	PASS	AC=340;AF=0.0678914;AN=5008;NS=2504;DP=15164;EAS_AF=0.001;AMR_AF=0.0519;AFR_AF=0.1218;EUR_AF=0.0885;SAS_AF=0.0542;AA=G|||;VT=SNP
11	46277765	rs7114096	A	G	100	PASS	AC=1183;AF=0.236222;AN=5008;NS=2504;DP=17755;EAS_AF=0.1091;AMR_AF=0.0778;AFR_AF=0.6838;EUR_AF=0.0626;SAS_AF=0.0532;AA=G|||;VT=SNP
11	46279815	rs6485671	G	A	100	PASS	AC=1518;AF=0.303115;AN=5008;NS=2504;DP=19074;EAS_AF=0.1071;AMR_AF=0.1297;AFR_AF=0.8056;EUR_AF=0.1511;SAS_AF=0.1053;AA=A|||;VT=SNP
11	46281129	rs11038840	G	T	100	PASS	AC=1495;AF=0.298522;AN=5008;NS=2504;DP=17567;EAS_AF=0.1071;AMR_AF=0.1311;AFR_AF=0.7829;EUR_AF=0.1541;SAS_AF=0.1084;AA=g|||;VT=SNP
11	46281148	rs61704455	G	A	100	PASS	AC=488;AF=0.0974441;AN=5008;NS=2504;DP=17620;EAS_AF=0.1062;AMR_AF=0.0375;AFR_AF=0.1982;EUR_AF=0.0477;SAS_AF=0.046;AA=A|||;VT=SNP
11	46281443	rs10219383	G	A	100	PASS	AC=659;AF=0.131589;AN=5008;NS=2504;DP=16596;EAS_AF=0.1042;AMR_AF=0.0476;AFR_AF=0.2927;EUR_AF=0.0666;SAS_AF=0.0685;AA=G|||;VT=SNP
11	46281835	rs7131201	A	G	100	PASS	AC=1964;AF=0.392173;AN=5008;NS=2504;DP=18011;EAS_AF=0.1677;AMR_AF=0.2104;AFR_AF=0.8797;EUR_AF=0.2475;SAS_AF=0.2423;AA=G|||;VT=SNP
11	46282895	rs116476451	C	T	100	PASS	AC=77;AF=0.0153754;AN=5008;NS=2504;DP=21967;EAS_AF=0;AMR_AF=0.0303;AFR_AF=0.0015;EUR_AF=0.0447;SAS_AF=0.0092;AA=C|||;VT=SNP
11	46282924	rs7105423	C	G	100	PASS	AC=1528;AF=0.305112;AN=5008;NS=2504;DP=21248;EAS_AF=0.0466;AMR_AF=0.1599;AFR_AF=0.7655;EUR_AF=0.1879;SAS_AF=0.1728;AA=G|||;VT=SNP
11	46284232	rs77182113	C	T	100	PASS	AC=62;AF=0.0123802;AN=5008;NS=2504;DP=22586;EAS_AF=0;AMR_AF=0.0231;AFR_AF=0.0008;EUR_AF=0.0388;SAS_AF=0.0061;AA=C|||;VT=SNP
11	46286454	rs34177812	T	C	100	PASS	AC=952;AF=0.190096;AN=5008;NS=2504;DP=16383;EAS_AF=0.1071;AMR_AF=0.1729;AFR_AF=0.118;EUR_AF=0.3181;SAS_AF=0.2536;AA=T|||;VT=SNP
11	46288055	rs143500291	C	T	100	PASS	AC=66;AF=0.0131789;AN=5008;NS=2504;DP=21595;EAS_AF=0;AMR_AF=0.0245;AFR_AF=0.0015;EUR_AF=0.0417;SAS_AF=0.0051;AA=C|||;VT=SNP
11	46288623	rs11038843	G	A	100	PASS	AC=722;AF=0.144169;AN=5008;NS=2504;DP=17583;EAS_AF=0.0466;AMR_AF=0.0951;AFR_AF=0.1967;EUR_AF=0.1779;SAS_AF=0.1738;AA=G|||;VT=SNP
11	46290615	rs61884156	T	G	100	PASS	AC=740;AF=0.147764;AN=5008;NS=2504;DP=14282;EAS_AF=0.0466;AMR_AF=0.1052;AFR_AF=0.205;EUR_AF=0.1779;SAS_AF=0.1738;AA=T|||;VT=SNP
11	46291554	rs7106583	T	C	100	PASS	AC=1393;AF=0.278155;AN=5008;NS=2504;DP=20092;EAS_AF=0.0466;AMR_AF=0.1354;AFR_AF=0.68;EUR_AF=0.1819;SAS_AF=0.1738;AA=C|||;VT=SNP
11	46292199	rs61884157	G	C	100	PASS	AC=734;AF=0.146565;AN=5008;NS=2504;DP=19214;EAS_AF=0.0466;AMR_AF=0.0965;AFR_AF=0.205;EUR_AF=0.1779;SAS_AF=0.1738;AA=G|||;VT=SNP
11	46292362	rs61884158	G	A	100	PASS	AC=921;AF=0.183906;AN=5008;NS=2504;DP=16880;EAS_AF=0.0466;AMR_AF=0.1066;AFR_AF=0.3411;EUR_AF=0.1779;SAS_AF=0.1738;AA=A|||;VT=SNP
11	46296249	rs66531430	T	A	100	PASS	AC=987;AF=0.197085;AN=5008;NS=2504;DP=14220;EAS_AF=0.1012;AMR_AF=0.1816;AFR_AF=0.1286;EUR_AF=0.328;SAS_AF=0.2648;AA=T|||;VT=SNP
11	46297631	rs10437653	A	C	100	PASS	AC=2547;AF=0.508586;AN=5008;NS=2504;DP=20780;EAS_AF=0.1498;AMR_AF=0.3415;AFR_AF=0.916;EUR_AF=0.5119;SAS_AF=0.4427;AA=C|||;VT=SNP
11	46300312	rs61885561	G	C	100	PASS	AC=940;AF=0.1877;AN=5008;NS=2504;DP=16801;EAS_AF=0.0506;AMR_AF=0.1254;AFR_AF=0.2443;EUR_AF=0.2306;SAS_AF=0.2526;AA=G|||;VT=SNP
11	46300722	rs12280680	G	A	100	PASS	AC=2096;AF=0.41853;AN=5008;NS=2504;DP=20402;EAS_AF=0.1429;AMR_AF=0.3314;AFR_AF=0.4849;EUR_AF=0.5696;SAS_AF=0.5194;AA=A|||;VT=SNP
11	46300911	rs34771037	A	G	100	PASS	AC=952;AF=0.190096;AN=5008;NS=2504;DP=21042;EAS_AF=0.1022;AMR_AF=0.1801;AFR_AF=0.1021;EUR_AF=0.329;SAS_AF=0.2638;AA=A|||;VT=SNP
11	46300915	rs72910039	G	A	100	PASS	AC=336;AF=0.0670927;AN=5008;NS=2504;DP=21115;EAS_AF=0.0466;AMR_AF=0.0548;AFR_AF=0.0333;EUR_AF=0.0885;SAS_AF=0.1207;AA=G|||;VT=SNP
11	46301255	rs73461870	A	G	100	PASS	AC=534;AF=0.106629;AN=5008;NS=2504;DP=14792;EAS_AF=0.1032;AMR_AF=0.0692;AFR_AF=0.1604;EUR_AF=0.1064;SAS_AF=0.0644;AA=A|||;VT=SNP
11	46302161	rs34839793	G	A	100	PASS	AC=19;AF=0.00379393;AN=5008;NS=2504;DP=23054;EAS_AF=0;AMR_AF=0.0014;AFR_AF=0.0008;EUR_AF=0.0159;SAS_AF=0.001;AA=G|||;VT=SNP
11	46302636	rs12284298	C	T	100	PASS	AC=2509;AF=0.500998;AN=5008;NS=2504;DP=21645;EAS_AF=0.2381;AMR_AF=0.4568;AFR_AF=0.7632;EUR_AF=0.508;SAS_AF=0.4417;AA=T|||;VT=SNP
11	46304187	rs117372259	A	G	100	PASS	AC=28;AF=0.00559105;AN=5008;NS=2504;DP=18866;EAS_AF=0;AMR_AF=0.0014;AFR_AF=0.0015;EUR_AF=0.0209;SAS_AF=0.0041;AA=A|||;VT=SNP
11	46304338	rs57734357	A	G	100	PASS	AC=1589;AF=0.317292;AN=5008;NS=2504;DP=20758;EAS_AF=0.2163;AMR_AF=0.232;AFR_AF=0.4304;EUR_AF=0.3598;SAS_AF=0.2853;AA=A|||;VT=SNP
11	46304368	rs11038851	G	A	100	PASS	AC=927;AF=0.185104;AN=5008;NS=2504;DP=21189;EAS_AF=0.0476;AMR_AF=0.1052;AFR_AF=0.2814;EUR_AF=0.1909;SAS_AF=0.2474;AA=G|||;VT=SNP
11	46305195	rs55798544	C	A	100	PASS	AC=651;AF=0.129992;AN=5008;NS=2504;DP=19267;EAS_AF=0.1032;AMR_AF=0.1383;AFR_AF=0.0076;EUR_AF=0.2445;SAS_AF=0.1994;AA=C|||;VT=SNP
11	46306826	rs56372998	C	A	100	PASS	AC=650;AF=0.129792;AN=5008;NS=2504;DP=19391;EAS_AF=0.1032;AMR_AF=0.1383;AFR_AF=0.0076;EUR_AF=0.2435;SAS_AF=0.1994;AA=C|||;VT=SNP
11	46307715	rs117105038	C	G	100	PASS	AC=19;AF=0.00379393;AN=5008;NS=2504;DP=18836;EAS_AF=0;AMR_AF=0.013;AFR_AF=0.0008;EUR_AF=0.007;SAS_AF=0.002;AA=C|||;VT=SNP
11	46307876	rs59291790	C	T	100	PASS	AC=467;AF=0.0932508;AN=5008;NS=2504;DP=18172;EAS_AF=0.0962;AMR_AF=0.0504;AFR_AF=0.1551;EUR_AF=0.0686;SAS_AF=0.0624;AA=C|||;VT=SNP
11	46308093	rs10838595	T	C	100	PASS	AC=1586;AF=0.316693;AN=5008;NS=2504;DP=16046;EAS_AF=0.0486;AMR_AF=0.1412;AFR_AF=0.7572;EUR_AF=0.1928;SAS_AF=0.2495;AA=T|||;VT=SNP
11	46308209	rs7124003	G	A	100	PASS	AC=1295;AF=0.258586;AN=5008;NS=2504;DP=13892;EAS_AF=0.0486;AMR_AF=0.1239;AFR_AF=0.5484;EUR_AF=0.1899;SAS_AF=0.2495;AA=G|||;VT=SNP
11	46308549	rs7127254	C	T	100	PASS	AC=1762;AF=0.351837;AN=5008;NS=2504;DP=15838;EAS_AF=0.1438;AMR_AF=0.1744;AFR_AF=0.7042;EUR_AF=0.2584;SAS_AF=0.3119;AA=C|||;VT=SNP
11	46309285	rs7113904	T	G	100	PASS	AC=1765;AF=0.352436;AN=5008;NS=2504;DP=16055;EAS_AF=0.1448;AMR_AF=0.1744;AFR_AF=0.7057;EUR_AF=0.2584;SAS_AF=0.3119;AA=T|||;VT=SNP
11	46309755	rs111637706	C	T	100	PASS	AC=654;AF=0.130591;AN=5008;NS=2504;DP=11522;EAS_AF=0.1042;AMR_AF=0.1383;AFR_AF=0.0091;EUR_AF=0.2445;SAS_AF=0.1994;AA=C|||;VT=SNP
11	46309968	rs6485672	G	A	100	PASS	AC=2765;AF=0.552117;AN=5008;NS=2504;DP=15412;EAS_AF=0.248;AMR_AF=0.3329;AFR_AF=0.9622;EUR_AF=0.508;SAS_AF=0.5123;AA=A|||;VT=SNP
11	46310746	rs141013495	C	T	100	PASS	AC=142;AF=0.0283546;AN=5008;NS=2504;DP=18472;EAS_AF=0.002;AMR_AF=0.0634;AFR_AF=0.0038;EUR_AF=0.0765;SAS_AF=0.0143;AA=C|||;VT=SNP
11	46312214	rs117516871	C	A	100	PASS	AC=20;AF=0.00399361;AN=5008;NS=2504;DP=14847;EAS_AF=0;AMR_AF=0.0058;AFR_AF=0;EUR_AF=0.0149;SAS_AF=0.001;AA=G|||;VT=SNP
11	46313644	rs55652831	A	G	100	PASS	AC=656;AF=0.13099;AN=5008;NS=2504;DP=18042;EAS_AF=0.1002;AMR_AF=0.1326;AFR_AF=0.0166;EUR_AF=0.2445;SAS_AF=0.1994;AA=A|||;VT=SNP
11	46313891	rs11038852	C	G	100	PASS	AC=1516;AF=0.302716;AN=5008;NS=2504;DP=19583;EAS_AF=0.1974;AMR_AF=0.2017;AFR_AF=0.4508;EUR_AF=0.3181;SAS_AF=0.2669;AA=G|||;VT=SNP
11	46313951	rs56087478	C	A	100	PASS	AC=1465;AF=0.292532;AN=5008;NS=2504;DP=21099;EAS_AF=0.1954;AMR_AF=0.1988;AFR_AF=0.4175;EUR_AF=0.3181;SAS_AF=0.2638;AA=A|||;VT=SNP
11	46315579	rs140887381	T	C	100	PASS	AC=16;AF=0.00319489;AN=5008;NS=2504;DP=23985;EAS_AF=0;AMR_AF=0.0029;AFR_AF=0.0015;EUR_AF=0.0099;SAS_AF=0.002;AA=T|||;VT=SNP
11	46316480	rs72910045	C	T	100	PASS	AC=79;AF=0.0157748;AN=5008;NS=2504;DP=14190;EAS_AF=0;AMR_AF=0.0274;AFR_AF=0.0015;EUR_AF=0.0477;SAS_AF=0.0102;AA=C|||;VT=SNP
11	46318032	rs77047825	C	G	100	PASS	AC=111;AF=0.0221645;AN=5008;NS=2504;DP=13189;EAS_AF=0;AMR_AF=0.0403;AFR_AF=0.003;EUR_AF=0.0755;SAS_AF=0.0031;AA=C|||;VT=SNP
11	46320022	rs7943699	G	A	100	PASS	AC=2626;AF=0.524361;AN=5008;NS=2504;DP=19919;EAS_AF=0.2579;AMR_AF=0.3285;AFR_AF=0.8502;EUR_AF=0.507;SAS_AF=0.5153;AA=A|||;VT=SNP
11	46320679	rs4319486	C	A	100	PASS	AC=1344;AF=0.268371;AN=5008;NS=2504;DP=19561;EAS_AF=0.1915;AMR_AF=0.196;AFR_AF=0.3336;EUR_AF=0.3131;SAS_AF=0.2648;AA=C|||;VT=SNP
11	46321066	rs12273276	C	G	100	PASS	AC=962;AF=0.192093;AN=5008;NS=2504;DP=25841;EAS_AF=0.0655;AMR_AF=0.1066;AFR_AF=0.2905;EUR_AF=0.1918;SAS_AF=0.2505;AA=C|||;VT=SNP
11	46321235	rs11038856	C	G	100	PASS	AC=2783;AF=0.555711;AN=5008;NS=2504;DP=22425;EAS_AF=0.2569;AMR_AF=0.3271;AFR_AF=0.9652;EUR_AF=0.5139;SAS_AF=0.5153;AA=G|||;VT=SNP
11	46321827	rs12286778	A	C	100	PASS	AC=975;AF=0.194688;AN=5008;NS=2504;DP=17531;EAS_AF=0.0655;AMR_AF=0.1066;AFR_AF=0.3003;EUR_AF=0.1918;SAS_AF=0.2505;AA=A|||;VT=SNP
11	46323093	rs6485673	C	A	100	PASS	AC=2783;AF=0.555711;AN=5008;NS=2504;DP=19359;EAS_AF=0.2569;AMR_AF=0.3271;AFR_AF=0.9652;EUR_AF=0.5139;SAS_AF=0.5153;AA=A|||;VT=SNP
11	46323209	rs7927724	G	A	100	PASS	AC=1437;AF=0.286941;AN=5008;NS=2504;DP=14655;EAS_AF=0.1915;AMR_AF=0.1974;AFR_AF=0.4032;EUR_AF=0.3131;SAS_AF=0.2648;AA=G|||;VT=SNP
11	46324233	rs72910053	G	A	100	PASS	AC=385;AF=0.076877;AN=5008;NS=2504;DP=18951;EAS_AF=0.0605;AMR_AF=0.0548;AFR_AF=0.0242;EUR_AF=0.0885;SAS_AF=0.1687;AA=G|||;VT=SNP
11	46324271	rs7931565	C	T	100	PASS	AC=1314;AF=0.26238;AN=5008;NS=2504;DP=17443;EAS_AF=0.1915;AMR_AF=0.1916;AFR_AF=0.3132;EUR_AF=0.3131;SAS_AF=0.2648;AA=C|||;VT=SNP
11	46324835	rs6485674	C	G	100	PASS	AC=2781;AF=0.555312;AN=5008;NS=2504;DP=17252;EAS_AF=0.2569;AMR_AF=0.3271;AFR_AF=0.9637;EUR_AF=0.5139;SAS_AF=0.5153;AA=G|||;VT=SNP
11	46326752	rs78727639	G	A	100	PASS	AC=24;AF=0.00479233;AN=5008;NS=2504;DP=15591;EAS_AF=0;AMR_AF=0.0101;AFR_AF=0;EUR_AF=0.0169;SAS_AF=0;AA=G|||;VT=SNP
11	46326898	rs148229982	G	A	100	PASS	AC=25;AF=0.00499201;AN=5008;NS=2504;DP=11376;EAS_AF=0;AMR_AF=0.0058;AFR_AF=0;EUR_AF=0.0159;SAS_AF=0.0051;AA=g|||;VT=SNP
11	46327136	rs187198925	T	C	100	PASS	AC=48;AF=0.00958466;AN=5008;NS=2504;DP=9921;EAS_AF=0.001;AMR_AF=0.0043;AFR_AF=0.0008;EUR_AF=0.0368;SAS_AF=0.0061;AA=T|||;VT=SNP
11	46327528	rs150257832	T	G	100	PASS	AC=111;AF=0.0221645;AN=5008;NS=2504;DP=13815;EAS_AF=0;AMR_AF=0.0403;AFR_AF=0.003;EUR_AF=0.0755;SAS_AF=0.0031;AA=T|||;VT=SNP
11	46327568	rs111942477	G	A	100	PASS	AC=1206;AF=0.240815;AN=5008;NS=2504;DP=13765;EAS_AF=0.1905;AMR_AF=0.1816;AFR_AF=0.2383;EUR_AF=0.3121;SAS_AF=0.2648;AA=G|||;VT=SNP
11	46327578	rs117837188	G	A	100	PASS	AC=95;AF=0.0189696;AN=5008;NS=2504;DP=13830;EAS_AF=0.002;AMR_AF=0.0202;AFR_AF=0.0045;EUR_AF=0.0467;SAS_AF=0.0266;AA=G|||;VT=SNP
11	46328464	rs7929630	G	T	100	PASS	AC=897;AF=0.179113;AN=5008;NS=2504;DP=15118;EAS_AF=0.0595;AMR_AF=0.1023;AFR_AF=0.2481;EUR_AF=0.1918;SAS_AF=0.2505;AA=G|||;VT=SNP
11	46328557	rs60602051	C	T	100	PASS	AC=1109;AF=0.221446;AN=5008;NS=2504;DP=18437;EAS_AF=0.1052;AMR_AF=0.1556;AFR_AF=0.3533;EUR_AF=0.2276;SAS_AF=0.2035;AA=T|||;VT=SNP
11	46330604	rs61885566	C	T	100	PASS	AC=801;AF=0.159944;AN=5008;NS=2504;DP=23625;EAS_AF=0.0635;AMR_AF=0.0562;AFR_AF=0.2723;EUR_AF=0.1074;SAS_AF=0.2352;AA=C|||;VT=SNP
11	46330983	rs7924718	T	G	100	PASS	AC=971;AF=0.19389;AN=5008;NS=2504;DP=22855;EAS_AF=0.0655;AMR_AF=0.1023;AFR_AF=0.3109;EUR_AF=0.1819;SAS_AF=0.2454;AA=T|||;VT=SNP
11	46331362	rs72910057	G	T	100	PASS	AC=203;AF=0.0405351;AN=5008;NS=2504;DP=21056;EAS_AF=0;AMR_AF=0.0735;AFR_AF=0.0091;EUR_AF=0.1252;SAS_AF=0.0143;AA=G|||;VT=SNP
11	46331975	rs4756069	C	T	100	PASS	AC=71;AF=0.0141773;AN=5008;NS=2504;DP=19267;EAS_AF=0.001;AMR_AF=0.0202;AFR_AF=0.0008;EUR_AF=0.0219;SAS_AF=0.0337;AA=C|||;VT=SNP
11	46332504	rs2303435	T	C	100	PASS	AC=1247;AF=0.249002;AN=5008;NS=2504;DP=19286;EAS_AF=0.0655;AMR_AF=0.121;AFR_AF=0.503;EUR_AF=0.1819;SAS_AF=0.2546;AA=C|||;VT=SNP
11	46332893	rs4625425	T	G	100	PASS	AC=1242;AF=0.248003;AN=5008;NS=2504;DP=18238;EAS_AF=0.0605;AMR_AF=0.121;AFR_AF=0.503;EUR_AF=0.1809;SAS_AF=0.2556;AA=G|||;VT=SNP
11	46333235	rs117246933	G	T	100	PASS	AC=491;AF=0.0980431;AN=5008;NS=2504;DP=19629;EAS_AF=0.0982;AMR_AF=0.0836;AFR_AF=0.0121;EUR_AF=0.1312;SAS_AF=0.1902;AA=G|||;VT=SNP
11	46333263	rs9704813	G	C	100	PASS	AC=1145;AF=0.228634;AN=5008;NS=2504;DP=21123;EAS_AF=0.0605;AMR_AF=0.0764;AFR_AF=0.5182;EUR_AF=0.1083;SAS_AF=0.2423;AA=G|||;VT=SNP
11	46333337	rs112845927	G	A	100	PASS	AC=267;AF=0.0533147;AN=5008;NS=2504;DP=21909;EAS_AF=0.0823;AMR_AF=0.0375;AFR_AF=0.0144;EUR_AF=0.0755;SAS_AF=0.0644;AA=G|||;VT=SNP
11	46334239	rs2288249	G	A	100	PASS	AC=534;AF=0.106629;AN=5008;NS=2504;DP=17205;EAS_AF=0.0823;AMR_AF=0.0548;AFR_AF=0.2057;EUR_AF=0.0785;SAS_AF=0.0634;AA=G|||;VT=SNP;EX_TARGET
11	46335191	rs5028615	T	C	100	PASS	AC=539;AF=0.107628;AN=5008;NS=2504;DP=15069;EAS_AF=0.0823;AMR_AF=0.0548;AFR_AF=0.2065;EUR_AF=0.0805;SAS_AF=0.0654;AA=T|||;VT=SNP
11	46335752	rs111996762	G	A	100	PASS	AC=438;AF=0.0874601;AN=5008;NS=2504;DP=12194;EAS_AF=0.0833;AMR_AF=0.0504;AFR_AF=0.1346;EUR_AF=0.0785;SAS_AF=0.0634;AA=G|||;VT=SNP
11	46335895	rs61882671	A	G	100	PASS	AC=1156;AF=0.230831;AN=5008;NS=2504;DP=19592;EAS_AF=0.0585;AMR_AF=0.1153;AFR_AF=0.4448;EUR_AF=0.1809;SAS_AF=0.2526;AA=G|||;VT=SNP
11	46336903	rs76244216	G	C	100	PASS	AC=485;AF=0.096845;AN=5008;NS=2504;DP=17254;EAS_AF=0.0972;AMR_AF=0.0836;AFR_AF=0.0113;EUR_AF=0.1312;SAS_AF=0.1861;AA=G|||;VT=SNP
11	46336995	rs10838596	G	A	100	PASS	AC=2476;AF=0.494409;AN=5008;NS=2504;DP=20261;EAS_AF=0.2431;AMR_AF=0.2334;AFR_AF=0.9433;EUR_AF=0.3241;SAS_AF=0.5072;AA=A|||;VT=SNP
11	46337125	rs145146015	G	C	100	PASS	AC=22;AF=0.00439297;AN=5008;NS=2504;DP=18771;EAS_AF=0;AMR_AF=0.0101;AFR_AF=0.0008;EUR_AF=0.0139;SAS_AF=0;AA=G|||;VT=SNP
11	46338519	rs111651038	G	A	100	PASS	AC=386;AF=0.0770767;AN=5008;NS=2504;DP=15879;EAS_AF=0.0843;AMR_AF=0.0461;AFR_AF=0.0976;EUR_AF=0.0775;SAS_AF=0.0634;AA=g|||;VT=SNP
11	46339011	rs35652107	G	A	100	PASS	AC=368;AF=0.0734824;AN=5008;NS=2504;DP=15933;EAS_AF=0.0843;AMR_AF=0.0447;AFR_AF=0.0847;EUR_AF=0.0775;SAS_AF=0.0634;AA=G|||;VT=SNP;EX_TARGET
11	46339094	rs118075602	C	T	100	PASS	AC=38;AF=0.00758786;AN=5008;NS=2504;DP=17916;EAS_AF=0;AMR_AF=0.0144;AFR_AF=0.0008;EUR_AF=0.0249;SAS_AF=0.002;AA=C|||;VT=SNP;EX_TARGET
11	46339184	rs11038860	C	T	100	PASS	AC=2589;AF=0.516973;AN=5008;NS=2504;DP=20172;EAS_AF=0.2421;AMR_AF=0.2781;AFR_AF=0.947;EUR_AF=0.3956;SAS_AF=0.5133;AA=T|||;VT=SNP
11	46339286	rs77631873	G	A	100	PASS	AC=20;AF=0.00399361;AN=5008;NS=2504;DP=18874;EAS_AF=0;AMR_AF=0.0072;AFR_AF=0.0008;EUR_AF=0.0119;SAS_AF=0.002;AA=G|||;VT=SNP
11	46339597	rs7952650	G	A	100	PASS	AC=1403;AF=0.280152;AN=5008;NS=2504;DP=19918;EAS_AF=0.1438;AMR_AF=0.1527;AFR_AF=0.438;EUR_AF=0.2604;SAS_AF=0.318;AA=G|||;VT=SNP
11	46339653	rs117604516	G	A	100	PASS	AC=487;AF=0.0972444;AN=5008;NS=2504;DP=20835;EAS_AF=0.0972;AMR_AF=0.0836;AFR_AF=0.0121;EUR_AF=0.1312;SAS_AF=0.1871;AA=G|||;VT=SNP
11	46339691	rs6485675	A	C	100	PASS	AC=2086;AF=0.416534;AN=5008;NS=2504;DP=20710;EAS_AF=0.1448;AMR_AF=0.1931;AFR_AF=0.9213;EUR_AF=0.2674;SAS_AF=0.3262;AA=C|||;VT=SNP
11	46339995	rs6485676	A	C	100	PASS	AC=969;AF=0.19349;AN=5008;NS=2504;DP=23594;EAS_AF=0.0585;AMR_AF=0.1023;AFR_AF=0.3071;EUR_AF=0.1839;SAS_AF=0.2536;AA=A|||;VT=SNP
11	46341259	rs145054300	G	A	100	PASS	AC=488;AF=0.0974441;AN=5008;NS=2504;DP=17906;EAS_AF=0.0982;AMR_AF=0.0836;AFR_AF=0.0121;EUR_AF=0.1312;SAS_AF=0.1871;AA=G|||;VT=SNP
11	46341395	rs12294928	A	G	100	PASS	AC=2087;AF=0.416733;AN=5008;NS=2504;DP=14504;EAS_AF=0.1458;AMR_AF=0.1931;AFR_AF=0.9213;EUR_AF=0.2674;SAS_AF=0.3262;AA=G|||;VT=SNP
11	46342376	rs11038861	C	T	100	PASS	AC=21;AF=0.00419329;AN=5008;NS=2504;DP=16464;EAS_AF=0;AMR_AF=0.0014;AFR_AF=0;EUR_AF=0.0159;SAS_AF=0.0041;AA=C|||;VT=SNP
11	46342834	rs7476	A	C	100	PASS	AC=2476;AF=0.494409;AN=5008;NS=2504;DP=12035;EAS_AF=0.245;AMR_AF=0.2334;AFR_AF=0.9433;EUR_AF=0.325;SAS_AF=0.5041;AA=C|||;VT=SNP
11	46342942	rs1044796	C	T	100	PASS	AC=1542;AF=0.307907;AN=5008;NS=2504;DP=14329;EAS_AF=0.1448;AMR_AF=0.1167;AFR_AF=0.6142;EUR_AF=0.1909;SAS_AF=0.318;AA=T|||;VT=SNP
11	46343189	rs12285419	C	A	100	PASS	AC=1692;AF=0.337859;AN=5008;NS=2504;DP=15640;EAS_AF=0.1448;AMR_AF=0.1268;AFR_AF=0.7224;EUR_AF=0.1918;SAS_AF=0.317;AA=A|||;VT=SNP
11	46344087	rs143266163	C	T	100	PASS	AC=22;AF=0.00439297;AN=5008;NS=2504;DP=20538;EAS_AF=0;AMR_AF=0.0086;AFR_AF=0;EUR_AF=0.0129;SAS_AF=0.0031;AA=C|||;VT=SNP
11	46344354	rs4440994	C	T	100	PASS	AC=32;AF=0.00638978;AN=5008;NS=2504;DP=19017;EAS_AF=0;AMR_AF=0.013;AFR_AF=0.0015;EUR_AF=0.0199;SAS_AF=0.001;AA=C|||;VT=SNP
11	46344629	rs143721974	C	G	100	PASS	AC=22;AF=0.00439297;AN=5008;NS=2504;DP=18371;EAS_AF=0;AMR_AF=0.0086;AFR_AF=0;EUR_AF=0.0129;SAS_AF=0.0031;AA=C|||;VT=SNP
11	46344807	rs77163617	T	C	100	PASS	AC=69;AF=0.013778;AN=5008;NS=2504;DP=20834;EAS_AF=0;AMR_AF=0.0231;AFR_AF=0.0015;EUR_AF=0.0447;SAS_AF=0.0061;AA=T|||;VT=SNP
11	46345134	rs72910063	C	T	100	PASS	AC=489;AF=0.0976438;AN=5008;NS=2504;DP=16410;EAS_AF=0.1002;AMR_AF=0.0836;AFR_AF=0.0121;EUR_AF=0.1312;SAS_AF=0.1861;AA=C|||;VT=SNP
11	46345652	rs9988792	T	C	100	PASS	AC=947;AF=0.189097;AN=5008;NS=2504;DP=12394;EAS_AF=0.0585;AMR_AF=0.1023;AFR_AF=0.289;EUR_AF=0.1849;SAS_AF=0.2546;AA=T|||;VT=SNP
11	46345665	rs9988823	A	G	100	PASS	AC=2085;AF=0.416334;AN=5008;NS=2504;DP=12626;EAS_AF=0.1448;AMR_AF=0.1931;AFR_AF=0.9183;EUR_AF=0.2704;SAS_AF=0.3262;AA=G|||;VT=SNP
11	46345750	rs112642493	C	T	100	PASS	AC=370;AF=0.0738818;AN=5008;NS=2504;DP=15548;EAS_AF=0.0843;AMR_AF=0.0447;AFR_AF=0.0847;EUR_AF=0.0795;SAS_AF=0.0634;AA=C|||;VT=SNP
11	46345835	rs140742326	C	T	100	PASS	AC=511;AF=0.102037;AN=5008;NS=2504;DP=13191;EAS_AF=0.1002;AMR_AF=0.0865;AFR_AF=0.0272;EUR_AF=0.1312;SAS_AF=0.1861;AA=C|||;VT=SNP
11	46346111	rs72910064	C	T	100	PASS	AC=35;AF=0.00698882;AN=5008;NS=2504;DP=17942;EAS_AF=0;AMR_AF=0.0173;AFR_AF=0.0008;EUR_AF=0.0179;SAS_AF=0.0041;AA=C|||;VT=SNP
11	46346150	rs61882672	C	A	100	PASS	AC=868;AF=0.173323;AN=5008;NS=2504;DP=16215;EAS_AF=0.0585;AMR_AF=0.0605;AFR_AF=0.3169;EUR_AF=0.1074;SAS_AF=0.2454;AA=C|||;VT=SNP
11	46347549	rs74376620	C	T	100	PASS	AC=335;AF=0.066893;AN=5008;NS=2504;DP=17419;EAS_AF=0.0843;AMR_AF=0.0432;AFR_AF=0.0567;EUR_AF=0.0795;SAS_AF=0.0665;AA=C|||;VT=SNP
11	46347887	rs9988865	G	A	100	PASS	AC=1590;AF=0.317492;AN=5008;NS=2504;DP=10993;EAS_AF=0.1607;AMR_AF=0.1614;AFR_AF=0.4977;EUR_AF=0.2376;SAS_AF=0.4284;AA=g|||;VT=SNP
11	46348324	rs11038863	G	A	100	PASS	AC=1016;AF=0.202875;AN=5008;NS=2504;DP=17492;EAS_AF=0.0585;AMR_AF=0.1138;AFR_AF=0.3419;EUR_AF=0.1779;SAS_AF=0.2526;AA=G|||;VT=SNP
11	46348663	rs58385891	G	A	100	PASS	AC=851;AF=0.169928;AN=5008;NS=2504;DP=16363;EAS_AF=0.0496;AMR_AF=0.1254;AFR_AF=0.2352;EUR_AF=0.1938;SAS_AF=0.2127;AA=A|||;VT=SNP
11	46348671	rs59980817	T	C	100	PASS	AC=465;AF=0.0928514;AN=5008;NS=2504;DP=16219;EAS_AF=0.0089;AMR_AF=0.0533;AFR_AF=0.2708;EUR_AF=0.0447;SAS_AF=0.0164;AA=T|||;VT=SNP
11	46348688	rs79568491	C	A	100	PASS	AC=227;AF=0.0453275;AN=5008;NS=2504;DP=16273;EAS_AF=0.006;AMR_AF=0.0403;AFR_AF=0.1082;EUR_AF=0.0328;SAS_AF=0.0174;AA=A|||;VT=SNP
11	46349103	rs11038864	G	A	100	PASS	AC=717;AF=0.143171;AN=5008;NS=2504;DP=15447;EAS_AF=0.0843;AMR_AF=0.1023;AFR_AF=0.152;EUR_AF=0.1879;SAS_AF=0.1748;AA=G|||;VT=SNP
11	46349696	rs149903077	G	T	100	PASS	AC=17;AF=0.00339457;AN=5008;NS=2504;DP=19495;EAS_AF=0;AMR_AF=0.013;AFR_AF=0;EUR_AF=0.008;SAS_AF=0;AA=G|||;VT=SNP
11	46349869	rs4565870	T	C	100	PASS	AC=2198;AF=0.438898;AN=5008;NS=2504;DP=20046;EAS_AF=0.1845;AMR_AF=0.2277;AFR_AF=0.9206;EUR_AF=0.3062;SAS_AF=0.3364;AA=t|||;VT=SNP
11	46350248	rs181678666	A	T	100	PASS	AC=45;AF=0.00898562;AN=5008;NS=2504;DP=14715;EAS_AF=0.003;AMR_AF=0.0245;AFR_AF=0.003;EUR_AF=0.0209;SAS_AF=0;AA=a|||;VT=SNP
11	46352266	rs61882674	C	G	100	PASS	AC=639;AF=0.127596;AN=5008;NS=2504;DP=19358;EAS_AF=0.0833;AMR_AF=0.0807;AFR_AF=0.1498;EUR_AF=0.167;SAS_AF=0.136;AA=C|||;VT=SNP
11	46353679	rs72910071	G	A	100	PASS	AC=198;AF=0.0395367;AN=5008;NS=2504;DP=19505;EAS_AF=0;AMR_AF=0.0764;AFR_AF=0.0098;EUR_AF=0.1173;SAS_AF=0.0143;AA=G|||;VT=SNP
11	46355932	rs11038866	C	G	100	PASS	AC=2195;AF=0.438299;AN=5008;NS=2504;DP=19294;EAS_AF=0.1806;AMR_AF=0.2262;AFR_AF=0.9206;EUR_AF=0.3062;SAS_AF=0.3384;AA=G|||;VT=SNP
11	46356112	rs117350346	G	A	100	PASS	AC=21;AF=0.00419329;AN=5008;NS=2504;DP=19408;EAS_AF=0;AMR_AF=0.0086;AFR_AF=0;EUR_AF=0.0119;SAS_AF=0.0031;AA=G|||;VT=SNP
11	46358615	rs117671462	C	T	100	PASS	AC=45;AF=0.00898562;AN=5008;NS=2504;DP=16604;EAS_AF=0;AMR_AF=0.0187;AFR_AF=0.0015;EUR_AF=0.0298;SAS_AF=0;AA=C|||;VT=SNP
11	46359645	rs72910075	C	T	100	PASS	AC=196;AF=0.0391374;AN=5008;NS=2504;DP=20221;EAS_AF=0;AMR_AF=0.0764;AFR_AF=0.0068;EUR_AF=0.1193;SAS_AF=0.0143;AA=C|||;VT=SNP
11	46359768	rs144589297	C	T	100	PASS	AC=86;AF=0.0171725;AN=5008;NS=2504;DP=17765;EAS_AF=0.0109;AMR_AF=0.0764;AFR_AF=0;EUR_AF=0.0129;SAS_AF=0.0092;AA=C|||;VT=SNP
11	46361345	rs147666686	C	T	100	PASS	AC=37;AF=0.00738818;AN=5008;NS=2504;DP=20303;EAS_AF=0;AMR_AF=0.0187;AFR_AF=0.0015;EUR_AF=0.0219;SAS_AF=0;AA=C|||;VT=SNP
11	46364604	rs7102330	G	T	100	PASS	AC=251;AF=0.0501198;AN=5008;NS=2504;DP=19428;EAS_AF=0.0556;AMR_AF=0.0072;AFR_AF=0.0008;EUR_AF=0.0268;SAS_AF=0.1656;AA=G|||;VT=SNP
11	46367702	rs3809047	T	C	100	PASS	AC=285;AF=0.0569089;AN=5008;NS=2504;DP=19743;EAS_AF=0.0536;AMR_AF=0.0461;AFR_AF=0.0333;EUR_AF=0.0805;SAS_AF=0.0757;AA=T|||;VT=SNP
11	46368241	rs61882678	A	T	100	PASS	AC=930;AF=0.185703;AN=5008;NS=2504;DP=23523;EAS_AF=0.0546;AMR_AF=0.0994;AFR_AF=0.3676;EUR_AF=0.171;SAS_AF=0.1513;AA=A|||;VT=SNP
11	46368242	rs140216308	C	T	100	PASS	AC=18;AF=0.00359425;AN=5008;NS=2504;DP=23599;EAS_AF=0;AMR_AF=0.0029;AFR_AF=0;EUR_AF=0.0149;SAS_AF=0.001;AA=C|||;VT=SNP
11	46368559	rs61882679	G	T	100	PASS	AC=180;AF=0.0359425;AN=5008;NS=2504;DP=19566;EAS_AF=0.001;AMR_AF=0.0231;AFR_AF=0.0038;EUR_AF=0.0835;SAS_AF=0.0757;AA=G|||;VT=SNP
11	46368641	rs116896084	G	C	100	PASS	AC=10;AF=0.00199681;AN=5008;NS=2504;DP=15850;EAS_AF=0;AMR_AF=0.0043;AFR_AF=0;EUR_AF=0.007;SAS_AF=0;AA=G|||;VT=SNP
11	46370354	rs75848122	T	C	100	PASS	AC=33;AF=0.00658946;AN=5008;NS=2504;DP=16960;EAS_AF=0;AMR_AF=0.0173;AFR_AF=0.0008;EUR_AF=0.0189;SAS_AF=0.001;AA=T|||;VT=SNP
11	46370636	rs61882680	C	T	100	PASS	AC=38;AF=0.00758786;AN=5008;NS=2504;DP=18178;EAS_AF=0;AMR_AF=0.0029;AFR_AF=0.0008;EUR_AF=0.0308;SAS_AF=0.0041;AA=T|||;VT=SNP
11	46370737	rs116925789	C	T	100	PASS	AC=26;AF=0.00519169;AN=5008;NS=2504;DP=18978;EAS_AF=0;AMR_AF=0.0144;AFR_AF=0.0008;EUR_AF=0.0149;SAS_AF=0;AA=C|||;VT=SNP
11	46370767	rs876701	A	G	100	PASS	AC=884;AF=0.176518;AN=5008;NS=2504;DP=18620;EAS_AF=0.0546;AMR_AF=0.0965;AFR_AF=0.3343;EUR_AF=0.17;SAS_AF=0.1524;AA=A|||;VT=SNP
11	46371198	rs117722567	A	G	100	PASS	AC=33;AF=0.00658946;AN=5008;NS=2504;DP=19680;EAS_AF=0;AMR_AF=0.0173;AFR_AF=0.0008;EUR_AF=0.0189;SAS_AF=0.001;AA=A|||;VT=SNP
11	46371203	rs117857169	G	A	100	PASS	AC=33;AF=0.00658946;AN=5008;NS=2504;DP=19525;EAS_AF=0;AMR_AF=0.0173;AFR_AF=0.0008;EUR_AF=0.0189;SAS_AF=0.001;AA=G|||;VT=SNP
11	46372689	rs12788395	C	A	100	PASS	AC=121;AF=0.0241613;AN=5008;NS=2504;DP=18358;EAS_AF=0;AMR_AF=0.0432;AFR_AF=0.0061;EUR_AF=0.0746;SAS_AF=0.0082;AA=C|||;VT=SNP
11	46373311	rs7951870	T	C	100	PASS	AC=1645;AF=0.328474;AN=5008;NS=2504;DP=19791;EAS_AF=0.0605;AMR_AF=0.1369;AFR_AF=0.8805;EUR_AF=0.1759;SAS_AF=0.1513;AA=C|||;VT=SNP
11	46373752	rs138116085	C	T	100	PASS	AC=39;AF=0.00778754;AN=5008;NS=2504;DP=16862;EAS_AF=0;AMR_AF=0.0072;AFR_AF=0;EUR_AF=0.0258;SAS_AF=0.0082;AA=C|||;VT=SNP
11	46374051	rs113665713	A	C	100	PASS	AC=545;AF=0.108826;AN=5008;NS=2504;DP=15944;EAS_AF=0.1062;AMR_AF=0.0879;AFR_AF=0.0378;EUR_AF=0.1312;SAS_AF=0.1994;AA=A|||;VT=SNP
11	46374567	rs79376309	G	T	100	PASS	AC=50;AF=0.00998403;AN=5008;NS=2504;DP=19189;EAS_AF=0;AMR_AF=0.0086;AFR_AF=0.0008;EUR_AF=0.0199;SAS_AF=0.0235;AA=G|||;VT=SNP
11	46375324	rs76174988	C	G	100	PASS	AC=275;AF=0.0549121;AN=5008;NS=2504;DP=18547;EAS_AF=0.0813;AMR_AF=0.0072;AFR_AF=0.0008;EUR_AF=0.0268;SAS_AF=0.1636;AA=C|||;VT=SNP
11	46375680	rs139449361	A	T	100	PASS	AC=9;AF=0.00179712;AN=5008;NS=2504;DP=16621;EAS_AF=0;AMR_AF=0;AFR_AF=0;EUR_AF=0.0089;SAS_AF=0;AA=A|||;VT=SNP
11	46376094	rs61882682	A	C	100	PASS	AC=655;AF=0.130791;AN=5008;NS=2504;DP=18877;EAS_AF=0.0585;AMR_AF=0.0865;AFR_AF=0.1694;EUR_AF=0.167;SAS_AF=0.1472;AA=A|||;VT=SNP
11	46376384	rs75212415	T	C	100	PASS	AC=54;AF=0.0107827;AN=5008;NS=2504;DP=19739;EAS_AF=0;AMR_AF=0.0072;AFR_AF=0.0015;EUR_AF=0.0398;SAS_AF=0.0072;AA=T|||;VT=SNP
11	46376953	rs59319338	C	T	100	PASS	AC=653;AF=0.130391;AN=5008;NS=2504;DP=13619;EAS_AF=0.0595;AMR_AF=0.0865;AFR_AF=0.1687;EUR_AF=0.166;SAS_AF=0.1462;AA=C|||;VT=SNP
11	46377770	rs12577142	T	C	100	PASS	AC=1014;AF=0.202476;AN=5008;NS=2504;DP=17423;EAS_AF=0.0585;AMR_AF=0.1037;AFR_AF=0.4266;EUR_AF=0.175;SAS_AF=0.1462;AA=C|||;VT=SNP
11	46378032	rs12576115	G	A	100	PASS	AC=640;AF=0.127796;AN=5008;NS=2504;DP=20334;EAS_AF=0.0585;AMR_AF=0.0836;AFR_AF=0.1573;EUR_AF=0.171;SAS_AF=0.1462;AA=G|||;VT=SNP
11	46378708	rs10838599	G	T	100	PASS	AC=560;AF=0.111821;AN=5008;NS=2504;DP=16869;EAS_AF=0.0258;AMR_AF=0.2349;AFR_AF=0.0083;EUR_AF=0.2664;SAS_AF=0.0941;AA=G|||;VT=SNP
11	46379442	rs11038871	T	C	100	PASS	AC=2184;AF=0.436102;AN=5008;NS=2504;DP=18315;EAS_AF=0.1657;AMR_AF=0.2262;AFR_AF=0.9107;EUR_AF=0.3111;SAS_AF=0.3507;AA=C|||;VT=SNP
11	46381078	rs150451601	T	C	100	PASS	AC=24;AF=0.00479233;AN=5008;NS=2504;DP=15078;EAS_AF=0;AMR_AF=0.013;AFR_AF=0.0015;EUR_AF=0.0129;SAS_AF=0;AA=T|||;VT=SNP
11	46381402	rs186700398	A	G	100	PASS	AC=24;AF=0.00479233;AN=5008;NS=2504;DP=12828;EAS_AF=0;AMR_AF=0.0043;AFR_AF=0;EUR_AF=0.0149;SAS_AF=0.0061;AA=A|||;VT=SNP
11	46382260	rs138791176	C	T	100	PASS	AC=62;AF=0.0123802;AN=5008;NS=2504;DP=17508;EAS_AF=0.001;AMR_AF=0.0101;AFR_AF=0.0008;EUR_AF=0.0278;SAS_AF=0.0256;AA=C|||;VT=SNP
11	46382345	rs182142510	A	G	100	PASS	AC=9;AF=0.00179712;AN=5008;NS=2504;DP=16546;EAS_AF=0;AMR_AF=0.0014;AFR_AF=0;EUR_AF=0.008;SAS_AF=0;AA=A|||;VT=SNP
11	46384559	rs117190139	G	A	100	PASS	AC=52;AF=0.0103834;AN=5008;NS=2504;DP=19891;EAS_AF=0;AMR_AF=0.0086;AFR_AF=0.0008;EUR_AF=0.0199;SAS_AF=0.0256;AA=G|||;VT=SNP
11	46385672	rs79043226	G	A	100	PASS	AC=91;AF=0.0181709;AN=5008;NS=2504;DP=21461;EAS_AF=0.003;AMR_AF=0.0879;AFR_AF=0.0023;EUR_AF=0.0199;SAS_AF=0.0041;AA=G|||;VT=SNP
11	46385736	rs72910084	T	A	100	PASS	AC=36;AF=0.0071885;AN=5008;NS=2504;DP=20461;EAS_AF=0;AMR_AF=0.0173;AFR_AF=0.0008;EUR_AF=0.0189;SAS_AF=0.0041;AA=T|||;VT=SNP
11	46386816	rs72910085	G	A	100	PASS	AC=517;AF=0.103235;AN=5008;NS=2504;DP=21581;EAS_AF=0.0754;AMR_AF=0.0879;AFR_AF=0.0378;EUR_AF=0.1352;SAS_AF=0.1984;AA=G|||;VT=SNP
11	46387868	rs1317826	A	G	100	PASS	AC=2181;AF=0.435503;AN=5008;NS=2504;DP=13838;EAS_AF=0.1458;AMR_AF=0.2493;AFR_AF=0.9107;EUR_AF=0.3111;SAS_AF=0.3517;AA=G|||;VT=SNP;EX_TARGET
11	46390680	rs61882686	C	A	100	PASS	AC=174;AF=0.0347444;AN=5008;NS=2504;DP=19319;EAS_AF=0.001;AMR_AF=0.0245;AFR_AF=0.0038;EUR_AF=0.0825;SAS_AF=0.0695;AA=C|||;VT=SNP
11	46391032	rs76712654	C	T	100	PASS	AC=23;AF=0.00459265;AN=5008;NS=2504;DP=21170;EAS_AF=0;AMR_AF=0.0115;AFR_AF=0.0008;EUR_AF=0.0139;SAS_AF=0;AA=C|||;VT=SNP;EX_TARGET
11	46391218	rs75463289	G	T	100	PASS	AC=35;AF=0.00698882;AN=5008;NS=2504;DP=17755;EAS_AF=0;AMR_AF=0.0115;AFR_AF=0.003;EUR_AF=0.0179;SAS_AF=0.0051;AA=G|||;VT=SNP
11	46391602	rs12575519	T	G	100	PASS	AC=1218;AF=0.243211;AN=5008;NS=2504;DP=17468;EAS_AF=0.0605;AMR_AF=0.1182;AFR_AF=0.5696;EUR_AF=0.174;SAS_AF=0.1503;AA=G|||;VT=SNP
11	46392825	rs10838601	C	G	100	PASS	AC=2340;AF=0.467252;AN=5008;NS=2504;DP=17690;EAS_AF=0.2569;AMR_AF=0.2522;AFR_AF=0.8041;EUR_AF=0.337;SAS_AF=0.5153;AA=G|||;VT=SNP
11	46393574	rs3740977	T	C	100	PASS	AC=656;AF=0.13099;AN=5008;NS=2504;DP=17324;EAS_AF=0.0585;AMR_AF=0.0865;AFR_AF=0.1702;EUR_AF=0.168;SAS_AF=0.1462;AA=T|||;VT=SNP
11	46393757	rs3740976	C	T	100	PASS	AC=518;AF=0.103435;AN=5008;NS=2504;DP=16596;EAS_AF=0.0754;AMR_AF=0.0879;AFR_AF=0.0378;EUR_AF=0.1352;SAS_AF=0.1994;AA=C|||;VT=SNP
11	46393958	rs7936413	T	C	100	PASS	AC=1187;AF=0.237021;AN=5008;NS=2504;DP=18610;EAS_AF=0.0585;AMR_AF=0.1153;AFR_AF=0.5537;EUR_AF=0.172;SAS_AF=0.1462;AA=C|||;VT=SNP
11	46395384	rs56042703	C	T	100	PASS	AC=49;AF=0.00978435;AN=5008;NS=2504;DP=19991;EAS_AF=0;AMR_AF=0.0086;AFR_AF=0.003;EUR_AF=0.0338;SAS_AF=0.0051;AA=C|||;VT=SNP
11	46396479	rs2046768	T	C	100	PASS	AC=1058;AF=0.211262;AN=5008;NS=2504;DP=19218;EAS_AF=0.0585;AMR_AF=0.1066;AFR_AF=0.4607;EUR_AF=0.172;SAS_AF=0.1462;AA=T|||;VT=SNP;EX_TARGET
11	46397323	rs3740974	A	C	100	PASS	AC=1058;AF=0.211262;AN=5008;NS=2504;DP=16162;EAS_AF=0.0585;AMR_AF=0.1066;AFR_AF=0.4607;EUR_AF=0.172;SAS_AF=0.1462;AA=C|||;VT=SNP
11	46398916	rs34406563	T	C	100	PASS	AC=1237;AF=0.247005;AN=5008;NS=2504;DP=15072;EAS_AF=0.0605;AMR_AF=0.1254;AFR_AF=0.5764;EUR_AF=0.1779;SAS_AF=0.1513;AA=C|||;VT=SNP
11	46399538	rs2279465	T	C	100	PASS	AC=1058;AF=0.211262;AN=5008;NS=2504;DP=10939;EAS_AF=0.0585;AMR_AF=0.1066;AFR_AF=0.4607;EUR_AF=0.172;SAS_AF=0.1462;AA=C|||;VT=SNP
11	46402852	rs35324223	A	G	100	PASS	AC=1629;AF=0.32528;AN=5008;NS=2504;DP=7598;EAS_AF=0.0575;AMR_AF=0.1383;AFR_AF=0.8714;EUR_AF=0.175;SAS_AF=0.1503;AA=N|||;VT=SNP
11	46402988	rs111790356	C	T	100	PASS	AC=512;AF=0.102236;AN=5008;NS=2504;DP=5813;EAS_AF=0.0754;AMR_AF=0.0865;AFR_AF=0.0386;EUR_AF=0.1302;SAS_AF=0.1984;AA=c|||;VT=SNP
11	46403649	rs20542	G	A	100	PASS	AC=546;AF=0.109026;AN=5008;NS=2504;DP=11678;EAS_AF=0.0665;AMR_AF=0.0865;AFR_AF=0.0386;EUR_AF=0.1322;SAS_AF=0.2403;AA=g|||;VT=SNP;EX_TARGET
11	46405481	rs147620858	G	A	100	PASS	AC=20;AF=0.00399361;AN=5008;NS=2504;DP=15626;EAS_AF=0;AMR_AF=0.0086;AFR_AF=0;EUR_AF=0.0119;SAS_AF=0.002;AA=G|||;VT=SNP
11	46406493	rs72910092	C	T	100	PASS	AC=32;AF=0.00638978;AN=5008;NS=2504;DP=19413;EAS_AF=0;AMR_AF=0.0173;AFR_AF=0.0008;EUR_AF=0.0189;SAS_AF=0;AA=C|||;VT=SNP
11	46406767	rs2067482	G	A	100	PASS	AC=555;AF=0.110823;AN=5008;NS=2504;DP=20073;EAS_AF=0.0506;AMR_AF=0.0807;AFR_AF=0.1059;EUR_AF=0.167;SAS_AF=0.1431;AA=g|||;VT=SNP;EX_TARGET
11	46408435	rs78125679	G	C	100	PASS	AC=42;AF=0.00838658;AN=5008;NS=2504;DP=22072;EAS_AF=0;AMR_AF=0.0058;AFR_AF=0.0008;EUR_AF=0.0348;SAS_AF=0.002;AA=G|||;VT=SNP
11	46411731	rs147281816	C	A	100	PASS	AC=28;AF=0.00559105;AN=5008;NS=2504;DP=16965;EAS_AF=0;AMR_AF=0.0159;AFR_AF=0.0008;EUR_AF=0.0149;SAS_AF=0.001;AA=C|||;VT=SNP
11	46411925	rs61882689	A	G	100	PASS	AC=36;AF=0.0071885;AN=5008;NS=2504;DP=18921;EAS_AF=0;AMR_AF=0.013;AFR_AF=0.0015;EUR_AF=0.0239;SAS_AF=0.001;AA=A|||;VT=SNP
11	46416489	rs140184885	G	A	100	PASS	AC=39;AF=0.00778754;AN=5008;NS=2504;DP=13653;EAS_AF=0;AMR_AF=0.0072;AFR_AF=0;EUR_AF=0.0258;SAS_AF=0.0082;AA=G|||;VT=SNP
11	46417259	rs113033789	G	A	100	PASS	AC=29;AF=0.00579073;AN=5008;NS=2504;DP=19021;EAS_AF=0;AMR_AF=0.0115;AFR_AF=0.0008;EUR_AF=0.0149;SAS_AF=0.0051;AA=G|||;VT=SNP
11	46417679	rs147244995	C	T	100	PASS	AC=15;AF=0.00299521;AN=5008;NS=2504;DP=21342;EAS_AF=0;AMR_AF=0.0072;AFR_AF=0.0008;EUR_AF=0.0089;SAS_AF=0;AA=C|||;VT=SNP
11	46418424	rs117100314	T	A	100	PASS	AC=36;AF=0.0071885;AN=5008;NS=2504;DP=18525;EAS_AF=0;AMR_AF=0.0173;AFR_AF=0.0015;EUR_AF=0.0219;SAS_AF=0;AA=T|||;VT=SNP
11	46419780	rs79221994	C	T	100	PASS	AC=43;AF=0.00858626;AN=5008;NS=2504;DP=20416;EAS_AF=0;AMR_AF=0.0187;AFR_AF=0.0015;EUR_AF=0.0278;SAS_AF=0;AA=C|||;VT=SNP
11	46421158	rs7946705	G	A	100	PASS	AC=822;AF=0.164137;AN=5008;NS=2504;DP=19412;EAS_AF=0.0506;AMR_AF=0.098;AFR_AF=0.2973;EUR_AF=0.17;SAS_AF=0.1421;AA=G|||;VT=SNP
11	46421576	rs61882690	T	G	100	PASS	AC=36;AF=0.0071885;AN=5008;NS=2504;DP=21118;EAS_AF=0;AMR_AF=0.013;AFR_AF=0.0015;EUR_AF=0.0239;SAS_AF=0.001;AA=T|||;VT=SNP
11	46422237	rs3740973	G	A	100	PASS	AC=2149;AF=0.429113;AN=5008;NS=2504;DP=15258;EAS_AF=0.129;AMR_AF=0.2291;AFR_AF=0.9191;EUR_AF=0.3101;SAS_AF=0.3405;AA=A|||;VT=SNP
11	46422686	rs12574668	C	A	100	PASS	AC=1026;AF=0.204872;AN=5008;NS=2504;DP=17495;EAS_AF=0.0526;AMR_AF=0.1095;AFR_AF=0.4372;EUR_AF=0.175;SAS_AF=0.1462;AA=A|||;VT=SNP
11	46423787	rs117152017	G	C	100	PASS	AC=24;AF=0.00479233;AN=5008;NS=2504;DP=18815;EAS_AF=0;AMR_AF=0.0014;AFR_AF=0.0008;EUR_AF=0.0179;SAS_AF=0.0041;AA=G|||;VT=SNP
11	46423903	rs76641616	G	A	100	PASS	AC=52;AF=0.0103834;AN=5008;NS=2504;DP=18504;EAS_AF=0;AMR_AF=0.0086;AFR_AF=0.0008;EUR_AF=0.0199;SAS_AF=0.0256;AA=G|||;VT=SNP
11	46423980	rs34445491	C	G	100	PASS	AC=105;AF=0.0209665;AN=5008;NS=2504;DP=17921;EAS_AF=0;AMR_AF=0.0432;AFR_AF=0.0038;EUR_AF=0.0676;SAS_AF=0.002;AA=C|||;VT=SNP
11	46427855	rs111449880	G	A	100	PASS	AC=871;AF=0.173922;AN=5008;NS=2504;DP=10797;EAS_AF=0.0516;AMR_AF=0.098;AFR_AF=0.3343;EUR_AF=0.169;SAS_AF=0.1421;AA=G|||;VT=SNP
11	46430081	rs72910100	C	A	100	PASS	AC=36;AF=0.0071885;AN=5008;NS=2504;DP=18086;EAS_AF=0;AMR_AF=0.0173;AFR_AF=0.0008;EUR_AF=0.0189;SAS_AF=0.0041;AA=C|||;VT=SNP;EX_TARGET
11	46431703	rs78612907	G	C	100	PASS	AC=105;AF=0.0209665;AN=5008;NS=2504;DP=21127;EAS_AF=0;AMR_AF=0.0403;AFR_AF=0.0038;EUR_AF=0.0636;SAS_AF=0.0082;AA=G|||;VT=SNP
11	46433043	rs143876835	G	C	100	PASS	AC=23;AF=0.00459265;AN=5008;NS=2504;DP=18404;EAS_AF=0;AMR_AF=0.0115;AFR_AF=0;EUR_AF=0.0119;SAS_AF=0.0031;AA=G|||;VT=SNP
11	46434418	rs117021349	G	A	100	PASS	AC=14;AF=0.00279553;AN=5008;NS=2504;DP=20729;EAS_AF=0;AMR_AF=0.0029;AFR_AF=0.0008;EUR_AF=0.0109;SAS_AF=0;AA=G|||;VT=SNP
11	46435017	rs117674325	G	C	100	PASS	AC=36;AF=0.0071885;AN=5008;NS=2504;DP=21776;EAS_AF=0;AMR_AF=0.0173;AFR_AF=0.0015;EUR_AF=0.0219;SAS_AF=0;AA=G|||;VT=SNP
11	46436751	rs117377924	C	T	100	PASS	AC=28;AF=0.00559105;AN=5008;NS=2504;DP=20742;EAS_AF=0;AMR_AF=0.0144;AFR_AF=0.0008;EUR_AF=0.0089;SAS_AF=0.0082;AA=C|||;VT=SNP
11	46436964	rs35385447	T	G	100	PASS	AC=20;AF=0.00399361;AN=5008;NS=2504;DP=22831;EAS_AF=0;AMR_AF=0.0101;AFR_AF=0.0008;EUR_AF=0.0099;SAS_AF=0.002;AA=T|||;VT=SNP
11	46438715	rs61882691	C	A	100	PASS	AC=554;AF=0.110623;AN=5008;NS=2504;DP=20006;EAS_AF=0.0506;AMR_AF=0.0836;AFR_AF=0.1036;EUR_AF=0.168;SAS_AF=0.1421;AA=C|||;VT=SNP
11	46441384	rs140502323	G	A	100	PASS	AC=41;AF=0.0081869;AN=5008;NS=2504;DP=17609;EAS_AF=0;AMR_AF=0.0086;AFR_AF=0.0015;EUR_AF=0.0199;SAS_AF=0.0133;AA=G|||;VT=SNP
11	46442526	rs12283172	C	T	100	PASS	AC=854;AF=0.170527;AN=5008;NS=2504;DP=18468;EAS_AF=0.0506;AMR_AF=0.0965;AFR_AF=0.3222;EUR_AF=0.169;SAS_AF=0.1431;AA=C|||;VT=SNP
11	46443275	rs61882701	G	A	100	PASS	AC=853;AF=0.170327;AN=5008;NS=2504;DP=22396;EAS_AF=0.0506;AMR_AF=0.0965;AFR_AF=0.3222;EUR_AF=0.169;SAS_AF=0.1421;AA=G|||;VT=SNP
11	46444458	rs17725808	T	C	100	PASS	AC=57;AF=0.0113818;AN=5008;NS=2504;DP=17440;EAS_AF=0;AMR_AF=0.0216;AFR_AF=0.0015;EUR_AF=0.0288;SAS_AF=0.0112;AA=T|||;VT=SNP
11	46445796	rs72910102	G	T	100	PASS	AC=207;AF=0.0413339;AN=5008;NS=2504;DP=15978;EAS_AF=0;AMR_AF=0.0749;AFR_AF=0.0121;EUR_AF=0.1243;SAS_AF=0.0143;AA=G|||;VT=SNP
11	46446264	rs6485682	C	A	100	PASS	AC=3760;AF=0.750799;AN=5008;NS=2504;DP=18772;EAS_AF=0.9464;AMR_AF=0.879;AFR_AF=0.4009;EUR_AF=0.826;SAS_AF=0.8538;AA=C|||;VT=SNP
11	46447246	rs11038895	C	T	100	PASS	AC=943;AF=0.188299;AN=5008;NS=2504;DP=17159;EAS_AF=0.5565;AMR_AF=0.1715;AFR_AF=0.003;EUR_AF=0.1034;SAS_AF=0.1585;AA=C|||;VT=SNP
11	46447589	rs112060320	C	A	100	PASS	AC=206;AF=0.0411342;AN=5008;NS=2504;DP=14814;EAS_AF=0;AMR_AF=0.0749;AFR_AF=0.0113;EUR_AF=0.1243;SAS_AF=0.0143;AA=C|||;VT=SNP
11	46449042	rs17196997	C	A	100	PASS	AC=83;AF=0.0165735;AN=5008;NS=2504;DP=19075;EAS_AF=0.0109;AMR_AF=0.0749;AFR_AF=0;EUR_AF=0.0129;SAS_AF=0.0072;AA=C|||;VT=SNP
11	46449291	rs117908706	G	A	100	PASS	AC=50;AF=0.00998403;AN=5008;NS=2504;DP=16850;EAS_AF=0;AMR_AF=0.0187;AFR_AF=0.0008;EUR_AF=0.0249;SAS_AF=0.0112;AA=G|||;VT=SNP
11	46450401	rs35234634	C	G	100	PASS	AC=60;AF=0.0119808;AN=5008;NS=2504;DP=17405;EAS_AF=0;AMR_AF=0.0245;AFR_AF=0.0023;EUR_AF=0.0378;SAS_AF=0.002;AA=c|||;VT=SNP
11	46450821	rs61882702	G	A	100	PASS	AC=578;AF=0.115415;AN=5008;NS=2504;DP=16336;EAS_AF=0.0546;AMR_AF=0.0879;AFR_AF=0.1172;EUR_AF=0.167;SAS_AF=0.1421;AA=g|||;VT=SNP
11	46452263	rs17787739	G	A	100	PASS	AC=50;AF=0.00998403;AN=5008;NS=2504;DP=20752;EAS_AF=0;AMR_AF=0.0187;AFR_AF=0.0008;EUR_AF=0.0249;SAS_AF=0.0112;AA=G|||;VT=SNP
11	46454313	rs16938506	A	C	100	PASS	AC=1252;AF=0.25;AN=5008;NS=2504;DP=21528;EAS_AF=0.0526;AMR_AF=0.121;AFR_AF=0.6029;EUR_AF=0.174;SAS_AF=0.1462;AA=C|||;VT=SNP
11	46454428	rs77161239	G	A	100	PASS	AC=42;AF=0.00838658;AN=5008;NS=2504;DP=19763;EAS_AF=0;AMR_AF=0.0058;AFR_AF=0.0008;EUR_AF=0.0348;SAS_AF=0.002;AA=G|||;VT=SNP
11	46455533	rs61882704	C	T	100	PASS	AC=174;AF=0.0347444;AN=5008;NS=2504;DP=14986;EAS_AF=0.001;AMR_AF=0.0231;AFR_AF=0.0045;EUR_AF=0.0835;SAS_AF=0.0685;AA=C|||;VT=SNP
11	46456344	rs2291487	C	T	100	PASS	AC=570;AF=0.113818;AN=5008;NS=2504;DP=20353;EAS_AF=0.0506;AMR_AF=0.0865;AFR_AF=0.1142;EUR_AF=0.168;SAS_AF=0.1421;AA=C|||;VT=SNP
11	46456444	rs61999319	G	A	100	PASS	AC=38;AF=0.00758786;AN=5008;NS=2504;DP=20047;EAS_AF=0;AMR_AF=0.0159;AFR_AF=0.003;EUR_AF=0.0229;SAS_AF=0;AA=G|||;VT=SNP;EX_TARGET
11	46457259	rs75748389	C	G	100	PASS	AC=813;AF=0.16234;AN=5008;NS=2504;DP=20118;EAS_AF=0.0506;AMR_AF=0.0965;AFR_AF=0.292;EUR_AF=0.169;SAS_AF=0.1421;AA=C|||;VT=SNP
11	46460038	rs2864076	C	T	100	PASS	AC=998;AF=0.199281;AN=5008;NS=2504;DP=19239;EAS_AF=0.0506;AMR_AF=0.1066;AFR_AF=0.4191;EUR_AF=0.174;SAS_AF=0.1472;AA=T|||;VT=SNP
11	46462786	rs61882706	G	A	100	PASS	AC=571;AF=0.114018;AN=5008;NS=2504;DP=18216;EAS_AF=0.0516;AMR_AF=0.0879;AFR_AF=0.1135;EUR_AF=0.168;SAS_AF=0.1421;AA=G|||;VT=SNP
11	46463680	rs117051584	T	G	100	PASS	AC=23;AF=0.00459265;AN=5008;NS=2504;DP=17520;EAS_AF=0;AMR_AF=0.0115;AFR_AF=0;EUR_AF=0.0119;SAS_AF=0.0031;AA=T|||;VT=SNP
11	46465361	rs75494138	C	T	100	PASS	AC=154;AF=0.0307508;AN=5008;NS=2504;DP=21084;EAS_AF=0;AMR_AF=0.0418;AFR_AF=0.0053;EUR_AF=0.0706;SAS_AF=0.0481;AA=C|||;VT=SNP
11	46465394	rs41530551	T	C	100	PASS	AC=37;AF=0.00738818;AN=5008;NS=2504;DP=21612;EAS_AF=0;AMR_AF=0.013;AFR_AF=0.0015;EUR_AF=0.0239;SAS_AF=0.002;AA=T|||;VT=SNP
11	46466634	rs11604750	A	C	100	PASS	AC=45;AF=0.00898562;AN=5008;NS=2504;DP=17830;EAS_AF=0.001;AMR_AF=0.0101;AFR_AF=0.0098;EUR_AF=0.0239;SAS_AF=0;AA=A|||;VT=SNP
11	46466828	rs2171668	A	C	100	PASS	AC=1012;AF=0.202077;AN=5008;NS=2504;DP=17057;EAS_AF=0.0526;AMR_AF=0.1081;AFR_AF=0.4281;EUR_AF=0.174;SAS_AF=0.1462;AA=C|||;VT=SNP
11	46467708	rs140954843	G	A	100	PASS	AC=9;AF=0.00179712;AN=5008;NS=2504;DP=18603;EAS_AF=0;AMR_AF=0;AFR_AF=0;EUR_AF=0.0089;SAS_AF=0;AA=G|||;VT=SNP
11	46468859	rs2864072	A	C	100	PASS	AC=971;AF=0.19389;AN=5008;NS=2504;DP=20028;EAS_AF=0.0506;AMR_AF=0.1037;AFR_AF=0.407;EUR_AF=0.169;SAS_AF=0.1431;AA=T|||;VT=SNP
11	46469900	rs7951579	G	A	100	PASS	AC=1627;AF=0.32488;AN=5008;NS=2504;DP=18748;EAS_AF=0.0526;AMR_AF=0.1427;AFR_AF=0.8729;EUR_AF=0.1759;SAS_AF=0.1472;AA=A|||;VT=SNP
11	46470697	rs117574045	C	T	100	PASS	AC=38;AF=0.00758786;AN=5008;NS=2504;DP=18745;EAS_AF=0;AMR_AF=0.0173;AFR_AF=0.0015;EUR_AF=0.0239;SAS_AF=0;AA=C|||;VT=SNP
11	46470827	rs11038897	C	T	100	PASS	AC=1227;AF=0.245008;AN=5008;NS=2504;DP=18292;EAS_AF=0.0526;AMR_AF=0.1196;AFR_AF=0.584;EUR_AF=0.174;SAS_AF=0.1472;AA=T|||;VT=SNP
11	46471039	rs61882708	G	A	100	PASS	AC=39;AF=0.00778754;AN=5008;NS=2504;DP=19205;EAS_AF=0;AMR_AF=0.0029;AFR_AF=0.0008;EUR_AF=0.0318;SAS_AF=0.0041;AA=G|||;VT=SNP
11	46471426	rs186730761	T	C	100	PASS	AC=20;AF=0.00399361;AN=5008;NS=2504;DP=18328;EAS_AF=0;AMR_AF=0.0101;AFR_AF=0;EUR_AF=0.0129;SAS_AF=0;AA=T|||;VT=SNP
11	46472414	rs61882709	G	A	100	PASS	AC=969;AF=0.19349;AN=5008;NS=2504;DP=21990;EAS_AF=0.0526;AMR_AF=0.111;AFR_AF=0.3941;EUR_AF=0.173;SAS_AF=0.1472;AA=A|||;VT=SNP
11	46473942	rs61882710	G	A	100	PASS	AC=568;AF=0.113419;AN=5008;NS=2504;DP=17822;EAS_AF=0.0506;AMR_AF=0.0865;AFR_AF=0.1135;EUR_AF=0.168;SAS_AF=0.1411;AA=g|||;VT=SNP
11	46474963	rs55971594	G	A	100	PASS	AC=64;AF=0.0127796;AN=5008;NS=2504;DP=16960;EAS_AF=0;AMR_AF=0.0303;AFR_AF=0;EUR_AF=0.0398;SAS_AF=0.0031;AA=G|||;VT=SNP
11	46475768	rs138646165	G	A	100	PASS	AC=84;AF=0.0167732;AN=5008;NS=2504;DP=13260;EAS_AF=0.0109;AMR_AF=0.0749;AFR_AF=0;EUR_AF=0.0129;SAS_AF=0.0082;AA=G|||;VT=SNP
11	46476588	rs77814874	C	T	100	PASS	AC=24;AF=0.00479233;AN=5008;NS=2504;DP=14026;EAS_AF=0;AMR_AF=0.0029;AFR_AF=0;EUR_AF=0.0209;SAS_AF=0.001;AA=C|||;VT=SNP
11	46477121	rs77271839	C	T	100	PASS	AC=36;AF=0.0071885;AN=5008;NS=2504;DP=20407;EAS_AF=0;AMR_AF=0.0144;AFR_AF=0;EUR_AF=0.0258;SAS_AF=0;AA=C|||;VT=SNP
11	46481259	rs80031726	T	C	100	PASS	AC=652;AF=0.130192;AN=5008;NS=2504;DP=11762;EAS_AF=0.0506;AMR_AF=0.0908;AFR_AF=0.1732;EUR_AF=0.168;SAS_AF=0.1431;AA=C|||;VT=SNP
11	46482959	rs76018124	T	C	100	PASS	AC=245;AF=0.0489217;AN=5008;NS=2504;DP=19884;EAS_AF=0.001;AMR_AF=0.0317;AFR_AF=0.003;EUR_AF=0.0994;SAS_AF=0.1207;AA=T|||;VT=SNP
11	46483948	rs61882712	T	C	100	PASS	AC=555;AF=0.110823;AN=5008;NS=2504;DP=19644;EAS_AF=0.0506;AMR_AF=0.0836;AFR_AF=0.1036;EUR_AF=0.168;SAS_AF=0.1431;AA=T|||;VT=SNP
11	46484254	rs7930103	C	T	100	PASS	AC=879;AF=0.175519;AN=5008;NS=2504;DP=18690;EAS_AF=0.0506;AMR_AF=0.098;AFR_AF=0.3396;EUR_AF=0.169;SAS_AF=0.1442;AA=C|||;VT=SNP
11	46484685	rs1472001	G	A	100	PASS	AC=878;AF=0.175319;AN=5008;NS=2504;DP=19658;EAS_AF=0.0506;AMR_AF=0.098;AFR_AF=0.3396;EUR_AF=0.169;SAS_AF=0.1431;AA=G|||;VT=SNP
11	46486059	rs79078082	A	G	100	PASS	AC=175;AF=0.0349441;AN=5008;NS=2504;DP=17788;EAS_AF=0.001;AMR_AF=0.0245;AFR_AF=0.0038;EUR_AF=0.0835;SAS_AF=0.0695;AA=A|||;VT=SNP
11	46488392	rs78271057	T	G	100	PASS	AC=21;AF=0.00419329;AN=5008;NS=2504;DP=16090;EAS_AF=0;AMR_AF=0.0101;AFR_AF=0;EUR_AF=0.0139;SAS_AF=0;AA=T|||;VT=SNP
11	46490133	rs189761107	G	A	100	PASS	AC=93;AF=0.0185703;AN=5008;NS=2504;DP=15984;EAS_AF=0.003;AMR_AF=0.0893;AFR_AF=0.0023;EUR_AF=0.0199;SAS_AF=0.0051;AA=G|||;VT=SNP
11	46491159	rs12574250	G	A	100	PASS	AC=572;AF=0.114217;AN=5008;NS=2504;DP=19414;EAS_AF=0.0506;AMR_AF=0.0865;AFR_AF=0.1142;EUR_AF=0.169;SAS_AF=0.1431;AA=G|||;VT=SNP
11	46492239	rs113953350	G	A	100	PASS	AC=30;AF=0.00599042;AN=5008;NS=2504;DP=16021;EAS_AF=0;AMR_AF=0.013;AFR_AF=0.0008;EUR_AF=0.0179;SAS_AF=0.002;AA=G|||;VT=SNP
11	46492997	rs189055804	G	A	100	PASS	AC=24;AF=0.00479233;AN=5008;NS=2504;DP=11798;EAS_AF=0;AMR_AF=0.0029;AFR_AF=0;EUR_AF=0.0209;SAS_AF=0.001;AA=G|||;VT=SNP
11	46495302	rs11038900	A	G	100	PASS	AC=1254;AF=0.250399;AN=5008;NS=2504;DP=16361;EAS_AF=0.0526;AMR_AF=0.121;AFR_AF=0.6029;EUR_AF=0.175;SAS_AF=0.1472;AA=G|||;VT=SNP
11	46495373	rs142196448	T	A	100	PASS	AC=83;AF=0.0165735;AN=5008;NS=2504;DP=16312;EAS_AF=0.0099;AMR_AF=0.0749;AFR_AF=0;EUR_AF=0.0129;SAS_AF=0.0082;AA=T|||;VT=SNP
11	46497932	rs116917714	G	T	100	PASS	AC=12;AF=0.00239617;AN=5008;NS=2504;DP=19386;EAS_AF=0;AMR_AF=0.0014;AFR_AF=0;EUR_AF=0.0089;SAS_AF=0.002;AA=G|||;VT=SNP
11	46499178	rs182464262	C	T	100	PASS	AC=12;AF=0.00239617;AN=5008;NS=2504;DP=14658;EAS_AF=0;AMR_AF=0.0014;AFR_AF=0;EUR_AF=0.0089;SAS_AF=0.002;AA=C|||;VT=SNP
11	46499874	rs7130141	C	T	100	PASS	AC=1255;AF=0.250599;AN=5008;NS=2504;DP=17719;EAS_AF=0.0526;AMR_AF=0.121;AFR_AF=0.6029;EUR_AF=0.175;SAS_AF=0.1483;AA=T|||;VT=SNP
11	46500528	rs55750336	C	T	100	PASS	AC=268;AF=0.0535144;AN=5008;NS=2504;DP=19467;EAS_AF=0.0496;AMR_AF=0.0504;AFR_AF=0.0242;EUR_AF=0.0785;SAS_AF=0.0736;AA=c|||;VT=SNP
11	46500654	rs58147945	C	G	100	PASS	AC=972;AF=0.194089;AN=5008;NS=2504;DP=18310;EAS_AF=0.0526;AMR_AF=0.111;AFR_AF=0.3964;EUR_AF=0.173;SAS_AF=0.1472;AA=G|||;VT=SNP
11	46506516	rs192592506	T	G	100	PASS	AC=22;AF=0.00439297;AN=5008;NS=2504;DP=15481;EAS_AF=0;AMR_AF=0.0101;AFR_AF=0;EUR_AF=0.0119;SAS_AF=0.0031;AA=T|||;VT=SNP
11	46506885	rs17787804	C	T	100	PASS	AC=2139;AF=0.427117;AN=5008;NS=2504;DP=19120;EAS_AF=0.129;AMR_AF=0.2291;AFR_AF=0.91;EUR_AF=0.3091;SAS_AF=0.3436;AA=T|||;VT=SNP
11	46509344	rs1489192	T	C	100	PASS	AC=970;AF=0.19369;AN=5008;NS=2504;DP=16961;EAS_AF=0.0526;AMR_AF=0.111;AFR_AF=0.3949;EUR_AF=0.173;SAS_AF=0.1472;AA=T|||;VT=SNP
11	46511477	rs141758483	A	G	100	PASS	AC=40;AF=0.00798722;AN=5008;NS=2504;DP=19193;EAS_AF=0;AMR_AF=0.0072;AFR_AF=0;EUR_AF=0.0268;SAS_AF=0.0082;AA=A|||;VT=SNP
11	46511497	rs7106740	A	T	100	PASS	AC=44;AF=0.00878594;AN=5008;NS=2504;DP=19034;EAS_AF=0;AMR_AF=0.0173;AFR_AF=0.0015;EUR_AF=0.0298;SAS_AF=0;AA=A|||;VT=SNP
11	46513248	rs192743102	C	A	100	PASS	AC=16;AF=0.00319489;AN=5008;NS=2504;DP=19547;EAS_AF=0.001;AMR_AF=0.0029;AFR_AF=0;EUR_AF=0.0089;SAS_AF=0.0041;AA=C|||;VT=SNP
11	46513249	rs7112229	C	T	100	PASS	AC=854;AF=0.170527;AN=5008;NS=2504;DP=19514;EAS_AF=0.0506;AMR_AF=0.0965;AFR_AF=0.3222;EUR_AF=0.169;SAS_AF=0.1431;AA=C|||;VT=SNP
11	46513743	rs142929136	T	C	100	PASS	AC=14;AF=0.00279553;AN=5008;NS=2504;DP=18803;EAS_AF=0;AMR_AF=0.0029;AFR_AF=0;EUR_AF=0.0109;SAS_AF=0.001;AA=T|||;VT=SNP
11	46514566	rs182261904	T	C	100	PASS	AC=39;AF=0.00778754;AN=5008;NS=2504;DP=18235;EAS_AF=0;AMR_AF=0.0086;AFR_AF=0.0015;EUR_AF=0.0199;SAS_AF=0.0112;AA=T|||;VT=SNP
11	46515004	rs12578042	C	G	100	PASS	AC=1248;AF=0.249201;AN=5008;NS=2504;DP=18789;EAS_AF=0.0526;AMR_AF=0.121;AFR_AF=0.6021;EUR_AF=0.174;SAS_AF=0.1431;AA=G|||;VT=SNP
11	46515902	rs3802888	A	G	100	PASS	AC=1254;AF=0.250399;AN=5008;NS=2504;DP=17989;EAS_AF=0.0526;AMR_AF=0.121;AFR_AF=0.6036;EUR_AF=0.174;SAS_AF=0.1472;AA=G|||;VT=SNP
11	46519754	rs78627461	G	A	100	PASS	AC=30;AF=0.00599042;AN=5008;NS=2504;DP=20512;EAS_AF=0;AMR_AF=0;AFR_AF=0.0008;EUR_AF=0.0249;SAS_AF=0.0041;AA=G|||;VT=SNP
11	46520302	rs17197116	T	C	100	PASS	AC=375;AF=0.0748802;AN=5008;NS=2504;DP=19263;EAS_AF=0.0496;AMR_AF=0.0605;AFR_AF=0.0961;EUR_AF=0.0845;SAS_AF=0.0726;AA=T|||;VT=SNP
11	46522304	rs7949371	C	T	100	PASS	AC=2158;AF=0.430911;AN=5008;NS=2504;DP=22138;EAS_AF=0.129;AMR_AF=0.232;AFR_AF=0.9183;EUR_AF=0.3121;SAS_AF=0.3466;AA=T|||;VT=SNP
11	46522306	rs7949282	A	C	100	PASS	AC=2158;AF=0.430911;AN=5008;NS=2504;DP=22241;EAS_AF=0.129;AMR_AF=0.232;AFR_AF=0.9183;EUR_AF=0.3121;SAS_AF=0.3466;AA=C|||;VT=SNP
11	46524013	rs2902858	T	C	100	PASS	AC=1014;AF=0.202476;AN=5008;NS=2504;DP=19251;EAS_AF=0.0526;AMR_AF=0.1095;AFR_AF=0.4281;EUR_AF=0.174;SAS_AF=0.1472;AA=C|||;VT=SNP
11	46524389	rs12576359	T	G	100	PASS	AC=856;AF=0.170927;AN=5008;NS=2504;DP=17251;EAS_AF=0.0506;AMR_AF=0.0965;AFR_AF=0.3238;EUR_AF=0.169;SAS_AF=0.1431;AA=T|||;VT=SNP
11	46524472	rs10838602	G	A	100	PASS	AC=856;AF=0.170927;AN=5008;NS=2504;DP=14005;EAS_AF=0.0506;AMR_AF=0.0965;AFR_AF=0.3238;EUR_AF=0.169;SAS_AF=0.1431;AA=T|||;VT=SNP
11	46524731	rs111807821	A	T	100	PASS	AC=96;AF=0.0191693;AN=5008;NS=2504;DP=18153;EAS_AF=0;AMR_AF=0.036;AFR_AF=0.0038;EUR_AF=0.0577;SAS_AF=0.0082;AA=A|||;VT=SNP
11	46526853	rs78594871	G	A	100	PASS	AC=36;AF=0.0071885;AN=5008;NS=2504;DP=18261;EAS_AF=0;AMR_AF=0.0058;AFR_AF=0;EUR_AF=0.0239;SAS_AF=0.0082;AA=g|||;VT=SNP
11	46527652	rs77817298	G	A	100	PASS	AC=24;AF=0.00479233;AN=5008;NS=2504;DP=21853;EAS_AF=0;AMR_AF=0.0101;AFR_AF=0.0015;EUR_AF=0.0139;SAS_AF=0.001;AA=G|||;VT=SNP
11	46531798	rs61882715	A	G	100	PASS	AC=39;AF=0.00778754;AN=5008;NS=2504;DP=20103;EAS_AF=0;AMR_AF=0.0029;AFR_AF=0.0008;EUR_AF=0.0318;SAS_AF=0.0041;AA=A|||;VT=SNP
11	46531807	rs61882716	A	T	100	PASS	AC=39;AF=0.00778754;AN=5008;NS=2504;DP=20361;EAS_AF=0;AMR_AF=0.0029;AFR_AF=0.0008;EUR_AF=0.0318;SAS_AF=0.0041;AA=A|||;VT=SNP
11	46532804	rs144313070	G	A	100	PASS	AC=18;AF=0.00359425;AN=5008;NS=2504;DP=19643;EAS_AF=0;AMR_AF=0;AFR_AF=0;EUR_AF=0.0179;SAS_AF=0;AA=G|||;VT=SNP
11	46534017	rs118047697	C	T	100	PASS	AC=29;AF=0.00579073;AN=5008;NS=2504;DP=18255;EAS_AF=0;AMR_AF=0.0159;AFR_AF=0.0008;EUR_AF=0.0089;SAS_AF=0.0082;AA=C|||;VT=SNP
11	46534452	rs117528979	C	G	100	PASS	AC=28;AF=0.00559105;AN=5008;NS=2504;DP=19839;EAS_AF=0;AMR_AF=0.0144;AFR_AF=0.0008;EUR_AF=0.0089;SAS_AF=0.0082;AA=C|||;VT=SNP
11	46534546	rs3802890	A	G	100	PASS	AC=2147;AF=0.428714;AN=5008;NS=2504;DP=16792;EAS_AF=0.129;AMR_AF=0.2305;AFR_AF=0.9107;EUR_AF=0.3121;SAS_AF=0.3466;AA=G|||;VT=SNP
11	46535961	rs73467947	T	C	100	PASS	AC=90;AF=0.0179712;AN=5008;NS=2504;DP=20967;EAS_AF=0;AMR_AF=0.0086;AFR_AF=0.056;EUR_AF=0.0099;SAS_AF=0;AA=T|||;VT=SNP
11	46536442	rs11038906	G	A	100	PASS	AC=1019;AF=0.203474;AN=5008;NS=2504;DP=21629;EAS_AF=0.0526;AMR_AF=0.1095;AFR_AF=0.4312;EUR_AF=0.175;SAS_AF=0.1472;AA=A|||;VT=SNP
11	46537370	rs141181296	C	T	100	PASS	AC=39;AF=0.00778754;AN=5008;NS=2504;DP=16398;EAS_AF=0;AMR_AF=0.0029;AFR_AF=0.0008;EUR_AF=0.0318;SAS_AF=0.0041;AA=C|||;VT=SNP
11	46537512	rs117580788	C	A	100	PASS	AC=28;AF=0.00559105;AN=5008;NS=2504;DP=20581;EAS_AF=0;AMR_AF=0.0144;AFR_AF=0.0008;EUR_AF=0.0169;SAS_AF=0;AA=C|||;VT=SNP
11	46538988	rs61882720	C	A	100	PASS	AC=574;AF=0.114617;AN=5008;NS=2504;DP=9407;EAS_AF=0.0506;AMR_AF=0.0865;AFR_AF=0.1157;EUR_AF=0.169;SAS_AF=0.1431;AA=C|||;VT=SNP
11	46539110	rs68002803	T	C	100	PASS	AC=2478;AF=0.494808;AN=5008;NS=2504;DP=10319;EAS_AF=0.2024;AMR_AF=0.2435;AFR_AF=0.9629;EUR_AF=0.341;SAS_AF=0.5;AA=-|||;VT=SNP
11	46540288	rs61882721	T	G	100	PASS	AC=39;AF=0.00778754;AN=5008;NS=2504;DP=16444;EAS_AF=0;AMR_AF=0.0029;AFR_AF=0.0008;EUR_AF=0.0318;SAS_AF=0.0041;AA=T|||;VT=SNP
11	46541220	rs61882722	C	T	100	PASS	AC=39;AF=0.00778754;AN=5008;NS=2504;DP=17382;EAS_AF=0;AMR_AF=0.0029;AFR_AF=0.0008;EUR_AF=0.0318;SAS_AF=0.0041;AA=C|||;VT=SNP
11	46543524	rs11038910	C	T	100	PASS	AC=2151;AF=0.429513;AN=5008;NS=2504;DP=21343;EAS_AF=0.129;AMR_AF=0.2305;AFR_AF=0.9183;EUR_AF=0.3121;SAS_AF=0.3405;AA=T|||;VT=SNP
11	46544072	rs12272795	A	G	100	PASS	AC=828;AF=0.165335;AN=5008;NS=2504;DP=17421;EAS_AF=0.0526;AMR_AF=0.0965;AFR_AF=0.292;EUR_AF=0.172;SAS_AF=0.1524;AA=A|||;VT=SNP
11	46544177	rs34770512	A	G	100	PASS	AC=59;AF=0.0117812;AN=5008;NS=2504;DP=18669;EAS_AF=0;AMR_AF=0.0245;AFR_AF=0.0015;EUR_AF=0.0378;SAS_AF=0.002;AA=A|||;VT=SNP
11	46545817	rs151218308	T	A	100	PASS	AC=21;AF=0.00419329;AN=5008;NS=2504;DP=20003;EAS_AF=0;AMR_AF=0.0115;AFR_AF=0;EUR_AF=0.0099;SAS_AF=0.0031;AA=T|||;VT=SNP
11	46548094	rs7932866	A	G	100	PASS	AC=813;AF=0.16234;AN=5008;NS=2504;DP=11684;EAS_AF=0.0506;AMR_AF=0.0965;AFR_AF=0.2912;EUR_AF=0.17;SAS_AF=0.1421;AA=A|||;VT=SNP
11	46548754	rs61882743	C	G	100	PASS	AC=1627;AF=0.32488;AN=5008;NS=2504;DP=19081;EAS_AF=0.0526;AMR_AF=0.1427;AFR_AF=0.8722;EUR_AF=0.1769;SAS_AF=0.1472;AA=G|||;VT=SNP
11	46548957	rs148373547	G	A	100	PASS	AC=94;AF=0.01877;AN=5008;NS=2504;DP=17093;EAS_AF=0.003;AMR_AF=0.0908;AFR_AF=0.0023;EUR_AF=0.0199;SAS_AF=0.0051;AA=G|||;VT=SNP
11	46550276	rs756343	C	A	100	PASS	AC=268;AF=0.0535144;AN=5008;NS=2504;DP=19617;EAS_AF=0.0496;AMR_AF=0.0504;AFR_AF=0.0242;EUR_AF=0.0785;SAS_AF=0.0736;AA=C|||;VT=SNP
11	46551918	rs10160701	C	T	100	PASS	AC=1254;AF=0.250399;AN=5008;NS=2504;DP=19397;EAS_AF=0.0526;AMR_AF=0.121;AFR_AF=0.6036;EUR_AF=0.174;SAS_AF=0.1472;AA=C|||;VT=SNP
11	46553399	rs112419908	G	A	100	PASS	AC=573;AF=0.114417;AN=5008;NS=2504;DP=15157;EAS_AF=0.0506;AMR_AF=0.0865;AFR_AF=0.1157;EUR_AF=0.168;SAS_AF=0.1431;AA=G|||;VT=SNP
11	46554131	rs150243808	C	T	100	PASS	AC=40;AF=0.00798722;AN=5008;NS=2504;DP=15555;EAS_AF=0;AMR_AF=0.0072;AFR_AF=0;EUR_AF=0.0258;SAS_AF=0.0092;AA=C|||;VT=SNP
11	46554666	rs112959855	T	C	100	PASS	AC=27;AF=0.00539137;AN=5008;NS=2504;DP=14348;EAS_AF=0;AMR_AF=0.013;AFR_AF=0.0008;EUR_AF=0.0159;SAS_AF=0.001;AA=t|||;VT=SNP
11	46554979	rs138266103	C	G	100	PASS	AC=16;AF=0.00319489;AN=5008;NS=2504;DP=18757;EAS_AF=0.001;AMR_AF=0.0029;AFR_AF=0;EUR_AF=0.0089;SAS_AF=0.0041;AA=C|||;VT=SNP
11	46555222	rs147283716	C	T	100	PASS	AC=19;AF=0.00379393;AN=5008;NS=2504;DP=20162;EAS_AF=0;AMR_AF=0.0144;AFR_AF=0;EUR_AF=0.0089;SAS_AF=0;AA=C|||;VT=SNP
11	46559730	rs11038913	T	C	100	PASS	AC=174;AF=0.0347444;AN=5008;NS=2504;DP=18892;EAS_AF=0;AMR_AF=0.0605;AFR_AF=0.0053;EUR_AF=0.1044;SAS_AF=0.0204;AA=T|||;VT=SNP
11	46560680	rs11819869	C	T	100	PASS	AC=1253;AF=0.2502;AN=5008;NS=2504;DP=16397;EAS_AF=0.0526;AMR_AF=0.121;AFR_AF=0.6029;EUR_AF=0.174;SAS_AF=0.1472;AA=T|||;VT=SNP
11	46561094	rs139101370	C	T	100	PASS	AC=38;AF=0.00758786;AN=5008;NS=2504;DP=16754;EAS_AF=0;AMR_AF=0.0058;AFR_AF=0;EUR_AF=0.0318;SAS_AF=0.002;AA=C|||;VT=SNP
11	46561301	rs11038914	C	T	100	PASS	AC=1229;AF=0.245407;AN=5008;NS=2504;DP=21287;EAS_AF=0.0526;AMR_AF=0.1196;AFR_AF=0.5855;EUR_AF=0.174;SAS_AF=0.1472;AA=T|||;VT=SNP
11	46565407	rs34874765	G	A	100	PASS	AC=25;AF=0.00499201;AN=5008;NS=2504;DP=22514;EAS_AF=0;AMR_AF=0.0144;AFR_AF=0.0008;EUR_AF=0.0119;SAS_AF=0.002;AA=.|||;VT=SNP
11	46565495	rs75486765	G	C	100	PASS	AC=46;AF=0.0091853;AN=5008;NS=2504;DP=21864;EAS_AF=0;AMR_AF=0.0187;AFR_AF=0.0015;EUR_AF=0.0308;SAS_AF=0;AA=.|||;VT=SNP
11	46566989	rs145859376	G	T	100	PASS	AC=38;AF=0.00758786;AN=5008;NS=2504;DP=14995;EAS_AF=0;AMR_AF=0.0173;AFR_AF=0.0015;EUR_AF=0.0239;SAS_AF=0;AA=.|||;VT=SNP
11	46567475	rs61882746	C	T	100	PASS	AC=1015;AF=0.202676;AN=5008;NS=2504;DP=20540;EAS_AF=0.0526;AMR_AF=0.1081;AFR_AF=0.4281;EUR_AF=0.175;SAS_AF=0.1483;AA=.|||;VT=SNP
11	46567981	rs79565082	T	A	100	PASS	AC=22;AF=0.00439297;AN=5008;NS=2504;DP=18913;EAS_AF=0.001;AMR_AF=0.0029;AFR_AF=0;EUR_AF=0.0099;SAS_AF=0.0092;AA=.|||;VT=SNP
11	46570286	rs57535407	T	C	100	PASS	AC=859;AF=0.171526;AN=5008;NS=2504;DP=17735;EAS_AF=0.0506;AMR_AF=0.0965;AFR_AF=0.326;EUR_AF=0.169;SAS_AF=0.1431;AA=T|||;VT=SNP
11	46570522	rs117659675	G	A	100	PASS	AC=96;AF=0.0191693;AN=5008;NS=2504;DP=17328;EAS_AF=0.003;AMR_AF=0.0951;AFR_AF=0.0023;EUR_AF=0.0199;SAS_AF=0.0041;AA=G|||;VT=SNP
11	46570859	rs7925678	A	G	100	PASS	AC=2148;AF=0.428914;AN=5008;NS=2504;DP=19504;EAS_AF=0.13;AMR_AF=0.2305;AFR_AF=0.9107;EUR_AF=0.3121;SAS_AF=0.3466;AA=G|||;VT=SNP
11	46572918	rs117082751	G	A	100	PASS	AC=18;AF=0.00359425;AN=5008;NS=2504;DP=13397;EAS_AF=0;AMR_AF=0;AFR_AF=0;EUR_AF=0.0179;SAS_AF=0;AA=G|||;VT=SNP
11	46573548	rs188439233	G	A	100	PASS	AC=47;AF=0.00938498;AN=5008;NS=2504;DP=15199;EAS_AF=0;AMR_AF=0.0173;AFR_AF=0.0106;EUR_AF=0.0209;SAS_AF=0;AA=G|||;VT=SNP
11	46573776	rs12576317	G	A	100	PASS	AC=575;AF=0.114816;AN=5008;NS=2504;DP=11113;EAS_AF=0.0506;AMR_AF=0.0865;AFR_AF=0.1172;EUR_AF=0.168;SAS_AF=0.1431;AA=G|||;VT=SNP
11	46574459	rs72912138	T	A	100	PASS	AC=89;AF=0.0177716;AN=5008;NS=2504;DP=12659;EAS_AF=0;AMR_AF=0.0331;AFR_AF=0.003;EUR_AF=0.0517;SAS_AF=0.0102;AA=T|||;VT=SNP
11	46578400	rs12573978	A	G	100	PASS	AC=858;AF=0.171326;AN=5008;NS=2504;DP=18926;EAS_AF=0.0506;AMR_AF=0.0965;AFR_AF=0.3253;EUR_AF=0.169;SAS_AF=0.1431;AA=A|||;VT=SNP
11	46578523	rs7130028	T	C	100	PASS	AC=2468;AF=0.492812;AN=5008;NS=2504;DP=16289;EAS_AF=0.2063;AMR_AF=0.245;AFR_AF=0.9297;EUR_AF=0.338;SAS_AF=0.5327;AA=C|||;VT=SNP
11	46578601	rs61882748	C	G	100	PASS	AC=974;AF=0.194489;AN=5008;NS=2504;DP=17583;EAS_AF=0.0506;AMR_AF=0.1037;AFR_AF=0.4092;EUR_AF=0.169;SAS_AF=0.1431;AA=G|||;VT=SNP
11	46579815	rs78301726	A	T	100	PASS	AC=25;AF=0.00499201;AN=5008;NS=2504;DP=19224;EAS_AF=0;AMR_AF=0.0144;AFR_AF=0.0015;EUR_AF=0.0129;SAS_AF=0;AA=A|||;VT=SNP
11	46582072	rs7127529	A	C	100	PASS	AC=1018;AF=0.203275;AN=5008;NS=2504;DP=19601;EAS_AF=0.0546;AMR_AF=0.1081;AFR_AF=0.4312;EUR_AF=0.173;SAS_AF=0.1472;AA=C|||;VT=SNP
11	46584227	rs61882750	T	G	100	PASS	AC=1015;AF=0.202676;AN=5008;NS=2504;DP=16173;EAS_AF=0.0526;AMR_AF=0.1081;AFR_AF=0.4304;EUR_AF=0.173;SAS_AF=0.1472;AA=G|||;VT=SNP
11	46585781	rs11038919	A	G	100	PASS	AC=813;AF=0.16234;AN=5008;NS=2504;DP=17654;EAS_AF=0.0506;AMR_AF=0.0965;AFR_AF=0.2927;EUR_AF=0.168;SAS_AF=0.1421;AA=A|||;VT=SNP
11	46587506	rs112897300	G	A	100	PASS	AC=34;AF=0.00678914;AN=5008;NS=2504;DP=14448;EAS_AF=0;AMR_AF=0.0144;AFR_AF=0.0008;EUR_AF=0.0209;SAS_AF=0.002;AA=g|||;VT=SNP
11	46588267	rs7484125	C	T	100	PASS	AC=2139;AF=0.427117;AN=5008;NS=2504;DP=16807;EAS_AF=0.129;AMR_AF=0.2305;AFR_AF=0.9107;EUR_AF=0.3082;SAS_AF=0.3425;AA=-|||;VT=SNP
11	46589107	rs112705011	C	T	100	PASS	AC=560;AF=0.111821;AN=5008;NS=2504;DP=12428;EAS_AF=0.0565;AMR_AF=0.0836;AFR_AF=0.1036;EUR_AF=0.167;SAS_AF=0.1431;AA=-|||;VT=SNP
11	46589657	rs113446918	C	T	100	PASS	AC=207;AF=0.0413339;AN=5008;NS=2504;DP=17703;EAS_AF=0;AMR_AF=0.0764;AFR_AF=0.0121;EUR_AF=0.1233;SAS_AF=0.0143;AA=-|||;VT=SNP
11	46590943	rs79445785	C	T	100	PASS	AC=555;AF=0.110823;AN=5008;NS=2504;DP=7965;EAS_AF=0.0506;AMR_AF=0.0836;AFR_AF=0.1036;EUR_AF=0.167;SAS_AF=0.1442;AA=N|||;VT=SNP
11	46591436	rs71474185	A	G	100	PASS	AC=58;AF=0.0115815;AN=5008;NS=2504;DP=18483;EAS_AF=0;AMR_AF=0.0216;AFR_AF=0.0023;EUR_AF=0.0378;SAS_AF=0.002;AA=-|||;VT=SNP
11	46594065	rs140270218	A	T	100	PASS	AC=22;AF=0.00439297;AN=5008;NS=2504;DP=19863;EAS_AF=0;AMR_AF=0.0115;AFR_AF=0;EUR_AF=0.0109;SAS_AF=0.0031;AA=a|||;VT=SNP
11	46594237	rs113236040	G	A	100	PASS	AC=34;AF=0.00678914;AN=5008;NS=2504;DP=19647;EAS_AF=0;AMR_AF=0.0144;AFR_AF=0.0008;EUR_AF=0.0209;SAS_AF=0.002;AA=g|||;VT=SNP
11	46594364	rs11038922	C	G	100	PASS	AC=269;AF=0.0537141;AN=5008;NS=2504;DP=17775;EAS_AF=0.0804;AMR_AF=0.0072;AFR_AF=0.0008;EUR_AF=0.0258;SAS_AF=0.1595;AA=c|||;VT=SNP
11	46594971	rs12290779	A	C	100	PASS	AC=359;AF=0.0716853;AN=5008;NS=2504;DP=14844;EAS_AF=0.0119;AMR_AF=0.0476;AFR_AF=0.1793;EUR_AF=0.0567;SAS_AF=0.0204;AA=N|||;VT=SNP
11	46596670	rs78807356	G	T	100	PASS	AC=38;AF=0.00758786;AN=5008;NS=2504;DP=20119;EAS_AF=0;AMR_AF=0.0259;AFR_AF=0.0008;EUR_AF=0.0159;SAS_AF=0.0031;AA=G|||;VT=SNP
11	46596674	rs7481312	C	T	100	PASS	AC=975;AF=0.194688;AN=5008;NS=2504;DP=20002;EAS_AF=0.0506;AMR_AF=0.1037;AFR_AF=0.4092;EUR_AF=0.17;SAS_AF=0.1431;AA=T|||;VT=SNP
11	46598557	rs181322497	C	T	100	PASS	AC=10;AF=0.00199681;AN=5008;NS=2504;DP=21478;EAS_AF=0;AMR_AF=0;AFR_AF=0;EUR_AF=0.0099;SAS_AF=0;AA=C|||;VT=SNP
11	46599248	rs11038927	G	C	100	PASS	AC=1626;AF=0.324681;AN=5008;NS=2504;DP=18557;EAS_AF=0.0526;AMR_AF=0.1412;AFR_AF=0.8729;EUR_AF=0.1759;SAS_AF=0.1472;AA=C|||;VT=SNP
11	46600536	rs185516077	A	C	100	PASS	AC=20;AF=0.00399361;AN=5008;NS=2504;DP=13352;EAS_AF=0;AMR_AF=0.0115;AFR_AF=0.0008;EUR_AF=0.008;SAS_AF=0.0031;AA=A|||;VT=SNP
11	46601604	rs79203530	C	T	100	PASS	AC=270;AF=0.0539137;AN=5008;NS=2504;DP=22202;EAS_AF=0.0496;AMR_AF=0.0504;AFR_AF=0.025;EUR_AF=0.0795;SAS_AF=0.0736;AA=C|||;VT=SNP
11	46602894	rs146455333	C	T	100	PASS	AC=29;AF=0.00579073;AN=5008;NS=2504;DP=14822;EAS_AF=0;AMR_AF=0.0144;AFR_AF=0.0008;EUR_AF=0.0179;SAS_AF=0;AA=c|||;VT=SNP
11	46603683	rs142929944	C	T	100	PASS	AC=34;AF=0.00678914;AN=5008;NS=2504;DP=16213;EAS_AF=0;AMR_AF=0.0101;AFR_AF=0;EUR_AF=0.0239;SAS_AF=0.0031;AA=c|||;VT=SNP
11	46607954	rs12295266	A	T	100	PASS	AC=816;AF=0.162939;AN=5008;NS=2504;DP=12562;EAS_AF=0.0506;AMR_AF=0.098;AFR_AF=0.2927;EUR_AF=0.169;SAS_AF=0.1431;AA=A|||;VT=SNP
11	46608786	rs180791454	C	T	100	PASS	AC=20;AF=0.00399361;AN=5008;NS=2504;DP=16364;EAS_AF=0;AMR_AF=0.0144;AFR_AF=0;EUR_AF=0.0089;SAS_AF=0.001;AA=C|||;VT=SNP
11	46609720	rs61882755	T	C	100	PASS	AC=110;AF=0.0219649;AN=5008;NS=2504;DP=17383;EAS_AF=0.001;AMR_AF=0.0144;AFR_AF=0.0038;EUR_AF=0.0636;SAS_AF=0.0307;AA=T|||;VT=SNP
11	46610088	rs147674814	G	C	100	PASS	AC=105;AF=0.0209665;AN=5008;NS=2504;DP=17056;EAS_AF=0.0139;AMR_AF=0.0836;AFR_AF=0;EUR_AF=0.0109;SAS_AF=0.0225;AA=G|||;VT=SNP
11	46610283	rs61882756	C	T	100	PASS	AC=573;AF=0.114417;AN=5008;NS=2504;DP=13887;EAS_AF=0.0506;AMR_AF=0.0865;AFR_AF=0.1157;EUR_AF=0.168;SAS_AF=0.1431;AA=C|||;VT=SNP
11	46611239	rs61882757	G	A	100	PASS	AC=815;AF=0.16274;AN=5008;NS=2504;DP=14040;EAS_AF=0.0516;AMR_AF=0.0965;AFR_AF=0.2912;EUR_AF=0.17;SAS_AF=0.1431;AA=G|||;VT=SNP
11	46611805	rs61882758	A	G	100	PASS	AC=1016;AF=0.202875;AN=5008;NS=2504;DP=12581;EAS_AF=0.0536;AMR_AF=0.1081;AFR_AF=0.4297;EUR_AF=0.174;SAS_AF=0.1472;AA=G|||;VT=SNP
11	46612332	rs73449983	A	G	100	PASS	AC=978;AF=0.195288;AN=5008;NS=2504;DP=14601;EAS_AF=0.0526;AMR_AF=0.1037;AFR_AF=0.407;EUR_AF=0.17;SAS_AF=0.1472;AA=G|||;VT=SNP
11	46612511	rs150757221	C	G	100	PASS	AC=90;AF=0.0179712;AN=5008;NS=2504;DP=7154;EAS_AF=0.003;AMR_AF=0.0893;AFR_AF=0.0008;EUR_AF=0.0199;SAS_AF=0.0041;AA=C|||;VT=SNP
11	46612524	rs55737385	T	C	100	PASS	AC=30;AF=0.00599042;AN=5008;NS=2504;DP=9629;EAS_AF=0;AMR_AF=0.0072;AFR_AF=0.0008;EUR_AF=0.0239;SAS_AF=0;AA=T|||;VT=SNP
11	46615554	rs575694260	A	C	100	PASS	AC=18;AF=0.00359425;AN=5008;NS=2504;DP=11167;EAS_AF=0;AMR_AF=0.0043;AFR_AF=0.0008;EUR_AF=0.0119;SAS_AF=0.002;AA=A|||;VT=SNP
11	46615682	rs74553660	T	C	100	PASS	AC=38;AF=0.00758786;AN=5008;NS=2504;DP=14171;EAS_AF=0.001;AMR_AF=0.0115;AFR_AF=0.003;EUR_AF=0.0199;SAS_AF=0.0051;AA=T|||;VT=SNP
11	46618054	rs183452254	C	T	100	PASS	AC=66;AF=0.0131789;AN=5008;NS=2504;DP=14835;EAS_AF=0;AMR_AF=0.0245;AFR_AF=0.0008;EUR_AF=0.0437;SAS_AF=0.0041;AA=C|||;VT=SNP
11	46622392	rs7125907	C	T	100	PASS	AC=817;AF=0.163139;AN=5008;NS=2504;DP=18430;EAS_AF=0.0506;AMR_AF=0.0965;AFR_AF=0.2935;EUR_AF=0.169;SAS_AF=0.1442;AA=C|||;VT=SNP
11	46626614	rs2069089	C	T	100	PASS	AC=51;AF=0.0101837;AN=5008;NS=2504;DP=19378;EAS_AF=0;AMR_AF=0.0086;AFR_AF=0.0008;EUR_AF=0.0199;SAS_AF=0.0245;AA=C|||;VT=SNP
11	46626751	rs79677876	T	A	100	PASS	AC=24;AF=0.00479233;AN=5008;NS=2504;DP=19825;EAS_AF=0;AMR_AF=0.0014;AFR_AF=0.0008;EUR_AF=0.0179;SAS_AF=0.0041;AA=T|||;VT=SNP
11	46627803	rs55661562	A	C	100	PASS	AC=576;AF=0.115016;AN=5008;NS=2504;DP=19800;EAS_AF=0.0506;AMR_AF=0.0865;AFR_AF=0.1172;EUR_AF=0.168;SAS_AF=0.1442;AA=A|||;VT=SNP
11	46630140	rs117766417	C	T	100	PASS	AC=27;AF=0.00539137;AN=5008;NS=2504;DP=15616;EAS_AF=0;AMR_AF=0.0144;AFR_AF=0.0008;EUR_AF=0.0159;SAS_AF=0;AA=C|||;VT=SNP
11	46631181	rs35623865	C	T	100	PASS	AC=1017;AF=0.203075;AN=5008;NS=2504;DP=15197;EAS_AF=0.0526;AMR_AF=0.1081;AFR_AF=0.4304;EUR_AF=0.174;SAS_AF=0.1483;AA=T|||;VT=SNP
11	46631299	rs61884262	G	A	100	PASS	AC=872;AF=0.174121;AN=5008;NS=2504;DP=13089;EAS_AF=0.0506;AMR_AF=0.098;AFR_AF=0.3343;EUR_AF=0.169;SAS_AF=0.1442;AA=G|||;VT=SNP
11	46632809	rs112282219	G	A	100	PASS	AC=86;AF=0.0171725;AN=5008;NS=2504;DP=14440;EAS_AF=0;AMR_AF=0.0259;AFR_AF=0.0038;EUR_AF=0.0437;SAS_AF=0.0194;AA=G|||;VT=SNP
11	46633775	rs147643436	C	G	100	PASS	AC=14;AF=0.00279553;AN=5008;NS=2504;DP=20633;EAS_AF=0;AMR_AF=0.0058;AFR_AF=0;EUR_AF=0.0099;SAS_AF=0;AA=C|||;VT=SNP
11	46634465	rs6485685	G	A	100	PASS	AC=859;AF=0.171526;AN=5008;NS=2504;DP=14592;EAS_AF=0.0506;AMR_AF=0.0965;AFR_AF=0.3253;EUR_AF=0.169;SAS_AF=0.1442;AA=G|||;VT=SNP
11	46634963	rs55657382	T	A	100	PASS	AC=859;AF=0.171526;AN=5008;NS=2504;DP=19400;EAS_AF=0.0506;AMR_AF=0.0965;AFR_AF=0.3253;EUR_AF=0.169;SAS_AF=0.1442;AA=T|||;VT=SNP
11	46635695	rs7924401	A	T	100	PASS	AC=1014;AF=0.202476;AN=5008;NS=2504;DP=8378;EAS_AF=0.0526;AMR_AF=0.1081;AFR_AF=0.4281;EUR_AF=0.174;SAS_AF=0.1483;AA=T|||;VT=SNP
11	46639582	rs61884264	G	A	100	PASS	AC=1017;AF=0.203075;AN=5008;NS=2504;DP=15314;EAS_AF=0.0526;AMR_AF=0.1081;AFR_AF=0.4304;EUR_AF=0.174;SAS_AF=0.1483;AA=A|||;VT=SNP
11	46640503	rs7484002	A	G	100	PASS	AC=974;AF=0.194489;AN=5008;NS=2504;DP=15301;EAS_AF=0.0506;AMR_AF=0.1037;AFR_AF=0.4085;EUR_AF=0.169;SAS_AF=0.1442;AA=G|||;VT=SNP
11	46641434	rs138230299	C	G	100	PASS	AC=35;AF=0.00698882;AN=5008;NS=2504;DP=11437;EAS_AF=0;AMR_AF=0.0144;AFR_AF=0.0015;EUR_AF=0.0229;SAS_AF=0;AA=C|||;VT=SNP
11	46641654	rs79317378	T	C	100	PASS	AC=821;AF=0.163938;AN=5008;NS=2504;DP=17126;EAS_AF=0.0506;AMR_AF=0.0965;AFR_AF=0.2965;EUR_AF=0.169;SAS_AF=0.1442;AA=T|||;VT=SNP
11	46642101	rs112712391	G	A	100	PASS	AC=209;AF=0.0417332;AN=5008;NS=2504;DP=15849;EAS_AF=0;AMR_AF=0.0764;AFR_AF=0.0113;EUR_AF=0.1262;SAS_AF=0.0143;AA=G|||;VT=SNP
11	46642852	rs117605660	C	T	100	PASS	AC=51;AF=0.0101837;AN=5008;NS=2504;DP=17583;EAS_AF=0;AMR_AF=0.0187;AFR_AF=0.0015;EUR_AF=0.0249;SAS_AF=0.0112;AA=C|||;VT=SNP
11	46644143	rs12292425	T	G	100	PASS	AC=986;AF=0.196885;AN=5008;NS=2504;DP=15224;EAS_AF=0.0506;AMR_AF=0.1037;AFR_AF=0.4175;EUR_AF=0.169;SAS_AF=0.1442;AA=G|||;VT=SNP
11	46646030	rs7122039	A	C	100	PASS	AC=1020;AF=0.203674;AN=5008;NS=2504;DP=16897;EAS_AF=0.0546;AMR_AF=0.1081;AFR_AF=0.4304;EUR_AF=0.175;SAS_AF=0.1483;AA=C|||;VT=SNP
11	46648432	rs7108770	G	A	100	PASS	AC=1628;AF=0.32508;AN=5008;NS=2504;DP=17666;EAS_AF=0.0526;AMR_AF=0.1427;AFR_AF=0.8729;EUR_AF=0.1759;SAS_AF=0.1483;AA=A|||;VT=SNP
11	46648659	rs150493060	G	A	100	PASS	AC=209;AF=0.0417332;AN=5008;NS=2504;DP=14765;EAS_AF=0;AMR_AF=0.0764;AFR_AF=0.0113;EUR_AF=0.1262;SAS_AF=0.0143;AA=G|||;VT=SNP
11	46649719	rs113542381	G	A	100	PASS	AC=248;AF=0.0495208;AN=5008;NS=2504;DP=17256;EAS_AF=0;AMR_AF=0.0793;AFR_AF=0.0121;EUR_AF=0.1581;SAS_AF=0.0184;AA=G|||;VT=SNP
11	46650438	rs60722866	T	C	100	PASS	AC=1018;AF=0.203275;AN=5008;NS=2504;DP=17451;EAS_AF=0.0536;AMR_AF=0.1081;AFR_AF=0.4304;EUR_AF=0.174;SAS_AF=0.1483;AA=C|||;VT=SNP
11	46652582	rs60932698	A	G	100	PASS	AC=818;AF=0.163339;AN=5008;NS=2504;DP=17913;EAS_AF=0.0506;AMR_AF=0.0965;AFR_AF=0.2943;EUR_AF=0.169;SAS_AF=0.1442;AA=A|||;VT=SNP
11	46652742	rs61884270	G	T	100	PASS	AC=174;AF=0.0347444;AN=5008;NS=2504;DP=18661;EAS_AF=0.001;AMR_AF=0.0231;AFR_AF=0.0038;EUR_AF=0.0835;SAS_AF=0.0695;AA=G|||;VT=SNP
11	46653677	rs75694066	G	A	100	PASS	AC=36;AF=0.0071885;AN=5008;NS=2504;DP=18849;EAS_AF=0;AMR_AF=0.0173;AFR_AF=0.0015;EUR_AF=0.0219;SAS_AF=0;AA=G|||;VT=SNP
11	46654404	rs61884271	T	C	100	PASS	AC=576;AF=0.115016;AN=5008;NS=2504;DP=10619;EAS_AF=0.0506;AMR_AF=0.0865;AFR_AF=0.1172;EUR_AF=0.168;SAS_AF=0.1442;AA=T|||;VT=SNP
11	46655353	rs117492279	C	T	100	PASS	AC=24;AF=0.00479233;AN=5008;NS=2504;DP=16633;EAS_AF=0;AMR_AF=0.0014;AFR_AF=0.0008;EUR_AF=0.0179;SAS_AF=0.0041;AA=C|||;VT=SNP
11	46655961	rs7128092	T	A	100	PASS	AC=575;AF=0.114816;AN=5008;NS=2504;DP=14852;EAS_AF=0.0506;AMR_AF=0.0865;AFR_AF=0.1172;EUR_AF=0.168;SAS_AF=0.1431;AA=T|||;VT=SNP
11	46657430	rs6485686	T	G	100	PASS	AC=2157;AF=0.430711;AN=5008;NS=2504;DP=20945;EAS_AF=0.129;AMR_AF=0.2305;AFR_AF=0.9198;EUR_AF=0.3121;SAS_AF=0.3446;AA=G|||;VT=SNP
11	46660546	rs7932492	A	T	100	PASS	AC=438;AF=0.0874601;AN=5008;NS=2504;DP=13442;EAS_AF=0.0903;AMR_AF=0.0418;AFR_AF=0.1967;EUR_AF=0.0318;SAS_AF=0.0266;AA=A|||;VT=SNP
11	46660550	rs7126316	T	A	100	PASS	AC=594;AF=0.11861;AN=5008;NS=2504;DP=13489;EAS_AF=0.0526;AMR_AF=0.0879;AFR_AF=0.1172;EUR_AF=0.171;SAS_AF=0.1564;AA=-|||;VT=SNP
11	46660623	rs7126343	T	C	100	PASS	AC=740;AF=0.147764;AN=5008;NS=2504;DP=14022;EAS_AF=0.0526;AMR_AF=0.0937;AFR_AF=0.2322;EUR_AF=0.169;SAS_AF=0.1483;AA=C|||;VT=SNP
11	46662117	rs61884272	G	A	100	PASS	AC=38;AF=0.00758786;AN=5008;NS=2504;DP=18949;EAS_AF=0;AMR_AF=0.0029;AFR_AF=0.0008;EUR_AF=0.0308;SAS_AF=0.0041;AA=G|||;VT=SNP
11	46663631	rs74807297	C	T	100	PASS	AC=34;AF=0.00678914;AN=5008;NS=2504;DP=17392;EAS_AF=0;AMR_AF=0.0202;AFR_AF=0.0015;EUR_AF=0.0179;SAS_AF=0;AA=C|||;VT=SNP
11	46664618	rs12787314	C	G	100	PASS	AC=125;AF=0.0249601;AN=5008;NS=2504;DP=20271;EAS_AF=0;AMR_AF=0.0461;AFR_AF=0.0061;EUR_AF=0.0765;SAS_AF=0.0082;AA=C|||;VT=SNP
11	46666271	rs61884273	T	G	100	PASS	AC=576;AF=0.115016;AN=5008;NS=2504;DP=17184;EAS_AF=0.0506;AMR_AF=0.0865;AFR_AF=0.1172;EUR_AF=0.168;SAS_AF=0.1442;AA=T|||;VT=SNP
11	46666664	rs61884274	A	G	100	PASS	AC=577;AF=0.115216;AN=5008;NS=2504;DP=18100;EAS_AF=0.0516;AMR_AF=0.0865;AFR_AF=0.1172;EUR_AF=0.168;SAS_AF=0.1442;AA=A|||;VT=SNP
11	46666805	rs61884275	A	T	100	PASS	AC=39;AF=0.00778754;AN=5008;NS=2504;DP=17825;EAS_AF=0;AMR_AF=0.0029;AFR_AF=0.0008;EUR_AF=0.0318;SAS_AF=0.0041;AA=A|||;VT=SNP
11	46667761	rs188487480	C	T	100	PASS	AC=18;AF=0.00359425;AN=5008;NS=2504;DP=19707;EAS_AF=0;AMR_AF=0.0058;AFR_AF=0.0008;EUR_AF=0.0109;SAS_AF=0.002;AA=c|||;VT=SNP
11	46668395	rs4307676	G	A	100	PASS	AC=576;AF=0.115016;AN=5008;NS=2504;DP=20837;EAS_AF=0.0506;AMR_AF=0.0865;AFR_AF=0.1172;EUR_AF=0.168;SAS_AF=0.1442;AA=G|||;VT=SNP
11	46668597	rs113224942	T	C	100	PASS	AC=10;AF=0.00199681;AN=5008;NS=2504;DP=18688;EAS_AF=0;AMR_AF=0.0072;AFR_AF=0;EUR_AF=0.004;SAS_AF=0.001;AA=T|||;VT=SNP
11	46670451	rs117451444	G	A	100	PASS	AC=33;AF=0.00658946;AN=5008;NS=2504;DP=13359;EAS_AF=0;AMR_AF=0.0101;AFR_AF=0;EUR_AF=0.0258;SAS_AF=0;AA=G|||;VT=SNP
11	46673344	rs7109698	C	T	100	PASS	AC=1024;AF=0.204473;AN=5008;NS=2504;DP=18128;EAS_AF=0.0526;AMR_AF=0.1081;AFR_AF=0.4357;EUR_AF=0.175;SAS_AF=0.1472;AA=T|||;VT=SNP
11	46674270	rs75952534	T	C	100	PASS	AC=51;AF=0.0101837;AN=5008;NS=2504;DP=20361;EAS_AF=0;AMR_AF=0.0086;AFR_AF=0.0008;EUR_AF=0.0199;SAS_AF=0.0245;AA=T|||;VT=SNP
11	46676357	rs10769204	C	T	100	PASS	AC=2869;AF=0.572883;AN=5008;NS=2504;DP=19426;EAS_AF=0.873;AMR_AF=0.7695;AFR_AF=0.0893;EUR_AF=0.6889;SAS_AF=0.6585;AA=C|||;VT=SNP
11	46676865	rs186207166	A	G	100	PASS	AC=29;AF=0.00579073;AN=5008;NS=2504;DP=16816;EAS_AF=0;AMR_AF=0.0159;AFR_AF=0.0008;EUR_AF=0.0169;SAS_AF=0;AA=A|||;VT=SNP
11	46678292	rs113542547	G	C	100	PASS	AC=33;AF=0.00658946;AN=5008;NS=2504;DP=19245;EAS_AF=0;AMR_AF=0.0159;AFR_AF=0.0008;EUR_AF=0.0199;SAS_AF=0.001;AA=G|||;VT=SNP
11	46682217	rs55896955	C	G	100	PASS	AC=575;AF=0.114816;AN=5008;NS=2504;DP=13413;EAS_AF=0.0506;AMR_AF=0.0865;AFR_AF=0.1172;EUR_AF=0.168;SAS_AF=0.1431;AA=C|||;VT=SNP
11	46684524	rs61884292	A	T	100	PASS	AC=576;AF=0.115016;AN=5008;NS=2504;DP=18119;EAS_AF=0.0506;AMR_AF=0.0865;AFR_AF=0.1172;EUR_AF=0.168;SAS_AF=0.1442;AA=A|||;VT=SNP
11	46684677	rs4423142	T	G	100	PASS	AC=984;AF=0.196486;AN=5008;NS=2504;DP=16987;EAS_AF=0.0526;AMR_AF=0.1037;AFR_AF=0.4107;EUR_AF=0.17;SAS_AF=0.1483;AA=G|||;VT=SNP
11	46686260	rs10838610	G	A	100	PASS	AC=2857;AF=0.570487;AN=5008;NS=2504;DP=19046;EAS_AF=0.8681;AMR_AF=0.7695;AFR_AF=0.0877;EUR_AF=0.6879;SAS_AF=0.6544;AA=G|||;VT=SNP
11	46688369	rs117650983	C	G	100	PASS	AC=25;AF=0.00499201;AN=5008;NS=2504;DP=17498;EAS_AF=0;AMR_AF=0.0115;AFR_AF=0.0015;EUR_AF=0.0139;SAS_AF=0.001;AA=C|||;VT=SNP
11	46689182	rs140572040	A	G	100	PASS	AC=20;AF=0.00399361;AN=5008;NS=2504;DP=19605;EAS_AF=0;AMR_AF=0.0115;AFR_AF=0;EUR_AF=0.0119;SAS_AF=0;AA=A|||;VT=SNP
11	46691737	rs4606447	A	G	100	PASS	AC=2457;AF=0.490615;AN=5008;NS=2504;DP=19909;EAS_AF=0.3819;AMR_AF=0.6873;AFR_AF=0.1241;EUR_AF=0.7286;SAS_AF=0.7137;AA=A|||;VT=SNP
11	46692689	rs76533702	C	T	100	PASS	AC=995;AF=0.198682;AN=5008;NS=2504;DP=17446;EAS_AF=0.5923;AMR_AF=0.1801;AFR_AF=0.003;EUR_AF=0.1014;SAS_AF=0.1708;AA=C|||;VT=SNP
11	46692870	rs4752926	C	T	100	PASS	AC=1898;AF=0.378994;AN=5008;NS=2504;DP=20092;EAS_AF=0.2728;AMR_AF=0.598;AFR_AF=0.0847;EUR_AF=0.5924;SAS_AF=0.5112;AA=C|||;VT=SNP
11	46693064	rs61884294	G	T	100	PASS	AC=174;AF=0.0347444;AN=5008;NS=2504;DP=15855;EAS_AF=0.001;AMR_AF=0.0231;AFR_AF=0.0038;EUR_AF=0.0835;SAS_AF=0.0695;AA=G|||;VT=SNP
11	46693169	rs61884295	G	A	100	PASS	AC=603;AF=0.120407;AN=5008;NS=2504;DP=15793;EAS_AF=0.0496;AMR_AF=0.0836;AFR_AF=0.1626;EUR_AF=0.163;SAS_AF=0.1186;AA=-|||;VT=SNP
11	46695414	rs13448	T	C	100	PASS	AC=1993;AF=0.397963;AN=5008;NS=2504;DP=20921;EAS_AF=0.6498;AMR_AF=0.2896;AFR_AF=0.4349;EUR_AF=0.2724;SAS_AF=0.2945;AA=C|||;VT=SNP
11	46695483	rs56349329	G	A	100	PASS	AC=567;AF=0.113219;AN=5008;NS=2504;DP=20598;EAS_AF=0.0496;AMR_AF=0.0807;AFR_AF=0.1377;EUR_AF=0.162;SAS_AF=0.1186;AA=G|||;VT=SNP
11	46697142	rs57744667	C	T	100	PASS	AC=533;AF=0.10643;AN=5008;NS=2504;DP=20535;EAS_AF=0.0526;AMR_AF=0.0793;AFR_AF=0.1097;EUR_AF=0.163;SAS_AF=0.1186;AA=C|||;VT=SNP
11	46697199	rs10838611	G	C	100	PASS	AC=1891;AF=0.377596;AN=5008;NS=2504;DP=18034;EAS_AF=0.2728;AMR_AF=0.5893;AFR_AF=0.0847;EUR_AF=0.5924;SAS_AF=0.5102;AA=G|||;VT=SNP
11	46697239	rs183668875	C	G	100	PASS	AC=69;AF=0.013778;AN=5008;NS=2504;DP=18957;EAS_AF=0;AMR_AF=0.0764;AFR_AF=0;EUR_AF=0.0109;SAS_AF=0.0051;AA=C|||;VT=SNP
11	46699124	rs8914	G	A	100	PASS	AC=173;AF=0.0345447;AN=5008;NS=2504;DP=19056;EAS_AF=0;AMR_AF=0.0591;AFR_AF=0.0053;EUR_AF=0.1044;SAS_AF=0.0204;AA=G|||;VT=SNP
11	46700203	rs74486166	G	C	100	PASS	AC=172;AF=0.034345;AN=5008;NS=2504;DP=18111;EAS_AF=0;AMR_AF=0.0591;AFR_AF=0.0053;EUR_AF=0.1044;SAS_AF=0.0194;AA=G|||;VT=SNP
11	46700530	rs111724531	G	A	100	PASS	AC=10;AF=0.00199681;AN=5008;NS=2504;DP=15815;EAS_AF=0;AMR_AF=0.0072;AFR_AF=0;EUR_AF=0.004;SAS_AF=0.001;AA=G|||;VT=SNP
11	46701108	rs72912170	G	A	100	PASS	AC=203;AF=0.0405351;AN=5008;NS=2504;DP=16556;EAS_AF=0;AMR_AF=0.0764;AFR_AF=0.0083;EUR_AF=0.1243;SAS_AF=0.0143;AA=G|||;VT=SNP
11	46701392	rs117735038	C	T	100	PASS	AC=22;AF=0.00439297;AN=5008;NS=2504;DP=17624;EAS_AF=0;AMR_AF=0.0115;AFR_AF=0;EUR_AF=0.0109;SAS_AF=0.0031;AA=C|||;VT=SNP
11	46701728	rs10838612	G	T	100	PASS	AC=1009;AF=0.201478;AN=5008;NS=2504;DP=19161;EAS_AF=0.5972;AMR_AF=0.1873;AFR_AF=0.003;EUR_AF=0.1044;SAS_AF=0.1718;AA=G|||;VT=SNP;EX_TARGET
11	46701863	rs148879999	G	A	100	PASS	AC=25;AF=0.00499201;AN=5008;NS=2504;DP=16071;EAS_AF=0.001;AMR_AF=0.0029;AFR_AF=0;EUR_AF=0.0099;SAS_AF=0.0123;AA=G|||;VT=SNP
11	46702160	rs4752927	C	T	100	PASS	AC=983;AF=0.196286;AN=5008;NS=2504;DP=11979;EAS_AF=0.5724;AMR_AF=0.1873;AFR_AF=0.003;EUR_AF=0.1044;SAS_AF=0.1708;AA=C|||;VT=SNP
11	46702691	rs4319473	G	A	100	PASS	AC=542;AF=0.108227;AN=5008;NS=2504;DP=16083;EAS_AF=0.0526;AMR_AF=0.0778;AFR_AF=0.1188;EUR_AF=0.16;SAS_AF=0.1196;AA=G|||;VT=SNP
11	46704106	rs9704782	G	T	100	PASS	AC=1923;AF=0.383986;AN=5008;NS=2504;DP=18705;EAS_AF=0.623;AMR_AF=0.2824;AFR_AF=0.4138;EUR_AF=0.2654;SAS_AF=0.2914;AA=T|||;VT=SNP
11	46704439	rs12574259	A	G	100	PASS	AC=595;AF=0.11881;AN=5008;NS=2504;DP=19050;EAS_AF=0.1002;AMR_AF=0.0778;AFR_AF=0.1188;EUR_AF=0.161;SAS_AF=0.1237;AA=A|||;VT=SNP
11	46705739	rs141481090	C	A	100	PASS	AC=19;AF=0.00379393;AN=5008;NS=2504;DP=19536;EAS_AF=0;AMR_AF=0.0144;AFR_AF=0;EUR_AF=0.0089;SAS_AF=0;AA=C|||;VT=SNP
11	46705974	rs61884297	T	A	100	PASS	AC=107;AF=0.0213658;AN=5008;NS=2504;DP=20339;EAS_AF=0.001;AMR_AF=0.0144;AFR_AF=0.003;EUR_AF=0.0636;SAS_AF=0.0286;AA=T|||;VT=SNP
11	46707037	rs117426515	A	G	100	PASS	AC=56;AF=0.0111821;AN=5008;NS=2504;DP=14716;EAS_AF=0;AMR_AF=0.0245;AFR_AF=0;EUR_AF=0.0378;SAS_AF=0.001;AA=A|||;VT=SNP
11	46708196	rs4603265	C	T	100	PASS	AC=1102;AF=0.220048;AN=5008;NS=2504;DP=16653;EAS_AF=0.5992;AMR_AF=0.2795;AFR_AF=0.0053;EUR_AF=0.1243;SAS_AF=0.1759;AA=C|||;VT=SNP
11	46710111	rs72912175	A	G	100	PASS	AC=467;AF=0.0932508;AN=5008;NS=2504;DP=17558;EAS_AF=0.0317;AMR_AF=0.0893;AFR_AF=0.0386;EUR_AF=0.1322;SAS_AF=0.1933;AA=A|||;VT=SNP
11	46710829	rs79443985	T	C	100	PASS	AC=590;AF=0.117812;AN=5008;NS=2504;DP=8718;EAS_AF=0.0972;AMR_AF=0.0778;AFR_AF=0.1188;EUR_AF=0.162;SAS_AF=0.1207;AA=T|||;VT=SNP
11	46711778	rs10838613	A	C	100	PASS	AC=3859;AF=0.770567;AN=5008;NS=2504;DP=14792;EAS_AF=0.7917;AMR_AF=0.7954;AFR_AF=0.7602;EUR_AF=0.7584;SAS_AF=0.7577;AA=a|||;VT=SNP
11	46711854	rs7926389	A	G	100	PASS	AC=1352;AF=0.269968;AN=5008;NS=2504;DP=12846;EAS_AF=0.0962;AMR_AF=0.1167;AFR_AF=0.6732;EUR_AF=0.164;SAS_AF=0.1217;AA=a|||;VT=SNP
11	46712104	rs142892685	A	G	100	PASS	AC=24;AF=0.00479233;AN=5008;NS=2504;DP=17321;EAS_AF=0;AMR_AF=0.0029;AFR_AF=0.0008;EUR_AF=0.0169;SAS_AF=0.0041;AA=A|||;VT=SNP
11	46712123	rs78301405	T	G	100	PASS	AC=60;AF=0.0119808;AN=5008;NS=2504;DP=17872;EAS_AF=0.001;AMR_AF=0.0101;AFR_AF=0.0015;EUR_AF=0.0288;SAS_AF=0.0215;AA=T|||;VT=SNP
11	46713062	rs113097600	C	T	100	PASS	AC=283;AF=0.0565096;AN=5008;NS=2504;DP=14799;EAS_AF=0.0952;AMR_AF=0.0418;AFR_AF=0.0272;EUR_AF=0.0726;SAS_AF=0.0501;AA=C|||;VT=SNP
11	46713071	rs111673998	G	A	100	PASS	AC=87;AF=0.0173722;AN=5008;NS=2504;DP=15629;EAS_AF=0;AMR_AF=0.0317;AFR_AF=0.0015;EUR_AF=0.0527;SAS_AF=0.0102;AA=G|||;VT=SNP
11	46714279	rs12274785	T	C	100	PASS	AC=2486;AF=0.496406;AN=5008;NS=2504;DP=15785;EAS_AF=0.6915;AMR_AF=0.4006;AFR_AF=0.7027;EUR_AF=0.2913;SAS_AF=0.2955;AA=C|||;VT=SNP
11	46714559	rs560505547	C	T	100	PASS	AC=13;AF=0.00259585;AN=5008;NS=2504;DP=14825;EAS_AF=0;AMR_AF=0.0058;AFR_AF=0;EUR_AF=0.0089;SAS_AF=0;AA=C|||;VT=SNP
11	46718663	rs72912177	T	C	100	PASS	AC=490;AF=0.0978435;AN=5008;NS=2504;DP=18186;EAS_AF=0.0317;AMR_AF=0.0908;AFR_AF=0.0386;EUR_AF=0.1421;SAS_AF=0.2055;AA=T|||;VT=SNP
11	46721605	rs4491174	A	C	100	PASS	AC=1098;AF=0.219249;AN=5008;NS=2504;DP=15421;EAS_AF=0.5942;AMR_AF=0.281;AFR_AF=0.0053;EUR_AF=0.1233;SAS_AF=0.1769;AA=A|||;VT=SNP
11	46722018	rs28372918	G	A	100	PASS	AC=389;AF=0.0776757;AN=5008;NS=2504;DP=14198;EAS_AF=0.0952;AMR_AF=0.0519;AFR_AF=0.0983;EUR_AF=0.0775;SAS_AF=0.0501;AA=G|||;VT=SNP
11	46722221	rs7932354	T	C	100	PASS	AC=2283;AF=0.455871;AN=5008;NS=2504;DP=15279;EAS_AF=0.3095;AMR_AF=0.5865;AFR_AF=0.1225;EUR_AF=0.7087;SAS_AF=0.7045;AA=T|||;VT=SNP
11	46723516	rs57739486	C	T	100	PASS	AC=587;AF=0.117212;AN=5008;NS=2504;DP=17656;EAS_AF=0.0962;AMR_AF=0.0778;AFR_AF=0.1188;EUR_AF=0.161;SAS_AF=0.1196;AA=C|||;VT=SNP
11	46723603	rs10769205	G	A	100	PASS	AC=2284;AF=0.45607;AN=5008;NS=2504;DP=19464;EAS_AF=0.3095;AMR_AF=0.5879;AFR_AF=0.1225;EUR_AF=0.7087;SAS_AF=0.7045;AA=G|||;VT=SNP
11	46723937	rs12361673	G	A	100	PASS	AC=2282;AF=0.455671;AN=5008;NS=2504;DP=17514;EAS_AF=0.3095;AMR_AF=0.5865;AFR_AF=0.1218;EUR_AF=0.7087;SAS_AF=0.7045;AA=G|||;VT=SNP
11	46724068	rs12574918	G	C	100	PASS	AC=591;AF=0.118011;AN=5008;NS=2504;DP=19797;EAS_AF=0.0962;AMR_AF=0.0778;AFR_AF=0.1218;EUR_AF=0.161;SAS_AF=0.1196;AA=G|||;VT=SNP
11	46725196	rs58922799	C	T	100	PASS	AC=1097;AF=0.21905;AN=5008;NS=2504;DP=18048;EAS_AF=0.5942;AMR_AF=0.281;AFR_AF=0.0053;EUR_AF=0.1233;SAS_AF=0.1759;AA=G|||;VT=SNP
11	46727976	rs183901627	G	C	100	PASS	AC=49;AF=0.00978435;AN=5008;NS=2504;DP=17969;EAS_AF=0;AMR_AF=0.0086;AFR_AF=0.0008;EUR_AF=0.0189;SAS_AF=0.0235;AA=G|||;VT=SNP
11	46728826	rs138132970	C	T	100	PASS	AC=23;AF=0.00459265;AN=5008;NS=2504;DP=21695;EAS_AF=0;AMR_AF=0.0115;AFR_AF=0.0008;EUR_AF=0.0109;SAS_AF=0.0031;AA=c|||;VT=SNP
11	46728952	rs11038973	G	C	100	PASS	AC=823;AF=0.164337;AN=5008;NS=2504;DP=21834;EAS_AF=0.0972;AMR_AF=0.0879;AFR_AF=0.2905;EUR_AF=0.162;SAS_AF=0.1196;AA=G|||;VT=SNP
11	46728954	rs11038974	G	T	100	PASS	AC=823;AF=0.164337;AN=5008;NS=2504;DP=21688;EAS_AF=0.0972;AMR_AF=0.0879;AFR_AF=0.2905;EUR_AF=0.162;SAS_AF=0.1196;AA=G|||;VT=SNP
11	46728971	rs58561056	T	G	100	PASS	AC=1220;AF=0.24361;AN=5008;NS=2504;DP=21703;EAS_AF=0.5972;AMR_AF=0.2867;AFR_AF=0.0961;EUR_AF=0.1233;SAS_AF=0.1718;AA=T|||;VT=SNP
11	46729115	rs61884301	G	T	100	PASS	AC=588;AF=0.117412;AN=5008;NS=2504;DP=23035;EAS_AF=0.0972;AMR_AF=0.0778;AFR_AF=0.1195;EUR_AF=0.16;SAS_AF=0.1196;AA=G|||;VT=SNP
11	46729872	rs57804402	T	C	100	PASS	AC=2581;AF=0.515375;AN=5008;NS=2504;DP=15672;EAS_AF=0.6954;AMR_AF=0.4049;AFR_AF=0.7723;EUR_AF=0.2913;SAS_AF=0.2914;AA=C|||;VT=SNP
11	46730043	rs79175663	C	T	100	PASS	AC=587;AF=0.117212;AN=5008;NS=2504;DP=17170;EAS_AF=0.0972;AMR_AF=0.0778;AFR_AF=0.118;EUR_AF=0.161;SAS_AF=0.1196;AA=C|||;VT=SNP
11	46730329	rs4752929	A	G	100	PASS	AC=2690;AF=0.537141;AN=5008;NS=2504;DP=15650;EAS_AF=0.6984;AMR_AF=0.4107;AFR_AF=0.8487;EUR_AF=0.2913;SAS_AF=0.2924;AA=G|||;VT=SNP
11	46730522	rs11606709	A	G	100	PASS	AC=2289;AF=0.457069;AN=5008;NS=2504;DP=14750;EAS_AF=0.3036;AMR_AF=0.5879;AFR_AF=0.1271;EUR_AF=0.7097;SAS_AF=0.7086;AA=A|||;VT=SNP
11	46730623	rs61884303	G	C	100	PASS	AC=218;AF=0.0435304;AN=5008;NS=2504;DP=14560;EAS_AF=0.001;AMR_AF=0.0259;AFR_AF=0.0348;EUR_AF=0.0845;SAS_AF=0.0695;AA=G|||;VT=SNP
11	46730639	rs11602537	C	G	100	PASS	AC=1097;AF=0.21905;AN=5008;NS=2504;DP=13404;EAS_AF=0.5952;AMR_AF=0.281;AFR_AF=0.0053;EUR_AF=0.1252;SAS_AF=0.1728;AA=C|||;VT=SNP
11	46731012	rs111999794	C	T	100	PASS	AC=385;AF=0.076877;AN=5008;NS=2504;DP=12620;EAS_AF=0.0962;AMR_AF=0.0504;AFR_AF=0.0976;EUR_AF=0.0755;SAS_AF=0.0491;AA=C|||;VT=SNP
11	46732756	rs144140371	G	A	100	PASS	AC=39;AF=0.00778754;AN=5008;NS=2504;DP=19813;EAS_AF=0;AMR_AF=0.0072;AFR_AF=0;EUR_AF=0.0258;SAS_AF=0.0082;AA=G|||;VT=SNP
11	46732891	rs61884304	T	G	100	PASS	AC=198;AF=0.0395367;AN=5008;NS=2504;DP=19837;EAS_AF=0.001;AMR_AF=0.0259;AFR_AF=0.0204;EUR_AF=0.0835;SAS_AF=0.0695;AA=t|||;VT=SNP
11	46734384	rs11038977	C	T	100	PASS	AC=1097;AF=0.21905;AN=5008;NS=2504;DP=17865;EAS_AF=0.6002;AMR_AF=0.281;AFR_AF=0.0053;EUR_AF=0.1213;SAS_AF=0.1718;AA=c|||;VT=SNP
11	46735956	rs61884305	A	G	100	PASS	AC=198;AF=0.0395367;AN=5008;NS=2504;DP=17400;EAS_AF=0.001;AMR_AF=0.0259;AFR_AF=0.0204;EUR_AF=0.0835;SAS_AF=0.0695;AA=A|||;VT=SNP
11	46736768	rs61884306	C	T	100	PASS	AC=175;AF=0.0349441;AN=5008;NS=2504;DP=17990;EAS_AF=0.002;AMR_AF=0.0231;AFR_AF=0.0038;EUR_AF=0.0835;SAS_AF=0.0695;AA=c|||;VT=SNP
11	46737006	rs141680050	A	C	100	PASS	AC=28;AF=0.00559105;AN=5008;NS=2504;DP=18711;EAS_AF=0;AMR_AF=0.0058;AFR_AF=0;EUR_AF=0.0169;SAS_AF=0.0072;AA=A|||;VT=SNP
11	46737057	rs77920005	G	A	100	PASS	AC=375;AF=0.0748802;AN=5008;NS=2504;DP=18480;EAS_AF=0.0962;AMR_AF=0.0504;AFR_AF=0.0893;EUR_AF=0.0755;SAS_AF=0.0501;AA=G|||;VT=SNP
11	46737412	rs113001570	A	T	100	PASS	AC=118;AF=0.0235623;AN=5008;NS=2504;DP=17983;EAS_AF=0;AMR_AF=0.0346;AFR_AF=0.0053;EUR_AF=0.0596;SAS_AF=0.0276;AA=A|||;VT=SNP
11	46738435	rs150591136	C	T	100	PASS	AC=32;AF=0.00638978;AN=5008;NS=2504;DP=14623;EAS_AF=0;AMR_AF=0.0072;AFR_AF=0.0136;EUR_AF=0.007;SAS_AF=0.002;AA=C|||;VT=SNP
11	46738761	rs9794941	G	A	100	PASS	AC=33;AF=0.00658946;AN=5008;NS=2504;DP=14327;EAS_AF=0;AMR_AF=0.0072;AFR_AF=0.0144;EUR_AF=0.007;SAS_AF=0.002;AA=G|||;VT=SNP
11	46741020	rs113202549	G	T	100	PASS	AC=33;AF=0.00658946;AN=5008;NS=2504;DP=17787;EAS_AF=0;AMR_AF=0.0072;AFR_AF=0.0144;EUR_AF=0.007;SAS_AF=0.002;AA=G|||;VT=SNP
11	46741495	rs2070850	C	T	100	PASS	AC=1089;AF=0.217452;AN=5008;NS=2504;DP=18450;EAS_AF=0.5615;AMR_AF=0.2824;AFR_AF=0.0295;EUR_AF=0.1213;SAS_AF=0.1697;AA=C|||;VT=SNP
11	46741908	rs3136433	C	A	100	PASS	AC=201;AF=0.0401358;AN=5008;NS=2504;DP=19005;EAS_AF=0.001;AMR_AF=0.0274;AFR_AF=0.0219;EUR_AF=0.0835;SAS_AF=0.0695;AA=C|||;VT=SNP
11	46742249	rs3136434	T	C	100	PASS	AC=201;AF=0.0401358;AN=5008;NS=2504;DP=18754;EAS_AF=0.001;AMR_AF=0.0274;AFR_AF=0.0219;EUR_AF=0.0835;SAS_AF=0.0695;AA=C|||;VT=SNP
11	46742426	rs3136435	G	A	100	PASS	AC=801;AF=0.159944;AN=5008;NS=2504;DP=17657;EAS_AF=0.0962;AMR_AF=0.0749;AFR_AF=0.3964;EUR_AF=0.0795;SAS_AF=0.0491;AA=G|||;VT=SNP
11	46742489	rs3136436	A	G	100	PASS	AC=201;AF=0.0401358;AN=5008;NS=2504;DP=15243;EAS_AF=0.001;AMR_AF=0.0274;AFR_AF=0.0219;EUR_AF=0.0835;SAS_AF=0.0695;AA=G|||;VT=SNP
11	46743135	rs3136439	T	C	100	PASS	AC=201;AF=0.0401358;AN=5008;NS=2504;DP=23962;EAS_AF=0.001;AMR_AF=0.0274;AFR_AF=0.0219;EUR_AF=0.0835;SAS_AF=0.0695;AA=C|||;VT=SNP
11	46743232	rs3136520	C	T	100	PASS	AC=260;AF=0.0519169;AN=5008;NS=2504;DP=22836;EAS_AF=0.0774;AMR_AF=0.0072;AFR_AF=0.0008;EUR_AF=0.0268;SAS_AF=0.1524;AA=C|||;VT=SNP
11	46743247	rs3136441	T	C	100	PASS	AC=1098;AF=0.219249;AN=5008;NS=2504;DP=21991;EAS_AF=0.6002;AMR_AF=0.281;AFR_AF=0.0053;EUR_AF=0.1213;SAS_AF=0.1728;AA=T|||;VT=SNP
11	46743334	rs3136443	T	C	100	PASS	AC=201;AF=0.0401358;AN=5008;NS=2504;DP=21507;EAS_AF=0.001;AMR_AF=0.0274;AFR_AF=0.0219;EUR_AF=0.0835;SAS_AF=0.0695;AA=C|||;VT=SNP
11	46743432	rs3136521	G	A	100	PASS	AC=201;AF=0.0401358;AN=5008;NS=2504;DP=16025;EAS_AF=0.001;AMR_AF=0.0274;AFR_AF=0.0219;EUR_AF=0.0835;SAS_AF=0.0695;AA=G|||;VT=SNP
11	46744357	rs3136446	G	A	100	PASS	AC=201;AF=0.0401358;AN=5008;NS=2504;DP=18453;EAS_AF=0.001;AMR_AF=0.0274;AFR_AF=0.0219;EUR_AF=0.0835;SAS_AF=0.0695;AA=G|||;VT=SNP
11	46744368	rs3136447	T	C	100	PASS	AC=1378;AF=0.27516;AN=5008;NS=2504;DP=18486;EAS_AF=0.6012;AMR_AF=0.3127;AFR_AF=0.0847;EUR_AF=0.2048;SAS_AF=0.2423;AA=C|||;VT=SNP
11	46744369	rs3136448	G	A	100	PASS	AC=203;AF=0.0405351;AN=5008;NS=2504;DP=18439;EAS_AF=0.001;AMR_AF=0.0288;AFR_AF=0.0227;EUR_AF=0.0835;SAS_AF=0.0695;AA=G|||;VT=SNP
11	46744470	rs3136449	G	A	100	PASS	AC=1098;AF=0.219249;AN=5008;NS=2504;DP=20031;EAS_AF=0.6002;AMR_AF=0.281;AFR_AF=0.0053;EUR_AF=0.1213;SAS_AF=0.1728;AA=G|||;VT=SNP
11	46744528	rs2070851	T	C	100	PASS	AC=1331;AF=0.265775;AN=5008;NS=2504;DP=20922;EAS_AF=0.6012;AMR_AF=0.3112;AFR_AF=0.0499;EUR_AF=0.2048;SAS_AF=0.2423;AA=C|||;VT=SNP
11	46744925	rs2070852	G	C	100	PASS	AC=2280;AF=0.455272;AN=5008;NS=2504;DP=17731;EAS_AF=0.3026;AMR_AF=0.5836;AFR_AF=0.1263;EUR_AF=0.7078;SAS_AF=0.7065;AA=G|||;VT=SNP;EX_TARGET
11	46745003	rs5896	C	T	100	PASS	AC=1098;AF=0.219249;AN=5008;NS=2504;DP=18283;EAS_AF=0.6002;AMR_AF=0.281;AFR_AF=0.0053;EUR_AF=0.1213;SAS_AF=0.1728;AA=C|||;VT=SNP;EX_TARGET
11	46745861	rs3136456	C	A	100	PASS	AC=375;AF=0.0748802;AN=5008;NS=2504;DP=19310;EAS_AF=0.0962;AMR_AF=0.0504;AFR_AF=0.0893;EUR_AF=0.0765;SAS_AF=0.0491;AA=C|||;VT=SNP
11	46746258	rs3136457	G	C	100	PASS	AC=1099;AF=0.219449;AN=5008;NS=2504;DP=20157;EAS_AF=0.6002;AMR_AF=0.281;AFR_AF=0.0053;EUR_AF=0.1213;SAS_AF=0.1738;AA=G|||;VT=SNP
11	46747065	rs3136460	C	G	100	PASS	AC=1098;AF=0.219249;AN=5008;NS=2504;DP=17819;EAS_AF=0.6002;AMR_AF=0.281;AFR_AF=0.0061;EUR_AF=0.1203;SAS_AF=0.1728;AA=C|||;VT=SNP
11	46747979	rs1799867	T	C	100	PASS	AC=1098;AF=0.219249;AN=5008;NS=2504;DP=17456;EAS_AF=0.5992;AMR_AF=0.2824;AFR_AF=0.0053;EUR_AF=0.1213;SAS_AF=0.1728;AA=T|||;VT=SNP
11	46749234	rs3136467	G	A	100	PASS	AC=202;AF=0.0403355;AN=5008;NS=2504;DP=16622;EAS_AF=0.001;AMR_AF=0.0274;AFR_AF=0.0234;EUR_AF=0.0835;SAS_AF=0.0685;AA=G|||;VT=SNP
11	46749246	rs3136468	T	C	100	PASS	AC=199;AF=0.0397364;AN=5008;NS=2504;DP=15832;EAS_AF=0.001;AMR_AF=0.0274;AFR_AF=0.0219;EUR_AF=0.0825;SAS_AF=0.0685;AA=T|||;VT=SNP
11	46749334	rs3136469	T	A	100	PASS	AC=198;AF=0.0395367;AN=5008;NS=2504;DP=14978;EAS_AF=0.001;AMR_AF=0.0274;AFR_AF=0.0212;EUR_AF=0.0825;SAS_AF=0.0685;AA=A|||;VT=SNP
11	46749648	rs5898	G	A	100	PASS	AC=199;AF=0.0397364;AN=5008;NS=2504;DP=15618;EAS_AF=0.001;AMR_AF=0.0274;AFR_AF=0.0219;EUR_AF=0.0825;SAS_AF=0.0685;AA=G|||;VT=SNP;EX_TARGET
11	46750064	rs3136472	C	G	100	PASS	AC=199;AF=0.0397364;AN=5008;NS=2504;DP=17046;EAS_AF=0.001;AMR_AF=0.0274;AFR_AF=0.0219;EUR_AF=0.0825;SAS_AF=0.0685;AA=G|||;VT=SNP
11	46750525	rs3136524	G	A	100	PASS	AC=29;AF=0.00579073;AN=5008;NS=2504;DP=14686;EAS_AF=0;AMR_AF=0.0058;AFR_AF=0;EUR_AF=0.0209;SAS_AF=0.0041;AA=G|||;VT=SNP
11	46750638	rs2282686	T	C	100	PASS	AC=2610;AF=0.521166;AN=5008;NS=2504;DP=15732;EAS_AF=0.6984;AMR_AF=0.4092;AFR_AF=0.7897;EUR_AF=0.2903;SAS_AF=0.2924;AA=C|||;VT=SNP
11	46750819	rs3136474	T	C	100	PASS	AC=630;AF=0.125799;AN=5008;NS=2504;DP=15351;EAS_AF=0.0982;AMR_AF=0.062;AFR_AF=0.2753;EUR_AF=0.0755;SAS_AF=0.0491;AA=T|||;VT=SNP
11	46751059	rs5900	G	A	100	PASS	AC=37;AF=0.00738818;AN=5008;NS=2504;DP=17598;EAS_AF=0;AMR_AF=0.0173;AFR_AF=0.0015;EUR_AF=0.0229;SAS_AF=0;AA=G|||;VT=SNP;EX_TARGET
11	46751401	rs75185853	T	C	100	PASS	AC=1098;AF=0.219249;AN=5008;NS=2504;DP=21658;EAS_AF=0.6002;AMR_AF=0.281;AFR_AF=0.0053;EUR_AF=0.1213;SAS_AF=0.1728;AA=T|||;VT=SNP
11	46751848	rs3136480	T	G	100	PASS	AC=200;AF=0.0399361;AN=5008;NS=2504;DP=18693;EAS_AF=0.001;AMR_AF=0.0274;AFR_AF=0.0219;EUR_AF=0.0825;SAS_AF=0.0695;AA=T|||;VT=SNP
11	46752659	rs3136481	G	T	100	PASS	AC=200;AF=0.0399361;AN=5008;NS=2504;DP=16490;EAS_AF=0.001;AMR_AF=0.0274;AFR_AF=0.0219;EUR_AF=0.0825;SAS_AF=0.0695;AA=G|||;VT=SNP
11	46752958	rs3136482	T	C	100	PASS	AC=200;AF=0.0399361;AN=5008;NS=2504;DP=16130;EAS_AF=0.001;AMR_AF=0.0274;AFR_AF=0.0219;EUR_AF=0.0825;SAS_AF=0.0695;AA=t|||;VT=SNP
11	46755388	rs61884307	G	C	100	PASS	AC=180;AF=0.0359425;AN=5008;NS=2504;DP=11983;EAS_AF=0.001;AMR_AF=0.0259;AFR_AF=0.0038;EUR_AF=0.0875;SAS_AF=0.0695;AA=G|||;VT=SNP
11	46755441	rs140067493	C	T	100	PASS	AC=81;AF=0.0161741;AN=5008;NS=2504;DP=15470;EAS_AF=0.0099;AMR_AF=0.0735;AFR_AF=0;EUR_AF=0.0129;SAS_AF=0.0072;AA=C|||;VT=SNP
11	46755464	rs3136487	A	G	100	PASS	AC=197;AF=0.0393371;AN=5008;NS=2504;DP=14614;EAS_AF=0.001;AMR_AF=0.0317;AFR_AF=0.0219;EUR_AF=0.0785;SAS_AF=0.0675;AA=G|||;VT=SNP
11	46755653	rs3136489	T	A	100	PASS	AC=200;AF=0.0399361;AN=5008;NS=2504;DP=15256;EAS_AF=0.001;AMR_AF=0.0274;AFR_AF=0.0219;EUR_AF=0.0825;SAS_AF=0.0695;AA=T|||;VT=SNP
11	46755794	rs3136490	C	T	100	PASS	AC=649;AF=0.129593;AN=5008;NS=2504;DP=14239;EAS_AF=0.0962;AMR_AF=0.0663;AFR_AF=0.2897;EUR_AF=0.0755;SAS_AF=0.0481;AA=C|||;VT=SNP
11	46757206	rs187481936	C	T	100	PASS	AC=24;AF=0.00479233;AN=5008;NS=2504;DP=13679;EAS_AF=0;AMR_AF=0.0043;AFR_AF=0;EUR_AF=0.0159;SAS_AF=0.0051;AA=C|||;VT=SNP
11	46758037	rs3136496	G	A	100	PASS	AC=202;AF=0.0403355;AN=5008;NS=2504;DP=19025;EAS_AF=0.002;AMR_AF=0.0288;AFR_AF=0.0219;EUR_AF=0.0825;SAS_AF=0.0695;AA=A|||;VT=SNP
11	46758290	rs3136499	G	A	100	PASS	AC=1087;AF=0.217053;AN=5008;NS=2504;DP=19576;EAS_AF=0.5992;AMR_AF=0.281;AFR_AF=0.0053;EUR_AF=0.1213;SAS_AF=0.1626;AA=G|||;VT=SNP
11	46758383	rs3136500	C	T	100	PASS	AC=200;AF=0.0399361;AN=5008;NS=2504;DP=17310;EAS_AF=0.001;AMR_AF=0.0274;AFR_AF=0.0219;EUR_AF=0.0825;SAS_AF=0.0695;AA=T|||;VT=SNP
11	46758882	rs3136504	C	T	100	PASS	AC=201;AF=0.0401358;AN=5008;NS=2504;DP=14662;EAS_AF=0.002;AMR_AF=0.0274;AFR_AF=0.0219;EUR_AF=0.0825;SAS_AF=0.0695;AA=C|||;VT=SNP
11	46758908	rs3136530	G	A	100	PASS	AC=23;AF=0.00459265;AN=5008;NS=2504;DP=15826;EAS_AF=0;AMR_AF=0.013;AFR_AF=0.0015;EUR_AF=0.0119;SAS_AF=0;AA=G|||;VT=SNP
11	46759284	rs116429524	G	A	100	PASS	AC=53;AF=0.0105831;AN=5008;NS=2504;DP=17719;EAS_AF=0.001;AMR_AF=0.0058;AFR_AF=0.0295;EUR_AF=0.007;SAS_AF=0.002;AA=G|||;VT=SNP
11	46759571	rs3136505	A	G	100	PASS	AC=2232;AF=0.445687;AN=5008;NS=2504;DP=17129;EAS_AF=0.6905;AMR_AF=0.3919;AFR_AF=0.5295;EUR_AF=0.2893;SAS_AF=0.2791;AA=G|||;VT=SNP
11	46759587	rs117303522	G	A	100	PASS	AC=14;AF=0.00279553;AN=5008;NS=2504;DP=16939;EAS_AF=0;AMR_AF=0;AFR_AF=0;EUR_AF=0.0139;SAS_AF=0;AA=G|||;VT=SNP
11	46759709	rs3136508	T	C	100	PASS	AC=228;AF=0.0455272;AN=5008;NS=2504;DP=16673;EAS_AF=0.001;AMR_AF=0.0389;AFR_AF=0.0023;EUR_AF=0.0905;SAS_AF=0.1084;AA=T|||;VT=SNP
11	46760120	rs3136512	C	T	100	PASS	AC=1730;AF=0.345447;AN=5008;NS=2504;DP=14574;EAS_AF=0.2599;AMR_AF=0.4683;AFR_AF=0.0855;EUR_AF=0.5179;SAS_AF=0.5204;AA=C|||;VT=SNP
11	46760756	rs3136516	G	A	100	PASS	AC=1417;AF=0.282947;AN=5008;NS=2504;DP=18390;EAS_AF=0.1796;AMR_AF=0.4654;AFR_AF=0.0234;EUR_AF=0.5229;SAS_AF=0.364;AA=G|||;VT=SNP
11	46761055	rs1799963	G	A	100	PASS	AC=18;AF=0.00359425;AN=5008;NS=2504;DP=19843;EAS_AF=0;AMR_AF=0.0144;AFR_AF=0;EUR_AF=0.008;SAS_AF=0;AA=G|||;VT=SNP
11	46762142	rs6485688	C	T	100	PASS	AC=4835;AF=0.965455;AN=5008;NS=2504;DP=20755;EAS_AF=1;AMR_AF=0.987;AFR_AF=0.8828;EUR_AF=0.993;SAS_AF=0.998;AA=T|||;VT=SNP
11	46762419	rs11038982	C	A	100	PASS	AC=1418;AF=0.283147;AN=5008;NS=2504;DP=12464;EAS_AF=0.1786;AMR_AF=0.4697;AFR_AF=0.0234;EUR_AF=0.5189;SAS_AF=0.3671;AA=C|||;VT=SNP
11	46762462	rs146095539	C	T	100	PASS	AC=23;AF=0.00459265;AN=5008;NS=2504;DP=12832;EAS_AF=0;AMR_AF=0.0058;AFR_AF=0;EUR_AF=0.0179;SAS_AF=0.001;AA=C|||;VT=SNP
11	46762487	rs550024733	T	G	100	PASS	AC=16;AF=0.00319489;AN=5008;NS=2504;DP=13739;EAS_AF=0.001;AMR_AF=0.0029;AFR_AF=0;EUR_AF=0.0089;SAS_AF=0.0041;AA=T|||;VT=SNP
11	46762516	rs4752931	C	T	100	PASS	AC=1089;AF=0.217452;AN=5008;NS=2504;DP=15343;EAS_AF=0.6032;AMR_AF=0.281;AFR_AF=0.0045;EUR_AF=0.1203;SAS_AF=0.1626;AA=C|||;VT=SNP
11	46762817	rs61884324	G	A	100	PASS	AC=411;AF=0.0820687;AN=5008;NS=2504;DP=16424;EAS_AF=0.0972;AMR_AF=0.0677;AFR_AF=0.09;EUR_AF=0.0974;SAS_AF=0.0501;AA=G|||;VT=SNP
11	46764649	rs4076557	C	T	100	PASS	AC=1087;AF=0.217053;AN=5008;NS=2504;DP=20822;EAS_AF=0.6032;AMR_AF=0.281;AFR_AF=0.0045;EUR_AF=0.1193;SAS_AF=0.1616;AA=C|||;VT=SNP
11	46764957	rs71474191	T	C	100	PASS	AC=50;AF=0.00998403;AN=5008;NS=2504;DP=18471;EAS_AF=0;AMR_AF=0.0159;AFR_AF=0.0023;EUR_AF=0.0348;SAS_AF=0.001;AA=T|||;VT=SNP
11	46766701	rs77285996	A	G	100	PASS	AC=52;AF=0.0103834;AN=5008;NS=2504;DP=20609;EAS_AF=0;AMR_AF=0.0086;AFR_AF=0.003;EUR_AF=0.0368;SAS_AF=0.0051;AA=A|||;VT=SNP
11	46766890	rs61884327	T	C	100	PASS	AC=433;AF=0.0864617;AN=5008;NS=2504;DP=20012;EAS_AF=0.0972;AMR_AF=0.0735;AFR_AF=0.1036;EUR_AF=0.0974;SAS_AF=0.0501;AA=T|||;VT=SNP
11	46768041	rs11604876	A	G	100	PASS	AC=1100;AF=0.219649;AN=5008;NS=2504;DP=22267;EAS_AF=0.6111;AMR_AF=0.281;AFR_AF=0.0045;EUR_AF=0.1193;SAS_AF=0.1667;AA=A|||;VT=SNP
11	46768405	rs12574512	G	A	100	PASS	AC=1099;AF=0.219449;AN=5008;NS=2504;DP=22840;EAS_AF=0.6111;AMR_AF=0.281;AFR_AF=0.0045;EUR_AF=0.1193;SAS_AF=0.1656;AA=G|||;VT=SNP
11	46769788	rs78500566	A	C	100	PASS	AC=1103;AF=0.220248;AN=5008;NS=2504;DP=19237;EAS_AF=0.6131;AMR_AF=0.281;AFR_AF=0.0045;EUR_AF=0.1203;SAS_AF=0.1667;AA=a|||;VT=SNP
11	46770274	rs147781336	G	A	100	PASS	AC=49;AF=0.00978435;AN=5008;NS=2504;DP=15635;EAS_AF=0;AMR_AF=0.0231;AFR_AF=0.0015;EUR_AF=0.0298;SAS_AF=0.001;AA=g|||;VT=SNP
11	46770359	rs57704144	C	T	100	PASS	AC=1090;AF=0.217652;AN=5008;NS=2504;DP=18799;EAS_AF=0.6032;AMR_AF=0.2795;AFR_AF=0.0045;EUR_AF=0.1193;SAS_AF=0.1656;AA=c|||;VT=SNP
11	46771358	rs11038985	T	G	100	PASS	AC=694;AF=0.138578;AN=5008;NS=2504;DP=16146;EAS_AF=0.001;AMR_AF=0.0562;AFR_AF=0.3767;EUR_AF=0.0875;SAS_AF=0.0695;AA=N|||;VT=SNP
11	46773354	rs4752932	T	C	100	PASS	AC=1102;AF=0.220048;AN=5008;NS=2504;DP=16385;EAS_AF=0.6111;AMR_AF=0.281;AFR_AF=0.0045;EUR_AF=0.1193;SAS_AF=0.1687;AA=T|||;VT=SNP
11	46774672	rs72895811	C	T	100	PASS	AC=462;AF=0.0922524;AN=5008;NS=2504;DP=21508;EAS_AF=0.0347;AMR_AF=0.085;AFR_AF=0.0348;EUR_AF=0.1342;SAS_AF=0.1912;AA=C|||;VT=SNP
11	46776093	rs4500447	A	G	100	PASS	AC=637;AF=0.127196;AN=5008;NS=2504;DP=20297;EAS_AF=0.001;AMR_AF=0.049;AFR_AF=0.3374;EUR_AF=0.0875;SAS_AF=0.0695;AA=A|||;VT=SNP
11	46776176	rs7929294	T	C	100	PASS	AC=2920;AF=0.583067;AN=5008;NS=2504;DP=21039;EAS_AF=0.3889;AMR_AF=0.6455;AFR_AF=0.4107;EUR_AF=0.7863;SAS_AF=0.7628;AA=T|||;VT=SNP
11	46777065	rs141348433	A	C	100	PASS	AC=24;AF=0.00479233;AN=5008;NS=2504;DP=16714;EAS_AF=0;AMR_AF=0.0101;AFR_AF=0.0015;EUR_AF=0.0149;SAS_AF=0;AA=A|||;VT=SNP
11	46777392	rs7940682	T	C	100	PASS	AC=2917;AF=0.582468;AN=5008;NS=2504;DP=17013;EAS_AF=0.3879;AMR_AF=0.6441;AFR_AF=0.4107;EUR_AF=0.7863;SAS_AF=0.7618;AA=T|||;VT=SNP
11	46779200	rs184651902	C	T	100	PASS	AC=16;AF=0.00319489;AN=5008;NS=2504;DP=13902;EAS_AF=0;AMR_AF=0.0086;AFR_AF=0;EUR_AF=0.004;SAS_AF=0.0061;AA=T|||;VT=SNP
11	46781718	rs10466476	A	T	100	PASS	AC=568;AF=0.113419;AN=5008;NS=2504;DP=20358;EAS_AF=0.001;AMR_AF=0.0476;AFR_AF=0.2859;EUR_AF=0.0875;SAS_AF=0.0695;AA=A|||;VT=SNP
11	46782472	rs10466477	C	A	100	PASS	AC=636;AF=0.126997;AN=5008;NS=2504;DP=19866;EAS_AF=0.001;AMR_AF=0.049;AFR_AF=0.3366;EUR_AF=0.0875;SAS_AF=0.0695;AA=C|||;VT=SNP
11	46783435	rs61884328	T	C	100	PASS	AC=424;AF=0.0846645;AN=5008;NS=2504;DP=21946;EAS_AF=0.0972;AMR_AF=0.0749;AFR_AF=0.0961;EUR_AF=0.0974;SAS_AF=0.0501;AA=T|||;VT=SNP
11	46783476	rs114959916	C	T	100	PASS	AC=51;AF=0.0101837;AN=5008;NS=2504;DP=21481;EAS_AF=0;AMR_AF=0.0058;AFR_AF=0.0287;EUR_AF=0.007;SAS_AF=0.002;AA=C|||;VT=SNP
11	46784448	rs112507008	G	T	100	PASS	AC=51;AF=0.0101837;AN=5008;NS=2504;DP=20439;EAS_AF=0;AMR_AF=0.0058;AFR_AF=0.0287;EUR_AF=0.007;SAS_AF=0.002;AA=G|||;VT=SNP
11	46784697	rs7928445	A	C	100	PASS	AC=638;AF=0.127396;AN=5008;NS=2504;DP=19215;EAS_AF=0.001;AMR_AF=0.049;AFR_AF=0.3381;EUR_AF=0.0875;SAS_AF=0.0695;AA=A|||;VT=SNP;EX_TARGET
11	46785693	rs146218162	A	G	100	PASS	AC=47;AF=0.00938498;AN=5008;NS=2504;DP=16713;EAS_AF=0.001;AMR_AF=0.0058;AFR_AF=0;EUR_AF=0.0219;SAS_AF=0.0204;AA=A|||;VT=SNP
11	46787374	rs4453194	C	G	100	PASS	AC=1096;AF=0.21885;AN=5008;NS=2504;DP=16191;EAS_AF=0.6111;AMR_AF=0.2795;AFR_AF=0.0045;EUR_AF=0.1193;SAS_AF=0.1636;AA=C|||;VT=SNP
11	46787406	rs4453193	C	G	100	PASS	AC=1096;AF=0.21885;AN=5008;NS=2504;DP=17751;EAS_AF=0.6111;AMR_AF=0.2795;AFR_AF=0.0045;EUR_AF=0.1193;SAS_AF=0.1636;AA=C|||;VT=SNP
11	46787573	rs10734548	T	C	100	PASS	AC=2910;AF=0.58107;AN=5008;NS=2504;DP=18014;EAS_AF=0.3879;AMR_AF=0.647;AFR_AF=0.4017;EUR_AF=0.7863;SAS_AF=0.7648;AA=C|||;VT=SNP
11	46788691	rs4534535	C	T	100	PASS	AC=1096;AF=0.21885;AN=5008;NS=2504;DP=17100;EAS_AF=0.6111;AMR_AF=0.2795;AFR_AF=0.0045;EUR_AF=0.1193;SAS_AF=0.1636;AA=C|||;VT=SNP
11	46788837	rs147870340	T	C	100	PASS	AC=12;AF=0.00239617;AN=5008;NS=2504;DP=15364;EAS_AF=0;AMR_AF=0.0086;AFR_AF=0;EUR_AF=0.006;SAS_AF=0;AA=T|||;VT=SNP
11	46792695	rs11038987	A	T	100	PASS	AC=696;AF=0.138978;AN=5008;NS=2504;DP=20457;EAS_AF=0.001;AMR_AF=0.0562;AFR_AF=0.3782;EUR_AF=0.0875;SAS_AF=0.0695;AA=T|||;VT=SNP
11	46792735	rs137876009	A	G	100	PASS	AC=11;AF=0.00219649;AN=5008;NS=2504;DP=6142;EAS_AF=0;AMR_AF=0.0043;AFR_AF=0.0008;EUR_AF=0.005;SAS_AF=0.002;AA=A|||;VT=SNP
11	46792833	rs117937213	G	A	100	PASS	AC=53;AF=0.0105831;AN=5008;NS=2504;DP=17890;EAS_AF=0.001;AMR_AF=0.0086;AFR_AF=0.003;EUR_AF=0.0368;SAS_AF=0.0051;AA=G|||;VT=SNP
11	46794642	rs11604116	T	C	100	PASS	AC=17;AF=0.00339457;AN=5008;NS=2504;DP=19237;EAS_AF=0;AMR_AF=0;AFR_AF=0;EUR_AF=0.0169;SAS_AF=0;AA=T|||;VT=SNP
11	46794848	rs7947517	A	G	100	PASS	AC=639;AF=0.127596;AN=5008;NS=2504;DP=14410;EAS_AF=0.001;AMR_AF=0.049;AFR_AF=0.3389;EUR_AF=0.0875;SAS_AF=0.0695;AA=A|||;VT=SNP
11	46794885	rs11602036	C	T	100	PASS	AC=1098;AF=0.219249;AN=5008;NS=2504;DP=16340;EAS_AF=0.6111;AMR_AF=0.2795;AFR_AF=0.0045;EUR_AF=0.1193;SAS_AF=0.1656;AA=C|||;VT=SNP
11	46796683	rs7111811	A	C	100	PASS	AC=639;AF=0.127596;AN=5008;NS=2504;DP=19157;EAS_AF=0.001;AMR_AF=0.049;AFR_AF=0.3389;EUR_AF=0.0875;SAS_AF=0.0695;AA=A|||;VT=SNP
11	46797541	rs75439556	C	A	100	PASS	AC=170;AF=0.0339457;AN=5008;NS=2504;DP=16129;EAS_AF=0;AMR_AF=0.0533;AFR_AF=0.0068;EUR_AF=0.0944;SAS_AF=0.0297;AA=C|||;VT=SNP
11	46798230	rs61897302	C	T	100	PASS	AC=179;AF=0.0357428;AN=5008;NS=2504;DP=15014;EAS_AF=0.001;AMR_AF=0.0231;AFR_AF=0.0076;EUR_AF=0.0835;SAS_AF=0.0695;AA=C|||;VT=SNP
11	46798631	rs6485690	A	G	100	PASS	AC=2229;AF=0.445088;AN=5008;NS=2504;DP=15673;EAS_AF=0.2927;AMR_AF=0.5648;AFR_AF=0.1256;EUR_AF=0.675;SAS_AF=0.7127;AA=A|||;VT=SNP
11	46798852	rs141190497	C	T	100	PASS	AC=11;AF=0.00219649;AN=5008;NS=2504;DP=18261;EAS_AF=0;AMR_AF=0.0043;AFR_AF=0.0008;EUR_AF=0.005;SAS_AF=0.002;AA=C|||;VT=SNP
11	46798872	rs147307694	T	G	100	PASS	AC=16;AF=0.00319489;AN=5008;NS=2504;DP=18110;EAS_AF=0;AMR_AF=0.0043;AFR_AF=0;EUR_AF=0.0129;SAS_AF=0;AA=T|||;VT=SNP
11	46799287	rs75775957	T	C	100	PASS	AC=94;AF=0.01877;AN=5008;NS=2504;DP=17192;EAS_AF=0.003;AMR_AF=0.0922;AFR_AF=0.0023;EUR_AF=0.0199;SAS_AF=0.0041;AA=T|||;VT=SNP
11	46800460	rs61897303	A	G	100	PASS	AC=639;AF=0.127596;AN=5008;NS=2504;DP=16154;EAS_AF=0.001;AMR_AF=0.049;AFR_AF=0.3389;EUR_AF=0.0875;SAS_AF=0.0695;AA=A|||;VT=SNP
11	46800845	rs72895821	G	T	100	PASS	AC=32;AF=0.00638978;AN=5008;NS=2504;DP=15526;EAS_AF=0;AMR_AF=0.0159;AFR_AF=0.0008;EUR_AF=0.0199;SAS_AF=0;AA=G|||;VT=SNP
11	46802494	rs189059502	G	A	100	PASS	AC=11;AF=0.00219649;AN=5008;NS=2504;DP=20073;EAS_AF=0;AMR_AF=0.0043;AFR_AF=0.0008;EUR_AF=0.005;SAS_AF=0.002;AA=G|||;VT=SNP
11	46803418	rs189659760	G	A	100	PASS	AC=21;AF=0.00419329;AN=5008;NS=2504;DP=16143;EAS_AF=0;AMR_AF=0.0101;AFR_AF=0;EUR_AF=0.0139;SAS_AF=0;AA=G|||;VT=SNP
11	46803700	rs57485117	C	G	100	PASS	AC=636;AF=0.126997;AN=5008;NS=2504;DP=15116;EAS_AF=0.001;AMR_AF=0.049;AFR_AF=0.3366;EUR_AF=0.0875;SAS_AF=0.0695;AA=C|||;VT=SNP
11	46803708	rs7111517	A	C	100	PASS	AC=2961;AF=0.591254;AN=5008;NS=2504;DP=15159;EAS_AF=0.3274;AMR_AF=0.6196;AFR_AF=0.5416;EUR_AF=0.7445;SAS_AF=0.7526;AA=C|||;VT=SNP
11	46803710	rs11038989	A	C	100	PASS	AC=301;AF=0.0601038;AN=5008;NS=2504;DP=15188;EAS_AF=0.0813;AMR_AF=0.0115;AFR_AF=0.0129;EUR_AF=0.0298;SAS_AF=0.1677;AA=A|||;VT=SNP
11	46803785	rs4752933	G	A	100	PASS	AC=1098;AF=0.219249;AN=5008;NS=2504;DP=18744;EAS_AF=0.6111;AMR_AF=0.2795;AFR_AF=0.0045;EUR_AF=0.1193;SAS_AF=0.1656;AA=g|||;VT=SNP
11	46804583	rs6485692	G	C	100	PASS	AC=2922;AF=0.583466;AN=5008;NS=2504;DP=16877;EAS_AF=0.3879;AMR_AF=0.6455;AFR_AF=0.413;EUR_AF=0.7863;SAS_AF=0.7628;AA=G|||;VT=SNP
11	46804761	rs11038990	C	T	100	PASS	AC=175;AF=0.0349441;AN=5008;NS=2504;DP=19436;EAS_AF=0;AMR_AF=0.0605;AFR_AF=0.0061;EUR_AF=0.1044;SAS_AF=0.0204;AA=A|||;VT=SNP
11	46805575	rs7941964	G	A	100	PASS	AC=3735;AF=0.745807;AN=5008;NS=2504;DP=17261;EAS_AF=0.3889;AMR_AF=0.7061;AFR_AF=0.879;EUR_AF=0.8738;SAS_AF=0.8303;AA=A|||;VT=SNP
11	46805673	rs7941894	C	A	100	PASS	AC=2917;AF=0.582468;AN=5008;NS=2504;DP=12663;EAS_AF=0.3879;AMR_AF=0.6455;AFR_AF=0.4107;EUR_AF=0.7863;SAS_AF=0.7607;AA=C|||;VT=SNP
11	46806553	rs11822959	C	T	100	PASS	AC=710;AF=0.141773;AN=5008;NS=2504;DP=15849;EAS_AF=0.001;AMR_AF=0.0562;AFR_AF=0.3888;EUR_AF=0.0875;SAS_AF=0.0695;AA=T|||;VT=SNP
11	46806582	rs142214387	G	A	100	PASS	AC=11;AF=0.00219649;AN=5008;NS=2504;DP=15726;EAS_AF=0;AMR_AF=0.0043;AFR_AF=0.0008;EUR_AF=0.005;SAS_AF=0.002;AA=G|||;VT=SNP
11	46807378	rs12575609	C	T	100	PASS	AC=1097;AF=0.21905;AN=5008;NS=2504;DP=13856;EAS_AF=0.6111;AMR_AF=0.2795;AFR_AF=0.0045;EUR_AF=0.1193;SAS_AF=0.1646;AA=C|||;VT=SNP
11	46808024	rs4752934	G	A	100	PASS	AC=51;AF=0.0101837;AN=5008;NS=2504;DP=20725;EAS_AF=0;AMR_AF=0.0058;AFR_AF=0.0287;EUR_AF=0.007;SAS_AF=0.002;AA=G|||;VT=SNP
11	46808600	rs7105052	T	C	100	PASS	AC=607;AF=0.121206;AN=5008;NS=2504;DP=20116;EAS_AF=0.001;AMR_AF=0.0476;AFR_AF=0.3154;EUR_AF=0.0875;SAS_AF=0.0695;AA=T|||;VT=SNP
11	46809210	rs61897304	A	G	100	PASS	AC=638;AF=0.127396;AN=5008;NS=2504;DP=16608;EAS_AF=0.001;AMR_AF=0.049;AFR_AF=0.3381;EUR_AF=0.0875;SAS_AF=0.0695;AA=A|||;VT=SNP
11	46809382	rs9735937	G	A	100	PASS	AC=693;AF=0.138379;AN=5008;NS=2504;DP=16520;EAS_AF=0.001;AMR_AF=0.0562;AFR_AF=0.3759;EUR_AF=0.0875;SAS_AF=0.0695;AA=A|||;VT=SNP
11	46809446	rs148300248	C	A	100	PASS	AC=11;AF=0.00219649;AN=5008;NS=2504;DP=16200;EAS_AF=0;AMR_AF=0.0014;AFR_AF=0;EUR_AF=0.008;SAS_AF=0.002;AA=C|||;VT=SNP
11	46810916	rs11038993	C	A	100	PASS	AC=1459;AF=0.291334;AN=5008;NS=2504;DP=21276;EAS_AF=0.1766;AMR_AF=0.4611;AFR_AF=0.0666;EUR_AF=0.5109;SAS_AF=0.3671;AA=C|||;VT=SNP
11	46812122	rs145005311	T	C	100	PASS	AC=23;AF=0.00459265;AN=5008;NS=2504;DP=16717;EAS_AF=0.001;AMR_AF=0.0029;AFR_AF=0;EUR_AF=0.0109;SAS_AF=0.0092;AA=T|||;VT=SNP;EX_TARGET
11	46812227	rs7940578	T	C	100	PASS	AC=2927;AF=0.584465;AN=5008;NS=2504;DP=16409;EAS_AF=0.3879;AMR_AF=0.647;AFR_AF=0.4145;EUR_AF=0.7863;SAS_AF=0.7648;AA=T|||;VT=SNP
11	46812258	rs186843587	G	A	100	PASS	AC=10;AF=0.00199681;AN=5008;NS=2504;DP=15822;EAS_AF=0;AMR_AF=0;AFR_AF=0;EUR_AF=0.0099;SAS_AF=0;AA=G|||;VT=SNP
11	46813717	rs4752935	T	C	100	PASS	AC=51;AF=0.0101837;AN=5008;NS=2504;DP=19718;EAS_AF=0;AMR_AF=0.0058;AFR_AF=0.0287;EUR_AF=0.007;SAS_AF=0.002;AA=T|||;VT=SNP
11	46814785	rs73456126	A	G	100	PASS	AC=642;AF=0.128195;AN=5008;NS=2504;DP=21852;EAS_AF=0.001;AMR_AF=0.049;AFR_AF=0.3411;EUR_AF=0.0875;SAS_AF=0.0695;AA=a|||;VT=SNP
11	46814844	rs79167034	T	G	100	PASS	AC=33;AF=0.00658946;AN=5008;NS=2504;DP=21670;EAS_AF=0;AMR_AF=0.0144;AFR_AF=0;EUR_AF=0.0209;SAS_AF=0.002;AA=T|||;VT=SNP
11	46815633	rs4506602	C	T	100	PASS	AC=1461;AF=0.291733;AN=5008;NS=2504;DP=18691;EAS_AF=0.1766;AMR_AF=0.4611;AFR_AF=0.0666;EUR_AF=0.5119;SAS_AF=0.3681;AA=C|||;VT=SNP
11	46816022	rs142391120	T	C	100	PASS	AC=16;AF=0.00319489;AN=5008;NS=2504;DP=18494;EAS_AF=0;AMR_AF=0.0086;AFR_AF=0;EUR_AF=0.0099;SAS_AF=0;AA=T|||;VT=SNP
11	46816240	rs117757755	G	C	100	PASS	AC=72;AF=0.014377;AN=5008;NS=2504;DP=15314;EAS_AF=0.001;AMR_AF=0.0793;AFR_AF=0;EUR_AF=0.0119;SAS_AF=0.0041;AA=G|||;VT=SNP
11	46816670	rs4075619	G	A	100	PASS	AC=2907;AF=0.580471;AN=5008;NS=2504;DP=16292;EAS_AF=0.3879;AMR_AF=0.6455;AFR_AF=0.4017;EUR_AF=0.7863;SAS_AF=0.7628;AA=G|||;VT=SNP
11	46818043	rs56311746	A	T	100	PASS	AC=638;AF=0.127396;AN=5008;NS=2504;DP=16670;EAS_AF=0.001;AMR_AF=0.049;AFR_AF=0.3381;EUR_AF=0.0875;SAS_AF=0.0695;AA=A|||;VT=SNP
11	46818081	rs150228583	G	A	100	PASS	AC=84;AF=0.0167732;AN=5008;NS=2504;DP=17783;EAS_AF=0.0089;AMR_AF=0.0793;AFR_AF=0;EUR_AF=0.0139;SAS_AF=0.0061;AA=G|||;VT=SNP
11	46818098	rs10838620	G	A	100	PASS	AC=2920;AF=0.583067;AN=5008;NS=2504;DP=18117;EAS_AF=0.3879;AMR_AF=0.6455;AFR_AF=0.4115;EUR_AF=0.7863;SAS_AF=0.7628;AA=G|||;VT=SNP
11	46818508	rs149369830	G	A	100	PASS	AC=11;AF=0.00219649;AN=5008;NS=2504;DP=22150;EAS_AF=0;AMR_AF=0.0043;AFR_AF=0.0008;EUR_AF=0.005;SAS_AF=0.002;AA=G|||;VT=SNP;EX_TARGET
11	46818631	rs78279886	T	A	100	PASS	AC=106;AF=0.0211661;AN=5008;NS=2504;DP=20956;EAS_AF=0;AMR_AF=0.0346;AFR_AF=0.0045;EUR_AF=0.0577;SAS_AF=0.0184;AA=T|||;VT=SNP
11	46818814	rs7109707	G	A	100	PASS	AC=2918;AF=0.582668;AN=5008;NS=2504;DP=17431;EAS_AF=0.3879;AMR_AF=0.6455;AFR_AF=0.4115;EUR_AF=0.7863;SAS_AF=0.7607;AA=G|||;VT=SNP
11	46818870	rs11038994	T	C	100	PASS	AC=1101;AF=0.219848;AN=5008;NS=2504;DP=17529;EAS_AF=0.6111;AMR_AF=0.281;AFR_AF=0.0045;EUR_AF=0.1193;SAS_AF=0.1677;AA=T|||;VT=SNP
11	46820783	rs79625022	G	A	100	PASS	AC=59;AF=0.0117812;AN=5008;NS=2504;DP=15616;EAS_AF=0.001;AMR_AF=0.0101;AFR_AF=0.0008;EUR_AF=0.0288;SAS_AF=0.0215;AA=G|||;VT=SNP
11	46820788	rs12577969	G	A	100	PASS	AC=432;AF=0.086262;AN=5008;NS=2504;DP=15910;EAS_AF=0.0972;AMR_AF=0.072;AFR_AF=0.0946;EUR_AF=0.1093;SAS_AF=0.0501;AA=g|||;VT=SNP
11	46820817	rs80203738	G	A	100	PASS	AC=25;AF=0.00499201;AN=5008;NS=2504;DP=16395;EAS_AF=0;AMR_AF=0.013;AFR_AF=0.0015;EUR_AF=0.0139;SAS_AF=0;AA=G|||;VT=SNP
11	46820899	rs7118097	A	G	100	PASS	AC=694;AF=0.138578;AN=5008;NS=2504;DP=14640;EAS_AF=0.001;AMR_AF=0.0562;AFR_AF=0.3767;EUR_AF=0.0875;SAS_AF=0.0695;AA=G|||;VT=SNP
11	46821078	rs4752936	A	C	100	PASS	AC=1102;AF=0.220048;AN=5008;NS=2504;DP=16474;EAS_AF=0.6111;AMR_AF=0.281;AFR_AF=0.0045;EUR_AF=0.1193;SAS_AF=0.1687;AA=A|||;VT=SNP
11	46821110	rs139103335	T	C	100	PASS	AC=26;AF=0.00519169;AN=5008;NS=2504;DP=16967;EAS_AF=0;AMR_AF=0.0058;AFR_AF=0.0008;EUR_AF=0.0159;SAS_AF=0.0051;AA=T|||;VT=SNP
11	46822240	rs10769208	T	C	100	PASS	AC=2900;AF=0.579073;AN=5008;NS=2504;DP=15109;EAS_AF=0.3879;AMR_AF=0.6455;AFR_AF=0.3986;EUR_AF=0.7863;SAS_AF=0.7597;AA=T|||;VT=SNP
11	46822686	rs10734549	C	A	100	PASS	AC=2900;AF=0.579073;AN=5008;NS=2504;DP=19050;EAS_AF=0.3879;AMR_AF=0.6455;AFR_AF=0.3986;EUR_AF=0.7863;SAS_AF=0.7597;AA=C|||;VT=SNP
11	46823681	rs12575721	T	C	100	PASS	AC=338;AF=0.067492;AN=5008;NS=2504;DP=20315;EAS_AF=0.0972;AMR_AF=0.0663;AFR_AF=0.028;EUR_AF=0.1064;SAS_AF=0.0511;AA=T|||;VT=SNP
11	46823857	rs61897306	C	T	100	PASS	AC=171;AF=0.0341454;AN=5008;NS=2504;DP=20346;EAS_AF=0;AMR_AF=0.0548;AFR_AF=0.0068;EUR_AF=0.0944;SAS_AF=0.0297;AA=C|||;VT=SNP
11	46823945	rs72895830	T	C	100	PASS	AC=199;AF=0.0397364;AN=5008;NS=2504;DP=19184;EAS_AF=0.001;AMR_AF=0.072;AFR_AF=0.0053;EUR_AF=0.1262;SAS_AF=0.0143;AA=T|||;VT=SNP
11	46824241	rs7101374	G	A	100	PASS	AC=2985;AF=0.596046;AN=5008;NS=2504;DP=18404;EAS_AF=0.3879;AMR_AF=0.6527;AFR_AF=0.4584;EUR_AF=0.7863;SAS_AF=0.7607;AA=A|||;VT=SNP
11	46825316	rs74843072	T	C	100	PASS	AC=26;AF=0.00519169;AN=5008;NS=2504;DP=18217;EAS_AF=0;AMR_AF=0.0101;AFR_AF=0;EUR_AF=0.0179;SAS_AF=0.001;AA=T|||;VT=SNP
11	46828273	rs7111760	T	C	100	PASS	AC=639;AF=0.127596;AN=5008;NS=2504;DP=22543;EAS_AF=0.001;AMR_AF=0.049;AFR_AF=0.3389;EUR_AF=0.0875;SAS_AF=0.0695;AA=T|||;VT=SNP
11	46828799	rs4294527	A	T	100	PASS	AC=2913;AF=0.581669;AN=5008;NS=2504;DP=21728;EAS_AF=0.3879;AMR_AF=0.647;AFR_AF=0.4077;EUR_AF=0.7863;SAS_AF=0.7597;AA=A|||;VT=SNP
11	46828895	rs7129622	A	G	100	PASS	AC=696;AF=0.138978;AN=5008;NS=2504;DP=20926;EAS_AF=0.001;AMR_AF=0.0562;AFR_AF=0.3782;EUR_AF=0.0875;SAS_AF=0.0695;AA=G|||;VT=SNP
11	46829174	rs7115986	T	A	100	PASS	AC=658;AF=0.13139;AN=5008;NS=2504;DP=20348;EAS_AF=0.001;AMR_AF=0.0519;AFR_AF=0.3517;EUR_AF=0.0875;SAS_AF=0.0695;AA=A|||;VT=SNP
11	46830575	rs7123729	T	C	100	PASS	AC=639;AF=0.127596;AN=5008;NS=2504;DP=19712;EAS_AF=0.001;AMR_AF=0.049;AFR_AF=0.3389;EUR_AF=0.0875;SAS_AF=0.0695;AA=T|||;VT=SNP
11	46830675	rs4752937	C	T	100	PASS	AC=51;AF=0.0101837;AN=5008;NS=2504;DP=18364;EAS_AF=0;AMR_AF=0.0058;AFR_AF=0.0287;EUR_AF=0.007;SAS_AF=0.002;AA=C|||;VT=SNP
11	46830847	rs7108147	G	A	100	PASS	AC=639;AF=0.127596;AN=5008;NS=2504;DP=17677;EAS_AF=0.001;AMR_AF=0.049;AFR_AF=0.3389;EUR_AF=0.0875;SAS_AF=0.0695;AA=G|||;VT=SNP
11	46831556	rs12796154	C	G	100	PASS	AC=102;AF=0.0203674;AN=5008;NS=2504;DP=18314;EAS_AF=0;AMR_AF=0.036;AFR_AF=0.0053;EUR_AF=0.0616;SAS_AF=0.0082;AA=C|||;VT=SNP
11	46832158	rs61897307	C	A	100	PASS	AC=335;AF=0.066893;AN=5008;NS=2504;DP=15766;EAS_AF=0.0972;AMR_AF=0.062;AFR_AF=0.028;EUR_AF=0.1074;SAS_AF=0.0501;AA=C|||;VT=SNP
11	46833092	rs7102474	T	C	100	PASS	AC=639;AF=0.127596;AN=5008;NS=2504;DP=16795;EAS_AF=0.001;AMR_AF=0.049;AFR_AF=0.3389;EUR_AF=0.0875;SAS_AF=0.0695;AA=T|||;VT=SNP
11	46834251	rs61897308	G	A	100	PASS	AC=174;AF=0.0347444;AN=5008;NS=2504;DP=16033;EAS_AF=0.001;AMR_AF=0.0231;AFR_AF=0.0038;EUR_AF=0.0835;SAS_AF=0.0695;AA=G|||;VT=SNP
11	46836165	rs6485695	C	T	100	PASS	AC=3095;AF=0.618011;AN=5008;NS=2504;DP=18290;EAS_AF=0.3879;AMR_AF=0.6585;AFR_AF=0.5393;EUR_AF=0.7863;SAS_AF=0.7597;AA=T|||;VT=SNP
11	46836611	rs61593070	T	C	100	PASS	AC=441;AF=0.0880591;AN=5008;NS=2504;DP=16238;EAS_AF=0.0982;AMR_AF=0.0749;AFR_AF=0.0983;EUR_AF=0.1103;SAS_AF=0.0501;AA=T|||;VT=SNP
11	46836747	rs4469848	T	C	100	PASS	AC=1101;AF=0.219848;AN=5008;NS=2504;DP=16874;EAS_AF=0.6111;AMR_AF=0.2795;AFR_AF=0.0045;EUR_AF=0.1193;SAS_AF=0.1687;AA=T|||;VT=SNP
11	46837201	rs4128315	T	C	100	PASS	AC=637;AF=0.127196;AN=5008;NS=2504;DP=20764;EAS_AF=0.001;AMR_AF=0.049;AFR_AF=0.3374;EUR_AF=0.0875;SAS_AF=0.0695;AA=T|||;VT=SNP
11	46837557	rs4382863	T	C	100	PASS	AC=474;AF=0.0946486;AN=5008;NS=2504;DP=19990;EAS_AF=0.0367;AMR_AF=0.085;AFR_AF=0.0371;EUR_AF=0.1382;SAS_AF=0.1943;AA=T|||;VT=SNP
11	46838611	rs180687806	C	T	100	PASS	AC=32;AF=0.00638978;AN=5008;NS=2504;DP=12682;EAS_AF=0;AMR_AF=0.0159;AFR_AF=0.0008;EUR_AF=0.0199;SAS_AF=0;AA=C|||;VT=SNP
11	46838838	rs7105217	T	A	100	PASS	AC=639;AF=0.127596;AN=5008;NS=2504;DP=16247;EAS_AF=0.001;AMR_AF=0.0504;AFR_AF=0.3374;EUR_AF=0.0875;SAS_AF=0.0706;AA=T|||;VT=SNP
11	46839155	rs112174847	T	A	100	PASS	AC=8;AF=0.00159744;AN=5008;NS=2504;DP=19375;EAS_AF=0;AMR_AF=0.0058;AFR_AF=0;EUR_AF=0.003;SAS_AF=0.001;AA=T|||;VT=SNP
11	46839516	rs144664323	C	T	100	PASS	AC=38;AF=0.00758786;AN=5008;NS=2504;DP=17944;EAS_AF=0;AMR_AF=0.0173;AFR_AF=0.0015;EUR_AF=0.0239;SAS_AF=0;AA=C|||;VT=SNP
11	46841764	rs72895841	C	T	100	PASS	AC=32;AF=0.00638978;AN=5008;NS=2504;DP=17424;EAS_AF=0;AMR_AF=0.0159;AFR_AF=0.0008;EUR_AF=0.0199;SAS_AF=0;AA=C|||;VT=SNP
11	46842045	rs6485696	C	T	100	PASS	AC=2209;AF=0.441094;AN=5008;NS=2504;DP=17399;EAS_AF=0.2867;AMR_AF=0.5591;AFR_AF=0.1203;EUR_AF=0.675;SAS_AF=0.7096;AA=C|||;VT=SNP
11	46842841	rs7106323	C	A	100	PASS	AC=637;AF=0.127196;AN=5008;NS=2504;DP=16584;EAS_AF=0.001;AMR_AF=0.049;AFR_AF=0.3374;EUR_AF=0.0875;SAS_AF=0.0695;AA=C|||;VT=SNP
11	46843512	rs11038999	C	T	100	PASS	AC=1099;AF=0.219449;AN=5008;NS=2504;DP=15025;EAS_AF=0.6111;AMR_AF=0.2795;AFR_AF=0.0045;EUR_AF=0.1193;SAS_AF=0.1667;AA=C|||;VT=SNP
11	46843577	rs7480260	A	G	100	PASS	AC=3100;AF=0.61901;AN=5008;NS=2504;DP=15183;EAS_AF=0.3879;AMR_AF=0.6585;AFR_AF=0.5416;EUR_AF=0.7863;SAS_AF=0.7618;AA=G|||;VT=SNP
11	46844849	rs59197251	C	T	100	PASS	AC=638;AF=0.127396;AN=5008;NS=2504;DP=17279;EAS_AF=0.001;AMR_AF=0.049;AFR_AF=0.3374;EUR_AF=0.0885;SAS_AF=0.0695;AA=C|||;VT=SNP
11	46845213	rs139937086	A	T	100	PASS	AC=50;AF=0.00998403;AN=5008;NS=2504;DP=17552;EAS_AF=0;AMR_AF=0.0058;AFR_AF=0.028;EUR_AF=0.007;SAS_AF=0.002;AA=A|||;VT=SNP
11	46845814	rs118038329	C	T	100	PASS	AC=23;AF=0.00459265;AN=5008;NS=2504;DP=19660;EAS_AF=0.001;AMR_AF=0.0029;AFR_AF=0;EUR_AF=0.0109;SAS_AF=0.0092;AA=C|||;VT=SNP
11	46847279	rs12577603	A	G	100	PASS	AC=691;AF=0.137979;AN=5008;NS=2504;DP=15423;EAS_AF=0.1012;AMR_AF=0.0836;AFR_AF=0.2799;EUR_AF=0.1113;SAS_AF=0.0501;AA=A|||;VT=SNP
11	46847715	rs4752940	G	C	100	PASS	AC=1099;AF=0.219449;AN=5008;NS=2504;DP=20713;EAS_AF=0.6111;AMR_AF=0.2795;AFR_AF=0.0045;EUR_AF=0.1193;SAS_AF=0.1667;AA=G|||;VT=SNP
11	46849360	rs1007738	G	A	100	PASS	AC=2932;AF=0.585463;AN=5008;NS=2504;DP=19512;EAS_AF=0.3879;AMR_AF=0.6484;AFR_AF=0.4206;EUR_AF=0.7853;SAS_AF=0.7618;AA=G|||;VT=SNP
11	46850165	rs115346310	T	C	100	PASS	AC=53;AF=0.0105831;AN=5008;NS=2504;DP=19988;EAS_AF=0;AMR_AF=0.0058;AFR_AF=0.0287;EUR_AF=0.007;SAS_AF=0.0041;AA=T|||;VT=SNP
11	46851459	rs10838621	C	T	100	PASS	AC=2215;AF=0.442292;AN=5008;NS=2504;DP=14106;EAS_AF=0.2907;AMR_AF=0.5591;AFR_AF=0.121;EUR_AF=0.675;SAS_AF=0.7106;AA=C|||;VT=SNP
11	46852753	rs7934421	T	A	100	PASS	AC=2921;AF=0.583267;AN=5008;NS=2504;DP=12279;EAS_AF=0.3889;AMR_AF=0.6484;AFR_AF=0.4107;EUR_AF=0.7863;SAS_AF=0.7618;AA=T|||;VT=SNP
11	46852839	rs7947747	A	G	100	PASS	AC=1743;AF=0.348043;AN=5008;NS=2504;DP=13169;EAS_AF=0.2589;AMR_AF=0.4784;AFR_AF=0.0756;EUR_AF=0.5408;SAS_AF=0.5174;AA=A|||;VT=SNP
11	46854977	rs2867206	C	T	100	PASS	AC=695;AF=0.138778;AN=5008;NS=2504;DP=17112;EAS_AF=0.001;AMR_AF=0.0562;AFR_AF=0.3767;EUR_AF=0.0875;SAS_AF=0.0706;AA=t|||;VT=SNP
11	46855123	rs4752941	G	A	100	PASS	AC=1099;AF=0.219449;AN=5008;NS=2504;DP=10078;EAS_AF=0.6101;AMR_AF=0.2795;AFR_AF=0.0045;EUR_AF=0.1193;SAS_AF=0.1677;AA=g|||;VT=SNP
11	46856001	rs12806577	C	T	100	PASS	AC=2901;AF=0.579273;AN=5008;NS=2504;DP=14765;EAS_AF=0.3889;AMR_AF=0.647;AFR_AF=0.3979;EUR_AF=0.7863;SAS_AF=0.7597;AA=C|||;VT=SNP
11	46856335	rs7480140	A	G	100	PASS	AC=2901;AF=0.579273;AN=5008;NS=2504;DP=17219;EAS_AF=0.3889;AMR_AF=0.647;AFR_AF=0.3979;EUR_AF=0.7863;SAS_AF=0.7597;AA=A|||;VT=SNP
11	46857059	rs12287376	C	T	100	PASS	AC=638;AF=0.127396;AN=5008;NS=2504;DP=16530;EAS_AF=0.001;AMR_AF=0.049;AFR_AF=0.3381;EUR_AF=0.0875;SAS_AF=0.0695;AA=C|||;VT=SNP
11	46857279	rs11039002	T	C	100	PASS	AC=1102;AF=0.220048;AN=5008;NS=2504;DP=16997;EAS_AF=0.6101;AMR_AF=0.2795;AFR_AF=0.0045;EUR_AF=0.1213;SAS_AF=0.1687;AA=T|||;VT=SNP
11	46857504	rs56904688	T	C	100	PASS	AC=445;AF=0.0888578;AN=5008;NS=2504;DP=21339;EAS_AF=0.0982;AMR_AF=0.0764;AFR_AF=0.1021;EUR_AF=0.1083;SAS_AF=0.0501;AA=t|||;VT=SNP
11	46857947	rs139451895	G	A	100	PASS	AC=24;AF=0.00479233;AN=5008;NS=2504;DP=17865;EAS_AF=0;AMR_AF=0.0043;AFR_AF=0;EUR_AF=0.0169;SAS_AF=0.0041;AA=A|||;VT=SNP
11	46858416	rs114488277	C	T	100	PASS	AC=51;AF=0.0101837;AN=5008;NS=2504;DP=18280;EAS_AF=0;AMR_AF=0.0058;AFR_AF=0.0287;EUR_AF=0.007;SAS_AF=0.002;AA=C|||;VT=SNP
11	46858925	rs116426561	T	C	100	PASS	AC=51;AF=0.0101837;AN=5008;NS=2504;DP=19005;EAS_AF=0;AMR_AF=0.0058;AFR_AF=0.0287;EUR_AF=0.007;SAS_AF=0.002;AA=T|||;VT=SNP
11	46858973	rs61898461	A	G	100	PASS	AC=450;AF=0.0898562;AN=5008;NS=2504;DP=19097;EAS_AF=0.0982;AMR_AF=0.0778;AFR_AF=0.1044;EUR_AF=0.1093;SAS_AF=0.0501;AA=A|||;VT=SNP
11	46859787	rs56356278	T	A	100	PASS	AC=497;AF=0.0992412;AN=5008;NS=2504;DP=17367;EAS_AF=0.0972;AMR_AF=0.0821;AFR_AF=0.0983;EUR_AF=0.1481;SAS_AF=0.0644;AA=T|||;VT=SNP
11	46859867	rs117103154	G	C	100	PASS	AC=37;AF=0.00738818;AN=5008;NS=2504;DP=16675;EAS_AF=0;AMR_AF=0.0144;AFR_AF=0;EUR_AF=0.0268;SAS_AF=0;AA=G|||;VT=SNP
11	46860855	rs7107778	C	T	100	PASS	AC=2900;AF=0.579073;AN=5008;NS=2504;DP=17845;EAS_AF=0.3889;AMR_AF=0.647;AFR_AF=0.3971;EUR_AF=0.7863;SAS_AF=0.7597;AA=C|||;VT=SNP
11	46864672	rs117734176	C	T	100	PASS	AC=38;AF=0.00758786;AN=5008;NS=2504;DP=15143;EAS_AF=0;AMR_AF=0.0173;AFR_AF=0.0015;EUR_AF=0.0239;SAS_AF=0;AA=C|||;VT=SNP
11	46864705	rs11824327	T	C	100	PASS	AC=640;AF=0.127796;AN=5008;NS=2504;DP=16904;EAS_AF=0.001;AMR_AF=0.049;AFR_AF=0.3389;EUR_AF=0.0885;SAS_AF=0.0695;AA=T|||;VT=SNP
11	46865000	rs1551744	G	A	100	PASS	AC=2912;AF=0.58147;AN=5008;NS=2504;DP=18715;EAS_AF=0.3889;AMR_AF=0.647;AFR_AF=0.407;EUR_AF=0.7853;SAS_AF=0.7597;AA=G|||;VT=SNP
11	46866139	rs117678010	A	T	100	PASS	AC=22;AF=0.00439297;AN=5008;NS=2504;DP=19535;EAS_AF=0;AMR_AF=0.0115;AFR_AF=0.0008;EUR_AF=0.0129;SAS_AF=0;AA=A|||;VT=SNP
11	46867961	rs118064653	C	T	100	PASS	AC=95;AF=0.0189696;AN=5008;NS=2504;DP=14230;EAS_AF=0;AMR_AF=0.0303;AFR_AF=0.0023;EUR_AF=0.0626;SAS_AF=0.0082;AA=C|||;VT=SNP
11	46870078	rs113318071	C	T	100	PASS	AC=33;AF=0.00658946;AN=5008;NS=2504;DP=14747;EAS_AF=0;AMR_AF=0.0115;AFR_AF=0;EUR_AF=0.0179;SAS_AF=0.0072;AA=c|||;VT=SNP
11	46870322	rs12277006	G	A	100	PASS	AC=602;AF=0.120208;AN=5008;NS=2504;DP=18202;EAS_AF=0.001;AMR_AF=0.0461;AFR_AF=0.3124;EUR_AF=0.0875;SAS_AF=0.0695;AA=G|||;VT=SNP
11	46870593	rs60940896	T	C	100	PASS	AC=636;AF=0.126997;AN=5008;NS=2504;DP=17934;EAS_AF=0.001;AMR_AF=0.0476;AFR_AF=0.3374;EUR_AF=0.0875;SAS_AF=0.0695;AA=T|||;VT=SNP
11	46871282	rs139764009	G	A	100	PASS	AC=12;AF=0.00239617;AN=5008;NS=2504;DP=20817;EAS_AF=0;AMR_AF=0.0058;AFR_AF=0.0008;EUR_AF=0.005;SAS_AF=0.002;AA=G|||;VT=SNP
11	46872873	rs10769211	G	A	100	PASS	AC=2900;AF=0.579073;AN=5008;NS=2504;DP=18609;EAS_AF=0.3889;AMR_AF=0.647;AFR_AF=0.3971;EUR_AF=0.7863;SAS_AF=0.7597;AA=G|||;VT=SNP
11	46873406	rs61898463	A	G	100	PASS	AC=637;AF=0.127196;AN=5008;NS=2504;DP=17415;EAS_AF=0.001;AMR_AF=0.0476;AFR_AF=0.3381;EUR_AF=0.0875;SAS_AF=0.0695;AA=A|||;VT=SNP
11	46875933	rs6485700	G	A	100	PASS	AC=4315;AF=0.861621;AN=5008;NS=2504;DP=20561;EAS_AF=0.999;AMR_AF=0.9452;AFR_AF=0.6233;EUR_AF=0.9125;SAS_AF=0.9305;AA=G|||;VT=SNP
11	46876350	rs78349974	T	C	100	PASS	AC=70;AF=0.0139776;AN=5008;NS=2504;DP=19735;EAS_AF=0.001;AMR_AF=0.0245;AFR_AF=0.0023;EUR_AF=0.0447;SAS_AF=0.0041;AA=T|||;VT=SNP
11	46876378	rs117311613	G	C	100	PASS	AC=68;AF=0.0135783;AN=5008;NS=2504;DP=18677;EAS_AF=0.001;AMR_AF=0.0245;AFR_AF=0.0023;EUR_AF=0.0427;SAS_AF=0.0041;AA=G|||;VT=SNP
11	46876502	rs1809293	C	T	100	PASS	AC=1383;AF=0.276158;AN=5008;NS=2504;DP=16720;EAS_AF=0.6101;AMR_AF=0.2968;AFR_AF=0.2035;EUR_AF=0.1262;SAS_AF=0.1697;AA=C|||;VT=SNP
11	46877082	rs7938960	T	C	100	PASS	AC=636;AF=0.126997;AN=5008;NS=2504;DP=18194;EAS_AF=0.001;AMR_AF=0.0476;AFR_AF=0.3374;EUR_AF=0.0875;SAS_AF=0.0695;AA=T|||;VT=SNP
11	46879089	rs75558883	T	C	100	PASS	AC=51;AF=0.0101837;AN=5008;NS=2504;DP=18156;EAS_AF=0;AMR_AF=0.0058;AFR_AF=0.0287;EUR_AF=0.007;SAS_AF=0.002;AA=T|||;VT=SNP
11	46879973	rs3829940	A	G	100	PASS	AC=2918;AF=0.582668;AN=5008;NS=2504;DP=20841;EAS_AF=0.3889;AMR_AF=0.6484;AFR_AF=0.4092;EUR_AF=0.7863;SAS_AF=0.7607;AA=A|||;VT=SNP
11	46880480	rs147627264	C	T	100	PASS	AC=11;AF=0.00219649;AN=5008;NS=2504;DP=20904;EAS_AF=0;AMR_AF=0.0029;AFR_AF=0;EUR_AF=0.0089;SAS_AF=0;AA=c|||;VT=SNP
11	46881583	rs190506170	C	T	100	PASS	AC=11;AF=0.00219649;AN=5008;NS=2504;DP=15444;EAS_AF=0;AMR_AF=0.0043;AFR_AF=0.0008;EUR_AF=0.005;SAS_AF=0.002;AA=C|||;VT=SNP
11	46881954	rs7943866	C	T	100	PASS	AC=2903;AF=0.579673;AN=5008;NS=2504;DP=15107;EAS_AF=0.3889;AMR_AF=0.6484;AFR_AF=0.3979;EUR_AF=0.7863;SAS_AF=0.7607;AA=C|||;VT=SNP
11	46883318	rs11039012	A	C	100	PASS	AC=4318;AF=0.86222;AN=5008;NS=2504;DP=17454;EAS_AF=0.999;AMR_AF=0.9452;AFR_AF=0.6256;EUR_AF=0.9125;SAS_AF=0.9305;AA=A|||;VT=SNP
11	46884447	rs72897626	C	T	100	PASS	AC=197;AF=0.0393371;AN=5008;NS=2504;DP=21091;EAS_AF=0;AMR_AF=0.072;AFR_AF=0.0053;EUR_AF=0.1252;SAS_AF=0.0143;AA=C|||;VT=SNP
11	46884713	rs1585453	A	T	100	PASS	AC=197;AF=0.0393371;AN=5008;NS=2504;DP=20152;EAS_AF=0;AMR_AF=0.072;AFR_AF=0.0053;EUR_AF=0.1252;SAS_AF=0.0143;AA=A|||;VT=SNP
11	46885016	rs56331152	C	T	100	PASS	AC=635;AF=0.126797;AN=5008;NS=2504;DP=14288;EAS_AF=0.001;AMR_AF=0.0476;AFR_AF=0.3359;EUR_AF=0.0875;SAS_AF=0.0706;AA=C|||;VT=SNP
11	46886077	rs117936904	A	T	100	PASS	AC=61;AF=0.0121805;AN=5008;NS=2504;DP=22595;EAS_AF=0;AMR_AF=0.0202;AFR_AF=0.0015;EUR_AF=0.0408;SAS_AF=0.0041;AA=.|||;VT=SNP;EX_TARGET
11	46887058	rs182148782	A	G	100	PASS	AC=41;AF=0.0081869;AN=5008;NS=2504;DP=16474;EAS_AF=0.001;AMR_AF=0.0058;AFR_AF=0.0008;EUR_AF=0.0318;SAS_AF=0.0031;AA=.|||;VT=SNP
11	46887384	rs16938534	T	C	100	PASS	AC=636;AF=0.126997;AN=5008;NS=2504;DP=18412;EAS_AF=0.001;AMR_AF=0.0461;AFR_AF=0.3381;EUR_AF=0.0875;SAS_AF=0.0695;AA=.|||;VT=SNP
11	46889607	rs111426027	C	T	100	PASS	AC=30;AF=0.00599042;AN=5008;NS=2504;DP=18093;EAS_AF=0;AMR_AF=0.0115;AFR_AF=0.0008;EUR_AF=0.0159;SAS_AF=0.0051;AA=.|||;VT=SNP;EX_TARGET
11	46889713	rs2306026	T	C	100	PASS	AC=2903;AF=0.579673;AN=5008;NS=2504;DP=18899;EAS_AF=0.3889;AMR_AF=0.6484;AFR_AF=0.3979;EUR_AF=0.7863;SAS_AF=0.7607;AA=.|||;VT=SNP;EX_TARGET
11	46889719	rs12273360	T	C	100	PASS	AC=636;AF=0.126997;AN=5008;NS=2504;DP=19090;EAS_AF=0.001;AMR_AF=0.0476;AFR_AF=0.3374;EUR_AF=0.0875;SAS_AF=0.0695;AA=.|||;VT=SNP
11	46890165	rs3816614	C	T	100	PASS	AC=2903;AF=0.579673;AN=5008;NS=2504;DP=17733;EAS_AF=0.3889;AMR_AF=0.6484;AFR_AF=0.3986;EUR_AF=0.7863;SAS_AF=0.7597;AA=.|||;VT=SNP;EX_TARGET
11	46890197	rs2290883	G	A	100	PASS	AC=1098;AF=0.219249;AN=5008;NS=2504;DP=18416;EAS_AF=0.6101;AMR_AF=0.2781;AFR_AF=0.0045;EUR_AF=0.1193;SAS_AF=0.1677;AA=.|||;VT=SNP;EX_TARGET
11	46890388	rs2290884	C	G	100	PASS	AC=2666;AF=0.532348;AN=5008;NS=2504;DP=21037;EAS_AF=0.3889;AMR_AF=0.6383;AFR_AF=0.2247;EUR_AF=0.7853;SAS_AF=0.7607;AA=.|||;VT=SNP
11	46890427	rs112479534	T	G	100	PASS	AC=52;AF=0.0103834;AN=5008;NS=2504;DP=20568;EAS_AF=0;AMR_AF=0.0058;AFR_AF=0.0295;EUR_AF=0.007;SAS_AF=0.002;AA=.|||;VT=SNP
11	46891397	rs145561523	T	C	100	PASS	AC=19;AF=0.00379393;AN=5008;NS=2504;DP=18797;EAS_AF=0;AMR_AF=0.0101;AFR_AF=0;EUR_AF=0.0119;SAS_AF=0;AA=.|||;VT=SNP
11	46891789	rs10838624	C	T	100	PASS	AC=1099;AF=0.219449;AN=5008;NS=2504;DP=18153;EAS_AF=0.6101;AMR_AF=0.2781;AFR_AF=0.0045;EUR_AF=0.1193;SAS_AF=0.1687;AA=.|||;VT=SNP
11	46891901	rs7112060	C	T	100	PASS	AC=636;AF=0.126997;AN=5008;NS=2504;DP=21805;EAS_AF=0.001;AMR_AF=0.0476;AFR_AF=0.3374;EUR_AF=0.0875;SAS_AF=0.0695;AA=.|||;VT=SNP
11	46893108	rs2306029	T	C	100	PASS	AC=1841;AF=0.367612;AN=5008;NS=2504;DP=17882;EAS_AF=0.2569;AMR_AF=0.4841;AFR_AF=0.1142;EUR_AF=0.5417;SAS_AF=0.5624;AA=T|||;VT=SNP;EX_TARGET
11	46893498	rs10769212	C	A	100	PASS	AC=2903;AF=0.579673;AN=5008;NS=2504;DP=19245;EAS_AF=0.3899;AMR_AF=0.6484;AFR_AF=0.3979;EUR_AF=0.7863;SAS_AF=0.7597;AA=C|||;VT=SNP
11	46893637	rs144217901	G	A	100	PASS	AC=17;AF=0.00339457;AN=5008;NS=2504;DP=17506;EAS_AF=0;AMR_AF=0.0086;AFR_AF=0;EUR_AF=0.0109;SAS_AF=0;AA=G|||;VT=SNP
11	46893667	rs61898465	C	T	100	PASS	AC=423;AF=0.0844649;AN=5008;NS=2504;DP=18591;EAS_AF=0.0962;AMR_AF=0.0706;AFR_AF=0.09;EUR_AF=0.1083;SAS_AF=0.0501;AA=C|||;VT=SNP
11	46893769	rs58389391	T	C	100	PASS	AC=1028;AF=0.205272;AN=5008;NS=2504;DP=18430;EAS_AF=0.5427;AMR_AF=0.2781;AFR_AF=0.0045;EUR_AF=0.1193;SAS_AF=0.1656;AA=T|||;VT=SNP
11	46894122	rs139143529	C	T	100	PASS	AC=17;AF=0.00339457;AN=5008;NS=2504;DP=20545;EAS_AF=0;AMR_AF=0.0072;AFR_AF=0.0008;EUR_AF=0.0089;SAS_AF=0.002;AA=C|||;VT=SNP
11	46895253	rs141085397	G	A	100	PASS	AC=18;AF=0.00359425;AN=5008;NS=2504;DP=20417;EAS_AF=0;AMR_AF=0.0086;AFR_AF=0;EUR_AF=0.0119;SAS_AF=0;AA=G|||;VT=SNP
11	46895378	rs11039014	G	A	100	PASS	AC=3025;AF=0.604034;AN=5008;NS=2504;DP=20017;EAS_AF=0.3889;AMR_AF=0.6542;AFR_AF=0.4902;EUR_AF=0.7843;SAS_AF=0.7587;AA=G|||;VT=SNP
11	46896126	rs72897640	G	T	100	PASS	AC=447;AF=0.0892572;AN=5008;NS=2504;DP=19342;EAS_AF=0.0357;AMR_AF=0.0836;AFR_AF=0.0227;EUR_AF=0.1352;SAS_AF=0.1912;AA=g|||;VT=SNP
11	46896908	rs4752946	G	C	100	PASS	AC=1271;AF=0.253794;AN=5008;NS=2504;DP=20553;EAS_AF=0.6101;AMR_AF=0.2911;AFR_AF=0.1218;EUR_AF=0.1262;SAS_AF=0.1697;AA=G|||;VT=SNP
11	46897253	rs2306032	G	C	100	PASS	AC=2229;AF=0.445088;AN=5008;NS=2504;DP=21216;EAS_AF=0.2917;AMR_AF=0.5663;AFR_AF=0.1256;EUR_AF=0.6769;SAS_AF=0.7106;AA=G|||;VT=SNP
11	46897446	rs2306033	G	A	100	PASS	AC=1098;AF=0.219249;AN=5008;NS=2504;DP=20112;EAS_AF=0.6101;AMR_AF=0.2781;AFR_AF=0.0045;EUR_AF=0.1193;SAS_AF=0.1677;AA=G|||;VT=SNP;EX_TARGET
11	46897787	rs60258676	T	C	100	PASS	AC=1380;AF=0.275559;AN=5008;NS=2504;DP=21041;EAS_AF=0.6101;AMR_AF=0.2911;AFR_AF=0.2042;EUR_AF=0.1262;SAS_AF=0.1697;AA=T|||;VT=SNP
11	46897792	rs7115038	C	G	100	PASS	AC=4318;AF=0.86222;AN=5008;NS=2504;DP=20780;EAS_AF=0.999;AMR_AF=0.9452;AFR_AF=0.6256;EUR_AF=0.9125;SAS_AF=0.9305;AA=C|||;VT=SNP
11	46897865	rs11039015	C	T	100	PASS	AC=4318;AF=0.86222;AN=5008;NS=2504;DP=19961;EAS_AF=0.999;AMR_AF=0.9452;AFR_AF=0.6256;EUR_AF=0.9125;SAS_AF=0.9305;AA=C|||;VT=SNP
11	46897995	rs964551	G	T	100	PASS	AC=2907;AF=0.580471;AN=5008;NS=2504;DP=19154;EAS_AF=0.3889;AMR_AF=0.6542;AFR_AF=0.3979;EUR_AF=0.7863;SAS_AF=0.7607;AA=G|||;VT=SNP;EX_TARGET
11	46898610	rs112168929	A	G	100	PASS	AC=52;AF=0.0103834;AN=5008;NS=2504;DP=23197;EAS_AF=0;AMR_AF=0.0058;AFR_AF=0.0295;EUR_AF=0.007;SAS_AF=0.002;AA=A|||;VT=SNP
11	46898771	rs6485702	T	C	100	PASS	AC=2233;AF=0.445887;AN=5008;NS=2504;DP=20720;EAS_AF=0.2927;AMR_AF=0.572;AFR_AF=0.1256;EUR_AF=0.6769;SAS_AF=0.7096;AA=T|||;VT=SNP;EX_TARGET
11	46899282	rs10742784	G	A	100	PASS	AC=2905;AF=0.580072;AN=5008;NS=2504;DP=16838;EAS_AF=0.3869;AMR_AF=0.6542;AFR_AF=0.3986;EUR_AF=0.7863;SAS_AF=0.7597;AA=G|||;VT=SNP
11	46900280	rs7945548	A	G	100	PASS	AC=637;AF=0.127196;AN=5008;NS=2504;DP=19662;EAS_AF=0.001;AMR_AF=0.0476;AFR_AF=0.3381;EUR_AF=0.0875;SAS_AF=0.0695;AA=A|||;VT=SNP
11	46900659	rs2306028	G	T	100	PASS	AC=1096;AF=0.21885;AN=5008;NS=2504;DP=18977;EAS_AF=0.6121;AMR_AF=0.2723;AFR_AF=0.0045;EUR_AF=0.1193;SAS_AF=0.1677;AA=G|||;VT=SNP;EX_TARGET
11	46901156	rs4752947	A	T	100	PASS	AC=1097;AF=0.21905;AN=5008;NS=2504;DP=20220;EAS_AF=0.6121;AMR_AF=0.2723;AFR_AF=0.0045;EUR_AF=0.1193;SAS_AF=0.1687;AA=A|||;VT=SNP
11	46901574	rs11825434	T	C	100	PASS	AC=636;AF=0.126997;AN=5008;NS=2504;DP=18642;EAS_AF=0.001;AMR_AF=0.0461;AFR_AF=0.3381;EUR_AF=0.0875;SAS_AF=0.0695;AA=T|||;VT=SNP
11	46902395	rs143389897	G	C	100	PASS	AC=11;AF=0.00219649;AN=5008;NS=2504;DP=14280;EAS_AF=0;AMR_AF=0.0043;AFR_AF=0.0008;EUR_AF=0.005;SAS_AF=0.002;AA=G|||;VT=SNP
11	46903223	rs181438771	C	T	100	PASS	AC=11;AF=0.00219649;AN=5008;NS=2504;DP=20669;EAS_AF=0;AMR_AF=0.0043;AFR_AF=0.0008;EUR_AF=0.005;SAS_AF=0.002;AA=C|||;VT=SNP
11	46904323	rs12790110	C	T	100	PASS	AC=37;AF=0.00738818;AN=5008;NS=2504;DP=17851;EAS_AF=0;AMR_AF=0.013;AFR_AF=0.0023;EUR_AF=0.0239;SAS_AF=0.001;AA=C|||;VT=SNP
11	46905318	rs17790156	A	T	100	PASS	AC=421;AF=0.0840655;AN=5008;NS=2504;DP=18674;EAS_AF=0.0962;AMR_AF=0.072;AFR_AF=0.0877;EUR_AF=0.1083;SAS_AF=0.0501;AA=A|||;VT=SNP
11	46905731	rs61898529	G	A	100	PASS	AC=646;AF=0.128994;AN=5008;NS=2504;DP=18679;EAS_AF=0.001;AMR_AF=0.0461;AFR_AF=0.3457;EUR_AF=0.0875;SAS_AF=0.0695;AA=G|||;VT=SNP
11	46905838	rs11039017	A	G	100	PASS	AC=1219;AF=0.243411;AN=5008;NS=2504;DP=17085;EAS_AF=0.623;AMR_AF=0.2781;AFR_AF=0.0847;EUR_AF=0.1203;SAS_AF=0.1687;AA=A|||;VT=SNP
11	46905983	rs10838627	T	C	100	PASS	AC=1108;AF=0.221246;AN=5008;NS=2504;DP=14464;EAS_AF=0.623;AMR_AF=0.2709;AFR_AF=0.0045;EUR_AF=0.1203;SAS_AF=0.1687;AA=T|||;VT=SNP
11	46906009	rs7119247	C	T	100	PASS	AC=3402;AF=0.679313;AN=5008;NS=2504;DP=14329;EAS_AF=0.377;AMR_AF=0.6974;AFR_AF=0.643;EUR_AF=0.8718;SAS_AF=0.8292;AA=C|||;VT=SNP
11	46906231	rs7105172	T	C	100	PASS	AC=761;AF=0.151957;AN=5008;NS=2504;DP=11079;EAS_AF=0.001;AMR_AF=0.0519;AFR_AF=0.4297;EUR_AF=0.0875;SAS_AF=0.0695;AA=T|||;VT=SNP
11	46906706	rs10838628	A	T	100	PASS	AC=1162;AF=0.232029;AN=5008;NS=2504;DP=17156;EAS_AF=0.5833;AMR_AF=0.2594;AFR_AF=0.0847;EUR_AF=0.1173;SAS_AF=0.1677;AA=A|||;VT=SNP
11	46906845	rs10838629	G	A	100	PASS	AC=2611;AF=0.521366;AN=5008;NS=2504;DP=17255;EAS_AF=0.376;AMR_AF=0.6455;AFR_AF=0.1906;EUR_AF=0.7843;SAS_AF=0.7597;AA=G|||;VT=SNP
11	46907085	rs185855455	G	A	100	PASS	AC=34;AF=0.00678914;AN=5008;NS=2504;DP=17732;EAS_AF=0;AMR_AF=0.0072;AFR_AF=0.0015;EUR_AF=0.0189;SAS_AF=0.0082;AA=G|||;VT=SNP
11	46907503	rs112838289	C	T	100	PASS	AC=52;AF=0.0103834;AN=5008;NS=2504;DP=17876;EAS_AF=0;AMR_AF=0.0058;AFR_AF=0.0295;EUR_AF=0.007;SAS_AF=0.002;AA=C|||;VT=SNP
11	46907827	rs2306027	C	T	100	PASS	AC=2613;AF=0.521765;AN=5008;NS=2504;DP=23068;EAS_AF=0.378;AMR_AF=0.6455;AFR_AF=0.1906;EUR_AF=0.7843;SAS_AF=0.7597;AA=C|||;VT=SNP
11	46908250	rs12281784	C	T	100	PASS	AC=645;AF=0.128794;AN=5008;NS=2504;DP=22106;EAS_AF=0.001;AMR_AF=0.0461;AFR_AF=0.3449;EUR_AF=0.0875;SAS_AF=0.0695;AA=C|||;VT=SNP
11	46908721	rs7118170	C	G	100	PASS	AC=2615;AF=0.522165;AN=5008;NS=2504;DP=18804;EAS_AF=0.378;AMR_AF=0.6455;AFR_AF=0.1921;EUR_AF=0.7843;SAS_AF=0.7597;AA=C|||;VT=SNP
11	46908730	rs7118404	G	A	100	PASS	AC=2199;AF=0.439097;AN=5008;NS=2504;DP=19050;EAS_AF=0.2798;AMR_AF=0.5735;AFR_AF=0.1104;EUR_AF=0.675;SAS_AF=0.7096;AA=G|||;VT=SNP
11	46909112	rs11819969	A	C	100	PASS	AC=642;AF=0.128195;AN=5008;NS=2504;DP=18268;EAS_AF=0.001;AMR_AF=0.0461;AFR_AF=0.3427;EUR_AF=0.0875;SAS_AF=0.0695;AA=a|||;VT=SNP
11	46909498	rs75186174	C	T	100	PASS	AC=1217;AF=0.243011;AN=5008;NS=2504;DP=12973;EAS_AF=0.621;AMR_AF=0.2781;AFR_AF=0.0847;EUR_AF=0.1203;SAS_AF=0.1687;AA=c|||;VT=SNP
11	46911457	rs2306035	T	C	100	PASS	AC=2582;AF=0.515575;AN=5008;NS=2504;DP=19150;EAS_AF=0.381;AMR_AF=0.6441;AFR_AF=0.1861;EUR_AF=0.7783;SAS_AF=0.7382;AA=T|||;VT=SNP
11	46911704	rs2306036	C	T	100	PASS	AC=3354;AF=0.669728;AN=5008;NS=2504;DP=18181;EAS_AF=0.379;AMR_AF=0.6945;AFR_AF=0.6278;EUR_AF=0.8648;SAS_AF=0.8078;AA=C|||;VT=SNP
11	46911781	rs2306037	G	C	100	PASS	AC=1251;AF=0.2498;AN=5008;NS=2504;DP=17960;EAS_AF=0.6181;AMR_AF=0.2824;AFR_AF=0.0893;EUR_AF=0.1272;SAS_AF=0.1902;AA=G|||;VT=SNP
11	46914583	rs10838631	T	C	100	PASS	AC=4912;AF=0.980831;AN=5008;NS=2504;DP=16331;EAS_AF=1;AMR_AF=0.9928;AFR_AF=0.938;EUR_AF=0.993;SAS_AF=0.998;AA=C|||;VT=SNP;EX_TARGET
11	46914917	rs3763963	C	G	100	PASS	AC=1656;AF=0.330671;AN=5008;NS=2504;DP=19649;EAS_AF=0.2887;AMR_AF=0.4524;AFR_AF=0.0779;EUR_AF=0.4732;SAS_AF=0.4826;AA=C|||;VT=SNP
11	46915192	rs12294921	G	A	100	PASS	AC=582;AF=0.116214;AN=5008;NS=2504;DP=19636;EAS_AF=0.001;AMR_AF=0.0447;AFR_AF=0.2988;EUR_AF=0.0875;SAS_AF=0.0685;AA=G|||;VT=SNP
11	46915562	rs2867219	C	T	100	PASS	AC=3350;AF=0.66893;AN=5008;NS=2504;DP=19307;EAS_AF=0.378;AMR_AF=0.6916;AFR_AF=0.6271;EUR_AF=0.8648;SAS_AF=0.8078;AA=C|||;VT=SNP
11	46915601	rs2903522	C	T	100	PASS	AC=2561;AF=0.511382;AN=5008;NS=2504;DP=16870;EAS_AF=0.376;AMR_AF=0.6398;AFR_AF=0.1793;EUR_AF=0.7744;SAS_AF=0.7382;AA=C|||;VT=SNP
11	46915993	rs2035068	T	C	100	PASS	AC=2578;AF=0.514776;AN=5008;NS=2504;DP=20285;EAS_AF=0.378;AMR_AF=0.6383;AFR_AF=0.1906;EUR_AF=0.7753;SAS_AF=0.7382;AA=T|||;VT=SNP
11	46916179	rs72897663	T	G	100	PASS	AC=104;AF=0.0207668;AN=5008;NS=2504;DP=19313;EAS_AF=0;AMR_AF=0.0331;AFR_AF=0.003;EUR_AF=0.0686;SAS_AF=0.0082;AA=T|||;VT=SNP;EX_TARGET
11	46916693	rs3751097	C	T	100	PASS	AC=367;AF=0.0732827;AN=5008;NS=2504;DP=16951;EAS_AF=0.0526;AMR_AF=0.072;AFR_AF=0.0832;EUR_AF=0.1083;SAS_AF=0.046;AA=C|||;VT=SNP;EX_TARGET
11	46916891	rs189768863	C	A	100	PASS	AC=11;AF=0.00219649;AN=5008;NS=2504;DP=15576;EAS_AF=0;AMR_AF=0.0043;AFR_AF=0.0008;EUR_AF=0.005;SAS_AF=0.002;AA=C|||;VT=SNP;EX_TARGET
11	46917042	rs113362246	G	C	100	PASS	AC=1140;AF=0.227636;AN=5008;NS=2504;DP=15979;EAS_AF=0.623;AMR_AF=0.2767;AFR_AF=0.0045;EUR_AF=0.1272;SAS_AF=0.1902;AA=G|||;VT=SNP
11	46917501	rs118009068	G	A	100	PASS	AC=53;AF=0.0105831;AN=5008;NS=2504;DP=17573;EAS_AF=0;AMR_AF=0.0086;AFR_AF=0.0015;EUR_AF=0.0199;SAS_AF=0.0256;AA=G|||;VT=SNP;EX_TARGET
11	46917983	rs898604	G	A	100	PASS	AC=3345;AF=0.667931;AN=5008;NS=2504;DP=20059;EAS_AF=0.376;AMR_AF=0.6902;AFR_AF=0.6271;EUR_AF=0.8638;SAS_AF=0.8067;AA=G|||;VT=SNP
11	46919895	rs7112518	C	A	100	PASS	AC=651;AF=0.129992;AN=5008;NS=2504;DP=16031;EAS_AF=0.001;AMR_AF=0.0461;AFR_AF=0.3495;EUR_AF=0.0875;SAS_AF=0.0695;AA=C|||;VT=SNP
11	46921066	rs139371503	C	T	100	PASS	AC=48;AF=0.00958466;AN=5008;NS=2504;DP=21527;EAS_AF=0;AMR_AF=0.0058;AFR_AF=0.0265;EUR_AF=0.007;SAS_AF=0.002;AA=C|||;VT=SNP;EX_TARGET
11	46922133	rs57368576	C	G	100	PASS	AC=657;AF=0.13119;AN=5008;NS=2504;DP=20881;EAS_AF=0.001;AMR_AF=0.0461;AFR_AF=0.3525;EUR_AF=0.0895;SAS_AF=0.0695;AA=C|||;VT=SNP
11	46922489	rs7110643	T	C	100	PASS	AC=4911;AF=0.980631;AN=5008;NS=2504;DP=14356;EAS_AF=1;AMR_AF=0.9928;AFR_AF=0.9372;EUR_AF=0.993;SAS_AF=0.998;AA=C|||;VT=SNP
11	46922499	rs10742785	A	G	100	PASS	AC=4911;AF=0.980631;AN=5008;NS=2504;DP=14758;EAS_AF=1;AMR_AF=0.9928;AFR_AF=0.9372;EUR_AF=0.993;SAS_AF=0.998;AA=G|||;VT=SNP
11	46922596	rs61898531	C	T	100	PASS	AC=172;AF=0.034345;AN=5008;NS=2504;DP=16472;EAS_AF=0.001;AMR_AF=0.0202;AFR_AF=0.0038;EUR_AF=0.0835;SAS_AF=0.0695;AA=C|||;VT=SNP
11	46923107	rs61382645	C	T	100	PASS	AC=584;AF=0.116613;AN=5008;NS=2504;DP=19245;EAS_AF=0.001;AMR_AF=0.0447;AFR_AF=0.2988;EUR_AF=0.0875;SAS_AF=0.0706;AA=C|||;VT=SNP
11	46923168	rs11039024	C	T	100	PASS	AC=1267;AF=0.252995;AN=5008;NS=2504;DP=17858;EAS_AF=0.6379;AMR_AF=0.281;AFR_AF=0.0862;EUR_AF=0.1282;SAS_AF=0.1902;AA=C|||;VT=SNP
11	46924174	rs12807111	T	A	100	PASS	AC=2574;AF=0.513978;AN=5008;NS=2504;DP=18490;EAS_AF=0.3661;AMR_AF=0.6427;AFR_AF=0.1921;EUR_AF=0.7763;SAS_AF=0.7403;AA=T|||;VT=SNP
11	46926246	rs7930852	A	G	100	PASS	AC=4910;AF=0.980431;AN=5008;NS=2504;DP=18569;EAS_AF=1;AMR_AF=0.9928;AFR_AF=0.9365;EUR_AF=0.993;SAS_AF=0.998;AA=a|||;VT=SNP
11	46926438	rs7930991	A	G	100	PASS	AC=4910;AF=0.980431;AN=5008;NS=2504;DP=17464;EAS_AF=1;AMR_AF=0.9928;AFR_AF=0.9365;EUR_AF=0.993;SAS_AF=0.998;AA=G|||;VT=SNP
11	46927532	rs7123634	C	G	100	PASS	AC=4910;AF=0.980431;AN=5008;NS=2504;DP=18184;EAS_AF=1;AMR_AF=0.9928;AFR_AF=0.9365;EUR_AF=0.993;SAS_AF=0.998;AA=G|||;VT=SNP
11	46927877	rs6485706	C	T	100	PASS	AC=936;AF=0.186901;AN=5008;NS=2504;DP=17800;EAS_AF=0.001;AMR_AF=0.0605;AFR_AF=0.5552;EUR_AF=0.0905;SAS_AF=0.0695;AA=C|||;VT=SNP
11	46928336	rs116855242	G	A	100	PASS	AC=58;AF=0.0115815;AN=5008;NS=2504;DP=17153;EAS_AF=0.001;AMR_AF=0.0072;AFR_AF=0.0008;EUR_AF=0.0298;SAS_AF=0.0215;AA=G|||;VT=SNP
11	46928455	rs7128102	G	A	100	PASS	AC=685;AF=0.136781;AN=5008;NS=2504;DP=18498;EAS_AF=0.001;AMR_AF=0.0504;AFR_AF=0.3729;EUR_AF=0.0875;SAS_AF=0.0695;AA=G|||;VT=SNP
11	46929295	rs112442973	G	T	100	PASS	AC=33;AF=0.00658946;AN=5008;NS=2504;DP=19134;EAS_AF=0;AMR_AF=0.0202;AFR_AF=0;EUR_AF=0.0159;SAS_AF=0.0031;AA=G|||;VT=SNP
11	46929777	rs7102325	G	A	100	PASS	AC=935;AF=0.186701;AN=5008;NS=2504;DP=16581;EAS_AF=0.001;AMR_AF=0.0605;AFR_AF=0.556;EUR_AF=0.0885;SAS_AF=0.0695;AA=G|||;VT=SNP
11	46929954	rs10838634	A	G	100	PASS	AC=3976;AF=0.79393;AN=5008;NS=2504;DP=19292;EAS_AF=0.999;AMR_AF=0.9323;AFR_AF=0.3812;EUR_AF=0.9046;SAS_AF=0.9284;AA=A|||;VT=SNP
11	46931941	rs11606992	A	T	100	PASS	AC=1178;AF=0.235224;AN=5008;NS=2504;DP=19624;EAS_AF=0.6637;AMR_AF=0.2752;AFR_AF=0.0045;EUR_AF=0.1282;SAS_AF=0.1871;AA=A|||;VT=SNP
11	46932320	rs35959877	G	A	100	PASS	AC=87;AF=0.0173722;AN=5008;NS=2504;DP=17212;EAS_AF=0;AMR_AF=0.0317;AFR_AF=0.0023;EUR_AF=0.0537;SAS_AF=0.0082;AA=G|||;VT=SNP
11	46932624	rs898603	C	T	100	PASS	AC=4911;AF=0.980631;AN=5008;NS=2504;DP=20735;EAS_AF=1;AMR_AF=0.9928;AFR_AF=0.9372;EUR_AF=0.993;SAS_AF=0.998;AA=T|||;VT=SNP
11	46933049	rs140863102	C	G	100	PASS	AC=11;AF=0.00219649;AN=5008;NS=2504;DP=17335;EAS_AF=0;AMR_AF=0.0043;AFR_AF=0.0008;EUR_AF=0.005;SAS_AF=0.002;AA=C|||;VT=SNP
11	46933159	rs2054307	A	G	100	PASS	AC=4890;AF=0.976438;AN=5008;NS=2504;DP=14291;EAS_AF=0.999;AMR_AF=0.9928;AFR_AF=0.9289;EUR_AF=0.9891;SAS_AF=0.9928;AA=G|||;VT=SNP
11	46933311	rs191945075	G	A	100	PASS	AC=19;AF=0.00379393;AN=5008;NS=2504;DP=17471;EAS_AF=0;AMR_AF=0.0159;AFR_AF=0;EUR_AF=0.008;SAS_AF=0;AA=G|||;VT=SNP
11	46934260	rs79920646	C	G	100	PASS	AC=357;AF=0.0712859;AN=5008;NS=2504;DP=18880;EAS_AF=0.005;AMR_AF=0.1297;AFR_AF=0.0045;EUR_AF=0.1233;SAS_AF=0.135;AA=C|||;VT=SNP
11	46934309	rs6485709	T	C	100	PASS	AC=4911;AF=0.980631;AN=5008;NS=2504;DP=19191;EAS_AF=1;AMR_AF=0.9928;AFR_AF=0.9372;EUR_AF=0.993;SAS_AF=0.998;AA=C|||;VT=SNP
11	46934369	rs7120113	C	T	100	PASS	AC=936;AF=0.186901;AN=5008;NS=2504;DP=18949;EAS_AF=0.001;AMR_AF=0.0605;AFR_AF=0.5552;EUR_AF=0.0905;SAS_AF=0.0695;AA=C|||;VT=SNP
11	46934595	rs6485710	A	T	100	PASS	AC=4910;AF=0.980431;AN=5008;NS=2504;DP=17947;EAS_AF=1;AMR_AF=0.9928;AFR_AF=0.9365;EUR_AF=0.993;SAS_AF=0.998;AA=T|||;VT=SNP
11	46935185	rs9667108	G	C	100	PASS	AC=937;AF=0.187101;AN=5008;NS=2504;DP=17709;EAS_AF=0.001;AMR_AF=0.0605;AFR_AF=0.556;EUR_AF=0.0905;SAS_AF=0.0695;AA=G|||;VT=SNP
11	46937611	rs59613483	T	C	100	PASS	AC=282;AF=0.0563099;AN=5008;NS=2504;DP=19974;EAS_AF=0.0526;AMR_AF=0.0677;AFR_AF=0.0287;EUR_AF=0.0994;SAS_AF=0.045;AA=T|||;VT=SNP
11	46939027	rs7940441	G	A	100	PASS	AC=2538;AF=0.506789;AN=5008;NS=2504;DP=13850;EAS_AF=0.3393;AMR_AF=0.6369;AFR_AF=0.1891;EUR_AF=0.7793;SAS_AF=0.7362;AA=G|||;VT=SNP
11	46942241	rs140745184	C	T	100	PASS	AC=34;AF=0.00678914;AN=5008;NS=2504;DP=20210;EAS_AF=0;AMR_AF=0.0173;AFR_AF=0.0008;EUR_AF=0.0209;SAS_AF=0;AA=C|||;VT=SNP
11	46944196	rs11039028	G	A	100	PASS	AC=1574;AF=0.314297;AN=5008;NS=2504;DP=17061;EAS_AF=0.6687;AMR_AF=0.3055;AFR_AF=0.1619;EUR_AF=0.2217;SAS_AF=0.2566;AA=G|||;VT=SNP
11	46945227	rs10838635	G	A	100	PASS	AC=2472;AF=0.49361;AN=5008;NS=2504;DP=17701;EAS_AF=0.3313;AMR_AF=0.6354;AFR_AF=0.149;EUR_AF=0.7714;SAS_AF=0.7403;AA=G|||;VT=SNP
11	46945719	rs146409168	A	G	100	PASS	AC=30;AF=0.00599042;AN=5008;NS=2504;DP=15510;EAS_AF=0;AMR_AF=0.0086;AFR_AF=0.0015;EUR_AF=0.0159;SAS_AF=0.0061;AA=A|||;VT=SNP
11	46947366	rs17787912	A	G	100	PASS	AC=379;AF=0.0756789;AN=5008;NS=2504;DP=17806;EAS_AF=0;AMR_AF=0.1441;AFR_AF=0.0106;EUR_AF=0.2306;SAS_AF=0.0337;AA=A|||;VT=SNP
11	46947837	rs141935404	C	T	100	PASS	AC=346;AF=0.0690895;AN=5008;NS=2504;DP=14338;EAS_AF=0.0516;AMR_AF=0.072;AFR_AF=0.0794;EUR_AF=0.0964;SAS_AF=0.0429;AA=C|||;VT=SNP
11	46949256	rs61898535	A	G	100	PASS	AC=41;AF=0.0081869;AN=5008;NS=2504;DP=20084;EAS_AF=0;AMR_AF=0.0029;AFR_AF=0.0008;EUR_AF=0.0338;SAS_AF=0.0041;AA=A|||;VT=SNP
11	46949601	rs78744550	T	C	100	PASS	AC=1197;AF=0.239018;AN=5008;NS=2504;DP=19486;EAS_AF=0.6677;AMR_AF=0.2767;AFR_AF=0.0038;EUR_AF=0.1342;SAS_AF=0.1963;AA=T|||;VT=SNP
11	46950131	rs184361021	G	A	100	PASS	AC=32;AF=0.00638978;AN=5008;NS=2504;DP=19033;EAS_AF=0;AMR_AF=0.013;AFR_AF=0.0015;EUR_AF=0.0209;SAS_AF=0;AA=G|||;VT=SNP
11	46952189	rs1460827	G	C	100	PASS	AC=782;AF=0.15615;AN=5008;NS=2504;DP=16685;EAS_AF=0.0645;AMR_AF=0.1282;AFR_AF=0.0166;EUR_AF=0.2505;SAS_AF=0.362;AA=G|||;VT=SNP
11	46952774	rs7946739	G	A	100	PASS	AC=2474;AF=0.49401;AN=5008;NS=2504;DP=16999;EAS_AF=0.3313;AMR_AF=0.6354;AFR_AF=0.149;EUR_AF=0.7734;SAS_AF=0.7403;AA=G|||;VT=SNP
11	46953154	rs34340483	T	G	100	PASS	AC=2479;AF=0.495008;AN=5008;NS=2504;DP=15837;EAS_AF=0.3313;AMR_AF=0.6412;AFR_AF=0.149;EUR_AF=0.7734;SAS_AF=0.7413;AA=T|||;VT=SNP
11	46953342	rs139193892	C	T	100	PASS	AC=41;AF=0.0081869;AN=5008;NS=2504;DP=16392;EAS_AF=0.001;AMR_AF=0.0072;AFR_AF=0;EUR_AF=0.0278;SAS_AF=0.0072;AA=C|||;VT=SNP
11	46956437	rs187701156	C	T	100	PASS	AC=32;AF=0.00638978;AN=5008;NS=2504;DP=14467;EAS_AF=0;AMR_AF=0.0159;AFR_AF=0.0008;EUR_AF=0.0199;SAS_AF=0;AA=C|||;VT=SNP
11	46957428	rs141996373	T	C	100	PASS	AC=14;AF=0.00279553;AN=5008;NS=2504;DP=18333;EAS_AF=0;AMR_AF=0.0043;AFR_AF=0.0023;EUR_AF=0.007;SAS_AF=0.001;AA=T|||;VT=SNP
11	46957630	rs183974855	A	G	100	PASS	AC=11;AF=0.00219649;AN=5008;NS=2504;DP=15996;EAS_AF=0;AMR_AF=0.0029;AFR_AF=0.0008;EUR_AF=0.007;SAS_AF=0.001;AA=A|||;VT=SNP
11	46957808	rs7945558	G	A	100	PASS	AC=2473;AF=0.49381;AN=5008;NS=2504;DP=18153;EAS_AF=0.3313;AMR_AF=0.6354;AFR_AF=0.149;EUR_AF=0.7734;SAS_AF=0.7393;AA=G|||;VT=SNP
11	46958250	rs77436432	G	A	100	PASS	AC=66;AF=0.0131789;AN=5008;NS=2504;DP=14031;EAS_AF=0;AMR_AF=0.0245;AFR_AF=0.0015;EUR_AF=0.0437;SAS_AF=0.0031;AA=G|||;VT=SNP
11	46958299	rs17787930	G	T	100	PASS	AC=170;AF=0.0339457;AN=5008;NS=2504;DP=13272;EAS_AF=0.001;AMR_AF=0.0231;AFR_AF=0.0038;EUR_AF=0.0855;SAS_AF=0.0634;AA=G|||;VT=SNP
11	46958698	rs11600292	T	C	100	PASS	AC=1553;AF=0.310104;AN=5008;NS=2504;DP=16660;EAS_AF=0.6687;AMR_AF=0.3141;AFR_AF=0.1399;EUR_AF=0.2207;SAS_AF=0.2597;AA=T|||;VT=SNP
11	46960562	rs145125576	A	C	100	PASS	AC=42;AF=0.00838658;AN=5008;NS=2504;DP=17414;EAS_AF=0;AMR_AF=0.0043;AFR_AF=0.0008;EUR_AF=0.0338;SAS_AF=0.0041;AA=A|||;VT=SNP
11	46961227	rs11039031	G	A	100	PASS	AC=2590;AF=0.517173;AN=5008;NS=2504;DP=13696;EAS_AF=0.3333;AMR_AF=0.6383;AFR_AF=0.2474;EUR_AF=0.7753;SAS_AF=0.7198;AA=A|||;VT=SNP
11	46962451	rs4581406	T	C	100	PASS	AC=1373;AF=0.274161;AN=5008;NS=2504;DP=20037;EAS_AF=0.6687;AMR_AF=0.3012;AFR_AF=0.0113;EUR_AF=0.2197;SAS_AF=0.2597;AA=T|||;VT=SNP
11	46965526	rs11039033	C	T	100	PASS	AC=2475;AF=0.494209;AN=5008;NS=2504;DP=18359;EAS_AF=0.3313;AMR_AF=0.6369;AFR_AF=0.149;EUR_AF=0.7734;SAS_AF=0.7403;AA=C|||;VT=SNP
11	46965730	rs11602250	G	A	100	PASS	AC=1554;AF=0.310304;AN=5008;NS=2504;DP=16895;EAS_AF=0.6687;AMR_AF=0.3141;AFR_AF=0.1407;EUR_AF=0.2207;SAS_AF=0.2597;AA=G|||;VT=SNP
11	46966633	rs61899280	T	C	100	PASS	AC=105;AF=0.0209665;AN=5008;NS=2504;DP=19388;EAS_AF=0.001;AMR_AF=0.0144;AFR_AF=0.003;EUR_AF=0.0656;SAS_AF=0.0245;AA=T|||;VT=SNP
11	46966808	rs2903517	G	A	100	PASS	AC=488;AF=0.0974441;AN=5008;NS=2504;DP=17907;EAS_AF=0.0188;AMR_AF=0.1023;AFR_AF=0.0113;EUR_AF=0.175;SAS_AF=0.2117;AA=G|||;VT=SNP
11	46966904	rs11608083	G	A	100	PASS	AC=1554;AF=0.310304;AN=5008;NS=2504;DP=15628;EAS_AF=0.6687;AMR_AF=0.3141;AFR_AF=0.1407;EUR_AF=0.2207;SAS_AF=0.2597;AA=G|||;VT=SNP
11	46966963	rs189472458	C	T	100	PASS	AC=33;AF=0.00658946;AN=5008;NS=2504;DP=14622;EAS_AF=0;AMR_AF=0.0159;AFR_AF=0.0008;EUR_AF=0.0199;SAS_AF=0.001;AA=C|||;VT=SNP
11	46967081	rs192215277	G	T	100	PASS	AC=23;AF=0.00459265;AN=5008;NS=2504;DP=14449;EAS_AF=0;AMR_AF=0.0115;AFR_AF=0;EUR_AF=0.0149;SAS_AF=0;AA=G|||;VT=SNP
11	46967415	rs11039035	T	G	100	PASS	AC=1196;AF=0.238818;AN=5008;NS=2504;DP=15345;EAS_AF=0.6677;AMR_AF=0.2767;AFR_AF=0.0038;EUR_AF=0.1332;SAS_AF=0.1963;AA=T|||;VT=SNP
11	46969281	rs17790204	C	G	100	PASS	AC=1195;AF=0.238618;AN=5008;NS=2504;DP=17312;EAS_AF=0.6677;AMR_AF=0.2767;AFR_AF=0.0038;EUR_AF=0.1322;SAS_AF=0.1963;AA=C|||;VT=SNP
11	46969899	rs117343218	G	A	100	PASS	AC=19;AF=0.00379393;AN=5008;NS=2504;DP=21921;EAS_AF=0.001;AMR_AF=0.0058;AFR_AF=0.0008;EUR_AF=0.0129;SAS_AF=0;AA=G|||;VT=SNP
11	46970431	rs75707618	A	G	100	PASS	AC=26;AF=0.00519169;AN=5008;NS=2504;DP=21120;EAS_AF=0;AMR_AF=0.0101;AFR_AF=0;EUR_AF=0.0169;SAS_AF=0.002;AA=A|||;VT=SNP
11	46971440	rs187847597	T	G	100	PASS	AC=25;AF=0.00499201;AN=5008;NS=2504;DP=15131;EAS_AF=0;AMR_AF=0.0101;AFR_AF=0;EUR_AF=0.0169;SAS_AF=0.001;AA=T|||;VT=SNP
11	46971539	rs7938169	T	C	100	PASS	AC=2476;AF=0.494409;AN=5008;NS=2504;DP=16272;EAS_AF=0.3313;AMR_AF=0.6369;AFR_AF=0.149;EUR_AF=0.7744;SAS_AF=0.7403;AA=T|||;VT=SNP
11	46975125	rs6485715	T	C	100	PASS	AC=2476;AF=0.494409;AN=5008;NS=2504;DP=17339;EAS_AF=0.3313;AMR_AF=0.6369;AFR_AF=0.149;EUR_AF=0.7744;SAS_AF=0.7403;AA=T|||;VT=SNP
11	46976025	rs113036140	T	C	100	PASS	AC=34;AF=0.00678914;AN=5008;NS=2504;DP=14800;EAS_AF=0;AMR_AF=0.0216;AFR_AF=0;EUR_AF=0.0159;SAS_AF=0.0031;AA=C|||;VT=SNP
11	46976116	rs7939786	A	G	100	PASS	AC=2475;AF=0.494209;AN=5008;NS=2504;DP=13193;EAS_AF=0.3313;AMR_AF=0.6369;AFR_AF=0.149;EUR_AF=0.7734;SAS_AF=0.7403;AA=A|||;VT=SNP
11	46976941	rs9795051	G	A	100	PASS	AC=3637;AF=0.726238;AN=5008;NS=2504;DP=12264;EAS_AF=0.3313;AMR_AF=0.7003;AFR_AF=0.9887;EUR_AF=0.7813;SAS_AF=0.7403;AA=A|||;VT=SNP
11	46977160	rs71474196	C	T	100	PASS	AC=180;AF=0.0359425;AN=5008;NS=2504;DP=13542;EAS_AF=0.0079;AMR_AF=0.062;AFR_AF=0.0061;EUR_AF=0.1004;SAS_AF=0.0204;AA=C|||;VT=SNP
11	46977408	rs61899282	C	T	100	PASS	AC=169;AF=0.033746;AN=5008;NS=2504;DP=10931;EAS_AF=0.001;AMR_AF=0.0231;AFR_AF=0.0038;EUR_AF=0.0845;SAS_AF=0.0634;AA=C|||;VT=SNP
11	46977922	rs183987623	A	G	100	PASS	AC=51;AF=0.0101837;AN=5008;NS=2504;DP=16846;EAS_AF=0;AMR_AF=0.0086;AFR_AF=0.0008;EUR_AF=0.0199;SAS_AF=0.0245;AA=A|||;VT=SNP
11	46978698	rs4752815	G	A	100	PASS	AC=3458;AF=0.690495;AN=5008;NS=2504;DP=15076;EAS_AF=0.3313;AMR_AF=0.6859;AFR_AF=0.8623;EUR_AF=0.7793;SAS_AF=0.7403;AA=A|||;VT=SNP
11	46979023	rs4752816	A	G	100	PASS	AC=3448;AF=0.688498;AN=5008;NS=2504;DP=18760;EAS_AF=0.3313;AMR_AF=0.6859;AFR_AF=0.854;EUR_AF=0.7803;SAS_AF=0.7403;AA=G|||;VT=SNP
11	46979694	rs117128752	G	C	100	PASS	AC=41;AF=0.0081869;AN=5008;NS=2504;DP=15270;EAS_AF=0;AMR_AF=0.0029;AFR_AF=0.0008;EUR_AF=0.0338;SAS_AF=0.0041;AA=G|||;VT=SNP
11	46981646	rs6485716	A	G	100	PASS	AC=3806;AF=0.759984;AN=5008;NS=2504;DP=18193;EAS_AF=0.3323;AMR_AF=0.7233;AFR_AF=0.9924;EUR_AF=0.8658;SAS_AF=0.8037;AA=G|||;VT=SNP
11	46982163	rs118016470	A	G	100	PASS	AC=169;AF=0.033746;AN=5008;NS=2504;DP=17510;EAS_AF=0.001;AMR_AF=0.0231;AFR_AF=0.0038;EUR_AF=0.0845;SAS_AF=0.0634;AA=A|||;VT=SNP
11	46982275	rs7929688	T	C	100	PASS	AC=3456;AF=0.690096;AN=5008;NS=2504;DP=14944;EAS_AF=0.3313;AMR_AF=0.6859;AFR_AF=0.8601;EUR_AF=0.7803;SAS_AF=0.7403;AA=T|||;VT=SNP
11	46982481	rs10769225	G	A	100	PASS	AC=3456;AF=0.690096;AN=5008;NS=2504;DP=20340;EAS_AF=0.3313;AMR_AF=0.6859;AFR_AF=0.8601;EUR_AF=0.7803;SAS_AF=0.7403;AA=A|||;VT=SNP
11	46982516	rs146146113	C	T	100	PASS	AC=102;AF=0.0203674;AN=5008;NS=2504;DP=19582;EAS_AF=0.001;AMR_AF=0.0101;AFR_AF=0;EUR_AF=0.0328;SAS_AF=0.0624;AA=C|||;VT=SNP
11	46983238	rs61899283	A	G	100	PASS	AC=170;AF=0.0339457;AN=5008;NS=2504;DP=16804;EAS_AF=0.001;AMR_AF=0.0231;AFR_AF=0.0045;EUR_AF=0.0845;SAS_AF=0.0634;AA=A|||;VT=SNP
11	46984629	rs10838640	C	T	100	PASS	AC=2474;AF=0.49401;AN=5008;NS=2504;DP=20325;EAS_AF=0.3313;AMR_AF=0.6369;AFR_AF=0.1483;EUR_AF=0.7734;SAS_AF=0.7403;AA=C|||;VT=SNP
11	46984803	rs10769226	A	G	100	PASS	AC=3581;AF=0.715056;AN=5008;NS=2504;DP=16858;EAS_AF=0.3313;AMR_AF=0.6902;AFR_AF=0.9531;EUR_AF=0.7793;SAS_AF=0.7403;AA=G|||;VT=SNP
11	46985275	rs72899618	G	C	100	PASS	AC=31;AF=0.0061901;AN=5008;NS=2504;DP=13522;EAS_AF=0;AMR_AF=0.0144;AFR_AF=0.0008;EUR_AF=0.0199;SAS_AF=0;AA=G|||;VT=SNP
11	46986975	rs61899284	C	T	100	PASS	AC=347;AF=0.0692891;AN=5008;NS=2504;DP=13335;EAS_AF=0.0506;AMR_AF=0.0735;AFR_AF=0.0779;EUR_AF=0.0984;SAS_AF=0.044;AA=C|||;VT=SNP
11	46987701	rs7123632	C	G	100	PASS	AC=2478;AF=0.494808;AN=5008;NS=2504;DP=18373;EAS_AF=0.3333;AMR_AF=0.6369;AFR_AF=0.149;EUR_AF=0.7744;SAS_AF=0.7403;AA=C|||;VT=SNP
11	46987704	rs7123635	C	T	100	PASS	AC=1371;AF=0.273762;AN=5008;NS=2504;DP=18279;EAS_AF=0.2163;AMR_AF=0.4395;AFR_AF=0.0545;EUR_AF=0.4483;SAS_AF=0.3323;AA=C|||;VT=SNP
11	46988983	rs7128193	A	C	100	PASS	AC=2484;AF=0.496006;AN=5008;NS=2504;DP=15948;EAS_AF=0.3403;AMR_AF=0.6354;AFR_AF=0.149;EUR_AF=0.7744;SAS_AF=0.7403;AA=A|||;VT=SNP
11	46990462	rs76716952	A	T	100	PASS	AC=347;AF=0.0692891;AN=5008;NS=2504;DP=15923;EAS_AF=0.0506;AMR_AF=0.072;AFR_AF=0.0787;EUR_AF=0.0984;SAS_AF=0.044;AA=A|||;VT=SNP
11	46990587	rs4394802	C	T	100	PASS	AC=2479;AF=0.495008;AN=5008;NS=2504;DP=16675;EAS_AF=0.3343;AMR_AF=0.6369;AFR_AF=0.149;EUR_AF=0.7744;SAS_AF=0.7403;AA=C|||;VT=SNP
11	46990625	rs190846394	A	C	100	PASS	AC=15;AF=0.00299521;AN=5008;NS=2504;DP=15355;EAS_AF=0;AMR_AF=0.0058;AFR_AF=0.0008;EUR_AF=0.008;SAS_AF=0.002;AA=A|||;VT=SNP
11	46990680	rs150245995	A	T	100	PASS	AC=15;AF=0.00299521;AN=5008;NS=2504;DP=14701;EAS_AF=0;AMR_AF=0.0029;AFR_AF=0;EUR_AF=0.0089;SAS_AF=0.0041;AA=a|||;VT=SNP
11	46990695	rs11039045	C	A	100	PASS	AC=236;AF=0.0471246;AN=5008;NS=2504;DP=14942;EAS_AF=0.0476;AMR_AF=0.0072;AFR_AF=0.0008;EUR_AF=0.0338;SAS_AF=0.1513;AA=C|||;VT=SNP
11	46991207	rs117308482	G	A	100	PASS	AC=66;AF=0.0131789;AN=5008;NS=2504;DP=20193;EAS_AF=0;AMR_AF=0.0245;AFR_AF=0.0015;EUR_AF=0.0437;SAS_AF=0.0031;AA=G|||;VT=SNP
11	46991808	rs112192770	C	T	100	PASS	AC=90;AF=0.0179712;AN=5008;NS=2504;DP=9167;EAS_AF=0;AMR_AF=0.0187;AFR_AF=0.0045;EUR_AF=0.0517;SAS_AF=0.0194;AA=C|||;VT=SNP
11	46994279	rs117086725	C	A	100	PASS	AC=18;AF=0.00359425;AN=5008;NS=2504;DP=19393;EAS_AF=0;AMR_AF=0.0058;AFR_AF=0.0008;EUR_AF=0.0129;SAS_AF=0;AA=C|||;VT=SNP
11	46996144	rs61899285	C	T	100	PASS	AC=347;AF=0.0692891;AN=5008;NS=2504;DP=15428;EAS_AF=0.0506;AMR_AF=0.072;AFR_AF=0.0787;EUR_AF=0.0984;SAS_AF=0.044;AA=C|||;VT=SNP
11	46998512	rs4548577	T	C	100	PASS	AC=3582;AF=0.715256;AN=5008;NS=2504;DP=21239;EAS_AF=0.3313;AMR_AF=0.6931;AFR_AF=0.9516;EUR_AF=0.7803;SAS_AF=0.7403;AA=C|||;VT=SNP
11	46998915	rs11039049	T	C	100	PASS	AC=229;AF=0.0457268;AN=5008;NS=2504;DP=19372;EAS_AF=0.0476;AMR_AF=0.0072;AFR_AF=0.0008;EUR_AF=0.0298;SAS_AF=0.1483;AA=T|||;VT=SNP
11	46998947	rs4752817	T	A	100	PASS	AC=762;AF=0.152157;AN=5008;NS=2504;DP=19812;EAS_AF=0.0665;AMR_AF=0.1254;AFR_AF=0.0159;EUR_AF=0.2296;SAS_AF=0.364;AA=T|||;VT=SNP
11	47001211	rs7126981	C	T	100	PASS	AC=1293;AF=0.258187;AN=5008;NS=2504;DP=16036;EAS_AF=0.2143;AMR_AF=0.4366;AFR_AF=0.0227;EUR_AF=0.4225;SAS_AF=0.3262;AA=C|||;VT=SNP
11	47001908	rs7130812	C	G	100	PASS	AC=1844;AF=0.368211;AN=5008;NS=2504;DP=19728;EAS_AF=0.2649;AMR_AF=0.5187;AFR_AF=0.2277;EUR_AF=0.5467;SAS_AF=0.3742;AA=C|||;VT=SNP
11	47002005	rs7130947	C	A	100	PASS	AC=2475;AF=0.494209;AN=5008;NS=2504;DP=18586;EAS_AF=0.3313;AMR_AF=0.6369;AFR_AF=0.149;EUR_AF=0.7734;SAS_AF=0.7403;AA=C|||;VT=SNP
11	47002614	rs10769227	A	T	100	PASS	AC=3454;AF=0.689696;AN=5008;NS=2504;DP=18286;EAS_AF=0.3313;AMR_AF=0.6859;AFR_AF=0.8593;EUR_AF=0.7793;SAS_AF=0.7403;AA=T|||;VT=SNP
11	47003304	rs10838641	G	A	100	PASS	AC=2478;AF=0.494808;AN=5008;NS=2504;DP=16435;EAS_AF=0.3313;AMR_AF=0.6369;AFR_AF=0.1505;EUR_AF=0.7734;SAS_AF=0.7413;AA=G|||;VT=SNP
11	47003317	rs10769228	T	A	100	PASS	AC=3455;AF=0.689896;AN=5008;NS=2504;DP=16619;EAS_AF=0.3313;AMR_AF=0.6859;AFR_AF=0.8593;EUR_AF=0.7793;SAS_AF=0.7413;AA=A|||;VT=SNP
11	47008125	rs61142746	C	T	100	PASS	AC=348;AF=0.0694888;AN=5008;NS=2504;DP=15654;EAS_AF=0.0496;AMR_AF=0.072;AFR_AF=0.0794;EUR_AF=0.0984;SAS_AF=0.045;AA=C|||;VT=SNP
11	47008379	rs7935346	A	G	100	PASS	AC=2602;AF=0.519569;AN=5008;NS=2504;DP=21780;EAS_AF=0.3304;AMR_AF=0.6412;AFR_AF=0.2413;EUR_AF=0.7753;SAS_AF=0.7413;AA=A|||;VT=SNP
11	47010491	rs112181005	G	A	100	PASS	AC=370;AF=0.0738818;AN=5008;NS=2504;DP=16173;EAS_AF=0.005;AMR_AF=0.1239;AFR_AF=0.003;EUR_AF=0.1312;SAS_AF=0.1462;AA=G|||;VT=SNP
11	47011429	rs4528282	A	G	100	PASS	AC=3574;AF=0.713658;AN=5008;NS=2504;DP=21966;EAS_AF=0.3313;AMR_AF=0.6902;AFR_AF=0.9455;EUR_AF=0.7813;SAS_AF=0.7413;AA=G|||;VT=SNP
11	47013441	rs7107703	G	A	100	PASS	AC=169;AF=0.033746;AN=5008;NS=2504;DP=13800;EAS_AF=0.001;AMR_AF=0.0231;AFR_AF=0.0038;EUR_AF=0.0845;SAS_AF=0.0634;AA=G|||;VT=SNP
11	47013473	rs4752951	C	G	100	PASS	AC=3584;AF=0.715655;AN=5008;NS=2504;DP=13721;EAS_AF=0.3304;AMR_AF=0.6902;AFR_AF=0.9539;EUR_AF=0.7813;SAS_AF=0.7413;AA=G|||;VT=SNP
11	47013480	rs10838642	C	T	100	PASS	AC=1335;AF=0.266573;AN=5008;NS=2504;DP=13489;EAS_AF=0.2143;AMR_AF=0.4352;AFR_AF=0.0545;EUR_AF=0.4235;SAS_AF=0.3262;AA=C|||;VT=SNP
11	47013853	rs187517977	A	C	100	PASS	AC=20;AF=0.00399361;AN=5008;NS=2504;DP=14822;EAS_AF=0;AMR_AF=0.0029;AFR_AF=0;EUR_AF=0.0099;SAS_AF=0.0082;AA=A|||;VT=SNP
11	47013855	rs192052493	A	T	100	PASS	AC=20;AF=0.00399361;AN=5008;NS=2504;DP=14855;EAS_AF=0;AMR_AF=0.0029;AFR_AF=0;EUR_AF=0.0099;SAS_AF=0.0082;AA=A|||;VT=SNP
11	47014180	rs147917183	G	A	100	PASS	AC=28;AF=0.00559105;AN=5008;NS=2504;DP=21596;EAS_AF=0;AMR_AF=0.0115;AFR_AF=0.0015;EUR_AF=0.0179;SAS_AF=0;AA=G|||;VT=SNP
11	47014216	rs184341224	C	T	100	PASS	AC=33;AF=0.00658946;AN=5008;NS=2504;DP=23386;EAS_AF=0;AMR_AF=0.0159;AFR_AF=0.0015;EUR_AF=0.0199;SAS_AF=0;AA=C|||;VT=SNP
11	47015296	rs11039057	G	T	100	PASS	AC=2477;AF=0.494609;AN=5008;NS=2504;DP=20735;EAS_AF=0.3313;AMR_AF=0.6369;AFR_AF=0.1498;EUR_AF=0.7734;SAS_AF=0.7413;AA=G|||;VT=SNP
11	47017157	rs138872528	C	T	100	PASS	AC=36;AF=0.0071885;AN=5008;NS=2504;DP=22546;EAS_AF=0;AMR_AF=0.0058;AFR_AF=0;EUR_AF=0.0298;SAS_AF=0.002;AA=C|||;VT=SNP
11	47018502	rs9919642	C	T	100	PASS	AC=1335;AF=0.266573;AN=5008;NS=2504;DP=18664;EAS_AF=0.2143;AMR_AF=0.4352;AFR_AF=0.0537;EUR_AF=0.4245;SAS_AF=0.3262;AA=T|||;VT=SNP
11	47019777	rs7111270	G	C	100	PASS	AC=3584;AF=0.715655;AN=5008;NS=2504;DP=19255;EAS_AF=0.3304;AMR_AF=0.6902;AFR_AF=0.9539;EUR_AF=0.7813;SAS_AF=0.7413;AA=C|||;VT=SNP
11	47020899	rs36021853	G	A	100	PASS	AC=39;AF=0.00778754;AN=5008;NS=2504;DP=13995;EAS_AF=0;AMR_AF=0.0144;AFR_AF=0.0023;EUR_AF=0.0249;SAS_AF=0.001;AA=G|||;VT=SNP
11	47022454	rs76356713	G	A	100	PASS	AC=38;AF=0.00758786;AN=5008;NS=2504;DP=21017;EAS_AF=0;AMR_AF=0.0187;AFR_AF=0.0008;EUR_AF=0.0239;SAS_AF=0;AA=G|||;VT=SNP
11	47023697	rs72899647	C	T	100	PASS	AC=31;AF=0.0061901;AN=5008;NS=2504;DP=18612;EAS_AF=0;AMR_AF=0.0159;AFR_AF=0.0008;EUR_AF=0.0189;SAS_AF=0;AA=c|||;VT=SNP
11	47024533	rs35705366	T	A	100	PASS	AC=106;AF=0.0211661;AN=5008;NS=2504;DP=17477;EAS_AF=0;AMR_AF=0.0389;AFR_AF=0.0053;EUR_AF=0.0656;SAS_AF=0.0061;AA=T|||;VT=SNP
11	47028169	rs71474198	T	C	100	PASS	AC=106;AF=0.0211661;AN=5008;NS=2504;DP=12550;EAS_AF=0;AMR_AF=0.0389;AFR_AF=0.0053;EUR_AF=0.0656;SAS_AF=0.0061;AA=T|||;VT=SNP
11	47028531	rs7947878	C	T	100	PASS	AC=2945;AF=0.588059;AN=5008;NS=2504;DP=16152;EAS_AF=0.2808;AMR_AF=0.6066;AFR_AF=0.6626;EUR_AF=0.6789;SAS_AF=0.6973;AA=C|||;VT=SNP
11	47031538	rs56291673	A	G	100	PASS	AC=547;AF=0.109225;AN=5008;NS=2504;DP=18743;EAS_AF=0.0188;AMR_AF=0.1182;AFR_AF=0.0129;EUR_AF=0.2107;SAS_AF=0.2219;AA=A|||;VT=SNP
11	47031734	rs146399108	G	A	100	PASS	AC=17;AF=0.00339457;AN=5008;NS=2504;DP=19638;EAS_AF=0;AMR_AF=0.0144;AFR_AF=0.0008;EUR_AF=0.006;SAS_AF=0;AA=G|||;VT=SNP
11	47035573	rs10769230	A	G	100	PASS	AC=3015;AF=0.602037;AN=5008;NS=2504;DP=19141;EAS_AF=0.2808;AMR_AF=0.6095;AFR_AF=0.7141;EUR_AF=0.6789;SAS_AF=0.6973;AA=A|||;VT=SNP
11	47035761	rs10838644	G	A	100	PASS	AC=3454;AF=0.689696;AN=5008;NS=2504;DP=18076;EAS_AF=0.3304;AMR_AF=0.6859;AFR_AF=0.8593;EUR_AF=0.7793;SAS_AF=0.7413;AA=A|||;VT=SNP
11	47036794	rs10838646	G	C	100	PASS	AC=3454;AF=0.689696;AN=5008;NS=2504;DP=14359;EAS_AF=0.3304;AMR_AF=0.6859;AFR_AF=0.8593;EUR_AF=0.7793;SAS_AF=0.7413;AA=C|||;VT=SNP
11	47036950	rs61899292	G	A	100	PASS	AC=169;AF=0.033746;AN=5008;NS=2504;DP=13983;EAS_AF=0.001;AMR_AF=0.0231;AFR_AF=0.0038;EUR_AF=0.0845;SAS_AF=0.0634;AA=G|||;VT=SNP
11	47037104	rs55968738	C	T	100	PASS	AC=335;AF=0.066893;AN=5008;NS=2504;DP=13892;EAS_AF=0.0496;AMR_AF=0.0692;AFR_AF=0.0734;EUR_AF=0.0964;SAS_AF=0.044;AA=C|||;VT=SNP
11	47037644	rs147909371	G	T	100	PASS	AC=34;AF=0.00678914;AN=5008;NS=2504;DP=17083;EAS_AF=0;AMR_AF=0.0058;AFR_AF=0;EUR_AF=0.0249;SAS_AF=0.0051;AA=G|||;VT=SNP
11	47037806	rs59689332	G	A	100	PASS	AC=335;AF=0.066893;AN=5008;NS=2504;DP=18835;EAS_AF=0.0496;AMR_AF=0.0692;AFR_AF=0.0734;EUR_AF=0.0964;SAS_AF=0.044;AA=G|||;VT=SNP
11	47038066	rs61899293	A	G	100	PASS	AC=337;AF=0.0672923;AN=5008;NS=2504;DP=15724;EAS_AF=0.0506;AMR_AF=0.0692;AFR_AF=0.0741;EUR_AF=0.0964;SAS_AF=0.044;AA=A|||;VT=SNP
11	47038220	rs4494268	A	G	100	PASS	AC=3814;AF=0.761581;AN=5008;NS=2504;DP=14332;EAS_AF=0.3333;AMR_AF=0.7233;AFR_AF=0.9962;EUR_AF=0.8668;SAS_AF=0.8047;AA=a|||;VT=SNP
11	47039357	rs142412095	T	C	100	PASS	AC=13;AF=0.00259585;AN=5008;NS=2504;DP=16563;EAS_AF=0;AMR_AF=0.0014;AFR_AF=0.0008;EUR_AF=0.0109;SAS_AF=0;AA=T|||;VT=SNP
11	47040131	rs71474199	A	G	100	PASS	AC=40;AF=0.00798722;AN=5008;NS=2504;DP=18490;EAS_AF=0;AMR_AF=0.0144;AFR_AF=0.0023;EUR_AF=0.0258;SAS_AF=0.001;AA=A|||;VT=SNP
11	47040581	rs7125350	G	A	100	PASS	AC=231;AF=0.0461262;AN=5008;NS=2504;DP=17311;EAS_AF=0.0476;AMR_AF=0.0072;AFR_AF=0.0008;EUR_AF=0.0298;SAS_AF=0.1503;AA=G|||;VT=SNP
11	47040854	rs6485721	A	G	100	PASS	AC=3050;AF=0.609026;AN=5008;NS=2504;DP=18395;EAS_AF=0.2808;AMR_AF=0.6124;AFR_AF=0.7368;EUR_AF=0.6819;SAS_AF=0.6973;AA=G|||;VT=SNP
11	47041065	rs7126005	G	A	100	PASS	AC=3456;AF=0.690096;AN=5008;NS=2504;DP=18554;EAS_AF=0.3313;AMR_AF=0.6859;AFR_AF=0.8593;EUR_AF=0.7803;SAS_AF=0.7413;AA=A|||;VT=SNP
11	47041163	rs7125807	A	C	100	PASS	AC=2956;AF=0.590256;AN=5008;NS=2504;DP=16966;EAS_AF=0.2808;AMR_AF=0.6095;AFR_AF=0.6672;EUR_AF=0.6819;SAS_AF=0.6973;AA=A|||;VT=SNP
11	47044040	rs189817094	C	T	100	PASS	AC=49;AF=0.00978435;AN=5008;NS=2504;DP=14395;EAS_AF=0;AMR_AF=0.0086;AFR_AF=0.0008;EUR_AF=0.0189;SAS_AF=0.0235;AA=C|||;VT=SNP
11	47044103	rs61899294	T	C	100	PASS	AC=337;AF=0.0672923;AN=5008;NS=2504;DP=14345;EAS_AF=0.0506;AMR_AF=0.0692;AFR_AF=0.0741;EUR_AF=0.0964;SAS_AF=0.044;AA=T|||;VT=SNP
11	47044249	rs7124648	T	C	100	PASS	AC=3456;AF=0.690096;AN=5008;NS=2504;DP=16774;EAS_AF=0.3313;AMR_AF=0.6859;AFR_AF=0.8601;EUR_AF=0.7803;SAS_AF=0.7403;AA=C|||;VT=SNP
11	47044355	rs7108822	G	A	100	PASS	AC=3458;AF=0.690495;AN=5008;NS=2504;DP=18135;EAS_AF=0.3313;AMR_AF=0.6859;AFR_AF=0.8601;EUR_AF=0.7803;SAS_AF=0.7423;AA=A|||;VT=SNP
11	47046554	rs7128325	G	A	100	PASS	AC=3048;AF=0.608626;AN=5008;NS=2504;DP=17215;EAS_AF=0.2808;AMR_AF=0.6124;AFR_AF=0.7352;EUR_AF=0.6819;SAS_AF=0.6973;AA=A|||;VT=SNP
11	47047059	rs7128650	A	G	100	PASS	AC=3448;AF=0.688498;AN=5008;NS=2504;DP=18620;EAS_AF=0.3313;AMR_AF=0.6859;AFR_AF=0.8533;EUR_AF=0.7803;SAS_AF=0.7413;AA=G|||;VT=SNP
11	47047120	rs147467792	G	A	100	PASS	AC=16;AF=0.00319489;AN=5008;NS=2504;DP=16940;EAS_AF=0;AMR_AF=0.0058;AFR_AF=0.0008;EUR_AF=0.0089;SAS_AF=0.002;AA=G|||;VT=SNP
11	47047410	rs74318746	A	C	100	PASS	AC=11;AF=0.00219649;AN=5008;NS=2504;DP=19601;EAS_AF=0;AMR_AF=0.0014;AFR_AF=0.0008;EUR_AF=0.0089;SAS_AF=0;AA=A|||;VT=SNP
11	47049659	rs139226547	A	G	100	PASS	AC=100;AF=0.0199681;AN=5008;NS=2504;DP=14023;EAS_AF=0;AMR_AF=0.0375;AFR_AF=0.0023;EUR_AF=0.0676;SAS_AF=0.0031;AA=A|||;VT=SNP
11	47050534	rs6485722	G	T	100	PASS	AC=3023;AF=0.603634;AN=5008;NS=2504;DP=14132;EAS_AF=0.2808;AMR_AF=0.6124;AFR_AF=0.7171;EUR_AF=0.6819;SAS_AF=0.6963;AA=G|||;VT=SNP
11	47051474	rs191783596	C	T	100	PASS	AC=16;AF=0.00319489;AN=5008;NS=2504;DP=13643;EAS_AF=0;AMR_AF=0.0043;AFR_AF=0.0008;EUR_AF=0.0099;SAS_AF=0.002;AA=C|||;VT=SNP
11	47054448	rs7101470	A	G	100	PASS	AC=175;AF=0.0349441;AN=5008;NS=2504;DP=17461;EAS_AF=0;AMR_AF=0.062;AFR_AF=0.0061;EUR_AF=0.1034;SAS_AF=0.0204;AA=A|||;VT=SNP
11	47056760	rs55960458	A	T	100	PASS	AC=69;AF=0.013778;AN=5008;NS=2504;DP=20531;EAS_AF=0;AMR_AF=0.0086;AFR_AF=0.0038;EUR_AF=0.0408;SAS_AF=0.0174;AA=A|||;VT=SNP
11	47057009	rs7479189	T	A	100	PASS	AC=3026;AF=0.604233;AN=5008;NS=2504;DP=21033;EAS_AF=0.2808;AMR_AF=0.6124;AFR_AF=0.7186;EUR_AF=0.6819;SAS_AF=0.6973;AA=T|||;VT=SNP
11	47062538	rs7113108	A	G	100	PASS	AC=2512;AF=0.501597;AN=5008;NS=2504;DP=13735;EAS_AF=0.1349;AMR_AF=0.3242;AFR_AF=0.8517;EUR_AF=0.4821;SAS_AF=0.5521;AA=G|||;VT=SNP
11	47063102	rs61896118	A	T	100	PASS	AC=55;AF=0.0109824;AN=5008;NS=2504;DP=18029;EAS_AF=0;AMR_AF=0.0029;AFR_AF=0.0008;EUR_AF=0.0447;SAS_AF=0.0072;AA=A|||;VT=SNP
11	47065072	rs10838651	G	A	100	PASS	AC=174;AF=0.0347444;AN=5008;NS=2504;DP=20174;EAS_AF=0;AMR_AF=0.0605;AFR_AF=0.0061;EUR_AF=0.1034;SAS_AF=0.0204;AA=G|||;VT=SNP
11	47065753	rs192542427	T	A	100	PASS	AC=13;AF=0.00259585;AN=5008;NS=2504;DP=13658;EAS_AF=0;AMR_AF=0.0029;AFR_AF=0.0008;EUR_AF=0.008;SAS_AF=0.002;AA=T|||;VT=SNP
11	47066931	rs61896119	T	C	100	PASS	AC=40;AF=0.00798722;AN=5008;NS=2504;DP=19868;EAS_AF=0;AMR_AF=0.0029;AFR_AF=0.0008;EUR_AF=0.0328;SAS_AF=0.0041;AA=T|||;VT=SNP
11	47069748	rs12574558	G	A	100	PASS	AC=335;AF=0.066893;AN=5008;NS=2504;DP=20202;EAS_AF=0.0496;AMR_AF=0.0692;AFR_AF=0.0734;EUR_AF=0.0964;SAS_AF=0.044;AA=G|||;VT=SNP
11	47070425	rs17787966	G	C	100	PASS	AC=1320;AF=0.263578;AN=5008;NS=2504;DP=17709;EAS_AF=0.2123;AMR_AF=0.4409;AFR_AF=0.0212;EUR_AF=0.4463;SAS_AF=0.3303;AA=G|||;VT=SNP
11	47070915	rs74713772	C	T	100	PASS	AC=335;AF=0.066893;AN=5008;NS=2504;DP=18939;EAS_AF=0.0496;AMR_AF=0.0692;AFR_AF=0.0734;EUR_AF=0.0964;SAS_AF=0.044;AA=C|||;VT=SNP
11	47071045	rs72899681	T	G	100	PASS	AC=95;AF=0.0189696;AN=5008;NS=2504;DP=17212;EAS_AF=0;AMR_AF=0.0317;AFR_AF=0.0015;EUR_AF=0.0517;SAS_AF=0.0194;AA=T|||;VT=SNP
11	47071513	rs17790246	C	T	100	PASS	AC=335;AF=0.066893;AN=5008;NS=2504;DP=18483;EAS_AF=0.0496;AMR_AF=0.0692;AFR_AF=0.0734;EUR_AF=0.0964;SAS_AF=0.044;AA=C|||;VT=SNP
11	47071897	rs7950753	C	T	100	PASS	AC=3638;AF=0.726438;AN=5008;NS=2504;DP=19816;EAS_AF=0.3313;AMR_AF=0.7003;AFR_AF=0.9887;EUR_AF=0.7813;SAS_AF=0.7413;AA=T|||;VT=SNP
11	47071900	rs61896120	G	A	100	PASS	AC=335;AF=0.066893;AN=5008;NS=2504;DP=19754;EAS_AF=0.0496;AMR_AF=0.0692;AFR_AF=0.0734;EUR_AF=0.0964;SAS_AF=0.044;AA=G|||;VT=SNP
11	47072655	rs10769233	T	C	100	PASS	AC=2955;AF=0.590056;AN=5008;NS=2504;DP=18466;EAS_AF=0.2808;AMR_AF=0.6095;AFR_AF=0.6672;EUR_AF=0.6809;SAS_AF=0.6973;AA=T|||;VT=SNP
11	47072805	rs7103581	G	T	100	PASS	AC=2956;AF=0.590256;AN=5008;NS=2504;DP=19607;EAS_AF=0.2808;AMR_AF=0.6095;AFR_AF=0.6672;EUR_AF=0.6819;SAS_AF=0.6973;AA=G|||;VT=SNP
11	47074479	rs7127741	T	C	100	PASS	AC=3460;AF=0.690895;AN=5008;NS=2504;DP=20347;EAS_AF=0.3313;AMR_AF=0.6859;AFR_AF=0.8623;EUR_AF=0.7803;SAS_AF=0.7413;AA=C|||;VT=SNP
11	47077032	rs17197500	A	G	100	PASS	AC=334;AF=0.0666933;AN=5008;NS=2504;DP=11988;EAS_AF=0.0496;AMR_AF=0.0692;AFR_AF=0.0726;EUR_AF=0.0964;SAS_AF=0.044;AA=A|||;VT=SNP
11	47077246	rs7114683	T	A	100	PASS	AC=3448;AF=0.688498;AN=5008;NS=2504;DP=15700;EAS_AF=0.3304;AMR_AF=0.6859;AFR_AF=0.854;EUR_AF=0.7803;SAS_AF=0.7413;AA=A|||;VT=SNP
11	47077837	rs10838652	C	T	100	PASS	AC=3448;AF=0.688498;AN=5008;NS=2504;DP=21757;EAS_AF=0.3304;AMR_AF=0.6859;AFR_AF=0.854;EUR_AF=0.7803;SAS_AF=0.7413;AA=T|||;VT=SNP
11	47078398	rs78158251	T	G	100	PASS	AC=23;AF=0.00459265;AN=5008;NS=2504;DP=18890;EAS_AF=0;AMR_AF=0.0101;AFR_AF=0.0015;EUR_AF=0.0129;SAS_AF=0.001;AA=T|||;VT=SNP
11	47079722	rs141784057	A	C	100	PASS	AC=37;AF=0.00738818;AN=5008;NS=2504;DP=15919;EAS_AF=0;AMR_AF=0.0187;AFR_AF=0.0008;EUR_AF=0.0229;SAS_AF=0;AA=A|||;VT=SNP
11	47081110	rs74891308	G	A	100	PASS	AC=229;AF=0.0457268;AN=5008;NS=2504;DP=19380;EAS_AF=0.0476;AMR_AF=0.0072;AFR_AF=0.0008;EUR_AF=0.0298;SAS_AF=0.1483;AA=G|||;VT=SNP
11	47081130	rs75742124	G	T	100	PASS	AC=18;AF=0.00359425;AN=5008;NS=2504;DP=18827;EAS_AF=0;AMR_AF=0.0086;AFR_AF=0;EUR_AF=0.0119;SAS_AF=0;AA=G|||;VT=SNP
11	47081470	rs61896121	C	T	100	PASS	AC=335;AF=0.066893;AN=5008;NS=2504;DP=17910;EAS_AF=0.0496;AMR_AF=0.0692;AFR_AF=0.0734;EUR_AF=0.0964;SAS_AF=0.044;AA=C|||;VT=SNP
11	47081732	rs11039074	C	T	100	PASS	AC=3051;AF=0.609225;AN=5008;NS=2504;DP=19464;EAS_AF=0.2808;AMR_AF=0.6124;AFR_AF=0.7375;EUR_AF=0.6819;SAS_AF=0.6973;AA=T|||;VT=SNP
11	47082122	rs6485726	C	A	100	PASS	AC=3456;AF=0.690096;AN=5008;NS=2504;DP=18698;EAS_AF=0.3304;AMR_AF=0.6859;AFR_AF=0.8601;EUR_AF=0.7803;SAS_AF=0.7413;AA=a|||;VT=SNP
11	47082255	rs12576831	G	T	100	PASS	AC=335;AF=0.066893;AN=5008;NS=2504;DP=19365;EAS_AF=0.0496;AMR_AF=0.0692;AFR_AF=0.0734;EUR_AF=0.0964;SAS_AF=0.044;AA=G|||;VT=SNP
11	47082464	rs12576839	C	T	100	PASS	AC=336;AF=0.0670927;AN=5008;NS=2504;DP=19507;EAS_AF=0.0496;AMR_AF=0.0706;AFR_AF=0.0734;EUR_AF=0.0964;SAS_AF=0.044;AA=C|||;VT=SNP
11	47082858	rs4752952	T	C	100	PASS	AC=2165;AF=0.432308;AN=5008;NS=2504;DP=19172;EAS_AF=0.2808;AMR_AF=0.5663;AFR_AF=0.0961;EUR_AF=0.6759;SAS_AF=0.6973;AA=T|||;VT=SNP
11	47084061	rs10769234	G	C	100	PASS	AC=3051;AF=0.609225;AN=5008;NS=2504;DP=17266;EAS_AF=0.2808;AMR_AF=0.6124;AFR_AF=0.7375;EUR_AF=0.6819;SAS_AF=0.6973;AA=C|||;VT=SNP
11	47084871	rs61896122	A	T	100	PASS	AC=336;AF=0.0670927;AN=5008;NS=2504;DP=16835;EAS_AF=0.0506;AMR_AF=0.0692;AFR_AF=0.0734;EUR_AF=0.0964;SAS_AF=0.044;AA=A|||;VT=SNP
11	47087120	rs147341981	C	T	100	PASS	AC=16;AF=0.00319489;AN=5008;NS=2504;DP=15273;EAS_AF=0;AMR_AF=0.0086;AFR_AF=0.0008;EUR_AF=0.0089;SAS_AF=0;AA=C|||;VT=SNP
11	47087128	rs7118546	C	G	100	PASS	AC=2992;AF=0.597444;AN=5008;NS=2504;DP=15495;EAS_AF=0.3145;AMR_AF=0.611;AFR_AF=0.6664;EUR_AF=0.6819;SAS_AF=0.6994;AA=C|||;VT=SNP
11	47087340	rs11039076	G	T	100	PASS	AC=1370;AF=0.273562;AN=5008;NS=2504;DP=12170;EAS_AF=0.2123;AMR_AF=0.4409;AFR_AF=0.056;EUR_AF=0.4493;SAS_AF=0.3313;AA=G|||;VT=SNP
11	47087394	rs192874576	G	A	100	PASS	AC=11;AF=0.00219649;AN=5008;NS=2504;DP=11798;EAS_AF=0;AMR_AF=0.0029;AFR_AF=0.0008;EUR_AF=0.007;SAS_AF=0.001;AA=G|||;VT=SNP
11	47088155	rs141680698	A	G	100	PASS	AC=37;AF=0.00738818;AN=5008;NS=2504;DP=17083;EAS_AF=0;AMR_AF=0.0187;AFR_AF=0.0008;EUR_AF=0.0229;SAS_AF=0;AA=A|||;VT=SNP
11	47088303	rs7931260	T	C	100	PASS	AC=3051;AF=0.609225;AN=5008;NS=2504;DP=16508;EAS_AF=0.2808;AMR_AF=0.6124;AFR_AF=0.7375;EUR_AF=0.6819;SAS_AF=0.6973;AA=C|||;VT=SNP
11	47089562	rs79905736	G	A	100	PASS	AC=54;AF=0.0107827;AN=5008;NS=2504;DP=16045;EAS_AF=0;AMR_AF=0.0144;AFR_AF=0;EUR_AF=0.0358;SAS_AF=0.0082;AA=G|||;VT=SNP
11	47089637	rs139346768	A	G	100	PASS	AC=18;AF=0.00359425;AN=5008;NS=2504;DP=15634;EAS_AF=0;AMR_AF=0.0159;AFR_AF=0;EUR_AF=0.007;SAS_AF=0;AA=A|||;VT=SNP
11	47089690	rs17790306	C	T	100	PASS	AC=335;AF=0.066893;AN=5008;NS=2504;DP=17859;EAS_AF=0.0496;AMR_AF=0.0692;AFR_AF=0.0734;EUR_AF=0.0964;SAS_AF=0.044;AA=C|||;VT=SNP
11	47091555	rs78715301	C	T	100	PASS	AC=335;AF=0.066893;AN=5008;NS=2504;DP=16778;EAS_AF=0.0496;AMR_AF=0.0692;AFR_AF=0.0734;EUR_AF=0.0964;SAS_AF=0.044;AA=c|||;VT=SNP
11	47091571	rs7108902	C	T	100	PASS	AC=3048;AF=0.608626;AN=5008;NS=2504;DP=17313;EAS_AF=0.2808;AMR_AF=0.6124;AFR_AF=0.7352;EUR_AF=0.6819;SAS_AF=0.6973;AA=t|||;VT=SNP
11	47092682	rs61896124	C	T	100	PASS	AC=349;AF=0.0696885;AN=5008;NS=2504;DP=20559;EAS_AF=0.0506;AMR_AF=0.0692;AFR_AF=0.0832;EUR_AF=0.0964;SAS_AF=0.044;AA=C|||;VT=SNP
11	47093084	rs11039080	T	C	100	PASS	AC=1553;AF=0.310104;AN=5008;NS=2504;DP=19614;EAS_AF=0.6696;AMR_AF=0.3141;AFR_AF=0.1407;EUR_AF=0.2197;SAS_AF=0.2587;AA=T|||;VT=SNP
11	47093465	rs11039081	C	G	100	PASS	AC=1548;AF=0.309105;AN=5008;NS=2504;DP=19431;EAS_AF=0.6687;AMR_AF=0.3141;AFR_AF=0.1392;EUR_AF=0.2177;SAS_AF=0.2587;AA=C|||;VT=SNP
11	47094293	rs113864727	C	A	100	PASS	AC=56;AF=0.0111821;AN=5008;NS=2504;DP=15005;EAS_AF=0;AMR_AF=0.0086;AFR_AF=0.003;EUR_AF=0.0368;SAS_AF=0.0092;AA=C|||;VT=SNP
11	47094546	rs4572092	G	A	100	PASS	AC=327;AF=0.0652955;AN=5008;NS=2504;DP=14034;EAS_AF=0.0496;AMR_AF=0.0677;AFR_AF=0.0681;EUR_AF=0.0964;SAS_AF=0.044;AA=G|||;VT=SNP
11	47095056	rs117856051	G	A	100	PASS	AC=31;AF=0.0061901;AN=5008;NS=2504;DP=17139;EAS_AF=0;AMR_AF=0.0043;AFR_AF=0.0008;EUR_AF=0.0219;SAS_AF=0.0051;AA=G|||;VT=SNP
11	47095511	rs10838654	G	C	100	PASS	AC=2163;AF=0.431909;AN=5008;NS=2504;DP=19380;EAS_AF=0.2808;AMR_AF=0.5663;AFR_AF=0.0968;EUR_AF=0.673;SAS_AF=0.6973;AA=G|||;VT=SNP
11	47096436	rs79583305	T	A	100	PASS	AC=40;AF=0.00798722;AN=5008;NS=2504;DP=18554;EAS_AF=0;AMR_AF=0.0029;AFR_AF=0.0008;EUR_AF=0.0328;SAS_AF=0.0041;AA=t|||;VT=SNP
11	47096981	rs34942378	G	C	100	PASS	AC=91;AF=0.0181709;AN=5008;NS=2504;DP=16353;EAS_AF=0;AMR_AF=0.0317;AFR_AF=0.003;EUR_AF=0.0557;SAS_AF=0.0092;AA=g|||;VT=SNP
11	47097298	rs61896125	C	T	100	PASS	AC=349;AF=0.0696885;AN=5008;NS=2504;DP=15295;EAS_AF=0.0496;AMR_AF=0.0706;AFR_AF=0.0832;EUR_AF=0.0964;SAS_AF=0.044;AA=c|||;VT=SNP
11	47097364	rs4579897	G	T	100	PASS	AC=2683;AF=0.535743;AN=5008;NS=2504;DP=16311;EAS_AF=0.2808;AMR_AF=0.5965;AFR_AF=0.4713;EUR_AF=0.6769;SAS_AF=0.6973;AA=g|||;VT=SNP
11	47098445	rs7937950	A	C	100	PASS	AC=2936;AF=0.586262;AN=5008;NS=2504;DP=16463;EAS_AF=0.2808;AMR_AF=0.6095;AFR_AF=0.6543;EUR_AF=0.6789;SAS_AF=0.6973;AA=-|||;VT=SNP
11	47098706	rs559191640	T	C	100	PASS	AC=16;AF=0.00319489;AN=5008;NS=2504;DP=15290;EAS_AF=0;AMR_AF=0.0086;AFR_AF=0;EUR_AF=0.0099;SAS_AF=0;AA=-|||;VT=SNP
11	47098884	rs139240747	G	C	100	PASS	AC=75;AF=0.014976;AN=5008;NS=2504;DP=12829;EAS_AF=0;AMR_AF=0.0259;AFR_AF=0.003;EUR_AF=0.0378;SAS_AF=0.0153;AA=g|||;VT=SNP
11	47099125	rs4315028	A	C	100	PASS	AC=1429;AF=0.285343;AN=5008;NS=2504;DP=19188;EAS_AF=0.6706;AMR_AF=0.3098;AFR_AF=0.0469;EUR_AF=0.2217;SAS_AF=0.2587;AA=a|||;VT=SNP
11	47099167	rs61896126	T	G	100	PASS	AC=335;AF=0.066893;AN=5008;NS=2504;DP=18587;EAS_AF=0.0496;AMR_AF=0.0692;AFR_AF=0.0734;EUR_AF=0.0964;SAS_AF=0.044;AA=t|||;VT=SNP
11	47099867	rs61896127	C	T	100	PASS	AC=169;AF=0.033746;AN=5008;NS=2504;DP=19547;EAS_AF=0.001;AMR_AF=0.0231;AFR_AF=0.0038;EUR_AF=0.0845;SAS_AF=0.0634;AA=C|||;VT=SNP
11	47100796	rs7946709	G	T	100	PASS	AC=2165;AF=0.432308;AN=5008;NS=2504;DP=21406;EAS_AF=0.2808;AMR_AF=0.5663;AFR_AF=0.0961;EUR_AF=0.6759;SAS_AF=0.6973;AA=G|||;VT=SNP
11	47100833	rs187378907	C	G	100	PASS	AC=9;AF=0.00179712;AN=5008;NS=2504;DP=20881;EAS_AF=0;AMR_AF=0;AFR_AF=0;EUR_AF=0.0089;SAS_AF=0;AA=C|||;VT=SNP
11	47100834	rs190249524	T	G	100	PASS	AC=9;AF=0.00179712;AN=5008;NS=2504;DP=20949;EAS_AF=0;AMR_AF=0;AFR_AF=0;EUR_AF=0.0089;SAS_AF=0;AA=T|||;VT=SNP
11	47102183	rs78506520	G	A	100	PASS	AC=90;AF=0.0179712;AN=5008;NS=2504;DP=16120;EAS_AF=0;AMR_AF=0.0202;AFR_AF=0.0045;EUR_AF=0.0507;SAS_AF=0.0194;AA=G|||;VT=SNP
11	47102886	rs118075106	C	T	100	PASS	AC=41;AF=0.0081869;AN=5008;NS=2504;DP=15164;EAS_AF=0;AMR_AF=0.0058;AFR_AF=0.0008;EUR_AF=0.0268;SAS_AF=0.0092;AA=C|||;VT=SNP
11	47103600	rs112158599	C	T	100	PASS	AC=7;AF=0.00139776;AN=5008;NS=2504;DP=15272;EAS_AF=0;AMR_AF=0;AFR_AF=0.0008;EUR_AF=0.006;SAS_AF=0;AA=C|||;VT=SNP
11	47103877	rs72901605	C	T	100	PASS	AC=509;AF=0.101637;AN=5008;NS=2504;DP=15522;EAS_AF=0.0198;AMR_AF=0.1138;AFR_AF=0.0106;EUR_AF=0.1859;SAS_AF=0.2137;AA=C|||;VT=SNP
11	47104140	rs138950269	A	G	100	PASS	AC=15;AF=0.00299521;AN=5008;NS=2504;DP=15833;EAS_AF=0;AMR_AF=0.0086;AFR_AF=0;EUR_AF=0.0089;SAS_AF=0;AA=A|||;VT=SNP
11	47104589	rs116964683	C	T	100	PASS	AC=51;AF=0.0101837;AN=5008;NS=2504;DP=17309;EAS_AF=0;AMR_AF=0.0216;AFR_AF=0.0008;EUR_AF=0.0338;SAS_AF=0.001;AA=C|||;VT=SNP
11	47106314	rs7938933	G	A	100	PASS	AC=232;AF=0.0463259;AN=5008;NS=2504;DP=17443;EAS_AF=0.0486;AMR_AF=0.0072;AFR_AF=0.0008;EUR_AF=0.0298;SAS_AF=0.1503;AA=G|||;VT=SNP
11	47106994	rs60174717	G	A	100	PASS	AC=336;AF=0.0670927;AN=5008;NS=2504;DP=18430;EAS_AF=0.0506;AMR_AF=0.0692;AFR_AF=0.0734;EUR_AF=0.0964;SAS_AF=0.044;AA=G|||;VT=SNP
11	47107269	rs149099529	C	T	100	PASS	AC=50;AF=0.00998403;AN=5008;NS=2504;DP=15069;EAS_AF=0;AMR_AF=0.0086;AFR_AF=0.0008;EUR_AF=0.0189;SAS_AF=0.0245;AA=C|||;VT=SNP
11	47109060	rs4498951	A	G	100	PASS	AC=1561;AF=0.311701;AN=5008;NS=2504;DP=18487;EAS_AF=0.6667;AMR_AF=0.3156;AFR_AF=0.1467;EUR_AF=0.2227;SAS_AF=0.2577;AA=A|||;VT=SNP
11	47109463	rs4269876	T	A	100	PASS	AC=1553;AF=0.310104;AN=5008;NS=2504;DP=17981;EAS_AF=0.6667;AMR_AF=0.3156;AFR_AF=0.1407;EUR_AF=0.2227;SAS_AF=0.2577;AA=T|||;VT=SNP
11	47109498	rs149639773	C	T	100	PASS	AC=18;AF=0.00359425;AN=5008;NS=2504;DP=17374;EAS_AF=0;AMR_AF=0.0159;AFR_AF=0;EUR_AF=0.007;SAS_AF=0;AA=C|||;VT=SNP
11	47109514	rs4319472	G	C	100	PASS	AC=1983;AF=0.395966;AN=5008;NS=2504;DP=17570;EAS_AF=0.7183;AMR_AF=0.3876;AFR_AF=0.2814;EUR_AF=0.3211;SAS_AF=0.3016;AA=C|||;VT=SNP
11	47109833	rs111990885	C	G	100	PASS	AC=12;AF=0.00239617;AN=5008;NS=2504;DP=17219;EAS_AF=0;AMR_AF=0.0072;AFR_AF=0;EUR_AF=0.006;SAS_AF=0.001;AA=C|||;VT=SNP
11	47110349	rs7942473	G	A	100	PASS	AC=2954;AF=0.589856;AN=5008;NS=2504;DP=15455;EAS_AF=0.2817;AMR_AF=0.6095;AFR_AF=0.6664;EUR_AF=0.6789;SAS_AF=0.6984;AA=G|||;VT=SNP
11	47110592	rs60201196	C	T	100	PASS	AC=336;AF=0.0670927;AN=5008;NS=2504;DP=15441;EAS_AF=0.0506;AMR_AF=0.0692;AFR_AF=0.0734;EUR_AF=0.0964;SAS_AF=0.044;AA=C|||;VT=SNP
11	47110652	rs7945315	A	C	100	PASS	AC=2943;AF=0.58766;AN=5008;NS=2504;DP=14477;EAS_AF=0.2808;AMR_AF=0.6095;AFR_AF=0.6581;EUR_AF=0.6799;SAS_AF=0.6984;AA=A|||;VT=SNP
11	47111806	rs61896131	G	T	100	PASS	AC=336;AF=0.0670927;AN=5008;NS=2504;DP=18721;EAS_AF=0.0506;AMR_AF=0.0692;AFR_AF=0.0734;EUR_AF=0.0964;SAS_AF=0.044;AA=G|||;VT=SNP
11	47113303	rs61896132	C	T	100	PASS	AC=336;AF=0.0670927;AN=5008;NS=2504;DP=19692;EAS_AF=0.0506;AMR_AF=0.0692;AFR_AF=0.0734;EUR_AF=0.0964;SAS_AF=0.044;AA=C|||;VT=SNP
11	47114461	rs185101760	G	A	100	PASS	AC=9;AF=0.00179712;AN=5008;NS=2504;DP=20537;EAS_AF=0;AMR_AF=0.0029;AFR_AF=0.0008;EUR_AF=0.005;SAS_AF=0.001;AA=G|||;VT=SNP
11	47115719	rs61896133	G	C	100	PASS	AC=1554;AF=0.310304;AN=5008;NS=2504;DP=17617;EAS_AF=0.6677;AMR_AF=0.3156;AFR_AF=0.1407;EUR_AF=0.2227;SAS_AF=0.2577;AA=G|||;VT=SNP
11	47115967	rs60088916	C	T	100	PASS	AC=336;AF=0.0670927;AN=5008;NS=2504;DP=16908;EAS_AF=0.0506;AMR_AF=0.0692;AFR_AF=0.0734;EUR_AF=0.0964;SAS_AF=0.044;AA=C|||;VT=SNP
11	47116823	rs7112854	T	C	100	PASS	AC=1554;AF=0.310304;AN=5008;NS=2504;DP=17118;EAS_AF=0.6677;AMR_AF=0.3156;AFR_AF=0.1407;EUR_AF=0.2227;SAS_AF=0.2577;AA=T|||;VT=SNP
11	47117296	rs138243601	A	G	100	PASS	AC=27;AF=0.00539137;AN=5008;NS=2504;DP=19231;EAS_AF=0;AMR_AF=0.0058;AFR_AF=0;EUR_AF=0.0169;SAS_AF=0.0061;AA=A|||;VT=SNP
11	47120299	rs61896136	C	A	100	PASS	AC=1553;AF=0.310104;AN=5008;NS=2504;DP=16600;EAS_AF=0.6677;AMR_AF=0.3156;AFR_AF=0.1399;EUR_AF=0.2227;SAS_AF=0.2577;AA=C|||;VT=SNP
11	47121176	rs3922684	T	C	100	PASS	AC=1561;AF=0.311701;AN=5008;NS=2504;DP=21873;EAS_AF=0.6677;AMR_AF=0.3156;AFR_AF=0.146;EUR_AF=0.2227;SAS_AF=0.2577;AA=T|||;VT=SNP
11	47121547	rs4576779	C	G	100	PASS	AC=1198;AF=0.239217;AN=5008;NS=2504;DP=19778;EAS_AF=0.6667;AMR_AF=0.2781;AFR_AF=0.0038;EUR_AF=0.1372;SAS_AF=0.1943;AA=C|||;VT=SNP
11	47125357	rs111930252	C	T	100	PASS	AC=481;AF=0.0960463;AN=5008;NS=2504;DP=15228;EAS_AF=0.0198;AMR_AF=0.1037;AFR_AF=0.0106;EUR_AF=0.173;SAS_AF=0.2055;AA=C|||;VT=SNP
11	47125402	rs11039095	T	A	100	PASS	AC=233;AF=0.0465256;AN=5008;NS=2504;DP=15129;EAS_AF=0.0476;AMR_AF=0.0072;AFR_AF=0.0015;EUR_AF=0.0298;SAS_AF=0.1513;AA=T|||;VT=SNP
11	47125632	rs4752957	T	G	100	PASS	AC=2955;AF=0.590056;AN=5008;NS=2504;DP=19269;EAS_AF=0.2817;AMR_AF=0.6095;AFR_AF=0.6672;EUR_AF=0.6789;SAS_AF=0.6984;AA=T|||;VT=SNP
11	47127153	rs7117404	A	G	100	PASS	AC=292;AF=0.0583067;AN=5008;NS=2504;DP=19711;EAS_AF=0.0337;AMR_AF=0.0735;AFR_AF=0.0091;EUR_AF=0.1342;SAS_AF=0.0613;AA=A|||;VT=SNP
11	47127549	rs17790336	G	T	100	PASS	AC=349;AF=0.0696885;AN=5008;NS=2504;DP=21268;EAS_AF=0.0506;AMR_AF=0.0692;AFR_AF=0.0832;EUR_AF=0.0964;SAS_AF=0.044;AA=G|||;VT=SNP
11	47127706	rs17790342	G	A	100	PASS	AC=337;AF=0.0672923;AN=5008;NS=2504;DP=18942;EAS_AF=0.0516;AMR_AF=0.0692;AFR_AF=0.0734;EUR_AF=0.0964;SAS_AF=0.044;AA=G|||;VT=SNP
11	47128039	rs144871531	C	T	100	PASS	AC=61;AF=0.0121805;AN=5008;NS=2504;DP=17592;EAS_AF=0.001;AMR_AF=0.0072;AFR_AF=0.0008;EUR_AF=0.0139;SAS_AF=0.0409;AA=C|||;VT=SNP
11	47128212	rs116841564	A	C	100	PASS	AC=18;AF=0.00359425;AN=5008;NS=2504;DP=21183;EAS_AF=0;AMR_AF=0;AFR_AF=0;EUR_AF=0.0179;SAS_AF=0;AA=A|||;VT=SNP
11	47128728	rs56301239	G	A	100	PASS	AC=15;AF=0.00299521;AN=5008;NS=2504;DP=20916;EAS_AF=0;AMR_AF=0.0014;AFR_AF=0.0008;EUR_AF=0.0109;SAS_AF=0.002;AA=G|||;VT=SNP
11	47128852	rs147107839	G	A	100	PASS	AC=11;AF=0.00219649;AN=5008;NS=2504;DP=20103;EAS_AF=0.001;AMR_AF=0.0029;AFR_AF=0.0008;EUR_AF=0.006;SAS_AF=0.001;AA=G|||;VT=SNP
11	47129397	rs12417519	C	T	100	PASS	AC=1556;AF=0.310703;AN=5008;NS=2504;DP=17222;EAS_AF=0.6677;AMR_AF=0.3156;AFR_AF=0.1407;EUR_AF=0.2247;SAS_AF=0.2577;AA=C|||;VT=SNP
11	47129854	rs4587689	A	C	100	PASS	AC=1554;AF=0.310304;AN=5008;NS=2504;DP=19217;EAS_AF=0.6687;AMR_AF=0.3156;AFR_AF=0.1392;EUR_AF=0.2256;SAS_AF=0.2556;AA=A|||;VT=SNP
11	47130361	rs183105550	G	A	100	PASS	AC=76;AF=0.0151757;AN=5008;NS=2504;DP=16386;EAS_AF=0;AMR_AF=0.0893;AFR_AF=0;EUR_AF=0.0109;SAS_AF=0.0031;AA=G|||;VT=SNP
11	47130540	rs10769239	G	C	100	PASS	AC=2682;AF=0.535543;AN=5008;NS=2504;DP=15752;EAS_AF=0.2837;AMR_AF=0.5951;AFR_AF=0.4728;EUR_AF=0.669;SAS_AF=0.7004;AA=G|||;VT=SNP
11	47130778	rs10838658	G	A	100	PASS	AC=1548;AF=0.309105;AN=5008;NS=2504;DP=21625;EAS_AF=0.6667;AMR_AF=0.317;AFR_AF=0.1407;EUR_AF=0.2227;SAS_AF=0.2515;AA=G|||;VT=SNP
11	47131881	rs11039097	A	G	100	PASS	AC=1953;AF=0.389976;AN=5008;NS=2504;DP=21804;EAS_AF=0.7183;AMR_AF=0.3876;AFR_AF=0.2632;EUR_AF=0.3211;SAS_AF=0.2955;AA=A|||;VT=SNP
11	47132724	rs12796744	A	T	100	PASS	AC=2165;AF=0.432308;AN=5008;NS=2504;DP=18439;EAS_AF=0.2817;AMR_AF=0.5648;AFR_AF=0.0976;EUR_AF=0.673;SAS_AF=0.6984;AA=A|||;VT=SNP
11	47132760	rs17197619	A	C	100	PASS	AC=351;AF=0.0700879;AN=5008;NS=2504;DP=18315;EAS_AF=0.0506;AMR_AF=0.0692;AFR_AF=0.0847;EUR_AF=0.0964;SAS_AF=0.044;AA=A|||;VT=SNP
11	47133419	rs61897776	C	G	100	PASS	AC=350;AF=0.0698882;AN=5008;NS=2504;DP=23353;EAS_AF=0.0516;AMR_AF=0.0692;AFR_AF=0.0832;EUR_AF=0.0964;SAS_AF=0.044;AA=C|||;VT=SNP
11	47133604	rs61897777	C	G	100	PASS	AC=337;AF=0.0672923;AN=5008;NS=2504;DP=19397;EAS_AF=0.0516;AMR_AF=0.0692;AFR_AF=0.0734;EUR_AF=0.0964;SAS_AF=0.044;AA=C|||;VT=SNP
11	47135102	rs183469470	G	A	100	PASS	AC=19;AF=0.00379393;AN=5008;NS=2504;DP=22901;EAS_AF=0.004;AMR_AF=0.0043;AFR_AF=0.003;EUR_AF=0.007;SAS_AF=0.001;AA=G|||;VT=SNP
11	47135682	rs191345768	C	T	100	PASS	AC=29;AF=0.00579073;AN=5008;NS=2504;DP=18378;EAS_AF=0;AMR_AF=0.0115;AFR_AF=0.0015;EUR_AF=0.0189;SAS_AF=0;AA=C|||;VT=SNP
11	47137507	rs138290455	A	G	100	PASS	AC=200;AF=0.0399361;AN=5008;NS=2504;DP=20073;EAS_AF=0;AMR_AF=0.072;AFR_AF=0.0045;EUR_AF=0.1213;SAS_AF=0.0225;AA=A|||;VT=SNP
11	47137854	rs61897778	G	T	100	PASS	AC=40;AF=0.00798722;AN=5008;NS=2504;DP=23499;EAS_AF=0;AMR_AF=0.0029;AFR_AF=0.0008;EUR_AF=0.0328;SAS_AF=0.0041;AA=G|||;VT=SNP
11	47139254	rs143386970	T	C	100	PASS	AC=200;AF=0.0399361;AN=5008;NS=2504;DP=17613;EAS_AF=0;AMR_AF=0.072;AFR_AF=0.0045;EUR_AF=0.1213;SAS_AF=0.0225;AA=T|||;VT=SNP
11	47140077	rs189344894	G	C	100	PASS	AC=16;AF=0.00319489;AN=5008;NS=2504;DP=20449;EAS_AF=0;AMR_AF=0.0101;AFR_AF=0;EUR_AF=0.0089;SAS_AF=0;AA=G|||;VT=SNP
11	47141232	rs11039098	G	A	100	PASS	AC=1366;AF=0.272764;AN=5008;NS=2504;DP=13530;EAS_AF=0.6677;AMR_AF=0.3012;AFR_AF=0.0113;EUR_AF=0.2217;SAS_AF=0.2515;AA=G|||;VT=SNP
11	47141496	rs11039099	C	T	100	PASS	AC=236;AF=0.0471246;AN=5008;NS=2504;DP=17676;EAS_AF=0.0476;AMR_AF=0.0072;AFR_AF=0.0008;EUR_AF=0.0338;SAS_AF=0.1513;AA=C|||;VT=SNP
11	47141670	rs4752962	C	G	100	PASS	AC=1959;AF=0.391174;AN=5008;NS=2504;DP=19723;EAS_AF=0.7183;AMR_AF=0.3862;AFR_AF=0.267;EUR_AF=0.3221;SAS_AF=0.2965;AA=C|||;VT=SNP
11	47142066	rs61897779	G	A	100	PASS	AC=30;AF=0.00599042;AN=5008;NS=2504;DP=22826;EAS_AF=0;AMR_AF=0.0029;AFR_AF=0.0008;EUR_AF=0.0239;SAS_AF=0.0031;AA=G|||;VT=SNP
11	47144542	rs2087215	A	C	100	PASS	AC=1366;AF=0.272764;AN=5008;NS=2504;DP=19947;EAS_AF=0.6677;AMR_AF=0.3012;AFR_AF=0.0113;EUR_AF=0.2217;SAS_AF=0.2515;AA=A|||;VT=SNP
11	47145072	rs6485739	G	A	100	PASS	AC=2658;AF=0.530751;AN=5008;NS=2504;DP=19112;EAS_AF=0.2817;AMR_AF=0.5951;AFR_AF=0.447;EUR_AF=0.6769;SAS_AF=0.7045;AA=G|||;VT=SNP
11	47145358	rs117557190	C	T	100	PASS	AC=23;AF=0.00459265;AN=5008;NS=2504;DP=16989;EAS_AF=0;AMR_AF=0.0115;AFR_AF=0;EUR_AF=0.0149;SAS_AF=0;AA=C|||;VT=SNP
11	47146599	rs57964319	C	T	100	PASS	AC=336;AF=0.0670927;AN=5008;NS=2504;DP=20595;EAS_AF=0.0506;AMR_AF=0.0692;AFR_AF=0.0734;EUR_AF=0.0964;SAS_AF=0.044;AA=C|||;VT=SNP
11	47147389	rs4752963	A	G	100	PASS	AC=1979;AF=0.395168;AN=5008;NS=2504;DP=14245;EAS_AF=0.7183;AMR_AF=0.3876;AFR_AF=0.2829;EUR_AF=0.3211;SAS_AF=0.2955;AA=G|||;VT=SNP
11	47148210	rs10838659	C	T	100	PASS	AC=2660;AF=0.53115;AN=5008;NS=2504;DP=16695;EAS_AF=0.2827;AMR_AF=0.5951;AFR_AF=0.4478;EUR_AF=0.6769;SAS_AF=0.7045;AA=C|||;VT=SNP
11	47148663	rs11039103	G	A	100	PASS	AC=231;AF=0.0461262;AN=5008;NS=2504;DP=14572;EAS_AF=0.0476;AMR_AF=0.0072;AFR_AF=0.0008;EUR_AF=0.0298;SAS_AF=0.1503;AA=G|||;VT=SNP
11	47148728	rs60335739	C	T	100	PASS	AC=348;AF=0.0694888;AN=5008;NS=2504;DP=16086;EAS_AF=0.0506;AMR_AF=0.0692;AFR_AF=0.0832;EUR_AF=0.0964;SAS_AF=0.0429;AA=C|||;VT=SNP
11	47150177	rs61897782	G	A	100	PASS	AC=349;AF=0.0696885;AN=5008;NS=2504;DP=15555;EAS_AF=0.0506;AMR_AF=0.0692;AFR_AF=0.0832;EUR_AF=0.0964;SAS_AF=0.044;AA=G|||;VT=SNP
11	47151897	rs17790390	G	A	100	PASS	AC=349;AF=0.0696885;AN=5008;NS=2504;DP=19096;EAS_AF=0.0506;AMR_AF=0.0692;AFR_AF=0.0832;EUR_AF=0.0964;SAS_AF=0.044;AA=G|||;VT=SNP
11	47151945	rs61897783	G	A	100	PASS	AC=30;AF=0.00599042;AN=5008;NS=2504;DP=18674;EAS_AF=0;AMR_AF=0.0029;AFR_AF=0.0008;EUR_AF=0.0239;SAS_AF=0.0031;AA=G|||;VT=SNP
11	47152273	rs10838660	G	A	100	PASS	AC=2183;AF=0.435903;AN=5008;NS=2504;DP=19308;EAS_AF=0.2817;AMR_AF=0.5677;AFR_AF=0.1059;EUR_AF=0.673;SAS_AF=0.7035;AA=G|||;VT=SNP
11	47153017	rs74344820	G	A	100	PASS	AC=231;AF=0.0461262;AN=5008;NS=2504;DP=21387;EAS_AF=0.0476;AMR_AF=0.0072;AFR_AF=0.0008;EUR_AF=0.0298;SAS_AF=0.1503;AA=G|||;VT=SNP
11	47154514	rs61897784	A	G	100	PASS	AC=272;AF=0.0543131;AN=5008;NS=2504;DP=22100;EAS_AF=0.0506;AMR_AF=0.0648;AFR_AF=0.0272;EUR_AF=0.0954;SAS_AF=0.045;AA=A|||;VT=SNP
11	47154959	rs113866131	G	C	100	PASS	AC=25;AF=0.00499201;AN=5008;NS=2504;DP=23478;EAS_AF=0;AMR_AF=0.0029;AFR_AF=0.0015;EUR_AF=0.0159;SAS_AF=0.0051;AA=G|||;VT=SNP
11	47156705	rs75798900	G	A	100	PASS	AC=68;AF=0.0135783;AN=5008;NS=2504;DP=14027;EAS_AF=0;AMR_AF=0.0216;AFR_AF=0.0023;EUR_AF=0.0447;SAS_AF=0.0051;AA=G|||;VT=SNP
11	47157230	rs11039104	G	A	100	PASS	AC=231;AF=0.0461262;AN=5008;NS=2504;DP=20988;EAS_AF=0.0476;AMR_AF=0.0072;AFR_AF=0.0008;EUR_AF=0.0298;SAS_AF=0.1503;AA=G|||;VT=SNP
11	47157677	rs11039105	T	A	100	PASS	AC=1954;AF=0.390176;AN=5008;NS=2504;DP=20964;EAS_AF=0.7173;AMR_AF=0.3876;AFR_AF=0.2648;EUR_AF=0.3211;SAS_AF=0.2955;AA=T|||;VT=SNP
11	47157865	rs11039106	C	T	100	PASS	AC=788;AF=0.157348;AN=5008;NS=2504;DP=18966;EAS_AF=0.0764;AMR_AF=0.1254;AFR_AF=0.0182;EUR_AF=0.2326;SAS_AF=0.3742;AA=C|||;VT=SNP
11	47157866	rs11039107	G	A	100	PASS	AC=1953;AF=0.389976;AN=5008;NS=2504;DP=18928;EAS_AF=0.7173;AMR_AF=0.3876;AFR_AF=0.2648;EUR_AF=0.3211;SAS_AF=0.2945;AA=G|||;VT=SNP
11	47158392	rs11601798	A	G	100	PASS	AC=1557;AF=0.310903;AN=5008;NS=2504;DP=23881;EAS_AF=0.6677;AMR_AF=0.3156;AFR_AF=0.1483;EUR_AF=0.2227;SAS_AF=0.2505;AA=A|||;VT=SNP
11	47159053	rs4752965	G	A	100	PASS	AC=1203;AF=0.240216;AN=5008;NS=2504;DP=19668;EAS_AF=0.6667;AMR_AF=0.2781;AFR_AF=0.0083;EUR_AF=0.1372;SAS_AF=0.1933;AA=G|||;VT=SNP
11	47159566	rs188499866	A	C	100	PASS	AC=126;AF=0.0251597;AN=5008;NS=2504;DP=17279;EAS_AF=0;AMR_AF=0.0101;AFR_AF=0.0764;EUR_AF=0.0139;SAS_AF=0.0041;AA=C|||;VT=SNP
11	47159969	rs75619877	G	A	100	PASS	AC=105;AF=0.0209665;AN=5008;NS=2504;DP=19303;EAS_AF=0;AMR_AF=0.0274;AFR_AF=0.0045;EUR_AF=0.0606;SAS_AF=0.0194;AA=G|||;VT=SNP
11	47160623	rs1872896	C	T	100	PASS	AC=2662;AF=0.53155;AN=5008;NS=2504;DP=18426;EAS_AF=0.2827;AMR_AF=0.5951;AFR_AF=0.4486;EUR_AF=0.6769;SAS_AF=0.7055;AA=C|||;VT=SNP
11	47160969	rs112487171	A	T	100	PASS	AC=23;AF=0.00459265;AN=5008;NS=2504;DP=20445;EAS_AF=0;AMR_AF=0.0014;AFR_AF=0;EUR_AF=0.0199;SAS_AF=0.002;AA=A|||;VT=SNP
11	47162604	rs10466478	T	G	100	PASS	AC=2693;AF=0.53774;AN=5008;NS=2504;DP=17220;EAS_AF=0.2827;AMR_AF=0.5965;AFR_AF=0.4713;EUR_AF=0.6779;SAS_AF=0.7045;AA=t|||;VT=SNP
11	47164208	rs923324	G	C	100	PASS	AC=3492;AF=0.697284;AN=5008;NS=2504;DP=20655;EAS_AF=0.3323;AMR_AF=0.6844;AFR_AF=0.882;EUR_AF=0.7793;SAS_AF=0.7485;AA=c|||;VT=SNP
11	47165106	rs7121418	G	A	100	PASS	AC=2657;AF=0.530551;AN=5008;NS=2504;DP=21300;EAS_AF=0.2827;AMR_AF=0.5951;AFR_AF=0.447;EUR_AF=0.675;SAS_AF=0.7045;AA=G|||;VT=SNP
11	47166832	rs139819628	C	T	100	PASS	AC=29;AF=0.00579073;AN=5008;NS=2504;DP=14480;EAS_AF=0;AMR_AF=0.0058;AFR_AF=0.0008;EUR_AF=0.0169;SAS_AF=0.0072;AA=C|||;VT=SNP
11	47166910	rs184854322	G	A	100	PASS	AC=78;AF=0.0155751;AN=5008;NS=2504;DP=13470;EAS_AF=0;AMR_AF=0.0144;AFR_AF=0.0008;EUR_AF=0.0358;SAS_AF=0.0317;AA=G|||;VT=SNP
11	47167703	rs61897786	C	G	100	PASS	AC=335;AF=0.066893;AN=5008;NS=2504;DP=10520;EAS_AF=0.0496;AMR_AF=0.0692;AFR_AF=0.0734;EUR_AF=0.0964;SAS_AF=0.044;AA=C|||;VT=SNP
11	47167789	rs61897787	G	A	100	PASS	AC=1559;AF=0.311302;AN=5008;NS=2504;DP=12009;EAS_AF=0.6677;AMR_AF=0.3156;AFR_AF=0.1475;EUR_AF=0.2247;SAS_AF=0.2515;AA=G|||;VT=SNP
11	47168254	rs1352307	A	G	100	PASS	AC=164;AF=0.0327476;AN=5008;NS=2504;DP=18204;EAS_AF=0.002;AMR_AF=0.0231;AFR_AF=0.0038;EUR_AF=0.0845;SAS_AF=0.0573;AA=A|||;VT=SNP
11	47168303	rs957602	G	A	100	PASS	AC=35;AF=0.00698882;AN=5008;NS=2504;DP=19657;EAS_AF=0.001;AMR_AF=0.0173;AFR_AF=0.0008;EUR_AF=0.0199;SAS_AF=0.001;AA=G|||;VT=SNP
11	47169228	rs12574410	G	C	100	PASS	AC=1199;AF=0.239417;AN=5008;NS=2504;DP=19845;EAS_AF=0.6667;AMR_AF=0.2781;AFR_AF=0.0038;EUR_AF=0.1392;SAS_AF=0.1933;AA=G|||;VT=SNP
11	47169376	rs4752967	T	C	100	PASS	AC=2005;AF=0.400359;AN=5008;NS=2504;DP=22190;EAS_AF=0.7183;AMR_AF=0.389;AFR_AF=0.3003;EUR_AF=0.3231;SAS_AF=0.2955;AA=C|||;VT=SNP
11	47169379	rs1471934	C	T	100	PASS	AC=37;AF=0.00738818;AN=5008;NS=2504;DP=22143;EAS_AF=0;AMR_AF=0.0187;AFR_AF=0.0008;EUR_AF=0.0229;SAS_AF=0;AA=C|||;VT=SNP
11	47169555	rs17790420	G	A	100	PASS	AC=349;AF=0.0696885;AN=5008;NS=2504;DP=3830;EAS_AF=0.0506;AMR_AF=0.0692;AFR_AF=0.0832;EUR_AF=0.0964;SAS_AF=0.044;AA=G|||;VT=SNP
11	47171714	rs79232684	G	A	100	PASS	AC=163;AF=0.0325479;AN=5008;NS=2504;DP=21684;EAS_AF=0;AMR_AF=0.0576;AFR_AF=0.0061;EUR_AF=0.0865;SAS_AF=0.0286;AA=G|||;VT=SNP
11	47174062	rs10501319	G	A	100	PASS	AC=1584;AF=0.316294;AN=5008;NS=2504;DP=19153;EAS_AF=0.6696;AMR_AF=0.317;AFR_AF=0.1657;EUR_AF=0.2237;SAS_AF=0.2505;AA=G|||;VT=SNP
11	47174296	rs11039112	C	T	100	PASS	AC=2005;AF=0.400359;AN=5008;NS=2504;DP=21232;EAS_AF=0.7192;AMR_AF=0.389;AFR_AF=0.3003;EUR_AF=0.3231;SAS_AF=0.2945;AA=T|||;VT=SNP
11	47174361	rs12224096	C	T	100	PASS	AC=1981;AF=0.395567;AN=5008;NS=2504;DP=20209;EAS_AF=0.7192;AMR_AF=0.389;AFR_AF=0.2821;EUR_AF=0.3231;SAS_AF=0.2945;AA=T|||;VT=SNP
11	47175150	rs752850	A	G	100	PASS	AC=1361;AF=0.271765;AN=5008;NS=2504;DP=18284;EAS_AF=0.2063;AMR_AF=0.4409;AFR_AF=0.0567;EUR_AF=0.4414;SAS_AF=0.3354;AA=A|||;VT=SNP
11	47175176	rs752848	G	A	100	PASS	AC=1358;AF=0.271166;AN=5008;NS=2504;DP=19086;EAS_AF=0.2063;AMR_AF=0.4409;AFR_AF=0.0567;EUR_AF=0.4404;SAS_AF=0.3333;AA=G|||;VT=SNP
11	47175327	rs752849	G	A	100	PASS	AC=1572;AF=0.313898;AN=5008;NS=2504;DP=17334;EAS_AF=0.0744;AMR_AF=0.1686;AFR_AF=0.59;EUR_AF=0.2346;SAS_AF=0.3722;AA=G|||;VT=SNP
11	47175809	rs2018527	A	G	100	PASS	AC=2007;AF=0.400759;AN=5008;NS=2504;DP=16990;EAS_AF=0.7192;AMR_AF=0.389;AFR_AF=0.3011;EUR_AF=0.325;SAS_AF=0.2935;AA=G|||;VT=SNP
11	47176005	rs747650	C	T	100	PASS	AC=1980;AF=0.395367;AN=5008;NS=2504;DP=18325;EAS_AF=0.7192;AMR_AF=0.389;AFR_AF=0.2821;EUR_AF=0.3241;SAS_AF=0.2924;AA=C|||;VT=SNP
11	47179143	rs2291444	C	T	100	PASS	AC=3575;AF=0.713858;AN=5008;NS=2504;DP=13662;EAS_AF=0.7927;AMR_AF=0.5576;AFR_AF=0.8903;EUR_AF=0.5596;SAS_AF=0.6636;AA=T|||;VT=SNP
11	47179161	rs142662303	C	T	100	PASS	AC=18;AF=0.00359425;AN=5008;NS=2504;DP=12816;EAS_AF=0;AMR_AF=0.0014;AFR_AF=0;EUR_AF=0.0169;SAS_AF=0;AA=C|||;VT=SNP
11	47179324	rs190300633	A	T	100	PASS	AC=15;AF=0.00299521;AN=5008;NS=2504;DP=15091;EAS_AF=0;AMR_AF=0.0014;AFR_AF=0;EUR_AF=0.0109;SAS_AF=0.0031;AA=A|||;VT=SNP
11	47179777	rs116870615	G	C	100	PASS	AC=88;AF=0.0175719;AN=5008;NS=2504;DP=16693;EAS_AF=0.003;AMR_AF=0.0807;AFR_AF=0.0015;EUR_AF=0.0239;SAS_AF=0.0031;AA=G|||;VT=SNP
11	47179829	rs1060573	A	G	100	PASS	AC=2960;AF=0.591054;AN=5008;NS=2504;DP=17525;EAS_AF=0.2827;AMR_AF=0.6095;AFR_AF=0.6687;EUR_AF=0.675;SAS_AF=0.7045;AA=A|||;VT=SNP
11	47179861	rs2291443	C	A	100	PASS	AC=3576;AF=0.714058;AN=5008;NS=2504;DP=18066;EAS_AF=0.7927;AMR_AF=0.5576;AFR_AF=0.8911;EUR_AF=0.5586;SAS_AF=0.6646;AA=A|||;VT=SNP
11	47180444	rs75912046	T	C	100	PASS	AC=115;AF=0.0229633;AN=5008;NS=2504;DP=20171;EAS_AF=0;AMR_AF=0.0375;AFR_AF=0.0045;EUR_AF=0.0567;SAS_AF=0.0266;AA=T|||;VT=SNP
11	47181017	rs191810289	C	T	100	PASS	AC=18;AF=0.00359425;AN=5008;NS=2504;DP=17786;EAS_AF=0;AMR_AF=0.0043;AFR_AF=0;EUR_AF=0.0099;SAS_AF=0.0051;AA=C|||;VT=SNP
11	47181040	rs1965952	G	A	100	PASS	AC=1922;AF=0.383786;AN=5008;NS=2504;DP=18238;EAS_AF=0.7183;AMR_AF=0.3876;AFR_AF=0.239;EUR_AF=0.3221;SAS_AF=0.2955;AA=G|||;VT=SNP
11	47181051	rs61897788	A	T	100	PASS	AC=337;AF=0.0672923;AN=5008;NS=2504;DP=18408;EAS_AF=0.0506;AMR_AF=0.0692;AFR_AF=0.0734;EUR_AF=0.0974;SAS_AF=0.044;AA=A|||;VT=SNP
11	47181487	rs61897789	G	A	100	PASS	AC=40;AF=0.00798722;AN=5008;NS=2504;DP=20412;EAS_AF=0;AMR_AF=0.0029;AFR_AF=0.0008;EUR_AF=0.0328;SAS_AF=0.0041;AA=G|||;VT=SNP
11	47182353	rs7940473	A	G	100	PASS	AC=1578;AF=0.315096;AN=5008;NS=2504;DP=20065;EAS_AF=0.0754;AMR_AF=0.1686;AFR_AF=0.593;EUR_AF=0.2356;SAS_AF=0.3722;AA=A|||;VT=SNP
11	47182368	rs10769244	A	G	100	PASS	AC=1912;AF=0.381789;AN=5008;NS=2504;DP=19618;EAS_AF=0.6627;AMR_AF=0.3818;AFR_AF=0.2791;EUR_AF=0.3201;SAS_AF=0.2945;AA=G|||;VT=SNP
11	47182370	rs10769245	G	A	100	PASS	AC=1980;AF=0.395367;AN=5008;NS=2504;DP=19511;EAS_AF=0.7183;AMR_AF=0.3905;AFR_AF=0.2799;EUR_AF=0.3231;SAS_AF=0.2965;AA=A|||;VT=SNP
11	47182926	rs3740694	G	A	100	PASS	AC=666;AF=0.132987;AN=5008;NS=2504;DP=18046;EAS_AF=0.0694;AMR_AF=0.0836;AFR_AF=0.0144;EUR_AF=0.16;SAS_AF=0.3661;AA=G|||;VT=SNP
11	47183376	rs79545080	G	A	100	PASS	AC=76;AF=0.0151757;AN=5008;NS=2504;DP=19037;EAS_AF=0;AMR_AF=0.0259;AFR_AF=0.003;EUR_AF=0.0378;SAS_AF=0.0164;AA=G|||;VT=SNP
11	47183690	rs78112569	G	T	100	PASS	AC=27;AF=0.00539137;AN=5008;NS=2504;DP=21746;EAS_AF=0;AMR_AF=0.0086;AFR_AF=0;EUR_AF=0.0189;SAS_AF=0.002;AA=G|||;VT=SNP
11	47183691	rs75741689	G	A	100	PASS	AC=29;AF=0.00579073;AN=5008;NS=2504;DP=21735;EAS_AF=0;AMR_AF=0.0086;AFR_AF=0;EUR_AF=0.0209;SAS_AF=0.002;AA=G|||;VT=SNP
11	47184117	rs10838662	T	G	100	PASS	AC=1450;AF=0.289537;AN=5008;NS=2504;DP=21586;EAS_AF=0.6687;AMR_AF=0.3127;AFR_AF=0.0651;EUR_AF=0.2247;SAS_AF=0.2526;AA=T|||;VT=SNP
11	47184756	rs7130989	G	A	100	PASS	AC=1540;AF=0.307508;AN=5008;NS=2504;DP=17451;EAS_AF=0.0744;AMR_AF=0.1671;AFR_AF=0.5688;EUR_AF=0.2336;SAS_AF=0.3701;AA=G|||;VT=SNP
11	47184971	rs10838663	C	T	100	PASS	AC=1202;AF=0.240016;AN=5008;NS=2504;DP=17326;EAS_AF=0.6667;AMR_AF=0.2781;AFR_AF=0.0038;EUR_AF=0.1412;SAS_AF=0.1943;AA=c|||;VT=SNP
11	47185457	rs4752968	A	G	100	PASS	AC=1223;AF=0.244209;AN=5008;NS=2504;DP=16839;EAS_AF=0.6687;AMR_AF=0.2795;AFR_AF=0.0083;EUR_AF=0.1531;SAS_AF=0.1943;AA=A|||;VT=SNP
11	47185510	rs4752969	A	G	100	PASS	AC=1597;AF=0.31889;AN=5008;NS=2504;DP=17208;EAS_AF=0.6696;AMR_AF=0.3184;AFR_AF=0.1634;EUR_AF=0.2366;SAS_AF=0.2526;AA=A|||;VT=SNP
11	47185680	rs11039114	G	A	100	PASS	AC=776;AF=0.154952;AN=5008;NS=2504;DP=17888;EAS_AF=0.0744;AMR_AF=0.1254;AFR_AF=0.0174;EUR_AF=0.2276;SAS_AF=0.3701;AA=G|||;VT=SNP;EX_TARGET
11	47186424	rs1055447	C	A	100	PASS	AC=2464;AF=0.492013;AN=5008;NS=2504;DP=18819;EAS_AF=0.2708;AMR_AF=0.5072;AFR_AF=0.4781;EUR_AF=0.5288;SAS_AF=0.6902;AA=C|||;VT=SNP
11	47186472	rs145402984	C	T	100	PASS	AC=53;AF=0.0105831;AN=5008;NS=2504;DP=18151;EAS_AF=0.001;AMR_AF=0.0086;AFR_AF=0.0015;EUR_AF=0.0199;SAS_AF=0.0245;AA=C|||;VT=SNP
11	47186561	rs61897791	T	G	100	PASS	AC=398;AF=0.0794728;AN=5008;NS=2504;DP=16917;EAS_AF=0.0685;AMR_AF=0.0663;AFR_AF=0.1014;EUR_AF=0.1004;SAS_AF=0.0491;AA=G|||;VT=SNP
11	47187067	rs7117346	G	A	100	PASS	AC=1171;AF=0.233826;AN=5008;NS=2504;DP=16907;EAS_AF=0.0466;AMR_AF=0.134;AFR_AF=0.4516;EUR_AF=0.2227;SAS_AF=0.2147;AA=A|||;VT=SNP;EX_TARGET
11	47187549	rs61897843	G	A	100	PASS	AC=301;AF=0.0601038;AN=5008;NS=2504;DP=19910;EAS_AF=0.0466;AMR_AF=0.0663;AFR_AF=0.056;EUR_AF=0.0934;SAS_AF=0.0409;AA=G|||;VT=SNP
11	47188411	rs3740691	C	T	100	PASS	AC=1946;AF=0.388578;AN=5008;NS=2504;DP=22014;EAS_AF=0.124;AMR_AF=0.2435;AFR_AF=0.6853;EUR_AF=0.335;SAS_AF=0.4182;AA=C|||;VT=SNP;EX_TARGET
11	47188592	rs3740690	T	C	100	PASS	AC=1344;AF=0.268371;AN=5008;NS=2504;DP=20087;EAS_AF=0.2083;AMR_AF=0.438;AFR_AF=0.0514;EUR_AF=0.4384;SAS_AF=0.3282;AA=T|||;VT=SNP
11	47190851	rs12365578	C	T	100	PASS	AC=1334;AF=0.266374;AN=5008;NS=2504;DP=15487;EAS_AF=0.2054;AMR_AF=0.438;AFR_AF=0.0514;EUR_AF=0.4364;SAS_AF=0.3231;AA=C|||;VT=SNP
11	47190860	rs61897844	G	A	100	PASS	AC=1523;AF=0.304113;AN=5008;NS=2504;DP=15689;EAS_AF=0.6696;AMR_AF=0.3084;AFR_AF=0.1188;EUR_AF=0.2256;SAS_AF=0.2556;AA=G|||;VT=SNP
11	47191238	rs2867972	G	A	100	PASS	AC=1614;AF=0.322284;AN=5008;NS=2504;DP=16100;EAS_AF=0.0754;AMR_AF=0.1729;AFR_AF=0.6127;EUR_AF=0.2366;SAS_AF=0.3783;AA=G|||;VT=SNP
11	47191309	rs60041842	G	A	100	PASS	AC=344;AF=0.0686901;AN=5008;NS=2504;DP=18416;EAS_AF=0.0496;AMR_AF=0.0749;AFR_AF=0.0726;EUR_AF=0.1034;SAS_AF=0.0429;AA=G|||;VT=SNP
11	47191321	rs12803718	G	A	100	PASS	AC=1323;AF=0.264177;AN=5008;NS=2504;DP=18354;EAS_AF=0.2054;AMR_AF=0.4366;AFR_AF=0.0514;EUR_AF=0.4264;SAS_AF=0.3231;AA=G|||;VT=SNP
11	47193367	rs57323109	T	G	100	PASS	AC=1901;AF=0.379593;AN=5008;NS=2504;DP=17339;EAS_AF=0.7183;AMR_AF=0.3804;AFR_AF=0.2216;EUR_AF=0.326;SAS_AF=0.2986;AA=T|||;VT=SNP;EX_TARGET
11	47193403	rs117845027	C	T	100	PASS	AC=229;AF=0.0457268;AN=5008;NS=2504;DP=17319;EAS_AF=0.0456;AMR_AF=0.0072;AFR_AF=0.0008;EUR_AF=0.0288;SAS_AF=0.1513;AA=C|||;VT=SNP
11	47193566	rs11600668	G	A	100	PASS	AC=1873;AF=0.374002;AN=5008;NS=2504;DP=17635;EAS_AF=0.7183;AMR_AF=0.379;AFR_AF=0.2012;EUR_AF=0.326;SAS_AF=0.2986;AA=g|||;VT=SNP
11	47194924	rs57012996	T	G	100	PASS	AC=338;AF=0.067492;AN=5008;NS=2504;DP=18167;EAS_AF=0.0496;AMR_AF=0.0706;AFR_AF=0.0726;EUR_AF=0.1004;SAS_AF=0.0429;AA=T|||;VT=SNP
11	47196238	rs140209019	G	A	100	PASS	AC=27;AF=0.00539137;AN=5008;NS=2504;DP=15103;EAS_AF=0;AMR_AF=0.0043;AFR_AF=0.0008;EUR_AF=0.0169;SAS_AF=0.0061;AA=-|||;VT=SNP
11	47196982	rs2279439	C	T	100	PASS	AC=1512;AF=0.301917;AN=5008;NS=2504;DP=20953;EAS_AF=0.6687;AMR_AF=0.3084;AFR_AF=0.1112;EUR_AF=0.2266;SAS_AF=0.2546;AA=c|||;VT=SNP
11	47197153	rs75290815	C	T	100	PASS	AC=106;AF=0.0211661;AN=5008;NS=2504;DP=16591;EAS_AF=0;AMR_AF=0.0418;AFR_AF=0.003;EUR_AF=0.0696;SAS_AF=0.0031;AA=C|||;VT=SNP
11	47197642	rs78563058	G	A	100	PASS	AC=14;AF=0.00279553;AN=5008;NS=2504;DP=22596;EAS_AF=0;AMR_AF=0.0058;AFR_AF=0;EUR_AF=0.0099;SAS_AF=0;AA=G|||;VT=SNP
11	47198638	rs61897848	C	T	100	PASS	AC=162;AF=0.0323482;AN=5008;NS=2504;DP=10953;EAS_AF=0.001;AMR_AF=0.0259;AFR_AF=0.0038;EUR_AF=0.0825;SAS_AF=0.0562;AA=C|||;VT=SNP
11	47200402	rs79044335	G	C	100	PASS	AC=338;AF=0.067492;AN=5008;NS=2504;DP=17240;EAS_AF=0.0496;AMR_AF=0.0706;AFR_AF=0.0726;EUR_AF=0.0994;SAS_AF=0.044;AA=G|||;VT=SNP;EX_TARGET
11	47200654	rs143360638	C	T	100	PASS	AC=10;AF=0.00199681;AN=5008;NS=2504;DP=18811;EAS_AF=0;AMR_AF=0;AFR_AF=0;EUR_AF=0.0099;SAS_AF=0;AA=C|||;VT=SNP;EX_TARGET
11	47201924	rs11039119	G	A	100	PASS	AC=1929;AF=0.385184;AN=5008;NS=2504;DP=17402;EAS_AF=0.7183;AMR_AF=0.3818;AFR_AF=0.2322;EUR_AF=0.339;SAS_AF=0.2986;AA=G|||;VT=SNP;EX_TARGET
11	47201981	rs61897851	G	C	100	PASS	AC=365;AF=0.0728834;AN=5008;NS=2504;DP=15940;EAS_AF=0.0496;AMR_AF=0.0706;AFR_AF=0.093;EUR_AF=0.0994;SAS_AF=0.044;AA=G|||;VT=SNP;EX_TARGET
11	47202682	rs113954134	G	A	100	PASS	AC=30;AF=0.00599042;AN=5008;NS=2504;DP=15812;EAS_AF=0;AMR_AF=0.0115;AFR_AF=0;EUR_AF=0.0159;SAS_AF=0.0061;AA=G|||;VT=SNP
11	47202685	rs189339351	C	T	100	PASS	AC=26;AF=0.00519169;AN=5008;NS=2504;DP=15589;EAS_AF=0;AMR_AF=0.0058;AFR_AF=0.0008;EUR_AF=0.0179;SAS_AF=0.0031;AA=C|||;VT=SNP
11	47202946	rs7925137	C	A	100	PASS	AC=1683;AF=0.336062;AN=5008;NS=2504;DP=17607;EAS_AF=0.0734;AMR_AF=0.1744;AFR_AF=0.6687;EUR_AF=0.2366;SAS_AF=0.3742;AA=C|||;VT=SNP
11	47203068	rs7940240	T	C	100	PASS	AC=3342;AF=0.667332;AN=5008;NS=2504;DP=17752;EAS_AF=0.3313;AMR_AF=0.6844;AFR_AF=0.7837;EUR_AF=0.7634;SAS_AF=0.7454;AA=C|||;VT=SNP
11	47203155	rs61897852	G	A	100	PASS	AC=354;AF=0.0706869;AN=5008;NS=2504;DP=19331;EAS_AF=0.0496;AMR_AF=0.072;AFR_AF=0.0832;EUR_AF=0.0994;SAS_AF=0.045;AA=G|||;VT=SNP
11	47203245	rs11603373	C	T	100	PASS	AC=1555;AF=0.310503;AN=5008;NS=2504;DP=20244;EAS_AF=0.6687;AMR_AF=0.3112;AFR_AF=0.1346;EUR_AF=0.2366;SAS_AF=0.2546;AA=C|||;VT=SNP
11	47203628	rs117035270	C	T	100	PASS	AC=33;AF=0.00658946;AN=5008;NS=2504;DP=17231;EAS_AF=0;AMR_AF=0.0144;AFR_AF=0.0015;EUR_AF=0.0209;SAS_AF=0;AA=C|||;VT=SNP
11	47203904	rs10838664	G	A	100	PASS	AC=1551;AF=0.309704;AN=5008;NS=2504;DP=15884;EAS_AF=0.6667;AMR_AF=0.3112;AFR_AF=0.1331;EUR_AF=0.2366;SAS_AF=0.2546;AA=G|||;VT=SNP;EX_TARGET
11	47204175	rs2279438	A	T	100	PASS	AC=3338;AF=0.666534;AN=5008;NS=2504;DP=15076;EAS_AF=0.3294;AMR_AF=0.6844;AFR_AF=0.7821;EUR_AF=0.7634;SAS_AF=0.7454;AA=T|||;VT=SNP;EX_TARGET
11	47204370	rs568927214	G	C	100	PASS	AC=17;AF=0.00339457;AN=5008;NS=2504;DP=14675;EAS_AF=0;AMR_AF=0.0029;AFR_AF=0;EUR_AF=0.0139;SAS_AF=0.001;AA=G|||;VT=SNP
11	47204848	rs77675579	C	T	100	PASS	AC=199;AF=0.0397364;AN=5008;NS=2504;DP=15140;EAS_AF=0;AMR_AF=0.072;AFR_AF=0.0045;EUR_AF=0.1213;SAS_AF=0.0215;AA=C|||;VT=SNP
11	47204981	rs901747	G	C	100	PASS	AC=3340;AF=0.666933;AN=5008;NS=2504;DP=17674;EAS_AF=0.3304;AMR_AF=0.6844;AFR_AF=0.7837;EUR_AF=0.7624;SAS_AF=0.7454;AA=C|||;VT=SNP
11	47206082	rs7937410	G	C	100	PASS	AC=3339;AF=0.666733;AN=5008;NS=2504;DP=18335;EAS_AF=0.3304;AMR_AF=0.6816;AFR_AF=0.7837;EUR_AF=0.7634;SAS_AF=0.7454;AA=C|||;VT=SNP
11	47206594	rs77654484	C	A	100	PASS	AC=340;AF=0.0678914;AN=5008;NS=2504;DP=16425;EAS_AF=0.0486;AMR_AF=0.0735;AFR_AF=0.0734;EUR_AF=0.0994;SAS_AF=0.044;AA=C|||;VT=SNP
11	47207010	rs180812406	G	C	100	PASS	AC=32;AF=0.00638978;AN=5008;NS=2504;DP=13680;EAS_AF=0;AMR_AF=0.0159;AFR_AF=0.0008;EUR_AF=0.0199;SAS_AF=0;AA=G|||;VT=SNP
11	47207362	rs4463814	G	A	100	PASS	AC=330;AF=0.0658946;AN=5008;NS=2504;DP=13181;EAS_AF=0.002;AMR_AF=0.0303;AFR_AF=0.1263;EUR_AF=0.0845;SAS_AF=0.0562;AA=G|||;VT=SNP
11	47208982	rs4752970	A	G	100	PASS	AC=3316;AF=0.662141;AN=5008;NS=2504;DP=11459;EAS_AF=0.3304;AMR_AF=0.6844;AFR_AF=0.7648;EUR_AF=0.7634;SAS_AF=0.7454;AA=-|||;VT=SNP
11	47209472	rs901750	G	A	100	PASS	AC=3551;AF=0.709065;AN=5008;NS=2504;DP=16777;EAS_AF=0.7927;AMR_AF=0.5519;AFR_AF=0.8654;EUR_AF=0.5656;SAS_AF=0.6708;AA=A|||;VT=SNP
11	47211568	rs111927021	G	A	100	PASS	AC=1645;AF=0.328474;AN=5008;NS=2504;DP=12005;EAS_AF=0.0744;AMR_AF=0.1686;AFR_AF=0.6475;EUR_AF=0.2306;SAS_AF=0.3732;AA=G|||;VT=SNP
11	47211786	rs184907858	A	G	100	PASS	AC=352;AF=0.0702875;AN=5008;NS=2504;DP=11130;EAS_AF=0.0486;AMR_AF=0.0706;AFR_AF=0.084;EUR_AF=0.0994;SAS_AF=0.044;AA=a|||;VT=SNP
11	47212032	rs7948786	G	A	100	PASS	AC=1647;AF=0.328874;AN=5008;NS=2504;DP=17253;EAS_AF=0.0754;AMR_AF=0.1686;AFR_AF=0.6475;EUR_AF=0.2306;SAS_AF=0.3742;AA=g|||;VT=SNP
11	47212543	rs9633886	A	G	100	PASS	AC=2658;AF=0.530751;AN=5008;NS=2504;DP=14898;EAS_AF=0.2817;AMR_AF=0.5865;AFR_AF=0.4667;EUR_AF=0.661;SAS_AF=0.7004;AA=A|||;VT=SNP
11	47212561	rs7951979	A	C	100	PASS	AC=1554;AF=0.310304;AN=5008;NS=2504;DP=15657;EAS_AF=0.6696;AMR_AF=0.3112;AFR_AF=0.1324;EUR_AF=0.2366;SAS_AF=0.2556;AA=A|||;VT=SNP
11	47212638	rs192570022	G	A	100	PASS	AC=20;AF=0.00399361;AN=5008;NS=2504;DP=16081;EAS_AF=0;AMR_AF=0.0115;AFR_AF=0.0008;EUR_AF=0.0109;SAS_AF=0;AA=G|||;VT=SNP
11	47213117	rs11039122	G	A	100	PASS	AC=1340;AF=0.267572;AN=5008;NS=2504;DP=18844;EAS_AF=0.2063;AMR_AF=0.4438;AFR_AF=0.053;EUR_AF=0.4334;SAS_AF=0.3252;AA=G|||;VT=SNP
11	47214223	rs11039124	G	A	100	PASS	AC=1901;AF=0.379593;AN=5008;NS=2504;DP=15240;EAS_AF=0.7183;AMR_AF=0.3833;AFR_AF=0.2133;EUR_AF=0.334;SAS_AF=0.2996;AA=G|||;VT=SNP
11	47215370	rs181986503	C	T	100	PASS	AC=27;AF=0.00539137;AN=5008;NS=2504;DP=17052;EAS_AF=0;AMR_AF=0.0058;AFR_AF=0;EUR_AF=0.0169;SAS_AF=0.0061;AA=C|||;VT=SNP
11	47217513	rs17788145	G	C	100	PASS	AC=42;AF=0.00838658;AN=5008;NS=2504;DP=17500;EAS_AF=0;AMR_AF=0.0144;AFR_AF=0.0008;EUR_AF=0.0199;SAS_AF=0.0112;AA=G|||;VT=SNP
11	47217602	rs143002335	C	T	100	PASS	AC=22;AF=0.00439297;AN=5008;NS=2504;DP=18779;EAS_AF=0;AMR_AF=0.0115;AFR_AF=0;EUR_AF=0.0109;SAS_AF=0.0031;AA=C|||;VT=SNP
11	47217688	rs4752971	A	C	100	PASS	AC=2994;AF=0.597843;AN=5008;NS=2504;DP=17745;EAS_AF=0.2847;AMR_AF=0.6095;AFR_AF=0.7057;EUR_AF=0.664;SAS_AF=0.6984;AA=A|||;VT=SNP
11	47217883	rs7130006	A	C	100	PASS	AC=1566;AF=0.3127;AN=5008;NS=2504;DP=20881;EAS_AF=0.6657;AMR_AF=0.3184;AFR_AF=0.1195;EUR_AF=0.2594;SAS_AF=0.2607;AA=a|||;VT=SNP
11	47217906	rs61897853	C	T	100	PASS	AC=348;AF=0.0694888;AN=5008;NS=2504;DP=21172;EAS_AF=0.0496;AMR_AF=0.0749;AFR_AF=0.0779;EUR_AF=0.0994;SAS_AF=0.044;AA=C|||;VT=SNP
11	47217998	rs138431945	A	G	100	PASS	AC=23;AF=0.00459265;AN=5008;NS=2504;DP=20895;EAS_AF=0;AMR_AF=0.0115;AFR_AF=0;EUR_AF=0.0109;SAS_AF=0.0041;AA=A|||;VT=SNP
11	47218957	rs12807887	C	T	100	PASS	AC=2982;AF=0.595447;AN=5008;NS=2504;DP=12716;EAS_AF=0.2847;AMR_AF=0.6095;AFR_AF=0.6959;EUR_AF=0.662;SAS_AF=0.7014;AA=T|||;VT=SNP
11	47219310	rs10769248	G	C	100	PASS	AC=3343;AF=0.667532;AN=5008;NS=2504;DP=14794;EAS_AF=0.3343;AMR_AF=0.6844;AFR_AF=0.7837;EUR_AF=0.7634;SAS_AF=0.7434;AA=C|||;VT=SNP
11	47220127	rs144009148	T	C	100	PASS	AC=88;AF=0.0175719;AN=5008;NS=2504;DP=17206;EAS_AF=0.003;AMR_AF=0.0821;AFR_AF=0.0015;EUR_AF=0.0229;SAS_AF=0.0031;AA=T|||;VT=SNP
11	47220778	rs182879407	C	T	100	PASS	AC=18;AF=0.00359425;AN=5008;NS=2504;DP=19679;EAS_AF=0;AMR_AF=0.0173;AFR_AF=0;EUR_AF=0.006;SAS_AF=0;AA=c|||;VT=SNP
11	47222390	rs141849126	G	C	100	PASS	AC=78;AF=0.0155751;AN=5008;NS=2504;DP=18109;EAS_AF=0.003;AMR_AF=0.085;AFR_AF=0;EUR_AF=0.0129;SAS_AF=0.0031;AA=g|||;VT=SNP
11	47225534	rs1976143	G	A	100	PASS	AC=2770;AF=0.553115;AN=5008;NS=2504;DP=15497;EAS_AF=0.2877;AMR_AF=0.598;AFR_AF=0.5424;EUR_AF=0.659;SAS_AF=0.7004;AA=G|||;VT=SNP
11	47225694	rs1976142	T	C	100	PASS	AC=2782;AF=0.555511;AN=5008;NS=2504;DP=14956;EAS_AF=0.2877;AMR_AF=0.598;AFR_AF=0.5514;EUR_AF=0.659;SAS_AF=0.7004;AA=T|||;VT=SNP
11	47225730	rs74898661	G	A	100	PASS	AC=339;AF=0.0676917;AN=5008;NS=2504;DP=17034;EAS_AF=0.0506;AMR_AF=0.0706;AFR_AF=0.0726;EUR_AF=0.0994;SAS_AF=0.044;AA=G|||;VT=SNP
11	47225996	rs17197710	T	C	100	PASS	AC=339;AF=0.0676917;AN=5008;NS=2504;DP=22132;EAS_AF=0.0506;AMR_AF=0.0706;AFR_AF=0.0726;EUR_AF=0.0994;SAS_AF=0.044;AA=T|||;VT=SNP
11	47226383	rs11039128	C	T	100	PASS	AC=229;AF=0.0457268;AN=5008;NS=2504;DP=20459;EAS_AF=0.0456;AMR_AF=0.0072;AFR_AF=0.0015;EUR_AF=0.0278;SAS_AF=0.1513;AA=C|||;VT=SNP
11	47226488	rs7937101	A	G	100	PASS	AC=2127;AF=0.42472;AN=5008;NS=2504;DP=17411;EAS_AF=0.2877;AMR_AF=0.5605;AFR_AF=0.0809;EUR_AF=0.6521;SAS_AF=0.7004;AA=A|||;VT=SNP
11	47228023	rs61897854	G	A	100	PASS	AC=340;AF=0.0678914;AN=5008;NS=2504;DP=17042;EAS_AF=0.0516;AMR_AF=0.0706;AFR_AF=0.0726;EUR_AF=0.0994;SAS_AF=0.044;AA=G|||;VT=SNP
11	47228403	rs78998999	A	T	100	PASS	AC=339;AF=0.0676917;AN=5008;NS=2504;DP=17459;EAS_AF=0.0506;AMR_AF=0.0706;AFR_AF=0.0726;EUR_AF=0.0994;SAS_AF=0.044;AA=A|||;VT=SNP
11	47229040	rs72901669	C	T	100	PASS	AC=35;AF=0.00698882;AN=5008;NS=2504;DP=19583;EAS_AF=0.001;AMR_AF=0.0173;AFR_AF=0.0008;EUR_AF=0.0199;SAS_AF=0.001;AA=C|||;VT=SNP
11	47229316	rs11039130	C	T	100	PASS	AC=680;AF=0.135783;AN=5008;NS=2504;DP=20091;EAS_AF=0.0198;AMR_AF=0.1657;AFR_AF=0.0159;EUR_AF=0.2843;SAS_AF=0.2434;AA=C|||;VT=SNP
11	47231040	rs61897855	C	T	100	PASS	AC=339;AF=0.0676917;AN=5008;NS=2504;DP=22038;EAS_AF=0.0506;AMR_AF=0.0706;AFR_AF=0.0726;EUR_AF=0.0994;SAS_AF=0.044;AA=C|||;VT=SNP
11	47232038	rs11039131	C	T	100	PASS	AC=1174;AF=0.234425;AN=5008;NS=2504;DP=20945;EAS_AF=0.2222;AMR_AF=0.3833;AFR_AF=0.0469;EUR_AF=0.326;SAS_AF=0.3006;AA=C|||;VT=SNP
11	47232184	rs4567413	T	C	100	PASS	AC=2784;AF=0.555911;AN=5008;NS=2504;DP=20675;EAS_AF=0.2877;AMR_AF=0.598;AFR_AF=0.5537;EUR_AF=0.6581;SAS_AF=0.7004;AA=T|||;VT=SNP
11	47232821	rs61897856	G	C	100	PASS	AC=339;AF=0.0676917;AN=5008;NS=2504;DP=13831;EAS_AF=0.0506;AMR_AF=0.0706;AFR_AF=0.0726;EUR_AF=0.0994;SAS_AF=0.044;AA=G|||;VT=SNP
11	47233209	rs7111764	G	A	100	PASS	AC=2784;AF=0.555911;AN=5008;NS=2504;DP=14299;EAS_AF=0.2877;AMR_AF=0.598;AFR_AF=0.553;EUR_AF=0.659;SAS_AF=0.7004;AA=g|||;VT=SNP
11	47233458	rs61897857	G	A	100	PASS	AC=1499;AF=0.299321;AN=5008;NS=2504;DP=15766;EAS_AF=0.6617;AMR_AF=0.3084;AFR_AF=0.0953;EUR_AF=0.2406;SAS_AF=0.2556;AA=G|||;VT=SNP
11	47234601	rs12578030	A	G	100	PASS	AC=340;AF=0.0678914;AN=5008;NS=2504;DP=20923;EAS_AF=0.0506;AMR_AF=0.0706;AFR_AF=0.0734;EUR_AF=0.0994;SAS_AF=0.044;AA=A|||;VT=SNP
11	47234658	rs143717194	G	T	100	PASS	AC=11;AF=0.00219649;AN=5008;NS=2504;DP=20432;EAS_AF=0;AMR_AF=0.0014;AFR_AF=0;EUR_AF=0.0089;SAS_AF=0.001;AA=G|||;VT=SNP
11	47234718	rs2029298	C	T	100	PASS	AC=2781;AF=0.555312;AN=5008;NS=2504;DP=19171;EAS_AF=0.2877;AMR_AF=0.598;AFR_AF=0.5522;EUR_AF=0.659;SAS_AF=0.6984;AA=C|||;VT=SNP
11	47235263	rs61897858	A	T	100	PASS	AC=325;AF=0.0648962;AN=5008;NS=2504;DP=14317;EAS_AF=0.0506;AMR_AF=0.0706;AFR_AF=0.062;EUR_AF=0.0994;SAS_AF=0.044;AA=A|||;VT=SNP
11	47236294	rs3758666	A	G	100	PASS	AC=3125;AF=0.624002;AN=5008;NS=2504;DP=11331;EAS_AF=0.3413;AMR_AF=0.6729;AFR_AF=0.6233;EUR_AF=0.7584;SAS_AF=0.7434;AA=G|||;VT=SNP
11	47236298	rs3758667	A	G	100	PASS	AC=3125;AF=0.624002;AN=5008;NS=2504;DP=11015;EAS_AF=0.3413;AMR_AF=0.6729;AFR_AF=0.6233;EUR_AF=0.7584;SAS_AF=0.7434;AA=G|||;VT=SNP
11	47236405	rs4237547	C	G	100	PASS	AC=2125;AF=0.424321;AN=5008;NS=2504;DP=10812;EAS_AF=0.2877;AMR_AF=0.5605;AFR_AF=0.0802;EUR_AF=0.6521;SAS_AF=0.6994;AA=C|||;VT=SNP
11	47237359	rs4647709	C	T	100	PASS	AC=169;AF=0.033746;AN=5008;NS=2504;DP=20084;EAS_AF=0.001;AMR_AF=0.0259;AFR_AF=0.0038;EUR_AF=0.0885;SAS_AF=0.0573;AA=C|||;VT=SNP
11	47237680	rs2291120	T	C	100	PASS	AC=450;AF=0.0898562;AN=5008;NS=2504;DP=19148;EAS_AF=0.0437;AMR_AF=0.1888;AFR_AF=0.0068;EUR_AF=0.1511;SAS_AF=0.1166;AA=T|||;VT=SNP
11	47239270	rs4647713	G	A	100	PASS	AC=343;AF=0.0684904;AN=5008;NS=2504;DP=15015;EAS_AF=0.0506;AMR_AF=0.0706;AFR_AF=0.0741;EUR_AF=0.1014;SAS_AF=0.044;AA=G|||;VT=SNP
11	47240490	rs10742797	A	T	100	PASS	AC=1889;AF=0.377196;AN=5008;NS=2504;DP=18956;EAS_AF=0.6617;AMR_AF=0.3314;AFR_AF=0.3752;EUR_AF=0.2416;SAS_AF=0.2587;AA=A|||;VT=SNP
11	47242472	rs11039134	A	G	100	PASS	AC=2124;AF=0.424121;AN=5008;NS=2504;DP=18439;EAS_AF=0.2867;AMR_AF=0.5605;AFR_AF=0.0809;EUR_AF=0.6521;SAS_AF=0.6984;AA=A|||;VT=SNP
11	47242761	rs12291341	G	A	100	PASS	AC=2228;AF=0.444888;AN=5008;NS=2504;DP=18189;EAS_AF=0.7123;AMR_AF=0.402;AFR_AF=0.4486;EUR_AF=0.341;SAS_AF=0.3016;AA=A|||;VT=SNP
11	47243665	rs1685404	G	C	100	PASS	AC=1432;AF=0.285942;AN=5008;NS=2504;DP=14380;EAS_AF=0.2192;AMR_AF=0.3876;AFR_AF=0.2519;EUR_AF=0.3181;SAS_AF=0.2955;AA=G|||;VT=SNP
11	47244981	rs4647718	C	T	100	PASS	AC=238;AF=0.047524;AN=5008;NS=2504;DP=16230;EAS_AF=0.0496;AMR_AF=0.0072;AFR_AF=0.0136;EUR_AF=0.0378;SAS_AF=0.1299;AA=C|||;VT=SNP
11	47245145	rs4647720	C	T	100	PASS	AC=360;AF=0.071885;AN=5008;NS=2504;DP=14850;EAS_AF=0.0496;AMR_AF=0.0663;AFR_AF=0.0265;EUR_AF=0.1083;SAS_AF=0.1227;AA=C|||;VT=SNP
11	47245389	rs4647725	T	C	100	PASS	AC=1814;AF=0.36222;AN=5008;NS=2504;DP=16235;EAS_AF=0.6736;AMR_AF=0.2997;AFR_AF=0.4334;EUR_AF=0.1541;SAS_AF=0.2035;AA=T|||;VT=SNP
11	47245494	rs4647726	A	T	100	PASS	AC=1811;AF=0.361621;AN=5008;NS=2504;DP=13608;EAS_AF=0.6716;AMR_AF=0.2997;AFR_AF=0.4334;EUR_AF=0.1541;SAS_AF=0.2025;AA=A|||;VT=SNP
11	47245803	rs7395496	A	G	100	PASS	AC=3126;AF=0.624201;AN=5008;NS=2504;DP=14243;EAS_AF=0.3284;AMR_AF=0.696;AFR_AF=0.5166;EUR_AF=0.8459;SAS_AF=0.7955;AA=G|||;VT=SNP
11	47246397	rs7395581	G	A	100	PASS	AC=2523;AF=0.503794;AN=5008;NS=2504;DP=15867;EAS_AF=0.2232;AMR_AF=0.621;AFR_AF=0.4766;EUR_AF=0.6998;SAS_AF=0.545;AA=G|||;VT=SNP
11	47246542	rs12576935	G	A	100	PASS	AC=361;AF=0.0720847;AN=5008;NS=2504;DP=14293;EAS_AF=0.0496;AMR_AF=0.0663;AFR_AF=0.0265;EUR_AF=0.1083;SAS_AF=0.1237;AA=G|||;VT=SNP
11	47246985	rs7947269	C	T	100	PASS	AC=2883;AF=0.575679;AN=5008;NS=2504;DP=12343;EAS_AF=0.2728;AMR_AF=0.6873;AFR_AF=0.5023;EUR_AF=0.8082;SAS_AF=0.6687;AA=T|||;VT=SNP
11	47247002	rs61897859	G	A	100	PASS	AC=348;AF=0.0694888;AN=5008;NS=2504;DP=12659;EAS_AF=0.0496;AMR_AF=0.0663;AFR_AF=0.0174;EUR_AF=0.1083;SAS_AF=0.1227;AA=G|||;VT=SNP
11	47247287	rs76832686	C	T	100	PASS	AC=1848;AF=0.36901;AN=5008;NS=2504;DP=17863;EAS_AF=0.6766;AMR_AF=0.3026;AFR_AF=0.4561;EUR_AF=0.1541;SAS_AF=0.2025;AA=C|||;VT=SNP
11	47247560	rs2633080	A	C	100	PASS	AC=3124;AF=0.623802;AN=5008;NS=2504;DP=20733;EAS_AF=0.3224;AMR_AF=0.6945;AFR_AF=0.5189;EUR_AF=0.8459;SAS_AF=0.7975;AA=C|||;VT=SNP
11	47247621	rs2596397	G	A	100	PASS	AC=2828;AF=0.564696;AN=5008;NS=2504;DP=20775;EAS_AF=0.2212;AMR_AF=0.6873;AFR_AF=0.5023;EUR_AF=0.8082;SAS_AF=0.6656;AA=A|||;VT=SNP
11	47248050	rs2633082	C	G	100	PASS	AC=2885;AF=0.576078;AN=5008;NS=2504;DP=17368;EAS_AF=0.2738;AMR_AF=0.6873;AFR_AF=0.5038;EUR_AF=0.8082;SAS_AF=0.6677;AA=C|||;VT=SNP
11	47249223	rs11039138	G	A	100	PASS	AC=799;AF=0.159545;AN=5008;NS=2504;DP=14976;EAS_AF=0.0208;AMR_AF=0.1931;AFR_AF=0.0272;EUR_AF=0.3738;SAS_AF=0.2372;AA=g|||;VT=SNP
11	47249294	rs2957873	G	A	100	PASS	AC=2883;AF=0.575679;AN=5008;NS=2504;DP=18509;EAS_AF=0.2738;AMR_AF=0.6873;AFR_AF=0.5023;EUR_AF=0.8082;SAS_AF=0.6677;AA=g|||;VT=SNP
11	47249420	rs2633083	T	C	100	PASS	AC=3148;AF=0.628594;AN=5008;NS=2504;DP=17964;EAS_AF=0.3234;AMR_AF=0.7334;AFR_AF=0.5159;EUR_AF=0.8459;SAS_AF=0.7975;AA=c|||;VT=SNP
11	47249463	rs2596398	G	C	100	PASS	AC=3120;AF=0.623003;AN=5008;NS=2504;DP=16750;EAS_AF=0.3234;AMR_AF=0.6945;AFR_AF=0.5166;EUR_AF=0.8459;SAS_AF=0.7955;AA=c|||;VT=SNP
11	47250319	rs11039139	C	T	100	PASS	AC=805;AF=0.160743;AN=5008;NS=2504;DP=15058;EAS_AF=0.0218;AMR_AF=0.1931;AFR_AF=0.0272;EUR_AF=0.3757;SAS_AF=0.2403;AA=C|||;VT=SNP
11	47250806	rs75282560	G	C	100	PASS	AC=14;AF=0.00279553;AN=5008;NS=2504;DP=16300;EAS_AF=0.001;AMR_AF=0.0043;AFR_AF=0;EUR_AF=0.008;SAS_AF=0.002;AA=G|||;VT=SNP
11	47250807	rs56023479	A	C	100	PASS	AC=238;AF=0.047524;AN=5008;NS=2504;DP=16259;EAS_AF=0.0496;AMR_AF=0.0072;AFR_AF=0.0136;EUR_AF=0.0378;SAS_AF=0.1299;AA=A|||;VT=SNP
11	47250845	rs61124822	C	T	100	PASS	AC=238;AF=0.047524;AN=5008;NS=2504;DP=17114;EAS_AF=0.0496;AMR_AF=0.0072;AFR_AF=0.0136;EUR_AF=0.0378;SAS_AF=0.1299;AA=c|||;VT=SNP
11	47251199	rs830085	G	A	100	PASS	AC=2549;AF=0.508986;AN=5008;NS=2504;DP=18588;EAS_AF=0.2232;AMR_AF=0.6571;AFR_AF=0.4766;EUR_AF=0.6998;SAS_AF=0.546;AA=G|||;VT=SNP
11	47251652	rs830084	T	C	100	PASS	AC=3148;AF=0.628594;AN=5008;NS=2504;DP=13115;EAS_AF=0.3234;AMR_AF=0.7305;AFR_AF=0.5159;EUR_AF=0.8459;SAS_AF=0.7996;AA=t|||;VT=SNP
11	47251791	rs117575057	C	T	100	PASS	AC=41;AF=0.0081869;AN=5008;NS=2504;DP=14522;EAS_AF=0;AMR_AF=0.0072;AFR_AF=0;EUR_AF=0.0268;SAS_AF=0.0092;AA=C|||;VT=SNP
11	47252107	rs4647728	G	A	100	PASS	AC=98;AF=0.0195687;AN=5008;NS=2504;DP=22014;EAS_AF=0;AMR_AF=0.036;AFR_AF=0.0038;EUR_AF=0.0596;SAS_AF=0.0082;AA=G|||;VT=SNP
11	47252237	rs4647730	T	A	100	PASS	AC=238;AF=0.047524;AN=5008;NS=2504;DP=20469;EAS_AF=0.0496;AMR_AF=0.0072;AFR_AF=0.0136;EUR_AF=0.0378;SAS_AF=0.1299;AA=T|||;VT=SNP
11	47252254	rs4647731	T	C	100	PASS	AC=238;AF=0.047524;AN=5008;NS=2504;DP=21047;EAS_AF=0.0496;AMR_AF=0.0072;AFR_AF=0.0136;EUR_AF=0.0378;SAS_AF=0.1299;AA=T|||;VT=SNP
11	47252456	rs4647733	G	C	100	PASS	AC=15;AF=0.00299521;AN=5008;NS=2504;DP=19666;EAS_AF=0;AMR_AF=0.0058;AFR_AF=0;EUR_AF=0.0109;SAS_AF=0;AA=G|||;VT=SNP
11	47253075	rs4647735	T	A	100	PASS	AC=423;AF=0.0844649;AN=5008;NS=2504;DP=14370;EAS_AF=0.0546;AMR_AF=0.0692;AFR_AF=0.0673;EUR_AF=0.1083;SAS_AF=0.1247;AA=t|||;VT=SNP
11	47253137	rs4647736	C	T	100	PASS	AC=345;AF=0.0688898;AN=5008;NS=2504;DP=14152;EAS_AF=0.0506;AMR_AF=0.0591;AFR_AF=0.0265;EUR_AF=0.0984;SAS_AF=0.1217;AA=C|||;VT=SNP
11	47253244	rs4647737	T	G	100	PASS	AC=1788;AF=0.357029;AN=5008;NS=2504;DP=9905;EAS_AF=0.6766;AMR_AF=0.2622;AFR_AF=0.4334;EUR_AF=0.1541;SAS_AF=0.2004;AA=t|||;VT=SNP
11	47253310	rs4647738	A	G	100	PASS	AC=238;AF=0.047524;AN=5008;NS=2504;DP=9935;EAS_AF=0.0496;AMR_AF=0.0072;AFR_AF=0.0136;EUR_AF=0.0378;SAS_AF=0.1299;AA=A|||;VT=SNP
11	47254010	rs4647741	T	C	100	PASS	AC=1820;AF=0.363419;AN=5008;NS=2504;DP=13867;EAS_AF=0.6766;AMR_AF=0.2637;AFR_AF=0.4554;EUR_AF=0.1541;SAS_AF=0.2025;AA=T|||;VT=SNP
11	47254051	rs830083	G	C	100	PASS	AC=3148;AF=0.628594;AN=5008;NS=2504;DP=14082;EAS_AF=0.3234;AMR_AF=0.7305;AFR_AF=0.5174;EUR_AF=0.8459;SAS_AF=0.7975;AA=C|||;VT=SNP
11	47255317	rs3781619	G	A	100	PASS	AC=1788;AF=0.357029;AN=5008;NS=2504;DP=17078;EAS_AF=0.6766;AMR_AF=0.2622;AFR_AF=0.4327;EUR_AF=0.1531;SAS_AF=0.2025;AA=G|||;VT=SNP
11	47255598	rs326224	T	C	100	PASS	AC=3034;AF=0.605831;AN=5008;NS=2504;DP=17920;EAS_AF=0.3234;AMR_AF=0.7262;AFR_AF=0.4304;EUR_AF=0.8519;SAS_AF=0.7955;AA=C|||;VT=SNP
11	47256682	rs4647752	A	G	100	PASS	AC=219;AF=0.04373;AN=5008;NS=2504;DP=19395;EAS_AF=0.0506;AMR_AF=0.0072;AFR_AF=0.0008;EUR_AF=0.0278;SAS_AF=0.137;AA=A|||;VT=SNP
11	47256708	rs2306353	C	T	100	PASS	AC=1805;AF=0.360423;AN=5008;NS=2504;DP=20012;EAS_AF=0.6726;AMR_AF=0.2579;AFR_AF=0.4546;EUR_AF=0.1551;SAS_AF=0.1953;AA=C|||;VT=SNP
11	47257340	rs4647754	C	T	100	PASS	AC=1718;AF=0.343051;AN=5008;NS=2504;DP=13939;EAS_AF=0.6756;AMR_AF=0.2622;AFR_AF=0.385;EUR_AF=0.1531;SAS_AF=0.1963;AA=C|||;VT=SNP
11	47258369	rs76229852	G	A	100	PASS	AC=245;AF=0.0489217;AN=5008;NS=2504;DP=19439;EAS_AF=0.0506;AMR_AF=0.0072;AFR_AF=0.0136;EUR_AF=0.0378;SAS_AF=0.136;AA=G|||;VT=SNP
11	47258853	rs3824866	C	T	100	PASS	AC=1768;AF=0.353035;AN=5008;NS=2504;DP=18424;EAS_AF=0.6756;AMR_AF=0.2622;AFR_AF=0.4228;EUR_AF=0.1531;SAS_AF=0.1963;AA=C|||;VT=SNP
11	47259264	rs3781620	G	C	100	PASS	AC=1812;AF=0.361821;AN=5008;NS=2504;DP=19676;EAS_AF=0.6756;AMR_AF=0.2637;AFR_AF=0.4554;EUR_AF=0.1531;SAS_AF=0.1963;AA=G|||;VT=SNP
11	47259668	rs326222	T	C	100	PASS	AC=2340;AF=0.467252;AN=5008;NS=2504;DP=21528;EAS_AF=0.2232;AMR_AF=0.6383;AFR_AF=0.3328;EUR_AF=0.6978;SAS_AF=0.5419;AA=T|||;VT=SNP;EX_TARGET
11	47259993	rs4647757	G	A	100	PASS	AC=2060;AF=0.411342;AN=5008;NS=2504;DP=15825;EAS_AF=0.7262;AMR_AF=0.2723;AFR_AF=0.469;EUR_AF=0.1909;SAS_AF=0.3344;AA=A|||;VT=SNP
11	47260142	rs4647759	G	C	100	PASS	AC=361;AF=0.0720847;AN=5008;NS=2504;DP=17091;EAS_AF=0.0526;AMR_AF=0.0648;AFR_AF=0.025;EUR_AF=0.1083;SAS_AF=0.1237;AA=G|||;VT=SNP
11	47260272	rs2013867	T	C	100	PASS	AC=2534;AF=0.50599;AN=5008;NS=2504;DP=17496;EAS_AF=0.7768;AMR_AF=0.3473;AFR_AF=0.5734;EUR_AF=0.3022;SAS_AF=0.4581;AA=C|||;VT=SNP
11	47260319	rs901746	A	G	100	PASS	AC=2598;AF=0.51877;AN=5008;NS=2504;DP=19114;EAS_AF=0.7768;AMR_AF=0.3501;AFR_AF=0.6203;EUR_AF=0.3022;SAS_AF=0.4581;AA=G|||;VT=SNP;EX_TARGET
11	47260477	rs1050244	C	T	100	PASS	AC=245;AF=0.0489217;AN=5008;NS=2504;DP=19153;EAS_AF=0.0506;AMR_AF=0.0072;AFR_AF=0.0136;EUR_AF=0.0378;SAS_AF=0.136;AA=C|||;VT=SNP
11	47260551	rs4647760	C	A	100	PASS	AC=21;AF=0.00419329;AN=5008;NS=2504;DP=19014;EAS_AF=0;AMR_AF=0;AFR_AF=0;EUR_AF=0.0209;SAS_AF=0;AA=C|||;VT=SNP
11	47261071	rs4640	C	T	100	PASS	AC=247;AF=0.0493211;AN=5008;NS=2504;DP=21423;EAS_AF=0.0506;AMR_AF=0.0086;AFR_AF=0.0136;EUR_AF=0.0378;SAS_AF=0.137;AA=C|||;VT=SNP
11	47261260	rs11988	G	A	100	PASS	AC=873;AF=0.174321;AN=5008;NS=2504;DP=23085;EAS_AF=0.0218;AMR_AF=0.2032;AFR_AF=0.0673;EUR_AF=0.3827;SAS_AF=0.2413;AA=G|||;VT=SNP
11	47261762	rs145420520	A	G	100	PASS	AC=28;AF=0.00559105;AN=5008;NS=2504;DP=22440;EAS_AF=0;AMR_AF=0.0086;AFR_AF=0.0015;EUR_AF=0.0149;SAS_AF=0.0051;AA=A|||;VT=SNP;EX_TARGET
11	47262506	rs74961003	A	T	100	PASS	AC=30;AF=0.00599042;AN=5008;NS=2504;DP=19495;EAS_AF=0;AMR_AF=0.0159;AFR_AF=0.0008;EUR_AF=0.0179;SAS_AF=0;AA=A|||;VT=SNP
11	47262592	rs11039143	T	G	100	PASS	AC=247;AF=0.0493211;AN=5008;NS=2504;DP=19458;EAS_AF=0.0506;AMR_AF=0.0072;AFR_AF=0.0136;EUR_AF=0.0378;SAS_AF=0.138;AA=G|||;VT=SNP
11	47262648	rs7933246	G	C	100	PASS	AC=1813;AF=0.362021;AN=5008;NS=2504;DP=19071;EAS_AF=0.6756;AMR_AF=0.2637;AFR_AF=0.4561;EUR_AF=0.1531;SAS_AF=0.1963;AA=G|||;VT=SNP
11	47262840	rs2167080	G	A	100	PASS	AC=851;AF=0.169928;AN=5008;NS=2504;DP=18592;EAS_AF=0.0218;AMR_AF=0.2017;AFR_AF=0.0514;EUR_AF=0.3827;SAS_AF=0.2413;AA=G|||;VT=SNP
11	47263060	rs4752972	C	T	100	PASS	AC=1815;AF=0.36242;AN=5008;NS=2504;DP=19024;EAS_AF=0.6766;AMR_AF=0.2651;AFR_AF=0.4554;EUR_AF=0.1541;SAS_AF=0.1963;AA=C|||;VT=SNP
11	47264044	rs11039144	G	A	100	PASS	AC=1768;AF=0.353035;AN=5008;NS=2504;DP=19038;EAS_AF=0.6756;AMR_AF=0.2622;AFR_AF=0.4228;EUR_AF=0.1531;SAS_AF=0.1963;AA=G|||;VT=SNP
11	47264529	rs11039145	C	T	100	PASS	AC=245;AF=0.0489217;AN=5008;NS=2504;DP=18101;EAS_AF=0.0506;AMR_AF=0.0072;AFR_AF=0.0136;EUR_AF=0.0378;SAS_AF=0.136;AA=C|||;VT=SNP
11	47265194	rs7120158	G	C	100	PASS	AC=1812;AF=0.361821;AN=5008;NS=2504;DP=19618;EAS_AF=0.6756;AMR_AF=0.2637;AFR_AF=0.4554;EUR_AF=0.1531;SAS_AF=0.1963;AA=C|||;VT=SNP
11	47265543	rs7109203	T	C	100	PASS	AC=2598;AF=0.51877;AN=5008;NS=2504;DP=18154;EAS_AF=0.7768;AMR_AF=0.3501;AFR_AF=0.6203;EUR_AF=0.3022;SAS_AF=0.4581;AA=C|||;VT=SNP
11	47265745	rs74948330	C	A	100	PASS	AC=1191;AF=0.237819;AN=5008;NS=2504;DP=16141;EAS_AF=0.6746;AMR_AF=0.2349;AFR_AF=0.0053;EUR_AF=0.1481;SAS_AF=0.1963;AA=C|||;VT=SNP
11	47266471	rs75393320	G	C	100	PASS	AC=400;AF=0.0798722;AN=5008;NS=2504;DP=17538;EAS_AF=0.006;AMR_AF=0.1282;AFR_AF=0.0045;EUR_AF=0.1441;SAS_AF=0.1575;AA=G|||;VT=SNP;EX_TARGET
11	47266540	rs2242262	G	T	100	PASS	AC=1814;AF=0.36222;AN=5008;NS=2504;DP=18957;EAS_AF=0.6756;AMR_AF=0.2637;AFR_AF=0.4554;EUR_AF=0.1531;SAS_AF=0.1984;AA=G|||;VT=SNP
11	47266762	rs11039146	G	A	100	PASS	AC=245;AF=0.0489217;AN=5008;NS=2504;DP=20402;EAS_AF=0.0506;AMR_AF=0.0072;AFR_AF=0.0136;EUR_AF=0.0378;SAS_AF=0.136;AA=G|||;VT=SNP
11	47266808	rs2242261	T	G	100	PASS	AC=1814;AF=0.36222;AN=5008;NS=2504;DP=19665;EAS_AF=0.6756;AMR_AF=0.2637;AFR_AF=0.4554;EUR_AF=0.1531;SAS_AF=0.1984;AA=T|||;VT=SNP
11	47267079	rs10838677	C	T	100	PASS	AC=245;AF=0.0489217;AN=5008;NS=2504;DP=20326;EAS_AF=0.0506;AMR_AF=0.0072;AFR_AF=0.0136;EUR_AF=0.0378;SAS_AF=0.136;AA=C|||;VT=SNP;EX_TARGET
11	47268193	rs144049011	G	A	100	PASS	AC=248;AF=0.0495208;AN=5008;NS=2504;DP=16550;EAS_AF=0.0506;AMR_AF=0.0072;AFR_AF=0.0151;EUR_AF=0.0388;SAS_AF=0.136;AA=G|||;VT=SNP
11	47268310	rs35677603	C	T	100	PASS	AC=1164;AF=0.232428;AN=5008;NS=2504;DP=17206;EAS_AF=0.2014;AMR_AF=0.4193;AFR_AF=0.0484;EUR_AF=0.3101;SAS_AF=0.3006;AA=C|||;VT=SNP
11	47268437	rs326225	A	T	100	PASS	AC=300;AF=0.0599042;AN=5008;NS=2504;DP=19300;EAS_AF=0;AMR_AF=0.0375;AFR_AF=0.1952;EUR_AF=0.0139;SAS_AF=0.002;AA=a|||;VT=SNP
11	47268550	rs7129661	T	G	100	PASS	AC=2534;AF=0.50599;AN=5008;NS=2504;DP=19329;EAS_AF=0.7768;AMR_AF=0.3473;AFR_AF=0.5734;EUR_AF=0.3022;SAS_AF=0.4581;AA=G|||;VT=SNP
11	47269129	rs45603841	C	T	100	PASS	AC=245;AF=0.0489217;AN=5008;NS=2504;DP=21209;EAS_AF=0.0506;AMR_AF=0.0072;AFR_AF=0.0136;EUR_AF=0.0378;SAS_AF=0.136;AA=C|||;VT=SNP
11	47269159	rs4752973	T	C	100	PASS	AC=2059;AF=0.411142;AN=5008;NS=2504;DP=21074;EAS_AF=0.7262;AMR_AF=0.2709;AFR_AF=0.469;EUR_AF=0.1909;SAS_AF=0.3344;AA=C|||;VT=SNP;EX_TARGET
11	47269369	rs58528246	C	T	100	PASS	AC=246;AF=0.0491214;AN=5008;NS=2504;DP=21129;EAS_AF=0.0506;AMR_AF=0.0072;AFR_AF=0.0144;EUR_AF=0.0378;SAS_AF=0.136;AA=C|||;VT=SNP
11	47269936	rs7118396	C	T	100	PASS	AC=1769;AF=0.353235;AN=5008;NS=2504;DP=22131;EAS_AF=0.6756;AMR_AF=0.2622;AFR_AF=0.4228;EUR_AF=0.1521;SAS_AF=0.1984;AA=C|||;VT=SNP
11	47270255	rs2167079	C	T	100	PASS	AC=2589;AF=0.516973;AN=5008;NS=2504;DP=17244;EAS_AF=0.7768;AMR_AF=0.3458;AFR_AF=0.6203;EUR_AF=0.3002;SAS_AF=0.454;AA=T|||;VT=SNP;EX_TARGET
11	47270775	rs3758668	C	T	100	PASS	AC=604;AF=0.120607;AN=5008;NS=2504;DP=20305;EAS_AF=0.1012;AMR_AF=0.072;AFR_AF=0.0386;EUR_AF=0.1461;SAS_AF=0.2597;AA=C|||;VT=SNP
11	47271039	rs16938581	G	A	100	PASS	AC=1817;AF=0.362819;AN=5008;NS=2504;DP=21819;EAS_AF=0.6746;AMR_AF=0.2637;AFR_AF=0.4592;EUR_AF=0.1521;SAS_AF=0.1984;AA=G|||;VT=SNP
11	47272345	rs139112983	A	G	100	PASS	AC=15;AF=0.00299521;AN=5008;NS=2504;DP=20527;EAS_AF=0;AMR_AF=0.0072;AFR_AF=0;EUR_AF=0.0099;SAS_AF=0;AA=A|||;VT=SNP
11	47272579	rs3758669	A	G	100	PASS	AC=2421;AF=0.483427;AN=5008;NS=2504;DP=15333;EAS_AF=0.7758;AMR_AF=0.3357;AFR_AF=0.4977;EUR_AF=0.2982;SAS_AF=0.4581;AA=G|||;VT=SNP
11	47272665	rs3758670	G	A	100	PASS	AC=1817;AF=0.362819;AN=5008;NS=2504;DP=15133;EAS_AF=0.6746;AMR_AF=0.2637;AFR_AF=0.4592;EUR_AF=0.1521;SAS_AF=0.1984;AA=G|||;VT=SNP
11	47272746	rs12575157	A	G	100	PASS	AC=604;AF=0.120607;AN=5008;NS=2504;DP=18183;EAS_AF=0.1012;AMR_AF=0.072;AFR_AF=0.0386;EUR_AF=0.1461;SAS_AF=0.2597;AA=A|||;VT=SNP
11	47272928	rs12577319	C	T	100	PASS	AC=604;AF=0.120607;AN=5008;NS=2504;DP=17258;EAS_AF=0.1012;AMR_AF=0.072;AFR_AF=0.0386;EUR_AF=0.1461;SAS_AF=0.2597;AA=C|||;VT=SNP
11	47273089	rs3758671	G	C	100	PASS	AC=604;AF=0.120607;AN=5008;NS=2504;DP=15957;EAS_AF=0.1012;AMR_AF=0.072;AFR_AF=0.0386;EUR_AF=0.1461;SAS_AF=0.2597;AA=G|||;VT=SNP
11	47273881	rs76486546	C	T	100	PASS	AC=610;AF=0.121805;AN=5008;NS=2504;DP=17338;EAS_AF=0.1012;AMR_AF=0.0764;AFR_AF=0.0408;EUR_AF=0.1461;SAS_AF=0.2597;AA=C|||;VT=SNP
11	47274126	rs11039148	T	A	100	PASS	AC=1766;AF=0.352636;AN=5008;NS=2504;DP=16452;EAS_AF=0.6726;AMR_AF=0.2622;AFR_AF=0.4228;EUR_AF=0.1521;SAS_AF=0.1984;AA=T|||;VT=SNP
11	47275064	rs10838681	G	A	100	PASS	AC=2181;AF=0.435503;AN=5008;NS=2504;DP=19692;EAS_AF=0.7262;AMR_AF=0.33;AFR_AF=0.4864;EUR_AF=0.2604;SAS_AF=0.3221;AA=G|||;VT=SNP
11	47275882	rs35879051	C	G	100	PASS	AC=2421;AF=0.483427;AN=5008;NS=2504;DP=17264;EAS_AF=0.7748;AMR_AF=0.3357;AFR_AF=0.5;EUR_AF=0.2972;SAS_AF=0.4571;AA=G|||;VT=SNP
11	47276142	rs79957508	C	T	100	PASS	AC=216;AF=0.043131;AN=5008;NS=2504;DP=15233;EAS_AF=0.0506;AMR_AF=0.0058;AFR_AF=0.0015;EUR_AF=0.0278;SAS_AF=0.1339;AA=C|||;VT=SNP
11	47276298	rs113538237	C	T	100	PASS	AC=12;AF=0.00239617;AN=5008;NS=2504;DP=15671;EAS_AF=0;AMR_AF=0.0058;AFR_AF=0;EUR_AF=0.007;SAS_AF=0.001;AA=C|||;VT=SNP
11	47276350	rs59663860	G	C	100	PASS	AC=2421;AF=0.483427;AN=5008;NS=2504;DP=15233;EAS_AF=0.7748;AMR_AF=0.3357;AFR_AF=0.5;EUR_AF=0.2972;SAS_AF=0.4571;AA=C|||;VT=SNP
11	47276675	rs11039149	A	G	100	PASS	AC=606;AF=0.121006;AN=5008;NS=2504;DP=19018;EAS_AF=0.0208;AMR_AF=0.1628;AFR_AF=0.0129;EUR_AF=0.2734;SAS_AF=0.184;AA=A|||;VT=SNP
11	47276818	rs77682558	G	A	100	PASS	AC=22;AF=0.00439297;AN=5008;NS=2504;DP=20126;EAS_AF=0;AMR_AF=0;AFR_AF=0.0008;EUR_AF=0.0189;SAS_AF=0.002;AA=G|||;VT=SNP
11	47277652	rs4752822	T	C	100	PASS	AC=2421;AF=0.483427;AN=5008;NS=2504;DP=17726;EAS_AF=0.7748;AMR_AF=0.3357;AFR_AF=0.5;EUR_AF=0.2972;SAS_AF=0.4571;AA=C|||;VT=SNP
11	47278417	rs3758672	A	G	100	PASS	AC=2419;AF=0.483027;AN=5008;NS=2504;DP=11402;EAS_AF=0.7748;AMR_AF=0.3357;AFR_AF=0.4985;EUR_AF=0.2972;SAS_AF=0.4571;AA=G|||;VT=SNP
11	47278502	rs11039154	C	T	100	PASS	AC=608;AF=0.121406;AN=5008;NS=2504;DP=13720;EAS_AF=0.0208;AMR_AF=0.1628;AFR_AF=0.0129;EUR_AF=0.2753;SAS_AF=0.184;AA=T|||;VT=SNP
11	47278917	rs3758673	C	T	100	PASS	AC=2421;AF=0.483427;AN=5008;NS=2504;DP=17755;EAS_AF=0.7748;AMR_AF=0.3357;AFR_AF=0.5;EUR_AF=0.2972;SAS_AF=0.4571;AA=T|||;VT=SNP
11	47278938	rs3758674	T	C	100	PASS	AC=605;AF=0.120807;AN=5008;NS=2504;DP=17145;EAS_AF=0.1012;AMR_AF=0.072;AFR_AF=0.0408;EUR_AF=0.1451;SAS_AF=0.2587;AA=T|||;VT=SNP
11	47279096	rs41275184	C	T	100	PASS	AC=39;AF=0.00778754;AN=5008;NS=2504;DP=15193;EAS_AF=0;AMR_AF=0.0029;AFR_AF=0.0008;EUR_AF=0.0328;SAS_AF=0.0031;AA=C|||;VT=SNP
11	47279765	rs74924988	G	A	100	PASS	AC=351;AF=0.0700879;AN=5008;NS=2504;DP=14482;EAS_AF=0.0506;AMR_AF=0.0663;AFR_AF=0.0189;EUR_AF=0.1074;SAS_AF=0.1237;AA=G|||;VT=SNP
11	47279928	rs61896015	C	A	100	PASS	AC=605;AF=0.120807;AN=5008;NS=2504;DP=16666;EAS_AF=0.1012;AMR_AF=0.072;AFR_AF=0.0408;EUR_AF=0.1451;SAS_AF=0.2587;AA=C|||;VT=SNP
11	47280597	rs112624241	A	G	100	PASS	AC=14;AF=0.00279553;AN=5008;NS=2504;DP=20544;EAS_AF=0;AMR_AF=0.0072;AFR_AF=0;EUR_AF=0.008;SAS_AF=0.001;AA=A|||;VT=SNP
11	47280653	rs12221497	G	A	100	PASS	AC=605;AF=0.120807;AN=5008;NS=2504;DP=21483;EAS_AF=0.1012;AMR_AF=0.072;AFR_AF=0.0408;EUR_AF=0.1451;SAS_AF=0.2587;AA=G|||;VT=SNP
11	47280762	rs11039155	G	A	100	PASS	AC=399;AF=0.0796725;AN=5008;NS=2504;DP=17821;EAS_AF=0.006;AMR_AF=0.1282;AFR_AF=0.0045;EUR_AF=0.1431;SAS_AF=0.1575;AA=G|||;VT=SNP;EX_TARGET
11	47281780	rs2279239	T	C	100	PASS	AC=2421;AF=0.483427;AN=5008;NS=2504;DP=20687;EAS_AF=0.7748;AMR_AF=0.3357;AFR_AF=0.5;EUR_AF=0.2972;SAS_AF=0.4571;AA=T|||;VT=SNP
11	47282024	rs2279238	C	T	100	PASS	AC=1772;AF=0.353834;AN=5008;NS=2504;DP=19004;EAS_AF=0.6726;AMR_AF=0.2622;AFR_AF=0.4228;EUR_AF=0.1521;SAS_AF=0.2045;AA=C|||;VT=SNP;EX_TARGET
11	47283415	rs41275186	A	G	100	PASS	AC=40;AF=0.00798722;AN=5008;NS=2504;DP=17148;EAS_AF=0;AMR_AF=0.0058;AFR_AF=0.0008;EUR_AF=0.0318;SAS_AF=0.0031;AA=A|||;VT=SNP
11	47283862	rs10838684	A	G	100	PASS	AC=2502;AF=0.499601;AN=5008;NS=2504;DP=12675;EAS_AF=0.7748;AMR_AF=0.3429;AFR_AF=0.5567;EUR_AF=0.2982;SAS_AF=0.4571;AA=G|||;VT=SNP
11	47283884	rs181443960	C	T	100	PASS	AC=244;AF=0.048722;AN=5008;NS=2504;DP=12667;EAS_AF=0.0506;AMR_AF=0.0058;AFR_AF=0.0136;EUR_AF=0.0378;SAS_AF=0.136;AA=C|||;VT=SNP
11	47284279	rs143187557	C	T	100	PASS	AC=64;AF=0.0127796;AN=5008;NS=2504;DP=11071;EAS_AF=0.001;AMR_AF=0.0216;AFR_AF=0.0023;EUR_AF=0.0368;SAS_AF=0.0082;AA=C|||;VT=SNP
11	47285278	rs11039156	T	C	100	PASS	AC=2501;AF=0.499401;AN=5008;NS=2504;DP=16013;EAS_AF=0.7748;AMR_AF=0.3429;AFR_AF=0.556;EUR_AF=0.2972;SAS_AF=0.4581;AA=C|||;VT=SNP
11	47285353	rs143506177	T	C	100	PASS	AC=26;AF=0.00519169;AN=5008;NS=2504;DP=14993;EAS_AF=0;AMR_AF=0.0115;AFR_AF=0;EUR_AF=0.0169;SAS_AF=0.001;AA=T|||;VT=SNP
11	47285396	rs147157127	C	T	100	PASS	AC=80;AF=0.0159744;AN=5008;NS=2504;DP=15325;EAS_AF=0.001;AMR_AF=0.0908;AFR_AF=0;EUR_AF=0.0119;SAS_AF=0.0041;AA=C|||;VT=SNP
11	47286290	rs7120118	T	C	100	PASS	AC=2444;AF=0.488019;AN=5008;NS=2504;DP=20078;EAS_AF=0.7748;AMR_AF=0.3401;AFR_AF=0.5151;EUR_AF=0.2972;SAS_AF=0.4571;AA=C|||;VT=SNP
11	47286414	rs12574081	G	A	100	PASS	AC=1190;AF=0.23762;AN=5008;NS=2504;DP=19125;EAS_AF=0.6736;AMR_AF=0.2349;AFR_AF=0.0053;EUR_AF=0.1471;SAS_AF=0.1973;AA=G|||;VT=SNP
11	47286666	rs6485746	A	G	100	PASS	AC=2422;AF=0.483626;AN=5008;NS=2504;DP=17490;EAS_AF=0.7748;AMR_AF=0.3372;AFR_AF=0.5;EUR_AF=0.2972;SAS_AF=0.4571;AA=G|||;VT=SNP
11	47286723	rs142289341	T	A	100	PASS	AC=117;AF=0.0233626;AN=5008;NS=2504;DP=17485;EAS_AF=0;AMR_AF=0.0519;AFR_AF=0.0023;EUR_AF=0.0746;SAS_AF=0.0031;AA=T|||;VT=SNP
11	47287284	rs11039157	G	A	100	PASS	AC=606;AF=0.121006;AN=5008;NS=2504;DP=17183;EAS_AF=0.1012;AMR_AF=0.072;AFR_AF=0.0408;EUR_AF=0.1461;SAS_AF=0.2587;AA=g|||;VT=SNP
11	47288075	rs145672619	G	C	100	PASS	AC=362;AF=0.0722843;AN=5008;NS=2504;DP=16597;EAS_AF=0.0506;AMR_AF=0.0663;AFR_AF=0.0272;EUR_AF=0.1074;SAS_AF=0.1237;AA=G|||;VT=SNP
11	47290759	rs1449626	A	C	100	PASS	AC=1725;AF=0.344449;AN=5008;NS=2504;DP=17220;EAS_AF=0.624;AMR_AF=0.2622;AFR_AF=0.4198;EUR_AF=0.162;SAS_AF=0.2004;AA=A|||;VT=SNP
11	47290967	rs116869426	T	A	100	PASS	AC=71;AF=0.0141773;AN=5008;NS=2504;DP=14686;EAS_AF=0;AMR_AF=0.0346;AFR_AF=0;EUR_AF=0.0437;SAS_AF=0.0031;AA=T|||;VT=SNP
11	47290984	rs1449627	T	G	100	PASS	AC=2405;AF=0.480232;AN=5008;NS=2504;DP=14265;EAS_AF=0.7262;AMR_AF=0.3372;AFR_AF=0.5166;EUR_AF=0.3072;SAS_AF=0.4571;AA=T|||;VT=SNP
11	47291635	rs45489595	C	T	100	PASS	AC=361;AF=0.0720847;AN=5008;NS=2504;DP=5651;EAS_AF=0.0516;AMR_AF=0.0663;AFR_AF=0.0272;EUR_AF=0.1074;SAS_AF=0.1217;AA=C|||;VT=SNP
11	47291774	rs75960102	G	A	100	PASS	AC=243;AF=0.0485224;AN=5008;NS=2504;DP=5536;EAS_AF=0.0506;AMR_AF=0.0058;AFR_AF=0.0136;EUR_AF=0.0378;SAS_AF=0.135;AA=G|||;VT=SNP
11	47292237	rs1055510	A	G	100	PASS	AC=2406;AF=0.480431;AN=5008;NS=2504;DP=14976;EAS_AF=0.7272;AMR_AF=0.3372;AFR_AF=0.5166;EUR_AF=0.3072;SAS_AF=0.4571;AA=G|||;VT=SNP
11	47292411	rs79093948	C	T	100	PASS	AC=244;AF=0.048722;AN=5008;NS=2504;DP=16088;EAS_AF=0.0506;AMR_AF=0.0058;AFR_AF=0.0136;EUR_AF=0.0388;SAS_AF=0.135;AA=C|||;VT=SNP
11	47292655	rs1133880	C	G	100	PASS	AC=14;AF=0.00279553;AN=5008;NS=2504;DP=23955;EAS_AF=0;AMR_AF=0.0072;AFR_AF=0;EUR_AF=0.008;SAS_AF=0.001;AA=C|||;VT=SNP
11	47293457	rs7114704	C	T	100	PASS	AC=80;AF=0.0159744;AN=5008;NS=2504;DP=18576;EAS_AF=0;AMR_AF=0.0317;AFR_AF=0.0038;EUR_AF=0.0477;SAS_AF=0.0051;AA=C|||;VT=SNP
11	47293553	rs78310113	T	G	100	PASS	AC=605;AF=0.120807;AN=5008;NS=2504;DP=19439;EAS_AF=0.1022;AMR_AF=0.072;AFR_AF=0.0416;EUR_AF=0.1451;SAS_AF=0.2566;AA=T|||;VT=SNP
11	47293702	rs10742799	T	C	100	PASS	AC=2427;AF=0.484625;AN=5008;NS=2504;DP=18830;EAS_AF=0.7262;AMR_AF=0.3415;AFR_AF=0.531;EUR_AF=0.3072;SAS_AF=0.4571;AA=C|||;VT=SNP
11	47293799	rs10501320	G	C	100	PASS	AC=442;AF=0.0882588;AN=5008;NS=2504;DP=20318;EAS_AF=0;AMR_AF=0.1455;AFR_AF=0.0129;EUR_AF=0.2614;SAS_AF=0.0624;AA=G|||;VT=SNP
11	47294021	rs11039159	G	T	100	PASS	AC=855;AF=0.170727;AN=5008;NS=2504;DP=18215;EAS_AF=0.0218;AMR_AF=0.2003;AFR_AF=0.0514;EUR_AF=0.3857;SAS_AF=0.2434;AA=G|||;VT=SNP
11	47294393	rs75830605	A	G	100	PASS	AC=243;AF=0.0485224;AN=5008;NS=2504;DP=19210;EAS_AF=0.0506;AMR_AF=0.0058;AFR_AF=0.0136;EUR_AF=0.0378;SAS_AF=0.135;AA=A|||;VT=SNP
11	47294626	rs10501321	T	C	100	PASS	AC=2579;AF=0.514976;AN=5008;NS=2504;DP=22598;EAS_AF=0.7262;AMR_AF=0.3516;AFR_AF=0.6384;EUR_AF=0.3101;SAS_AF=0.4571;AA=C|||;VT=SNP
11	47298201	rs2291119	C	T	100	PASS	AC=1201;AF=0.239816;AN=5008;NS=2504;DP=22018;EAS_AF=0.252;AMR_AF=0.4207;AFR_AF=0.0469;EUR_AF=0.2982;SAS_AF=0.2996;AA=C|||;VT=SNP
11	47298360	rs326214	G	A	100	PASS	AC=2354;AF=0.470048;AN=5008;NS=2504;DP=22714;EAS_AF=0.2738;AMR_AF=0.6369;AFR_AF=0.3109;EUR_AF=0.6899;SAS_AF=0.5429;AA=G|||;VT=SNP;EX_TARGET
11	47298402	rs34602269	A	G	100	PASS	AC=27;AF=0.00539137;AN=5008;NS=2504;DP=22826;EAS_AF=0;AMR_AF=0.0058;AFR_AF=0;EUR_AF=0.0159;SAS_AF=0.0072;AA=A|||;VT=SNP;EX_TARGET
11	47300155	rs59567949	G	A	100	PASS	AC=1728;AF=0.345048;AN=5008;NS=2504;DP=15651;EAS_AF=0.624;AMR_AF=0.2622;AFR_AF=0.4221;EUR_AF=0.162;SAS_AF=0.2004;AA=G|||;VT=SNP
11	47300429	rs4752977	T	C	100	PASS	AC=1800;AF=0.359425;AN=5008;NS=2504;DP=17326;EAS_AF=0.624;AMR_AF=0.2651;AFR_AF=0.4758;EUR_AF=0.162;SAS_AF=0.1994;AA=T|||;VT=SNP
11	47300535	rs7943429	A	G	100	PASS	AC=243;AF=0.0485224;AN=5008;NS=2504;DP=17687;EAS_AF=0.0506;AMR_AF=0.0058;AFR_AF=0.0136;EUR_AF=0.0378;SAS_AF=0.135;AA=A|||;VT=SNP;EX_TARGET
11	47300999	rs11039160	G	T	100	PASS	AC=243;AF=0.0485224;AN=5008;NS=2504;DP=13056;EAS_AF=0.0506;AMR_AF=0.0058;AFR_AF=0.0136;EUR_AF=0.0378;SAS_AF=0.135;AA=G|||;VT=SNP
11	47301074	rs11039161	C	T	100	PASS	AC=243;AF=0.0485224;AN=5008;NS=2504;DP=13990;EAS_AF=0.0506;AMR_AF=0.0058;AFR_AF=0.0136;EUR_AF=0.0378;SAS_AF=0.135;AA=C|||;VT=SNP
11	47301209	rs141389574	C	G	100	PASS	AC=362;AF=0.0722843;AN=5008;NS=2504;DP=13626;EAS_AF=0.0516;AMR_AF=0.0663;AFR_AF=0.0272;EUR_AF=0.1074;SAS_AF=0.1227;AA=C|||;VT=SNP
11	47301225	rs7944419	C	T	100	PASS	AC=612;AF=0.122204;AN=5008;NS=2504;DP=14725;EAS_AF=0.0208;AMR_AF=0.1628;AFR_AF=0.0129;EUR_AF=0.2773;SAS_AF=0.1861;AA=C|||;VT=SNP
11	47301405	rs61896047	C	T	100	PASS	AC=350;AF=0.0698882;AN=5008;NS=2504;DP=15949;EAS_AF=0.0516;AMR_AF=0.0663;AFR_AF=0.0189;EUR_AF=0.1064;SAS_AF=0.1227;AA=c|||;VT=SNP
11	47302120	rs326218	T	A	100	PASS	AC=4592;AF=0.916933;AN=5008;NS=2504;DP=12326;EAS_AF=0.9157;AMR_AF=0.9625;AFR_AF=0.9259;EUR_AF=0.9294;SAS_AF=0.8609;AA=T|||;VT=SNP
11	47302733	rs11606683	C	T	100	PASS	AC=821;AF=0.163938;AN=5008;NS=2504;DP=18712;EAS_AF=0.0218;AMR_AF=0.1974;AFR_AF=0.0272;EUR_AF=0.3857;SAS_AF=0.2434;AA=C|||;VT=SNP
11	47303049	rs41299181	G	A	100	PASS	AC=112;AF=0.0223642;AN=5008;NS=2504;DP=18875;EAS_AF=0;AMR_AF=0.036;AFR_AF=0.0045;EUR_AF=0.0547;SAS_AF=0.0266;AA=G|||;VT=SNP
11	47303275	rs326217	T	C	100	PASS	AC=1483;AF=0.296126;AN=5008;NS=2504;DP=18300;EAS_AF=0.252;AMR_AF=0.4352;AFR_AF=0.2481;EUR_AF=0.3042;SAS_AF=0.2996;AA=T|||;VT=SNP;EX_TARGET
11	47303612	rs11039162	C	T	100	PASS	AC=856;AF=0.170927;AN=5008;NS=2504;DP=13012;EAS_AF=0.0218;AMR_AF=0.2017;AFR_AF=0.0514;EUR_AF=0.3857;SAS_AF=0.2434;AA=C|||;VT=SNP
11	47303821	rs41301449	C	T	100	PASS	AC=351;AF=0.0700879;AN=5008;NS=2504;DP=18638;EAS_AF=0.0516;AMR_AF=0.0663;AFR_AF=0.0189;EUR_AF=0.1074;SAS_AF=0.1227;AA=C|||;VT=SNP
11	47304596	rs79732683	G	A	100	PASS	AC=362;AF=0.0722843;AN=5008;NS=2504;DP=17923;EAS_AF=0.0516;AMR_AF=0.0663;AFR_AF=0.0272;EUR_AF=0.1074;SAS_AF=0.1227;AA=G|||;VT=SNP
11	47304709	rs148120524	A	G	100	PASS	AC=362;AF=0.0722843;AN=5008;NS=2504;DP=14023;EAS_AF=0.0516;AMR_AF=0.0663;AFR_AF=0.0272;EUR_AF=0.1074;SAS_AF=0.1227;AA=A|||;VT=SNP
11	47304861	rs541359654	A	G	100	PASS	AC=30;AF=0.00599042;AN=5008;NS=2504;DP=13330;EAS_AF=0;AMR_AF=0.0086;AFR_AF=0;EUR_AF=0.0229;SAS_AF=0.001;AA=A|||;VT=SNP
11	47304881	rs7125432	T	C	100	PASS	AC=52;AF=0.0103834;AN=5008;NS=2504;DP=13689;EAS_AF=0;AMR_AF=0.0043;AFR_AF=0.0023;EUR_AF=0.0288;SAS_AF=0.0174;AA=T|||;VT=SNP
11	47305176	rs10838685	G	A	100	PASS	AC=1727;AF=0.344848;AN=5008;NS=2504;DP=15744;EAS_AF=0.624;AMR_AF=0.2622;AFR_AF=0.4221;EUR_AF=0.162;SAS_AF=0.1994;AA=G|||;VT=SNP
11	47305660	rs12573962	G	C	100	PASS	AC=361;AF=0.0720847;AN=5008;NS=2504;DP=18718;EAS_AF=0.0506;AMR_AF=0.0663;AFR_AF=0.0272;EUR_AF=0.1074;SAS_AF=0.1227;AA=G|||;VT=SNP
11	47305669	rs3816725	T	G	100	PASS	AC=2435;AF=0.486222;AN=5008;NS=2504;DP=18785;EAS_AF=0.7232;AMR_AF=0.3415;AFR_AF=0.5348;EUR_AF=0.3072;SAS_AF=0.4632;AA=T|||;VT=SNP
11	47306585	rs1051006	G	A	100	PASS	AC=1678;AF=0.335064;AN=5008;NS=2504;DP=19647;EAS_AF=0.622;AMR_AF=0.2608;AFR_AF=0.3873;EUR_AF=0.162;SAS_AF=0.1994;AA=G|||;VT=SNP;EX_TARGET
11	47306628	rs3736101	G	A	100	PASS	AC=370;AF=0.0738818;AN=5008;NS=2504;DP=19379;EAS_AF=0.0516;AMR_AF=0.0677;AFR_AF=0.025;EUR_AF=0.1163;SAS_AF=0.1237;AA=G|||;VT=SNP;EX_TARGET
11	47306630	rs35233100	C	T	100	PASS	AC=85;AF=0.0169728;AN=5008;NS=2504;DP=19633;EAS_AF=0;AMR_AF=0.0288;AFR_AF=0.003;EUR_AF=0.0517;SAS_AF=0.0092;AA=C|||;VT=SNP;EX_TARGET
11	47308499	rs56886689	A	G	100	PASS	AC=606;AF=0.121006;AN=5008;NS=2504;DP=19492;EAS_AF=0.1022;AMR_AF=0.072;AFR_AF=0.0408;EUR_AF=0.1451;SAS_AF=0.2587;AA=A|||;VT=SNP
11	47309063	rs61896050	T	C	100	PASS	AC=2406;AF=0.480431;AN=5008;NS=2504;DP=16751;EAS_AF=0.7262;AMR_AF=0.3372;AFR_AF=0.5166;EUR_AF=0.3072;SAS_AF=0.4581;AA=t|||;VT=SNP
11	47309373	rs12802374	G	A	100	PASS	AC=852;AF=0.170128;AN=5008;NS=2504;DP=12482;EAS_AF=0.0218;AMR_AF=0.1988;AFR_AF=0.0507;EUR_AF=0.3857;SAS_AF=0.2423;AA=g|||;VT=SNP
11	47310397	rs75994385	A	C	100	PASS	AC=52;AF=0.0103834;AN=5008;NS=2504;DP=21586;EAS_AF=0;AMR_AF=0.0086;AFR_AF=0.0008;EUR_AF=0.0199;SAS_AF=0.0256;AA=A|||;VT=SNP
11	47311367	rs10838686	G	T	100	PASS	AC=1676;AF=0.334665;AN=5008;NS=2504;DP=18866;EAS_AF=0.624;AMR_AF=0.2622;AFR_AF=0.3835;EUR_AF=0.162;SAS_AF=0.1994;AA=G|||;VT=SNP;EX_TARGET
11	47312045	rs3816724	C	G	100	PASS	AC=365;AF=0.0728834;AN=5008;NS=2504;DP=21495;EAS_AF=0.0516;AMR_AF=0.0663;AFR_AF=0.0272;EUR_AF=0.1074;SAS_AF=0.1258;AA=C|||;VT=SNP
11	47312374	rs58023804	A	G	100	PASS	AC=1152;AF=0.230032;AN=5008;NS=2504;DP=19240;EAS_AF=0.624;AMR_AF=0.2349;AFR_AF=0.0053;EUR_AF=0.1571;SAS_AF=0.1994;AA=A|||;VT=SNP;EX_TARGET
11	47312689	rs11039165	A	G	100	PASS	AC=555;AF=0.110823;AN=5008;NS=2504;DP=18933;EAS_AF=0.0198;AMR_AF=0.1527;AFR_AF=0.0129;EUR_AF=0.2684;SAS_AF=0.1452;AA=A|||;VT=SNP
11	47312892	rs10838687	T	G	100	PASS	AC=2040;AF=0.407348;AN=5008;NS=2504;DP=21039;EAS_AF=0.6746;AMR_AF=0.2709;AFR_AF=0.4894;EUR_AF=0.1998;SAS_AF=0.3313;AA=T|||;VT=SNP
11	47313569	rs61896051	C	T	100	PASS	AC=351;AF=0.0700879;AN=5008;NS=2504;DP=22008;EAS_AF=0.0516;AMR_AF=0.0663;AFR_AF=0.0189;EUR_AF=0.1074;SAS_AF=0.1227;AA=C|||;VT=SNP
11	47314340	rs41301447	A	G	100	PASS	AC=21;AF=0.00419329;AN=5008;NS=2504;DP=16881;EAS_AF=0;AMR_AF=0;AFR_AF=0;EUR_AF=0.0209;SAS_AF=0;AA=A|||;VT=SNP
11	47315003	rs3781621	T	C	100	PASS	AC=2404;AF=0.480032;AN=5008;NS=2504;DP=15245;EAS_AF=0.7252;AMR_AF=0.3357;AFR_AF=0.5159;EUR_AF=0.3082;SAS_AF=0.4581;AA=C|||;VT=SNP
11	47315274	rs7124955	T	A	100	PASS	AC=2579;AF=0.514976;AN=5008;NS=2504;DP=18838;EAS_AF=0.7272;AMR_AF=0.3516;AFR_AF=0.6377;EUR_AF=0.3101;SAS_AF=0.4571;AA=A|||;VT=SNP
11	47316691	rs11039166	A	C	100	PASS	AC=2409;AF=0.48103;AN=5008;NS=2504;DP=15745;EAS_AF=0.7262;AMR_AF=0.3372;AFR_AF=0.5189;EUR_AF=0.3072;SAS_AF=0.4581;AA=A|||;VT=SNP
11	47317987	rs56168519	T	C	100	PASS	AC=606;AF=0.121006;AN=5008;NS=2504;DP=18187;EAS_AF=0.1022;AMR_AF=0.0677;AFR_AF=0.0408;EUR_AF=0.1451;SAS_AF=0.2618;AA=T|||;VT=SNP
11	47318157	rs749067	T	C	100	PASS	AC=818;AF=0.163339;AN=5008;NS=2504;DP=17084;EAS_AF=0.0238;AMR_AF=0.2017;AFR_AF=0.0166;EUR_AF=0.3867;SAS_AF=0.2485;AA=T|||;VT=SNP
11	47319111	rs61896053	C	T	100	PASS	AC=363;AF=0.072484;AN=5008;NS=2504;DP=14533;EAS_AF=0.0516;AMR_AF=0.062;AFR_AF=0.0272;EUR_AF=0.1074;SAS_AF=0.1268;AA=C|||;VT=SNP
11	47319212	rs11039167	C	T	100	PASS	AC=2478;AF=0.494808;AN=5008;NS=2504;DP=14874;EAS_AF=0.7262;AMR_AF=0.3386;AFR_AF=0.5703;EUR_AF=0.3072;SAS_AF=0.4581;AA=c|||;VT=SNP
11	47319432	rs148220132	C	T	100	PASS	AC=243;AF=0.0485224;AN=5008;NS=2504;DP=15113;EAS_AF=0.0506;AMR_AF=0.0058;AFR_AF=0.0136;EUR_AF=0.0378;SAS_AF=0.135;AA=C|||;VT=SNP
11	47319705	rs76495350	A	G	100	PASS	AC=244;AF=0.048722;AN=5008;NS=2504;DP=18898;EAS_AF=0.0516;AMR_AF=0.0058;AFR_AF=0.0136;EUR_AF=0.0378;SAS_AF=0.135;AA=A|||;VT=SNP
11	47319706	rs17726390	C	T	100	PASS	AC=604;AF=0.120607;AN=5008;NS=2504;DP=19045;EAS_AF=0.1022;AMR_AF=0.0692;AFR_AF=0.0408;EUR_AF=0.1451;SAS_AF=0.2587;AA=c|||;VT=SNP
11	47320772	rs12576461	T	C	100	PASS	AC=363;AF=0.072484;AN=5008;NS=2504;DP=18269;EAS_AF=0.0516;AMR_AF=0.062;AFR_AF=0.0272;EUR_AF=0.1074;SAS_AF=0.1268;AA=T|||;VT=SNP
11	47320985	rs12575296	C	T	100	PASS	AC=359;AF=0.0716853;AN=5008;NS=2504;DP=16094;EAS_AF=0.0516;AMR_AF=0.062;AFR_AF=0.0272;EUR_AF=0.1074;SAS_AF=0.1227;AA=C|||;VT=SNP
11	47321509	rs12576690	T	C	100	PASS	AC=352;AF=0.0702875;AN=5008;NS=2504;DP=18820;EAS_AF=0.0516;AMR_AF=0.062;AFR_AF=0.0189;EUR_AF=0.1074;SAS_AF=0.1268;AA=T|||;VT=SNP
11	47321966	rs11530166	C	T	100	PASS	AC=1962;AF=0.391773;AN=5008;NS=2504;DP=15320;EAS_AF=0.6746;AMR_AF=0.2666;AFR_AF=0.4327;EUR_AF=0.1998;SAS_AF=0.3313;AA=C|||;VT=SNP
11	47322090	rs140325630	T	G	100	PASS	AC=15;AF=0.00299521;AN=5008;NS=2504;DP=17746;EAS_AF=0;AMR_AF=0.0014;AFR_AF=0;EUR_AF=0.0109;SAS_AF=0.0031;AA=T|||;VT=SNP
11	47322091	rs61896054	C	T	100	PASS	AC=363;AF=0.072484;AN=5008;NS=2504;DP=17824;EAS_AF=0.0516;AMR_AF=0.062;AFR_AF=0.0272;EUR_AF=0.1074;SAS_AF=0.1268;AA=C|||;VT=SNP
11	47322327	rs7116451	G	A	100	PASS	AC=856;AF=0.170927;AN=5008;NS=2504;DP=17400;EAS_AF=0.0218;AMR_AF=0.2046;AFR_AF=0.0514;EUR_AF=0.3847;SAS_AF=0.2423;AA=G|||;VT=SNP
11	47322728	rs11530167	A	G	100	PASS	AC=243;AF=0.0485224;AN=5008;NS=2504;DP=16430;EAS_AF=0.0506;AMR_AF=0.0058;AFR_AF=0.0136;EUR_AF=0.0378;SAS_AF=0.135;AA=A|||;VT=SNP
11	47322986	rs11530168	A	G	100	PASS	AC=606;AF=0.121006;AN=5008;NS=2504;DP=16393;EAS_AF=0.1022;AMR_AF=0.0677;AFR_AF=0.0408;EUR_AF=0.1451;SAS_AF=0.2618;AA=-|||;VT=SNP
11	47323727	rs118134583	T	C	100	PASS	AC=52;AF=0.0103834;AN=5008;NS=2504;DP=22121;EAS_AF=0;AMR_AF=0.0086;AFR_AF=0.0008;EUR_AF=0.0199;SAS_AF=0.0256;AA=T|||;VT=SNP
11	47323821	rs11493249	G	C	100	PASS	AC=1152;AF=0.230032;AN=5008;NS=2504;DP=18483;EAS_AF=0.624;AMR_AF=0.2349;AFR_AF=0.0053;EUR_AF=0.1571;SAS_AF=0.1994;AA=G|||;VT=SNP
11	47324472	rs7127907	A	C	100	PASS	AC=2402;AF=0.479633;AN=5008;NS=2504;DP=19947;EAS_AF=0.7262;AMR_AF=0.3372;AFR_AF=0.5136;EUR_AF=0.3072;SAS_AF=0.4581;AA=C|||;VT=SNP
11	47324666	rs4752824	T	A	100	PASS	AC=2400;AF=0.479233;AN=5008;NS=2504;DP=17837;EAS_AF=0.7262;AMR_AF=0.3357;AFR_AF=0.5129;EUR_AF=0.3072;SAS_AF=0.4581;AA=A|||;VT=SNP
11	47324862	rs4752978	G	A	100	PASS	AC=1720;AF=0.34345;AN=5008;NS=2504;DP=14163;EAS_AF=0.624;AMR_AF=0.2608;AFR_AF=0.4198;EUR_AF=0.162;SAS_AF=0.1963;AA=G|||;VT=SNP
11	47325438	rs12576751	C	T	100	PASS	AC=355;AF=0.0708866;AN=5008;NS=2504;DP=15698;EAS_AF=0.0516;AMR_AF=0.0663;AFR_AF=0.0189;EUR_AF=0.1074;SAS_AF=0.1268;AA=C|||;VT=SNP
11	47326073	rs12575456	G	A	100	PASS	AC=2401;AF=0.479433;AN=5008;NS=2504;DP=16840;EAS_AF=0.7262;AMR_AF=0.3357;AFR_AF=0.5136;EUR_AF=0.3072;SAS_AF=0.4581;AA=G|||;VT=SNP
11	47326184	rs56825896	A	G	100	PASS	AC=606;AF=0.121006;AN=5008;NS=2504;DP=20197;EAS_AF=0.1022;AMR_AF=0.072;AFR_AF=0.0408;EUR_AF=0.1451;SAS_AF=0.2587;AA=A|||;VT=SNP
11	47327217	rs1375688	G	A	100	PASS	AC=2401;AF=0.479433;AN=5008;NS=2504;DP=22013;EAS_AF=0.7262;AMR_AF=0.3357;AFR_AF=0.5136;EUR_AF=0.3072;SAS_AF=0.4581;AA=g|||;VT=SNP
11	47327571	rs74757308	A	C	100	PASS	AC=38;AF=0.00758786;AN=5008;NS=2504;DP=24158;EAS_AF=0;AMR_AF=0.0043;AFR_AF=0.0023;EUR_AF=0.0189;SAS_AF=0.0133;AA=A|||;VT=SNP
11	47327660	rs118164882	G	A	100	PASS	AC=19;AF=0.00379393;AN=5008;NS=2504;DP=24452;EAS_AF=0;AMR_AF=0.013;AFR_AF=0.0008;EUR_AF=0.0089;SAS_AF=0;AA=G|||;VT=SNP
11	47328197	rs55764401	G	C	100	PASS	AC=606;AF=0.121006;AN=5008;NS=2504;DP=17259;EAS_AF=0.1022;AMR_AF=0.072;AFR_AF=0.0408;EUR_AF=0.1451;SAS_AF=0.2587;AA=G|||;VT=SNP
11	47328213	rs140025272	T	C	100	PASS	AC=70;AF=0.0139776;AN=5008;NS=2504;DP=17624;EAS_AF=0;AMR_AF=0.0231;AFR_AF=0.0008;EUR_AF=0.0348;SAS_AF=0.0184;AA=T|||;VT=SNP
11	47328377	rs56177220	C	T	100	PASS	AC=606;AF=0.121006;AN=5008;NS=2504;DP=18952;EAS_AF=0.1022;AMR_AF=0.072;AFR_AF=0.0408;EUR_AF=0.1451;SAS_AF=0.2587;AA=C|||;VT=SNP
11	47328446	rs57741802	A	G	100	PASS	AC=242;AF=0.0483227;AN=5008;NS=2504;DP=16604;EAS_AF=0.0496;AMR_AF=0.0058;AFR_AF=0.0136;EUR_AF=0.0378;SAS_AF=0.135;AA=A|||;VT=SNP
11	47329344	rs57852039	C	T	100	PASS	AC=279;AF=0.0557109;AN=5008;NS=2504;DP=17283;EAS_AF=0.0506;AMR_AF=0.0072;AFR_AF=0.0401;EUR_AF=0.0378;SAS_AF=0.135;AA=C|||;VT=SNP
11	47330991	rs41304347	A	G	100	PASS	AC=363;AF=0.072484;AN=5008;NS=2504;DP=19036;EAS_AF=0.0516;AMR_AF=0.0663;AFR_AF=0.0272;EUR_AF=0.1074;SAS_AF=0.1237;AA=A|||;VT=SNP;EX_TARGET
11	47332532	rs139015574	T	C	100	PASS	AC=52;AF=0.0103834;AN=5008;NS=2504;DP=18496;EAS_AF=0;AMR_AF=0.0432;AFR_AF=0.0008;EUR_AF=0.0159;SAS_AF=0.0051;AA=T|||;VT=SNP
11	47333729	rs75350544	C	T	100	PASS	AC=322;AF=0.0642971;AN=5008;NS=2504;DP=21066;EAS_AF=0.2927;AMR_AF=0.0014;AFR_AF=0;EUR_AF=0.0109;SAS_AF=0.0153;AA=C|||;VT=SNP
11	47333786	rs74236439	T	G	100	PASS	AC=1152;AF=0.230032;AN=5008;NS=2504;DP=19242;EAS_AF=0.624;AMR_AF=0.2349;AFR_AF=0.0053;EUR_AF=0.1571;SAS_AF=0.1994;AA=T|||;VT=SNP
11	47334524	rs10838689	G	A	100	PASS	AC=1664;AF=0.332268;AN=5008;NS=2504;DP=17403;EAS_AF=0.6181;AMR_AF=0.2594;AFR_AF=0.3805;EUR_AF=0.162;SAS_AF=0.1994;AA=G|||;VT=SNP
11	47335075	rs10838690	A	G	100	PASS	AC=2400;AF=0.479233;AN=5008;NS=2504;DP=11878;EAS_AF=0.7262;AMR_AF=0.3357;AFR_AF=0.5129;EUR_AF=0.3072;SAS_AF=0.4581;AA=A|||;VT=SNP
11	47335341	rs7940809	C	T	100	PASS	AC=2402;AF=0.479633;AN=5008;NS=2504;DP=14885;EAS_AF=0.7262;AMR_AF=0.3357;AFR_AF=0.5136;EUR_AF=0.3072;SAS_AF=0.4591;AA=C|||;VT=SNP
11	47335838	rs67871383	T	C	100	PASS	AC=1261;AF=0.251797;AN=5008;NS=2504;DP=17360;EAS_AF=0.25;AMR_AF=0.4294;AFR_AF=0.053;EUR_AF=0.3211;SAS_AF=0.3252;AA=T|||;VT=SNP
11	47336320	rs7944584	A	T	100	PASS	AC=610;AF=0.121805;AN=5008;NS=2504;DP=16344;EAS_AF=0.0228;AMR_AF=0.1628;AFR_AF=0.0129;EUR_AF=0.2744;SAS_AF=0.1851;AA=A|||;VT=SNP
11	47336442	rs6485751	G	C	100	PASS	AC=2038;AF=0.406949;AN=5008;NS=2504;DP=13120;EAS_AF=0.6746;AMR_AF=0.2695;AFR_AF=0.4864;EUR_AF=0.1998;SAS_AF=0.3344;AA=G|||;VT=SNP
11	47336927	rs147862453	G	A	100	PASS	AC=24;AF=0.00479233;AN=5008;NS=2504;DP=18497;EAS_AF=0;AMR_AF=0.0043;AFR_AF=0;EUR_AF=0.0179;SAS_AF=0.0031;AA=G|||;VT=SNP
11	47338384	rs7109147	C	T	100	PASS	AC=2480;AF=0.495208;AN=5008;NS=2504;DP=18016;EAS_AF=0.7262;AMR_AF=0.3429;AFR_AF=0.5696;EUR_AF=0.3072;SAS_AF=0.4581;AA=T|||;VT=SNP
11	47338586	rs61897360	C	T	100	PASS	AC=39;AF=0.00778754;AN=5008;NS=2504;DP=19868;EAS_AF=0;AMR_AF=0.0029;AFR_AF=0.0008;EUR_AF=0.0328;SAS_AF=0.0031;AA=C|||;VT=SNP
11	47339169	rs11039176	A	G	100	PASS	AC=333;AF=0.0664936;AN=5008;NS=2504;DP=16940;EAS_AF=0.3026;AMR_AF=0.0014;AFR_AF=0.0008;EUR_AF=0.0109;SAS_AF=0.0153;AA=A|||;VT=SNP
11	47339180	rs4752979	A	G	100	PASS	AC=2040;AF=0.407348;AN=5008;NS=2504;DP=17082;EAS_AF=0.6746;AMR_AF=0.2695;AFR_AF=0.4864;EUR_AF=0.2008;SAS_AF=0.3354;AA=A|||;VT=SNP
11	47339341	rs11039177	A	G	100	PASS	AC=244;AF=0.048722;AN=5008;NS=2504;DP=13668;EAS_AF=0.0506;AMR_AF=0.0058;AFR_AF=0.0144;EUR_AF=0.0378;SAS_AF=0.135;AA=A|||;VT=SNP
11	47339425	rs4752980	G	A	100	PASS	AC=2574;AF=0.513978;AN=5008;NS=2504;DP=13576;EAS_AF=0.7262;AMR_AF=0.3501;AFR_AF=0.6346;EUR_AF=0.3101;SAS_AF=0.4581;AA=A|||;VT=SNP
11	47339935	rs117441822	T	C	100	PASS	AC=20;AF=0.00399361;AN=5008;NS=2504;DP=19070;EAS_AF=0;AMR_AF=0.0029;AFR_AF=0.0008;EUR_AF=0.0139;SAS_AF=0.0031;AA=T|||;VT=SNP
11	47340649	rs7120957	A	G	100	PASS	AC=2401;AF=0.479433;AN=5008;NS=2504;DP=9104;EAS_AF=0.7262;AMR_AF=0.3357;AFR_AF=0.5136;EUR_AF=0.3072;SAS_AF=0.4581;AA=G|||;VT=SNP
11	47341426	rs147206042	C	T	100	PASS	AC=55;AF=0.0109824;AN=5008;NS=2504;DP=11274;EAS_AF=0;AMR_AF=0.0259;AFR_AF=0.0008;EUR_AF=0.0338;SAS_AF=0.002;AA=C|||;VT=SNP
11	47341729	rs10838691	T	C	100	PASS	AC=2479;AF=0.495008;AN=5008;NS=2504;DP=12227;EAS_AF=0.7262;AMR_AF=0.3429;AFR_AF=0.5688;EUR_AF=0.3072;SAS_AF=0.4581;AA=C|||;VT=SNP
11	47342019	rs12222581	A	T	100	PASS	AC=2071;AF=0.413538;AN=5008;NS=2504;DP=13355;EAS_AF=0.6746;AMR_AF=0.2867;AFR_AF=0.4864;EUR_AF=0.2177;SAS_AF=0.3374;AA=A|||;VT=SNP
11	47342220	rs10742801	A	C	100	PASS	AC=2484;AF=0.496006;AN=5008;NS=2504;DP=12960;EAS_AF=0.7262;AMR_AF=0.3429;AFR_AF=0.5726;EUR_AF=0.3072;SAS_AF=0.4581;AA=C|||;VT=SNP
11	47343189	rs75673872	A	G	100	PASS	AC=243;AF=0.0485224;AN=5008;NS=2504;DP=20588;EAS_AF=0.0506;AMR_AF=0.0058;AFR_AF=0.0136;EUR_AF=0.0378;SAS_AF=0.135;AA=A|||;VT=SNP
11	47343955	rs10769252	A	G	100	PASS	AC=2421;AF=0.483427;AN=5008;NS=2504;DP=15397;EAS_AF=0.7262;AMR_AF=0.3372;AFR_AF=0.5242;EUR_AF=0.3072;SAS_AF=0.4632;AA=G|||;VT=SNP
11	47344111	rs149150460	C	T	100	PASS	AC=354;AF=0.0706869;AN=5008;NS=2504;DP=13626;EAS_AF=0.0526;AMR_AF=0.0663;AFR_AF=0.0189;EUR_AF=0.1083;SAS_AF=0.1237;AA=C|||;VT=SNP
11	47345100	rs10838692	T	C	100	PASS	AC=2402;AF=0.479633;AN=5008;NS=2504;DP=19578;EAS_AF=0.7262;AMR_AF=0.3357;AFR_AF=0.5144;EUR_AF=0.3072;SAS_AF=0.4581;AA=T|||;VT=SNP
11	47345659	rs147229203	A	G	100	PASS	AC=12;AF=0.00239617;AN=5008;NS=2504;DP=22575;EAS_AF=0;AMR_AF=0.0058;AFR_AF=0;EUR_AF=0.008;SAS_AF=0;AA=A|||;VT=SNP
11	47345799	rs11039179	C	T	100	PASS	AC=213;AF=0.0425319;AN=5008;NS=2504;DP=18913;EAS_AF=0.0496;AMR_AF=0.0058;AFR_AF=0.0008;EUR_AF=0.0268;SAS_AF=0.1339;AA=C|||;VT=SNP;EX_TARGET
11	47346145	rs2290148	G	A	100	PASS	AC=1785;AF=0.35643;AN=5008;NS=2504;DP=19867;EAS_AF=0.622;AMR_AF=0.2637;AFR_AF=0.469;EUR_AF=0.162;SAS_AF=0.1963;AA=G|||;VT=SNP
11	47346378	rs61897361	G	A	100	PASS	AC=363;AF=0.072484;AN=5008;NS=2504;DP=16836;EAS_AF=0.0516;AMR_AF=0.0663;AFR_AF=0.0272;EUR_AF=0.1074;SAS_AF=0.1237;AA=G|||;VT=SNP
11	47346465	rs79187134	C	T	100	PASS	AC=52;AF=0.0103834;AN=5008;NS=2504;DP=19608;EAS_AF=0;AMR_AF=0.0086;AFR_AF=0.0008;EUR_AF=0.0199;SAS_AF=0.0256;AA=C|||;VT=SNP
11	47346723	rs11039182	T	C	100	PASS	AC=608;AF=0.121406;AN=5008;NS=2504;DP=19672;EAS_AF=0.0208;AMR_AF=0.1628;AFR_AF=0.0129;EUR_AF=0.2744;SAS_AF=0.1851;AA=T|||;VT=SNP
11	47346940	rs11039183	G	A	100	PASS	AC=802;AF=0.160144;AN=5008;NS=2504;DP=18728;EAS_AF=0.0218;AMR_AF=0.1916;AFR_AF=0.0507;EUR_AF=0.3658;SAS_AF=0.2168;AA=G|||;VT=SNP
11	47347260	rs7124958	C	T	100	PASS	AC=1787;AF=0.356829;AN=5008;NS=2504;DP=21199;EAS_AF=0.624;AMR_AF=0.2637;AFR_AF=0.469;EUR_AF=0.162;SAS_AF=0.1963;AA=C|||;VT=SNP
11	47347644	rs75958295	T	C	100	PASS	AC=35;AF=0.00698882;AN=5008;NS=2504;DP=21525;EAS_AF=0;AMR_AF=0.0115;AFR_AF=0.0008;EUR_AF=0.0229;SAS_AF=0.0031;AA=T|||;VT=SNP
11	47348057	rs41310332	C	T	100	PASS	AC=366;AF=0.0730831;AN=5008;NS=2504;DP=19840;EAS_AF=0.0516;AMR_AF=0.0663;AFR_AF=0.0272;EUR_AF=0.1074;SAS_AF=0.1268;AA=C|||;VT=SNP
11	47348266	rs41303843	C	T	100	PASS	AC=29;AF=0.00579073;AN=5008;NS=2504;DP=17784;EAS_AF=0;AMR_AF=0.0029;AFR_AF=0.0008;EUR_AF=0.0239;SAS_AF=0.002;AA=C|||;VT=SNP;EX_TARGET
11	47348702	rs3781622	T	C	100	PASS	AC=2421;AF=0.483427;AN=5008;NS=2504;DP=16331;EAS_AF=0.7262;AMR_AF=0.3386;AFR_AF=0.525;EUR_AF=0.3072;SAS_AF=0.4611;AA=C|||;VT=SNP
11	47349699	rs11039185	C	T	100	PASS	AC=222;AF=0.0443291;AN=5008;NS=2504;DP=21222;EAS_AF=0.0506;AMR_AF=0.0058;AFR_AF=0.0136;EUR_AF=0.0338;SAS_AF=0.1176;AA=C|||;VT=SNP
11	47349846	rs753992	G	A	100	PASS	AC=1411;AF=0.281749;AN=5008;NS=2504;DP=16773;EAS_AF=0.5933;AMR_AF=0.2478;AFR_AF=0.2179;EUR_AF=0.16;SAS_AF=0.1963;AA=G|||;VT=SNP
11	47349969	rs753993	C	A	100	PASS	AC=2153;AF=0.429912;AN=5008;NS=2504;DP=19062;EAS_AF=0.6687;AMR_AF=0.281;AFR_AF=0.5787;EUR_AF=0.2028;SAS_AF=0.3221;AA=A|||;VT=SNP
11	47350287	rs2305280	G	A	100	PASS	AC=2126;AF=0.424521;AN=5008;NS=2504;DP=20568;EAS_AF=0.6657;AMR_AF=0.3026;AFR_AF=0.4939;EUR_AF=0.2495;SAS_AF=0.3487;AA=A|||;VT=SNP;EX_TARGET
11	47350553	rs10838693	G	C	100	PASS	AC=2572;AF=0.513578;AN=5008;NS=2504;DP=21640;EAS_AF=0.7242;AMR_AF=0.3501;AFR_AF=0.6346;EUR_AF=0.3101;SAS_AF=0.4581;AA=C|||;VT=SNP
11	47351760	rs10838694	G	A	100	PASS	AC=608;AF=0.121406;AN=5008;NS=2504;DP=17507;EAS_AF=0.1022;AMR_AF=0.072;AFR_AF=0.0408;EUR_AF=0.1451;SAS_AF=0.2607;AA=G|||;VT=SNP
11	47352138	rs4752983	C	T	100	PASS	AC=1714;AF=0.342252;AN=5008;NS=2504;DP=18777;EAS_AF=0.623;AMR_AF=0.2608;AFR_AF=0.416;EUR_AF=0.162;SAS_AF=0.1963;AA=C|||;VT=SNP
11	47352409	rs4752825	G	A	100	PASS	AC=2395;AF=0.478235;AN=5008;NS=2504;DP=17342;EAS_AF=0.7252;AMR_AF=0.3357;AFR_AF=0.5098;EUR_AF=0.3072;SAS_AF=0.4581;AA=G|||;VT=SNP
11	47352757	rs3729805	C	T	100	PASS	AC=1714;AF=0.342252;AN=5008;NS=2504;DP=16065;EAS_AF=0.623;AMR_AF=0.2608;AFR_AF=0.416;EUR_AF=0.162;SAS_AF=0.1963;AA=C|||;VT=SNP
11	47352862	rs3729804	G	A	100	PASS	AC=1786;AF=0.356629;AN=5008;NS=2504;DP=16956;EAS_AF=0.623;AMR_AF=0.2637;AFR_AF=0.469;EUR_AF=0.162;SAS_AF=0.1963;AA=G|||;VT=SNP
11	47353498	rs2290146	G	A	100	PASS	AC=1786;AF=0.356629;AN=5008;NS=2504;DP=18310;EAS_AF=0.623;AMR_AF=0.2637;AFR_AF=0.469;EUR_AF=0.162;SAS_AF=0.1963;AA=G|||;VT=SNP
11	47353899	rs11039186	C	T	100	PASS	AC=246;AF=0.0491214;AN=5008;NS=2504;DP=17976;EAS_AF=0.0516;AMR_AF=0.0187;AFR_AF=0.0514;EUR_AF=0.0258;SAS_AF=0.089;AA=C|||;VT=SNP
11	47354068	rs3729802	G	A	100	PASS	AC=1710;AF=0.341454;AN=5008;NS=2504;DP=16686;EAS_AF=0.622;AMR_AF=0.2579;AFR_AF=0.4153;EUR_AF=0.162;SAS_AF=0.1963;AA=A|||;VT=SNP;EX_TARGET
11	47354787	rs1052373	C	T	100	PASS	AC=2385;AF=0.476238;AN=5008;NS=2504;DP=19715;EAS_AF=0.7202;AMR_AF=0.3329;AFR_AF=0.5083;EUR_AF=0.3072;SAS_AF=0.4571;AA=C|||;VT=SNP;EX_TARGET
11	47354905	rs11570115	T	C	100	PASS	AC=165;AF=0.0329473;AN=5008;NS=2504;DP=17996;EAS_AF=0;AMR_AF=0.049;AFR_AF=0.0068;EUR_AF=0.1024;SAS_AF=0.0194;AA=T|||;VT=SNP;EX_TARGET
11	47356870	rs2301216	A	T	100	PASS	AC=2521;AF=0.503395;AN=5008;NS=2504;DP=17257;EAS_AF=0.7202;AMR_AF=0.3545;AFR_AF=0.5734;EUR_AF=0.339;SAS_AF=0.4601;AA=A|||;VT=SNP
11	47357170	rs2254240	G	A	100	PASS	AC=1729;AF=0.345248;AN=5008;NS=2504;DP=15237;EAS_AF=0.6181;AMR_AF=0.2608;AFR_AF=0.4304;EUR_AF=0.163;SAS_AF=0.1963;AA=g|||;VT=SNP
11	47357416	rs3729936	G	A	100	PASS	AC=274;AF=0.0547125;AN=5008;NS=2504;DP=11315;EAS_AF=0.0496;AMR_AF=0.0029;AFR_AF=0.0522;EUR_AF=0.0249;SAS_AF=0.1309;AA=G|||;VT=SNP;EX_TARGET
11	47358997	rs3729953	G	A	100	PASS	AC=241;AF=0.048123;AN=5008;NS=2504;DP=18520;EAS_AF=0.0506;AMR_AF=0.0058;AFR_AF=0.0136;EUR_AF=0.0378;SAS_AF=0.1329;AA=G|||;VT=SNP;EX_TARGET
11	47359706	rs11570094	C	A	100	PASS	AC=1225;AF=0.244609;AN=5008;NS=2504;DP=18145;EAS_AF=0.2738;AMR_AF=0.4193;AFR_AF=0.0416;EUR_AF=0.2873;SAS_AF=0.3211;AA=C|||;VT=SNP
11	47359954	rs3729949	C	T	100	PASS	AC=21;AF=0.00419329;AN=5008;NS=2504;DP=20097;EAS_AF=0.001;AMR_AF=0.0043;AFR_AF=0;EUR_AF=0.0119;SAS_AF=0.0051;AA=c|||;VT=SNP
11	47360053	rs3729948	G	C	100	PASS	AC=348;AF=0.0694888;AN=5008;NS=2504;DP=17149;EAS_AF=0.0506;AMR_AF=0.0086;AFR_AF=0.0915;EUR_AF=0.0388;SAS_AF=0.1339;AA=G|||;VT=SNP;EX_TARGET
11	47360412	rs2269434	T	C	100	PASS	AC=2499;AF=0.499002;AN=5008;NS=2504;DP=17815;EAS_AF=0.7044;AMR_AF=0.3516;AFR_AF=0.5681;EUR_AF=0.3469;SAS_AF=0.455;AA=T|||;VT=SNP
11	47361084	rs2856653	T	C	100	PASS	AC=3831;AF=0.764976;AN=5008;NS=2504;DP=19321;EAS_AF=0.9782;AMR_AF=0.7795;AFR_AF=0.6868;EUR_AF=0.6342;SAS_AF=0.7751;AA=C|||;VT=SNP
11	47361838	rs2596407	A	G	100	PASS	AC=3746;AF=0.748003;AN=5008;NS=2504;DP=22802;EAS_AF=0.9782;AMR_AF=0.7738;AFR_AF=0.6263;EUR_AF=0.6332;SAS_AF=0.7751;AA=a|||;VT=SNP
11	47361857	rs7928073	C	T	100	PASS	AC=1657;AF=0.330871;AN=5008;NS=2504;DP=22741;EAS_AF=0.6032;AMR_AF=0.2536;AFR_AF=0.3896;EUR_AF=0.166;SAS_AF=0.1953;AA=C|||;VT=SNP
11	47362339	rs10769253	G	A	100	PASS	AC=1662;AF=0.331869;AN=5008;NS=2504;DP=16736;EAS_AF=0.5962;AMR_AF=0.2565;AFR_AF=0.3949;EUR_AF=0.167;SAS_AF=0.1973;AA=G|||;VT=SNP
11	47362465	rs10769254	G	C	100	PASS	AC=1703;AF=0.340056;AN=5008;NS=2504;DP=15356;EAS_AF=0.5952;AMR_AF=0.2695;AFR_AF=0.4107;EUR_AF=0.1819;SAS_AF=0.1943;AA=G|||;VT=SNP
11	47362642	rs11570086	C	T	100	PASS	AC=45;AF=0.00898562;AN=5008;NS=2504;DP=16137;EAS_AF=0;AMR_AF=0.013;AFR_AF=0.0023;EUR_AF=0.0318;SAS_AF=0.001;AA=C|||;VT=SNP
11	47363215	rs2697923	G	T	100	PASS	AC=3815;AF=0.761781;AN=5008;NS=2504;DP=15075;EAS_AF=0.9782;AMR_AF=0.7781;AFR_AF=0.6755;EUR_AF=0.6352;SAS_AF=0.774;AA=T|||;VT=SNP
11	47363285	rs10838696	G	A	100	PASS	AC=774;AF=0.154553;AN=5008;NS=2504;DP=20594;EAS_AF=0.0218;AMR_AF=0.1888;AFR_AF=0.0272;EUR_AF=0.3618;SAS_AF=0.226;AA=G|||;VT=SNP
11	47365014	rs11570078	C	T	100	PASS	AC=392;AF=0.0782748;AN=5008;NS=2504;DP=9073;EAS_AF=0.0496;AMR_AF=0.085;AFR_AF=0.0212;EUR_AF=0.1382;SAS_AF=0.1186;AA=c|||;VT=SNP;EX_TARGET
11	47365199	rs2856650	G	A	100	PASS	AC=1250;AF=0.249601;AN=5008;NS=2504;DP=8560;EAS_AF=0.2778;AMR_AF=0.415;AFR_AF=0.0477;EUR_AF=0.2913;SAS_AF=0.3333;AA=g|||;VT=SNP;EX_TARGET
11	47365276	rs11570072	A	G	100	PASS	AC=726;AF=0.144968;AN=5008;NS=2504;DP=9092;EAS_AF=0.1002;AMR_AF=0.0922;AFR_AF=0.0968;EUR_AF=0.1789;SAS_AF=0.2587;AA=a|||;VT=SNP
11	47366095	rs11570067	G	T	100	PASS	AC=426;AF=0.0850639;AN=5008;NS=2504;DP=18172;EAS_AF=0.0526;AMR_AF=0.0893;AFR_AF=0.0908;EUR_AF=0.1392;SAS_AF=0.0521;AA=G|||;VT=SNP
11	47366648	rs58912703	T	A	100	PASS	AC=313;AF=0.0625;AN=5008;NS=2504;DP=19886;EAS_AF=0.0496;AMR_AF=0.0072;AFR_AF=0.0121;EUR_AF=0.0388;SAS_AF=0.2076;AA=T|||;VT=SNP
11	47367371	rs10769255	C	T	100	PASS	AC=1116;AF=0.222843;AN=5008;NS=2504;DP=17288;EAS_AF=0.5972;AMR_AF=0.232;AFR_AF=0.0091;EUR_AF=0.1581;SAS_AF=0.1861;AA=C|||;VT=SNP
11	47368153	rs3729991	G	T	100	PASS	AC=42;AF=0.00838658;AN=5008;NS=2504;DP=16131;EAS_AF=0;AMR_AF=0.0058;AFR_AF=0.0008;EUR_AF=0.0288;SAS_AF=0.0082;AA=G|||;VT=SNP;EX_TARGET
11	47369443	rs11570058	G	A	100	PASS	AC=306;AF=0.0611022;AN=5008;NS=2504;DP=16010;EAS_AF=0.0169;AMR_AF=0.0807;AFR_AF=0.034;EUR_AF=0.1352;SAS_AF=0.0532;AA=G|||;VT=SNP;EX_TARGET
11	47369760	rs11570057	C	G	100	PASS	AC=51;AF=0.0101837;AN=5008;NS=2504;DP=18391;EAS_AF=0.001;AMR_AF=0.0144;AFR_AF=0;EUR_AF=0.0348;SAS_AF=0.0051;AA=C|||;VT=SNP
11	47370041	rs3729989	T	C	100	PASS	AC=336;AF=0.0670927;AN=5008;NS=2504;DP=18193;EAS_AF=0.0268;AMR_AF=0.0836;AFR_AF=0.0431;EUR_AF=0.1412;SAS_AF=0.0532;AA=C|||;VT=SNP;EX_TARGET
11	47370607	rs2697920	T	C	100	PASS	AC=2231;AF=0.445487;AN=5008;NS=2504;DP=10265;EAS_AF=0.4931;AMR_AF=0.5951;AFR_AF=0.1513;EUR_AF=0.6471;SAS_AF=0.4806;AA=T|||;VT=SNP
11	47370957	rs2071305	A	C	100	PASS	AC=1560;AF=0.311502;AN=5008;NS=2504;DP=15806;EAS_AF=0.3224;AMR_AF=0.4409;AFR_AF=0.2428;EUR_AF=0.3082;SAS_AF=0.3047;AA=A|||;VT=SNP
11	47371032	rs2697919	A	C	100	PASS	AC=4688;AF=0.936102;AN=5008;NS=2504;DP=13450;EAS_AF=0.9355;AMR_AF=0.964;AFR_AF=0.9909;EUR_AF=0.9672;SAS_AF=0.8108;AA=C|||;VT=SNP
11	47371130	rs11570054	G	A	100	PASS	AC=191;AF=0.038139;AN=5008;NS=2504;DP=15292;EAS_AF=0;AMR_AF=0.0288;AFR_AF=0.0401;EUR_AF=0.0865;SAS_AF=0.0317;AA=G|||;VT=SNP
11	47371442	rs11570051	G	A	100	PASS	AC=125;AF=0.0249601;AN=5008;NS=2504;DP=14880;EAS_AF=0.005;AMR_AF=0.0764;AFR_AF=0.0015;EUR_AF=0.0408;SAS_AF=0.0245;AA=g|||;VT=SNP;EX_TARGET
11	47371578	rs3218719	G	A	100	PASS	AC=42;AF=0.00838658;AN=5008;NS=2504;DP=14881;EAS_AF=0;AMR_AF=0.0115;AFR_AF=0.0008;EUR_AF=0.0298;SAS_AF=0.0031;AA=G|||;VT=SNP;EX_TARGET
11	47371598	rs3729986	C	T	100	PASS	AC=165;AF=0.0329473;AN=5008;NS=2504;DP=16449;EAS_AF=0;AMR_AF=0.0418;AFR_AF=0.003;EUR_AF=0.1064;SAS_AF=0.0256;AA=C|||;VT=SNP;EX_TARGET
11	47372377	rs2071304	G	C	100	PASS	AC=1386;AF=0.276757;AN=5008;NS=2504;DP=18901;EAS_AF=0.2827;AMR_AF=0.4207;AFR_AF=0.1415;EUR_AF=0.3111;SAS_AF=0.316;AA=G|||;VT=SNP
11	47372749	rs3729985	C	G	100	PASS	AC=304;AF=0.0607029;AN=5008;NS=2504;DP=19339;EAS_AF=0.0516;AMR_AF=0.0375;AFR_AF=0.0053;EUR_AF=0.0268;SAS_AF=0.1963;AA=C|||;VT=SNP;EX_TARGET
11	47373425	rs2856656	T	C	100	PASS	AC=49;AF=0.00978435;AN=5008;NS=2504;DP=18272;EAS_AF=0;AMR_AF=0.0159;AFR_AF=0.0212;EUR_AF=0.0099;SAS_AF=0;AA=T|||;VT=SNP
11	47374633	rs11570041	T	A	100	PASS	AC=43;AF=0.00858626;AN=5008;NS=2504;DP=16414;EAS_AF=0;AMR_AF=0.013;AFR_AF=0.0008;EUR_AF=0.0298;SAS_AF=0.0031;AA=T|||;VT=SNP
11	47374911	rs6485752	C	T	100	PASS	AC=320;AF=0.0638978;AN=5008;NS=2504;DP=9845;EAS_AF=0.0556;AMR_AF=0.0375;AFR_AF=0.0053;EUR_AF=0.0278;SAS_AF=0.2076;AA=C|||;VT=SNP
11	47374928	rs11039194	C	G	100	PASS	AC=1259;AF=0.251398;AN=5008;NS=2504;DP=9491;EAS_AF=0.3204;AMR_AF=0.2089;AFR_AF=0.388;EUR_AF=0.1471;SAS_AF=0.1329;AA=C|||;VT=SNP
11	47374998	rs2856661	A	G	100	PASS	AC=3586;AF=0.716054;AN=5008;NS=2504;DP=10872;EAS_AF=0.7232;AMR_AF=0.5764;AFR_AF=0.8351;EUR_AF=0.6869;SAS_AF=0.6769;AA=A|||;VT=SNP
11	47375193	rs11039195	G	A	100	PASS	AC=1371;AF=0.273762;AN=5008;NS=2504;DP=11621;EAS_AF=0.2639;AMR_AF=0.4222;AFR_AF=0.1422;EUR_AF=0.3111;SAS_AF=0.318;AA=G|||;VT=SNP
11	47375553	rs7112154	G	A	100	PASS	AC=332;AF=0.0662939;AN=5008;NS=2504;DP=16013;EAS_AF=0.0337;AMR_AF=0.0879;AFR_AF=0.0386;EUR_AF=0.1382;SAS_AF=0.0481;AA=G|||;VT=SNP
11	47375889	rs11570034	A	G	100	PASS	AC=66;AF=0.0131789;AN=5008;NS=2504;DP=20212;EAS_AF=0.001;AMR_AF=0.0043;AFR_AF=0.0008;EUR_AF=0.0298;SAS_AF=0.0317;AA=A|||;VT=SNP
11	47376363	rs3740686	A	G	100	PASS	AC=3528;AF=0.704473;AN=5008;NS=2504;DP=16542;EAS_AF=0.7361;AMR_AF=0.5692;AFR_AF=0.7852;EUR_AF=0.6809;SAS_AF=0.683;AA=G|||;VT=SNP
11	47376446	rs182746140	A	C	100	PASS	AC=33;AF=0.00658946;AN=5008;NS=2504;DP=13684;EAS_AF=0;AMR_AF=0.0101;AFR_AF=0;EUR_AF=0.0199;SAS_AF=0.0061;AA=A|||;VT=SNP
11	47376448	rs1057233	G	A	100	PASS	AC=3478;AF=0.694489;AN=5008;NS=2504;DP=13512;EAS_AF=0.7361;AMR_AF=0.5663;AFR_AF=0.7489;EUR_AF=0.6809;SAS_AF=0.683;AA=G|||;VT=SNP
11	47376544	rs10747	C	G	100	PASS	AC=68;AF=0.0135783;AN=5008;NS=2504;DP=9661;EAS_AF=0.001;AMR_AF=0.0043;AFR_AF=0.0023;EUR_AF=0.0298;SAS_AF=0.0317;AA=c|||;VT=SNP
11	47377459	rs142754483	C	G	100	PASS	AC=23;AF=0.00459265;AN=5008;NS=2504;DP=21824;EAS_AF=0;AMR_AF=0.0086;AFR_AF=0.0008;EUR_AF=0.0119;SAS_AF=0.0041;AA=c|||;VT=SNP
11	47378245	rs3824869	T	C	100	PASS	AC=3864;AF=0.771565;AN=5008;NS=2504;DP=28712;EAS_AF=0.6895;AMR_AF=0.7954;AFR_AF=0.9599;EUR_AF=0.6441;SAS_AF=0.7157;AA=C|||;VT=SNP
11	47378396	rs10769256	C	T	100	PASS	AC=1801;AF=0.359625;AN=5008;NS=2504;DP=26292;EAS_AF=0.3661;AMR_AF=0.2723;AFR_AF=0.2746;EUR_AF=0.3946;SAS_AF=0.4939;AA=c|||;VT=SNP
11	47378399	rs11039197	A	G	100	PASS	AC=1381;AF=0.275759;AN=5008;NS=2504;DP=25910;EAS_AF=0.3234;AMR_AF=0.2133;AFR_AF=0.4705;EUR_AF=0.1491;SAS_AF=0.138;AA=a|||;VT=SNP
11	47379023	rs117847273	C	G	100	PASS	AC=43;AF=0.00858626;AN=5008;NS=2504;DP=27647;EAS_AF=0;AMR_AF=0.013;AFR_AF=0.0008;EUR_AF=0.0298;SAS_AF=0.0031;AA=C|||;VT=SNP
11	47379212	rs11039199	G	C	100	PASS	AC=1236;AF=0.246805;AN=5008;NS=2504;DP=25216;EAS_AF=0.2639;AMR_AF=0.4063;AFR_AF=0.0492;EUR_AF=0.3111;SAS_AF=0.317;AA=G|||;VT=SNP
11	47379407	rs2084946	C	T	100	PASS	AC=3169;AF=0.632788;AN=5008;NS=2504;DP=23217;EAS_AF=0.7232;AMR_AF=0.5548;AFR_AF=0.5363;EUR_AF=0.6779;SAS_AF=0.6789;AA=C|||;VT=SNP
11	47379615	rs1542321	G	A	100	PASS	AC=3510;AF=0.700879;AN=5008;NS=2504;DP=26554;EAS_AF=0.7232;AMR_AF=0.5692;AFR_AF=0.7852;EUR_AF=0.6799;SAS_AF=0.6789;AA=C|||;VT=SNP
11	47379646	rs11039200	A	C	100	PASS	AC=1278;AF=0.255192;AN=5008;NS=2504;DP=26244;EAS_AF=0.2768;AMR_AF=0.4121;AFR_AF=0.0643;EUR_AF=0.3121;SAS_AF=0.3211;AA=A|||;VT=SNP
11	47380061	rs10734557	A	C	100	PASS	AC=3515;AF=0.701877;AN=5008;NS=2504;DP=21066;EAS_AF=0.7242;AMR_AF=0.5677;AFR_AF=0.7867;EUR_AF=0.6809;SAS_AF=0.681;AA=a|||;VT=SNP
11	47380087	rs61897389	G	T	100	PASS	AC=333;AF=0.0664936;AN=5008;NS=2504;DP=21318;EAS_AF=0.0347;AMR_AF=0.0879;AFR_AF=0.0393;EUR_AF=0.1372;SAS_AF=0.0481;AA=G|||;VT=SNP
11	47380290	rs182990413	A	G	100	PASS	AC=19;AF=0.00379393;AN=5008;NS=2504;DP=17949;EAS_AF=0;AMR_AF=0.0058;AFR_AF=0;EUR_AF=0.0139;SAS_AF=0.001;AA=a|||;VT=SNP
11	47380340	rs3740688	G	T	100	PASS	AC=3201;AF=0.639177;AN=5008;NS=2504;DP=14403;EAS_AF=0.6865;AMR_AF=0.4827;AFR_AF=0.7632;EUR_AF=0.5427;SAS_AF=0.6329;AA=G|||;VT=SNP
11	47380593	rs3740689	G	A	100	PASS	AC=2141;AF=0.427516;AN=5008;NS=2504;DP=14996;EAS_AF=0.4831;AMR_AF=0.5101;AFR_AF=0.0764;EUR_AF=0.5746;SAS_AF=0.635;AA=G|||;VT=SNP;EX_TARGET
11	47380995	rs79498485	C	T	100	PASS	AC=1419;AF=0.283347;AN=5008;NS=2504;DP=16523;EAS_AF=0.3304;AMR_AF=0.2104;AFR_AF=0.5038;EUR_AF=0.1431;SAS_AF=0.1329;AA=C|||;VT=SNP
11	47381642	rs61897390	A	G	100	PASS	AC=321;AF=0.0640974;AN=5008;NS=2504;DP=19205;EAS_AF=0.0337;AMR_AF=0.0879;AFR_AF=0.0386;EUR_AF=0.1372;SAS_AF=0.0378;AA=A|||;VT=SNP
11	47381887	rs61897391	C	T	100	PASS	AC=315;AF=0.0628994;AN=5008;NS=2504;DP=19060;EAS_AF=0.0337;AMR_AF=0.0836;AFR_AF=0.0386;EUR_AF=0.1342;SAS_AF=0.0378;AA=C|||;VT=SNP
11	47382426	rs11039202	A	T	100	PASS	AC=1483;AF=0.296126;AN=5008;NS=2504;DP=14681;EAS_AF=0.2956;AMR_AF=0.4308;AFR_AF=0.1914;EUR_AF=0.3221;SAS_AF=0.316;AA=A|||;VT=SNP
11	47383275	rs7105851	T	C	100	PASS	AC=3501;AF=0.699081;AN=5008;NS=2504;DP=19633;EAS_AF=0.7173;AMR_AF=0.5677;AFR_AF=0.7852;EUR_AF=0.674;SAS_AF=0.683;AA=C|||;VT=SNP
11	47383373	rs77908907	C	A	100	PASS	AC=64;AF=0.0127796;AN=5008;NS=2504;DP=20655;EAS_AF=0;AMR_AF=0.0245;AFR_AF=0;EUR_AF=0.0378;SAS_AF=0.0092;AA=C|||;VT=SNP
11	47384189	rs141442768	C	T	100	PASS	AC=363;AF=0.072484;AN=5008;NS=2504;DP=12985;EAS_AF=0.0556;AMR_AF=0.0389;AFR_AF=0.0272;EUR_AF=0.0268;SAS_AF=0.2219;AA=c|||;VT=SNP
11	47384597	rs11039203	A	G	100	PASS	AC=1467;AF=0.292931;AN=5008;NS=2504;DP=16547;EAS_AF=0.2827;AMR_AF=0.4308;AFR_AF=0.1914;EUR_AF=0.3221;SAS_AF=0.3129;AA=a|||;VT=SNP
11	47385194	rs67116452	G	A	100	PASS	AC=1472;AF=0.29393;AN=5008;NS=2504;DP=13607;EAS_AF=0.2827;AMR_AF=0.4308;AFR_AF=0.1914;EUR_AF=0.3221;SAS_AF=0.318;AA=g|||;VT=SNP
11	47385350	rs141947880	C	T	100	PASS	AC=104;AF=0.0207668;AN=5008;NS=2504;DP=13294;EAS_AF=0;AMR_AF=0.0317;AFR_AF=0.0023;EUR_AF=0.0596;SAS_AF=0.0194;AA=c|||;VT=SNP
11	47385400	rs150863859	C	G	100	PASS	AC=287;AF=0.0573083;AN=5008;NS=2504;DP=12118;EAS_AF=0.0337;AMR_AF=0.0807;AFR_AF=0.0189;EUR_AF=0.1342;SAS_AF=0.0378;AA=c|||;VT=SNP
11	47385923	rs10838698	G	A	100	PASS	AC=3426;AF=0.684105;AN=5008;NS=2504;DP=18263;EAS_AF=0.7044;AMR_AF=0.5634;AFR_AF=0.7466;EUR_AF=0.674;SAS_AF=0.6748;AA=A|||;VT=SNP
11	47386073	rs10838699	T	C	100	PASS	AC=3438;AF=0.686502;AN=5008;NS=2504;DP=17249;EAS_AF=0.7173;AMR_AF=0.5634;AFR_AF=0.7458;EUR_AF=0.674;SAS_AF=0.6748;AA=C|||;VT=SNP
11	47386552	rs11039204	G	C	100	PASS	AC=45;AF=0.00898562;AN=5008;NS=2504;DP=20067;EAS_AF=0;AMR_AF=0.0288;AFR_AF=0.0008;EUR_AF=0.0209;SAS_AF=0.0031;AA=G|||;VT=SNP
11	47386707	rs61468175	C	T	100	PASS	AC=329;AF=0.0656949;AN=5008;NS=2504;DP=18406;EAS_AF=0.0556;AMR_AF=0.0375;AFR_AF=0.0015;EUR_AF=0.0268;SAS_AF=0.2229;AA=C|||;VT=SNP
11	47387599	rs935914	C	T	100	PASS	AC=3329;AF=0.664736;AN=5008;NS=2504;DP=19973;EAS_AF=0.6875;AMR_AF=0.5533;AFR_AF=0.6982;EUR_AF=0.669;SAS_AF=0.6708;AA=c|||;VT=SNP
11	47388214	rs12801188	G	A	100	PASS	AC=1100;AF=0.219649;AN=5008;NS=2504;DP=16875;EAS_AF=0.3095;AMR_AF=0.2032;AFR_AF=0.0174;EUR_AF=0.3479;SAS_AF=0.2802;AA=g|||;VT=SNP
11	47389063	rs145363919	C	T	100	PASS	AC=41;AF=0.0081869;AN=5008;NS=2504;DP=11599;EAS_AF=0;AMR_AF=0.0173;AFR_AF=0.0008;EUR_AF=0.0258;SAS_AF=0.002;AA=C|||;VT=SNP
11	47389223	rs35996350	A	G	100	PASS	AC=1483;AF=0.296126;AN=5008;NS=2504;DP=16821;EAS_AF=0.2847;AMR_AF=0.4323;AFR_AF=0.1921;EUR_AF=0.326;SAS_AF=0.3211;AA=A|||;VT=SNP
11	47389638	rs34937994	C	T	100	PASS	AC=1172;AF=0.234026;AN=5008;NS=2504;DP=13227;EAS_AF=0.3095;AMR_AF=0.2061;AFR_AF=0.0635;EUR_AF=0.3569;SAS_AF=0.2802;AA=C|||;VT=SNP
11	47389676	rs4752827	C	G	100	PASS	AC=3490;AF=0.696885;AN=5008;NS=2504;DP=15608;EAS_AF=0.7153;AMR_AF=0.5663;AFR_AF=0.789;EUR_AF=0.67;SAS_AF=0.6738;AA=G|||;VT=SNP
11	47389687	rs139014611	C	T	100	PASS	AC=63;AF=0.0125799;AN=5008;NS=2504;DP=16183;EAS_AF=0;AMR_AF=0.0159;AFR_AF=0;EUR_AF=0.0169;SAS_AF=0.0358;AA=C|||;VT=SNP
11	47389771	rs140541052	C	G	100	PASS	AC=20;AF=0.00399361;AN=5008;NS=2504;DP=15062;EAS_AF=0;AMR_AF=0.0159;AFR_AF=0;EUR_AF=0.0089;SAS_AF=0;AA=C|||;VT=SNP
11	47390692	rs4752987	A	G	100	PASS	AC=3491;AF=0.697085;AN=5008;NS=2504;DP=16418;EAS_AF=0.7153;AMR_AF=0.5663;AFR_AF=0.789;EUR_AF=0.67;SAS_AF=0.6748;AA=A|||;VT=SNP
11	47391039	rs10769258	C	T	100	PASS	AC=3478;AF=0.694489;AN=5008;NS=2504;DP=16592;EAS_AF=0.7024;AMR_AF=0.5663;AFR_AF=0.789;EUR_AF=0.67;SAS_AF=0.6748;AA=T|||;VT=SNP
11	47391745	rs67472071	G	A	100	PASS	AC=1479;AF=0.295327;AN=5008;NS=2504;DP=17074;EAS_AF=0.2847;AMR_AF=0.4323;AFR_AF=0.1884;EUR_AF=0.327;SAS_AF=0.3211;AA=G|||;VT=SNP
11	47391879	rs7928163	G	A	100	PASS	AC=3478;AF=0.694489;AN=5008;NS=2504;DP=18761;EAS_AF=0.7024;AMR_AF=0.5663;AFR_AF=0.789;EUR_AF=0.67;SAS_AF=0.6748;AA=G|||;VT=SNP
11	47391948	rs10437655	G	A	100	PASS	AC=1816;AF=0.36262;AN=5008;NS=2504;DP=14585;EAS_AF=0.3631;AMR_AF=0.2536;AFR_AF=0.3033;EUR_AF=0.3787;SAS_AF=0.5031;AA=G|||;VT=SNP
11	47392114	rs7928419	G	A	100	PASS	AC=3490;AF=0.696885;AN=5008;NS=2504;DP=15132;EAS_AF=0.7143;AMR_AF=0.5663;AFR_AF=0.789;EUR_AF=0.67;SAS_AF=0.6748;AA=G|||;VT=SNP
11	47392121	rs183559991	C	T	100	PASS	AC=23;AF=0.00459265;AN=5008;NS=2504;DP=14816;EAS_AF=0;AMR_AF=0.0058;AFR_AF=0;EUR_AF=0.0189;SAS_AF=0;AA=C|||;VT=SNP
11	47392568	rs56756748	C	G	100	PASS	AC=1270;AF=0.253594;AN=5008;NS=2504;DP=18972;EAS_AF=0.3056;AMR_AF=0.2118;AFR_AF=0.4039;EUR_AF=0.1491;SAS_AF=0.1339;AA=C|||;VT=SNP
11	47393303	rs11039212	A	T	100	PASS	AC=1466;AF=0.292732;AN=5008;NS=2504;DP=20595;EAS_AF=0.2758;AMR_AF=0.4323;AFR_AF=0.1876;EUR_AF=0.326;SAS_AF=0.319;AA=A|||;VT=SNP
11	47393494	rs79513206	C	T	100	PASS	AC=343;AF=0.0684904;AN=5008;NS=2504;DP=17139;EAS_AF=0.0417;AMR_AF=0.098;AFR_AF=0.0386;EUR_AF=0.1421;SAS_AF=0.0399;AA=C|||;VT=SNP
11	47393638	rs4992357	T	C	100	PASS	AC=3503;AF=0.699481;AN=5008;NS=2504;DP=17364;EAS_AF=0.7242;AMR_AF=0.5663;AFR_AF=0.7882;EUR_AF=0.67;SAS_AF=0.6789;AA=C|||;VT=SNP
11	47394305	rs896817	C	T	100	PASS	AC=1615;AF=0.322484;AN=5008;NS=2504;DP=19387;EAS_AF=0.3661;AMR_AF=0.2522;AFR_AF=0.1513;EUR_AF=0.3777;SAS_AF=0.502;AA=C|||;VT=SNP
11	47394338	rs896816	T	C	100	PASS	AC=3488;AF=0.696486;AN=5008;NS=2504;DP=19800;EAS_AF=0.7113;AMR_AF=0.5663;AFR_AF=0.7882;EUR_AF=0.67;SAS_AF=0.6769;AA=C|||;VT=SNP
11	47395209	rs11601200	A	G	100	PASS	AC=106;AF=0.0211661;AN=5008;NS=2504;DP=18012;EAS_AF=0;AMR_AF=0.0317;AFR_AF=0.0023;EUR_AF=0.0606;SAS_AF=0.0204;AA=A|||;VT=SNP
11	47395240	rs7940536	G	A	100	PASS	AC=3488;AF=0.696486;AN=5008;NS=2504;DP=16199;EAS_AF=0.7113;AMR_AF=0.5663;AFR_AF=0.7882;EUR_AF=0.67;SAS_AF=0.6769;AA=G|||;VT=SNP
11	47395672	rs142817897	C	T	100	PASS	AC=24;AF=0.00479233;AN=5008;NS=2504;DP=14029;EAS_AF=0;AMR_AF=0.0058;AFR_AF=0;EUR_AF=0.0169;SAS_AF=0.0031;AA=C|||;VT=SNP
11	47396299	rs76749806	G	A	100	PASS	AC=66;AF=0.0131789;AN=5008;NS=2504;DP=18461;EAS_AF=0;AMR_AF=0.0245;AFR_AF=0;EUR_AF=0.0388;SAS_AF=0.0102;AA=G|||;VT=SNP
11	47396654	rs4752829	G	A	100	PASS	AC=1552;AF=0.309904;AN=5008;NS=2504;DP=17695;EAS_AF=0.3462;AMR_AF=0.3012;AFR_AF=0.4017;EUR_AF=0.2913;SAS_AF=0.1738;AA=G|||;VT=SNP
11	47396703	rs4752830	A	G	100	PASS	AC=4639;AF=0.926318;AN=5008;NS=2504;DP=17926;EAS_AF=0.9345;AMR_AF=0.9611;AFR_AF=0.9758;EUR_AF=0.9732;SAS_AF=0.7781;AA=G|||;VT=SNP
11	47396989	rs184068703	G	A	100	PASS	AC=9;AF=0.00179712;AN=5008;NS=2504;DP=18802;EAS_AF=0;AMR_AF=0;AFR_AF=0.0008;EUR_AF=0.008;SAS_AF=0;AA=G|||;VT=SNP
11	47397005	rs55957907	G	A	100	PASS	AC=45;AF=0.00898562;AN=5008;NS=2504;DP=18928;EAS_AF=0;AMR_AF=0.0014;AFR_AF=0.003;EUR_AF=0.0219;SAS_AF=0.0184;AA=G|||;VT=SNP
11	47397353	rs56030824	G	A	100	PASS	AC=1320;AF=0.263578;AN=5008;NS=2504;DP=17436;EAS_AF=0.2748;AMR_AF=0.4121;AFR_AF=0.093;EUR_AF=0.3211;SAS_AF=0.318;AA=G|||;VT=SNP
11	47397714	rs55677087	C	G	100	PASS	AC=1389;AF=0.277356;AN=5008;NS=2504;DP=19375;EAS_AF=0.2917;AMR_AF=0.4251;AFR_AF=0.121;EUR_AF=0.326;SAS_AF=0.319;AA=C|||;VT=SNP
11	47398120	rs148548574	G	A	100	PASS	AC=21;AF=0.00419329;AN=5008;NS=2504;DP=16242;EAS_AF=0;AMR_AF=0.0115;AFR_AF=0.0015;EUR_AF=0.0109;SAS_AF=0;AA=g|||;VT=SNP
11	47398963	rs12146565	G	A	100	PASS	AC=1286;AF=0.256789;AN=5008;NS=2504;DP=10946;EAS_AF=0.2758;AMR_AF=0.4107;AFR_AF=0.0651;EUR_AF=0.3231;SAS_AF=0.319;AA=G|||;VT=SNP
11	47399602	rs2278890	G	A	100	PASS	AC=1107;AF=0.221046;AN=5008;NS=2504;DP=14423;EAS_AF=0.3105;AMR_AF=0.2089;AFR_AF=0.0174;EUR_AF=0.3499;SAS_AF=0.2802;AA=G|||;VT=SNP
11	47400309	rs78245530	G	T	100	PASS	AC=340;AF=0.0678914;AN=5008;NS=2504;DP=18459;EAS_AF=0.0417;AMR_AF=0.098;AFR_AF=0.0371;EUR_AF=0.1421;SAS_AF=0.0389;AA=G|||;VT=SNP
11	47400602	rs3758675	G	A	100	PASS	AC=1108;AF=0.221246;AN=5008;NS=2504;DP=19781;EAS_AF=0.3105;AMR_AF=0.2104;AFR_AF=0.0174;EUR_AF=0.3499;SAS_AF=0.2802;AA=G|||;VT=SNP
11	47401058	rs11601173	A	G	100	PASS	AC=1484;AF=0.296326;AN=5008;NS=2504;DP=22387;EAS_AF=0.2887;AMR_AF=0.428;AFR_AF=0.1936;EUR_AF=0.326;SAS_AF=0.319;AA=A|||;VT=SNP
11	47401060	rs11607981	T	G	100	PASS	AC=1484;AF=0.296326;AN=5008;NS=2504;DP=22268;EAS_AF=0.2887;AMR_AF=0.428;AFR_AF=0.1936;EUR_AF=0.326;SAS_AF=0.319;AA=T|||;VT=SNP
11	47401171	rs11601603	A	C	100	PASS	AC=1484;AF=0.296326;AN=5008;NS=2504;DP=19210;EAS_AF=0.2887;AMR_AF=0.428;AFR_AF=0.1936;EUR_AF=0.326;SAS_AF=0.319;AA=A|||;VT=SNP
11	47402615	rs11827106	G	A	100	PASS	AC=1169;AF=0.233427;AN=5008;NS=2504;DP=22150;EAS_AF=0.3026;AMR_AF=0.2003;AFR_AF=0.3396;EUR_AF=0.1451;SAS_AF=0.1329;AA=G|||;VT=SNP
11	47403656	rs147882184	C	T	100	PASS	AC=32;AF=0.00638978;AN=5008;NS=2504;DP=19657;EAS_AF=0;AMR_AF=0.0144;AFR_AF=0.0015;EUR_AF=0.0199;SAS_AF=0;AA=C|||;VT=SNP
11	47404018	rs61897423	C	T	100	PASS	AC=341;AF=0.0680911;AN=5008;NS=2504;DP=20627;EAS_AF=0.0417;AMR_AF=0.098;AFR_AF=0.0371;EUR_AF=0.1421;SAS_AF=0.0399;AA=C|||;VT=SNP
11	47404314	rs11828339	G	A	100	PASS	AC=1179;AF=0.235423;AN=5008;NS=2504;DP=20943;EAS_AF=0.3026;AMR_AF=0.1988;AFR_AF=0.348;EUR_AF=0.1451;SAS_AF=0.1329;AA=G|||;VT=SNP
11	47406065	rs61897424	C	T	100	PASS	AC=354;AF=0.0706869;AN=5008;NS=2504;DP=13434;EAS_AF=0.0456;AMR_AF=0.0951;AFR_AF=0.0424;EUR_AF=0.1461;SAS_AF=0.0399;AA=C|||;VT=SNP
11	47406239	rs116905649	G	A	100	PASS	AC=31;AF=0.0061901;AN=5008;NS=2504;DP=16545;EAS_AF=0.001;AMR_AF=0.0115;AFR_AF=0.0008;EUR_AF=0.0189;SAS_AF=0.002;AA=G|||;VT=SNP
11	47406416	rs142344037	C	T	100	PASS	AC=83;AF=0.0165735;AN=5008;NS=2504;DP=14523;EAS_AF=0.001;AMR_AF=0.0288;AFR_AF=0.0023;EUR_AF=0.0527;SAS_AF=0.0061;AA=C|||;VT=SNP
11	47406510	rs34899864	G	A	100	PASS	AC=63;AF=0.0125799;AN=5008;NS=2504;DP=12877;EAS_AF=0;AMR_AF=0.0245;AFR_AF=0.003;EUR_AF=0.0388;SAS_AF=0.0031;AA=G|||;VT=SNP
11	47406592	rs11039216	C	T	100	PASS	AC=2348;AF=0.46885;AN=5008;NS=2504;DP=12433;EAS_AF=0.4127;AMR_AF=0.3718;AFR_AF=0.469;EUR_AF=0.5229;SAS_AF=0.5399;AA=C|||;VT=SNP
11	47407161	rs74390551	C	T	100	PASS	AC=41;AF=0.0081869;AN=5008;NS=2504;DP=14233;EAS_AF=0;AMR_AF=0.0043;AFR_AF=0.0008;EUR_AF=0.0328;SAS_AF=0.0041;AA=C|||;VT=SNP
11	47407431	rs141963953	C	T	100	PASS	AC=24;AF=0.00479233;AN=5008;NS=2504;DP=15410;EAS_AF=0;AMR_AF=0.0101;AFR_AF=0;EUR_AF=0.0149;SAS_AF=0.002;AA=C|||;VT=SNP
11	47407439	rs11606287	C	A	100	PASS	AC=1116;AF=0.222843;AN=5008;NS=2504;DP=15634;EAS_AF=0.3105;AMR_AF=0.2089;AFR_AF=0.0219;EUR_AF=0.3509;SAS_AF=0.2822;AA=C|||;VT=SNP
11	47407721	rs78777726	T	C	100	PASS	AC=386;AF=0.0770767;AN=5008;NS=2504;DP=16615;EAS_AF=0.0456;AMR_AF=0.098;AFR_AF=0.062;EUR_AF=0.1501;SAS_AF=0.0399;AA=T|||;VT=SNP
11	47408258	rs7945314	T	C	100	PASS	AC=64;AF=0.0127796;AN=5008;NS=2504;DP=15713;EAS_AF=0;AMR_AF=0.0231;AFR_AF=0.0038;EUR_AF=0.0318;SAS_AF=0.0112;AA=t|||;VT=SNP
11	47408592	rs35032070	G	A	100	PASS	AC=1116;AF=0.222843;AN=5008;NS=2504;DP=15690;EAS_AF=0.3105;AMR_AF=0.2089;AFR_AF=0.0219;EUR_AF=0.3509;SAS_AF=0.2822;AA=g|||;VT=SNP
11	47409051	rs11500477	T	A	100	PASS	AC=1589;AF=0.317292;AN=5008;NS=2504;DP=16867;EAS_AF=0.3671;AMR_AF=0.245;AFR_AF=0.1505;EUR_AF=0.3579;SAS_AF=0.501;AA=t|||;VT=SNP
11	47409212	rs7111957	C	T	100	PASS	AC=3583;AF=0.715455;AN=5008;NS=2504;DP=12702;EAS_AF=0.7093;AMR_AF=0.5764;AFR_AF=0.857;EUR_AF=0.671;SAS_AF=0.6748;AA=C|||;VT=SNP
11	47410090	rs12422023	C	A	100	PASS	AC=325;AF=0.0648962;AN=5008;NS=2504;DP=20523;EAS_AF=0.0565;AMR_AF=0.0389;AFR_AF=0.0015;EUR_AF=0.0249;SAS_AF=0.2188;AA=C|||;VT=SNP
11	47410166	rs11821917	T	A	100	PASS	AC=1136;AF=0.226837;AN=5008;NS=2504;DP=21392;EAS_AF=0.2976;AMR_AF=0.1974;AFR_AF=0.3215;EUR_AF=0.1421;SAS_AF=0.1339;AA=T|||;VT=SNP
11	47410200	rs6485753	C	T	100	PASS	AC=3583;AF=0.715455;AN=5008;NS=2504;DP=19943;EAS_AF=0.7093;AMR_AF=0.5764;AFR_AF=0.8563;EUR_AF=0.672;SAS_AF=0.6748;AA=T|||;VT=SNP
11	47410393	rs4752990	G	A	100	PASS	AC=1373;AF=0.274161;AN=5008;NS=2504;DP=20796;EAS_AF=0.2788;AMR_AF=0.4222;AFR_AF=0.1195;EUR_AF=0.325;SAS_AF=0.3211;AA=G|||;VT=SNP
11	47410751	rs4752992	G	T	100	PASS	AC=1135;AF=0.226637;AN=5008;NS=2504;DP=20329;EAS_AF=0.2956;AMR_AF=0.1974;AFR_AF=0.3215;EUR_AF=0.1421;SAS_AF=0.135;AA=G|||;VT=SNP
11	47410888	rs10838702	G	T	100	PASS	AC=1860;AF=0.371406;AN=5008;NS=2504;DP=19294;EAS_AF=0.3671;AMR_AF=0.2594;AFR_AF=0.3343;EUR_AF=0.3757;SAS_AF=0.501;AA=G|||;VT=SNP
11	47410951	rs4752993	T	C	100	PASS	AC=3596;AF=0.718051;AN=5008;NS=2504;DP=18139;EAS_AF=0.7212;AMR_AF=0.5764;AFR_AF=0.857;EUR_AF=0.672;SAS_AF=0.6748;AA=C|||;VT=SNP
11	47411065	rs4752994	A	T	100	PASS	AC=3583;AF=0.715455;AN=5008;NS=2504;DP=16727;EAS_AF=0.7093;AMR_AF=0.5764;AFR_AF=0.857;EUR_AF=0.671;SAS_AF=0.6748;AA=A|||;VT=SNP
11	47411581	rs10769262	G	A	100	PASS	AC=3583;AF=0.715455;AN=5008;NS=2504;DP=17097;EAS_AF=0.7093;AMR_AF=0.5764;AFR_AF=0.857;EUR_AF=0.671;SAS_AF=0.6748;AA=G|||;VT=SNP
11	47411736	rs11824864	A	G	100	PASS	AC=1141;AF=0.227835;AN=5008;NS=2504;DP=19820;EAS_AF=0.2966;AMR_AF=0.1974;AFR_AF=0.323;EUR_AF=0.1451;SAS_AF=0.135;AA=A|||;VT=SNP
11	47411911	rs118097789	A	C	100	PASS	AC=77;AF=0.0153754;AN=5008;NS=2504;DP=19207;EAS_AF=0;AMR_AF=0.0115;AFR_AF=0;EUR_AF=0.0149;SAS_AF=0.0552;AA=A|||;VT=SNP
11	47413475	rs12803525	G	A	100	PASS	AC=1386;AF=0.276757;AN=5008;NS=2504;DP=17785;EAS_AF=0.2907;AMR_AF=0.4222;AFR_AF=0.1203;EUR_AF=0.325;SAS_AF=0.3211;AA=G|||;VT=SNP
11	47413733	rs11605672	A	G	100	PASS	AC=1486;AF=0.296725;AN=5008;NS=2504;DP=19406;EAS_AF=0.2917;AMR_AF=0.4308;AFR_AF=0.1906;EUR_AF=0.325;SAS_AF=0.3211;AA=A|||;VT=SNP
11	47414132	rs117890463	G	A	100	PASS	AC=22;AF=0.00439297;AN=5008;NS=2504;DP=20524;EAS_AF=0;AMR_AF=0.0072;AFR_AF=0;EUR_AF=0.0139;SAS_AF=0.0031;AA=G|||;VT=SNP
11	47414842	rs185251440	C	T	100	PASS	AC=38;AF=0.00758786;AN=5008;NS=2504;DP=9075;EAS_AF=0;AMR_AF=0.0058;AFR_AF=0;EUR_AF=0.0249;SAS_AF=0.0092;AA=C|||;VT=SNP
11	47414869	rs78529890	G	A	100	PASS	AC=40;AF=0.00798722;AN=5008;NS=2504;DP=11514;EAS_AF=0;AMR_AF=0.0115;AFR_AF=0;EUR_AF=0.0308;SAS_AF=0.001;AA=G|||;VT=SNP
11	47415895	rs78524236	G	A	100	PASS	AC=1134;AF=0.226438;AN=5008;NS=2504;DP=17447;EAS_AF=0.2966;AMR_AF=0.1974;AFR_AF=0.3207;EUR_AF=0.1421;SAS_AF=0.1339;AA=g|||;VT=SNP
11	47416004	rs34422548	G	T	100	PASS	AC=29;AF=0.00579073;AN=5008;NS=2504;DP=20180;EAS_AF=0;AMR_AF=0.0115;AFR_AF=0.003;EUR_AF=0.0159;SAS_AF=0.001;AA=G|||;VT=SNP
11	47416569	rs61897426	C	T	100	PASS	AC=380;AF=0.0758786;AN=5008;NS=2504;DP=12330;EAS_AF=0.0456;AMR_AF=0.098;AFR_AF=0.0605;EUR_AF=0.1461;SAS_AF=0.0399;AA=N|||;VT=SNP
11	47416636	rs55876153	G	A	100	PASS	AC=1375;AF=0.274561;AN=5008;NS=2504;DP=13009;EAS_AF=0.2788;AMR_AF=0.4222;AFR_AF=0.1195;EUR_AF=0.325;SAS_AF=0.3231;AA=-|||;VT=SNP
11	47416746	rs1377416	C	T	100	PASS	AC=1616;AF=0.322684;AN=5008;NS=2504;DP=17155;EAS_AF=0.3671;AMR_AF=0.2594;AFR_AF=0.1513;EUR_AF=0.3767;SAS_AF=0.498;AA=-|||;VT=SNP
11	47417183	rs10769263	A	C	100	PASS	AC=1629;AF=0.32528;AN=5008;NS=2504;DP=18695;EAS_AF=0.379;AMR_AF=0.2594;AFR_AF=0.1513;EUR_AF=0.3767;SAS_AF=0.499;AA=a|||;VT=SNP
11	47418049	rs61897427	G	T	100	PASS	AC=36;AF=0.0071885;AN=5008;NS=2504;DP=16419;EAS_AF=0;AMR_AF=0.013;AFR_AF=0.0015;EUR_AF=0.0239;SAS_AF=0.001;AA=G|||;VT=SNP
11	47418306	rs12802273	T	C	100	PASS	AC=1395;AF=0.278554;AN=5008;NS=2504;DP=13321;EAS_AF=0.2897;AMR_AF=0.4222;AFR_AF=0.1203;EUR_AF=0.329;SAS_AF=0.3272;AA=T|||;VT=SNP
11	47418465	rs58965622	C	G	100	PASS	AC=1377;AF=0.27496;AN=5008;NS=2504;DP=13588;EAS_AF=0.2788;AMR_AF=0.4222;AFR_AF=0.1203;EUR_AF=0.325;SAS_AF=0.3241;AA=C|||;VT=SNP
11	47419129	rs7924485	A	G	100	PASS	AC=3596;AF=0.718051;AN=5008;NS=2504;DP=15566;EAS_AF=0.7252;AMR_AF=0.5764;AFR_AF=0.8578;EUR_AF=0.669;SAS_AF=0.6728;AA=A|||;VT=SNP
11	47419301	rs896815	T	G	100	PASS	AC=3596;AF=0.718051;AN=5008;NS=2504;DP=15879;EAS_AF=0.7252;AMR_AF=0.5778;AFR_AF=0.857;EUR_AF=0.669;SAS_AF=0.6728;AA=T|||;VT=SNP
11	47419663	rs1534576	G	T	100	PASS	AC=1631;AF=0.325679;AN=5008;NS=2504;DP=17797;EAS_AF=0.3829;AMR_AF=0.2579;AFR_AF=0.1513;EUR_AF=0.3738;SAS_AF=0.501;AA=G|||;VT=SNP
11	47419757	rs1317164	G	T	100	PASS	AC=1373;AF=0.274161;AN=5008;NS=2504;DP=20408;EAS_AF=0.2748;AMR_AF=0.4222;AFR_AF=0.1195;EUR_AF=0.327;SAS_AF=0.3231;AA=G|||;VT=SNP
11	47421628	rs530803857	A	C	100	PASS	AC=26;AF=0.00519169;AN=5008;NS=2504;DP=10419;EAS_AF=0;AMR_AF=0.0101;AFR_AF=0.0015;EUR_AF=0.0159;SAS_AF=0.001;AA=A|||;VT=SNP
11	47422216	rs116887820	G	A	100	PASS	AC=47;AF=0.00938498;AN=5008;NS=2504;DP=12806;EAS_AF=0.004;AMR_AF=0.0115;AFR_AF=0.0008;EUR_AF=0.0308;SAS_AF=0.0031;AA=G|||;VT=SNP
11	47422772	rs74206205	T	C	100	PASS	AC=690;AF=0.13778;AN=5008;NS=2504;DP=20539;EAS_AF=0.2956;AMR_AF=0.1772;AFR_AF=0.0053;EUR_AF=0.1312;SAS_AF=0.1329;AA=T|||;VT=SNP
11	47422861	rs10838703	C	G	100	PASS	AC=1020;AF=0.203674;AN=5008;NS=2504;DP=20484;EAS_AF=0.3304;AMR_AF=0.1758;AFR_AF=0.0129;EUR_AF=0.2893;SAS_AF=0.2628;AA=c|||;VT=SNP
11	47422876	rs116932174	A	G	100	PASS	AC=56;AF=0.0111821;AN=5008;NS=2504;DP=20194;EAS_AF=0.001;AMR_AF=0.0216;AFR_AF=0.0023;EUR_AF=0.0318;SAS_AF=0.0051;AA=A|||;VT=SNP
11	47423340	rs10769264	C	T	100	PASS	AC=1648;AF=0.329073;AN=5008;NS=2504;DP=15811;EAS_AF=0.3988;AMR_AF=0.2594;AFR_AF=0.1513;EUR_AF=0.3738;SAS_AF=0.501;AA=C|||;VT=SNP
11	47423553	rs4752832	A	G	100	PASS	AC=3338;AF=0.666534;AN=5008;NS=2504;DP=12528;EAS_AF=0.7411;AMR_AF=0.5706;AFR_AF=0.6558;EUR_AF=0.668;SAS_AF=0.6708;AA=A|||;VT=SNP
11	47424278	rs9919657	T	G	100	PASS	AC=383;AF=0.0764776;AN=5008;NS=2504;DP=12717;EAS_AF=0.0466;AMR_AF=0.098;AFR_AF=0.0628;EUR_AF=0.1491;SAS_AF=0.0358;AA=T|||;VT=SNP
11	47424400	rs11039219	C	T	100	PASS	AC=1368;AF=0.273163;AN=5008;NS=2504;DP=15157;EAS_AF=0.2589;AMR_AF=0.4222;AFR_AF=0.1233;EUR_AF=0.327;SAS_AF=0.3292;AA=C|||;VT=SNP
11	47424717	rs10838704	T	C	100	PASS	AC=1274;AF=0.254393;AN=5008;NS=2504;DP=19432;EAS_AF=0.2589;AMR_AF=0.4135;AFR_AF=0.0598;EUR_AF=0.3231;SAS_AF=0.3292;AA=T|||;VT=SNP
11	47424864	rs61897429	G	A	100	PASS	AC=352;AF=0.0702875;AN=5008;NS=2504;DP=19517;EAS_AF=0.0466;AMR_AF=0.0951;AFR_AF=0.0431;EUR_AF=0.1461;SAS_AF=0.0358;AA=G|||;VT=SNP
11	47424931	rs10838705	G	A	100	PASS	AC=1659;AF=0.33127;AN=5008;NS=2504;DP=19148;EAS_AF=0.3988;AMR_AF=0.2579;AFR_AF=0.1596;EUR_AF=0.3748;SAS_AF=0.501;AA=G|||;VT=SNP
11	47424963	rs11820650	A	G	100	PASS	AC=1296;AF=0.258786;AN=5008;NS=2504;DP=18797;EAS_AF=0.2956;AMR_AF=0.2147;AFR_AF=0.4319;EUR_AF=0.1461;SAS_AF=0.1339;AA=A|||;VT=SNP
11	47425813	rs186060859	C	T	100	PASS	AC=31;AF=0.0061901;AN=5008;NS=2504;DP=18084;EAS_AF=0.001;AMR_AF=0.0086;AFR_AF=0.0008;EUR_AF=0.0229;SAS_AF=0;AA=C|||;VT=SNP
11	47426956	rs112060627	G	A	100	PASS	AC=1367;AF=0.272963;AN=5008;NS=2504;DP=18033;EAS_AF=0.2589;AMR_AF=0.4222;AFR_AF=0.1218;EUR_AF=0.328;SAS_AF=0.3292;AA=G|||;VT=SNP
11	47427424	rs117659271	C	G	100	PASS	AC=103;AF=0.0205671;AN=5008;NS=2504;DP=11161;EAS_AF=0;AMR_AF=0.0317;AFR_AF=0.0023;EUR_AF=0.0586;SAS_AF=0.0194;AA=C|||;VT=SNP
11	47427621	rs61897430	G	A	100	PASS	AC=353;AF=0.0704872;AN=5008;NS=2504;DP=16357;EAS_AF=0.0466;AMR_AF=0.0951;AFR_AF=0.0439;EUR_AF=0.1461;SAS_AF=0.0358;AA=G|||;VT=SNP
11	47427739	rs11039221	C	T	100	PASS	AC=1640;AF=0.327476;AN=5008;NS=2504;DP=14173;EAS_AF=0.3988;AMR_AF=0.2579;AFR_AF=0.1452;EUR_AF=0.3728;SAS_AF=0.5031;AA=C|||;VT=SNP
11	47428369	rs10838707	C	T	100	PASS	AC=417;AF=0.0832668;AN=5008;NS=2504;DP=15279;EAS_AF=0.0685;AMR_AF=0.0447;AFR_AF=0.059;EUR_AF=0.0249;SAS_AF=0.2188;AA=C|||;VT=SNP
11	47428565	rs4752999	C	T	100	PASS	AC=1367;AF=0.272963;AN=5008;NS=2504;DP=18584;EAS_AF=0.2589;AMR_AF=0.4222;AFR_AF=0.1218;EUR_AF=0.328;SAS_AF=0.3292;AA=C|||;VT=SNP
11	47429245	rs7107726	T	A	100	PASS	AC=1367;AF=0.272963;AN=5008;NS=2504;DP=21858;EAS_AF=0.2589;AMR_AF=0.4222;AFR_AF=0.1218;EUR_AF=0.328;SAS_AF=0.3292;AA=T|||;VT=SNP
11	47429844	rs149368018	G	C	100	PASS	AC=41;AF=0.0081869;AN=5008;NS=2504;DP=7913;EAS_AF=0;AMR_AF=0.0115;AFR_AF=0.0008;EUR_AF=0.0288;SAS_AF=0.0031;AA=G|||;VT=SNP
11	47429904	rs7947450	G	A	100	PASS	AC=1649;AF=0.329273;AN=5008;NS=2504;DP=8372;EAS_AF=0.3988;AMR_AF=0.2579;AFR_AF=0.1513;EUR_AF=0.3738;SAS_AF=0.5031;AA=G|||;VT=SNP
11	47430458	rs7937331	T	C	100	PASS	AC=3236;AF=0.646166;AN=5008;NS=2504;DP=14545;EAS_AF=0.7411;AMR_AF=0.562;AFR_AF=0.584;EUR_AF=0.667;SAS_AF=0.6708;AA=C|||;VT=SNP
11	47430599	rs11039225	G	A	100	PASS	AC=1640;AF=0.327476;AN=5008;NS=2504;DP=17136;EAS_AF=0.3988;AMR_AF=0.2579;AFR_AF=0.1452;EUR_AF=0.3728;SAS_AF=0.5031;AA=G|||;VT=SNP
11	47431529	rs753812	G	A	100	PASS	AC=1187;AF=0.237021;AN=5008;NS=2504;DP=18721;EAS_AF=0.2956;AMR_AF=0.2061;AFR_AF=0.3578;EUR_AF=0.1431;SAS_AF=0.1319;AA=G|||;VT=SNP
11	47431703	rs61897432	A	G	100	PASS	AC=383;AF=0.0764776;AN=5008;NS=2504;DP=3883;EAS_AF=0.0466;AMR_AF=0.098;AFR_AF=0.0628;EUR_AF=0.1491;SAS_AF=0.0358;AA=A|||;VT=SNP;EX_TARGET
11	47431764	rs35741412	G	A	100	PASS	AC=38;AF=0.00758786;AN=5008;NS=2504;DP=13659;EAS_AF=0;AMR_AF=0.013;AFR_AF=0.0015;EUR_AF=0.0258;SAS_AF=0.001;AA=G|||;VT=SNP;EX_TARGET
11	47431961	rs61000762	G	A	100	PASS	AC=1114;AF=0.222444;AN=5008;NS=2504;DP=18335;EAS_AF=0.2956;AMR_AF=0.1988;AFR_AF=0.3071;EUR_AF=0.1421;SAS_AF=0.1319;AA=G|||;VT=SNP;EX_TARGET
11	47431966	rs755555	C	T	100	PASS	AC=1369;AF=0.273363;AN=5008;NS=2504;DP=18276;EAS_AF=0.2589;AMR_AF=0.4222;AFR_AF=0.1309;EUR_AF=0.3241;SAS_AF=0.3231;AA=C|||;VT=SNP;EX_TARGET
11	47432034	rs755554	G	C	100	PASS	AC=3240;AF=0.646965;AN=5008;NS=2504;DP=18242;EAS_AF=0.7411;AMR_AF=0.562;AFR_AF=0.5832;EUR_AF=0.667;SAS_AF=0.6759;AA=G|||;VT=SNP
11	47432303	rs755553	G	A	100	PASS	AC=3234;AF=0.645767;AN=5008;NS=2504;DP=21075;EAS_AF=0.7411;AMR_AF=0.562;AFR_AF=0.584;EUR_AF=0.665;SAS_AF=0.6708;AA=G|||;VT=SNP
11	47432725	rs10742802	T	G	100	PASS	AC=1647;AF=0.328874;AN=5008;NS=2504;DP=19776;EAS_AF=0.3988;AMR_AF=0.2579;AFR_AF=0.1513;EUR_AF=0.3718;SAS_AF=0.5031;AA=T|||;VT=SNP
11	47433070	rs7108608	C	G	100	PASS	AC=383;AF=0.0764776;AN=5008;NS=2504;DP=18155;EAS_AF=0.0466;AMR_AF=0.098;AFR_AF=0.0628;EUR_AF=0.1491;SAS_AF=0.0358;AA=C|||;VT=SNP
11	47433071	rs189878979	G	A	100	PASS	AC=16;AF=0.00319489;AN=5008;NS=2504;DP=18347;EAS_AF=0;AMR_AF=0.0029;AFR_AF=0;EUR_AF=0.0129;SAS_AF=0.001;AA=G|||;VT=SNP
11	47434493	rs141470879	A	G	100	PASS	AC=355;AF=0.0708866;AN=5008;NS=2504;DP=14774;EAS_AF=0.0466;AMR_AF=0.0951;AFR_AF=0.0454;EUR_AF=0.1481;SAS_AF=0.0337;AA=A|||;VT=SNP
11	47434777	rs6485756	G	A	100	PASS	AC=3234;AF=0.645767;AN=5008;NS=2504;DP=15680;EAS_AF=0.7411;AMR_AF=0.5605;AFR_AF=0.5832;EUR_AF=0.667;SAS_AF=0.6708;AA=G|||;VT=SNP
11	47434986	rs2293576	G	A	100	PASS	AC=1355;AF=0.270567;AN=5008;NS=2504;DP=15354;EAS_AF=0.3988;AMR_AF=0.2147;AFR_AF=0.0136;EUR_AF=0.3111;SAS_AF=0.4836;AA=G|||;VT=SNP;EX_TARGET
11	47437033	rs11602837	C	T	100	PASS	AC=106;AF=0.0211661;AN=5008;NS=2504;DP=19790;EAS_AF=0;AMR_AF=0.0317;AFR_AF=0.0038;EUR_AF=0.0596;SAS_AF=0.0194;AA=C|||;VT=SNP
11	47437202	rs2293577	C	T	100	PASS	AC=3237;AF=0.646366;AN=5008;NS=2504;DP=17952;EAS_AF=0.7411;AMR_AF=0.562;AFR_AF=0.584;EUR_AF=0.666;SAS_AF=0.6728;AA=C|||;VT=SNP
11	47437403	rs2293578	C	T	100	PASS	AC=1376;AF=0.27476;AN=5008;NS=2504;DP=19174;EAS_AF=0.2589;AMR_AF=0.4222;AFR_AF=0.1316;EUR_AF=0.3241;SAS_AF=0.3292;AA=C|||;VT=SNP
11	47439228	rs61897434	C	T	100	PASS	AC=383;AF=0.0764776;AN=5008;NS=2504;DP=16755;EAS_AF=0.0466;AMR_AF=0.098;AFR_AF=0.0628;EUR_AF=0.1491;SAS_AF=0.0358;AA=C|||;VT=SNP
11	47439444	rs2053979	A	G	100	PASS	AC=1477;AF=0.294928;AN=5008;NS=2504;DP=17901;EAS_AF=0.2599;AMR_AF=0.4308;AFR_AF=0.1952;EUR_AF=0.334;SAS_AF=0.3292;AA=A|||;VT=SNP
11	47439938	rs10742803	A	G	100	PASS	AC=3226;AF=0.644169;AN=5008;NS=2504;DP=19360;EAS_AF=0.7411;AMR_AF=0.562;AFR_AF=0.5772;EUR_AF=0.666;SAS_AF=0.6708;AA=G|||;VT=SNP
11	47440244	rs138795369	T	G	100	PASS	AC=37;AF=0.00738818;AN=5008;NS=2504;DP=17269;EAS_AF=0;AMR_AF=0.0058;AFR_AF=0;EUR_AF=0.0249;SAS_AF=0.0082;AA=t|||;VT=SNP
11	47440283	rs2293580	T	A	100	PASS	AC=3228;AF=0.644569;AN=5008;NS=2504;DP=18742;EAS_AF=0.7421;AMR_AF=0.562;AFR_AF=0.5772;EUR_AF=0.667;SAS_AF=0.6708;AA=T|||;VT=SNP
11	47440758	rs2293579	G	A	100	PASS	AC=1594;AF=0.318291;AN=5008;NS=2504;DP=21419;EAS_AF=0.3968;AMR_AF=0.255;AFR_AF=0.1157;EUR_AF=0.3698;SAS_AF=0.5031;AA=G|||;VT=SNP;EX_TARGET
11	47441356	rs3781628	G	T	100	PASS	AC=1208;AF=0.241214;AN=5008;NS=2504;DP=14021;EAS_AF=0.2937;AMR_AF=0.2046;AFR_AF=0.3828;EUR_AF=0.1412;SAS_AF=0.1247;AA=G|||;VT=SNP
11	47441472	rs3781627	T	A	100	PASS	AC=3376;AF=0.674121;AN=5008;NS=2504;DP=16333;EAS_AF=0.7401;AMR_AF=0.5764;AFR_AF=0.671;EUR_AF=0.6889;SAS_AF=0.6646;AA=T|||;VT=SNP
11	47441513	rs10838708	G	A	100	PASS	AC=1617;AF=0.322883;AN=5008;NS=2504;DP=18517;EAS_AF=0.2351;AMR_AF=0.4957;AFR_AF=0.1762;EUR_AF=0.4503;SAS_AF=0.3579;AA=G|||;VT=SNP
11	47441664	rs2242511	C	T	100	PASS	AC=675;AF=0.134784;AN=5008;NS=2504;DP=18059;EAS_AF=0.2927;AMR_AF=0.1729;AFR_AF=0.0053;EUR_AF=0.1312;SAS_AF=0.1237;AA=C|||;VT=SNP
11	47441683	rs72903900	C	T	100	PASS	AC=98;AF=0.0195687;AN=5008;NS=2504;DP=17829;EAS_AF=0;AMR_AF=0.0187;AFR_AF=0.0008;EUR_AF=0.0447;SAS_AF=0.0399;AA=C|||;VT=SNP
11	47442893	rs3781626	T	A	100	PASS	AC=3245;AF=0.647963;AN=5008;NS=2504;DP=18565;EAS_AF=0.7401;AMR_AF=0.562;AFR_AF=0.5923;EUR_AF=0.667;SAS_AF=0.6697;AA=T|||;VT=SNP
11	47443080	rs3781625	T	C	100	PASS	AC=1472;AF=0.29393;AN=5008;NS=2504;DP=15099;EAS_AF=0.2599;AMR_AF=0.4308;AFR_AF=0.1952;EUR_AF=0.328;SAS_AF=0.3303;AA=T|||;VT=SNP
11	47443654	rs141325867	C	T	100	PASS	AC=55;AF=0.0109824;AN=5008;NS=2504;DP=14913;EAS_AF=0.001;AMR_AF=0.0173;AFR_AF=0.0234;EUR_AF=0.0109;SAS_AF=0;AA=C|||;VT=SNP
11	47446292	rs55927797	A	T	100	PASS	AC=1471;AF=0.29373;AN=5008;NS=2504;DP=20124;EAS_AF=0.2589;AMR_AF=0.4308;AFR_AF=0.1944;EUR_AF=0.328;SAS_AF=0.3313;AA=A|||;VT=SNP
11	47447202	rs17790804	T	C	100	PASS	AC=681;AF=0.135982;AN=5008;NS=2504;DP=19226;EAS_AF=0.2946;AMR_AF=0.1758;AFR_AF=0.0053;EUR_AF=0.1312;SAS_AF=0.1258;AA=T|||;VT=SNP
11	47447346	rs10838709	C	T	100	PASS	AC=1639;AF=0.327276;AN=5008;NS=2504;DP=13104;EAS_AF=0.3988;AMR_AF=0.2579;AFR_AF=0.1422;EUR_AF=0.3718;SAS_AF=0.5072;AA=G|||;VT=SNP
11	47447955	rs7948705	C	G	100	PASS	AC=1589;AF=0.317292;AN=5008;NS=2504;DP=14822;EAS_AF=0.3413;AMR_AF=0.304;AFR_AF=0.4387;EUR_AF=0.2932;SAS_AF=0.1626;AA=G|||;VT=SNP
11	47448497	rs11600581	T	C	100	PASS	AC=1477;AF=0.294928;AN=5008;NS=2504;DP=16662;EAS_AF=0.2609;AMR_AF=0.4323;AFR_AF=0.1944;EUR_AF=0.332;SAS_AF=0.3303;AA=T|||;VT=SNP
11	47448547	rs61895077	G	C	100	PASS	AC=390;AF=0.0778754;AN=5008;NS=2504;DP=15544;EAS_AF=0.0466;AMR_AF=0.0994;AFR_AF=0.0666;EUR_AF=0.1501;SAS_AF=0.0358;AA=G|||;VT=SNP
11	47448685	rs4753000	T	C	100	PASS	AC=1590;AF=0.317492;AN=5008;NS=2504;DP=14598;EAS_AF=0.3413;AMR_AF=0.304;AFR_AF=0.4395;EUR_AF=0.2932;SAS_AF=0.1626;AA=C|||;VT=SNP
11	47449072	rs12292911	G	A	100	PASS	AC=1638;AF=0.327077;AN=5008;NS=2504;DP=19198;EAS_AF=0.3988;AMR_AF=0.2579;AFR_AF=0.1422;EUR_AF=0.3718;SAS_AF=0.5061;AA=G|||;VT=SNP
11	47449101	rs60075622	T	G	100	PASS	AC=1475;AF=0.294529;AN=5008;NS=2504;DP=17787;EAS_AF=0.2599;AMR_AF=0.4308;AFR_AF=0.1944;EUR_AF=0.332;SAS_AF=0.3303;AA=T|||;VT=SNP
11	47449378	rs7101772	A	G	100	PASS	AC=1590;AF=0.317492;AN=5008;NS=2504;DP=19854;EAS_AF=0.3413;AMR_AF=0.304;AFR_AF=0.4395;EUR_AF=0.2932;SAS_AF=0.1626;AA=G|||;VT=SNP
11	47449544	rs7105122	C	T	100	PASS	AC=1589;AF=0.317292;AN=5008;NS=2504;DP=20415;EAS_AF=0.3413;AMR_AF=0.304;AFR_AF=0.4395;EUR_AF=0.2922;SAS_AF=0.1626;AA=T|||;VT=SNP
11	47449591	rs116930066	G	A	100	PASS	AC=105;AF=0.0209665;AN=5008;NS=2504;DP=18138;EAS_AF=0;AMR_AF=0.0317;AFR_AF=0.0038;EUR_AF=0.0586;SAS_AF=0.0194;AA=G|||;VT=SNP
11	47449864	rs56007045	G	A	100	PASS	AC=384;AF=0.0766773;AN=5008;NS=2504;DP=13544;EAS_AF=0.0466;AMR_AF=0.0994;AFR_AF=0.062;EUR_AF=0.1501;SAS_AF=0.0358;AA=G|||;VT=SNP
11	47450318	rs7105907	A	T	100	PASS	AC=1590;AF=0.317492;AN=5008;NS=2504;DP=13486;EAS_AF=0.3413;AMR_AF=0.304;AFR_AF=0.4395;EUR_AF=0.2932;SAS_AF=0.1626;AA=T|||;VT=SNP
11	47450338	rs35496532	C	T	100	PASS	AC=1470;AF=0.29353;AN=5008;NS=2504;DP=11843;EAS_AF=0.2599;AMR_AF=0.4308;AFR_AF=0.1936;EUR_AF=0.328;SAS_AF=0.3303;AA=C|||;VT=SNP
11	47451282	rs9733983	C	T	100	PASS	AC=447;AF=0.0892572;AN=5008;NS=2504;DP=17953;EAS_AF=0;AMR_AF=0.0216;AFR_AF=0.3169;EUR_AF=0.0119;SAS_AF=0.001;AA=C|||;VT=SNP
11	47451517	rs9734013	G	T	100	PASS	AC=1589;AF=0.317292;AN=5008;NS=2504;DP=15778;EAS_AF=0.3413;AMR_AF=0.304;AFR_AF=0.4387;EUR_AF=0.2932;SAS_AF=0.1626;AA=G|||;VT=SNP
11	47451623	rs9919526	C	T	100	PASS	AC=1590;AF=0.317492;AN=5008;NS=2504;DP=16986;EAS_AF=0.3413;AMR_AF=0.3055;AFR_AF=0.4387;EUR_AF=0.2932;SAS_AF=0.1626;AA=C|||;VT=SNP
11	47451829	rs9919527	C	T	100	PASS	AC=385;AF=0.076877;AN=5008;NS=2504;DP=19346;EAS_AF=0.0466;AMR_AF=0.1009;AFR_AF=0.062;EUR_AF=0.1501;SAS_AF=0.0358;AA=C|||;VT=SNP
11	47452321	rs7130693	T	C	100	PASS	AC=1775;AF=0.354433;AN=5008;NS=2504;DP=19243;EAS_AF=0.3413;AMR_AF=0.3084;AFR_AF=0.5764;EUR_AF=0.2942;SAS_AF=0.1626;AA=C|||;VT=SNP
11	47452744	rs11820680	C	T	100	PASS	AC=1776;AF=0.354633;AN=5008;NS=2504;DP=16181;EAS_AF=0.3413;AMR_AF=0.3098;AFR_AF=0.5764;EUR_AF=0.2942;SAS_AF=0.1626;AA=C|||;VT=SNP
11	47453518	rs7107853	T	C	100	PASS	AC=1775;AF=0.354433;AN=5008;NS=2504;DP=20050;EAS_AF=0.3413;AMR_AF=0.3084;AFR_AF=0.5764;EUR_AF=0.2942;SAS_AF=0.1626;AA=T|||;VT=SNP
11	47453722	rs7108143	T	G	100	PASS	AC=1773;AF=0.354034;AN=5008;NS=2504;DP=18778;EAS_AF=0.3413;AMR_AF=0.3069;AFR_AF=0.5764;EUR_AF=0.2932;SAS_AF=0.1626;AA=T|||;VT=SNP
11	47453828	rs80241400	T	C	100	PASS	AC=1774;AF=0.354233;AN=5008;NS=2504;DP=20200;EAS_AF=0.3413;AMR_AF=0.3069;AFR_AF=0.5764;EUR_AF=0.2942;SAS_AF=0.1626;AA=C|||;VT=SNP
11	47454210	rs77998085	C	T	100	PASS	AC=1174;AF=0.234425;AN=5008;NS=2504;DP=14681;EAS_AF=0.2946;AMR_AF=0.1988;AFR_AF=0.3563;EUR_AF=0.1431;SAS_AF=0.1268;AA=C|||;VT=SNP
11	47454271	rs4237544	A	C	100	PASS	AC=3132;AF=0.625399;AN=5008;NS=2504;DP=13285;EAS_AF=0.6587;AMR_AF=0.6902;AFR_AF=0.348;EUR_AF=0.7058;SAS_AF=0.8374;AA=A|||;VT=SNP
11	47454551	rs4434960	A	T	100	PASS	AC=1659;AF=0.33127;AN=5008;NS=2504;DP=12049;EAS_AF=0.3988;AMR_AF=0.2608;AFR_AF=0.1551;EUR_AF=0.3738;SAS_AF=0.5061;AA=A|||;VT=SNP
11	47454701	rs10742805	A	G	100	PASS	AC=3132;AF=0.625399;AN=5008;NS=2504;DP=16605;EAS_AF=0.6587;AMR_AF=0.6902;AFR_AF=0.348;EUR_AF=0.7058;SAS_AF=0.8374;AA=G|||;VT=SNP
11	47454724	rs11601934	C	A	100	PASS	AC=147;AF=0.029353;AN=5008;NS=2504;DP=15712;EAS_AF=0;AMR_AF=0.0331;AFR_AF=0.0325;EUR_AF=0.0616;SAS_AF=0.0194;AA=C|||;VT=SNP
11	47454725	rs144929883	A	C	100	PASS	AC=54;AF=0.0107827;AN=5008;NS=2504;DP=15614;EAS_AF=0;AMR_AF=0.0504;AFR_AF=0.0008;EUR_AF=0.0119;SAS_AF=0.0061;AA=A|||;VT=SNP
11	47454866	rs34603363	G	A	100	PASS	AC=160;AF=0.0319489;AN=5008;NS=2504;DP=15802;EAS_AF=0;AMR_AF=0.0331;AFR_AF=0.0424;EUR_AF=0.0616;SAS_AF=0.0194;AA=G|||;VT=SNP
11	47454972	rs2868459	C	G	100	PASS	AC=1469;AF=0.293331;AN=5008;NS=2504;DP=18701;EAS_AF=0.2599;AMR_AF=0.4236;AFR_AF=0.1929;EUR_AF=0.332;SAS_AF=0.3313;AA=C|||;VT=SNP
11	47456067	rs111228939	T	C	100	PASS	AC=868;AF=0.173323;AN=5008;NS=2504;DP=17419;EAS_AF=0.2946;AMR_AF=0.1801;AFR_AF=0.1437;EUR_AF=0.1322;SAS_AF=0.1258;AA=T|||;VT=SNP
11	47456202	rs4282946	G	A	100	PASS	AC=3131;AF=0.6252;AN=5008;NS=2504;DP=18762;EAS_AF=0.6587;AMR_AF=0.6902;AFR_AF=0.3472;EUR_AF=0.7058;SAS_AF=0.8374;AA=A|||;VT=SNP
11	47456226	rs10742806	T	A	100	PASS	AC=3131;AF=0.6252;AN=5008;NS=2504;DP=19442;EAS_AF=0.6587;AMR_AF=0.6902;AFR_AF=0.3472;EUR_AF=0.7058;SAS_AF=0.8374;AA=A|||;VT=SNP
11	47456627	rs61895081	G	A	100	PASS	AC=357;AF=0.0712859;AN=5008;NS=2504;DP=14971;EAS_AF=0.0466;AMR_AF=0.0951;AFR_AF=0.0439;EUR_AF=0.1501;SAS_AF=0.0358;AA=G|||;VT=SNP
11	47457539	rs11604680	A	G	100	PASS	AC=1274;AF=0.254393;AN=5008;NS=2504;DP=19172;EAS_AF=0.2599;AMR_AF=0.4078;AFR_AF=0.0605;EUR_AF=0.3231;SAS_AF=0.3313;AA=A|||;VT=SNP
11	47457789	rs7117277	G	A	100	PASS	AC=3130;AF=0.625;AN=5008;NS=2504;DP=18953;EAS_AF=0.6577;AMR_AF=0.6902;AFR_AF=0.3472;EUR_AF=0.7058;SAS_AF=0.8374;AA=G|||;VT=SNP
11	47458640	rs147463152	A	T	100	PASS	AC=106;AF=0.0211661;AN=5008;NS=2504;DP=18383;EAS_AF=0;AMR_AF=0.0317;AFR_AF=0.0038;EUR_AF=0.0586;SAS_AF=0.0204;AA=A|||;VT=SNP
11	47458765	rs7106956	T	C	100	PASS	AC=1461;AF=0.291733;AN=5008;NS=2504;DP=16643;EAS_AF=0.2599;AMR_AF=0.4236;AFR_AF=0.1868;EUR_AF=0.332;SAS_AF=0.3313;AA=T|||;VT=SNP
11	47459469	rs45617144	G	A	100	PASS	AC=357;AF=0.0712859;AN=5008;NS=2504;DP=16456;EAS_AF=0.0466;AMR_AF=0.0951;AFR_AF=0.0439;EUR_AF=0.1501;SAS_AF=0.0358;AA=G|||;VT=SNP
11	47459963	rs35705029	T	A	100	PASS	AC=1466;AF=0.292732;AN=5008;NS=2504;DP=16401;EAS_AF=0.2698;AMR_AF=0.4236;AFR_AF=0.1861;EUR_AF=0.328;SAS_AF=0.3313;AA=T|||;VT=SNP
11	47460005	rs12282783	T	C	100	PASS	AC=3132;AF=0.625399;AN=5008;NS=2504;DP=16535;EAS_AF=0.6587;AMR_AF=0.6902;AFR_AF=0.3472;EUR_AF=0.7058;SAS_AF=0.8384;AA=C|||;VT=SNP
11	47460098	rs10769267	C	T	100	PASS	AC=3130;AF=0.625;AN=5008;NS=2504;DP=15342;EAS_AF=0.6577;AMR_AF=0.6902;AFR_AF=0.3472;EUR_AF=0.7058;SAS_AF=0.8374;AA=T|||;VT=SNP
11	47460306	rs7126210	A	G	100	PASS	AC=3129;AF=0.6248;AN=5008;NS=2504;DP=12185;EAS_AF=0.6567;AMR_AF=0.6902;AFR_AF=0.348;EUR_AF=0.7058;SAS_AF=0.8364;AA=G|||;VT=SNP;EX_TARGET
11	47460901	rs11039238	T	C	100	PASS	AC=1387;AF=0.276957;AN=5008;NS=2504;DP=14941;EAS_AF=0.2738;AMR_AF=0.4164;AFR_AF=0.1309;EUR_AF=0.3231;SAS_AF=0.3313;AA=T|||;VT=SNP
11	47461003	rs7130107	C	T	100	PASS	AC=331;AF=0.0660942;AN=5008;NS=2504;DP=15271;EAS_AF=0.0595;AMR_AF=0.0447;AFR_AF=0.0008;EUR_AF=0.0249;SAS_AF=0.2188;AA=C|||;VT=SNP
11	47461480	rs7119556	T	C	100	PASS	AC=3131;AF=0.6252;AN=5008;NS=2504;DP=17585;EAS_AF=0.6587;AMR_AF=0.6902;AFR_AF=0.3472;EUR_AF=0.7058;SAS_AF=0.8374;AA=C|||;VT=SNP
11	47461693	rs7103835	G	A	100	PASS	AC=1018;AF=0.203275;AN=5008;NS=2504;DP=19544;EAS_AF=0.3244;AMR_AF=0.1772;AFR_AF=0.0136;EUR_AF=0.2873;SAS_AF=0.2669;AA=G|||;VT=SNP
11	47461783	rs7103648	A	G	100	PASS	AC=1651;AF=0.329673;AN=5008;NS=2504;DP=17834;EAS_AF=0.3889;AMR_AF=0.2666;AFR_AF=0.1536;EUR_AF=0.3738;SAS_AF=0.5061;AA=A|||;VT=SNP
11	47462115	rs7104366	G	A	100	PASS	AC=3130;AF=0.625;AN=5008;NS=2504;DP=15591;EAS_AF=0.6587;AMR_AF=0.6902;AFR_AF=0.3464;EUR_AF=0.7058;SAS_AF=0.8374;AA=A|||;VT=SNP
11	47462140	rs7104036	A	G	100	PASS	AC=1651;AF=0.329673;AN=5008;NS=2504;DP=15280;EAS_AF=0.3889;AMR_AF=0.2666;AFR_AF=0.1536;EUR_AF=0.3738;SAS_AF=0.5061;AA=A|||;VT=SNP
11	47462435	rs7104800	G	A	100	PASS	AC=384;AF=0.0766773;AN=5008;NS=2504;DP=16817;EAS_AF=0.0466;AMR_AF=0.098;AFR_AF=0.0628;EUR_AF=0.1501;SAS_AF=0.0358;AA=G|||;VT=SNP
11	47462522	rs117944027	T	G	100	PASS	AC=106;AF=0.0211661;AN=5008;NS=2504;DP=18675;EAS_AF=0;AMR_AF=0.0317;AFR_AF=0.0038;EUR_AF=0.0586;SAS_AF=0.0204;AA=T|||;VT=SNP
11	47463220	rs45603036	C	T	100	PASS	AC=358;AF=0.0714856;AN=5008;NS=2504;DP=13668;EAS_AF=0.0466;AMR_AF=0.0951;AFR_AF=0.0446;EUR_AF=0.1501;SAS_AF=0.0358;AA=C|||;VT=SNP;EX_TARGET
11	47464033	rs116941314	C	A	100	PASS	AC=48;AF=0.00958466;AN=5008;NS=2504;DP=15479;EAS_AF=0.001;AMR_AF=0.0159;AFR_AF=0.0023;EUR_AF=0.0288;SAS_AF=0.0041;AA=C|||;VT=SNP
11	47464284	rs34625105	C	T	100	PASS	AC=54;AF=0.0107827;AN=5008;NS=2504;DP=16461;EAS_AF=0;AMR_AF=0.0504;AFR_AF=0.0008;EUR_AF=0.0119;SAS_AF=0.0061;AA=C|||;VT=SNP;EX_TARGET
11	47464519	rs3847503	G	A	100	PASS	AC=1128;AF=0.22524;AN=5008;NS=2504;DP=16963;EAS_AF=0.2946;AMR_AF=0.1974;AFR_AF=0.3222;EUR_AF=0.1441;SAS_AF=0.1258;AA=G|||;VT=SNP
11	47464584	rs7116534	C	T	100	PASS	AC=385;AF=0.076877;AN=5008;NS=2504;DP=20826;EAS_AF=0.0466;AMR_AF=0.098;AFR_AF=0.0635;EUR_AF=0.1501;SAS_AF=0.0358;AA=C|||;VT=SNP
11	47464713	rs112261189	C	T	100	PASS	AC=150;AF=0.0299521;AN=5008;NS=2504;DP=22312;EAS_AF=0;AMR_AF=0.0331;AFR_AF=0.0325;EUR_AF=0.0616;SAS_AF=0.0225;AA=C|||;VT=SNP
11	47465095	rs4752836	T	C	100	PASS	AC=3123;AF=0.623602;AN=5008;NS=2504;DP=20375;EAS_AF=0.6577;AMR_AF=0.6888;AFR_AF=0.3427;EUR_AF=0.7048;SAS_AF=0.8384;AA=C|||;VT=SNP
11	47465955	rs4752837	G	A	100	PASS	AC=3113;AF=0.621605;AN=5008;NS=2504;DP=16615;EAS_AF=0.6577;AMR_AF=0.6888;AFR_AF=0.3351;EUR_AF=0.7048;SAS_AF=0.8384;AA=G|||;VT=SNP
11	47466006	rs4752838	G	A	100	PASS	AC=1468;AF=0.293131;AN=5008;NS=2504;DP=18104;EAS_AF=0.2688;AMR_AF=0.4251;AFR_AF=0.1861;EUR_AF=0.331;SAS_AF=0.3303;AA=G|||;VT=SNP
11	47466442	rs11039244	G	A	100	PASS	AC=1428;AF=0.285144;AN=5008;NS=2504;DP=14152;EAS_AF=0.3889;AMR_AF=0.2291;AFR_AF=0.0658;EUR_AF=0.3121;SAS_AF=0.4867;AA=G|||;VT=SNP
11	47466790	rs7925389	A	T	100	PASS	AC=1495;AF=0.298522;AN=5008;NS=2504;DP=12422;EAS_AF=0.2718;AMR_AF=0.4308;AFR_AF=0.1997;EUR_AF=0.333;SAS_AF=0.3303;AA=a|||;VT=SNP
11	47468515	rs113908435	C	T	100	PASS	AC=49;AF=0.00978435;AN=5008;NS=2504;DP=17002;EAS_AF=0.001;AMR_AF=0.0043;AFR_AF=0.0008;EUR_AF=0.0209;SAS_AF=0.0235;AA=C|||;VT=SNP
11	47468545	rs12419342	C	T	100	PASS	AC=3122;AF=0.623403;AN=5008;NS=2504;DP=17095;EAS_AF=0.6587;AMR_AF=0.6873;AFR_AF=0.3472;EUR_AF=0.6978;SAS_AF=0.8384;AA=T|||;VT=SNP
11	47468569	rs3824867	A	G	100	PASS	AC=3002;AF=0.599441;AN=5008;NS=2504;DP=17382;EAS_AF=0.6587;AMR_AF=0.6787;AFR_AF=0.2602;EUR_AF=0.6988;SAS_AF=0.8384;AA=A|||;VT=SNP
11	47468791	rs3740685	C	T	100	PASS	AC=3000;AF=0.599042;AN=5008;NS=2504;DP=19536;EAS_AF=0.6577;AMR_AF=0.6787;AFR_AF=0.2602;EUR_AF=0.6978;SAS_AF=0.8384;AA=C|||;VT=SNP
11	47468820	rs3740684	C	T	100	PASS	AC=3085;AF=0.616014;AN=5008;NS=2504;DP=19883;EAS_AF=0.6567;AMR_AF=0.6859;AFR_AF=0.3154;EUR_AF=0.7058;SAS_AF=0.8384;AA=C|||;VT=SNP
11	47469203	rs78647153	A	G	100	PASS	AC=33;AF=0.00658946;AN=5008;NS=2504;DP=23321;EAS_AF=0;AMR_AF=0.0101;AFR_AF=0;EUR_AF=0.0199;SAS_AF=0.0061;AA=A|||;VT=SNP
11	47469439	rs7111873	A	G	100	PASS	AC=3133;AF=0.625599;AN=5008;NS=2504;DP=21049;EAS_AF=0.6587;AMR_AF=0.6902;AFR_AF=0.3472;EUR_AF=0.7068;SAS_AF=0.8384;AA=G|||;VT=SNP;EX_TARGET
11	47469717	rs45547231	G	A	100	PASS	AC=383;AF=0.0764776;AN=5008;NS=2504;DP=16081;EAS_AF=0.0466;AMR_AF=0.0965;AFR_AF=0.0628;EUR_AF=0.1501;SAS_AF=0.0358;AA=G|||;VT=SNP
11	47470345	rs34312154	G	A	100	PASS	AC=289;AF=0.0577077;AN=5008;NS=2504;DP=16716;EAS_AF=0.005;AMR_AF=0.1023;AFR_AF=0.003;EUR_AF=0.1163;SAS_AF=0.0941;AA=G|||;VT=SNP;EX_TARGET
11	47470588	rs117947983	G	A	100	PASS	AC=28;AF=0.00559105;AN=5008;NS=2504;DP=17992;EAS_AF=0;AMR_AF=0.0187;AFR_AF=0;EUR_AF=0.0139;SAS_AF=0.001;AA=G|||;VT=SNP
11	47471053	rs74385561	C	T	100	PASS	AC=290;AF=0.0579073;AN=5008;NS=2504;DP=17989;EAS_AF=0.005;AMR_AF=0.1037;AFR_AF=0.003;EUR_AF=0.1163;SAS_AF=0.0941;AA=C|||;VT=SNP
11	47474146	rs12361415	T	G	100	PASS	AC=992;AF=0.198083;AN=5008;NS=2504;DP=17366;EAS_AF=0.3294;AMR_AF=0.1787;AFR_AF=0.0121;EUR_AF=0.2604;SAS_AF=0.2638;AA=T|||;VT=SNP
11	47474302	rs76103988	G	A	100	PASS	AC=74;AF=0.0147764;AN=5008;NS=2504;DP=18263;EAS_AF=0;AMR_AF=0.0375;AFR_AF=0.0015;EUR_AF=0.0437;SAS_AF=0.002;AA=G|||;VT=SNP
11	47475189	rs35184771	G	T	100	PASS	AC=1294;AF=0.258387;AN=5008;NS=2504;DP=15848;EAS_AF=0.2708;AMR_AF=0.4035;AFR_AF=0.0477;EUR_AF=0.3559;SAS_AF=0.3272;AA=G|||;VT=SNP
11	47475675	rs60882887	G	A	100	PASS	AC=1130;AF=0.225639;AN=5008;NS=2504;DP=17843;EAS_AF=0.2946;AMR_AF=0.1974;AFR_AF=0.3245;EUR_AF=0.1431;SAS_AF=0.1258;AA=G|||;VT=SNP
11	47476377	rs17726706	A	C	100	PASS	AC=301;AF=0.0601038;AN=5008;NS=2504;DP=19111;EAS_AF=0.0476;AMR_AF=0.0778;AFR_AF=0.0189;EUR_AF=0.1362;SAS_AF=0.0378;AA=A|||;VT=SNP
11	47477849	rs17198158	A	G	100	PASS	AC=1356;AF=0.270767;AN=5008;NS=2504;DP=18930;EAS_AF=0.2946;AMR_AF=0.2032;AFR_AF=0.4924;EUR_AF=0.1431;SAS_AF=0.1258;AA=A|||;VT=SNP
11	47479092	rs143701995	C	T	100	PASS	AC=54;AF=0.0107827;AN=5008;NS=2504;DP=16677;EAS_AF=0;AMR_AF=0.0101;AFR_AF=0.0023;EUR_AF=0.0278;SAS_AF=0.0164;AA=C|||;VT=SNP
11	47479168	rs74335517	G	A	100	PASS	AC=1124;AF=0.224441;AN=5008;NS=2504;DP=14209;EAS_AF=0.2927;AMR_AF=0.1974;AFR_AF=0.323;EUR_AF=0.1412;SAS_AF=0.1258;AA=G|||;VT=SNP
11	47480403	rs11607855	C	T	100	PASS	AC=130;AF=0.0259585;AN=5008;NS=2504;DP=17642;EAS_AF=0;AMR_AF=0.0375;AFR_AF=0.0189;EUR_AF=0.0586;SAS_AF=0.0204;AA=c|||;VT=SNP
11	47481533	rs7950696	T	C	100	PASS	AC=1751;AF=0.349641;AN=5008;NS=2504;DP=16758;EAS_AF=0.4365;AMR_AF=0.3228;AFR_AF=0.1059;EUR_AF=0.4284;SAS_AF=0.5276;AA=t|||;VT=SNP
11	47483164	rs80202445	C	T	100	PASS	AC=98;AF=0.0195687;AN=5008;NS=2504;DP=18103;EAS_AF=0;AMR_AF=0.0317;AFR_AF=0.0015;EUR_AF=0.0547;SAS_AF=0.0194;AA=C|||;VT=SNP
11	47483257	rs117464992	C	T	100	PASS	AC=77;AF=0.0153754;AN=5008;NS=2504;DP=14089;EAS_AF=0;AMR_AF=0.0115;AFR_AF=0;EUR_AF=0.0139;SAS_AF=0.0562;AA=C|||;VT=SNP
11	47483461	rs148320776	C	A	100	PASS	AC=43;AF=0.00858626;AN=5008;NS=2504;DP=18237;EAS_AF=0;AMR_AF=0.0187;AFR_AF=0.0008;EUR_AF=0.0268;SAS_AF=0.002;AA=C|||;VT=SNP
11	47483918	rs11603587	T	C	100	PASS	AC=107;AF=0.0213658;AN=5008;NS=2504;DP=21258;EAS_AF=0;AMR_AF=0.0331;AFR_AF=0.0038;EUR_AF=0.0586;SAS_AF=0.0204;AA=T|||;VT=SNP
11	47485239	rs143737612	G	A	100	PASS	AC=104;AF=0.0207668;AN=5008;NS=2504;DP=16733;EAS_AF=0;AMR_AF=0.0317;AFR_AF=0.0023;EUR_AF=0.0586;SAS_AF=0.0204;AA=G|||;VT=SNP
11	47485694	rs76029806	C	T	100	PASS	AC=67;AF=0.0133786;AN=5008;NS=2504;DP=16120;EAS_AF=0;AMR_AF=0.0259;AFR_AF=0.0008;EUR_AF=0.0398;SAS_AF=0.0082;AA=C|||;VT=SNP
11	47486885	rs1317149	C	T	100	PASS	AC=1295;AF=0.258586;AN=5008;NS=2504;DP=20907;EAS_AF=0.2698;AMR_AF=0.4035;AFR_AF=0.0477;EUR_AF=0.3569;SAS_AF=0.3282;AA=C|||;VT=SNP
11	47487740	rs1044269	G	A	100	PASS	AC=3386;AF=0.676118;AN=5008;NS=2504;DP=18394;EAS_AF=0.7054;AMR_AF=0.7752;AFR_AF=0.3215;EUR_AF=0.8519;SAS_AF=0.8742;AA=G|||;VT=SNP
11	47489700	rs1052657	G	C	100	PASS	AC=98;AF=0.0195687;AN=5008;NS=2504;DP=15740;EAS_AF=0;AMR_AF=0.0317;AFR_AF=0.0015;EUR_AF=0.0547;SAS_AF=0.0194;AA=G|||;VT=SNP
11	47492173	rs139730569	C	T	100	PASS	AC=17;AF=0.00339457;AN=5008;NS=2504;DP=19492;EAS_AF=0;AMR_AF=0.0029;AFR_AF=0.0008;EUR_AF=0.0119;SAS_AF=0.002;AA=C|||;VT=SNP
11	47495202	rs4752839	G	A	100	PASS	AC=1339;AF=0.267372;AN=5008;NS=2504;DP=20166;EAS_AF=0.2798;AMR_AF=0.2032;AFR_AF=0.4939;EUR_AF=0.1412;SAS_AF=0.1237;AA=G|||;VT=SNP
11	47495746	rs11039255	G	T	100	PASS	AC=1391;AF=0.277756;AN=5008;NS=2504;DP=18470;EAS_AF=0.2698;AMR_AF=0.4121;AFR_AF=0.1165;EUR_AF=0.3569;SAS_AF=0.3272;AA=G|||;VT=SNP
11	47496827	rs7102372	C	T	100	PASS	AC=376;AF=0.0750799;AN=5008;NS=2504;DP=20152;EAS_AF=0.0476;AMR_AF=0.1009;AFR_AF=0.0545;EUR_AF=0.1491;SAS_AF=0.0368;AA=A|||;VT=SNP
11	47500267	rs2242081	T	C	100	PASS	AC=1755;AF=0.350439;AN=5008;NS=2504;DP=21009;EAS_AF=0.4375;AMR_AF=0.3228;AFR_AF=0.1082;EUR_AF=0.4294;SAS_AF=0.5266;AA=T|||;VT=SNP
11	47500400	rs12224672	C	T	100	PASS	AC=970;AF=0.19369;AN=5008;NS=2504;DP=21241;EAS_AF=0.3264;AMR_AF=0.1744;AFR_AF=0.0121;EUR_AF=0.2535;SAS_AF=0.2546;AA=C|||;VT=SNP
11	47501619	rs59631865	T	G	100	PASS	AC=1134;AF=0.226438;AN=5008;NS=2504;DP=14815;EAS_AF=0.2946;AMR_AF=0.1974;AFR_AF=0.3268;EUR_AF=0.1431;SAS_AF=0.1268;AA=T|||;VT=SNP
11	47501888	rs57680742	C	T	100	PASS	AC=388;AF=0.077476;AN=5008;NS=2504;DP=19519;EAS_AF=0.0476;AMR_AF=0.0994;AFR_AF=0.0643;EUR_AF=0.1491;SAS_AF=0.0368;AA=C|||;VT=SNP
11	47503036	rs75818156	C	T	100	PASS	AC=75;AF=0.014976;AN=5008;NS=2504;DP=18270;EAS_AF=0.001;AMR_AF=0.013;AFR_AF=0.0008;EUR_AF=0.0348;SAS_AF=0.0297;AA=C|||;VT=SNP
11	47504075	rs3740699	G	T	100	PASS	AC=1765;AF=0.352436;AN=5008;NS=2504;DP=17323;EAS_AF=0.4306;AMR_AF=0.3242;AFR_AF=0.1203;EUR_AF=0.4284;SAS_AF=0.5276;AA=g|||;VT=SNP
11	47504677	rs150330265	G	A	100	PASS	AC=17;AF=0.00339457;AN=5008;NS=2504;DP=17322;EAS_AF=0;AMR_AF=0.0029;AFR_AF=0.0008;EUR_AF=0.0119;SAS_AF=0.002;AA=g|||;VT=SNP
11	47504935	rs11607518	G	A	100	PASS	AC=106;AF=0.0211661;AN=5008;NS=2504;DP=22088;EAS_AF=0;AMR_AF=0.0317;AFR_AF=0.0038;EUR_AF=0.0586;SAS_AF=0.0204;AA=g|||;VT=SNP
11	47505313	rs77204316	C	T	100	PASS	AC=106;AF=0.0211661;AN=5008;NS=2504;DP=21682;EAS_AF=0;AMR_AF=0.0317;AFR_AF=0.0038;EUR_AF=0.0586;SAS_AF=0.0204;AA=c|||;VT=SNP
11	47506286	rs11821273	A	G	100	PASS	AC=1140;AF=0.227636;AN=5008;NS=2504;DP=17888;EAS_AF=0.2946;AMR_AF=0.1974;AFR_AF=0.3321;EUR_AF=0.1421;SAS_AF=0.1268;AA=A|||;VT=SNP
11	47509017	rs10838721	A	G	100	PASS	AC=351;AF=0.0700879;AN=5008;NS=2504;DP=18801;EAS_AF=0.0625;AMR_AF=0.0447;AFR_AF=0.0015;EUR_AF=0.0268;SAS_AF=0.2331;AA=A|||;VT=SNP
11	47509137	rs7933019	G	C	100	PASS	AC=1318;AF=0.263179;AN=5008;NS=2504;DP=17742;EAS_AF=0.3859;AMR_AF=0.219;AFR_AF=0.0136;EUR_AF=0.2803;SAS_AF=0.4877;AA=G|||;VT=SNP
11	47509368	rs78520583	G	A	100	PASS	AC=47;AF=0.00938498;AN=5008;NS=2504;DP=18869;EAS_AF=0.0288;AMR_AF=0.0014;AFR_AF=0.0008;EUR_AF=0.0109;SAS_AF=0.0051;AA=G|||;VT=SNP
11	47512075	rs141913318	T	C	100	PASS	AC=43;AF=0.00858626;AN=5008;NS=2504;DP=16354;EAS_AF=0;AMR_AF=0.0231;AFR_AF=0.0008;EUR_AF=0.0219;SAS_AF=0.0041;AA=t|||;VT=SNP
11	47512138	rs7945021	G	A	100	PASS	AC=147;AF=0.029353;AN=5008;NS=2504;DP=15208;EAS_AF=0;AMR_AF=0.0331;AFR_AF=0.0318;EUR_AF=0.0616;SAS_AF=0.0204;AA=g|||;VT=SNP
11	47514822	rs117267012	G	A	100	PASS	AC=29;AF=0.00579073;AN=5008;NS=2504;DP=15482;EAS_AF=0;AMR_AF=0.0187;AFR_AF=0;EUR_AF=0.0139;SAS_AF=0.002;AA=G|||;VT=SNP
11	47515035	rs151293308	G	A	100	PASS	AC=151;AF=0.0301518;AN=5008;NS=2504;DP=10868;EAS_AF=0.0397;AMR_AF=0.0317;AFR_AF=0.0151;EUR_AF=0.0567;SAS_AF=0.0123;AA=G|||;VT=SNP
11	47517976	rs113825956	T	A	100	PASS	AC=13;AF=0.00259585;AN=5008;NS=2504;DP=19703;EAS_AF=0;AMR_AF=0;AFR_AF=0.0008;EUR_AF=0.0099;SAS_AF=0.002;AA=T|||;VT=SNP
11	47519492	rs72907957	G	C	100	PASS	AC=30;AF=0.00599042;AN=5008;NS=2504;DP=18684;EAS_AF=0;AMR_AF=0.0101;AFR_AF=0.0008;EUR_AF=0.0219;SAS_AF=0;AA=G|||;VT=SNP
11	47521557	rs67132220	C	T	100	PASS	AC=51;AF=0.0101837;AN=5008;NS=2504;DP=22699;EAS_AF=0;AMR_AF=0.0159;AFR_AF=0.003;EUR_AF=0.0348;SAS_AF=0.001;AA=C|||;VT=SNP
11	47522714	rs80188785	T	C	100	PASS	AC=26;AF=0.00519169;AN=5008;NS=2504;DP=20087;EAS_AF=0;AMR_AF=0.0014;AFR_AF=0.003;EUR_AF=0.0189;SAS_AF=0.002;AA=T|||;VT=SNP
11	47523573	rs190807985	G	A	100	PASS	AC=12;AF=0.00239617;AN=5008;NS=2504;DP=18294;EAS_AF=0;AMR_AF=0.0058;AFR_AF=0;EUR_AF=0.008;SAS_AF=0;AA=G|||;VT=SNP
11	47523589	rs60929305	C	T	100	PASS	AC=1128;AF=0.22524;AN=5008;NS=2504;DP=18081;EAS_AF=0.2937;AMR_AF=0.1974;AFR_AF=0.3238;EUR_AF=0.1421;SAS_AF=0.1268;AA=C|||;VT=SNP
11	47524157	rs11824990	G	T	100	PASS	AC=1127;AF=0.22504;AN=5008;NS=2504;DP=17232;EAS_AF=0.2927;AMR_AF=0.1974;AFR_AF=0.3238;EUR_AF=0.1421;SAS_AF=0.1268;AA=G|||;VT=SNP
11	47524172	rs11824971	C	A	100	PASS	AC=1127;AF=0.22504;AN=5008;NS=2504;DP=17601;EAS_AF=0.2927;AMR_AF=0.1974;AFR_AF=0.3238;EUR_AF=0.1421;SAS_AF=0.1268;AA=C|||;VT=SNP
11	47526178	rs61895102	C	A	100	PASS	AC=317;AF=0.0632987;AN=5008;NS=2504;DP=18168;EAS_AF=0.0575;AMR_AF=0.0778;AFR_AF=0.0197;EUR_AF=0.1382;SAS_AF=0.0409;AA=C|||;VT=SNP
11	47527052	rs10838724	G	T	100	PASS	AC=1464;AF=0.292332;AN=5008;NS=2504;DP=16975;EAS_AF=0.2738;AMR_AF=0.438;AFR_AF=0.118;EUR_AF=0.3976;SAS_AF=0.3354;AA=G|||;VT=SNP
11	47527392	rs11823490	C	T	100	PASS	AC=1131;AF=0.225839;AN=5008;NS=2504;DP=17400;EAS_AF=0.2927;AMR_AF=0.1988;AFR_AF=0.3238;EUR_AF=0.1451;SAS_AF=0.1268;AA=C|||;VT=SNP
11	47527795	rs61895104	G	A	100	PASS	AC=391;AF=0.0780751;AN=5008;NS=2504;DP=15295;EAS_AF=0.0486;AMR_AF=0.1009;AFR_AF=0.0643;EUR_AF=0.1501;SAS_AF=0.0368;AA=G|||;VT=SNP
11	47528843	rs76570755	T	C	100	PASS	AC=19;AF=0.00379393;AN=5008;NS=2504;DP=17645;EAS_AF=0;AMR_AF=0.0029;AFR_AF=0.0008;EUR_AF=0.0159;SAS_AF=0;AA=T|||;VT=SNP
11	47529037	rs17726787	G	A	100	PASS	AC=361;AF=0.0720847;AN=5008;NS=2504;DP=19132;EAS_AF=0.0476;AMR_AF=0.098;AFR_AF=0.0446;EUR_AF=0.1491;SAS_AF=0.0368;AA=G|||;VT=SNP
11	47529947	rs7124681	C	A	100	PASS	AC=1623;AF=0.324081;AN=5008;NS=2504;DP=17900;EAS_AF=0.2688;AMR_AF=0.4524;AFR_AF=0.2088;EUR_AF=0.4215;SAS_AF=0.3456;AA=C|||;VT=SNP
11	47530024	rs6485758	G	A	100	PASS	AC=1325;AF=0.264577;AN=5008;NS=2504;DP=8584;EAS_AF=0.3889;AMR_AF=0.219;AFR_AF=0.0136;EUR_AF=0.2813;SAS_AF=0.4908;AA=G|||;VT=SNP
11	47531884	rs4752843	T	G	100	PASS	AC=1135;AF=0.226637;AN=5008;NS=2504;DP=20099;EAS_AF=0.2937;AMR_AF=0.1974;AFR_AF=0.3253;EUR_AF=0.1441;SAS_AF=0.1299;AA=T|||;VT=SNP
11	47532395	rs11039266	T	G	100	PASS	AC=982;AF=0.196086;AN=5008;NS=2504;DP=18486;EAS_AF=0.3244;AMR_AF=0.1744;AFR_AF=0.0121;EUR_AF=0.2565;SAS_AF=0.2658;AA=T|||;VT=SNP
11	47533438	rs74380998	T	C	100	PASS	AC=85;AF=0.0169728;AN=5008;NS=2504;DP=19722;EAS_AF=0.001;AMR_AF=0.0303;AFR_AF=0.0023;EUR_AF=0.0537;SAS_AF=0.0061;AA=T|||;VT=SNP
11	47534637	rs139689864	A	G	100	PASS	AC=40;AF=0.00798722;AN=5008;NS=2504;DP=20064;EAS_AF=0;AMR_AF=0.0029;AFR_AF=0.0008;EUR_AF=0.0328;SAS_AF=0.0041;AA=A|||;VT=SNP
11	47538102	rs117784947	T	C	100	PASS	AC=105;AF=0.0209665;AN=5008;NS=2504;DP=18359;EAS_AF=0;AMR_AF=0.0317;AFR_AF=0.0038;EUR_AF=0.0577;SAS_AF=0.0204;AA=T|||;VT=SNP
11	47538134	rs74445441	T	A	100	PASS	AC=40;AF=0.00798722;AN=5008;NS=2504;DP=17329;EAS_AF=0;AMR_AF=0.0029;AFR_AF=0.0008;EUR_AF=0.0328;SAS_AF=0.0041;AA=T|||;VT=SNP
11	47538705	rs190310756	G	A	100	PASS	AC=22;AF=0.00439297;AN=5008;NS=2504;DP=14689;EAS_AF=0;AMR_AF=0.0043;AFR_AF=0;EUR_AF=0.0179;SAS_AF=0.001;AA=G|||;VT=SNP
11	47539697	rs4752845	T	C	100	PASS	AC=1296;AF=0.258786;AN=5008;NS=2504;DP=19647;EAS_AF=0.2728;AMR_AF=0.4035;AFR_AF=0.0477;EUR_AF=0.3569;SAS_AF=0.3262;AA=T|||;VT=SNP
11	47540007	rs9666924	C	T	100	PASS	AC=3442;AF=0.6873;AN=5008;NS=2504;DP=20599;EAS_AF=0.7054;AMR_AF=0.7795;AFR_AF=0.3623;EUR_AF=0.8519;SAS_AF=0.8732;AA=C|||;VT=SNP
11	47541392	rs150657631	G	A	100	PASS	AC=52;AF=0.0103834;AN=5008;NS=2504;DP=10105;EAS_AF=0;AMR_AF=0.0216;AFR_AF=0.0015;EUR_AF=0.0308;SAS_AF=0.0041;AA=G|||;VT=SNP
11	47543321	rs76516661	A	C	100	PASS	AC=26;AF=0.00519169;AN=5008;NS=2504;DP=18987;EAS_AF=0;AMR_AF=0.0029;AFR_AF=0.0008;EUR_AF=0.0209;SAS_AF=0.002;AA=a|||;VT=SNP
11	47544621	rs75387502	A	G	100	PASS	AC=16;AF=0.00319489;AN=5008;NS=2504;DP=15706;EAS_AF=0;AMR_AF=0.0014;AFR_AF=0.0008;EUR_AF=0.0109;SAS_AF=0.0031;AA=A|||;VT=SNP
11	47544851	rs75025986	A	T	100	PASS	AC=17;AF=0.00339457;AN=5008;NS=2504;DP=19238;EAS_AF=0;AMR_AF=0.0014;AFR_AF=0.0015;EUR_AF=0.0109;SAS_AF=0.0031;AA=A|||;VT=SNP
11	47545511	rs143820215	G	A	100	PASS	AC=27;AF=0.00539137;AN=5008;NS=2504;DP=22215;EAS_AF=0;AMR_AF=0.0072;AFR_AF=0;EUR_AF=0.0179;SAS_AF=0.0041;AA=G|||;VT=SNP
11	47547046	rs34958982	T	C	100	PASS	AC=1299;AF=0.259385;AN=5008;NS=2504;DP=17854;EAS_AF=0.2748;AMR_AF=0.4035;AFR_AF=0.0477;EUR_AF=0.3569;SAS_AF=0.3272;AA=T|||;VT=SNP
11	47554337	rs10742814	G	A	100	PASS	AC=1750;AF=0.349441;AN=5008;NS=2504;DP=18336;EAS_AF=0.4335;AMR_AF=0.3213;AFR_AF=0.1082;EUR_AF=0.4294;SAS_AF=0.5266;AA=G|||;VT=SNP
11	47554789	rs118125106	A	G	100	PASS	AC=86;AF=0.0171725;AN=5008;NS=2504;DP=18062;EAS_AF=0.001;AMR_AF=0.0159;AFR_AF=0;EUR_AF=0.0139;SAS_AF=0.0613;AA=A|||;VT=SNP
11	47555003	rs11821860	C	A	100	PASS	AC=1169;AF=0.233427;AN=5008;NS=2504;DP=15984;EAS_AF=0.2927;AMR_AF=0.1988;AFR_AF=0.354;EUR_AF=0.1431;SAS_AF=0.1268;AA=C|||;VT=SNP
11	47555268	rs145619451	A	G	100	PASS	AC=58;AF=0.0115815;AN=5008;NS=2504;DP=14877;EAS_AF=0;AMR_AF=0.0115;AFR_AF=0;EUR_AF=0.0109;SAS_AF=0.0399;AA=A|||;VT=SNP
11	47555331	rs11822402	C	T	100	PASS	AC=1169;AF=0.233427;AN=5008;NS=2504;DP=9570;EAS_AF=0.2927;AMR_AF=0.1988;AFR_AF=0.354;EUR_AF=0.1431;SAS_AF=0.1268;AA=C|||;VT=SNP
11	47555679	rs11602333	C	G	100	PASS	AC=106;AF=0.0211661;AN=5008;NS=2504;DP=11735;EAS_AF=0;AMR_AF=0.0317;AFR_AF=0.0038;EUR_AF=0.0586;SAS_AF=0.0204;AA=C|||;VT=SNP
11	47556083	rs142816639	C	A	100	PASS	AC=67;AF=0.0133786;AN=5008;NS=2504;DP=12072;EAS_AF=0;AMR_AF=0.0245;AFR_AF=0;EUR_AF=0.0408;SAS_AF=0.0092;AA=C|||;VT=SNP
11	47556558	rs75203562	C	T	100	PASS	AC=30;AF=0.00599042;AN=5008;NS=2504;DP=16738;EAS_AF=0;AMR_AF=0.0115;AFR_AF=0.0015;EUR_AF=0.0189;SAS_AF=0.001;AA=C|||;VT=SNP
11	47556583	rs146001850	G	C	100	PASS	AC=48;AF=0.00958466;AN=5008;NS=2504;DP=16805;EAS_AF=0.001;AMR_AF=0.0029;AFR_AF=0.0023;EUR_AF=0.0209;SAS_AF=0.0215;AA=G|||;VT=SNP
11	47557160	rs61895110	G	A	100	PASS	AC=135;AF=0.0269569;AN=5008;NS=2504;DP=11414;EAS_AF=0;AMR_AF=0.0461;AFR_AF=0.003;EUR_AF=0.0795;SAS_AF=0.0194;AA=g|||;VT=SNP
11	47557356	rs11039278	C	T	100	PASS	AC=3443;AF=0.6875;AN=5008;NS=2504;DP=13701;EAS_AF=0.7073;AMR_AF=0.7795;AFR_AF=0.3616;EUR_AF=0.8519;SAS_AF=0.8732;AA=C|||;VT=SNP
11	47557871	rs10838725	T	C	100	PASS	AC=1318;AF=0.263179;AN=5008;NS=2504;DP=17953;EAS_AF=0.3859;AMR_AF=0.219;AFR_AF=0.0129;EUR_AF=0.2793;SAS_AF=0.4898;AA=T|||;VT=SNP
11	47558220	rs4752783	G	A	100	PASS	AC=678;AF=0.135383;AN=5008;NS=2504;DP=16566;EAS_AF=0.2917;AMR_AF=0.1758;AFR_AF=0.0053;EUR_AF=0.1312;SAS_AF=0.1258;AA=G|||;VT=SNP
11	47558516	rs61895111	C	T	100	PASS	AC=362;AF=0.0722843;AN=5008;NS=2504;DP=16222;EAS_AF=0.0476;AMR_AF=0.098;AFR_AF=0.0446;EUR_AF=0.1501;SAS_AF=0.0368;AA=C|||;VT=SNP
11	47558858	rs11039280	G	A	100	PASS	AC=1750;AF=0.349441;AN=5008;NS=2504;DP=13596;EAS_AF=0.4335;AMR_AF=0.3242;AFR_AF=0.1067;EUR_AF=0.4294;SAS_AF=0.5266;AA=G|||;VT=SNP
11	47559802	rs117206250	A	T	100	PASS	AC=60;AF=0.0119808;AN=5008;NS=2504;DP=19491;EAS_AF=0;AMR_AF=0.0245;AFR_AF=0.0008;EUR_AF=0.0298;SAS_AF=0.0123;AA=A|||;VT=SNP
11	47559972	rs11039281	G	A	100	PASS	AC=196;AF=0.0391374;AN=5008;NS=2504;DP=15214;EAS_AF=0;AMR_AF=0.0663;AFR_AF=0.0061;EUR_AF=0.1193;SAS_AF=0.0225;AA=G|||;VT=SNP
11	47560433	rs61895112	T	C	100	PASS	AC=980;AF=0.195687;AN=5008;NS=2504;DP=16352;EAS_AF=0.3254;AMR_AF=0.1744;AFR_AF=0.0121;EUR_AF=0.2555;SAS_AF=0.2638;AA=T|||;VT=SNP
11	47562241	rs144358463	C	T	100	PASS	AC=107;AF=0.0213658;AN=5008;NS=2504;DP=18258;EAS_AF=0.001;AMR_AF=0.0317;AFR_AF=0.0038;EUR_AF=0.0586;SAS_AF=0.0204;AA=c|||;VT=SNP
11	47563933	rs11603911	C	A	100	PASS	AC=104;AF=0.0207668;AN=5008;NS=2504;DP=18575;EAS_AF=0;AMR_AF=0.0317;AFR_AF=0.0023;EUR_AF=0.0586;SAS_AF=0.0204;AA=C|||;VT=SNP
11	47564587	rs7115371	G	A	100	PASS	AC=1130;AF=0.225639;AN=5008;NS=2504;DP=19880;EAS_AF=0.2927;AMR_AF=0.1974;AFR_AF=0.3245;EUR_AF=0.1431;SAS_AF=0.1278;AA=G|||;VT=SNP
11	47564722	rs113459934	G	A	100	PASS	AC=293;AF=0.0585064;AN=5008;NS=2504;DP=19768;EAS_AF=0.006;AMR_AF=0.1009;AFR_AF=0.003;EUR_AF=0.1173;SAS_AF=0.0971;AA=G|||;VT=SNP
11	47564785	rs11039284	A	G	100	PASS	AC=979;AF=0.195487;AN=5008;NS=2504;DP=17900;EAS_AF=0.3254;AMR_AF=0.1744;AFR_AF=0.0121;EUR_AF=0.2545;SAS_AF=0.2638;AA=A|||;VT=SNP
11	47564956	rs61895113	G	A	100	PASS	AC=362;AF=0.0722843;AN=5008;NS=2504;DP=17871;EAS_AF=0.0486;AMR_AF=0.098;AFR_AF=0.0439;EUR_AF=0.1501;SAS_AF=0.0368;AA=g|||;VT=SNP
11	47565103	rs12285933	G	T	100	PASS	AC=429;AF=0.0856629;AN=5008;NS=2504;DP=18072;EAS_AF=0.0476;AMR_AF=0.1037;AFR_AF=0.0923;EUR_AF=0.1501;SAS_AF=0.0368;AA=G|||;VT=SNP
11	47565138	rs77977823	T	C	100	PASS	AC=57;AF=0.0113818;AN=5008;NS=2504;DP=17008;EAS_AF=0;AMR_AF=0.0202;AFR_AF=0.0242;EUR_AF=0.0109;SAS_AF=0;AA=T|||;VT=SNP
11	47566232	rs72907976	G	A	100	PASS	AC=175;AF=0.0349441;AN=5008;NS=2504;DP=19367;EAS_AF=0.001;AMR_AF=0.0331;AFR_AF=0.0015;EUR_AF=0.0785;SAS_AF=0.0716;AA=G|||;VT=SNP
11	47566352	rs7928842	T	C	100	PASS	AC=1694;AF=0.338259;AN=5008;NS=2504;DP=16780;EAS_AF=0.2738;AMR_AF=0.4568;AFR_AF=0.2549;EUR_AF=0.4225;SAS_AF=0.3466;AA=T|||;VT=SNP
11	47566748	rs113397202	G	T	100	PASS	AC=451;AF=0.0900559;AN=5008;NS=2504;DP=17255;EAS_AF=0;AMR_AF=0.0216;AFR_AF=0.32;EUR_AF=0.0119;SAS_AF=0.001;AA=G|||;VT=SNP
11	47566762	rs113344815	A	G	100	PASS	AC=10;AF=0.00199681;AN=5008;NS=2504;DP=16880;EAS_AF=0;AMR_AF=0;AFR_AF=0.0008;EUR_AF=0.0089;SAS_AF=0;AA=A|||;VT=SNP
11	47568074	rs66749409	C	T	100	PASS	AC=1297;AF=0.258986;AN=5008;NS=2504;DP=11387;EAS_AF=0.2728;AMR_AF=0.4035;AFR_AF=0.0484;EUR_AF=0.3569;SAS_AF=0.3262;AA=C|||;VT=SNP
11	47568302	rs75159144	T	C	100	PASS	AC=74;AF=0.0147764;AN=5008;NS=2504;DP=16994;EAS_AF=0;AMR_AF=0.0375;AFR_AF=0.0015;EUR_AF=0.0437;SAS_AF=0.002;AA=T|||;VT=SNP
11	47568344	rs10838726	C	G	100	PASS	AC=1317;AF=0.262979;AN=5008;NS=2504;DP=15334;EAS_AF=0.3849;AMR_AF=0.219;AFR_AF=0.0129;EUR_AF=0.2793;SAS_AF=0.4898;AA=C|||;VT=SNP
11	47569176	rs11604233	G	A	100	PASS	AC=107;AF=0.0213658;AN=5008;NS=2504;DP=14140;EAS_AF=0;AMR_AF=0.0317;AFR_AF=0.0038;EUR_AF=0.0596;SAS_AF=0.0204;AA=G|||;VT=SNP
11	47570611	rs77173113	T	G	100	PASS	AC=87;AF=0.0173722;AN=5008;NS=2504;DP=15390;EAS_AF=0;AMR_AF=0.0115;AFR_AF=0.0015;EUR_AF=0.0288;SAS_AF=0.0491;AA=T|||;VT=SNP
11	47571457	rs189865011	C	T	100	PASS	AC=45;AF=0.00898562;AN=5008;NS=2504;DP=16214;EAS_AF=0;AMR_AF=0.013;AFR_AF=0;EUR_AF=0.0348;SAS_AF=0.001;AA=C|||;VT=SNP
11	47571808	rs12226590	T	C	100	PASS	AC=1756;AF=0.350639;AN=5008;NS=2504;DP=16607;EAS_AF=0.4325;AMR_AF=0.3228;AFR_AF=0.1127;EUR_AF=0.4294;SAS_AF=0.5266;AA=T|||;VT=SNP
11	47571855	rs7944532	G	A	100	PASS	AC=1195;AF=0.238618;AN=5008;NS=2504;DP=15314;EAS_AF=0.2946;AMR_AF=0.2046;AFR_AF=0.3691;EUR_AF=0.1431;SAS_AF=0.1268;AA=G|||;VT=SNP
11	47571921	rs150299113	A	G	100	PASS	AC=105;AF=0.0209665;AN=5008;NS=2504;DP=13815;EAS_AF=0;AMR_AF=0.0317;AFR_AF=0.0038;EUR_AF=0.0577;SAS_AF=0.0204;AA=A|||;VT=SNP
11	47571956	rs58119589	G	A	100	PASS	AC=1195;AF=0.238618;AN=5008;NS=2504;DP=14218;EAS_AF=0.2946;AMR_AF=0.2046;AFR_AF=0.3691;EUR_AF=0.1431;SAS_AF=0.1268;AA=G|||;VT=SNP
11	47571967	rs12225051	C	T	100	PASS	AC=969;AF=0.19349;AN=5008;NS=2504;DP=14731;EAS_AF=0.3234;AMR_AF=0.1744;AFR_AF=0.0129;EUR_AF=0.2545;SAS_AF=0.2546;AA=C|||;VT=SNP
11	47572279	rs11039290	G	A	100	PASS	AC=1318;AF=0.263179;AN=5008;NS=2504;DP=16865;EAS_AF=0.3849;AMR_AF=0.219;AFR_AF=0.0136;EUR_AF=0.2793;SAS_AF=0.4898;AA=G|||;VT=SNP
11	47573342	rs71475921	G	A	100	PASS	AC=1317;AF=0.262979;AN=5008;NS=2504;DP=14293;EAS_AF=0.3849;AMR_AF=0.219;AFR_AF=0.0129;EUR_AF=0.2793;SAS_AF=0.4898;AA=G|||;VT=SNP
11	47573356	rs140183429	A	T	100	PASS	AC=45;AF=0.00898562;AN=5008;NS=2504;DP=14123;EAS_AF=0;AMR_AF=0.0173;AFR_AF=0.0008;EUR_AF=0.0308;SAS_AF=0.001;AA=A|||;VT=SNP
11	47573930	rs145240718	G	C	100	PASS	AC=28;AF=0.00559105;AN=5008;NS=2504;DP=17605;EAS_AF=0;AMR_AF=0.0072;AFR_AF=0;EUR_AF=0.0189;SAS_AF=0.0041;AA=G|||;VT=SNP
11	47574064	rs116929680	G	A	100	PASS	AC=20;AF=0.00399361;AN=5008;NS=2504;DP=16515;EAS_AF=0;AMR_AF=0.0029;AFR_AF=0;EUR_AF=0.0179;SAS_AF=0;AA=G|||;VT=SNP
11	47574081	rs60206633	C	G	100	PASS	AC=56;AF=0.0111821;AN=5008;NS=2504;DP=15949;EAS_AF=0;AMR_AF=0.0202;AFR_AF=0.0234;EUR_AF=0.0109;SAS_AF=0;AA=C|||;VT=SNP
11	47574278	rs76673547	G	A	100	PASS	AC=85;AF=0.0169728;AN=5008;NS=2504;DP=14285;EAS_AF=0.001;AMR_AF=0.0303;AFR_AF=0.0023;EUR_AF=0.0537;SAS_AF=0.0061;AA=G|||;VT=SNP
11	47575372	rs28364769	T	A	100	PASS	AC=1206;AF=0.240815;AN=5008;NS=2504;DP=10274;EAS_AF=0.2688;AMR_AF=0.2133;AFR_AF=0.3964;EUR_AF=0.1392;SAS_AF=0.1258;AA=t|||;VT=SNP
11	47581436	rs117677903	C	T	100	PASS	AC=31;AF=0.0061901;AN=5008;NS=2504;DP=16150;EAS_AF=0;AMR_AF=0.0072;AFR_AF=0;EUR_AF=0.0249;SAS_AF=0.001;AA=C|||;VT=SNP
11	47581443	rs11039297	G	A	100	PASS	AC=1318;AF=0.263179;AN=5008;NS=2504;DP=16496;EAS_AF=0.3849;AMR_AF=0.219;AFR_AF=0.0129;EUR_AF=0.2803;SAS_AF=0.4898;AA=G|||;VT=SNP
11	47582614	rs57828885	C	T	100	PASS	AC=1130;AF=0.225639;AN=5008;NS=2504;DP=14046;EAS_AF=0.2946;AMR_AF=0.1974;AFR_AF=0.3238;EUR_AF=0.1431;SAS_AF=0.1268;AA=c|||;VT=SNP
11	47583121	rs12798346	C	T	100	PASS	AC=1295;AF=0.258586;AN=5008;NS=2504;DP=17645;EAS_AF=0.2718;AMR_AF=0.4035;AFR_AF=0.0477;EUR_AF=0.3569;SAS_AF=0.3262;AA=C|||;VT=SNP
11	47583145	rs74932661	A	G	100	PASS	AC=105;AF=0.0209665;AN=5008;NS=2504;DP=16655;EAS_AF=0;AMR_AF=0.0317;AFR_AF=0.0023;EUR_AF=0.0596;SAS_AF=0.0204;AA=A|||;VT=SNP
11	47584269	rs181350618	T	G	100	PASS	AC=69;AF=0.013778;AN=5008;NS=2504;DP=14179;EAS_AF=0.001;AMR_AF=0.0144;AFR_AF=0.0045;EUR_AF=0.0298;SAS_AF=0.0225;AA=T|||;VT=SNP
11	47584600	rs4752848	C	T	100	PASS	AC=1170;AF=0.233626;AN=5008;NS=2504;DP=16113;EAS_AF=0.2927;AMR_AF=0.1988;AFR_AF=0.354;EUR_AF=0.1441;SAS_AF=0.1268;AA=C|||;VT=SNP
11	47585000	rs143474110	G	A	100	PASS	AC=23;AF=0.00459265;AN=5008;NS=2504;DP=17581;EAS_AF=0;AMR_AF=0.0043;AFR_AF=0;EUR_AF=0.0149;SAS_AF=0.0051;AA=G|||;VT=SNP
11	47585348	rs7126378	G	T	100	PASS	AC=1721;AF=0.34365;AN=5008;NS=2504;DP=17404;EAS_AF=0.4315;AMR_AF=0.3084;AFR_AF=0.1097;EUR_AF=0.4095;SAS_AF=0.5266;AA=G|||;VT=SNP
11	47586376	rs56400411	T	G	100	PASS	AC=1298;AF=0.259185;AN=5008;NS=2504;DP=17865;EAS_AF=0.2748;AMR_AF=0.4035;AFR_AF=0.0477;EUR_AF=0.3569;SAS_AF=0.3262;AA=T|||;VT=SNP
11	47587062	rs11039300	G	A	100	PASS	AC=3449;AF=0.688698;AN=5008;NS=2504;DP=9530;EAS_AF=0.7073;AMR_AF=0.7795;AFR_AF=0.3661;EUR_AF=0.8519;SAS_AF=0.8732;AA=G|||;VT=SNP
11	47587452	rs11537751	C	T	100	PASS	AC=106;AF=0.0211661;AN=5008;NS=2504;DP=13087;EAS_AF=0;AMR_AF=0.0317;AFR_AF=0.0038;EUR_AF=0.0586;SAS_AF=0.0204;AA=C|||;VT=SNP;EX_TARGET
11	47587997	rs4752851	T	G	100	PASS	AC=39;AF=0.00778754;AN=5008;NS=2504;DP=13863;EAS_AF=0;AMR_AF=0.0101;AFR_AF=0.0008;EUR_AF=0.0278;SAS_AF=0.0031;AA=T|||;VT=SNP
11	47589106	rs118011483	C	A	100	PASS	AC=310;AF=0.061901;AN=5008;NS=2504;DP=16545;EAS_AF=0.0456;AMR_AF=0.0865;AFR_AF=0.0204;EUR_AF=0.1402;SAS_AF=0.0368;AA=C|||;VT=SNP
11	47589707	rs7945473	C	T	100	PASS	AC=1395;AF=0.278554;AN=5008;NS=2504;DP=13571;EAS_AF=0.2748;AMR_AF=0.4121;AFR_AF=0.1165;EUR_AF=0.3569;SAS_AF=0.3262;AA=C|||;VT=SNP
11	47589715	rs143016699	G	A	100	PASS	AC=106;AF=0.0211661;AN=5008;NS=2504;DP=14393;EAS_AF=0;AMR_AF=0.0317;AFR_AF=0.0038;EUR_AF=0.0586;SAS_AF=0.0204;AA=G|||;VT=SNP
11	47591661	rs117309942	G	T	100	PASS	AC=106;AF=0.0211661;AN=5008;NS=2504;DP=19282;EAS_AF=0;AMR_AF=0.0317;AFR_AF=0.0038;EUR_AF=0.0586;SAS_AF=0.0204;AA=G|||;VT=SNP
11	47598361	rs112686874	T	A	100	PASS	AC=66;AF=0.0131789;AN=5008;NS=2504;DP=17455;EAS_AF=0;AMR_AF=0.0101;AFR_AF=0.0015;EUR_AF=0.0239;SAS_AF=0.0337;AA=T|||;VT=SNP
11	47598481	rs144915398	G	A	100	PASS	AC=23;AF=0.00459265;AN=5008;NS=2504;DP=19246;EAS_AF=0;AMR_AF=0.0187;AFR_AF=0.0015;EUR_AF=0.008;SAS_AF=0;AA=G|||;VT=SNP
11	47599322	rs75352463	T	C	100	PASS	AC=26;AF=0.00519169;AN=5008;NS=2504;DP=18941;EAS_AF=0;AMR_AF=0.0029;AFR_AF=0;EUR_AF=0.0219;SAS_AF=0.002;AA=T|||;VT=SNP;EX_TARGET
11	47600438	rs2280231	C	T	100	PASS	AC=968;AF=0.193291;AN=5008;NS=2504;DP=15780;EAS_AF=0.3234;AMR_AF=0.1744;AFR_AF=0.0121;EUR_AF=0.2545;SAS_AF=0.2546;AA=C|||;VT=SNP
11	47602729	rs2030166	C	T	100	PASS	AC=1399;AF=0.279353;AN=5008;NS=2504;DP=15902;EAS_AF=0.2778;AMR_AF=0.4121;AFR_AF=0.1165;EUR_AF=0.3569;SAS_AF=0.3272;AA=C|||;VT=SNP
11	47602879	rs75422278	G	A	100	PASS	AC=393;AF=0.0784744;AN=5008;NS=2504;DP=15148;EAS_AF=0.0476;AMR_AF=0.1009;AFR_AF=0.0658;EUR_AF=0.1501;SAS_AF=0.0378;AA=G|||;VT=SNP
11	47603006	rs71475924	C	T	100	PASS	AC=194;AF=0.038738;AN=5008;NS=2504;DP=16562;EAS_AF=0;AMR_AF=0.0634;AFR_AF=0.0053;EUR_AF=0.1223;SAS_AF=0.0204;AA=C|||;VT=SNP
11	47604639	rs12798028	C	T	100	PASS	AC=1638;AF=0.327077;AN=5008;NS=2504;DP=19040;EAS_AF=0.2768;AMR_AF=0.4524;AFR_AF=0.2133;EUR_AF=0.4215;SAS_AF=0.3466;AA=C|||;VT=SNP
11	47605427	rs4147730	G	A	100	PASS	AC=1126;AF=0.22484;AN=5008;NS=2504;DP=22664;EAS_AF=0.2907;AMR_AF=0.1974;AFR_AF=0.3245;EUR_AF=0.1431;SAS_AF=0.1258;AA=G|||;VT=SNP
11	47606306	rs7109918	A	C	100	PASS	AC=351;AF=0.0700879;AN=5008;NS=2504;DP=15087;EAS_AF=0.0615;AMR_AF=0.0447;AFR_AF=0.0023;EUR_AF=0.0249;SAS_AF=0.2352;AA=A|||;VT=SNP
11	47606483	rs11605348	G	A	100	PASS	AC=1297;AF=0.258986;AN=5008;NS=2504;DP=18929;EAS_AF=0.2639;AMR_AF=0.3963;AFR_AF=0.0666;EUR_AF=0.3539;SAS_AF=0.319;AA=G|||;VT=SNP
11	47606865	rs12287076	G	C	100	PASS	AC=3248;AF=0.648562;AN=5008;NS=2504;DP=16880;EAS_AF=0.5665;AMR_AF=0.7738;AFR_AF=0.6717;EUR_AF=0.7346;SAS_AF=0.5245;AA=C|||;VT=SNP
11	47606984	rs10742816	C	T	100	PASS	AC=3739;AF=0.746605;AN=5008;NS=2504;DP=17219;EAS_AF=0.7093;AMR_AF=0.7896;AFR_AF=0.5741;EUR_AF=0.8569;SAS_AF=0.8742;AA=T|||;VT=SNP
11	47607135	rs10838731	C	T	100	PASS	AC=1317;AF=0.262979;AN=5008;NS=2504;DP=16028;EAS_AF=0.3849;AMR_AF=0.219;AFR_AF=0.0136;EUR_AF=0.2803;SAS_AF=0.4877;AA=C|||;VT=SNP
11	47607197	rs140634392	G	A	100	PASS	AC=73;AF=0.0145767;AN=5008;NS=2504;DP=14225;EAS_AF=0;AMR_AF=0.036;AFR_AF=0.0015;EUR_AF=0.0437;SAS_AF=0.002;AA=G|||;VT=SNP
11	47607912	rs77465292	T	C	100	PASS	AC=678;AF=0.135383;AN=5008;NS=2504;DP=17452;EAS_AF=0.2927;AMR_AF=0.1744;AFR_AF=0.0053;EUR_AF=0.1312;SAS_AF=0.1258;AA=T|||;VT=SNP
11	47607940	rs10838732	C	G	100	PASS	AC=1757;AF=0.350839;AN=5008;NS=2504;DP=18870;EAS_AF=0.4325;AMR_AF=0.3228;AFR_AF=0.112;EUR_AF=0.4304;SAS_AF=0.5276;AA=C|||;VT=SNP
11	47608949	rs36016346	T	A	100	PASS	AC=106;AF=0.0211661;AN=5008;NS=2504;DP=20284;EAS_AF=0;AMR_AF=0.0317;AFR_AF=0.0038;EUR_AF=0.0586;SAS_AF=0.0204;AA=T|||;VT=SNP
11	47609061	rs56836683	T	C	100	PASS	AC=449;AF=0.0896565;AN=5008;NS=2504;DP=21898;EAS_AF=0;AMR_AF=0.0216;AFR_AF=0.3185;EUR_AF=0.0119;SAS_AF=0.001;AA=T|||;VT=SNP
11	47610569	rs140366535	G	C	100	PASS	AC=19;AF=0.00379393;AN=5008;NS=2504;DP=17118;EAS_AF=0;AMR_AF=0.0029;AFR_AF=0.0008;EUR_AF=0.0119;SAS_AF=0.0041;AA=G|||;VT=SNP
11	47611152	rs11039307	C	T	100	PASS	AC=1646;AF=0.328674;AN=5008;NS=2504;DP=13253;EAS_AF=0.2798;AMR_AF=0.4539;AFR_AF=0.2148;EUR_AF=0.4215;SAS_AF=0.3487;AA=C|||;VT=SNP
11	47611940	rs142453721	C	G	100	PASS	AC=86;AF=0.0171725;AN=5008;NS=2504;DP=2805;EAS_AF=0.002;AMR_AF=0.0303;AFR_AF=0.0023;EUR_AF=0.0537;SAS_AF=0.0061;AA=C|||;VT=SNP;EX_TARGET
11	47613249	rs146583392	T	A	100	PASS	AC=28;AF=0.00559105;AN=5008;NS=2504;DP=17666;EAS_AF=0;AMR_AF=0.0101;AFR_AF=0.0015;EUR_AF=0.0129;SAS_AF=0.0061;AA=T|||;VT=SNP
11	47613657	rs150142619	C	G	100	PASS	AC=54;AF=0.0107827;AN=5008;NS=2504;DP=20900;EAS_AF=0;AMR_AF=0.0504;AFR_AF=0.0008;EUR_AF=0.0119;SAS_AF=0.0061;AA=C|||;VT=SNP
11	47614575	rs11601694	C	T	100	PASS	AC=67;AF=0.0133786;AN=5008;NS=2504;DP=22255;EAS_AF=0;AMR_AF=0.0245;AFR_AF=0.0023;EUR_AF=0.0417;SAS_AF=0.0051;AA=C|||;VT=SNP
11	47615729	rs149860042	C	T	100	PASS	AC=85;AF=0.0169728;AN=5008;NS=2504;DP=8407;EAS_AF=0.001;AMR_AF=0.0159;AFR_AF=0;EUR_AF=0.0149;SAS_AF=0.0593;AA=C|||;VT=SNP
11	47615798	rs35624992	G	C	100	PASS	AC=1296;AF=0.258786;AN=5008;NS=2504;DP=7778;EAS_AF=0.2748;AMR_AF=0.4035;AFR_AF=0.0477;EUR_AF=0.3539;SAS_AF=0.3272;AA=G|||;VT=SNP
11	47616810	rs118102336	C	A	100	PASS	AC=73;AF=0.0145767;AN=5008;NS=2504;DP=20192;EAS_AF=0;AMR_AF=0.036;AFR_AF=0.0015;EUR_AF=0.0437;SAS_AF=0.002;AA=C|||;VT=SNP
11	47617369	rs149175346	A	G	100	PASS	AC=50;AF=0.00998403;AN=5008;NS=2504;DP=16373;EAS_AF=0;AMR_AF=0.0216;AFR_AF=0.0015;EUR_AF=0.0288;SAS_AF=0.0041;AA=A|||;VT=SNP
11	47617452	rs151202997	G	T	100	PASS	AC=40;AF=0.00798722;AN=5008;NS=2504;DP=17892;EAS_AF=0;AMR_AF=0.0029;AFR_AF=0.0008;EUR_AF=0.0328;SAS_AF=0.0041;AA=G|||;VT=SNP
11	47620137	rs117963484	G	C	100	PASS	AC=106;AF=0.0211661;AN=5008;NS=2504;DP=14855;EAS_AF=0;AMR_AF=0.0317;AFR_AF=0.0023;EUR_AF=0.0606;SAS_AF=0.0204;AA=G|||;VT=SNP
11	47620969	rs78339356	A	T	100	PASS	AC=125;AF=0.0249601;AN=5008;NS=2504;DP=20314;EAS_AF=0;AMR_AF=0.0533;AFR_AF=0.0023;EUR_AF=0.0775;SAS_AF=0.0072;AA=A|||;VT=SNP
11	47622139	rs12799623	G	A	100	PASS	AC=1293;AF=0.258187;AN=5008;NS=2504;DP=17422;EAS_AF=0.2748;AMR_AF=0.4035;AFR_AF=0.0461;EUR_AF=0.3539;SAS_AF=0.3262;AA=G|||;VT=SNP
11	47622207	rs112000051	G	A	100	PASS	AC=1195;AF=0.238618;AN=5008;NS=2504;DP=15538;EAS_AF=0.2927;AMR_AF=0.2046;AFR_AF=0.3714;EUR_AF=0.1431;SAS_AF=0.1258;AA=G|||;VT=SNP
11	47622412	rs11039308	G	A	100	PASS	AC=1636;AF=0.326677;AN=5008;NS=2504;DP=16586;EAS_AF=0.2748;AMR_AF=0.4524;AFR_AF=0.2133;EUR_AF=0.4215;SAS_AF=0.3466;AA=G|||;VT=SNP
11	47623890	rs12363232	C	T	100	PASS	AC=1260;AF=0.251597;AN=5008;NS=2504;DP=11034;EAS_AF=0.2758;AMR_AF=0.4035;AFR_AF=0.0204;EUR_AF=0.3539;SAS_AF=0.3262;AA=c|||;VT=SNP
11	47623983	rs117305924	C	T	100	PASS	AC=108;AF=0.0215655;AN=5008;NS=2504;DP=15900;EAS_AF=0;AMR_AF=0.0317;AFR_AF=0.0038;EUR_AF=0.0606;SAS_AF=0.0204;AA=c|||;VT=SNP
11	47624714	rs12419692	C	A	100	PASS	AC=1296;AF=0.258786;AN=5008;NS=2504;DP=21469;EAS_AF=0.2748;AMR_AF=0.4049;AFR_AF=0.0461;EUR_AF=0.3549;SAS_AF=0.3272;AA=C|||;VT=SNP
11	47625046	rs7123576	C	T	100	PASS	AC=52;AF=0.0103834;AN=5008;NS=2504;DP=18629;EAS_AF=0;AMR_AF=0.0216;AFR_AF=0.0015;EUR_AF=0.0308;SAS_AF=0.0041;AA=C|||;VT=SNP
11	47626492	rs10769282	T	G	100	PASS	AC=1272;AF=0.253994;AN=5008;NS=2504;DP=17082;EAS_AF=0.3591;AMR_AF=0.2118;AFR_AF=0.0242;EUR_AF=0.2694;SAS_AF=0.4703;AA=-|||;VT=SNP
11	47626586	rs189216437	C	T	100	PASS	AC=85;AF=0.0169728;AN=5008;NS=2504;DP=15826;EAS_AF=0;AMR_AF=0.0115;AFR_AF=0.0015;EUR_AF=0.0288;SAS_AF=0.047;AA=C|||;VT=SNP
11	47626805	rs143088995	C	A	100	PASS	AC=72;AF=0.014377;AN=5008;NS=2504;DP=15951;EAS_AF=0.001;AMR_AF=0.0115;AFR_AF=0.0008;EUR_AF=0.0308;SAS_AF=0.0317;AA=C|||;VT=SNP
11	47626930	rs76833577	C	T	100	PASS	AC=52;AF=0.0103834;AN=5008;NS=2504;DP=17614;EAS_AF=0;AMR_AF=0.0187;AFR_AF=0.0008;EUR_AF=0.0308;SAS_AF=0.0072;AA=C|||;VT=SNP
11	47627302	rs6485763	C	T	100	PASS	AC=1756;AF=0.350639;AN=5008;NS=2504;DP=19613;EAS_AF=0.4335;AMR_AF=0.3228;AFR_AF=0.112;EUR_AF=0.4304;SAS_AF=0.5256;AA=C|||;VT=SNP
11	47628536	rs4752786	C	T	100	PASS	AC=1194;AF=0.238419;AN=5008;NS=2504;DP=20213;EAS_AF=0.2927;AMR_AF=0.2046;AFR_AF=0.3707;EUR_AF=0.1431;SAS_AF=0.1258;AA=C|||;VT=SNP
11	47629793	rs2138767	T	C	100	PASS	AC=1194;AF=0.238419;AN=5008;NS=2504;DP=21450;EAS_AF=0.2927;AMR_AF=0.2046;AFR_AF=0.3707;EUR_AF=0.1431;SAS_AF=0.1258;AA=T|||;VT=SNP
11	47631833	rs143091008	C	T	100	PASS	AC=23;AF=0.00459265;AN=5008;NS=2504;DP=21957;EAS_AF=0;AMR_AF=0.0086;AFR_AF=0.0008;EUR_AF=0.0109;SAS_AF=0.0051;AA=C|||;VT=SNP
11	47632212	rs60133324	G	A	100	PASS	AC=347;AF=0.0692891;AN=5008;NS=2504;DP=18700;EAS_AF=0.0605;AMR_AF=0.0447;AFR_AF=0.0008;EUR_AF=0.0249;SAS_AF=0.2342;AA=G|||;VT=SNP
11	47632707	rs1474056	G	A	100	PASS	AC=1126;AF=0.22484;AN=5008;NS=2504;DP=20837;EAS_AF=0.2907;AMR_AF=0.1974;AFR_AF=0.3245;EUR_AF=0.1431;SAS_AF=0.1258;AA=G|||;VT=SNP
11	47633018	rs75092034	A	T	100	PASS	AC=301;AF=0.0601038;AN=5008;NS=2504;DP=20152;EAS_AF=0.0476;AMR_AF=0.0778;AFR_AF=0.0189;EUR_AF=0.1362;SAS_AF=0.0378;AA=A|||;VT=SNP
11	47633506	rs7931089	G	A	100	PASS	AC=1126;AF=0.22484;AN=5008;NS=2504;DP=18622;EAS_AF=0.2907;AMR_AF=0.1974;AFR_AF=0.3245;EUR_AF=0.1431;SAS_AF=0.1258;AA=G|||;VT=SNP
11	47634413	rs11601083	T	A	100	PASS	AC=108;AF=0.0215655;AN=5008;NS=2504;DP=18294;EAS_AF=0;AMR_AF=0.0317;AFR_AF=0.0038;EUR_AF=0.0606;SAS_AF=0.0204;AA=T|||;VT=SNP
11	47635610	rs185399316	G	C	100	PASS	AC=9;AF=0.00179712;AN=5008;NS=2504;DP=19650;EAS_AF=0;AMR_AF=0.0058;AFR_AF=0;EUR_AF=0.005;SAS_AF=0;AA=G|||;VT=SNP
11	47637815	rs147238791	C	T	100	PASS	AC=38;AF=0.00758786;AN=5008;NS=2504;DP=18238;EAS_AF=0;AMR_AF=0.0029;AFR_AF=0.0008;EUR_AF=0.0318;SAS_AF=0.0031;AA=C|||;VT=SNP
11	47638453	rs116956478	C	T	100	PASS	AC=15;AF=0.00299521;AN=5008;NS=2504;DP=16988;EAS_AF=0;AMR_AF=0.0043;AFR_AF=0;EUR_AF=0.0119;SAS_AF=0;AA=C|||;VT=SNP
11	47639063	rs9089	G	A	100	PASS	AC=108;AF=0.0215655;AN=5008;NS=2504;DP=17470;EAS_AF=0;AMR_AF=0.0317;AFR_AF=0.0038;EUR_AF=0.0606;SAS_AF=0.0204;AA=G|||;VT=SNP
11	47640201	rs79845520	G	A	100	PASS	AC=106;AF=0.0211661;AN=5008;NS=2504;DP=18025;EAS_AF=0;AMR_AF=0.0317;AFR_AF=0.0023;EUR_AF=0.0606;SAS_AF=0.0204;AA=G|||;VT=SNP
11	47640429	rs1064608	G	C	100	PASS	AC=1289;AF=0.257388;AN=5008;NS=2504;DP=19522;EAS_AF=0.2768;AMR_AF=0.4035;AFR_AF=0.0454;EUR_AF=0.3539;SAS_AF=0.3211;AA=G|||;VT=SNP;EX_TARGET
11	47640661	rs55656834	T	C	100	PASS	AC=53;AF=0.0105831;AN=5008;NS=2504;DP=18857;EAS_AF=0;AMR_AF=0.0504;AFR_AF=0.0008;EUR_AF=0.0119;SAS_AF=0.0051;AA=T|||;VT=SNP
11	47640762	rs79754936	T	C	100	PASS	AC=67;AF=0.0133786;AN=5008;NS=2504;DP=21314;EAS_AF=0;AMR_AF=0.0245;AFR_AF=0;EUR_AF=0.0408;SAS_AF=0.0092;AA=T|||;VT=SNP
11	47640891	rs7116299	C	T	100	PASS	AC=1130;AF=0.225639;AN=5008;NS=2504;DP=17374;EAS_AF=0.2917;AMR_AF=0.1974;AFR_AF=0.3245;EUR_AF=0.1471;SAS_AF=0.1247;AA=C|||;VT=SNP
11	47643891	rs3817335	T	A	100	PASS	AC=1386;AF=0.276757;AN=5008;NS=2504;DP=18730;EAS_AF=0.2748;AMR_AF=0.4121;AFR_AF=0.1142;EUR_AF=0.3559;SAS_AF=0.3211;AA=T|||;VT=SNP
11	47645367	rs113359244	G	A	100	PASS	AC=18;AF=0.00359425;AN=5008;NS=2504;DP=18518;EAS_AF=0;AMR_AF=0;AFR_AF=0;EUR_AF=0.0139;SAS_AF=0.0041;AA=G|||;VT=SNP
11	47648042	rs4752856	G	A	100	PASS	AC=1288;AF=0.257188;AN=5008;NS=2504;DP=16881;EAS_AF=0.2748;AMR_AF=0.4035;AFR_AF=0.0454;EUR_AF=0.3539;SAS_AF=0.3221;AA=G|||;VT=SNP
11	47648562	rs78695990	C	G	100	PASS	AC=450;AF=0.0898562;AN=5008;NS=2504;DP=19295;EAS_AF=0;AMR_AF=0.0216;AFR_AF=0.3192;EUR_AF=0.0119;SAS_AF=0.001;AA=C|||;VT=SNP
11	47649618	rs17788853	G	A	100	PASS	AC=44;AF=0.00878594;AN=5008;NS=2504;DP=20458;EAS_AF=0;AMR_AF=0.0231;AFR_AF=0.0023;EUR_AF=0.0209;SAS_AF=0.0041;AA=G|||;VT=SNP
11	47650993	rs3817334	C	T	100	PASS	AC=1635;AF=0.326478;AN=5008;NS=2504;DP=21589;EAS_AF=0.2748;AMR_AF=0.4524;AFR_AF=0.2126;EUR_AF=0.4215;SAS_AF=0.3466;AA=C|||;VT=SNP
11	47651872	rs75716035	G	C	100	PASS	AC=81;AF=0.0161741;AN=5008;NS=2504;DP=15523;EAS_AF=0.003;AMR_AF=0.0749;AFR_AF=0;EUR_AF=0.0239;SAS_AF=0.002;AA=G|||;VT=SNP
11	47652476	rs117523937	A	T	100	PASS	AC=68;AF=0.0135783;AN=5008;NS=2504;DP=18418;EAS_AF=0;AMR_AF=0.0259;AFR_AF=0.003;EUR_AF=0.0427;SAS_AF=0.0031;AA=A|||;VT=SNP
11	47653711	rs11600974	C	T	100	PASS	AC=106;AF=0.0211661;AN=5008;NS=2504;DP=16013;EAS_AF=0;AMR_AF=0.0317;AFR_AF=0.0023;EUR_AF=0.0606;SAS_AF=0.0204;AA=C|||;VT=SNP
11	47654442	rs190620626	T	C	100	PASS	AC=19;AF=0.00379393;AN=5008;NS=2504;DP=15243;EAS_AF=0.001;AMR_AF=0.0029;AFR_AF=0;EUR_AF=0.0149;SAS_AF=0.001;AA=T|||;VT=SNP
11	47655380	rs7945312	C	T	100	PASS	AC=1753;AF=0.35004;AN=5008;NS=2504;DP=12304;EAS_AF=0.4335;AMR_AF=0.3228;AFR_AF=0.1127;EUR_AF=0.4304;SAS_AF=0.5215;AA=C|||;VT=SNP
11	47655752	rs4752857	C	T	100	PASS	AC=1300;AF=0.259585;AN=5008;NS=2504;DP=18201;EAS_AF=0.2748;AMR_AF=0.4049;AFR_AF=0.0461;EUR_AF=0.3539;SAS_AF=0.3323;AA=C|||;VT=SNP
11	47656634	rs143181452	G	A	100	PASS	AC=16;AF=0.00319489;AN=5008;NS=2504;DP=18202;EAS_AF=0;AMR_AF=0.0072;AFR_AF=0;EUR_AF=0.0099;SAS_AF=0.001;AA=G|||;VT=SNP
11	47658174	rs7935802	C	A	100	PASS	AC=449;AF=0.0896565;AN=5008;NS=2504;DP=14599;EAS_AF=0;AMR_AF=0.0216;AFR_AF=0.3185;EUR_AF=0.0119;SAS_AF=0.001;AA=C|||;VT=SNP
11	47658314	rs12794570	C	T	100	PASS	AC=1300;AF=0.259585;AN=5008;NS=2504;DP=14501;EAS_AF=0.2748;AMR_AF=0.4035;AFR_AF=0.0469;EUR_AF=0.3539;SAS_AF=0.3323;AA=A|||;VT=SNP
11	47659135	rs7118178	G	A	100	PASS	AC=965;AF=0.192692;AN=5008;NS=2504;DP=15453;EAS_AF=0.3224;AMR_AF=0.1744;AFR_AF=0.0121;EUR_AF=0.2555;SAS_AF=0.2515;AA=G|||;VT=SNP
11	47661498	rs7129948	C	A	100	PASS	AC=388;AF=0.077476;AN=5008;NS=2504;DP=21386;EAS_AF=0.0476;AMR_AF=0.1009;AFR_AF=0.062;EUR_AF=0.1501;SAS_AF=0.0378;AA=C|||;VT=SNP
11	47662589	rs11039322	C	T	100	PASS	AC=428;AF=0.0854633;AN=5008;NS=2504;DP=16144;EAS_AF=0.0476;AMR_AF=0.1037;AFR_AF=0.0915;EUR_AF=0.1491;SAS_AF=0.0378;AA=C|||;VT=SNP
11	47662932	rs7120548	T	C	100	PASS	AC=1312;AF=0.261981;AN=5008;NS=2504;DP=18132;EAS_AF=0.3839;AMR_AF=0.219;AFR_AF=0.0136;EUR_AF=0.2803;SAS_AF=0.4836;AA=T|||;VT=SNP
11	47663049	rs10838738	A	G	100	PASS	AC=1301;AF=0.259784;AN=5008;NS=2504;DP=18734;EAS_AF=0.2768;AMR_AF=0.4035;AFR_AF=0.0461;EUR_AF=0.3539;SAS_AF=0.3323;AA=A|||;VT=SNP
11	47665686	rs11039324	G	A	100	PASS	AC=1637;AF=0.326877;AN=5008;NS=2504;DP=12940;EAS_AF=0.2768;AMR_AF=0.4539;AFR_AF=0.2133;EUR_AF=0.4225;SAS_AF=0.3436;AA=G|||;VT=SNP
11	47667028	rs190053076	A	G	100	PASS	AC=23;AF=0.00459265;AN=5008;NS=2504;DP=18745;EAS_AF=0;AMR_AF=0.0029;AFR_AF=0;EUR_AF=0.0209;SAS_AF=0;AA=A|||;VT=SNP
11	47667167	rs7129797	G	C	100	PASS	AC=1751;AF=0.349641;AN=5008;NS=2504;DP=17739;EAS_AF=0.4286;AMR_AF=0.3199;AFR_AF=0.112;EUR_AF=0.4304;SAS_AF=0.5276;AA=G|||;VT=SNP
11	47669074	rs61897973	A	G	100	PASS	AC=183;AF=0.0365415;AN=5008;NS=2504;DP=16911;EAS_AF=0;AMR_AF=0.0591;AFR_AF=0.0053;EUR_AF=0.1173;SAS_AF=0.0174;AA=A|||;VT=SNP
11	47669175	rs59360790	T	C	100	PASS	AC=1742;AF=0.347843;AN=5008;NS=2504;DP=17193;EAS_AF=0.2778;AMR_AF=0.4597;AFR_AF=0.289;EUR_AF=0.4225;SAS_AF=0.3436;AA=T|||;VT=SNP
11	47669249	rs7107792	A	C	100	PASS	AC=1855;AF=0.370407;AN=5008;NS=2504;DP=17033;EAS_AF=0.4296;AMR_AF=0.3285;AFR_AF=0.1815;EUR_AF=0.4344;SAS_AF=0.5286;AA=C|||;VT=SNP
11	47669289	rs7107922	C	A	100	PASS	AC=1852;AF=0.369808;AN=5008;NS=2504;DP=16521;EAS_AF=0.4296;AMR_AF=0.3285;AFR_AF=0.1823;EUR_AF=0.4304;SAS_AF=0.5286;AA=C|||;VT=SNP
11	47669619	rs12419507	G	A	100	PASS	AC=1687;AF=0.336861;AN=5008;NS=2504;DP=15256;EAS_AF=0.2778;AMR_AF=0.4553;AFR_AF=0.2496;EUR_AF=0.4225;SAS_AF=0.3436;AA=G|||;VT=SNP
11	47669665	rs12787646	T	C	100	PASS	AC=1439;AF=0.28734;AN=5008;NS=2504;DP=13734;EAS_AF=0.2788;AMR_AF=0.415;AFR_AF=0.149;EUR_AF=0.3549;SAS_AF=0.3231;AA=T|||;VT=SNP
11	47670056	rs11039325	C	T	100	PASS	AC=44;AF=0.00878594;AN=5008;NS=2504;DP=19261;EAS_AF=0;AMR_AF=0.0231;AFR_AF=0.0008;EUR_AF=0.0229;SAS_AF=0.0041;AA=C|||;VT=SNP
11	47672587	rs148716586	G	A	100	PASS	AC=107;AF=0.0213658;AN=5008;NS=2504;DP=16604;EAS_AF=0;AMR_AF=0.0317;AFR_AF=0.0038;EUR_AF=0.0596;SAS_AF=0.0204;AA=G|||;VT=SNP
11	47672605	rs7945911	G	A	100	PASS	AC=1109;AF=0.221446;AN=5008;NS=2504;DP=17323;EAS_AF=0.2927;AMR_AF=0.1988;AFR_AF=0.3086;EUR_AF=0.1421;SAS_AF=0.1278;AA=G|||;VT=SNP
11	47672743	rs10838739	C	T	100	PASS	AC=1859;AF=0.371206;AN=5008;NS=2504;DP=20053;EAS_AF=0.4296;AMR_AF=0.3285;AFR_AF=0.1838;EUR_AF=0.4344;SAS_AF=0.5297;AA=T|||;VT=SNP
11	47673300	rs72911714	T	C	100	PASS	AC=186;AF=0.0371406;AN=5008;NS=2504;DP=19115;EAS_AF=0.001;AMR_AF=0.0346;AFR_AF=0.0015;EUR_AF=0.0785;SAS_AF=0.0818;AA=T|||;VT=SNP
11	47674084	rs11039327	A	T	100	PASS	AC=1257;AF=0.250998;AN=5008;NS=2504;DP=15155;EAS_AF=0.2768;AMR_AF=0.402;AFR_AF=0.0189;EUR_AF=0.3559;SAS_AF=0.3231;AA=A|||;VT=SNP
11	47674101	rs2869024	G	A	100	PASS	AC=3122;AF=0.623403;AN=5008;NS=2504;DP=16919;EAS_AF=0.5704;AMR_AF=0.67;AFR_AF=0.795;EUR_AF=0.5666;SAS_AF=0.4714;AA=G|||;VT=SNP
11	47674934	rs7103013	G	A	100	PASS	AC=1757;AF=0.350839;AN=5008;NS=2504;DP=18545;EAS_AF=0.4296;AMR_AF=0.3199;AFR_AF=0.112;EUR_AF=0.4334;SAS_AF=0.5297;AA=G|||;VT=SNP
11	47674953	rs150268487	G	C	100	PASS	AC=27;AF=0.00539137;AN=5008;NS=2504;DP=17589;EAS_AF=0;AMR_AF=0.0072;AFR_AF=0;EUR_AF=0.0179;SAS_AF=0.0041;AA=G|||;VT=SNP
11	47675316	rs7119517	T	C	100	PASS	AC=1856;AF=0.370607;AN=5008;NS=2504;DP=15138;EAS_AF=0.4296;AMR_AF=0.3285;AFR_AF=0.1823;EUR_AF=0.4334;SAS_AF=0.5297;AA=C|||;VT=SNP
11	47675642	rs1234903	G	A	100	PASS	AC=43;AF=0.00858626;AN=5008;NS=2504;DP=16182;EAS_AF=0.001;AMR_AF=0.0029;AFR_AF=0.0008;EUR_AF=0.0179;SAS_AF=0.0215;AA=G|||;VT=SNP
11	47676085	rs7107535	G	A	100	PASS	AC=1852;AF=0.369808;AN=5008;NS=2504;DP=16662;EAS_AF=0.4296;AMR_AF=0.3285;AFR_AF=0.1823;EUR_AF=0.4294;SAS_AF=0.5297;AA=G|||;VT=SNP
11	47676143	rs7945100	T	G	100	PASS	AC=1139;AF=0.227436;AN=5008;NS=2504;DP=16195;EAS_AF=0.2937;AMR_AF=0.2003;AFR_AF=0.3298;EUR_AF=0.1431;SAS_AF=0.1268;AA=T|||;VT=SNP
11	47676170	rs7107356	A	G	100	PASS	AC=2200;AF=0.439297;AN=5008;NS=2504;DP=17428;EAS_AF=0.4296;AMR_AF=0.3804;AFR_AF=0.3525;EUR_AF=0.496;SAS_AF=0.5501;AA=A|||;VT=SNP
11	47677407	rs61897976	T	A	100	PASS	AC=146;AF=0.0291534;AN=5008;NS=2504;DP=22366;EAS_AF=0;AMR_AF=0.0476;AFR_AF=0.0045;EUR_AF=0.0855;SAS_AF=0.0215;AA=T|||;VT=SNP
11	47678093	rs72911715	C	T	100	PASS	AC=22;AF=0.00439297;AN=5008;NS=2504;DP=18115;EAS_AF=0;AMR_AF=0.0072;AFR_AF=0.0008;EUR_AF=0.0139;SAS_AF=0.002;AA=c|||;VT=SNP
11	47679176	rs61897977	A	T	100	PASS	AC=39;AF=0.00778754;AN=5008;NS=2504;DP=18882;EAS_AF=0;AMR_AF=0.013;AFR_AF=0.0015;EUR_AF=0.0268;SAS_AF=0.001;AA=A|||;VT=SNP
11	47679980	rs10838740	A	G	100	PASS	AC=1855;AF=0.370407;AN=5008;NS=2504;DP=20608;EAS_AF=0.4296;AMR_AF=0.3285;AFR_AF=0.1831;EUR_AF=0.4304;SAS_AF=0.5307;AA=A|||;VT=SNP
11	47680735	rs79469239	C	T	100	PASS	AC=375;AF=0.0748802;AN=5008;NS=2504;DP=18254;EAS_AF=0.0506;AMR_AF=0.0994;AFR_AF=0.0461;EUR_AF=0.1551;SAS_AF=0.0389;AA=C|||;VT=SNP
11	47681083	rs11608017	G	A	100	PASS	AC=109;AF=0.0217652;AN=5008;NS=2504;DP=17451;EAS_AF=0;AMR_AF=0.0346;AFR_AF=0.0038;EUR_AF=0.0596;SAS_AF=0.0204;AA=G|||;VT=SNP
11	47681370	rs1056387	T	G	100	PASS	AC=1815;AF=0.36242;AN=5008;NS=2504;DP=17590;EAS_AF=0.4306;AMR_AF=0.3213;AFR_AF=0.1505;EUR_AF=0.4374;SAS_AF=0.5307;AA=G|||;VT=SNP
11	47682402	rs7933184	C	T	100	PASS	AC=1754;AF=0.35024;AN=5008;NS=2504;DP=17601;EAS_AF=0.4306;AMR_AF=0.3199;AFR_AF=0.112;EUR_AF=0.4284;SAS_AF=0.5307;AA=C|||;VT=SNP
11	47682671	rs12362318	T	C	100	PASS	AC=1758;AF=0.351038;AN=5008;NS=2504;DP=15621;EAS_AF=0.4306;AMR_AF=0.3199;AFR_AF=0.112;EUR_AF=0.4324;SAS_AF=0.5307;AA=C|||;VT=SNP
11	47682725	rs60515486	A	T	100	PASS	AC=1565;AF=0.3125;AN=5008;NS=2504;DP=16242;EAS_AF=0.2946;AMR_AF=0.2594;AFR_AF=0.5552;EUR_AF=0.2097;SAS_AF=0.1462;AA=A|||;VT=SNP
11	47682763	rs79656183	G	T	100	PASS	AC=68;AF=0.0135783;AN=5008;NS=2504;DP=18315;EAS_AF=0.001;AMR_AF=0.0058;AFR_AF=0.0008;EUR_AF=0.0308;SAS_AF=0.0317;AA=G|||;VT=SNP
11	47683765	rs10838741	A	G	100	PASS	AC=1758;AF=0.351038;AN=5008;NS=2504;DP=15588;EAS_AF=0.4306;AMR_AF=0.3199;AFR_AF=0.112;EUR_AF=0.4324;SAS_AF=0.5307;AA=G|||;VT=SNP
11	47684908	rs11039329	T	C	100	PASS	AC=1755;AF=0.350439;AN=5008;NS=2504;DP=18790;EAS_AF=0.4306;AMR_AF=0.3199;AFR_AF=0.1127;EUR_AF=0.4284;SAS_AF=0.5307;AA=T|||;VT=SNP
11	47685354	rs4543938	C	T	100	PASS	AC=2907;AF=0.580471;AN=5008;NS=2504;DP=17488;EAS_AF=0.5694;AMR_AF=0.6657;AFR_AF=0.6369;EUR_AF=0.5666;SAS_AF=0.4693;AA=C|||;VT=SNP
11	47685829	rs4752858	C	T	100	PASS	AC=2907;AF=0.580471;AN=5008;NS=2504;DP=19304;EAS_AF=0.5694;AMR_AF=0.6657;AFR_AF=0.6369;EUR_AF=0.5666;SAS_AF=0.4693;AA=C|||;VT=SNP
11	47687147	rs12787112	A	G	100	PASS	AC=1291;AF=0.257788;AN=5008;NS=2504;DP=19635;EAS_AF=0.2758;AMR_AF=0.402;AFR_AF=0.0439;EUR_AF=0.3569;SAS_AF=0.3241;AA=A|||;VT=SNP
11	47687885	rs7113438	G	T	100	PASS	AC=110;AF=0.0219649;AN=5008;NS=2504;DP=15158;EAS_AF=0.001;AMR_AF=0.0346;AFR_AF=0.0038;EUR_AF=0.0596;SAS_AF=0.0204;AA=G|||;VT=SNP
11	47688459	rs7939069	G	A	100	PASS	AC=419;AF=0.0836661;AN=5008;NS=2504;DP=20069;EAS_AF=0;AMR_AF=0.0216;AFR_AF=0.2965;EUR_AF=0.0109;SAS_AF=0.001;AA=G|||;VT=SNP
11	47689342	rs144424138	G	C	100	PASS	AC=28;AF=0.00559105;AN=5008;NS=2504;DP=19009;EAS_AF=0;AMR_AF=0.0072;AFR_AF=0;EUR_AF=0.0189;SAS_AF=0.0041;AA=G|||;VT=SNP
11	47689343	rs10742817	C	T	100	PASS	AC=1756;AF=0.350639;AN=5008;NS=2504;DP=18995;EAS_AF=0.4306;AMR_AF=0.3213;AFR_AF=0.112;EUR_AF=0.4284;SAS_AF=0.5317;AA=C|||;VT=SNP
11	47689691	rs142550690	G	A	100	PASS	AC=109;AF=0.0217652;AN=5008;NS=2504;DP=15729;EAS_AF=0;AMR_AF=0.0346;AFR_AF=0.0038;EUR_AF=0.0596;SAS_AF=0.0204;AA=G|||;VT=SNP
11	47691039	rs2903989	C	T	100	PASS	AC=107;AF=0.0213658;AN=5008;NS=2504;DP=16020;EAS_AF=0;AMR_AF=0.0346;AFR_AF=0.0023;EUR_AF=0.0606;SAS_AF=0.0194;AA=C|||;VT=SNP
11	47692160	rs58357937	C	T	100	PASS	AC=681;AF=0.135982;AN=5008;NS=2504;DP=16507;EAS_AF=0.2937;AMR_AF=0.1772;AFR_AF=0.0061;EUR_AF=0.1322;SAS_AF=0.1237;AA=C|||;VT=SNP
11	47693182	rs75348631	T	G	100	PASS	AC=26;AF=0.00519169;AN=5008;NS=2504;DP=19867;EAS_AF=0;AMR_AF=0.0029;AFR_AF=0;EUR_AF=0.0219;SAS_AF=0.002;AA=T|||;VT=SNP
11	47694699	rs4539273	C	T	100	PASS	AC=2906;AF=0.580272;AN=5008;NS=2504;DP=20603;EAS_AF=0.5685;AMR_AF=0.6657;AFR_AF=0.6369;EUR_AF=0.5666;SAS_AF=0.4693;AA=C|||;VT=SNP
11	47694931	rs2869532	A	G	100	PASS	AC=1561;AF=0.311701;AN=5008;NS=2504;DP=17576;EAS_AF=0.2937;AMR_AF=0.2594;AFR_AF=0.5545;EUR_AF=0.2097;SAS_AF=0.1442;AA=A|||;VT=SNP
11	47695508	rs7116970	G	A	100	PASS	AC=1754;AF=0.35024;AN=5008;NS=2504;DP=14004;EAS_AF=0.4306;AMR_AF=0.3199;AFR_AF=0.112;EUR_AF=0.4284;SAS_AF=0.5307;AA=G|||;VT=SNP
11	47695840	rs11039332	G	A	100	PASS	AC=1307;AF=0.260982;AN=5008;NS=2504;DP=16150;EAS_AF=0.38;AMR_AF=0.2147;AFR_AF=0.0129;EUR_AF=0.2753;SAS_AF=0.4918;AA=G|||;VT=SNP
11	47696214	rs74608150	A	T	100	PASS	AC=1758;AF=0.351038;AN=5008;NS=2504;DP=18751;EAS_AF=0.4306;AMR_AF=0.3199;AFR_AF=0.112;EUR_AF=0.4324;SAS_AF=0.5307;AA=a|||;VT=SNP
11	47696596	rs12365079	A	T	100	PASS	AC=1307;AF=0.260982;AN=5008;NS=2504;DP=16513;EAS_AF=0.38;AMR_AF=0.2147;AFR_AF=0.0129;EUR_AF=0.2753;SAS_AF=0.4918;AA=A|||;VT=SNP
11	47697247	rs141279659	T	C	100	PASS	AC=28;AF=0.00559105;AN=5008;NS=2504;DP=17258;EAS_AF=0;AMR_AF=0.0072;AFR_AF=0;EUR_AF=0.0189;SAS_AF=0.0041;AA=T|||;VT=SNP
```
