## Supplementary material for "Characterization of shared and ancestry-specific signals driving complex traits using multi-ancestry fine-mapping": mesusieoutput

```
                 eur          afr      eur_afr
   [1,] 0.0021135101 0.0002659376 9.346803e-04
   [2,] 0.0058151144 0.0002811827 3.051772e-03
   [3,] 0.0024866606 0.0002651649 1.093586e-03
   [4,] 0.0007192873 0.0003022063 1.694930e-04
   [5,] 0.0006040823 0.0002590890 1.486101e-04
   [6,] 0.0011303084 0.0003115580 6.223302e-04
   [7,] 0.0005613427 0.0002710364 1.399478e-04
   [8,] 0.0001411434 0.0003029170 4.219229e-05
   [9,] 0.0003149021 0.0003177126 1.762168e-04
  [10,] 0.0018463943 0.0003743245 1.482194e-03
  [11,] 0.0006356417 0.0002726712 1.491958e-04
  [12,] 0.0001417038 0.0002843019 4.191350e-05
  [13,] 0.0001405243 0.0002955355 4.225003e-05
  [14,] 0.0002569815 0.0002708792 7.456994e-05
  [15,] 0.0019296966 0.0003696940 1.527505e-03
  [16,] 0.0018832248 0.0003571494 1.421294e-03
  [17,] 0.0060927670 0.0002038268 1.302886e-03
  [18,] 0.0001381770 0.0002930477 4.265184e-05
  [19,] 0.0002910710 0.0003083657 1.522037e-04
  [20,] 0.0005976079 0.0002585477 1.518418e-04
  [21,] 0.0003125156 0.0002731184 1.398376e-04
  [22,] 0.0008398253 0.0002804298 4.311876e-04
  [23,] 0.0061901935 0.0002032887 1.253599e-03
  [24,] 0.0063974740 0.0002031522 1.266142e-03
  [25,] 0.0001394626 0.0002759062 4.200377e-05
  [26,] 0.0001391429 0.0002917542 4.244134e-05
  [27,] 0.0007197283 0.0002721968 1.651902e-04
  [28,] 0.0093113932 0.0002034029 1.848839e-03
  [29,] 0.0003091820 0.0003016329 1.074321e-04
  [30,] 0.0010703518 0.0002657625 4.969943e-04
  [31,] 0.0007304750 0.0002583361 1.934840e-04
  [32,] 0.0064787078 0.0002027394 1.286482e-03
  [33,] 0.0066902862 0.0002028450 1.336240e-03
  [34,] 0.0001382678 0.0003075272 4.306780e-05
  [35,] 0.0024564820 0.0004827393 2.810610e-03
  [36,] 0.0011294915 0.0003000467 2.555192e-04
  [37,] 0.0002867596 0.0003243059 1.202600e-04
  [38,] 0.0017841845 0.0002861727 1.038855e-03
  [39,] 0.0070752088 0.0002046802 1.524334e-03
  [40,] 0.0011993596 0.0003243544 7.074118e-04
  [41,] 0.0055496081 0.0002168227 9.621814e-04
  [42,] 0.0017091669 0.0002802792 9.581279e-04
  [43,] 0.0007431681 0.0002994752 1.791502e-04
  [44,] 0.0089518766 0.0002340850 3.683924e-03
  [45,] 0.0086785507 0.0002321502 3.490150e-03
  [46,] 0.0007179333 0.0002588204 1.684836e-04
  [47,] 0.0057826277 0.0002286478 2.248715e-03
  [48,] 0.0027378867 0.0002713058 1.450492e-03
  [49,] 0.0087472863 0.0002280761 3.329035e-03
  [50,] 0.0003033358 0.0003018813 1.057665e-04
  [51,] 0.0005608508 0.0002585570 1.489180e-04
  [52,] 0.0065291628 0.0002316867 2.625705e-03
  [53,] 0.0045754012 0.0002335355 1.839849e-03
  [54,] 0.0271630138 0.0002059494 5.473262e-03
  [55,] 0.0003641592 0.0002675564 6.685547e-05
  [56,] 0.0099902177 0.0002285539 3.805110e-03
  [57,] 0.0099565255 0.0002312422 3.933967e-03
  [58,] 0.0006641150 0.0002586391 1.708224e-04
  [59,] 0.0044845139 0.0004108810 5.245110e-03
  [60,] 0.0046087107 0.0003942979 5.098089e-03
  [61,] 0.0044737490 0.0004089932 5.199172e-03
  [62,] 0.0048670067 0.0003862348 5.240263e-03
  [63,] 0.0003070272 0.0002445683 1.177325e-04
  [64,] 0.0036371023 0.0003652184 3.535992e-03
  [65,] 0.0002193954 0.0003847217 1.309618e-04
  [66,] 0.0033162417 0.0003727861 3.308270e-03
  [67,] 0.0003112493 0.0002842242 9.948024e-05
  [68,] 0.0003177307 0.0002889087 8.232714e-05
  [69,] 0.0004733803 0.0002891833 2.182224e-04
  [70,] 0.0034064629 0.0003666461 3.322274e-03
  [71,] 0.0033922259 0.0003737057 3.398925e-03
  [72,] 0.0008591598 0.0002742690 1.866837e-04
  [73,] 0.0014131248 0.0003127241 7.903895e-04
  [74,] 0.0030757305 0.0003713768 3.041710e-03
  [75,] 0.0003196770 0.0003018878 1.119394e-04
  [76,] 0.0031210555 0.0003327585 2.348171e-03
  [77,] 0.0008650557 0.0002731750 1.916571e-04
  [78,] 0.0019559842 0.0003383568 1.479059e-03
  [79,] 0.0035775001 0.0003854731 3.753210e-03
  [80,] 0.0036537111 0.0003934849 3.947658e-03
  [81,] 0.0011968225 0.0002671496 5.630158e-04
  [82,] 0.0030088371 0.0003768765 3.034659e-03
  [83,] 0.0001915781 0.0003439418 5.024890e-05
  [84,] 0.0001386127 0.0002425204 4.177929e-05
  [85,] 0.0030976395 0.0003862171 3.236473e-03
  [86,] 0.0001392127 0.0002416478 4.179077e-05
  [87,] 0.0008546759 0.0002584917 2.189657e-04
  [88,] 0.0003271706 0.0003015050 1.137682e-04
  [89,] 0.0009513725 0.0002731782 2.095432e-04
  [90,] 0.0024111560 0.0003457434 2.104366e-03
  [91,] 0.0003100999 0.0002394788 1.138817e-04
  [92,] 0.0007791959 0.0002586579 1.949626e-04
  [93,] 0.0003296378 0.0002839711 1.034970e-04
  [94,] 0.0028347057 0.0003353345 2.406378e-03
  [95,] 0.0032584127 0.0003524364 2.983484e-03
  [96,] 0.0036947836 0.0003066475 2.451239e-03
  [97,] 0.0013728430 0.0003170607 1.042934e-03
  [98,] 0.0012357524 0.0003255948 9.258450e-04
  [99,] 0.0012647400 0.0003464355 1.033740e-03
 [100,] 0.0053041295 0.0004495167 6.863608e-03
 [101,] 0.0022066842 0.0003470105 1.953385e-03
 [102,] 0.0005399482 0.0002968476 1.526217e-04
 [103,] 0.0001708057 0.0002800292 5.245266e-05
 [104,] 0.0006940329 0.0003716701 4.651506e-04
 [105,] 0.0002911160 0.0002386666 1.059677e-04
 [106,] 0.0006473715 0.0002859888 1.724405e-04
 [107,] 0.0002405450 0.0004364175 1.689483e-04
 [108,] 0.0003547418 0.0002911360 1.266413e-04
 [109,] 0.0007256605 0.0002614279 1.234060e-04
 [110,] 0.0003111558 0.0003016082 1.082555e-04
 [111,] 0.0002875411 0.0002358824 1.034281e-04
 [112,] 0.0001762592 0.0004488583 9.584916e-05
 [113,] 0.0002029115 0.0003818310 1.133571e-04
 [114,] 0.0005549327 0.0003054193 3.193042e-04
 [115,] 0.0012373241 0.0002702878 2.492654e-04
 [116,] 0.0001711137 0.0002872782 5.141979e-05
 [117,] 0.0012558685 0.0002574677 3.325907e-04
 [118,] 0.0011660759 0.0003071412 1.369996e-04
 [119,] 0.0002949085 0.0002304635 1.007976e-04
 [120,] 0.0001805780 0.0002965881 5.129802e-05
 [121,] 0.0003273315 0.0002851696 1.057409e-04
 [122,] 0.0002356621 0.0003100333 7.541006e-05
 [123,] 0.0013359313 0.0002683622 3.347344e-04
 [124,] 0.0002987937 0.0002297180 1.012893e-04
 [125,] 0.0002997144 0.0002310675 1.027769e-04
 [126,] 0.0002891612 0.0002303801 9.863506e-05
 [127,] 0.0049104820 0.0003110002 3.457335e-03
 [128,] 0.0001781746 0.0002946602 5.108669e-05
 [129,] 0.0003312830 0.0003018273 1.161945e-04
 [130,] 0.0007929662 0.0003493986 4.994671e-04
 [131,] 0.0007639490 0.0002758920 1.186682e-04
 [132,] 0.0011639533 0.0003350601 1.846030e-04
 [133,] 0.0001830320 0.0004657829 1.079336e-04
 [134,] 0.0001796096 0.0002993473 5.085988e-05
 [135,] 0.0006101890 0.0003047756 1.438354e-04
 [136,] 0.0007584724 0.0002738704 1.193239e-04
 [137,] 0.0001833203 0.0003400489 6.671181e-05
 [138,] 0.0001693371 0.0002918444 5.052001e-05
 [139,] 0.0003228044 0.0003018099 1.129776e-04
 [140,] 0.0002968243 0.0002302149 1.012495e-04
 [141,] 0.0005778264 0.0002955170 1.668039e-04
 [142,] 0.0001748343 0.0002884212 5.203919e-05
 [143,] 0.0011604301 0.0002623168 1.836881e-04
 [144,] 0.0003037667 0.0002895745 1.001890e-04
 [145,] 0.0090938127 0.0002964699 6.069932e-03
 [146,] 0.0007907418 0.0004094735 6.007915e-04
 [147,] 0.0001755761 0.0002863332 5.148510e-05
 [148,] 0.0005301003 0.0002557179 1.043412e-04
 [149,] 0.0006392679 0.0002646838 1.099751e-04
 [150,] 0.0002738533 0.0002496307 1.082828e-04
 [151,] 0.0003299777 0.0003023803 1.167989e-04
 [152,] 0.0002665626 0.0002369196 9.715526e-05
 [153,] 0.0001710132 0.0002888041 5.120181e-05
 [154,] 0.0001822957 0.0002887147 5.253935e-05
 [155,] 0.0001623051 0.0002896484 4.847579e-05
 [156,] 0.0003115566 0.0002362525 1.112369e-04
 [157,] 0.0007912682 0.0003992495 5.848827e-04
 [158,] 0.0003159973 0.0002320143 1.104982e-04
 [159,] 0.0003313472 0.0003018313 1.162279e-04
 [160,] 0.0008147675 0.0002975598 4.576582e-04
 [161,] 0.0003372971 0.0003014415 1.174979e-04
 [162,] 0.0003133961 0.0002237065 1.001412e-04
 [163,] 0.0001727788 0.0002882944 5.163028e-05
 [164,] 0.0007178834 0.0002941613 3.942774e-04
 [165,] 0.0013781725 0.0002577611 3.382085e-04
 [166,] 0.0001831931 0.0003371592 6.628597e-05
 [167,] 0.0003282748 0.0002271490 1.086277e-04
 [168,] 0.0020794881 0.0009280655 3.733633e-03
 [169,] 0.0001998843 0.0003187177 9.854876e-05
 [170,] 0.0002559152 0.0002272895 8.847483e-05
 [171,] 0.0006581132 0.0003042239 1.540334e-04
 [172,] 0.0003297795 0.0003017839 1.155297e-04
 [173,] 0.0003640319 0.0002655352 6.680690e-05
 [174,] 0.0003439719 0.0002993736 1.123725e-04
 [175,] 0.0062972209 0.0002876010 3.891693e-03
 [176,] 0.0005724864 0.0003305887 2.972049e-04
 [177,] 0.0009360051 0.0004252122 7.473168e-04
 [178,] 0.0066656999 0.0003172615 4.894371e-03
 [179,] 0.0003268266 0.0003029036 1.168213e-04
 [180,] 0.0001802206 0.0002905918 5.188414e-05
 [181,] 0.0001789565 0.0002668912 5.621810e-05
 [182,] 0.0007343010 0.0002748355 1.158136e-04
 [183,] 0.0002773365 0.0002452850 1.070154e-04
 [184,] 0.0002793025 0.0002441149 1.070566e-04
 [185,] 0.0003171750 0.0002317499 1.094913e-04
 [186,] 0.0003326056 0.0003072662 1.256746e-04
 [187,] 0.0002630105 0.0002337359 9.232819e-05
 [188,] 0.0007606049 0.0003097404 4.527509e-04
 [189,] 0.0008554197 0.0004061843 6.485957e-04
 [190,] 0.0003626018 0.0002676976 6.685494e-05
 [191,] 0.0007339517 0.0003037003 4.236543e-04
 [192,] 0.0057610559 0.0003039078 3.918927e-03
 [193,] 0.0008693686 0.0004015752 6.516673e-04
 [194,] 0.0007872442 0.0003923566 5.725179e-04
 [195,] 0.0008351109 0.0003995178 6.203098e-04
 [196,] 0.0073671348 0.0002892885 4.606427e-03
 [197,] 0.0061605645 0.0002921737 3.995138e-03
 [198,] 0.0003651728 0.0003004411 1.242522e-04
 [199,] 0.0003520939 0.0002196172 1.055033e-04
 [200,] 0.0002693588 0.0003282608 1.158845e-04
 [201,] 0.0005186453 0.0002271585 1.003800e-04
 [202,] 0.0005838631 0.0002612690 1.045208e-04
 [203,] 0.0006379700 0.0002250381 1.273927e-04
 [204,] 0.0005962376 0.0003308906 1.261103e-04
 [205,] 0.0006496352 0.0002304119 1.177516e-04
 [206,] 0.0006394746 0.0002670594 1.792633e-04
 [207,] 0.0003326912 0.0003016965 1.166764e-04
 [208,] 0.0005803778 0.0002523583 1.001784e-04
 [209,] 0.0007452972 0.0002538737 1.329648e-04
 [210,] 0.0004937511 0.0002584630 9.387512e-05
 [211,] 0.0005988611 0.0002520759 1.130580e-04
 [212,] 0.0007317721 0.0002640298 1.220129e-04
 [213,] 0.0003431226 0.0002307590 1.293589e-04
 [214,] 0.0003459437 0.0002290975 1.286956e-04
 [215,] 0.0008600167 0.0004865949 7.856858e-04
 [216,] 0.0003057670 0.0002599950 6.862597e-05
 [217,] 0.0007858356 0.0002601280 1.322768e-04
 [218,] 0.0003355641 0.0003012546 1.164852e-04
 [219,] 0.0006210600 0.0003024620 1.488510e-04
 [220,] 0.0003416864 0.0002297979 1.278579e-04
 [221,] 0.0001604453 0.0002244183 5.261366e-05
 [222,] 0.0001819750 0.0002951126 5.186230e-05
 [223,] 0.0005399543 0.0002567886 1.014780e-04
 [224,] 0.0001874491 0.0002952899 5.290526e-05
 [225,] 0.0008275278 0.0002615884 2.772424e-04
 [226,] 0.0001900049 0.0002915345 5.389219e-05
 [227,] 0.0003336871 0.0002301761 1.252145e-04
 [228,] 0.0005549617 0.0002500585 1.082926e-04
 [229,] 0.0002994465 0.0002228906 9.412067e-05
 [230,] 0.0002014742 0.0003093819 7.709658e-05
 [231,] 0.0003673633 0.0002846858 1.091598e-04
 [232,] 0.0003691422 0.0002846858 1.096420e-04
 [233,] 0.0008739911 0.0002613076 1.420858e-04
 [234,] 0.0003077457 0.0002902064 1.025176e-04
 [235,] 0.0003963812 0.0002198098 1.350752e-04
 [236,] 0.0003736178 0.0002218399 1.302441e-04
 [237,] 0.0008697667 0.0002528239 1.507028e-04
 [238,] 0.0008684873 0.0002526471 1.506974e-04
 [239,] 0.0002997278 0.0003138268 8.457052e-05
 [240,] 0.0003444352 0.0002996345 1.048100e-04
 [241,] 0.0008428731 0.0002506213 1.493078e-04
 [242,] 0.0008276348 0.0002673597 1.323197e-04
 [243,] 0.0008531303 0.0002533708 1.474097e-04
 [244,] 0.0012862364 0.0002694013 4.141139e-04
 [245,] 0.0003502259 0.0002246258 1.120277e-04
 [246,] 0.0001612546 0.0002213282 5.230145e-05
 [247,] 0.0008983890 0.0002601407 1.460967e-04
 [248,] 0.0003617164 0.0002238133 8.630473e-05
 [249,] 0.0010163117 0.0004296707 8.320860e-04
 [250,] 0.0016745148 0.0004329585 1.495360e-03
 [251,] 0.0002298494 0.0003013149 7.799620e-05
 [252,] 0.0005852493 0.0002470667 1.160385e-04
 [253,] 0.0003823820 0.0002160312 1.066878e-04
 [254,] 0.0003031495 0.0002243593 1.102092e-04
 [255,] 0.0003949288 0.0002995118 1.279832e-04
 [256,] 0.0007298623 0.0002547629 1.006979e-04
 [257,] 0.0007895808 0.0002431265 1.540989e-04
 [258,] 0.0003320180 0.0003005655 1.134039e-04
 [259,] 0.0003608135 0.0002288011 1.338493e-04
 [260,] 0.0011745298 0.0004348706 9.873941e-04
 [261,] 0.0014087004 0.0004498881 1.290736e-03
 [262,] 0.0003758000 0.0002179787 1.090090e-04
 [263,] 0.0003122451 0.0003348771 1.430904e-04
 [264,] 0.0003771195 0.0002351215 1.335479e-04
 [265,] 0.0008397275 0.0004613589 7.533549e-04
 [266,] 0.0002807906 0.0002136132 7.688113e-05
 [267,] 0.0040043023 0.0002615442 6.745582e-04
 [268,] 0.0003180622 0.0002560661 6.776728e-05
 [269,] 0.0003263975 0.0003374741 1.542528e-04
 [270,] 0.0008137969 0.0002521522 1.612431e-04
 [271,] 0.0003990643 0.0002215848 1.209093e-04
 [272,] 0.0006233305 0.0003049745 1.454607e-04
 [273,] 0.0007318998 0.0003034407 1.700626e-04
 [274,] 0.0005907494 0.0002585045 1.826928e-04
 [275,] 0.0007060836 0.0002454517 1.535063e-04
 [276,] 0.0005399240 0.0003305252 1.172255e-04
 [277,] 0.0004707965 0.0002627614 1.673926e-04
 [278,] 0.0005287272 0.0003378019 2.854245e-04
 [279,] 0.0006048552 0.0002582178 1.847373e-04
 [280,] 0.0008689624 0.0004405395 7.187972e-04
 [281,] 0.0008852245 0.0004505366 7.504269e-04
 [282,] 0.0002880484 0.0002617877 1.298644e-04
 [283,] 0.0004000104 0.0002261720 1.285705e-04
 [284,] 0.0008919905 0.0004424569 7.431762e-04
 [285,] 0.0004931179 0.0002436371 1.156978e-04
 [286,] 0.0004886649 0.0002441073 1.140704e-04
 [287,] 0.0002306292 0.0002409404 9.089543e-05
 [288,] 0.0003147298 0.0002610547 6.817508e-05
 [289,] 0.0003819172 0.0002152417 1.033722e-04
 [290,] 0.0007513827 0.0003062025 1.702590e-04
 [291,] 0.0002834946 0.0002666264 1.303715e-04
 [292,] 0.0008180939 0.0004222550 6.438303e-04
 [293,] 0.0015000758 0.0004688347 1.470629e-03
 [294,] 0.0003079962 0.0002951831 1.085378e-04
 [295,] 0.0006661433 0.0002457219 1.456590e-04
 [296,] 0.0003388374 0.0003000612 1.120626e-04
 [297,] 0.0003132891 0.0002937492 1.092669e-04
 [298,] 0.0006909974 0.0002443032 1.534155e-04
 [299,] 0.0006310141 0.0005890913 6.240035e-04
 [300,] 0.0006482340 0.0002446882 1.443967e-04
 [301,] 0.0001587493 0.0002008828 4.574161e-05
 [302,] 0.0003101907 0.0002430516 1.268917e-04
 [303,] 0.0002023994 0.0003586814 8.528224e-05
 [304,] 0.0006421016 0.0002444214 1.439005e-04
 [305,] 0.0002860454 0.0002331250 1.101056e-04
 [306,] 0.0001985836 0.0003664236 8.385052e-05
 [307,] 0.0004856169 0.0002418898 1.176686e-04
 [308,] 0.0008214314 0.0004251633 6.512943e-04
 [309,] 0.0002808135 0.0002670490 1.291937e-04
 [310,] 0.0007964276 0.0004440435 6.535679e-04
 [311,] 0.0003375764 0.0003001176 1.119309e-04
 [312,] 0.0008766030 0.0002577676 2.409469e-04
 [313,] 0.0006325699 0.0002451379 1.405810e-04
 [314,] 0.0007596142 0.0004313971 6.071062e-04
 [315,] 0.0008336070 0.0004274531 6.655391e-04
 [316,] 0.0006456307 0.0002444988 1.443317e-04
 [317,] 0.0007377113 0.0002476453 1.557905e-04
 [318,] 0.0006059217 0.0002583049 1.852918e-04
 [319,] 0.0006846026 0.0002437225 1.535220e-04
 [320,] 0.0001875701 0.0002964810 5.271000e-05
 [321,] 0.0003833078 0.0002162797 1.059725e-04
 [322,] 0.0006668634 0.0002683250 2.105369e-04
 [323,] 0.0004941856 0.0002438715 1.154537e-04
 [324,] 0.0003516182 0.0003002969 1.181697e-04
 [325,] 0.0004510425 0.0002726885 1.765620e-04
 [326,] 0.0006666584 0.0002447348 1.476833e-04
 [327,] 0.0003458761 0.0002603169 1.567362e-04
 [328,] 0.0006732448 0.0002432151 1.528417e-04
 [329,] 0.0007014683 0.0002447323 1.541130e-04
 [330,] 0.0003014021 0.0003378573 1.406207e-04
 [331,] 0.0002813346 0.0003263082 7.820502e-05
 [332,] 0.0001841896 0.0003272642 8.736748e-05
 [333,] 0.0008885269 0.0004471849 7.481779e-04
 [334,] 0.0007565252 0.0004462473 6.255168e-04
 [335,] 0.0003618232 0.0002216544 1.087047e-04
 [336,] 0.0004112323 0.0002715124 1.582670e-04
 [337,] 0.0005048263 0.0002437244 1.177105e-04
 [338,] 0.0004992738 0.0002444702 1.154587e-04
 [339,] 0.0007577613 0.0003649895 5.046571e-04
 [340,] 0.0006374294 0.0002679406 1.985556e-04
 [341,] 0.0006855602 0.0002436634 1.537205e-04
 [342,] 0.0002602710 0.0003100304 7.735389e-05
 [343,] 0.0007140257 0.0003548377 4.573238e-04
 [344,] 0.0006810639 0.0002439942 1.521091e-04
 [345,] 0.0007046055 0.0002439507 1.567543e-04
 [346,] 0.0004067291 0.0002407683 9.194095e-05
 [347,] 0.0007133141 0.0003537759 4.551334e-04
 [348,] 0.0006680475 0.0002443584 1.487006e-04
 [349,] 0.0004222558 0.0002676854 1.570555e-04
 [350,] 0.0030324066 0.0003119625 1.952162e-03
 [351,] 0.0002823702 0.0002773907 1.359922e-04
 [352,] 0.0007159642 0.0002427163 1.621620e-04
 [353,] 0.0006830014 0.0002444767 1.513300e-04
 [354,] 0.0003128194 0.0002928212 1.079780e-04
 [355,] 0.0001926958 0.0002990279 5.339792e-05
 [356,] 0.0003981034 0.0002681752 1.485240e-04
 [357,] 0.0002798031 0.0002363652 1.097738e-04
 [358,] 0.0006591215 0.0002373758 1.363584e-04
 [359,] 0.0003565811 0.0002142898 9.454508e-05
 [360,] 0.0005866733 0.0002580109 1.777780e-04
 [361,] 0.0002749214 0.0002338749 1.060608e-04
 [362,] 0.0003804517 0.0002132319 9.593680e-05
 [363,] 0.0003092521 0.0002946649 1.085422e-04
 [364,] 0.0004023342 0.0002139704 1.036248e-04
 [365,] 0.0006705760 0.0002424031 1.546995e-04
 [366,] 0.0012285944 0.0002949673 4.327474e-04
 [367,] 0.0003202097 0.0002471974 1.344868e-04
 [368,] 0.0001542172 0.0002036820 4.384535e-05
 [369,] 0.0009199307 0.0005793532 9.493837e-04
 [370,] 0.0002819167 0.0002431622 1.152779e-04
 [371,] 0.0002038055 0.0002978617 5.568871e-05
 [372,] 0.0008072073 0.0003470479 5.066832e-04
 [373,] 0.0002114223 0.0002965632 5.735723e-05
 [374,] 0.0006910962 0.0002675633 2.095211e-04
 [375,] 0.0006875717 0.0002678982 2.133227e-04
 [376,] 0.0006504638 0.0002437948 1.462255e-04
 [377,] 0.0008677512 0.0003712102 5.956902e-04
 [378,] 0.0002847476 0.0002381562 1.130826e-04
 [379,] 0.0002872961 0.0002426760 1.173605e-04
 [380,] 0.0005410905 0.0002430561 1.260601e-04
 [381,] 0.0007226239 0.0002438844 1.604700e-04
 [382,] 0.0006672086 0.0003050766 1.552528e-04
 [383,] 0.0007653336 0.0003612625 5.038356e-04
 [384,] 0.0008778788 0.0003634357 5.875759e-04
 [385,] 0.0006644699 0.0002409854 1.580255e-04
 [386,] 0.0007233025 0.0002414843 1.679132e-04
 [387,] 0.0007263733 0.0002414821 1.685727e-04
 [388,] 0.0003516159 0.0002352677 1.052173e-04
 [389,] 0.0001607575 0.0002011433 4.647788e-05
 [390,] 0.0008930605 0.0003696457 6.111707e-04
 [391,] 0.0005329800 0.0002427395 1.251206e-04
 [392,] 0.0002283231 0.0002990950 7.546653e-05
 [393,] 0.0006930592 0.0003074779 1.575069e-04
 [394,] 0.0007081976 0.0002429418 1.602427e-04
 [395,] 0.0006998654 0.0003074046 1.588623e-04
 [396,] 0.0007214486 0.0002438412 1.601173e-04
 [397,] 0.0007537839 0.0002581659 2.268001e-04
 [398,] 0.0009444864 0.0002678890 2.874125e-04
 [399,] 0.0003459139 0.0002151262 8.918087e-05
 [400,] 0.0005162316 0.0002430283 1.212015e-04
 [401,] 0.0009262376 0.0003632000 6.217009e-04
 [402,] 0.0001628483 0.0002025412 4.505617e-05
 [403,] 0.0001533285 0.0002024831 4.399116e-05
 [404,] 0.0003171221 0.0002157264 7.792475e-05
 [405,] 0.0006699048 0.0002435423 1.511430e-04
 [406,] 0.0002240933 0.0002997422 7.296982e-05
 [407,] 0.0008242125 0.0003381419 4.991629e-04
 [408,] 0.0007495025 0.0002425328 1.725994e-04
 [409,] 0.0005787105 0.0002420947 1.356760e-04
 [410,] 0.0007424091 0.0002431336 1.660819e-04
 [411,] 0.0007545172 0.0002423084 1.708128e-04
 [412,] 0.0001617627 0.0002022587 4.496158e-05
 [413,] 0.0008552251 0.0003709933 5.862100e-04
 [414,] 0.0005158778 0.0002424586 1.223037e-04
 [415,] 0.0005044735 0.0003853338 3.471319e-04
 [416,] 0.0006901822 0.0002426148 1.576838e-04
 [417,] 0.0006854017 0.0002429249 1.557761e-04
 [418,] 0.0001602877 0.0002024186 4.470982e-05
 [419,] 0.0005338727 0.0002582704 1.639953e-04
 [420,] 0.0007604001 0.0002411736 1.618271e-04
 [421,] 0.0006655041 0.0002425014 1.532108e-04
 [422,] 0.0003326125 0.0002158865 7.903253e-05
 [423,] 0.0007575469 0.0002357536 1.462505e-04
 [424,] 0.0001960716 0.0002959402 5.439549e-05
 [425,] 0.0007264250 0.0002439769 1.606306e-04
 [426,] 0.0003691794 0.0002224778 7.579954e-05
 [427,] 0.0002819112 0.0002770720 1.355522e-04
 [428,] 0.0004318287 0.0002688860 1.630246e-04
 [429,] 0.0005538623 0.0002475857 1.227569e-04
 [430,] 0.0005393104 0.0002426833 1.264346e-04
 [431,] 0.0006685125 0.0003075816 1.526024e-04
 [432,] 0.0007947083 0.0003077148 1.764994e-04
 [433,] 0.0003044728 0.0002754260 1.470932e-04
 [434,] 0.0003630123 0.0002205937 8.832312e-05
 [435,] 0.0001840485 0.0002974298 5.290516e-05
 [436,] 0.0003510919 0.0003000800 1.160869e-04
 [437,] 0.0001631552 0.0002020982 4.520944e-05
 [438,] 0.0002928702 0.0003079091 8.835660e-05
 [439,] 0.0007809419 0.0003092504 1.719700e-04
 [440,] 0.0003128337 0.0002138897 7.374191e-05
 [441,] 0.0004826563 0.0002882164 1.305546e-04
 [442,] 0.0004268245 0.0002377844 7.610987e-05
 [443,] 0.0007224700 0.0002837049 1.450390e-04
 [444,] 0.0011684496 0.0002325483 1.789347e-04
 [445,] 0.0007982800 0.0002419127 1.781704e-04
 [446,] 0.0003671839 0.0002902852 1.012200e-04
 [447,] 0.0003558885 0.0002053246 9.044542e-05
 [448,] 0.0001816273 0.0003581726 6.742355e-05
 [449,] 0.0006659895 0.0002674907 2.725824e-04
 [450,] 0.0003598345 0.0002053700 9.134041e-05
 [451,] 0.0008502039 0.0002978315 1.757095e-04
 [452,] 0.0004791239 0.0002895244 1.272472e-04
 [453,] 0.0068139992 0.0002638541 5.190090e-04
 [454,] 0.0003702214 0.0002053916 9.364875e-05
 [455,] 0.0002856286 0.0003291079 7.845595e-05
 [456,] 0.0003523438 0.0002325591 1.209914e-04
 [457,] 0.0004820287 0.0002886707 2.661605e-04
 [458,] 0.0003561446 0.0002359128 1.259820e-04
 [459,] 0.0003173021 0.0002343847 1.110090e-04
 [460,] 0.0003161993 0.0002245273 7.977278e-05
 [461,] 0.0009583299 0.0002664636 3.664377e-04
 [462,] 0.0003327090 0.0002332510 1.154346e-04
 [463,] 0.0003596612 0.0002316498 1.224020e-04
 [464,] 0.0001986082 0.0002957025 5.461843e-05
 [465,] 0.0003734368 0.0002236295 1.157358e-04
 [466,] 0.0003569433 0.0002343665 1.245132e-04
 [467,] 0.0015041254 0.0002682114 3.735071e-04
 [468,] 0.0015381720 0.0002681371 3.833831e-04
 [469,] 0.0004918620 0.0002956260 1.442339e-04
 [470,] 0.0005153840 0.0002960772 1.250038e-04
 [471,] 0.0004008569 0.0002937022 1.886514e-04
 [472,] 0.0003289892 0.0002429735 1.233401e-04
 [473,] 0.0001599000 0.0002141195 4.856570e-05
 [474,] 0.0002376750 0.0003287608 9.136092e-05
 [475,] 0.0003858363 0.0002194402 8.487591e-05
 [476,] 0.0001626177 0.0002116705 4.689063e-05
 [477,] 0.0072196840 0.0002912019 1.402095e-03
 [478,] 0.0001724386 0.0003046945 5.014856e-05
 [479,] 0.0001606055 0.0002139008 4.694033e-05
 [480,] 0.0004932035 0.0002366667 1.797635e-04
 [481,] 0.0004544852 0.0002382842 1.656560e-04
 [482,] 0.0005076447 0.0002370780 1.856016e-04
 [483,] 0.0009303961 0.0002207083 1.946628e-04
 [484,] 0.0004700142 0.0002425643 1.794061e-04
 [485,] 0.0001669315 0.0002112558 4.908263e-05
 [486,] 0.0005095330 0.0002313418 1.724185e-04
 [487,] 0.0026892815 0.0002618933 1.137896e-03
 [488,] 0.0072367528 0.0002892888 1.462137e-03
 [489,] 0.0001634728 0.0002130256 4.680780e-05
 [490,] 0.0002585536 0.0002171784 7.807947e-05
 [491,] 0.0022593965 0.0002703446 1.049536e-03
 [492,] 0.0022917847 0.0002580756 9.352931e-04
 [493,] 0.0023840412 0.0002683541 1.085230e-03
 [494,] 0.0005065681 0.0002507924 2.056004e-04
 [495,] 0.0021967068 0.0002583191 9.003592e-04
 [496,] 0.0043732258 0.0002604533 1.424522e-03
 [497,] 0.0005716755 0.0002472883 2.228318e-04
 [498,] 0.0021541182 0.0002591627 8.919442e-04
 [499,] 0.0041013329 0.0002441797 9.347990e-04
 [500,] 0.0043904714 0.0002429339 9.463729e-04
 [501,] 0.0002771766 0.0002163725 8.432049e-05
 [502,] 0.0001602645 0.0002168782 4.698874e-05
 [503,] 0.0002714959 0.0002858617 9.103812e-05
 [504,] 0.0002678269 0.0002178477 8.347432e-05
 [505,] 0.0002743778 0.0002880193 9.556146e-05
 [506,] 0.0052473929 0.0002451660 1.255980e-03
 [507,] 0.0044518962 0.0002445063 1.036216e-03
 [508,] 0.0133049898 0.0002682532 4.014106e-03
 [509,] 0.0002642589 0.0002180871 8.271852e-05
 [510,] 0.0043642932 0.0002451069 1.056793e-03
 [511,] 0.0012962025 0.0002556387 5.366070e-04
 [512,] 0.0006967442 0.0002274443 2.199556e-04
 [513,] 0.0038190484 0.0002447918 9.085590e-04
 [514,] 0.0006326015 0.0003342278 1.304991e-04
 [515,] 0.0022472255 0.0002436404 7.704347e-04
 [516,] 0.0038278988 0.0002454691 9.533354e-04
 [517,] 0.0002255292 0.0002961781 7.989924e-05
 [518,] 0.0002565360 0.0002850756 8.349269e-05
 [519,] 0.0001588775 0.0002131618 4.626902e-05
 [520,] 0.0011604468 0.0002270538 3.160927e-04
 [521,] 0.0002207152 0.0002924205 7.522229e-05
 [522,] 0.0007356372 0.0002246486 2.208127e-04
 [523,] 0.0006433532 0.0002266481 1.801349e-04
 [524,] 0.0001597039 0.0002786414 5.219555e-05
 [525,] 0.0035804465 0.0002457092 8.794410e-04
 [526,] 0.0007751966 0.0004177654 6.128881e-04
 [527,] 0.0017513263 0.0002344018 5.361402e-04
 [528,] 0.0011593584 0.0002257470 3.775459e-04
 [529,] 0.0017458968 0.0002977397 3.261472e-04
 [530,] 0.0010566869 0.0002363081 3.469404e-04
 [531,] 0.0010491799 0.0002344559 3.349053e-04
 [532,] 0.0009397249 0.0004136549 7.469980e-04
 [533,] 0.0009334345 0.0002225607 2.633737e-04
 [534,] 0.0012476766 0.0002309926 3.690449e-04
 [535,] 0.0037634997 0.0002451715 8.824636e-04
 [536,] 0.0012639058 0.0002295057 3.630689e-04
 [537,] 0.0040697391 0.0002455772 9.842766e-04
 [538,] 0.0037214785 0.0002491936 1.050442e-03
 [539,] 0.0001633397 0.0002116268 4.706631e-05
 [540,] 0.0010998468 0.0002943987 2.856533e-04
 [541,] 0.0001898793 0.0004083538 8.312474e-05
 [542,] 0.0004286646 0.0002251141 7.482426e-05
 [543,] 0.0004072218 0.0002205180 8.579727e-05
 [544,] 0.0005848615 0.0003244079 3.376021e-04
 [545,] 0.0009980924 0.0002942229 2.622008e-04
 [546,] 0.0002243900 0.0002909659 7.492726e-05
 [547,] 0.0006047208 0.0003155766 3.326803e-04
 [548,] 0.0005617324 0.0003061780 2.889364e-04
 [549,] 0.0001465608 0.0013140776 7.548219e-05
 [550,] 0.0004944333 0.0002212367 1.127024e-04
 [551,] 0.0001806173 0.0004144249 7.298803e-05
 [552,] 0.0008658468 0.0002943318 2.287618e-04
 [553,] 0.0003434733 0.0002236623 8.507029e-05
 [554,] 0.0005629207 0.0003071589 2.445795e-04
 [555,] 0.0004393668 0.0002194430 9.411605e-05
 [556,] 0.0018356667 0.0002811480 3.404994e-04
 [557,] 0.0003760953 0.0002396961 6.981804e-05
 [558,] 0.0003619920 0.0002342175 7.009137e-05
 [559,] 0.0003642650 0.0002362139 6.997036e-05
 [560,] 0.0006401036 0.0003247224 3.445900e-04
 [561,] 0.0001503869 0.0012508478 6.650396e-05
 [562,] 0.0005167259 0.0003273786 1.157800e-04
 [563,] 0.0001482286 0.0004605770 6.528581e-05
 [564,] 0.0001652445 0.0002143460 4.685851e-05
 [565,] 0.0003448473 0.0002615325 1.419644e-04
 [566,] 0.0004020728 0.0002178322 8.196995e-05
 [567,] 0.0003675906 0.0002139489 8.461808e-05
 [568,] 0.0010651623 0.0002682446 2.463569e-04
 [569,] 0.0002302346 0.0002926348 6.974238e-05
 [570,] 0.0003924068 0.0002176082 8.599899e-05
 [571,] 0.0003962888 0.0002171785 8.354642e-05
 [572,] 0.0004389360 0.0002330629 1.374294e-04
 [573,] 0.0003230777 0.0002624965 1.050130e-04
 [574,] 0.0001521372 0.0010371056 5.482732e-05
 [575,] 0.0001621793 0.0009962420 1.228846e-04
 [576,] 0.0003414543 0.0003064608 1.398590e-04
 [577,] 0.0004450002 0.0002352079 1.432422e-04
 [578,] 0.0001460311 0.0011614060 8.619230e-05
 [579,] 0.0005098290 0.0002211999 7.024966e-05
 [580,] 0.0003327686 0.0002623056 1.078306e-04
 [581,] 0.0011145452 0.0002694373 2.390769e-04
 [582,] 0.0003509719 0.0002875193 1.106919e-04
 [583,] 0.0003288345 0.0002231563 8.557231e-05
 [584,] 0.0001679074 0.0007334513 4.541718e-05
 [585,] 0.0006486034 0.0003864622 5.199116e-04
 [586,] 0.0010976432 0.0002693636 2.361221e-04
 [587,] 0.0006084468 0.0004036010 5.178586e-04
 [588,] 0.0006053046 0.0003030025 3.083874e-04
 [589,] 0.0001791030 0.0004183968 7.029794e-05
 [590,] 0.0005784726 0.0003053233 2.977151e-04
 [591,] 0.0003635658 0.0002490347 7.213802e-05
 [592,] 0.0006499873 0.0002292829 1.765517e-04
 [593,] 0.0006426327 0.0002659387 2.569195e-04
 [594,] 0.0001707787 0.0003743890 8.740759e-05
 [595,] 0.0015967463 0.0006200109 9.363675e-05
 [596,] 0.0035139353 0.0004524195 8.532312e-05
 [597,] 0.0028823291 0.0004469150 8.040306e-05
 [598,] 0.0013874149 0.0002037178 1.656033e-04
 [599,] 0.0013597655 0.0002748661 2.548985e-04
 [600,] 0.0005992082 0.0003079318 3.113427e-04
 [601,] 0.0004684714 0.0002550615 1.863670e-04
 [602,] 0.0001693286 0.0007755550 4.564416e-05
 [603,] 0.0001677432 0.0007803556 4.590467e-05
 [604,] 0.0001500269 0.0009532493 1.026550e-04
 [605,] 0.0001640755 0.0007273972 4.639871e-05
 [606,] 0.0010414374 0.0002692027 2.302498e-04
 [607,] 0.0001665453 0.0007688747 4.600300e-05
 [608,] 0.0001696967 0.0008011664 4.577897e-05
 [609,] 0.0005276928 0.0002488434 1.157096e-04
 [610,] 0.0001605143 0.0003120882 5.408851e-05
 [611,] 0.0010508362 0.0002541244 3.040417e-04
 [612,] 0.0001524389 0.0009662459 1.106649e-04
 [613,] 0.0001774630 0.0007588086 4.471399e-05
 [614,] 0.0010967363 0.0002243507 1.623271e-04
 [615,] 0.0001646458 0.0007826281 4.642741e-05
 [616,] 0.0001568011 0.0005303210 8.969141e-05
 [617,] 0.0001643022 0.0007920794 4.656282e-05
 [618,] 0.0001773177 0.0008082662 4.491406e-05
 [619,] 0.0001631031 0.0009468947 4.835216e-05
 [620,] 0.0002917112 0.0004846788 4.768631e-05
 [621,] 0.0010741958 0.0002677685 2.529928e-04
 [622,] 0.0002901042 0.0003011685 1.055287e-04
 [623,] 0.0001853411 0.0004739072 1.196904e-04
 [624,] 0.0005004288 0.0002482166 1.185978e-04
 [625,] 0.0001646436 0.0008960051 4.726796e-05
 [626,] 0.0005499542 0.0002413242 1.876412e-04
 [627,] 0.0001583915 0.0005230310 9.156291e-05
 [628,] 0.0001599209 0.0005400301 9.566974e-05
 [629,] 0.0001577833 0.0006943013 1.052001e-04
 [630,] 0.0001830249 0.0004911558 1.153924e-04
 [631,] 0.0001634694 0.0008498829 4.710917e-05
 [632,] 0.0001813416 0.0005395947 1.205884e-04
 [633,] 0.0005893737 0.0004520011 5.593941e-04
 [634,] 0.0012080574 0.0004721411 1.465248e-03
 [635,] 0.0001545001 0.0004364499 7.479672e-05
 [636,] 0.0005431402 0.0004914486 5.567568e-04
 [637,] 0.0001595772 0.0007487439 4.670395e-05
 [638,] 0.0001592885 0.0007830053 4.746976e-05
 [639,] 0.0008370698 0.0002045922 1.927647e-04
 [640,] 0.0008813866 0.0002077613 2.240565e-04
 [641,] 0.0001837979 0.0003099552 7.354009e-05
 [642,] 0.0008190847 0.0002064348 1.986634e-04
 [643,] 0.0005673518 0.0002020529 1.235339e-04
 [644,] 0.0008240778 0.0002195069 2.561051e-04
 [645,] 0.0002241317 0.0002870687 6.224477e-05
 [646,] 0.0006419715 0.0002048387 1.097390e-04
 [647,] 0.0002124540 0.0002048129 5.286222e-05
 [648,] 0.0006592492 0.0002031731 1.167209e-04
 [649,] 0.0010751276 0.0002100269 2.876387e-04
 [650,] 0.0002148343 0.0002058623 5.262248e-05
 [651,] 0.0001827246 0.0003350498 7.630356e-05
 [652,] 0.0004982350 0.0002808021 1.592060e-04
 [653,] 0.0002051134 0.0002065095 5.078157e-05
 [654,] 0.0007839192 0.0002183523 2.403738e-04
 [655,] 0.0001878964 0.0006259140 1.300704e-04
 [656,] 0.0005889031 0.0002037014 1.060289e-04
 [657,] 0.0004632631 0.0002909313 1.435170e-04
 [658,] 0.0004814556 0.0002807605 1.537578e-04
 [659,] 0.0001780843 0.0003269946 7.218603e-05
 [660,] 0.0002074293 0.0002049161 5.197761e-05
 [661,] 0.0003907264 0.0003272633 9.412321e-05
 [662,] 0.0004812594 0.0002807493 1.536390e-04
 [663,] 0.0001840847 0.0002753665 6.399492e-05
 [664,] 0.0002668517 0.0002867940 7.813699e-05
 [665,] 0.0001806615 0.0003228541 7.247600e-05
 [666,] 0.0002615134 0.0002377388 6.506093e-05
 [667,] 0.0002308519 0.0002916135 7.282853e-05
 [668,] 0.0002092607 0.0002036552 5.317274e-05
 [669,] 0.0001857765 0.0003167512 7.621745e-05
 [670,] 0.0004804511 0.0002812359 1.556473e-04
 [671,] 0.0006608812 0.0002092688 1.805209e-04
 [672,] 0.0004779253 0.0002809515 1.535340e-04
 [673,] 0.0001819648 0.0005781867 1.176057e-04
 [674,] 0.0007065280 0.0002013708 1.327140e-04
 [675,] 0.0002189791 0.0002044057 5.422768e-05
 [676,] 0.0001740592 0.0006131975 1.123632e-04
 [677,] 0.0006560009 0.0002013109 1.264381e-04
 [678,] 0.0001659123 0.0005854383 1.003626e-04
 [679,] 0.0001640311 0.0006457253 7.343274e-05
 [680,] 0.0011541672 0.0002940145 3.504219e-04
 [681,] 0.0005155974 0.0002996733 2.739386e-04
 [682,] 0.0001736390 0.0006424487 1.202091e-04
 [683,] 0.0001852999 0.0003290297 7.801032e-05
 [684,] 0.0002177902 0.0008329377 1.941177e-04
 [685,] 0.0002691612 0.0002009338 6.586783e-05
 [686,] 0.0001642541 0.0006429035 7.859117e-05
 [687,] 0.0001643507 0.0004988286 6.607795e-05
 [688,] 0.0002821365 0.0002028837 7.432814e-05
 [689,] 0.0001858209 0.0008005208 1.456448e-04
 [690,] 0.0001854784 0.0003463314 8.115387e-05
 [691,] 0.0002217545 0.0002023407 6.017014e-05
 [692,] 0.0005535362 0.0002763303 2.580182e-04
 [693,] 0.0002153554 0.0002021642 5.785237e-05
 [694,] 0.0001643794 0.0006093181 7.421148e-05
 [695,] 0.0001705874 0.0003436199 5.146524e-05
 [696,] 0.0051375421 0.0004308230 9.713090e-05
 [697,] 0.0001752734 0.0008213623 1.322629e-04
 [698,] 0.0005476833 0.0002770833 2.575112e-04
 [699,] 0.0001818603 0.0008354700 1.429155e-04
 [700,] 0.0001875347 0.0007744587 1.538465e-04
 [701,] 0.0001715635 0.0003873118 8.212018e-05
 [702,] 0.0001919870 0.0004877552 1.155799e-04
 [703,] 0.0001727116 0.0002074276 5.057671e-05
 [704,] 0.0003065904 0.0002849599 8.878433e-05
 [705,] 0.0002049966 0.0003087070 8.818545e-05
 [706,] 0.0003089732 0.0002619764 7.915748e-05
 [707,] 0.0001670573 0.0002184350 5.084403e-05
 [708,] 0.0001635757 0.0002143427 4.775265e-05
 [709,] 0.0001668317 0.0002033362 4.784354e-05
 [710,] 0.0001733104 0.0002093551 5.165903e-05
 [711,] 0.0002049719 0.0004675804 1.240958e-04
 [712,] 0.0002767014 0.0002092208 7.220623e-05
 [713,] 0.0001612924 0.0004821421 8.588370e-05
 [714,] 0.0007359973 0.0003014418 2.912345e-04
 [715,] 0.0001576181 0.0005243533 8.581801e-05
 [716,] 0.0002153368 0.0002073738 5.112496e-05
 [717,] 0.0002012675 0.0002523971 6.726109e-05
 [718,] 0.0001613993 0.0004951539 8.720224e-05
 [719,] 0.0002253863 0.0002072253 5.288997e-05
 [720,] 0.0002103808 0.0002075126 5.038934e-05
 [721,] 0.0002111989 0.0002069498 5.069861e-05
 [722,] 0.0001974066 0.0002641901 6.816726e-05
 [723,] 0.0001773048 0.0004183056 8.800424e-05
 [724,] 0.0002072328 0.0002042434 5.137702e-05
 [725,] 0.0002150633 0.0002071744 5.116379e-05
 [726,] 0.0001522722 0.0004981011 7.826874e-05
 [727,] 0.0013769203 0.0003032034 3.038210e-04
 [728,] 0.0001987194 0.0002585058 6.753392e-05
 [729,] 0.0001582047 0.0004844440 8.311406e-05
 [730,] 0.0001562988 0.0004819356 8.103842e-05
 [731,] 0.0002045362 0.0002035900 5.136007e-05
 [732,] 0.0002030638 0.0002037035 5.105051e-05
 [733,] 0.0002075686 0.0002050011 5.107986e-05
 [734,] 0.0001539605 0.0004755882 7.823313e-05
 [735,] 0.0002781705 0.0002842945 8.982540e-05
 [736,] 0.0002643265 0.0002579128 6.826244e-05
 [737,] 0.0004933820 0.0002234340 1.361337e-04
 [738,] 0.0006529842 0.0002722216 2.221243e-04
 [739,] 0.0002710953 0.0002671629 1.128436e-04
 [740,] 0.0001957563 0.0005527453 1.277738e-04
 [741,] 0.0002743173 0.0002598581 8.160413e-05
 [742,] 0.0003686094 0.0002345002 7.269153e-05
 [743,] 0.0001932124 0.0005471198 1.234999e-04
 [744,] 0.0002981559 0.0002571752 1.213770e-04
 [745,] 0.0003417202 0.0002681499 1.528494e-04
 [746,] 0.0001468923 0.0002353798 4.205790e-05
 [747,] 0.0001526620 0.0005311479 8.108605e-05
 [748,] 0.0001459941 0.0002088981 4.145036e-05
 [749,] 0.0001861536 0.0003269808 7.804581e-05
 [750,] 0.0001761107 0.0006777085 1.143301e-04
 [751,] 0.0004639192 0.0002189639 1.096803e-04
 [752,] 0.0001757976 0.0005412634 1.006733e-04
 [753,] 0.0008822967 0.0003016484 3.529275e-04
 [754,] 0.0001795175 0.0004793511 9.863744e-05
 [755,] 0.0001931696 0.0005553683 1.247137e-04
 [756,] 0.0002427221 0.0002538863 9.116867e-05
 [757,] 0.0006325935 0.0002731986 2.123247e-04
 [758,] 0.0001664298 0.0004918141 9.176852e-05
 [759,] 0.0001854819 0.0005699167 1.186440e-04
 [760,] 0.0001846581 0.0004652057 1.046619e-04
 [761,] 0.0003633980 0.0002476030 1.440705e-04
 [762,] 0.0001901940 0.0005760785 1.235715e-04
 [763,] 0.0001738408 0.0004743069 9.049596e-05
 [764,] 0.0001485418 0.0002347525 4.183341e-05
 [765,] 0.0002678448 0.0002437708 9.865367e-05
 [766,] 0.0002376436 0.0002651690 9.369858e-05
 [767,] 0.0002629867 0.0002523481 1.014934e-04
 [768,] 0.0003348940 0.0002531707 1.370815e-04
 [769,] 0.0001803621 0.0004631341 9.925914e-05
 [770,] 0.0001764853 0.0004510552 9.306232e-05
 [771,] 0.0001798964 0.0004702871 9.801723e-05
 [772,] 0.0001778120 0.0004816772 9.675097e-05
 [773,] 0.0002740481 0.0002597487 8.048010e-05
 [774,] 0.0001880848 0.0005679049 1.209018e-04
 [775,] 0.0001767012 0.0004704854 9.579300e-05
 [776,] 0.0001442243 0.0002243176 4.151229e-05
 [777,] 0.0001447657 0.0002246104 4.146344e-05
 [778,] 0.0001752978 0.0004541762 9.202115e-05
 [779,] 0.0002593016 0.0002477563 9.731442e-05
 [780,] 0.0003424336 0.0002488800 1.365119e-04
 [781,] 0.0001742183 0.0004809355 9.390448e-05
 [782,] 0.0001787299 0.0004958082 1.015667e-04
 [783,] 0.0002648927 0.0002977597 8.844006e-05
 [784,] 0.0002789231 0.0002928132 9.159383e-05
 [785,] 0.0002410083 0.0002583807 9.234830e-05
 [786,] 0.0004284304 0.0003179694 1.905009e-04
 [787,] 0.0001746067 0.0004965831 9.621465e-05
 [788,] 0.0008520648 0.0003030000 3.482313e-04
 [789,] 0.0002335464 0.0002525952 8.636392e-05
 [790,] 0.0002363612 0.0002541475 8.835694e-05
 [791,] 0.0001759324 0.0005081037 9.939233e-05
 [792,] 0.0013576346 0.0003017270 3.058945e-04
 [793,] 0.0001448811 0.0002313800 4.159635e-05
 [794,] 0.0002322296 0.0002915270 7.333416e-05
 [795,] 0.0004863889 0.0002189614 1.142740e-04
 [796,] 0.0002868963 0.0002851754 9.460813e-05
 [797,] 0.0001695365 0.0005250752 9.818550e-05
 [798,] 0.0008282761 0.0003016204 3.307552e-04
 [799,] 0.0001787803 0.0005081259 1.031789e-04
 [800,] 0.0002313638 0.0002617255 8.906535e-05
 [801,] 0.0002874481 0.0002847837 9.400346e-05
 [802,] 0.0008988298 0.0002720509 3.408516e-04
 [803,] 0.0002749358 0.0002544343 7.106437e-05
 [804,] 0.0001733743 0.0005186214 9.715783e-05
 [805,] 0.0001457104 0.0002316104 4.148098e-05
 [806,] 0.0003570794 0.0002192388 8.458987e-05
 [807,] 0.0002639493 0.0002393301 9.460334e-05
 [808,] 0.0003027467 0.0002122354 7.093474e-05
 [809,] 0.0001834084 0.0015487579 2.175988e-04
 [810,] 0.0001479162 0.0004790592 7.989624e-05
 [811,] 0.0002751013 0.0002600849 8.249059e-05
 [812,] 0.0003523118 0.0002155066 7.785940e-05
 [813,] 0.0001597814 0.0005125017 8.700568e-05
 [814,] 0.0001822379 0.0004956831 1.059280e-04
 [815,] 0.0001809123 0.0004748776 1.014318e-04
 [816,] 0.0001975333 0.0005535400 1.313196e-04
 [817,] 0.0001850817 0.0004836802 1.077324e-04
 [818,] 0.0003298364 0.0002140937 7.672140e-05
 [819,] 0.0003911559 0.0003142024 1.667026e-04
 [820,] 0.0002655898 0.0002598270 7.891340e-05
 [821,] 0.0003645351 0.0002138925 8.329043e-05
 [822,] 0.0001513657 0.0002348143 5.026496e-05
 [823,] 0.0001644025 0.0002665258 6.422978e-05
 [824,] 0.0001941270 0.0002677647 8.172323e-05
 [825,] 0.0001945758 0.0002715070 8.306470e-05
 [826,] 0.0002587723 0.0002571293 6.694883e-05
 [827,] 0.0001834555 0.0002827233 7.936097e-05
 [828,] 0.0001848089 0.0002608266 7.494944e-05
 [829,] 0.0001896006 0.0002645557 7.849101e-05
 [830,] 0.0001851795 0.0005980534 1.205687e-04
 [831,] 0.0001632886 0.0004042819 8.429020e-05
 [832,] 0.0004311931 0.0002202529 7.842588e-05
 [833,] 0.0001431011 0.0003148580 4.474883e-05
 [834,] 0.0001751223 0.0005566190 1.202698e-04
 [835,] 0.0002808513 0.0002655349 6.927814e-05
 [836,] 0.0001982728 0.0008341344 1.706134e-04
 [837,] 0.0001941264 0.0002675658 8.213045e-05
 [838,] 0.0002889880 0.0002660633 7.012013e-05
 [839,] 0.0002855699 0.0002688011 6.916204e-05
 [840,] 0.0001884730 0.0006245259 1.289590e-04
 [841,] 0.0001860762 0.0006079553 1.231147e-04
 [842,] 0.0002917799 0.0002762985 6.837643e-05
 [843,] 0.0001495138 0.0005277571 7.727702e-05
 [844,] 0.0001901579 0.0002742270 8.164233e-05
 [845,] 0.0001653702 0.0002376080 5.622970e-05
 [846,] 0.0002001693 0.0002556615 8.072659e-05
 [847,] 0.0007903864 0.0002982712 2.960555e-04
 [848,] 0.0001845321 0.0002844245 8.076328e-05
 [849,] 0.0002099860 0.0002786632 9.367757e-05
 [850,] 0.0003181743 0.0002134388 7.941601e-05
 [851,] 0.0002160450 0.0002482833 8.496844e-05
 [852,] 0.0002427196 0.0002723820 5.974394e-05
 [853,] 0.0003269173 0.0003013806 7.044952e-05
 [854,] 0.0001877091 0.0005893532 1.231144e-04
 [855,] 0.0001907502 0.0006072135 1.298137e-04
 [856,] 0.0001922926 0.0005893511 1.295540e-04
 [857,] 0.0001910611 0.0005988695 1.291342e-04
 [858,] 0.0001864925 0.0002693601 7.819276e-05
 [859,] 0.0001430974 0.0002090925 4.133842e-05
 [860,] 0.0001649663 0.0002368172 5.583395e-05
 [861,] 0.0001748518 0.0002213944 5.912996e-05
 [862,] 0.0001896075 0.0002632100 7.825650e-05
 [863,] 0.0003235699 0.0002133298 7.955801e-05
 [864,] 0.0001902525 0.0005896818 1.267291e-04
 [865,] 0.0002192304 0.0002493638 8.687337e-05
 [866,] 0.0002087035 0.0003885734 1.232332e-04
 [867,] 0.0002903128 0.0002690044 6.979979e-05
 [868,] 0.0002097567 0.0005668764 1.494658e-04
 [869,] 0.0004216840 0.0002232610 7.610461e-05
 [870,] 0.0001752875 0.0002250054 6.040233e-05
 [871,] 0.0001540901 0.0005232592 8.187541e-05
 [872,] 0.0006188680 0.0003245231 1.358994e-04
 [873,] 0.0006220321 0.0003244888 1.364709e-04
 [874,] 0.0002456230 0.0002677037 5.966943e-05
 [875,] 0.0001876510 0.0004657625 1.059690e-04
 [876,] 0.0002481785 0.0002724230 5.968806e-05
 [877,] 0.0001977799 0.0002749840 8.628785e-05
 [878,] 0.0001870505 0.0002645897 7.721921e-05
 [879,] 0.0001881489 0.0002647675 7.787817e-05
 [880,] 0.0001875707 0.0005612727 1.191961e-04
 [881,] 0.0002959448 0.0002114126 7.334637e-05
 [882,] 0.0001817373 0.0003178527 7.410218e-05
 [883,] 0.0002884935 0.0002895759 8.814724e-05
 [884,] 0.0001928138 0.0002534898 7.696906e-05
 [885,] 0.0001739117 0.0002219396 5.890662e-05
 [886,] 0.0003003299 0.0002683960 6.539406e-05
 [887,] 0.0001867007 0.0002519669 7.343830e-05
 [888,] 0.0001865471 0.0002486078 7.238627e-05
 [889,] 0.0003246263 0.0002133450 8.020373e-05
 [890,] 0.0002159354 0.0002308780 7.566873e-05
 [891,] 0.0001678450 0.0002312183 5.460989e-05
 [892,] 0.0002087832 0.0002997342 8.632734e-05
 [893,] 0.0001738943 0.0002210680 5.863960e-05
 [894,] 0.0001738998 0.0002246382 5.971533e-05
 [895,] 0.0002161512 0.0002679566 9.298484e-05
 [896,] 0.0001889831 0.0002689169 7.949239e-05
 [897,] 0.0001411716 0.0002076943 4.135996e-05
 [898,] 0.0001766669 0.0002215430 5.990623e-05
 [899,] 0.0001893982 0.0002498262 7.417879e-05
 [900,] 0.0002193977 0.0002505105 8.743134e-05
 [901,] 0.0002164158 0.0002478882 8.496260e-05
 [902,] 0.0001848158 0.0002660479 7.634771e-05
 [903,] 0.0001725907 0.0002255674 5.942971e-05
 [904,] 0.0001859265 0.0002789831 8.034864e-05
 [905,] 0.0002895360 0.0002114329 7.170524e-05
 [906,] 0.0001890980 0.0002626422 7.781642e-05
 [907,] 0.0001648457 0.0002344522 5.493470e-05
 [908,] 0.0001757932 0.0002225448 5.985740e-05
 [909,] 0.0002927348 0.0002669370 7.891952e-05
 [910,] 0.0003288681 0.0002134733 8.228629e-05
 [911,] 0.0001929959 0.0006479878 1.527108e-04
 [912,] 0.0001924259 0.0005904484 1.298474e-04
 [913,] 0.0001913686 0.0002489877 7.490227e-05
 [914,] 0.0001875046 0.0002483381 7.278623e-05
 [915,] 0.0001880366 0.0005797628 1.222893e-04
 [916,] 0.0001884297 0.0005947883 1.248092e-04
 [917,] 0.0002078967 0.0002869840 9.514081e-05
 [918,] 0.0001777852 0.0002254676 6.157199e-05
 [919,] 0.0002893001 0.0002681744 6.987549e-05
 [920,] 0.0001627966 0.0002350962 5.443354e-05
 [921,] 0.0002799247 0.0002658156 7.730472e-05
 [922,] 0.0001541508 0.0005273813 8.225742e-05
 [923,] 0.0002259202 0.0002585581 9.390079e-05
 [924,] 0.0001750433 0.0002222320 5.946246e-05
 [925,] 0.0001881727 0.0002709225 7.952322e-05
 [926,] 0.0001929371 0.0002451285 7.444003e-05
 [927,] 0.0001862765 0.0002697915 7.817319e-05
 [928,] 0.0001862009 0.0002662321 7.718428e-05
 [929,] 0.0001539424 0.0005191993 8.141671e-05
 [930,] 0.0001894539 0.0002655360 7.882269e-05
 [931,] 0.0001409164 0.0002080077 4.142238e-05
 [932,] 0.0001872478 0.0002643388 7.725977e-05
 [933,] 0.0001868397 0.0002699587 7.854211e-05
 [934,] 0.0002839860 0.0002662957 7.774064e-05
 [935,] 0.0001749329 0.0002224113 5.947107e-05
 [936,] 0.0001858169 0.0002604863 7.541296e-05
 [937,] 0.0002473470 0.0002716567 5.971519e-05
 [938,] 0.0001898060 0.0002655767 7.903038e-05
 [939,] 0.0001879233 0.0002490018 7.318951e-05
 [940,] 0.0001874124 0.0002648478 7.748543e-05
 [941,] 0.0002428120 0.0002762263 5.983896e-05
 [942,] 0.0001911501 0.0006367189 1.343474e-04
 [943,] 0.0002057332 0.0002849400 9.318509e-05
 [944,] 0.0001847514 0.0002640590 7.578905e-05
 [945,] 0.0001880982 0.0002644229 7.775821e-05
 [946,] 0.0001866897 0.0002479482 7.226218e-05
 [947,] 0.0003023791 0.0002888749 6.367886e-05
 [948,] 0.0001945706 0.0006694445 1.439604e-04
 [949,] 0.0001903662 0.0006031434 1.286916e-04
 [950,] 0.0001878076 0.0006377200 1.293468e-04
 [951,] 0.0001867493 0.0002487212 7.250711e-05
 [952,] 0.0003246598 0.0003197210 6.773653e-05
 [953,] 0.0001858264 0.0002471783 7.161490e-05
 [954,] 0.0002078686 0.0002899286 9.605760e-05
 [955,] 0.0002983889 0.0002747369 6.960843e-05
 [956,] 0.0001881319 0.0002521066 7.426648e-05
 [957,] 0.0001876259 0.0006516840 1.308611e-04
 [958,] 0.0001888277 0.0002540806 7.514706e-05
 [959,] 0.0003397093 0.0002135093 8.478155e-05
 [960,] 0.0001737573 0.0002214932 5.871812e-05
 [961,] 0.0001864174 0.0002628547 7.639597e-05
 [962,] 0.0002527881 0.0002971270 8.268287e-05
 [963,] 0.0001874469 0.0002624767 7.685993e-05
 [964,] 0.0003100400 0.0002797494 6.487856e-05
 [965,] 0.0001886197 0.0002501807 7.389467e-05
 [966,] 0.0005790926 0.0003105038 2.823753e-04
 [967,] 0.0002368327 0.0002730250 6.011488e-05
 [968,] 0.0002152638 0.0002728827 9.537999e-05
 [969,] 0.0001946840 0.0002475608 7.605177e-05
 [970,] 0.0001831776 0.0002691615 7.620753e-05
 [971,] 0.0007645370 0.0002986386 2.887547e-04
 [972,] 0.0003283280 0.0002136924 8.345367e-05
 [973,] 0.0002889237 0.0002744571 6.868518e-05
 [974,] 0.0002119581 0.0002845713 9.679401e-05
 [975,] 0.0001895641 0.0002531625 7.526211e-05
 [976,] 0.0001921373 0.0006572753 1.385611e-04
 [977,] 0.0001555261 0.0004896281 8.079199e-05
 [978,] 0.0001833130 0.0002479466 7.060340e-05
 [979,] 0.0001889261 0.0002594007 7.679823e-05
 [980,] 0.0002962034 0.0002721348 6.991039e-05
 [981,] 0.0002857783 0.0002760005 6.808837e-05
 [982,] 0.0001866521 0.0002675291 7.778719e-05
 [983,] 0.0001918481 0.0002628333 7.937983e-05
 [984,] 0.0001855216 0.0002605240 7.526723e-05
 [985,] 0.0002878677 0.0002746658 6.855677e-05
 [986,] 0.0001622425 0.0002343769 5.400627e-05
 [987,] 0.0001927861 0.0002636310 8.012656e-05
 [988,] 0.0001407817 0.0002038551 4.131760e-05
 [989,] 0.0003171403 0.0002136436 8.115566e-05
 [990,] 0.0001901087 0.0002480376 7.398645e-05
 [991,] 0.0002055360 0.0002690555 8.814199e-05
 [992,] 0.0001951179 0.0002445551 7.528722e-05
 [993,] 0.0008334612 0.0003041774 1.935212e-04
 [994,] 0.0002330218 0.0002789941 6.013329e-05
 [995,] 0.0001897912 0.0002643604 7.868145e-05
 [996,] 0.0001912102 0.0002481333 7.456021e-05
 [997,] 0.0001531082 0.0005381722 8.192373e-05
 [998,] 0.0001899905 0.0002638835 7.865314e-05
 [999,] 0.0001933181 0.0002558598 7.805073e-05
[1000,] 0.0001928928 0.0002515903 7.646658e-05
[1001,] 0.0001542020 0.0005139199 8.136877e-05
[1002,] 0.0003212262 0.0002133965 8.072583e-05
[1003,] 0.0002241666 0.0002461515 8.798972e-05
[1004,] 0.0001900199 0.0002684190 7.994077e-05
[1005,] 0.0001916270 0.0002546592 7.676227e-05
[1006,] 0.0001937020 0.0003406663 8.660583e-05
[1007,] 0.0001901033 0.0002623114 7.827754e-05
[1008,] 0.0001896815 0.0002605191 7.753227e-05
[1009,] 0.0001892439 0.0002625035 7.785523e-05
[1010,] 0.0003286516 0.0002137372 8.612026e-05
[1011,] 0.0001905225 0.0002497429 7.471314e-05
[1012,] 0.0001892655 0.0006875418 1.377588e-04
[1013,] 0.0002887048 0.0002136586 7.826380e-05
[1014,] 0.0002325190 0.0002565722 9.624880e-05
[1015,] 0.0001880478 0.0002371061 6.964953e-05
[1016,] 0.0003030942 0.0002882673 6.816190e-05
[1017,] 0.0001687621 0.0002372929 5.728789e-05
[1018,] 0.0002337085 0.0002558956 9.650971e-05
[1019,] 0.0001892298 0.0002568441 7.614695e-05
[1020,] 0.0001916468 0.0002467914 7.434790e-05
[1021,] 0.0001918369 0.0002596864 7.844671e-05
[1022,] 0.0002854465 0.0002698631 7.596652e-05
[1023,] 0.0001931814 0.0002655000 8.089007e-05
[1024,] 0.0001920908 0.0002574276 7.790645e-05
[1025,] 0.0003064965 0.0002135395 7.834154e-05
[1026,] 0.0001909608 0.0002553984 7.670699e-05
[1027,] 0.0001954206 0.0006430422 1.416466e-04
[1028,] 0.0001652492 0.0002337441 5.477637e-05
[1029,] 0.0002423590 0.0002688573 5.971651e-05
[1030,] 0.0001958573 0.0006475230 1.428326e-04
[1031,] 0.0008374962 0.0002977842 3.116129e-04
[1032,] 0.0001887389 0.0002483766 7.341211e-05
[1033,] 0.0003289699 0.0002137720 8.402538e-05
[1034,] 0.0001411091 0.0002062747 4.133588e-05
[1035,] 0.0002343210 0.0002707799 5.961975e-05
[1036,] 0.0001597466 0.0005087305 8.649742e-05
[1037,] 0.0002796276 0.0002113476 7.043018e-05
[1038,] 0.0003218592 0.0002136750 8.233013e-05
[1039,] 0.0001554082 0.0004978559 8.130795e-05
[1040,] 0.0008963903 0.0003062396 2.018901e-04
[1041,] 0.0001972348 0.0006463364 1.447545e-04
[1042,] 0.0001612234 0.0002268202 5.083363e-05
[1043,] 0.0002651019 0.0002720765 7.179242e-05
[1044,] 0.0003393100 0.0002140530 8.773732e-05
[1045,] 0.0003362008 0.0002139657 8.680852e-05
[1046,] 0.0001648492 0.0002134359 4.689126e-05
[1047,] 0.0001903430 0.0006091206 1.298930e-04
[1048,] 0.0003425028 0.0002138124 8.748564e-05
[1049,] 0.0010590670 0.0003036004 2.399927e-04
[1050,] 0.0001635720 0.0002129758 4.681828e-05
[1051,] 0.0001373669 0.0002620110 4.827936e-05
[1052,] 0.0001646343 0.0002135910 4.686439e-05
[1053,] 0.0001501970 0.0005381374 7.888676e-05
[1054,] 0.0001444442 0.0002840674 5.652673e-05
[1055,] 0.0001617191 0.0002263056 4.681772e-05
[1056,] 0.0001875266 0.0006045522 1.252031e-04
[1057,] 0.0001654959 0.0002126042 4.706000e-05
[1058,] 0.0003523394 0.0002134843 8.740135e-05
[1059,] 0.0002649484 0.0002945708 7.846277e-05
[1060,] 0.0001610241 0.0002122229 4.836982e-05
[1061,] 0.0001844333 0.0005968940 1.198260e-04
[1062,] 0.0001609758 0.0002244276 4.697684e-05
[1063,] 0.0001672142 0.0002122506 4.734529e-05
[1064,] 0.0001365288 0.0002695181 4.823587e-05
[1065,] 0.0001493657 0.0002722086 5.859925e-05
[1066,] 0.0001651461 0.0002369673 5.594394e-05
[1067,] 0.0003144094 0.0002118629 8.097910e-05
[1068,] 0.0001850607 0.0006021568 1.213797e-04
[1069,] 0.0001660793 0.0002131056 4.705258e-05
[1070,] 0.0001611186 0.0002274784 4.705658e-05
[1071,] 0.0001664860 0.0002124113 4.720578e-05
[1072,] 0.0003258872 0.0002117760 8.296187e-05
[1073,] 0.0001870073 0.0006133644 1.255808e-04
[1074,] 0.0010749968 0.0003034797 2.433732e-04
[1075,] 0.0003466762 0.0002144659 9.077214e-05
[1076,] 0.0003399827 0.0002145342 8.953871e-05
[1077,] 0.0001634720 0.0002365012 5.515853e-05
[1078,] 0.0001711878 0.0002390830 5.889733e-05
[1079,] 0.0001857019 0.0006106105 1.233310e-04
[1080,] 0.0001537281 0.0005149986 8.100903e-05
[1081,] 0.0001647493 0.0002115237 4.712752e-05
[1082,] 0.0009406510 0.0003011466 3.742697e-04
[1083,] 0.0001647241 0.0002127602 4.692498e-05
[1084,] 0.0001643747 0.0002130492 4.686363e-05
[1085,] 0.0002503225 0.0002941151 7.535301e-05
[1086,] 0.0001381348 0.0003021377 5.295611e-05
[1087,] 0.0001776738 0.0003919887 8.285125e-05
[1088,] 0.0001657133 0.0002138986 4.692336e-05
[1089,] 0.0001829112 0.0006297064 1.214391e-04
[1090,] 0.0002722104 0.0002783349 6.658626e-05
[1091,] 0.0003502614 0.0002138065 8.908957e-05
[1092,] 0.0001835430 0.0006064243 1.196649e-04
[1093,] 0.0001675918 0.0002146101 4.705654e-05
[1094,] 0.0001515288 0.0002952680 6.331548e-05
[1095,] 0.0001644686 0.0005116483 9.135602e-05
[1096,] 0.0001818214 0.0006546041 1.225974e-04
[1097,] 0.0001854963 0.0006375650 1.263220e-04
[1098,] 0.0001903402 0.0003714786 8.192112e-05
[1099,] 0.0002736613 0.0002791323 6.660947e-05
[1100,] 0.0001498013 0.0002899623 6.154997e-05
[1101,] 0.0001538933 0.0004506490 7.647059e-05
[1102,] 0.0001809921 0.0006278968 1.183426e-04
[1103,] 0.0001803038 0.0006456711 1.192258e-04
[1104,] 0.0001848244 0.0006238060 1.236416e-04
[1105,] 0.0003439252 0.0002128829 8.606171e-05
[1106,] 0.0001496605 0.0003108178 6.418501e-05
[1107,] 0.0001646559 0.0002378372 5.603989e-05
[1108,] 0.0001545136 0.0005916785 8.728009e-05
[1109,] 0.0001663792 0.0002128281 4.712644e-05
[1110,] 0.0003766635 0.0002212827 1.122550e-04
```
