## Supplementary material for "Characterization of shared and ancestry-specific signals driving complex traits using multi-ancestry fine-mapping": s1_data.bim

```
11	chr11:47396914:C:G	0	47396914	G	C
11	chr11:47397578:A:G	0	47397578	G	A
11	chr11:47398206:G:T	0	47398206	T	G
11	chr11:47401221:T:C	0	47401221	C	T
11	chr11:47402727:T:G	0	47402727	G	T
11	chr11:47403166:T:C	0	47403166	C	T
11	chr11:47403313:G:A	0	47403313	A	G
11	chr11:47403380:G:A	0	47403380	A	G
11	chr11:47403412:A:G	0	47403412	G	A
11	chr11:47405405:G:A	0	47405405	A	G
11	chr11:47406070:G:A	0	47406070	A	G
11	chr11:47406116:T:C	0	47406116	C	T
11	chr11:47406188:C:T	0	47406188	T	C
11	chr11:47406818:C:T	0	47406818	T	C
11	chr11:47407014:C:T	0	47407014	T	C
11	chr11:47407694:T:A	0	47407694	A	T
11	chr11:47408907:T:C	0	47408907	C	T
11	chr11:47409048:G:A	0	47409048	A	G
11	chr11:47409978:G:A	0	47409978	A	G
11	chr11:47410152:A:G	0	47410152	G	A
11	chr11:47410410:G:A	0	47410410	A	G
11	chr11:47410415:C:T	0	47410415	T	C
11	chr11:47410483:G:C	0	47410483	C	G
11	chr11:47410752:G:A	0	47410752	A	G
11	chr11:47411174:T:G	0	47411174	G	T
11	chr11:47412669:A:AGG	0	47412669	AGG	A
11	chr11:47412942:A:G	0	47412942	G	A
11	chr11:47413226:G:A	0	47413226	A	G
11	chr11:47415482:C:T	0	47415482	T	C
11	chr11:47415852:C:T	0	47415852	T	C
11	chr11:47417677:C:T	0	47417677	T	C
11	chr11:47418387:A:G	0	47418387	G	A
11	chr11:47418732:T:A	0	47418732	A	T
11	chr11:47419207:G:A	0	47419207	A	G
11	chr11:47419962:G:A	0	47419962	A	G
11	chr11:47420113:C:T	0	47420113	T	C
11	chr11:47420132:C:T	0	47420132	T	C
11	chr11:47421529:T:C	0	47421529	C	T
11	chr11:47421687:CTG:C	0	47421687	C	CTG
11	chr11:47421700:C:T	0	47421700	T	C
11	chr11:47422043:G:C	0	47422043	C	G
11	chr11:47424741:A:T	0	47424741	T	A
11	chr11:47425651:T:C	0	47425651	C	T
11	chr11:47426404:C:G	0	47426404	G	C
11	chr11:47426783:CA:C	0	47426783	C	CA
11	chr11:47426996:G:C	0	47426996	C	G
11	chr11:47427134:T:C	0	47427134	C	T
11	chr11:47427550:T:G	0	47427550	G	T
11	chr11:47427993:C:T	0	47427993	T	C
11	chr11:47428040:G:A	0	47428040	A	G
11	chr11:47428313:G:A	0	47428313	A	G
11	chr11:47428362:T:C	0	47428362	C	T
11	chr11:47428947:T:C	0	47428947	C	T
11	chr11:47429474:TTTTG:T	0	47429474	T	TTTTG
11	chr11:47429731:C:T	0	47429731	T	C
11	chr11:47429966:G:T	0	47429966	T	G
11	chr11:47430072:C:T	0	47430072	T	C
11	chr11:47430278:C:T	0	47430278	T	C
11	chr11:47430770:T:C	0	47430770	C	T
11	chr11:47431193:C:T	0	47431193	T	C
11	chr11:47431967:T:C	0	47431967	C	T
11	chr11:47432171:T:G	0	47432171	G	T
11	chr11:47432659:C:T	0	47432659	T	C
11	chr11:47432720:A:C	0	47432720	C	A
11	chr11:47433030:A:G	0	47433030	G	A
11	chr11:47433150:A:G	0	47433150	G	A
11	chr11:47433173:C:A	0	47433173	A	C
11	chr11:47433315:G:A	0	47433315	A	G
11	chr11:47434516:T:C	0	47434516	C	T
11	chr11:47434651:G:A	0	47434651	A	G
11	chr11:47434675:T:A	0	47434675	A	T
11	chr11:47435076:G:A	0	47435076	A	G
11	chr11:47435988:A:G	0	47435988	G	A
11	chr11:47436238:G:A	0	47436238	A	G
11	chr11:47437089:A:T	0	47437089	T	A
11	chr11:47437214:T:C	0	47437214	C	T
11	chr11:47437918:G:A	0	47437918	A	G
11	chr11:47438412:T:A	0	47438412	A	T
11	chr11:47438454:T:C	0	47438454	C	T
11	chr11:47438547:C:T	0	47438547	T	C
11	chr11:47439350:T:C	0	47439350	C	T
11	chr11:47439929:T:C	0	47439929	C	T
11	chr11:47440142:G:A	0	47440142	A	G
11	chr11:47440232:A:G	0	47440232	G	A
11	chr11:47440564:G:A	0	47440564	A	G
11	chr11:47440589:A:G	0	47440589	G	A
11	chr11:47440884:G:A	0	47440884	A	G
11	chr11:47440971:T:G	0	47440971	G	T
11	chr11:47441668:C:T	0	47441668	T	C
11	chr11:47441931:AG:A	0	47441931	A	AG
11	chr11:47442967:G:A	0	47442967	A	G
11	chr11:47443032:C:T	0	47443032	T	C
11	chr11:47443161:C:T	0	47443161	T	C
11	chr11:47443543:T:C	0	47443543	C	T
11	chr11:47444403:G:A	0	47444403	A	G
11	chr11:47444454:G:A	0	47444454	A	G
11	chr11:47446993:C:T	0	47446993	T	C
11	chr11:47447017:A:G	0	47447017	G	A
11	chr11:47447239:C:T	0	47447239	T	C
11	chr11:47447268:C:T	0	47447268	T	C
11	chr11:47447887:A:G	0	47447887	G	A
11	chr11:47448793:G:A	0	47448793	A	G
11	chr11:47452594:T:G	0	47452594	G	T
11	chr11:47453637:G:T	0	47453637	T	G
11	chr11:47454123:G:A	0	47454123	A	G
11	chr11:47454825:A:C	0	47454825	C	A
11	chr11:47456297:A:G	0	47456297	G	A
11	chr11:47458851:C:T	0	47458851	T	C
11	chr11:47459981:T:C	0	47459981	C	T
11	chr11:47462366:T:C	0	47462366	C	T
11	chr11:47463716:CTGGAGT:C	0	47463716	C	CTGGAGT
11	chr11:47466188:G:A	0	47466188	A	G
11	chr11:47473650:G:A	0	47473650	A	G
11	chr11:47474194:G:T	0	47474194	T	G
11	chr11:47475275:C:T	0	47475275	T	C
11	chr11:47478848:C:T	0	47478848	T	C
11	chr11:47480336:C:T	0	47480336	T	C
11	chr11:47482523:G:T	0	47482523	T	G
11	chr11:47484734:A:G	0	47484734	G	A
11	chr11:47487585:G:C	0	47487585	C	G
11	chr11:47490586:G:A	0	47490586	A	G
11	chr11:47493483:G:A	0	47493483	A	G
11	chr11:47498242:ACAAAAAGTT:A	0	47498242	A	ACAAAAAGTT
11	chr11:47502037:C:T	0	47502037	T	C
11	chr11:47502605:G:T	0	47502605	T	G
11	chr11:47502620:C:A	0	47502620	A	C
11	chr11:47508395:C:A	0	47508395	A	C
11	chr11:47513461:CCT:C	0	47513461	C	CCT
11	chr11:47516550:T:C	0	47516550	C	T
11	chr11:47518145:T:C	0	47518145	C	T
11	chr11:47532785:G:A	0	47532785	A	G
11	chr11:47535608:G:A	0	47535608	A	G
11	chr11:47535804:C:T	0	47535804	T	C
11	chr11:47536319:T:C	0	47536319	C	T
11	chr11:47536668:G:A	0	47536668	A	G
11	chr11:47537306:G:A	0	47537306	A	G
11	chr11:47538420:G:A	0	47538420	A	G
11	chr11:47538881:T:C	0	47538881	C	T
11	chr11:47540689:C:T	0	47540689	T	C
11	chr11:47543035:G:A	0	47543035	A	G
11	chr11:47543170:G:A	0	47543170	A	G
11	chr11:47543233:A:G	0	47543233	G	A
11	chr11:47543551:G:T	0	47543551	T	G
11	chr11:47543586:T:C	0	47543586	C	T
11	chr11:47544800:T:C	0	47544800	C	T
11	chr11:47546522:C:T	0	47546522	T	C
11	chr11:47546792:C:G	0	47546792	G	C
11	chr11:47547681:AAAG:A	0	47547681	A	AAAG
11	chr11:47550256:T:C	0	47550256	C	T
11	chr11:47550303:G:A	0	47550303	A	G
11	chr11:47550369:A:G	0	47550369	G	A
11	chr11:47550404:G:A	0	47550404	A	G
11	chr11:47550415:C:T	0	47550415	T	C
11	chr11:47550727:G:A	0	47550727	A	G
11	chr11:47559891:G:A	0	47559891	A	G
11	chr11:47561062:C:T	0	47561062	T	C
11	chr11:47561569:C:T	0	47561569	T	C
11	chr11:47563048:C:T	0	47563048	T	C
11	chr11:47565900:C:T	0	47565900	T	C
11	chr11:47568155:C:T	0	47568155	T	C
11	chr11:47570109:G:T	0	47570109	T	G
11	chr11:47575231:G:A	0	47575231	A	G
11	chr11:47578886:C:T	0	47578886	T	C
11	chr11:47581177:C:T	0	47581177	T	C
11	chr11:47581327:G:A	0	47581327	A	G
11	chr11:47581454:C:T	0	47581454	T	C
11	chr11:47583875:G:A	0	47583875	A	G
11	chr11:47584931:G:A	0	47584931	A	G
11	chr11:47585313:G:C	0	47585313	C	G
11	chr11:47585432:C:T	0	47585432	T	C
11	chr11:47586360:T:C	0	47586360	C	T
11	chr11:47587397:T:A	0	47587397	A	T
11	chr11:47587509:T:C	0	47587509	C	T
11	chr11:47588729:T:A	0	47588729	A	T
11	chr11:47589600:C:T	0	47589600	T	C
11	chr11:47599417:A:T	0	47599417	T	A
11	chr11:47600587:G:A	0	47600587	A	G
11	chr11:47600860:G:A	0	47600860	A	G
11	chr11:47602431:C:T	0	47602431	T	C
11	chr11:47602821:A:AT	0	47602821	AT	A
11	chr11:47604940:T:G	0	47604940	G	T
11	chr11:47605750:C:T	0	47605750	T	C
11	chr11:47606984:C:T	0	47606984	T	C
11	chr11:47608241:T:C	0	47608241	C	T
11	chr11:47611155:G:A	0	47611155	A	G
11	chr11:47618649:G:A	0	47618649	A	G
11	chr11:47619339:C:T	0	47619339	T	C
11	chr11:47622339:T:A	0	47622339	A	T
11	chr11:47626490:G:A	0	47626490	A	G
11	chr11:47627010:C:G	0	47627010	G	C
11	chr11:47628586:AT:A	0	47628586	A	AT
11	chr11:47629441:C:T	0	47629441	T	C
11	chr11:47634200:C:T	0	47634200	T	C
11	chr11:47636762:C:T	0	47636762	T	C
11	chr11:47641497:A:G	0	47641497	G	A
11	chr11:47644134:G:A	0	47644134	A	G
11	chr11:47648067:G:A	0	47648067	A	G
11	chr11:47651035:G:A	0	47651035	A	G
11	chr11:47651053:G:A	0	47651053	A	G
11	chr11:47651748:T:C	0	47651748	C	T
11	chr11:47652549:G:A	0	47652549	A	G
11	chr11:47653382:G:A	0	47653382	A	G
11	chr11:47654533:G:A	0	47654533	A	G
11	chr11:47655855:T:A	0	47655855	A	T
11	chr11:47658428:A:G	0	47658428	G	A
11	chr11:47659183:C:T	0	47659183	T	C
11	chr11:47659531:G:A	0	47659531	A	G
11	chr11:47659818:T:G	0	47659818	G	T
11	chr11:47660850:C:T	0	47660850	T	C
11	chr11:47661119:T:C	0	47661119	C	T
11	chr11:47662213:A:G	0	47662213	G	A
11	chr11:47663356:T:C	0	47663356	C	T
11	chr11:47663802:C:T	0	47663802	T	C
11	chr11:47664277:C:T	0	47664277	T	C
11	chr11:47665595:A:G	0	47665595	G	A
11	chr11:47666907:G:A	0	47666907	A	G
11	chr11:47667791:C:T	0	47667791	T	C
11	chr11:47668139:G:A	0	47668139	A	G
11	chr11:47670608:C:T	0	47670608	T	C
11	chr11:47673147:C:T	0	47673147	T	C
11	chr11:47673379:A:G	0	47673379	G	A
11	chr11:47674288:G:A	0	47674288	A	G
11	chr11:47674662:A:T	0	47674662	T	A
11	chr11:47675044:A:T	0	47675044	T	A
11	chr11:47677846:C:A	0	47677846	A	C
11	chr11:47678616:G:T	0	47678616	T	G
11	chr11:47679976:C:A	0	47679976	A	C
11	chr11:47680267:T:C	0	47680267	C	T
11	chr11:47680843:A:G	0	47680843	G	A
11	chr11:47681759:G:A	0	47681759	A	G
11	chr11:47682303:GTT:G	0	47682303	G	GTT
11	chr11:47682306:A:AG	0	47682306	AG	A
11	chr11:47682391:T:C	0	47682391	C	T
11	chr11:47683191:C:T	0	47683191	T	C
11	chr11:47683463:C:A	0	47683463	A	C
11	chr11:47684589:A:G	0	47684589	G	A
11	chr11:47684739:A:G	0	47684739	G	A
11	chr11:47685063:AG:A	0	47685063	A	AG
11	chr11:47685201:C:T	0	47685201	T	C
11	chr11:47685525:G:A	0	47685525	A	G
11	chr11:47685604:T:C	0	47685604	C	T
11	chr11:47687141:AT:A	0	47687141	A	AT
11	chr11:47687660:C:T	0	47687660	T	C
11	chr11:47688078:G:A	0	47688078	A	G
11	chr11:47689469:T:C	0	47689469	C	T
11	chr11:47693058:G:A	0	47693058	A	G
11	chr11:47693972:T:C	0	47693972	C	T
11	chr11:47694022:T:C	0	47694022	C	T
11	chr11:47694772:G:C	0	47694772	C	G
11	chr11:47694829:T:G	0	47694829	G	T
11	chr11:47697842:G:A	0	47697842	A	G
11	chr11:47698676:A:G	0	47698676	G	A
11	chr11:47699760:G:A	0	47699760	A	G
11	chr11:47700591:AAAAC:A	0	47700591	A	AAAAC
11	chr11:47701019:G:A	0	47701019	A	G
11	chr11:47701246:G:A	0	47701246	A	G
11	chr11:47701271:C:G	0	47701271	G	C
11	chr11:47701858:C:T	0	47701858	T	C
11	chr11:47702386:A:G	0	47702386	G	A
11	chr11:47703754:C:T	0	47703754	T	C
11	chr11:47705425:C:G	0	47705425	G	C
11	chr11:47706038:A:C	0	47706038	C	A
11	chr11:47706497:C:T	0	47706497	T	C
11	chr11:47706522:A:T	0	47706522	T	A
11	chr11:47707065:G:A	0	47707065	A	G
11	chr11:47707372:C:T	0	47707372	T	C
11	chr11:47707628:G:A	0	47707628	A	G
11	chr11:47709836:G:C	0	47709836	C	G
11	chr11:47710299:G:C	0	47710299	C	G
11	chr11:47712892:G:A	0	47712892	A	G
11	chr11:47714471:T:C	0	47714471	C	T
11	chr11:47715997:C:T	0	47715997	T	C
11	chr11:47717933:TA:T	0	47717933	T	TA
11	chr11:47719714:T:C	0	47719714	C	T
11	chr11:47723822:C:T	0	47723822	T	C
11	chr11:47724037:T:C	0	47724037	C	T
11	chr11:47725410:A:G	0	47725410	G	A
11	chr11:47726257:T:C	0	47726257	C	T
11	chr11:47726801:T:C	0	47726801	C	T
11	chr11:47728408:C:T	0	47728408	T	C
11	chr11:47731223:A:G	0	47731223	G	A
11	chr11:47731818:C:T	0	47731818	T	C
11	chr11:47736600:T:C	0	47736600	C	T
11	chr11:47736897:T:C	0	47736897	C	T
11	chr11:47736979:A:G	0	47736979	G	A
11	chr11:47736980:A:C	0	47736980	C	A
11	chr11:47737123:G:A	0	47737123	A	G
11	chr11:47737280:C:T	0	47737280	T	C
11	chr11:47737989:C:T	0	47737989	T	C
11	chr11:47738038:C:T	0	47738038	T	C
11	chr11:47738289:G:A	0	47738289	A	G
11	chr11:47739919:C:T	0	47739919	T	C
11	chr11:47741464:T:C	0	47741464	C	T
11	chr11:47741756:C:CA	0	47741756	CA	C
11	chr11:47741957:A:G	0	47741957	G	A
11	chr11:47742934:GTCTT:G	0	47742934	G	GTCTT
11	chr11:47743354:G:A	0	47743354	A	G
11	chr11:47744420:CAT:C	0	47744420	C	CAT
11	chr11:47748012:G:A	0	47748012	A	G
11	chr11:47749924:T:C	0	47749924	C	T
11	chr11:47751674:C:T	0	47751674	T	C
11	chr11:47751966:A:G	0	47751966	G	A
11	chr11:47754400:A:G	0	47754400	G	A
11	chr11:47754731:C:T	0	47754731	T	C
11	chr11:47756368:G:C	0	47756368	C	G
11	chr11:47756573:C:T	0	47756573	T	C
11	chr11:47757493:T:C	0	47757493	C	T
11	chr11:47758034:C:T	0	47758034	T	C
11	chr11:47759505:C:T	0	47759505	T	C
11	chr11:47759754:A:G	0	47759754	G	A
11	chr11:47760232:CAG:C	0	47760232	C	CAG
11	chr11:47760313:A:G	0	47760313	G	A
11	chr11:47760524:C:T	0	47760524	T	C
11	chr11:47761524:G:A	0	47761524	A	G
11	chr11:47764632:C:T	0	47764632	T	C
11	chr11:47764862:A:G	0	47764862	G	A
11	chr11:47765986:G:A	0	47765986	A	G
11	chr11:47766772:A:G	0	47766772	G	A
11	chr11:47767111:CGGTGGT:C	0	47767111	C	CGGTGGT
11	chr11:47767530:T:G	0	47767530	G	T
11	chr11:47767827:G:A	0	47767827	A	G
11	chr11:47768030:T:C	0	47768030	C	T
11	chr11:47768224:C:T	0	47768224	T	C
11	chr11:47768845:G:A	0	47768845	A	G
11	chr11:47769364:T:C	0	47769364	C	T
11	chr11:47769451:C:T	0	47769451	T	C
11	chr11:47769877:C:T	0	47769877	T	C
11	chr11:47770288:AT:A	0	47770288	A	AT
11	chr11:47770292:T:A	0	47770292	A	T
11	chr11:47770917:G:A	0	47770917	A	G
11	chr11:47772796:A:G	0	47772796	G	A
11	chr11:47773590:G:T	0	47773590	T	G
11	chr11:47774743:C:G	0	47774743	G	C
11	chr11:47775110:G:A	0	47775110	A	G
11	chr11:47775850:G:C	0	47775850	C	G
11	chr11:47775857:A:G	0	47775857	G	A
11	chr11:47776365:A:T	0	47776365	T	A
11	chr11:47777201:A:G	0	47777201	G	A
11	chr11:47778223:C:G	0	47778223	G	C
11	chr11:47779352:T:C	0	47779352	C	T
11	chr11:47779549:A:G	0	47779549	G	A
11	chr11:47780519:G:A	0	47780519	A	G
11	chr11:47783926:T:C	0	47783926	C	T
11	chr11:47784304:G:A	0	47784304	A	G
11	chr11:47789065:C:T	0	47789065	T	C
11	chr11:47790381:A:G	0	47790381	G	A
11	chr11:47790759:C:T	0	47790759	T	C
11	chr11:47792728:A:G	0	47792728	G	A
11	chr11:47793096:C:T	0	47793096	T	C
11	chr11:47793735:T:G	0	47793735	G	T
11	chr11:47794150:G:A	0	47794150	A	G
11	chr11:47794500:G:A	0	47794500	A	G
11	chr11:47795738:A:G	0	47795738	G	A
11	chr11:47796758:C:T	0	47796758	T	C
11	chr11:47800665:C:T	0	47800665	T	C
11	chr11:47802122:T:G	0	47802122	G	T
11	chr11:47803781:A:G	0	47803781	G	A
11	chr11:47804038:G:A	0	47804038	A	G
11	chr11:47804420:A:G	0	47804420	G	A
11	chr11:47807006:A:G	0	47807006	G	A
11	chr11:47807436:C:T	0	47807436	T	C
11	chr11:47807793:T:C	0	47807793	C	T
11	chr11:47808001:C:T	0	47808001	T	C
11	chr11:47808100:T:C	0	47808100	C	T
11	chr11:47809038:T:C	0	47809038	C	T
11	chr11:47809757:AAG:A	0	47809757	A	AAG
11	chr11:47809780:A:G	0	47809780	G	A
11	chr11:47810708:C:T	0	47810708	T	C
11	chr11:47811241:G:A	0	47811241	A	G
11	chr11:47811846:A:T	0	47811846	T	A
11	chr11:47814474:G:A	0	47814474	A	G
11	chr11:47814510:T:C	0	47814510	C	T
11	chr11:47814750:T:A	0	47814750	A	T
11	chr11:47815004:G:T	0	47815004	T	G
11	chr11:47815781:T:C	0	47815781	C	T
11	chr11:47815856:G:C	0	47815856	C	G
11	chr11:47820029:G:A	0	47820029	A	G
11	chr11:47821581:A:C	0	47821581	C	A
11	chr11:47822816:G:A	0	47822816	A	G
11	chr11:47823031:T:C	0	47823031	C	T
11	chr11:47824262:A:G	0	47824262	G	A
11	chr11:47824650:T:C	0	47824650	C	T
11	chr11:47825159:G:A	0	47825159	A	G
11	chr11:47825876:G:A	0	47825876	A	G
11	chr11:47826890:T:G	0	47826890	G	T
11	chr11:47827918:T:G	0	47827918	G	T
11	chr11:47828597:CAT:C	0	47828597	C	CAT
11	chr11:47828939:A:C	0	47828939	C	A
11	chr11:47829184:G:GC	0	47829184	GC	G
11	chr11:47829824:C:T	0	47829824	T	C
11	chr11:47830505:T:C	0	47830505	C	T
11	chr11:47832241:C:T	0	47832241	T	C
11	chr11:47832243:T:C	0	47832243	C	T
11	chr11:47833810:TG:T	0	47833810	T	TG
11	chr11:47833837:CA:C	0	47833837	C	CA
11	chr11:47834562:A:G	0	47834562	G	A
11	chr11:47835181:C:T	0	47835181	T	C
11	chr11:47835481:AC:A	0	47835481	A	AC
11	chr11:47835616:A:G	0	47835616	G	A
11	chr11:47835701:T:C	0	47835701	C	T
11	chr11:47835968:C:T	0	47835968	T	C
11	chr11:47837203:C:T	0	47837203	T	C
11	chr11:47839014:AAAG:A	0	47839014	A	AAAG
11	chr11:47839194:C:T	0	47839194	T	C
11	chr11:47839402:A:C	0	47839402	C	A
11	chr11:47840305:A:G	0	47840305	G	A
11	chr11:47841567:G:A	0	47841567	A	G
11	chr11:47843290:C:T	0	47843290	T	C
11	chr11:47843608:G:T	0	47843608	T	G
11	chr11:47844008:C:T	0	47844008	T	C
11	chr11:47845507:C:T	0	47845507	T	C
11	chr11:47846922:T:C	0	47846922	C	T
11	chr11:47847301:C:G	0	47847301	G	C
11	chr11:47849465:T:C	0	47849465	C	T
11	chr11:47849816:G:C	0	47849816	C	G
11	chr11:47850460:G:T	0	47850460	T	G
11	chr11:47851775:G:A	0	47851775	A	G
11	chr11:47852331:A:G	0	47852331	G	A
11	chr11:47852702:T:C	0	47852702	C	T
11	chr11:47854358:T:C	0	47854358	C	T
11	chr11:47856712:G:A	0	47856712	A	G
11	chr11:47859935:G:A	0	47859935	A	G
11	chr11:47860789:G:A	0	47860789	A	G
11	chr11:47861785:C:T	0	47861785	T	C
11	chr11:47862708:T:C	0	47862708	C	T
11	chr11:47863295:G:A	0	47863295	A	G
11	chr11:47864812:T:C	0	47864812	C	T
11	chr11:47864989:T:G	0	47864989	G	T
11	chr11:47865087:T:A	0	47865087	A	T
11	chr11:47865535:T:C	0	47865535	C	T
11	chr11:47867077:A:G	0	47867077	G	A
11	chr11:47867162:C:T	0	47867162	T	C
11	chr11:47867993:C:T	0	47867993	T	C
11	chr11:47868185:C:T	0	47868185	T	C
11	chr11:47868620:G:A	0	47868620	A	G
11	chr11:47870031:T:C	0	47870031	C	T
11	chr11:47871568:A:T	0	47871568	T	A
11	chr11:47872182:G:A	0	47872182	A	G
11	chr11:47879019:C:T	0	47879019	T	C
11	chr11:47879717:C:T	0	47879717	T	C
11	chr11:47885096:T:C	0	47885096	C	T
11	chr11:47885798:C:T	0	47885798	T	C
11	chr11:47886023:T:G	0	47886023	G	T
11	chr11:47886089:A:G	0	47886089	G	A
11	chr11:47887761:C:T	0	47887761	T	C
11	chr11:47888515:G:A	0	47888515	A	G
11	chr11:47890598:G:A	0	47890598	A	G
11	chr11:47893406:G:C	0	47893406	C	G
11	chr11:47893747:A:G	0	47893747	G	A
11	chr11:47896079:G:A	0	47896079	A	G
11	chr11:47896454:T:G	0	47896454	G	T
11	chr11:47896588:G:A	0	47896588	A	G
11	chr11:47896810:A:T	0	47896810	T	A
11	chr11:47896864:G:T	0	47896864	T	G
11	chr11:47899553:G:A	0	47899553	A	G
11	chr11:47900595:C:G	0	47900595	G	C
11	chr11:47900968:G:GA	0	47900968	GA	G
11	chr11:47901163:C:T	0	47901163	T	C
11	chr11:47903140:TC:T	0	47903140	T	TC
11	chr11:47904809:C:T	0	47904809	T	C
11	chr11:47905992:A:G	0	47905992	G	A
11	chr11:47907163:G:A	0	47907163	A	G
11	chr11:47908052:C:T	0	47908052	T	C
11	chr11:47908294:G:A	0	47908294	A	G
11	chr11:47909527:C:T	0	47909527	T	C
11	chr11:47910005:C:T	0	47910005	T	C
11	chr11:47910054:G:A	0	47910054	A	G
11	chr11:47910058:C:A	0	47910058	A	C
11	chr11:47910185:G:A	0	47910185	A	G
11	chr11:47910569:G:A	0	47910569	A	G
11	chr11:47911114:G:A	0	47911114	A	G
11	chr11:47913171:G:A	0	47913171	A	G
11	chr11:47919373:T:C	0	47919373	C	T
11	chr11:47920125:C:T	0	47920125	T	C
11	chr11:47920171:G:A	0	47920171	A	G
11	chr11:47921070:ATTC:A	0	47921070	A	ATTC
11	chr11:47921356:C:T	0	47921356	T	C
11	chr11:47921867:C:T	0	47921867	T	C
11	chr11:47922187:T:C	0	47922187	C	T
11	chr11:47924027:G:A	0	47924027	A	G
11	chr11:47924366:G:A	0	47924366	A	G
11	chr11:47924610:G:A	0	47924610	A	G
11	chr11:47925284:G:A	0	47925284	A	G
11	chr11:47925314:G:C	0	47925314	C	G
11	chr11:47926106:T:C	0	47926106	C	T
11	chr11:47926569:T:A	0	47926569	A	T
11	chr11:47929185:A:AC	0	47929185	AC	A
11	chr11:47929568:AT:A	0	47929568	A	AT
11	chr11:47929658:TA:T	0	47929658	T	TA
11	chr11:47929801:C:A	0	47929801	A	C
11	chr11:47930219:C:G	0	47930219	G	C
11	chr11:47931201:G:C	0	47931201	C	G
11	chr11:47931590:G:A	0	47931590	A	G
11	chr11:47931925:C:T	0	47931925	T	C
11	chr11:47932635:G:C	0	47932635	C	G
11	chr11:47933214:T:A	0	47933214	A	T
11	chr11:47933410:C:A	0	47933410	A	C
11	chr11:47933944:A:C	0	47933944	C	A
11	chr11:47936304:C:T	0	47936304	T	C
11	chr11:47937070:C:T	0	47937070	T	C
11	chr11:47938658:C:T	0	47938658	T	C
11	chr11:47940014:G:C	0	47940014	C	G
11	chr11:47940746:C:T	0	47940746	T	C
11	chr11:47943637:C:G	0	47943637	G	C
11	chr11:47944409:T:C	0	47944409	C	T
11	chr11:47945317:A:G	0	47945317	G	A
11	chr11:47945947:G:A	0	47945947	A	G
11	chr11:47946077:G:A	0	47946077	A	G
11	chr11:47947600:T:C	0	47947600	C	T
11	chr11:47947619:A:G	0	47947619	G	A
11	chr11:47947627:T:C	0	47947627	C	T
11	chr11:47949314:C:T	0	47949314	T	C
11	chr11:47949540:G:A	0	47949540	A	G
11	chr11:47949694:T:A	0	47949694	A	T
11	chr11:47950106:C:T	0	47950106	T	C
11	chr11:47950831:A:G	0	47950831	G	A
11	chr11:47951537:C:T	0	47951537	T	C
11	chr11:47951925:G:A	0	47951925	A	G
11	chr11:47952028:AAG:A	0	47952028	A	AAG
11	chr11:47954080:T:A	0	47954080	A	T
11	chr11:47955330:A:G	0	47955330	G	A
11	chr11:47955902:A:G	0	47955902	G	A
11	chr11:47957465:T:C	0	47957465	C	T
11	chr11:47959016:T:G	0	47959016	G	T
11	chr11:47961217:TC:T	0	47961217	T	TC
11	chr11:47961925:G:A	0	47961925	A	G
11	chr11:47964692:T:A	0	47964692	A	T
11	chr11:47965442:A:T	0	47965442	T	A
11	chr11:47966078:A:G	0	47966078	G	A
11	chr11:47966944:G:A	0	47966944	A	G
11	chr11:47967004:T:C	0	47967004	C	T
11	chr11:47967451:C:T	0	47967451	T	C
11	chr11:47968284:G:C	0	47968284	C	G
11	chr11:47969309:G:A	0	47969309	A	G
11	chr11:47970659:C:T	0	47970659	T	C
11	chr11:47971952:G:A	0	47971952	A	G
11	chr11:47972110:G:C	0	47972110	C	G
11	chr11:47975923:T:C	0	47975923	C	T
11	chr11:47977666:C:T	0	47977666	T	C
11	chr11:47979228:T:C	0	47979228	C	T
11	chr11:47987522:C:T	0	47987522	T	C
11	chr11:47987985:T:C	0	47987985	C	T
11	chr11:47989731:C:G	0	47989731	G	C
11	chr11:47991465:C:T	0	47991465	T	C
11	chr11:47992237:G:A	0	47992237	A	G
11	chr11:47993316:C:T	0	47993316	T	C
11	chr11:47995595:G:A	0	47995595	A	G
11	chr11:47995753:G:A	0	47995753	A	G
11	chr11:48000226:A:G	0	48000226	G	A
11	chr11:48000311:T:A	0	48000311	A	T
11	chr11:48000960:C:T	0	48000960	T	C
11	chr11:48003341:A:G	0	48003341	G	A
11	chr11:48005082:CATG:C	0	48005082	C	CATG
11	chr11:48006284:G:A	0	48006284	A	G
11	chr11:48006791:G:T	0	48006791	T	G
11	chr11:48012367:A:G	0	48012367	G	A
11	chr11:48013446:A:G	0	48013446	G	A
11	chr11:48013557:A:G	0	48013557	G	A
11	chr11:48013922:G:A	0	48013922	A	G
11	chr11:48018082:T:C	0	48018082	C	T
11	chr11:48022207:TA:T	0	48022207	T	TA
11	chr11:48024816:C:T	0	48024816	T	C
11	chr11:48028839:G:A	0	48028839	A	G
11	chr11:48029443:A:G	0	48029443	G	A
11	chr11:48030782:G:C	0	48030782	C	G
11	chr11:48031167:G:T	0	48031167	T	G
11	chr11:48031471:A:G	0	48031471	G	A
11	chr11:48031571:G:A	0	48031571	A	G
11	chr11:48033021:C:T	0	48033021	T	C
11	chr11:48033242:G:A	0	48033242	A	G
11	chr11:48034578:T:G	0	48034578	G	T
11	chr11:48036088:G:A	0	48036088	A	G
11	chr11:48036714:T:G	0	48036714	G	T
11	chr11:48036761:A:C	0	48036761	C	A
11	chr11:48037104:T:C	0	48037104	C	T
11	chr11:48037902:T:C	0	48037902	C	T
11	chr11:48040897:C:T	0	48040897	T	C
11	chr11:48044822:C:T	0	48044822	T	C
11	chr11:48045776:C:G	0	48045776	G	C
11	chr11:48046262:G:A	0	48046262	A	G
11	chr11:48050165:C:T	0	48050165	T	C
11	chr11:48051346:C:T	0	48051346	T	C
11	chr11:48053602:A:G	0	48053602	G	A
11	chr11:48056875:C:A	0	48056875	A	C
11	chr11:48057293:C:T	0	48057293	T	C
11	chr11:48057352:T:A	0	48057352	A	T
11	chr11:48058152:C:T	0	48058152	T	C
11	chr11:48058896:T:C	0	48058896	C	T
11	chr11:48058979:G:T	0	48058979	T	G
11	chr11:48059181:G:A	0	48059181	A	G
11	chr11:48059618:A:T	0	48059618	T	A
11	chr11:48059700:G:C	0	48059700	C	G
11	chr11:48061938:T:A	0	48061938	A	T
11	chr11:48062499:C:T	0	48062499	T	C
11	chr11:48063637:G:A	0	48063637	A	G
11	chr11:48064401:G:A	0	48064401	A	G
11	chr11:48064416:C:T	0	48064416	T	C
11	chr11:48067763:C:T	0	48067763	T	C
11	chr11:48067963:G:C	0	48067963	C	G
11	chr11:48069048:A:G	0	48069048	G	A
11	chr11:48069480:C:T	0	48069480	T	C
11	chr11:48069751:T:G	0	48069751	G	T
11	chr11:48070137:T:C	0	48070137	C	T
11	chr11:48070424:G:C	0	48070424	C	G
11	chr11:48071893:C:T	0	48071893	T	C
11	chr11:48072105:A:G	0	48072105	G	A
11	chr11:48073217:A:G	0	48073217	G	A
11	chr11:48073327:C:T	0	48073327	T	C
11	chr11:48073992:A:G	0	48073992	G	A
11	chr11:48075140:G:T	0	48075140	T	G
11	chr11:48075144:G:T	0	48075144	T	G
11	chr11:48075258:T:C	0	48075258	C	T
11	chr11:48075386:A:G	0	48075386	G	A
11	chr11:48075599:G:T	0	48075599	T	G
11	chr11:48075914:A:G	0	48075914	G	A
11	chr11:48075928:C:T	0	48075928	T	C
11	chr11:48076068:C:T	0	48076068	T	C
11	chr11:48076396:A:G	0	48076396	G	A
11	chr11:48076728:G:A	0	48076728	A	G
11	chr11:48076944:T:C	0	48076944	C	T
11	chr11:48078292:A:G	0	48078292	G	A
11	chr11:48078400:C:T	0	48078400	T	C
11	chr11:48079285:T:C	0	48079285	C	T
11	chr11:48079416:G:A	0	48079416	A	G
11	chr11:48080108:T:A	0	48080108	A	T
11	chr11:48080171:C:T	0	48080171	T	C
11	chr11:48080214:A:G	0	48080214	G	A
11	chr11:48080798:T:C	0	48080798	C	T
11	chr11:48080926:C:T	0	48080926	T	C
11	chr11:48081254:C:T	0	48081254	T	C
11	chr11:48081315:G:A	0	48081315	A	G
11	chr11:48083003:A:G	0	48083003	G	A
11	chr11:48084715:T:G	0	48084715	G	T
11	chr11:48084934:G:A	0	48084934	A	G
11	chr11:48085652:C:T	0	48085652	T	C
11	chr11:48088046:A:G	0	48088046	G	A
11	chr11:48088241:G:A	0	48088241	A	G
11	chr11:48088396:A:G	0	48088396	G	A
11	chr11:48090916:C:T	0	48090916	T	C
11	chr11:48091680:A:G	0	48091680	G	A
11	chr11:48091977:G:A	0	48091977	A	G
11	chr11:48092590:T:C	0	48092590	C	T
11	chr11:48093537:C:T	0	48093537	T	C
11	chr11:48093727:A:T	0	48093727	T	A
11	chr11:48094054:A:G	0	48094054	G	A
11	chr11:48094285:T:C	0	48094285	C	T
11	chr11:48095926:C:T	0	48095926	T	C
11	chr11:48096321:A:G	0	48096321	G	A
11	chr11:48096795:T:TA	0	48096795	TA	T
11	chr11:48097052:C:T	0	48097052	T	C
11	chr11:48097205:G:A	0	48097205	A	G
11	chr11:48097614:T:C	0	48097614	C	T
11	chr11:48097922:C:T	0	48097922	T	C
11	chr11:48098139:G:A	0	48098139	A	G
11	chr11:48102605:T:A	0	48102605	A	T
11	chr11:48103819:G:A	0	48103819	A	G
11	chr11:48104179:T:C	0	48104179	C	T
11	chr11:48106243:G:T	0	48106243	T	G
11	chr11:48106733:T:C	0	48106733	C	T
11	chr11:48107199:T:G	0	48107199	G	T
11	chr11:48108397:A:C	0	48108397	C	A
11	chr11:48109336:G:A	0	48109336	A	G
11	chr11:48110645:G:A	0	48110645	A	G
11	chr11:48110998:C:T	0	48110998	T	C
11	chr11:48111179:C:T	0	48111179	T	C
11	chr11:48111332:T:A	0	48111332	A	T
11	chr11:48111845:G:A	0	48111845	A	G
11	chr11:48111974:G:A	0	48111974	A	G
11	chr11:48113719:T:G	0	48113719	G	T
11	chr11:48114634:G:A	0	48114634	A	G
11	chr11:48115438:G:A	0	48115438	A	G
11	chr11:48115486:CTT:C	0	48115486	C	CTT
11	chr11:48118802:C:A	0	48118802	A	C
11	chr11:48119348:G:A	0	48119348	A	G
11	chr11:48119700:G:A	0	48119700	A	G
11	chr11:48120303:T:G	0	48120303	G	T
11	chr11:48120494:T:C	0	48120494	C	T
11	chr11:48122672:G:A	0	48122672	A	G
11	chr11:48122793:G:A	0	48122793	A	G
11	chr11:48123525:C:G	0	48123525	G	C
11	chr11:48123614:G:A	0	48123614	A	G
11	chr11:48123695:T:C	0	48123695	C	T
11	chr11:48123823:A:C	0	48123823	C	A
11	chr11:48124194:C:T	0	48124194	T	C
11	chr11:48124540:T:C	0	48124540	C	T
11	chr11:48125070:G:A	0	48125070	A	G
11	chr11:48126898:A:G	0	48126898	G	A
11	chr11:48127054:T:C	0	48127054	C	T
11	chr11:48127227:G:A	0	48127227	A	G
11	chr11:48127373:C:T	0	48127373	T	C
11	chr11:48128203:C:T	0	48128203	T	C
11	chr11:48129024:G:A	0	48129024	A	G
11	chr11:48129160:T:C	0	48129160	C	T
11	chr11:48129267:G:T	0	48129267	T	G
11	chr11:48129735:C:G	0	48129735	G	C
11	chr11:48132409:A:G	0	48132409	G	A
11	chr11:48133051:A:G	0	48133051	G	A
11	chr11:48133438:A:T	0	48133438	T	A
11	chr11:48134579:G:A	0	48134579	A	G
11	chr11:48136317:T:C	0	48136317	C	T
11	chr11:48138877:A:G	0	48138877	G	A
11	chr11:48140261:C:T	0	48140261	T	C
11	chr11:48140490:A:G	0	48140490	G	A
11	chr11:48140656:T:C	0	48140656	C	T
11	chr11:48140901:C:T	0	48140901	T	C
11	chr11:48140942:C:T	0	48140942	T	C
11	chr11:48143169:T:C	0	48143169	C	T
11	chr11:48143295:C:T	0	48143295	T	C
11	chr11:48146186:C:T	0	48146186	T	C
11	chr11:48146276:G:A	0	48146276	A	G
11	chr11:48146551:G:A	0	48146551	A	G
11	chr11:48147112:T:G	0	48147112	G	T
11	chr11:48149029:G:A	0	48149029	A	G
11	chr11:48150813:C:T	0	48150813	T	C
11	chr11:48151852:G:T	0	48151852	T	G
11	chr11:48152198:C:T	0	48152198	T	C
11	chr11:48152886:C:T	0	48152886	T	C
11	chr11:48153271:AC:A	0	48153271	A	AC
11	chr11:48153600:T:C	0	48153600	C	T
11	chr11:48154279:G:A	0	48154279	A	G
11	chr11:48155021:G:A	0	48155021	A	G
11	chr11:48157046:G:A	0	48157046	A	G
11	chr11:48157334:A:G	0	48157334	G	A
11	chr11:48159508:G:A	0	48159508	A	G
11	chr11:48160685:G:A	0	48160685	A	G
11	chr11:48161047:A:G	0	48161047	G	A
11	chr11:48161634:A:G	0	48161634	G	A
11	chr11:48163209:G:A	0	48163209	A	G
11	chr11:48163419:CCTTT:C	0	48163419	C	CCTTT
11	chr11:48164714:G:A	0	48164714	A	G
11	chr11:48165372:T:C	0	48165372	C	T
11	chr11:48165417:C:A	0	48165417	A	C
11	chr11:48165626:G:A	0	48165626	A	G
11	chr11:48165876:T:G	0	48165876	G	T
11	chr11:48166287:A:G	0	48166287	G	A
11	chr11:48167320:G:A	0	48167320	A	G
11	chr11:48171519:G:A	0	48171519	A	G
11	chr11:48172933:C:T	0	48172933	T	C
11	chr11:48175089:A:G	0	48175089	G	A
11	chr11:48175237:C:T	0	48175237	T	C
11	chr11:48175412:C:T	0	48175412	T	C
11	chr11:48176092:G:C	0	48176092	C	G
11	chr11:48176734:C:T	0	48176734	T	C
11	chr11:48177153:C:T	0	48177153	T	C
11	chr11:48177675:A:G	0	48177675	G	A
11	chr11:48178345:T:C	0	48178345	C	T
11	chr11:48178563:C:T	0	48178563	T	C
11	chr11:48179034:C:T	0	48179034	T	C
11	chr11:48179379:G:A	0	48179379	A	G
11	chr11:48179731:T:A	0	48179731	A	T
11	chr11:48179740:TAA:T	0	48179740	T	TAA
11	chr11:48179815:G:A	0	48179815	A	G
11	chr11:48180411:T:A	0	48180411	A	T
11	chr11:48181761:T:C	0	48181761	C	T
11	chr11:48181821:C:A	0	48181821	A	C
11	chr11:48183522:T:C	0	48183522	C	T
11	chr11:48183826:G:A	0	48183826	A	G
11	chr11:48184277:G:A	0	48184277	A	G
11	chr11:48185254:A:G	0	48185254	G	A
11	chr11:48185487:T:C	0	48185487	C	T
11	chr11:48185707:G:A	0	48185707	A	G
11	chr11:48186876:T:C	0	48186876	C	T
11	chr11:48187635:T:C	0	48187635	C	T
11	chr11:48187919:C:T	0	48187919	T	C
11	chr11:48188987:C:T	0	48188987	T	C
11	chr11:48189729:A:C	0	48189729	C	A
11	chr11:48189741:A:T	0	48189741	T	A
11	chr11:48189946:A:G	0	48189946	G	A
11	chr11:48190106:A:G	0	48190106	G	A
11	chr11:48190271:C:T	0	48190271	T	C
11	chr11:48190796:G:A	0	48190796	A	G
11	chr11:48191135:G:A	0	48191135	A	G
11	chr11:48191189:T:C	0	48191189	C	T
11	chr11:48191461:A:G	0	48191461	G	A
11	chr11:48191825:A:C	0	48191825	C	A
11	chr11:48191894:C:T	0	48191894	T	C
11	chr11:48191901:C:T	0	48191901	T	C
11	chr11:48192281:C:A	0	48192281	A	C
11	chr11:48193440:T:C	0	48193440	C	T
11	chr11:48195100:TTAGA:T	0	48195100	T	TTAGA
11	chr11:48195197:T:C	0	48195197	C	T
11	chr11:48195364:T:C	0	48195364	C	T
11	chr11:48196712:C:T	0	48196712	T	C
11	chr11:48197666:T:C	0	48197666	C	T
11	chr11:48198096:G:A	0	48198096	A	G
11	chr11:48198314:G:T	0	48198314	T	G
11	chr11:48200387:C:A	0	48200387	A	C
11	chr11:48200615:C:T	0	48200615	T	C
11	chr11:48200665:T:C	0	48200665	C	T
11	chr11:48200672:G:A	0	48200672	A	G
11	chr11:48201913:T:C	0	48201913	C	T
11	chr11:48202206:A:G	0	48202206	G	A
11	chr11:48202508:A:T	0	48202508	T	A
11	chr11:48202835:A:G	0	48202835	G	A
11	chr11:48203563:G:T	0	48203563	T	G
11	chr11:48204925:C:T	0	48204925	T	C
11	chr11:48206544:A:G	0	48206544	G	A
11	chr11:48206884:T:C	0	48206884	C	T
11	chr11:48206945:G:T	0	48206945	T	G
11	chr11:48207043:C:A	0	48207043	A	C
11	chr11:48208483:A:G	0	48208483	G	A
11	chr11:48208970:T:G	0	48208970	G	T
11	chr11:48209630:A:G	0	48209630	G	A
11	chr11:48210934:A:G	0	48210934	G	A
11	chr11:48210995:A:T	0	48210995	T	A
11	chr11:48211379:C:T	0	48211379	T	C
11	chr11:48211420:T:C	0	48211420	C	T
11	chr11:48212220:T:C	0	48212220	C	T
11	chr11:48212321:G:A	0	48212321	A	G
11	chr11:48212380:A:G	0	48212380	G	A
11	chr11:48212678:A:C	0	48212678	C	A
11	chr11:48213128:G:A	0	48213128	A	G
11	chr11:48213372:G:A	0	48213372	A	G
11	chr11:48215001:G:A	0	48215001	A	G
11	chr11:48215173:C:A	0	48215173	A	C
11	chr11:48216467:C:T	0	48216467	T	C
11	chr11:48216997:G:A	0	48216997	A	G
11	chr11:48217328:C:T	0	48217328	T	C
11	chr11:48218179:C:T	0	48218179	T	C
11	chr11:48218726:C:T	0	48218726	T	C
11	chr11:48218923:T:C	0	48218923	C	T
11	chr11:48220087:A:G	0	48220087	G	A
11	chr11:48220269:G:A	0	48220269	A	G
11	chr11:48221929:G:A	0	48221929	A	G
11	chr11:48222755:A:G	0	48222755	G	A
11	chr11:48224168:T:C	0	48224168	C	T
11	chr11:48224784:A:G	0	48224784	G	A
11	chr11:48225272:G:A	0	48225272	A	G
11	chr11:48225753:T:C	0	48225753	C	T
11	chr11:48226201:C:T	0	48226201	T	C
11	chr11:48228227:G:A	0	48228227	A	G
11	chr11:48228894:C:T	0	48228894	T	C
11	chr11:48229123:C:T	0	48229123	T	C
11	chr11:48229212:T:A	0	48229212	A	T
11	chr11:48230864:C:T	0	48230864	T	C
11	chr11:48231405:A:G	0	48231405	G	A
11	chr11:48231699:G:A	0	48231699	A	G
11	chr11:48232182:T:C	0	48232182	C	T
11	chr11:48232883:AG:A	0	48232883	A	AG
11	chr11:48233414:T:C	0	48233414	C	T
11	chr11:48234390:C:T	0	48234390	T	C
11	chr11:48234401:G:A	0	48234401	A	G
11	chr11:48234440:C:T	0	48234440	T	C
11	chr11:48234890:T:C	0	48234890	C	T
11	chr11:48235079:G:A	0	48235079	A	G
11	chr11:48235173:G:A	0	48235173	A	G
11	chr11:48235589:T:C	0	48235589	C	T
11	chr11:48236444:C:T	0	48236444	T	C
11	chr11:48236458:C:A	0	48236458	A	C
11	chr11:48236679:C:T	0	48236679	T	C
11	chr11:48236682:A:G	0	48236682	G	A
11	chr11:48238483:C:T	0	48238483	T	C
11	chr11:48238849:G:T	0	48238849	T	G
11	chr11:48239189:A:C	0	48239189	C	A
11	chr11:48239265:T:C	0	48239265	C	T
11	chr11:48240199:T:C	0	48240199	C	T
11	chr11:48240225:A:G	0	48240225	G	A
11	chr11:48240335:A:T	0	48240335	T	A
11	chr11:48240776:G:A	0	48240776	A	G
11	chr11:48241797:T:C	0	48241797	C	T
11	chr11:48242818:A:G	0	48242818	G	A
11	chr11:48243095:G:A	0	48243095	A	G
11	chr11:48243159:A:G	0	48243159	G	A
11	chr11:48243220:G:A	0	48243220	A	G
11	chr11:48243283:T:A	0	48243283	A	T
11	chr11:48244414:G:A	0	48244414	A	G
11	chr11:48246304:G:C	0	48246304	C	G
11	chr11:48246930:G:A	0	48246930	A	G
11	chr11:48247599:T:A	0	48247599	A	T
11	chr11:48247639:C:T	0	48247639	T	C
11	chr11:48248276:C:T	0	48248276	T	C
11	chr11:48248373:TC:T	0	48248373	T	TC
11	chr11:48248376:C:A	0	48248376	A	C
11	chr11:48248981:A:G	0	48248981	G	A
11	chr11:48250231:C:T	0	48250231	T	C
11	chr11:48250789:T:C	0	48250789	C	T
11	chr11:48251144:T:C	0	48251144	C	T
11	chr11:48251656:G:C	0	48251656	C	G
11	chr11:48251788:T:C	0	48251788	C	T
11	chr11:48252398:A:G	0	48252398	G	A
11	chr11:48253226:G:A	0	48253226	A	G
11	chr11:48253237:C:G	0	48253237	G	C
11	chr11:48253560:T:A	0	48253560	A	T
11	chr11:48254338:T:C	0	48254338	C	T
11	chr11:48255023:CA:C	0	48255023	C	CA
11	chr11:48257361:A:G	0	48257361	G	A
11	chr11:48257413:T:A	0	48257413	A	T
11	chr11:48257864:G:A	0	48257864	A	G
11	chr11:48258244:G:A	0	48258244	A	G
11	chr11:48258747:C:T	0	48258747	T	C
11	chr11:48259238:G:A	0	48259238	A	G
11	chr11:48259659:A:C	0	48259659	C	A
11	chr11:48260033:T:C	0	48260033	C	T
11	chr11:48260801:C:A	0	48260801	A	C
11	chr11:48261129:AC:A	0	48261129	A	AC
11	chr11:48261740:A:T	0	48261740	T	A
11	chr11:48262481:C:T	0	48262481	T	C
11	chr11:48262557:T:C	0	48262557	C	T
11	chr11:48262706:C:A	0	48262706	A	C
11	chr11:48262925:G:A	0	48262925	A	G
11	chr11:48263473:G:A	0	48263473	A	G
11	chr11:48263512:T:C	0	48263512	C	T
11	chr11:48263749:A:G	0	48263749	G	A
11	chr11:48264304:C:T	0	48264304	T	C
11	chr11:48264354:C:T	0	48264354	T	C
11	chr11:48264679:T:A	0	48264679	A	T
11	chr11:48264704:C:T	0	48264704	T	C
11	chr11:48265293:A:G	0	48265293	G	A
11	chr11:48266379:T:C	0	48266379	C	T
11	chr11:48266893:C:T	0	48266893	T	C
11	chr11:48267803:A:G	0	48267803	G	A
11	chr11:48267816:A:AT	0	48267816	AT	A
11	chr11:48268768:A:G	0	48268768	G	A
11	chr11:48270006:T:A	0	48270006	A	T
11	chr11:48270617:T:TTA	0	48270617	TTA	T
11	chr11:48270706:T:A	0	48270706	A	T
11	chr11:48270787:T:C	0	48270787	C	T
11	chr11:48271042:G:C	0	48271042	C	G
11	chr11:48271068:C:A	0	48271068	A	C
11	chr11:48271456:GA:G	0	48271456	G	GA
11	chr11:48271978:T:C	0	48271978	C	T
11	chr11:48272379:C:T	0	48272379	T	C
11	chr11:48272704:A:G	0	48272704	G	A
11	chr11:48272744:T:A	0	48272744	A	T
11	chr11:48273956:C:G	0	48273956	G	C
11	chr11:48274934:T:C	0	48274934	C	T
11	chr11:48275109:G:T	0	48275109	T	G
11	chr11:48275510:A:G	0	48275510	G	A
11	chr11:48275728:C:T	0	48275728	T	C
11	chr11:48276596:G:A	0	48276596	A	G
11	chr11:48276717:G:A	0	48276717	A	G
11	chr11:48277349:G:A	0	48277349	A	G
11	chr11:48277546:T:A	0	48277546	A	T
11	chr11:48278196:C:G	0	48278196	G	C
11	chr11:48279930:G:A	0	48279930	A	G
11	chr11:48280203:C:T	0	48280203	T	C
11	chr11:48280303:C:T	0	48280303	T	C
11	chr11:48281183:C:T	0	48281183	T	C
11	chr11:48282884:A:G	0	48282884	G	A
11	chr11:48282909:A:T	0	48282909	T	A
11	chr11:48285066:C:T	0	48285066	T	C
11	chr11:48285468:C:T	0	48285468	T	C
11	chr11:48285587:C:T	0	48285587	T	C
11	chr11:48285822:T:C	0	48285822	C	T
11	chr11:48286766:A:G	0	48286766	G	A
11	chr11:48287211:C:T	0	48287211	T	C
11	chr11:48287237:A:G	0	48287237	G	A
11	chr11:48287506:G:A	0	48287506	A	G
11	chr11:48287604:C:A	0	48287604	A	C
11	chr11:48287624:T:G	0	48287624	G	T
11	chr11:48287687:T:C	0	48287687	C	T
11	chr11:48287963:T:G	0	48287963	G	T
11	chr11:48288002:G:A	0	48288002	A	G
11	chr11:48288316:T:C	0	48288316	C	T
11	chr11:48289001:G:A	0	48289001	A	G
11	chr11:48289376:T:C	0	48289376	C	T
11	chr11:48290574:T:C	0	48290574	C	T
11	chr11:48290608:C:T	0	48290608	T	C
11	chr11:48291664:C:T	0	48291664	T	C
11	chr11:48292673:A:G	0	48292673	G	A
11	chr11:48292765:A:C	0	48292765	C	A
11	chr11:48292939:G:A	0	48292939	A	G
11	chr11:48292968:T:G	0	48292968	G	T
11	chr11:48293176:G:T	0	48293176	T	G
11	chr11:48293713:G:A	0	48293713	A	G
11	chr11:48294800:A:C	0	48294800	C	A
11	chr11:48295740:C:G	0	48295740	G	C
11	chr11:48296810:A:C	0	48296810	C	A
11	chr11:48296932:A:G	0	48296932	G	A
11	chr11:48297100:T:C	0	48297100	C	T
11	chr11:48297414:C:T	0	48297414	T	C
11	chr11:48297708:C:T	0	48297708	T	C
11	chr11:48298140:A:T	0	48298140	T	A
11	chr11:48298254:A:T	0	48298254	T	A
11	chr11:48298422:G:A	0	48298422	A	G
11	chr11:48298792:G:T	0	48298792	T	G
11	chr11:48299016:C:T	0	48299016	T	C
11	chr11:48299153:T:G	0	48299153	G	T
11	chr11:48299782:G:A	0	48299782	A	G
11	chr11:48300052:T:C	0	48300052	C	T
11	chr11:48300721:C:G	0	48300721	G	C
11	chr11:48304511:C:G	0	48304511	G	C
11	chr11:48304927:A:G	0	48304927	G	A
11	chr11:48305040:G:A	0	48305040	A	G
11	chr11:48305067:C:T	0	48305067	T	C
11	chr11:48305221:G:A	0	48305221	A	G
11	chr11:48305411:C:A	0	48305411	A	C
11	chr11:48307092:C:T	0	48307092	T	C
11	chr11:48307266:C:T	0	48307266	T	C
11	chr11:48307848:GAAC:G	0	48307848	G	GAAC
11	chr11:48308161:T:C	0	48308161	C	T
11	chr11:48308893:C:T	0	48308893	T	C
11	chr11:48309516:T:C	0	48309516	C	T
11	chr11:48310187:T:C	0	48310187	C	T
11	chr11:48310476:A:G	0	48310476	G	A
11	chr11:48311433:G:C	0	48311433	C	G
11	chr11:48312817:A:T	0	48312817	T	A
11	chr11:48313003:T:C	0	48313003	C	T
11	chr11:48313236:G:A	0	48313236	A	G
11	chr11:48313296:G:A	0	48313296	A	G
11	chr11:48313604:G:A	0	48313604	A	G
11	chr11:48314564:C:T	0	48314564	T	C
11	chr11:48314595:C:G	0	48314595	G	C
11	chr11:48314735:T:C	0	48314735	C	T
11	chr11:48314749:A:G	0	48314749	G	A
11	chr11:48315580:C:A	0	48315580	A	C
11	chr11:48315636:T:C	0	48315636	C	T
11	chr11:48315914:T:C	0	48315914	C	T
11	chr11:48316104:A:G	0	48316104	G	A
11	chr11:48316213:T:C	0	48316213	C	T
11	chr11:48316478:C:T	0	48316478	T	C
11	chr11:48318608:C:T	0	48318608	T	C
11	chr11:48318762:C:T	0	48318762	T	C
11	chr11:48319924:C:T	0	48319924	T	C
11	chr11:48320288:T:C	0	48320288	C	T
11	chr11:48321217:G:A	0	48321217	A	G
11	chr11:48321504:C:T	0	48321504	T	C
11	chr11:48321694:G:A	0	48321694	A	G
11	chr11:48322013:C:T	0	48322013	T	C
11	chr11:48322107:C:A	0	48322107	A	C
11	chr11:48322843:T:C	0	48322843	C	T
11	chr11:48322937:A:G	0	48322937	G	A
11	chr11:48324011:C:A	0	48324011	A	C
11	chr11:48324108:C:T	0	48324108	T	C
11	chr11:48324650:G:T	0	48324650	T	G
11	chr11:48325588:T:C	0	48325588	C	T
11	chr11:48326315:A:G	0	48326315	G	A
11	chr11:48326449:C:T	0	48326449	T	C
11	chr11:48327930:T:C	0	48327930	C	T
11	chr11:48328351:G:A	0	48328351	A	G
11	chr11:48328911:A:G	0	48328911	G	A
11	chr11:48329140:G:A	0	48329140	A	G
11	chr11:48330346:A:T	0	48330346	T	A
11	chr11:48330652:C:T	0	48330652	T	C
11	chr11:48330727:G:A	0	48330727	A	G
11	chr11:48333174:A:C	0	48333174	C	A
11	chr11:48333355:G:A	0	48333355	A	G
11	chr11:48335602:C:CA	0	48335602	CA	C
11	chr11:48336105:C:T	0	48336105	T	C
11	chr11:48336678:A:G	0	48336678	G	A
11	chr11:48339096:G:A	0	48339096	A	G
11	chr11:48340431:C:T	0	48340431	T	C
11	chr11:48341530:G:T	0	48341530	T	G
11	chr11:48341825:A:G	0	48341825	G	A
11	chr11:48342861:A:T	0	48342861	T	A
11	chr11:48343169:C:T	0	48343169	T	C
11	chr11:48343773:G:C	0	48343773	C	G
11	chr11:48344205:T:C	0	48344205	C	T
11	chr11:48344644:G:T	0	48344644	T	G
11	chr11:48345521:A:C	0	48345521	C	A
11	chr11:48346188:AAGGGGTC:A	0	48346188	A	AAGGGGTC
11	chr11:48346448:T:G	0	48346448	G	T
11	chr11:48349059:A:T	0	48349059	T	A
11	chr11:48349233:A:G	0	48349233	G	A
11	chr11:48349632:A:G	0	48349632	G	A
11	chr11:48349768:G:A	0	48349768	A	G
11	chr11:48350513:A:G	0	48350513	G	A
11	chr11:48351458:A:G	0	48351458	G	A
11	chr11:48351527:T:C	0	48351527	C	T
11	chr11:48352080:T:A	0	48352080	A	T
11	chr11:48352394:C:A	0	48352394	A	C
11	chr11:48354052:A:G	0	48354052	G	A
11	chr11:48354647:G:C	0	48354647	C	G
11	chr11:48356634:C:T	0	48356634	T	C
11	chr11:48357032:G:A	0	48357032	A	G
11	chr11:48357641:C:T	0	48357641	T	C
11	chr11:48357970:A:G	0	48357970	G	A
11	chr11:48358651:A:C	0	48358651	C	A
11	chr11:48358921:G:A	0	48358921	A	G
11	chr11:48359352:G:A	0	48359352	A	G
11	chr11:48360782:A:G	0	48360782	G	A
11	chr11:48360919:A:G	0	48360919	G	A
11	chr11:48361913:C:T	0	48361913	T	C
11	chr11:48363737:A:G	0	48363737	G	A
11	chr11:48365436:T:G	0	48365436	G	T
11	chr11:48365723:T:C	0	48365723	C	T
11	chr11:48368286:A:G	0	48368286	G	A
11	chr11:48368383:T:C	0	48368383	C	T
11	chr11:48369564:A:T	0	48369564	T	A
11	chr11:48370458:C:G	0	48370458	G	C
11	chr11:48374292:G:C	0	48374292	C	G
11	chr11:48377145:T:G	0	48377145	G	T
11	chr11:48377342:T:C	0	48377342	C	T
11	chr11:48377980:T:C	0	48377980	C	T
11	chr11:48378278:G:A	0	48378278	A	G
11	chr11:48378347:A:G	0	48378347	G	A
11	chr11:48379912:C:A	0	48379912	A	C
11	chr11:48381252:T:C	0	48381252	C	T
11	chr11:48383737:G:T	0	48383737	T	G
11	chr11:48386280:C:T	0	48386280	T	C
11	chr11:48386635:C:T	0	48386635	T	C
11	chr11:48386799:G:T	0	48386799	T	G
11	chr11:48387472:A:C	0	48387472	C	A
11	chr11:48387744:A:G	0	48387744	G	A
11	chr11:48387800:C:T	0	48387800	T	C
11	chr11:48388115:T:G	0	48388115	G	T
11	chr11:48388782:A:G	0	48388782	G	A
11	chr11:48388930:T:G	0	48388930	G	T
11	chr11:48389052:G:A	0	48389052	A	G
11	chr11:48389082:C:T	0	48389082	T	C
11	chr11:48389139:T:G	0	48389139	G	T
11	chr11:48390331:G:T	0	48390331	T	G
11	chr11:48390623:G:A	0	48390623	A	G
11	chr11:48390895:A:T	0	48390895	T	A
11	chr11:48391359:C:G	0	48391359	G	C
11	chr11:48391623:C:G	0	48391623	G	C
11	chr11:48392271:C:T	0	48392271	T	C
11	chr11:48394393:C:T	0	48394393	T	C
11	chr11:48395469:T:C	0	48395469	C	T
11	chr11:48395868:G:C	0	48395868	C	G
```
