## Supplementary material for "Characterization of shared and ancestry-specific signals driving complex traits using multi-ancestry fine-mapping": s1_data.bim

```
11	chr11:61282659:G:A	0	61282659	A	G
11	chr11:61285628:G:C	0	61285628	C	G
11	chr11:61287542:GACTA:G	0	61287542	G	GACTA
11	chr11:61288112:G:A	0	61288112	A	G
11	chr11:61291395:T:C	0	61291395	C	T
11	chr11:61293182:G:A	0	61293182	A	G
11	chr11:61295684:T:G	0	61295684	G	T
11	chr11:61301886:T:C	0	61301886	C	T
11	chr11:61306137:AC:A	0	61306137	A	AC
11	chr11:61308052:C:T	0	61308052	T	C
11	chr11:61308900:T:C	0	61308900	C	T
11	chr11:61309299:G:A	0	61309299	A	G
11	chr11:61310164:A:G	0	61310164	G	A
11	chr11:61311516:C:T	0	61311516	T	C
11	chr11:61316708:A:G	0	61316708	G	A
11	chr11:61317315:A:G	0	61317315	G	A
11	chr11:61318027:T:C	0	61318027	C	T
11	chr11:61320658:A:G	0	61320658	G	A
11	chr11:61323484:T:C	0	61323484	C	T
11	chr11:61325773:A:G	0	61325773	G	A
11	chr11:61327896:C:T	0	61327896	T	C
11	chr11:61328311:C:T	0	61328311	T	C
11	chr11:61330430:AG:A	0	61330430	A	AG
11	chr11:61331600:G:A	0	61331600	A	G
11	chr11:61332603:G:A	0	61332603	A	G
11	chr11:61335149:T:C	0	61335149	C	T
11	chr11:61339053:C:T	0	61339053	T	C
11	chr11:61341502:G:A	0	61341502	A	G
11	chr11:61342203:G:A	0	61342203	A	G
11	chr11:61343874:C:G	0	61343874	G	C
11	chr11:61344614:C:T	0	61344614	T	C
11	chr11:61347144:T:C	0	61347144	C	T
11	chr11:61348349:C:CATCAA	0	61348349	CATCAA	C
11	chr11:61351532:G:A	0	61351532	A	G
11	chr11:61352604:C:T	0	61352604	T	C
11	chr11:61355406:G:A	0	61355406	A	G
11	chr11:61359386:C:T	0	61359386	T	C
11	chr11:61364864:C:T	0	61364864	T	C
11	chr11:61365272:T:A	0	61365272	A	T
11	chr11:61373692:C:T	0	61373692	T	C
11	chr11:61373787:C:T	0	61373787	T	C
11	chr11:61374004:G:A	0	61374004	A	G
11	chr11:61375471:C:T	0	61375471	T	C
11	chr11:61377235:C:T	0	61377235	T	C
11	chr11:61380697:A:G	0	61380697	G	A
11	chr11:61382754:A:G	0	61382754	G	A
11	chr11:61384556:C:A	0	61384556	A	C
11	chr11:61385158:T:C	0	61385158	C	T
11	chr11:61385929:T:C	0	61385929	C	T
11	chr11:61394401:A:G	0	61394401	G	A
11	chr11:61395830:A:T	0	61395830	T	A
11	chr11:61397377:C:T	0	61397377	T	C
11	chr11:61397808:G:A	0	61397808	A	G
11	chr11:61399637:A:G	0	61399637	G	A
11	chr11:61399988:A:C	0	61399988	C	A
11	chr11:61400759:T:C	0	61400759	C	T
11	chr11:61405864:C:T	0	61405864	T	C
11	chr11:61409167:A:C	0	61409167	C	A
11	chr11:61409333:G:A	0	61409333	A	G
11	chr11:61411534:T:C	0	61411534	C	T
11	chr11:61411813:G:A	0	61411813	A	G
11	chr11:61412256:G:A	0	61412256	A	G
11	chr11:61416082:C:G	0	61416082	G	C
11	chr11:61419349:A:C	0	61419349	C	A
11	chr11:61428817:G:A	0	61428817	A	G
11	chr11:61429516:T:G	0	61429516	G	T
11	chr11:61430942:A:G	0	61430942	G	A
11	chr11:61431256:A:C	0	61431256	C	A
11	chr11:61432192:G:A	0	61432192	A	G
11	chr11:61434831:G:A	0	61434831	A	G
11	chr11:61435440:T:C	0	61435440	C	T
11	chr11:61435974:C:T	0	61435974	T	C
11	chr11:61437962:G:A	0	61437962	A	G
11	chr11:61439326:G:A	0	61439326	A	G
11	chr11:61439838:T:G	0	61439838	G	T
11	chr11:61441413:T:C	0	61441413	C	T
11	chr11:61441661:T:C	0	61441661	C	T
11	chr11:61442973:T:C	0	61442973	C	T
11	chr11:61445020:G:A	0	61445020	A	G
11	chr11:61446448:T:C	0	61446448	C	T
11	chr11:61446527:A:G	0	61446527	G	A
11	chr11:61447580:G:A	0	61447580	A	G
11	chr11:61447740:A:G	0	61447740	G	A
11	chr11:61447993:C:T	0	61447993	T	C
11	chr11:61448147:G:T	0	61448147	T	G
11	chr11:61449126:A:G	0	61449126	G	A
11	chr11:61449551:C:T	0	61449551	T	C
11	chr11:61449653:G:T	0	61449653	T	G
11	chr11:61450868:G:A	0	61450868	A	G
11	chr11:61451504:A:G	0	61451504	G	A
11	chr11:61451709:T:C	0	61451709	C	T
11	chr11:61451793:G:A	0	61451793	A	G
11	chr11:61454263:G:A	0	61454263	A	G
11	chr11:61455641:A:G	0	61455641	G	A
11	chr11:61456808:G:T	0	61456808	T	G
11	chr11:61458926:G:A	0	61458926	A	G
11	chr11:61458997:T:G	0	61458997	G	T
11	chr11:61462011:G:A	0	61462011	A	G
11	chr11:61462317:C:T	0	61462317	T	C
11	chr11:61464815:C:T	0	61464815	T	C
11	chr11:61465282:A:T	0	61465282	T	A
11	chr11:61465977:G:C	0	61465977	C	G
11	chr11:61466005:T:C	0	61466005	C	T
11	chr11:61466059:C:T	0	61466059	T	C
11	chr11:61466803:ACTCT:A	0	61466803	A	ACTCT
11	chr11:61469366:A:G	0	61469366	G	A
11	chr11:61473217:G:A	0	61473217	A	G
11	chr11:61473276:C:T	0	61473276	T	C
11	chr11:61473371:T:A	0	61473371	A	T
11	chr11:61473908:T:C	0	61473908	C	T
11	chr11:61474469:T:G	0	61474469	G	T
11	chr11:61474751:T:C	0	61474751	C	T
11	chr11:61475269:G:T	0	61475269	T	G
11	chr11:61478142:G:T	0	61478142	T	G
11	chr11:61478471:G:A	0	61478471	A	G
11	chr11:61478480:A:G	0	61478480	G	A
11	chr11:61479053:C:T	0	61479053	T	C
11	chr11:61479386:T:C	0	61479386	C	T
11	chr11:61481911:C:A	0	61481911	A	C
11	chr11:61483598:G:T	0	61483598	T	G
11	chr11:61484831:A:G	0	61484831	G	A
11	chr11:61485728:G:A	0	61485728	A	G
11	chr11:61486336:A:C	0	61486336	C	A
11	chr11:61486983:T:C	0	61486983	C	T
11	chr11:61488063:C:T	0	61488063	T	C
11	chr11:61488078:A:C	0	61488078	C	A
11	chr11:61488184:G:A	0	61488184	A	G
11	chr11:61488290:A:G	0	61488290	G	A
11	chr11:61488497:G:A	0	61488497	A	G
11	chr11:61489153:G:GCCAGAGGCTCAGTCTGGGTGTGAGGA	0	61489153	GCCAGAGGCTCAGTCTGGGTGTGAGGA	G
11	chr11:61489656:T:C	0	61489656	C	T
11	chr11:61489883:G:C	0	61489883	C	G
11	chr11:61490996:T:C	0	61490996	C	T
11	chr11:61491087:G:A	0	61491087	A	G
11	chr11:61491714:A:G	0	61491714	G	A
11	chr11:61491914:C:T	0	61491914	T	C
11	chr11:61492720:C:T	0	61492720	T	C
11	chr11:61493410:C:T	0	61493410	T	C
11	chr11:61493546:C:A	0	61493546	A	C
11	chr11:61493651:T:C	0	61493651	C	T
11	chr11:61493753:A:G	0	61493753	G	A
11	chr11:61493827:G:A	0	61493827	A	G
11	chr11:61494045:G:A	0	61494045	A	G
11	chr11:61494641:A:T	0	61494641	T	A
11	chr11:61494693:C:T	0	61494693	T	C
11	chr11:61495082:G:A	0	61495082	A	G
11	chr11:61495557:A:C	0	61495557	C	A
11	chr11:61495644:C:G	0	61495644	G	C
11	chr11:61495722:T:C	0	61495722	C	T
11	chr11:61496109:T:C	0	61496109	C	T
11	chr11:61496168:T:C	0	61496168	C	T
11	chr11:61496201:A:G	0	61496201	G	A
11	chr11:61496238:A:G	0	61496238	G	A
11	chr11:61496448:C:T	0	61496448	T	C
11	chr11:61496907:T:C	0	61496907	C	T
11	chr11:61497042:T:TAA	0	61497042	TAA	T
11	chr11:61497560:G:A	0	61497560	A	G
11	chr11:61497695:T:G	0	61497695	G	T
11	chr11:61498048:C:T	0	61498048	T	C
11	chr11:61498065:C:T	0	61498065	T	C
11	chr11:61499355:A:C	0	61499355	C	A
11	chr11:61502177:A:G	0	61502177	G	A
11	chr11:61502178:C:T	0	61502178	T	C
11	chr11:61502559:GC:G	0	61502559	G	GC
11	chr11:61503050:A:G	0	61503050	G	A
11	chr11:61503122:T:C	0	61503122	C	T
11	chr11:61503259:C:T	0	61503259	T	C
11	chr11:61503466:T:C	0	61503466	C	T
11	chr11:61503514:A:G	0	61503514	G	A
11	chr11:61503847:C:G	0	61503847	G	C
11	chr11:61505093:T:C	0	61505093	C	T
11	chr11:61505510:G:C	0	61505510	C	G
11	chr11:61505642:G:A	0	61505642	A	G
11	chr11:61506114:G:A	0	61506114	A	G
11	chr11:61506461:G:C	0	61506461	C	G
11	chr11:61506468:G:A	0	61506468	A	G
11	chr11:61506909:G:A	0	61506909	A	G
11	chr11:61507632:G:A	0	61507632	A	G
11	chr11:61507706:A:T	0	61507706	T	A
11	chr11:61510226:A:G	0	61510226	G	A
11	chr11:61510303:A:G	0	61510303	G	A
11	chr11:61510413:G:A	0	61510413	A	G
11	chr11:61510774:T:C	0	61510774	C	T
11	chr11:61511118:C:T	0	61511118	T	C
11	chr11:61511446:C:T	0	61511446	T	C
11	chr11:61512870:A:G	0	61512870	G	A
11	chr11:61513165:G:A	0	61513165	A	G
11	chr11:61513248:A:G	0	61513248	G	A
11	chr11:61514878:C:T	0	61514878	T	C
11	chr11:61515032:G:A	0	61515032	A	G
11	chr11:61518856:T:TACCCCACAG	0	61518856	TACCCCACAG	T
11	chr11:61519220:G:A	0	61519220	A	G
11	chr11:61519914:A:G	0	61519914	G	A
11	chr11:61520885:C:T	0	61520885	T	C
11	chr11:61521350:T:C	0	61521350	C	T
11	chr11:61522730:A:G	0	61522730	G	A
11	chr11:61523605:A:G	0	61523605	G	A
11	chr11:61526786:C:T	0	61526786	T	C
11	chr11:61527844:A:T	0	61527844	T	A
11	chr11:61532313:C:T	0	61532313	T	C
11	chr11:61534751:A:G	0	61534751	G	A
11	chr11:61534772:C:T	0	61534772	T	C
11	chr11:61535232:G:T	0	61535232	T	G
11	chr11:61536138:T:C	0	61536138	C	T
11	chr11:61536331:C:T	0	61536331	T	C
11	chr11:61537634:GC:G	0	61537634	G	GC
11	chr11:61539457:G:C	0	61539457	C	G
11	chr11:61539766:T:C	0	61539766	C	T
11	chr11:61548662:C:T	0	61548662	T	C
11	chr11:61548835:T:C	0	61548835	C	T
11	chr11:61549995:T:C	0	61549995	C	T
11	chr11:61553047:C:T	0	61553047	T	C
11	chr11:61555360:G:C	0	61555360	C	G
11	chr11:61555873:T:C	0	61555873	C	T
11	chr11:61556570:C:T	0	61556570	T	C
11	chr11:61556993:A:ATGAGACC	0	61556993	ATGAGACC	A
11	chr11:61557165:T:G	0	61557165	G	T
11	chr11:61558742:C:T	0	61558742	T	C
11	chr11:61560366:T:C	0	61560366	C	T
11	chr11:61561260:C:G	0	61561260	G	C
11	chr11:61562013:C:T	0	61562013	T	C
11	chr11:61562138:C:T	0	61562138	T	C
11	chr11:61562309:T:C	0	61562309	C	T
11	chr11:61562732:G:A	0	61562732	A	G
11	chr11:61562869:G:GCC	0	61562869	GCC	G
11	chr11:61563505:A:G	0	61563505	G	A
11	chr11:61565121:A:G	0	61565121	G	A
11	chr11:61568124:T:C	0	61568124	C	T
11	chr11:61568202:T:TG	0	61568202	TG	T
11	chr11:61570921:A:ACT	0	61570921	ACT	A
11	chr11:61571395:T:C	0	61571395	C	T
11	chr11:61571717:A:C	0	61571717	C	A
11	chr11:61574314:G:T	0	61574314	T	G
11	chr11:61575185:C:T	0	61575185	T	C
11	chr11:61575224:C:T	0	61575224	T	C
11	chr11:61575601:G:A	0	61575601	A	G
11	chr11:61576553:C:T	0	61576553	T	C
11	chr11:61577147:C:A	0	61577147	A	C
11	chr11:61577624:G:A	0	61577624	A	G
11	chr11:61578020:A:G	0	61578020	G	A
11	chr11:61583494:A:G	0	61583494	G	A
11	chr11:61583635:G:A	0	61583635	A	G
11	chr11:61584499:A:T	0	61584499	T	A
11	chr11:61584886:A:G	0	61584886	G	A
11	chr11:61585165:T:C	0	61585165	C	T
11	chr11:61585207:C:T	0	61585207	T	C
11	chr11:61587896:A:G	0	61587896	G	A
11	chr11:61589341:CT:C	0	61589341	C	CT
11	chr11:61591453:G:A	0	61591453	A	G
11	chr11:61594967:A:G	0	61594967	G	A
11	chr11:61598753:AC:A	0	61598753	A	AC
11	chr11:61598926:C:T	0	61598926	T	C
11	chr11:61598927:T:G	0	61598927	G	T
11	chr11:61603381:A:G	0	61603381	G	A
11	chr11:61603811:C:T	0	61603811	T	C
11	chr11:61605424:C:T	0	61605424	T	C
11	chr11:61609208:C:T	0	61609208	T	C
11	chr11:61609498:A:G	0	61609498	G	A
11	chr11:61612174:C:T	0	61612174	T	C
11	chr11:61612710:TC:T	0	61612710	T	TC
11	chr11:61614907:G:A	0	61614907	A	G
11	chr11:61615170:T:C	0	61615170	C	T
11	chr11:61617091:T:C	0	61617091	C	T
11	chr11:61620544:A:G	0	61620544	G	A
11	chr11:61620618:C:T	0	61620618	T	C
11	chr11:61620885:G:A	0	61620885	A	G
11	chr11:61621196:G:A	0	61621196	A	G
11	chr11:61621393:G:A	0	61621393	A	G
11	chr11:61622528:T:C	0	61622528	C	T
11	chr11:61622732:C:T	0	61622732	T	C
11	chr11:61623604:G:C	0	61623604	C	G
11	chr11:61623984:G:A	0	61623984	A	G
11	chr11:61625152:G:A	0	61625152	A	G
11	chr11:61626128:C:T	0	61626128	T	C
11	chr11:61626331:T:C	0	61626331	C	T
11	chr11:61627764:G:A	0	61627764	A	G
11	chr11:61627777:T:C	0	61627777	C	T
11	chr11:61627958:C:T	0	61627958	T	C
11	chr11:61629296:A:G	0	61629296	G	A
11	chr11:61629682:G:A	0	61629682	A	G
11	chr11:61629834:A:G	0	61629834	G	A
11	chr11:61629851:G:A	0	61629851	A	G
11	chr11:61629960:C:A	0	61629960	A	C
11	chr11:61630795:A:G	0	61630795	G	A
11	chr11:61631123:A:G	0	61631123	G	A
11	chr11:61631217:C:T	0	61631217	T	C
11	chr11:61631246:G:A	0	61631246	A	G
11	chr11:61631667:C:G	0	61631667	G	C
11	chr11:61632166:G:A	0	61632166	A	G
11	chr11:61632682:T:C	0	61632682	C	T
11	chr11:61633350:T:C	0	61633350	C	T
11	chr11:61633643:T:C	0	61633643	C	T
11	chr11:61634697:T:A	0	61634697	A	T
11	chr11:61636689:G:A	0	61636689	A	G
11	chr11:61637632:T:G	0	61637632	G	T
11	chr11:61639070:A:G	0	61639070	G	A
11	chr11:61640366:C:A	0	61640366	A	C
11	chr11:61640929:A:T	0	61640929	T	A
11	chr11:61640977:T:C	0	61640977	C	T
11	chr11:61641293:C:T	0	61641293	T	C
11	chr11:61641775:G:A	0	61641775	A	G
11	chr11:61642429:GT:G	0	61642429	G	GT
11	chr11:61642486:T:C	0	61642486	C	T
11	chr11:61642707:C:G	0	61642707	G	C
11	chr11:61642873:C:T	0	61642873	T	C
11	chr11:61642886:G:A	0	61642886	A	G
11	chr11:61643108:AAGACGGGTGGATCACCTG:A	0	61643108	A	AAGACGGGTGGATCACCTG
11	chr11:61643358:G:A	0	61643358	A	G
11	chr11:61643494:A:G	0	61643494	G	A
11	chr11:61643675:TAA:T	0	61643675	T	TAA
11	chr11:61644229:C:T	0	61644229	T	C
11	chr11:61646250:C:T	0	61646250	T	C
11	chr11:61647397:C:T	0	61647397	T	C
11	chr11:61648096:C:T	0	61648096	T	C
11	chr11:61649498:A:G	0	61649498	G	A
11	chr11:61650000:G:A	0	61650000	A	G
11	chr11:61650574:G:C	0	61650574	C	G
11	chr11:61655211:G:C	0	61655211	C	G
11	chr11:61656291:A:G	0	61656291	G	A
11	chr11:61657992:T:C	0	61657992	C	T
11	chr11:61658868:AC:A	0	61658868	A	AC
11	chr11:61659110:A:T	0	61659110	T	A
11	chr11:61659460:G:A	0	61659460	A	G
11	chr11:61661279:GC:G	0	61661279	G	GC
11	chr11:61662999:G:A	0	61662999	A	G
11	chr11:61663515:G:A	0	61663515	A	G
11	chr11:61663516:C:A	0	61663516	A	C
11	chr11:61665352:G:A	0	61665352	A	G
11	chr11:61665813:C:T	0	61665813	T	C
11	chr11:61666948:A:T	0	61666948	T	A
11	chr11:61667135:C:T	0	61667135	T	C
11	chr11:61668270:A:G	0	61668270	G	A
11	chr11:61669616:A:G	0	61669616	G	A
11	chr11:61670092:G:C	0	61670092	C	G
11	chr11:61671636:T:A	0	61671636	A	T
11	chr11:61672210:G:A	0	61672210	A	G
11	chr11:61675020:G:A	0	61675020	A	G
11	chr11:61675341:C:T	0	61675341	T	C
11	chr11:61676450:G:A	0	61676450	A	G
11	chr11:61678880:A:G	0	61678880	G	A
11	chr11:61679511:C:A	0	61679511	A	C
11	chr11:61679851:C:T	0	61679851	T	C
11	chr11:61680912:G:A	0	61680912	A	G
11	chr11:61682039:G:GTATTGGAGAC	0	61682039	GTATTGGAGAC	G
11	chr11:61682076:TG:T	0	61682076	T	TG
11	chr11:61684076:C:G	0	61684076	G	C
11	chr11:61685949:A:G	0	61685949	G	A
11	chr11:61686718:A:G	0	61686718	G	A
11	chr11:61687658:CTT:C	0	61687658	C	CTT
11	chr11:61688688:C:T	0	61688688	T	C
11	chr11:61688954:G:A	0	61688954	A	G
11	chr11:61690385:C:T	0	61690385	T	C
11	chr11:61691123:G:A	0	61691123	A	G
11	chr11:61691540:C:T	0	61691540	T	C
11	chr11:61695289:CTCTG:C	0	61695289	C	CTCTG
11	chr11:61695916:A:G	0	61695916	G	A
11	chr11:61696297:C:T	0	61696297	T	C
11	chr11:61697053:C:T	0	61697053	T	C
11	chr11:61697078:C:T	0	61697078	T	C
11	chr11:61698795:G:T	0	61698795	T	G
11	chr11:61699580:A:G	0	61699580	G	A
11	chr11:61700131:G:A	0	61700131	A	G
11	chr11:61702031:T:A	0	61702031	A	T
11	chr11:61704206:C:T	0	61704206	T	C
11	chr11:61708978:G:A	0	61708978	A	G
11	chr11:61711058:A:C	0	61711058	C	A
11	chr11:61711850:G:A	0	61711850	A	G
11	chr11:61712719:T:C	0	61712719	C	T
11	chr11:61713376:A:G	0	61713376	G	A
11	chr11:61713762:G:A	0	61713762	A	G
11	chr11:61714395:C:T	0	61714395	T	C
11	chr11:61714456:G:A	0	61714456	A	G
11	chr11:61714460:G:A	0	61714460	A	G
11	chr11:61714923:T:G	0	61714923	G	T
11	chr11:61715852:G:C	0	61715852	C	G
11	chr11:61717104:A:G	0	61717104	G	A
11	chr11:61717509:C:A	0	61717509	A	C
11	chr11:61717684:C:T	0	61717684	T	C
11	chr11:61718297:G:A	0	61718297	A	G
11	chr11:61720218:G:A	0	61720218	A	G
11	chr11:61720472:G:A	0	61720472	A	G
11	chr11:61721369:G:A	0	61721369	A	G
11	chr11:61722233:A:T	0	61722233	T	A
11	chr11:61722461:G:A	0	61722461	A	G
11	chr11:61722773:G:A	0	61722773	A	G
11	chr11:61723408:C:A	0	61723408	A	C
11	chr11:61723959:A:T	0	61723959	T	A
11	chr11:61724567:C:A	0	61724567	A	C
11	chr11:61726855:G:A	0	61726855	A	G
11	chr11:61729185:C:T	0	61729185	T	C
11	chr11:61729210:A:G	0	61729210	G	A
11	chr11:61729279:T:C	0	61729279	C	T
11	chr11:61733015:C:T	0	61733015	T	C
11	chr11:61733804:G:A	0	61733804	A	G
11	chr11:61733924:ACAGAGGCC:A	0	61733924	A	ACAGAGGCC
11	chr11:61734120:A:G	0	61734120	G	A
11	chr11:61734258:TG:T	0	61734258	T	TG
11	chr11:61734447:C:G	0	61734447	G	C
11	chr11:61735909:G:A	0	61735909	A	G
11	chr11:61736710:G:A	0	61736710	A	G
11	chr11:61737696:G:A	0	61737696	A	G
11	chr11:61738111:G:A	0	61738111	A	G
11	chr11:61738224:G:T	0	61738224	T	G
11	chr11:61738778:C:T	0	61738778	T	C
11	chr11:61738982:T:C	0	61738982	C	T
11	chr11:61739112:C:T	0	61739112	T	C
11	chr11:61740134:G:A	0	61740134	A	G
11	chr11:61740602:C:T	0	61740602	T	C
11	chr11:61740907:A:G	0	61740907	G	A
11	chr11:61740937:A:G	0	61740937	G	A
11	chr11:61741641:C:T	0	61741641	T	C
11	chr11:61741757:G:A	0	61741757	A	G
11	chr11:61741767:G:A	0	61741767	A	G
11	chr11:61743661:G:A	0	61743661	A	G
11	chr11:61744026:C:T	0	61744026	T	C
11	chr11:61745088:G:A	0	61745088	A	G
11	chr11:61745928:G:A	0	61745928	A	G
11	chr11:61746253:A:G	0	61746253	G	A
11	chr11:61746480:G:A	0	61746480	A	G
11	chr11:61746613:C:T	0	61746613	T	C
11	chr11:61747198:G:C	0	61747198	C	G
11	chr11:61747349:A:G	0	61747349	G	A
11	chr11:61747379:C:T	0	61747379	T	C
11	chr11:61748295:T:C	0	61748295	C	T
11	chr11:61748397:TA:T	0	61748397	T	TA
11	chr11:61749004:G:A	0	61749004	A	G
11	chr11:61750765:G:A	0	61750765	A	G
11	chr11:61751514:T:C	0	61751514	C	T
11	chr11:61752070:T:C	0	61752070	C	T
11	chr11:61753846:G:A	0	61753846	A	G
11	chr11:61753974:C:A	0	61753974	A	C
11	chr11:61754149:G:A	0	61754149	A	G
11	chr11:61755828:GA:G	0	61755828	G	GA
11	chr11:61756647:G:A	0	61756647	A	G
11	chr11:61757035:T:C	0	61757035	C	T
11	chr11:61757502:G:A	0	61757502	A	G
11	chr11:61757548:G:A	0	61757548	A	G
11	chr11:61758258:G:A	0	61758258	A	G
11	chr11:61758345:C:T	0	61758345	T	C
11	chr11:61758599:T:C	0	61758599	C	T
11	chr11:61759084:G:A	0	61759084	A	G
11	chr11:61759651:C:T	0	61759651	T	C
11	chr11:61759794:G:A	0	61759794	A	G
11	chr11:61760455:C:T	0	61760455	T	C
11	chr11:61760629:T:C	0	61760629	C	T
11	chr11:61760834:C:A	0	61760834	A	C
11	chr11:61761342:C:T	0	61761342	T	C
11	chr11:61761795:T:G	0	61761795	G	T
11	chr11:61762859:G:A	0	61762859	A	G
11	chr11:61764519:A:G	0	61764519	G	A
11	chr11:61764728:C:T	0	61764728	T	C
11	chr11:61766325:A:T	0	61766325	T	A
11	chr11:61766436:T:C	0	61766436	C	T
11	chr11:61766538:C:T	0	61766538	T	C
11	chr11:61767400:A:C	0	61767400	C	A
11	chr11:61767674:A:C	0	61767674	C	A
11	chr11:61768958:C:T	0	61768958	T	C
11	chr11:61769111:G:A	0	61769111	A	G
11	chr11:61770057:T:G	0	61770057	G	T
11	chr11:61770176:TG:T	0	61770176	T	TG
11	chr11:61771134:A:G	0	61771134	G	A
11	chr11:61776027:T:C	0	61776027	C	T
11	chr11:61776489:T:C	0	61776489	C	T
11	chr11:61779120:A:G	0	61779120	G	A
11	chr11:61779596:G:A	0	61779596	A	G
11	chr11:61779765:C:T	0	61779765	T	C
11	chr11:61780479:C:T	0	61780479	T	C
11	chr11:61781087:A:G	0	61781087	G	A
11	chr11:61781402:G:A	0	61781402	A	G
11	chr11:61781553:G:A	0	61781553	A	G
11	chr11:61783884:T:C	0	61783884	C	T
11	chr11:61784455:A:C	0	61784455	C	A
11	chr11:61785208:G:T	0	61785208	T	G
11	chr11:61785729:G:A	0	61785729	A	G
11	chr11:61788567:A:C	0	61788567	C	A
11	chr11:61790331:T:C	0	61790331	C	T
11	chr11:61790354:T:C	0	61790354	C	T
11	chr11:61790396:T:C	0	61790396	C	T
11	chr11:61792609:G:A	0	61792609	A	G
11	chr11:61792789:C:T	0	61792789	T	C
11	chr11:61798436:T:C	0	61798436	C	T
11	chr11:61800281:C:A	0	61800281	A	C
11	chr11:61802358:C:T	0	61802358	T	C
11	chr11:61803311:T:C	0	61803311	C	T
11	chr11:61803910:G:A	0	61803910	A	G
11	chr11:61804006:T:C	0	61804006	C	T
11	chr11:61806212:T:C	0	61806212	C	T
11	chr11:61807686:A:G	0	61807686	G	A
11	chr11:61811991:A:G	0	61811991	G	A
11	chr11:61812288:T:C	0	61812288	C	T
11	chr11:61813163:C:T	0	61813163	T	C
11	chr11:61814184:G:A	0	61814184	A	G
11	chr11:61814292:T:C	0	61814292	C	T
11	chr11:61815236:T:C	0	61815236	C	T
11	chr11:61818856:C:CT	0	61818856	CT	C
11	chr11:61819414:C:T	0	61819414	T	C
11	chr11:61820833:A:G	0	61820833	G	A
11	chr11:61822009:A:G	0	61822009	G	A
11	chr11:61824890:A:G	0	61824890	G	A
11	chr11:61825533:A:G	0	61825533	G	A
11	chr11:61827448:CT:C	0	61827448	C	CT
11	chr11:61828092:C:T	0	61828092	T	C
11	chr11:61828850:CA:C	0	61828850	C	CA
11	chr11:61829161:C:T	0	61829161	T	C
11	chr11:61830500:A:G	0	61830500	G	A
11	chr11:61830816:C:T	0	61830816	T	C
11	chr11:61831875:G:A	0	61831875	A	G
11	chr11:61832855:G:A	0	61832855	A	G
11	chr11:61832870:A:C	0	61832870	C	A
11	chr11:61833906:C:T	0	61833906	T	C
11	chr11:61834400:C:T	0	61834400	T	C
11	chr11:61834436:A:G	0	61834436	G	A
11	chr11:61834531:C:G	0	61834531	G	C
11	chr11:61835765:C:T	0	61835765	T	C
11	chr11:61835886:A:T	0	61835886	T	A
11	chr11:61836038:C:A	0	61836038	A	C
11	chr11:61837310:A:T	0	61837310	T	A
11	chr11:61837342:C:A	0	61837342	A	C
11	chr11:61837495:C:T	0	61837495	T	C
11	chr11:61837743:A:G	0	61837743	G	A
11	chr11:61838027:T:A	0	61838027	A	T
11	chr11:61838106:T:G	0	61838106	G	T
11	chr11:61838141:C:T	0	61838141	T	C
11	chr11:61839170:A:G	0	61839170	G	A
11	chr11:61839635:G:A	0	61839635	A	G
11	chr11:61839696:A:G	0	61839696	G	A
11	chr11:61842278:C:T	0	61842278	T	C
11	chr11:61843278:G:A	0	61843278	A	G
11	chr11:61843561:T:C	0	61843561	C	T
11	chr11:61843744:C:T	0	61843744	T	C
11	chr11:61845358:C:T	0	61845358	T	C
11	chr11:61845665:C:T	0	61845665	T	C
11	chr11:61846369:A:G	0	61846369	G	A
11	chr11:61846551:C:T	0	61846551	T	C
11	chr11:61847123:G:A	0	61847123	A	G
11	chr11:61848070:C:T	0	61848070	T	C
11	chr11:61848540:A:G	0	61848540	G	A
11	chr11:61848597:A:G	0	61848597	G	A
11	chr11:61848850:A:G	0	61848850	G	A
11	chr11:61849505:G:C	0	61849505	C	G
11	chr11:61849543:C:G	0	61849543	G	C
11	chr11:61849867:G:A	0	61849867	A	G
11	chr11:61850281:T:C	0	61850281	C	T
11	chr11:61850540:C:T	0	61850540	T	C
11	chr11:61850544:T:C	0	61850544	C	T
11	chr11:61851136:A:G	0	61851136	G	A
11	chr11:61851359:T:C	0	61851359	C	T
11	chr11:61851709:T:C	0	61851709	C	T
11	chr11:61851822:G:A	0	61851822	A	G
11	chr11:61852357:C:A	0	61852357	A	C
11	chr11:61852421:C:T	0	61852421	T	C
11	chr11:61853722:G:A	0	61853722	A	G
11	chr11:61854084:G:C	0	61854084	C	G
11	chr11:61854139:A:G	0	61854139	G	A
11	chr11:61854755:T:C	0	61854755	C	T
11	chr11:61855668:C:T	0	61855668	T	C
11	chr11:61856321:G:A	0	61856321	A	G
11	chr11:61856942:T:C	0	61856942	C	T
11	chr11:61857233:T:C	0	61857233	C	T
11	chr11:61858695:C:T	0	61858695	T	C
11	chr11:61858798:C:G	0	61858798	G	C
11	chr11:61859449:G:T	0	61859449	T	G
11	chr11:61859501:G:T	0	61859501	T	G
11	chr11:61859731:T:C	0	61859731	C	T
11	chr11:61859732:AT:A	0	61859732	A	AT
11	chr11:61860012:A:G	0	61860012	G	A
11	chr11:61860339:T:C	0	61860339	C	T
11	chr11:61860361:A:G	0	61860361	G	A
11	chr11:61860409:T:C	0	61860409	C	T
11	chr11:61860794:C:G	0	61860794	G	C
11	chr11:61860818:G:C	0	61860818	C	G
11	chr11:61861020:G:A	0	61861020	A	G
11	chr11:61861443:T:C	0	61861443	C	T
11	chr11:61861492:T:A	0	61861492	A	T
11	chr11:61861650:G:A	0	61861650	A	G
11	chr11:61861694:A:G	0	61861694	G	A
11	chr11:61862194:A:G	0	61862194	G	A
11	chr11:61862275:A:G	0	61862275	G	A
11	chr11:61862632:G:A	0	61862632	A	G
11	chr11:61863859:A:G	0	61863859	G	A
11	chr11:61863982:T:G	0	61863982	G	T
11	chr11:61864455:G:A	0	61864455	A	G
11	chr11:61865710:C:T	0	61865710	T	C
11	chr11:61866298:C:T	0	61866298	T	C
11	chr11:61866475:C:T	0	61866475	T	C
11	chr11:61867728:T:C	0	61867728	C	T
11	chr11:61867822:G:A	0	61867822	A	G
11	chr11:61868217:C:T	0	61868217	T	C
11	chr11:61868342:A:G	0	61868342	G	A
11	chr11:61868520:G:A	0	61868520	A	G
11	chr11:61869585:G:A	0	61869585	A	G
11	chr11:61869877:C:T	0	61869877	T	C
11	chr11:61869994:G:A	0	61869994	A	G
11	chr11:61870115:T:C	0	61870115	C	T
11	chr11:61870238:CA:C	0	61870238	C	CA
11	chr11:61870948:G:A	0	61870948	A	G
11	chr11:61871886:C:T	0	61871886	T	C
11	chr11:61872016:T:C	0	61872016	C	T
11	chr11:61872101:G:A	0	61872101	A	G
11	chr11:61872233:C:T	0	61872233	T	C
11	chr11:61872726:G:A	0	61872726	A	G
11	chr11:61872907:G:A	0	61872907	A	G
11	chr11:61873049:G:A	0	61873049	A	G
11	chr11:61873924:C:T	0	61873924	T	C
11	chr11:61875291:C:T	0	61875291	T	C
11	chr11:61875394:T:G	0	61875394	G	T
11	chr11:61879816:G:A	0	61879816	A	G
11	chr11:61881177:AAATG:A	0	61881177	A	AAATG
11	chr11:61881739:C:T	0	61881739	T	C
11	chr11:61883048:G:A	0	61883048	A	G
11	chr11:61883275:G:A	0	61883275	A	G
11	chr11:61885692:C:T	0	61885692	T	C
11	chr11:61887833:A:G	0	61887833	G	A
11	chr11:61888710:C:A	0	61888710	A	C
11	chr11:61888782:T:TC	0	61888782	TC	T
11	chr11:61889113:T:C	0	61889113	C	T
11	chr11:61889523:C:T	0	61889523	T	C
11	chr11:61889578:C:T	0	61889578	T	C
11	chr11:61889638:C:T	0	61889638	T	C
11	chr11:61889929:A:C	0	61889929	C	A
11	chr11:61890194:G:A	0	61890194	A	G
11	chr11:61890366:G:A	0	61890366	A	G
11	chr11:61891157:T:C	0	61891157	C	T
11	chr11:61891328:C:T	0	61891328	T	C
11	chr11:61893232:A:G	0	61893232	G	A
11	chr11:61893641:T:C	0	61893641	C	T
11	chr11:61895189:T:G	0	61895189	G	T
11	chr11:61895308:G:A	0	61895308	A	G
11	chr11:61896219:G:A	0	61896219	A	G
11	chr11:61897285:G:A	0	61897285	A	G
11	chr11:61897520:T:C	0	61897520	C	T
11	chr11:61900407:C:T	0	61900407	T	C
11	chr11:61902565:C:T	0	61902565	T	C
11	chr11:61902987:AC:A	0	61902987	A	AC
11	chr11:61903273:C:T	0	61903273	T	C
11	chr11:61903684:C:T	0	61903684	T	C
11	chr11:61904484:A:G	0	61904484	G	A
11	chr11:61904675:A:C	0	61904675	C	A
11	chr11:61904763:T:C	0	61904763	C	T
11	chr11:61904793:T:C	0	61904793	C	T
11	chr11:61905173:G:C	0	61905173	C	G
11	chr11:61905671:TC:T	0	61905671	T	TC
11	chr11:61906646:C:T	0	61906646	T	C
11	chr11:61908172:T:C	0	61908172	C	T
11	chr11:61908242:T:C	0	61908242	C	T
11	chr11:61909182:A:G	0	61909182	G	A
11	chr11:61909425:C:T	0	61909425	T	C
11	chr11:61911104:T:G	0	61911104	G	T
11	chr11:61911282:C:G	0	61911282	G	C
11	chr11:61912489:C:T	0	61912489	T	C
11	chr11:61913398:T:C	0	61913398	C	T
11	chr11:61915920:C:A	0	61915920	A	C
11	chr11:61917497:G:A	0	61917497	A	G
11	chr11:61918318:C:G	0	61918318	G	C
11	chr11:61918517:T:C	0	61918517	C	T
11	chr11:61918864:G:A	0	61918864	A	G
11	chr11:61919561:A:G	0	61919561	G	A
11	chr11:61919982:G:A	0	61919982	A	G
11	chr11:61920202:G:A	0	61920202	A	G
11	chr11:61920884:T:C	0	61920884	C	T
11	chr11:61922259:G:A	0	61922259	A	G
11	chr11:61922606:TG:T	0	61922606	T	TG
11	chr11:61922933:T:G	0	61922933	G	T
11	chr11:61922948:T:C	0	61922948	C	T
11	chr11:61923235:G:A	0	61923235	A	G
11	chr11:61924658:T:C	0	61924658	C	T
11	chr11:61924869:C:T	0	61924869	T	C
11	chr11:61926212:C:T	0	61926212	T	C
11	chr11:61926213:G:A	0	61926213	A	G
11	chr11:61927091:G:A	0	61927091	A	G
11	chr11:61928862:G:A	0	61928862	A	G
11	chr11:61929203:A:G	0	61929203	G	A
11	chr11:61929413:A:G	0	61929413	G	A
11	chr11:61929451:CT:C	0	61929451	C	CT
11	chr11:61929739:C:A	0	61929739	A	C
11	chr11:61930186:A:G	0	61930186	G	A
11	chr11:61930432:G:A	0	61930432	A	G
11	chr11:61931016:C:G	0	61931016	G	C
11	chr11:61931583:G:A	0	61931583	A	G
11	chr11:61932983:C:T	0	61932983	T	C
11	chr11:61933347:A:G	0	61933347	G	A
11	chr11:61933461:G:C	0	61933461	C	G
11	chr11:61933856:A:T	0	61933856	T	A
11	chr11:61935131:C:T	0	61935131	T	C
11	chr11:61935424:AAAAAAAAAAAAAAAG:A	0	61935424	A	AAAAAAAAAAAAAAAG
11	chr11:61936284:T:C	0	61936284	C	T
11	chr11:61936432:C:T	0	61936432	T	C
11	chr11:61936862:A:G	0	61936862	G	A
11	chr11:61937735:G:A	0	61937735	A	G
11	chr11:61938021:C:A	0	61938021	A	C
11	chr11:61938160:G:A	0	61938160	A	G
11	chr11:61938644:G:A	0	61938644	A	G
11	chr11:61938866:C:T	0	61938866	T	C
11	chr11:61940173:A:G	0	61940173	G	A
11	chr11:61940688:C:T	0	61940688	T	C
11	chr11:61943066:A:C	0	61943066	C	A
11	chr11:61943184:C:T	0	61943184	T	C
11	chr11:61943350:A:G	0	61943350	G	A
11	chr11:61943400:C:T	0	61943400	T	C
11	chr11:61944149:C:T	0	61944149	T	C
11	chr11:61944727:G:A	0	61944727	A	G
11	chr11:61946560:A:G	0	61946560	G	A
11	chr11:61948885:G:A	0	61948885	A	G
11	chr11:61948923:C:G	0	61948923	G	C
11	chr11:61950243:T:C	0	61950243	C	T
11	chr11:61950564:G:A	0	61950564	A	G
11	chr11:61951915:T:C	0	61951915	C	T
11	chr11:61953066:G:A	0	61953066	A	G
11	chr11:61953647:T:C	0	61953647	C	T
11	chr11:61953762:G:A	0	61953762	A	G
11	chr11:61953805:G:C	0	61953805	C	G
11	chr11:61954112:T:C	0	61954112	C	T
11	chr11:61954167:A:G	0	61954167	G	A
11	chr11:61954793:C:A	0	61954793	A	C
11	chr11:61955366:T:A	0	61955366	A	T
11	chr11:61956084:A:G	0	61956084	G	A
11	chr11:61956231:A:T	0	61956231	T	A
11	chr11:61956387:G:C	0	61956387	C	G
11	chr11:61956531:C:T	0	61956531	T	C
11	chr11:61957042:C:T	0	61957042	T	C
11	chr11:61957111:T:G	0	61957111	G	T
11	chr11:61957315:G:T	0	61957315	T	G
11	chr11:61957702:T:C	0	61957702	C	T
11	chr11:61957703:G:A	0	61957703	A	G
11	chr11:61958625:T:G	0	61958625	G	T
11	chr11:61958912:ACACACACACACG:A	0	61958912	A	ACACACACACACG
11	chr11:61959966:C:T	0	61959966	T	C
11	chr11:61960275:C:A	0	61960275	A	C
11	chr11:61960319:G:A	0	61960319	A	G
11	chr11:61960675:C:T	0	61960675	T	C
11	chr11:61961591:C:T	0	61961591	T	C
11	chr11:61962564:G:A	0	61962564	A	G
11	chr11:61962711:C:T	0	61962711	T	C
11	chr11:61963081:T:C	0	61963081	C	T
11	chr11:61963761:C:A	0	61963761	A	C
11	chr11:61966128:G:C	0	61966128	C	G
11	chr11:61968664:T:G	0	61968664	G	T
11	chr11:61968939:A:C	0	61968939	C	A
11	chr11:61970097:A:G	0	61970097	G	A
11	chr11:61971073:T:G	0	61971073	G	T
11	chr11:61975261:C:T	0	61975261	T	C
11	chr11:61975264:G:A	0	61975264	A	G
11	chr11:61975266:A:G	0	61975266	G	A
11	chr11:61975573:C:T	0	61975573	T	C
11	chr11:61975806:T:C	0	61975806	C	T
11	chr11:61976870:C:T	0	61976870	T	C
11	chr11:61977200:A:G	0	61977200	G	A
11	chr11:61978222:T:C	0	61978222	C	T
11	chr11:61978797:T:G	0	61978797	G	T
11	chr11:61979317:A:G	0	61979317	G	A
11	chr11:61979546:C:T	0	61979546	T	C
11	chr11:61980594:G:A	0	61980594	A	G
11	chr11:61980797:C:T	0	61980797	T	C
11	chr11:61981330:C:G	0	61981330	G	C
11	chr11:61981768:C:T	0	61981768	T	C
11	chr11:61981862:G:A	0	61981862	A	G
11	chr11:61981972:G:A	0	61981972	A	G
11	chr11:61982294:T:C	0	61982294	C	T
11	chr11:61982306:G:C	0	61982306	C	G
11	chr11:61983088:A:C	0	61983088	C	A
11	chr11:61983258:C:T	0	61983258	T	C
11	chr11:61983277:G:C	0	61983277	C	G
11	chr11:61983351:C:T	0	61983351	T	C
11	chr11:61983676:G:A	0	61983676	A	G
11	chr11:61984156:T:A	0	61984156	A	T
11	chr11:61985114:C:G	0	61985114	G	C
11	chr11:61985654:C:T	0	61985654	T	C
11	chr11:61987128:CAG:C	0	61987128	C	CAG
11	chr11:61987474:A:AT	0	61987474	AT	A
11	chr11:61988373:G:A	0	61988373	A	G
11	chr11:61988784:C:T	0	61988784	T	C
11	chr11:61988934:C:T	0	61988934	T	C
11	chr11:61989028:C:G	0	61989028	G	C
11	chr11:61989205:T:C	0	61989205	C	T
11	chr11:61989404:G:A	0	61989404	A	G
11	chr11:61990374:G:A	0	61990374	A	G
11	chr11:61990514:T:A	0	61990514	A	T
11	chr11:61990663:T:C	0	61990663	C	T
11	chr11:61990862:G:A	0	61990862	A	G
11	chr11:61991170:C:T	0	61991170	T	C
11	chr11:61991181:C:T	0	61991181	T	C
11	chr11:61991255:C:T	0	61991255	T	C
11	chr11:61991821:T:C	0	61991821	C	T
11	chr11:61992242:T:C	0	61992242	C	T
11	chr11:61992267:A:G	0	61992267	G	A
11	chr11:61993757:A:C	0	61993757	C	A
11	chr11:61994080:C:T	0	61994080	T	C
11	chr11:61994723:C:T	0	61994723	T	C
11	chr11:61994985:A:G	0	61994985	G	A
11	chr11:61995462:G:A	0	61995462	A	G
11	chr11:61996446:C:T	0	61996446	T	C
11	chr11:61996889:G:A	0	61996889	A	G
11	chr11:61998239:T:TG	0	61998239	TG	T
11	chr11:61999097:C:T	0	61999097	T	C
11	chr11:62000842:G:C	0	62000842	C	G
11	chr11:62001167:G:C	0	62001167	C	G
11	chr11:62001234:C:T	0	62001234	T	C
11	chr11:62001501:G:A	0	62001501	A	G
11	chr11:62001796:G:C	0	62001796	C	G
11	chr11:62002500:G:A	0	62002500	A	G
11	chr11:62002735:C:T	0	62002735	T	C
11	chr11:62003367:C:T	0	62003367	T	C
11	chr11:62003427:G:T	0	62003427	T	G
11	chr11:62004044:C:T	0	62004044	T	C
11	chr11:62004374:T:C	0	62004374	C	T
11	chr11:62004714:G:A	0	62004714	A	G
11	chr11:62006207:C:T	0	62006207	T	C
11	chr11:62006444:C:T	0	62006444	T	C
11	chr11:62007608:T:C	0	62007608	C	T
11	chr11:62007785:G:A	0	62007785	A	G
11	chr11:62008072:A:G	0	62008072	G	A
11	chr11:62008646:A:G	0	62008646	G	A
11	chr11:62009188:G:T	0	62009188	T	G
11	chr11:62009208:C:T	0	62009208	T	C
11	chr11:62009390:C:T	0	62009390	T	C
11	chr11:62009614:A:G	0	62009614	G	A
11	chr11:62010757:AAAAACAAAC:A	0	62010757	A	AAAAACAAAC
11	chr11:62011575:A:G	0	62011575	G	A
11	chr11:62012550:G:A	0	62012550	A	G
11	chr11:62012586:A:AGGGACTCT	0	62012586	AGGGACTCT	A
11	chr11:62012594:T:C	0	62012594	C	T
11	chr11:62013151:C:A	0	62013151	A	C
11	chr11:62013645:G:A	0	62013645	A	G
11	chr11:62013891:C:A	0	62013891	A	C
11	chr11:62014577:G:A	0	62014577	A	G
11	chr11:62014726:G:C	0	62014726	C	G
11	chr11:62014850:T:C	0	62014850	C	T
11	chr11:62015176:C:T	0	62015176	T	C
11	chr11:62015961:A:C	0	62015961	C	A
11	chr11:62016319:G:A	0	62016319	A	G
11	chr11:62016656:C:T	0	62016656	T	C
11	chr11:62016926:A:G	0	62016926	G	A
11	chr11:62017058:C:A	0	62017058	A	C
11	chr11:62017414:C:T	0	62017414	T	C
11	chr11:62018066:A:G	0	62018066	G	A
11	chr11:62019441:G:A	0	62019441	A	G
11	chr11:62020328:A:G	0	62020328	G	A
11	chr11:62020450:A:G	0	62020450	G	A
11	chr11:62021174:T:A	0	62021174	A	T
11	chr11:62021358:CT:C	0	62021358	C	CT
11	chr11:62022469:G:A	0	62022469	A	G
11	chr11:62023190:T:C	0	62023190	C	T
11	chr11:62023335:G:A	0	62023335	A	G
11	chr11:62023748:G:T	0	62023748	T	G
11	chr11:62023946:T:C	0	62023946	C	T
11	chr11:62024547:C:T	0	62024547	T	C
11	chr11:62026063:T:C	0	62026063	C	T
11	chr11:62026350:T:C	0	62026350	C	T
11	chr11:62026428:T:C	0	62026428	C	T
11	chr11:62026852:G:A	0	62026852	A	G
11	chr11:62027583:G:A	0	62027583	A	G
11	chr11:62027885:C:T	0	62027885	T	C
11	chr11:62028200:G:A	0	62028200	A	G
11	chr11:62028725:A:G	0	62028725	G	A
11	chr11:62028914:G:A	0	62028914	A	G
11	chr11:62029635:T:C	0	62029635	C	T
11	chr11:62030578:G:A	0	62030578	A	G
11	chr11:62030914:T:C	0	62030914	C	T
11	chr11:62031122:A:T	0	62031122	T	A
11	chr11:62033534:G:A	0	62033534	A	G
11	chr11:62036068:A:G	0	62036068	G	A
11	chr11:62036211:T:C	0	62036211	C	T
11	chr11:62036245:A:G	0	62036245	G	A
11	chr11:62036296:C:T	0	62036296	T	C
11	chr11:62036464:G:A	0	62036464	A	G
11	chr11:62036629:C:T	0	62036629	T	C
11	chr11:62036690:C:A	0	62036690	A	C
11	chr11:62036720:A:G	0	62036720	G	A
11	chr11:62036975:A:C	0	62036975	C	A
11	chr11:62037361:C:T	0	62037361	T	C
11	chr11:62037983:C:G	0	62037983	G	C
11	chr11:62038095:G:A	0	62038095	A	G
11	chr11:62038347:C:T	0	62038347	T	C
11	chr11:62038422:G:A	0	62038422	A	G
11	chr11:62038664:G:A	0	62038664	A	G
11	chr11:62038880:A:G	0	62038880	G	A
11	chr11:62039010:C:T	0	62039010	T	C
11	chr11:62039117:T:G	0	62039117	G	T
11	chr11:62040031:T:C	0	62040031	C	T
11	chr11:62040117:A:G	0	62040117	G	A
11	chr11:62040220:T:C	0	62040220	C	T
11	chr11:62040221:G:A	0	62040221	A	G
11	chr11:62040226:G:A	0	62040226	A	G
11	chr11:62040283:C:T	0	62040283	T	C
11	chr11:62040311:T:C	0	62040311	C	T
11	chr11:62040362:G:A	0	62040362	A	G
11	chr11:62040408:G:A	0	62040408	A	G
11	chr11:62040424:G:A	0	62040424	A	G
11	chr11:62040453:T:G	0	62040453	G	T
11	chr11:62040620:A:G	0	62040620	G	A
11	chr11:62040635:G:C	0	62040635	C	G
11	chr11:62041328:A:G	0	62041328	G	A
11	chr11:62041466:T:C	0	62041466	C	T
11	chr11:62041507:C:T	0	62041507	T	C
11	chr11:62041854:A:C	0	62041854	C	A
11	chr11:62042222:T:C	0	62042222	C	T
11	chr11:62042690:T:C	0	62042690	C	T
11	chr11:62043312:A:G	0	62043312	G	A
11	chr11:62044331:T:G	0	62044331	G	T
11	chr11:62044663:C:T	0	62044663	T	C
11	chr11:62044924:G:A	0	62044924	A	G
11	chr11:62045713:C:T	0	62045713	T	C
11	chr11:62045721:T:C	0	62045721	C	T
11	chr11:62045787:T:C	0	62045787	C	T
11	chr11:62046094:A:G	0	62046094	G	A
11	chr11:62046136:C:T	0	62046136	T	C
11	chr11:62046182:G:A	0	62046182	A	G
11	chr11:62046232:C:CT	0	62046232	CT	C
11	chr11:62046348:G:A	0	62046348	A	G
11	chr11:62046640:T:C	0	62046640	C	T
11	chr11:62046840:A:G	0	62046840	G	A
11	chr11:62047207:T:C	0	62047207	C	T
11	chr11:62047816:G:A	0	62047816	A	G
11	chr11:62047819:A:ATACAATATC	0	62047819	ATACAATATC	A
11	chr11:62047895:T:C	0	62047895	C	T
11	chr11:62047965:G:A	0	62047965	A	G
11	chr11:62048162:GAAA:G	0	62048162	G	GAAA
11	chr11:62048170:C:G	0	62048170	G	C
11	chr11:62048173:A:AT	0	62048173	AT	A
11	chr11:62048331:T:C	0	62048331	C	T
11	chr11:62048842:C:T	0	62048842	T	C
11	chr11:62049659:T:C	0	62049659	C	T
11	chr11:62049728:A:G	0	62049728	G	A
11	chr11:62049845:A:G	0	62049845	G	A
11	chr11:62050989:G:A	0	62050989	A	G
11	chr11:62051181:G:A	0	62051181	A	G
11	chr11:62051978:T:A	0	62051978	A	T
11	chr11:62053609:A:T	0	62053609	T	A
11	chr11:62054476:A:G	0	62054476	G	A
11	chr11:62054857:G:C	0	62054857	C	G
11	chr11:62055248:AGGAGGT:A	0	62055248	A	AGGAGGT
11	chr11:62055747:C:T	0	62055747	T	C
11	chr11:62055914:A:C	0	62055914	C	A
11	chr11:62056104:G:A	0	62056104	A	G
11	chr11:62056158:T:C	0	62056158	C	T
11	chr11:62056251:C:T	0	62056251	T	C
11	chr11:62058058:G:A	0	62058058	A	G
11	chr11:62058224:A:G	0	62058224	G	A
11	chr11:62058294:C:T	0	62058294	T	C
11	chr11:62058949:G:A	0	62058949	A	G
11	chr11:62059350:C:T	0	62059350	T	C
11	chr11:62059462:A:G	0	62059462	G	A
11	chr11:62059600:C:T	0	62059600	T	C
11	chr11:62059800:G:C	0	62059800	C	G
11	chr11:62060040:T:G	0	62060040	G	T
11	chr11:62060276:C:T	0	62060276	T	C
11	chr11:62060922:G:A	0	62060922	A	G
11	chr11:62062070:T:C	0	62062070	C	T
11	chr11:62062323:A:G	0	62062323	G	A
11	chr11:62062457:T:C	0	62062457	C	T
11	chr11:62063079:C:T	0	62063079	T	C
11	chr11:62063679:C:T	0	62063679	T	C
11	chr11:62064606:T:C	0	62064606	C	T
11	chr11:62065006:A:G	0	62065006	G	A
11	chr11:62066598:T:G	0	62066598	G	T
11	chr11:62068037:C:G	0	62068037	G	C
11	chr11:62068072:T:C	0	62068072	C	T
11	chr11:62068646:G:A	0	62068646	A	G
11	chr11:62072693:C:T	0	62072693	T	C
11	chr11:62072941:C:A	0	62072941	A	C
11	chr11:62073559:G:A	0	62073559	A	G
11	chr11:62074740:T:C	0	62074740	C	T
11	chr11:62075965:C:T	0	62075965	T	C
11	chr11:62076070:G:A	0	62076070	A	G
11	chr11:62076111:T:G	0	62076111	G	T
11	chr11:62076340:G:A	0	62076340	A	G
11	chr11:62077524:AATG:A	0	62077524	A	AATG
11	chr11:62077689:T:C	0	62077689	C	T
11	chr11:62077690:C:T	0	62077690	T	C
11	chr11:62078623:T:G	0	62078623	G	T
11	chr11:62079949:A:G	0	62079949	G	A
11	chr11:62080804:A:C	0	62080804	C	A
11	chr11:62083219:T:A	0	62083219	A	T
11	chr11:62083263:A:C	0	62083263	C	A
11	chr11:62083732:C:T	0	62083732	T	C
11	chr11:62085431:A:T	0	62085431	T	A
11	chr11:62085864:T:G	0	62085864	G	T
11	chr11:62089278:G:A	0	62089278	A	G
11	chr11:62090224:T:C	0	62090224	C	T
11	chr11:62091098:G:A	0	62091098	A	G
11	chr11:62092483:T:C	0	62092483	C	T
11	chr11:62094379:C:T	0	62094379	T	C
11	chr11:62094693:C:T	0	62094693	T	C
11	chr11:62095811:TG:T	0	62095811	T	TG
11	chr11:62095847:C:T	0	62095847	T	C
11	chr11:62099817:T:C	0	62099817	C	T
11	chr11:62099867:A:G	0	62099867	G	A
11	chr11:62100040:CT:C	0	62100040	C	CT
11	chr11:62101537:C:G	0	62101537	G	C
11	chr11:62101856:A:G	0	62101856	G	A
11	chr11:62101860:A:G	0	62101860	G	A
11	chr11:62101862:G:A	0	62101862	A	G
11	chr11:62102041:T:C	0	62102041	C	T
11	chr11:62102430:C:T	0	62102430	T	C
11	chr11:62102484:G:T	0	62102484	T	G
11	chr11:62102594:C:T	0	62102594	T	C
11	chr11:62102856:A:G	0	62102856	G	A
11	chr11:62103186:A:C	0	62103186	C	A
11	chr11:62103260:T:C	0	62103260	C	T
11	chr11:62104519:G:A	0	62104519	A	G
11	chr11:62106404:A:G	0	62106404	G	A
11	chr11:62106414:C:T	0	62106414	T	C
11	chr11:62107369:C:G	0	62107369	G	C
11	chr11:62107486:C:T	0	62107486	T	C
11	chr11:62108139:G:T	0	62108139	T	G
11	chr11:62108817:T:C	0	62108817	C	T
11	chr11:62108885:A:G	0	62108885	G	A
11	chr11:62109089:T:C	0	62109089	C	T
11	chr11:62109145:T:A	0	62109145	A	T
11	chr11:62109665:G:A	0	62109665	A	G
11	chr11:62109940:G:A	0	62109940	A	G
11	chr11:62109957:G:A	0	62109957	A	G
11	chr11:62110272:A:G	0	62110272	G	A
11	chr11:62110350:T:A	0	62110350	A	T
11	chr11:62111097:C:A	0	62111097	A	C
11	chr11:62111482:A:G	0	62111482	G	A
11	chr11:62111546:G:A	0	62111546	A	G
11	chr11:62111844:C:T	0	62111844	T	C
11	chr11:62112217:G:A	0	62112217	A	G
11	chr11:62112402:A:T	0	62112402	T	A
11	chr11:62112618:G:A	0	62112618	A	G
11	chr11:62112672:A:C	0	62112672	C	A
11	chr11:62112751:A:G	0	62112751	G	A
11	chr11:62112755:T:C	0	62112755	C	T
11	chr11:62112843:T:C	0	62112843	C	T
11	chr11:62113060:A:G	0	62113060	G	A
11	chr11:62113206:C:T	0	62113206	T	C
11	chr11:62113271:A:C	0	62113271	C	A
11	chr11:62113403:T:C	0	62113403	C	T
11	chr11:62113452:C:CTG	0	62113452	CTG	C
11	chr11:62113605:T:C	0	62113605	C	T
11	chr11:62113713:T:C	0	62113713	C	T
11	chr11:62114798:A:C	0	62114798	C	A
11	chr11:62114986:A:G	0	62114986	G	A
11	chr11:62115089:T:C	0	62115089	C	T
11	chr11:62115646:C:T	0	62115646	T	C
11	chr11:62116405:A:T	0	62116405	T	A
11	chr11:62116553:A:C	0	62116553	C	A
11	chr11:62116572:G:A	0	62116572	A	G
11	chr11:62116597:G:A	0	62116597	A	G
11	chr11:62116830:G:A	0	62116830	A	G
11	chr11:62117065:G:C	0	62117065	C	G
11	chr11:62117377:C:T	0	62117377	T	C
11	chr11:62117601:A:C	0	62117601	C	A
11	chr11:62117767:T:C	0	62117767	C	T
11	chr11:62117806:G:A	0	62117806	A	G
11	chr11:62117987:A:G	0	62117987	G	A
11	chr11:62118084:T:G	0	62118084	G	T
11	chr11:62118172:A:AT	0	62118172	AT	A
11	chr11:62118550:G:A	0	62118550	A	G
11	chr11:62118627:A:C	0	62118627	C	A
11	chr11:62118642:A:C	0	62118642	C	A
11	chr11:62118673:C:G	0	62118673	G	C
11	chr11:62119034:T:C	0	62119034	C	T
11	chr11:62119100:C:T	0	62119100	T	C
11	chr11:62119119:A:G	0	62119119	G	A
11	chr11:62120124:C:T	0	62120124	T	C
11	chr11:62120620:T:C	0	62120620	C	T
11	chr11:62120803:C:G	0	62120803	G	C
11	chr11:62121297:A:T	0	62121297	T	A
11	chr11:62121591:T:C	0	62121591	C	T
11	chr11:62121793:C:T	0	62121793	T	C
11	chr11:62122070:G:A	0	62122070	A	G
11	chr11:62122123:A:G	0	62122123	G	A
11	chr11:62123340:G:A	0	62123340	A	G
11	chr11:62123420:C:T	0	62123420	T	C
11	chr11:62123878:G:C	0	62123878	C	G
11	chr11:62123896:G:C	0	62123896	C	G
11	chr11:62124174:G:A	0	62124174	A	G
11	chr11:62124765:A:G	0	62124765	G	A
11	chr11:62124915:A:G	0	62124915	G	A
11	chr11:62125195:C:T	0	62125195	T	C
11	chr11:62125246:C:G	0	62125246	G	C
11	chr11:62125586:T:C	0	62125586	C	T
11	chr11:62125744:T:G	0	62125744	G	T
11	chr11:62125797:C:T	0	62125797	T	C
11	chr11:62126067:G:A	0	62126067	A	G
11	chr11:62126234:T:C	0	62126234	C	T
11	chr11:62126269:C:T	0	62126269	T	C
11	chr11:62126341:G:A	0	62126341	A	G
11	chr11:62126357:A:G	0	62126357	G	A
11	chr11:62126438:T:C	0	62126438	C	T
11	chr11:62126496:A:G	0	62126496	G	A
11	chr11:62126500:C:T	0	62126500	T	C
11	chr11:62126558:A:G	0	62126558	G	A
11	chr11:62126561:T:C	0	62126561	C	T
11	chr11:62126808:T:C	0	62126808	C	T
11	chr11:62126822:T:TA	0	62126822	TA	T
11	chr11:62127198:A:G	0	62127198	G	A
11	chr11:62127326:A:G	0	62127326	G	A
11	chr11:62127419:A:G	0	62127419	G	A
11	chr11:62127628:T:C	0	62127628	C	T
11	chr11:62127697:C:T	0	62127697	T	C
11	chr11:62127971:TA:T	0	62127971	T	TA
11	chr11:62128004:G:A	0	62128004	A	G
11	chr11:62128069:A:G	0	62128069	G	A
11	chr11:62128743:G:A	0	62128743	A	G
11	chr11:62129181:A:G	0	62129181	G	A
11	chr11:62129725:C:T	0	62129725	T	C
11	chr11:62129887:C:T	0	62129887	T	C
11	chr11:62130720:G:A	0	62130720	A	G
11	chr11:62131089:G:A	0	62131089	A	G
11	chr11:62131387:T:C	0	62131387	C	T
11	chr11:62131569:G:A	0	62131569	A	G
11	chr11:62131606:G:A	0	62131606	A	G
11	chr11:62131743:A:G	0	62131743	G	A
11	chr11:62131812:C:T	0	62131812	T	C
11	chr11:62131862:C:T	0	62131862	T	C
11	chr11:62131926:C:T	0	62131926	T	C
11	chr11:62132040:T:C	0	62132040	C	T
11	chr11:62133107:G:A	0	62133107	A	G
11	chr11:62133268:G:A	0	62133268	A	G
11	chr11:62133542:C:G	0	62133542	G	C
11	chr11:62133612:T:G	0	62133612	G	T
11	chr11:62133613:C:T	0	62133613	T	C
11	chr11:62133883:C:T	0	62133883	T	C
11	chr11:62134654:C:G	0	62134654	G	C
11	chr11:62135034:C:G	0	62135034	G	C
11	chr11:62135992:C:G	0	62135992	G	C
11	chr11:62136433:G:A	0	62136433	A	G
11	chr11:62136500:C:T	0	62136500	T	C
11	chr11:62138827:A:G	0	62138827	G	A
11	chr11:62138902:T:C	0	62138902	C	T
11	chr11:62139066:G:A	0	62139066	A	G
11	chr11:62139370:C:T	0	62139370	T	C
11	chr11:62139392:G:A	0	62139392	A	G
11	chr11:62139712:G:T	0	62139712	T	G
11	chr11:62139719:A:G	0	62139719	G	A
11	chr11:62140159:T:A	0	62140159	A	T
11	chr11:62140349:C:A	0	62140349	A	C
11	chr11:62140437:A:G	0	62140437	G	A
11	chr11:62140497:C:T	0	62140497	T	C
11	chr11:62140550:G:A	0	62140550	A	G
11	chr11:62140968:T:C	0	62140968	C	T
11	chr11:62141052:G:T	0	62141052	T	G
11	chr11:62141200:G:A	0	62141200	A	G
11	chr11:62142148:T:C	0	62142148	C	T
11	chr11:62142497:A:G	0	62142497	G	A
11	chr11:62142686:CT:C	0	62142686	C	CT
11	chr11:62143332:C:T	0	62143332	T	C
11	chr11:62144057:T:C	0	62144057	C	T
11	chr11:62145724:G:T	0	62145724	T	G
11	chr11:62145885:G:T	0	62145885	T	G
11	chr11:62146139:T:G	0	62146139	G	T
11	chr11:62146235:A:G	0	62146235	G	A
11	chr11:62146333:A:G	0	62146333	G	A
11	chr11:62146366:G:T	0	62146366	T	G
11	chr11:62146584:G:A	0	62146584	A	G
11	chr11:62146897:C:T	0	62146897	T	C
11	chr11:62147322:A:G	0	62147322	G	A
11	chr11:62147419:A:T	0	62147419	T	A
11	chr11:62147503:T:A	0	62147503	A	T
11	chr11:62147605:T:C	0	62147605	C	T
11	chr11:62149246:C:T	0	62149246	T	C
11	chr11:62149330:G:A	0	62149330	A	G
11	chr11:62149530:A:G	0	62149530	G	A
11	chr11:62150459:CTGGGCTTGGGCA:C	0	62150459	C	CTGGGCTTGGGCA
11	chr11:62150661:T:C	0	62150661	C	T
11	chr11:62151161:G:A	0	62151161	A	G
11	chr11:62151445:T:G	0	62151445	G	T
11	chr11:62152221:C:T	0	62152221	T	C
11	chr11:62153312:T:C	0	62153312	C	T
11	chr11:62153340:A:G	0	62153340	G	A
11	chr11:62155376:T:C	0	62155376	C	T
11	chr11:62155614:G:A	0	62155614	A	G
11	chr11:62155653:A:G	0	62155653	G	A
11	chr11:62155903:A:G	0	62155903	G	A
11	chr11:62156069:A:T	0	62156069	T	A
11	chr11:62156185:T:A	0	62156185	A	T
11	chr11:62157233:G:A	0	62157233	A	G
11	chr11:62157288:C:T	0	62157288	T	C
11	chr11:62157321:CTCTT:C	0	62157321	C	CTCTT
11	chr11:62157900:A:G	0	62157900	G	A
11	chr11:62161184:G:A	0	62161184	A	G
11	chr11:62161270:A:G	0	62161270	G	A
11	chr11:62161524:G:C	0	62161524	C	G
11	chr11:62161683:A:G	0	62161683	G	A
11	chr11:62163325:G:A	0	62163325	A	G
11	chr11:62163489:G:T	0	62163489	T	G
11	chr11:62164044:A:T	0	62164044	T	A
11	chr11:62164463:T:A	0	62164463	A	T
11	chr11:62165311:A:G	0	62165311	G	A
11	chr11:62165468:G:T	0	62165468	T	G
11	chr11:62169376:A:G	0	62169376	G	A
11	chr11:62169472:C:T	0	62169472	T	C
11	chr11:62169507:G:GC	0	62169507	GC	G
11	chr11:62169713:T:C	0	62169713	C	T
11	chr11:62169860:T:A	0	62169860	A	T
11	chr11:62170073:G:A	0	62170073	A	G
11	chr11:62170186:C:T	0	62170186	T	C
11	chr11:62170666:CTTG:C	0	62170666	C	CTTG
11	chr11:62170878:C:T	0	62170878	T	C
11	chr11:62170972:TG:T	0	62170972	T	TG
11	chr11:62171176:A:G	0	62171176	G	A
11	chr11:62171257:C:T	0	62171257	T	C
11	chr11:62171647:G:T	0	62171647	T	G
11	chr11:62173982:T:C	0	62173982	C	T
11	chr11:62174344:T:C	0	62174344	C	T
11	chr11:62174458:C:T	0	62174458	T	C
11	chr11:62174691:T:A	0	62174691	A	T
11	chr11:62175069:G:T	0	62175069	T	G
11	chr11:62175387:A:T	0	62175387	T	A
11	chr11:62175426:T:C	0	62175426	C	T
11	chr11:62175520:C:T	0	62175520	T	C
11	chr11:62176031:A:C	0	62176031	C	A
11	chr11:62176346:G:A	0	62176346	A	G
11	chr11:62176373:C:T	0	62176373	T	C
11	chr11:62176838:T:G	0	62176838	G	T
11	chr11:62176950:T:C	0	62176950	C	T
11	chr11:62176974:T:C	0	62176974	C	T
11	chr11:62178079:ACT:A	0	62178079	A	ACT
11	chr11:62178106:G:A	0	62178106	A	G
11	chr11:62179110:T:A	0	62179110	A	T
11	chr11:62179402:AT:A	0	62179402	A	AT
11	chr11:62179665:A:T	0	62179665	T	A
11	chr11:62179916:G:A	0	62179916	A	G
11	chr11:62179920:G:A	0	62179920	A	G
11	chr11:62180234:A:G	0	62180234	G	A
11	chr11:62180294:T:C	0	62180294	C	T
11	chr11:62180398:T:C	0	62180398	C	T
11	chr11:62180416:T:C	0	62180416	C	T
11	chr11:62180669:G:A	0	62180669	A	G
11	chr11:62180948:G:T	0	62180948	T	G
11	chr11:62181136:T:C	0	62181136	C	T
11	chr11:62181148:C:T	0	62181148	T	C
11	chr11:62181388:T:C	0	62181388	C	T
11	chr11:62181754:T:C	0	62181754	C	T
11	chr11:62181807:G:A	0	62181807	A	G
11	chr11:62181814:T:A	0	62181814	A	T
11	chr11:62181905:C:T	0	62181905	T	C
11	chr11:62182277:C:G	0	62182277	G	C
11	chr11:62182883:C:T	0	62182883	T	C
11	chr11:62183286:T:G	0	62183286	G	T
11	chr11:62183430:G:T	0	62183430	T	G
11	chr11:62183661:G:T	0	62183661	T	G
11	chr11:62183855:C:T	0	62183855	T	C
11	chr11:62183975:C:T	0	62183975	T	C
11	chr11:62184513:A:G	0	62184513	G	A
11	chr11:62184518:C:T	0	62184518	T	C
11	chr11:62184557:G:A	0	62184557	A	G
11	chr11:62184562:G:A	0	62184562	A	G
11	chr11:62185321:T:G	0	62185321	G	T
11	chr11:62185948:T:C	0	62185948	C	T
11	chr11:62186043:A:G	0	62186043	G	A
11	chr11:62186051:T:C	0	62186051	C	T
11	chr11:62186350:G:A	0	62186350	A	G
11	chr11:62186537:C:T	0	62186537	T	C
11	chr11:62186785:A:G	0	62186785	G	A
11	chr11:62188538:C:T	0	62188538	T	C
11	chr11:62188801:G:A	0	62188801	A	G
11	chr11:62188956:A:C	0	62188956	C	A
11	chr11:62189041:AAGC:A	0	62189041	A	AAGC
11	chr11:62189598:G:A	0	62189598	A	G
11	chr11:62189665:G:T	0	62189665	T	G
11	chr11:62190061:G:T	0	62190061	T	G
11	chr11:62190067:A:T	0	62190067	T	A
11	chr11:62190149:G:A	0	62190149	A	G
11	chr11:62190571:G:A	0	62190571	A	G
11	chr11:62190719:T:G	0	62190719	G	T
11	chr11:62192796:C:T	0	62192796	T	C
11	chr11:62193291:T:TC	0	62193291	TC	T
11	chr11:62194403:G:C	0	62194403	C	G
11	chr11:62194454:T:C	0	62194454	C	T
11	chr11:62194649:A:C	0	62194649	C	A
11	chr11:62195165:C:T	0	62195165	T	C
11	chr11:62196143:A:G	0	62196143	G	A
11	chr11:62196160:A:G	0	62196160	G	A
11	chr11:62196836:G:A	0	62196836	A	G
11	chr11:62197249:G:A	0	62197249	A	G
11	chr11:62197516:G:A	0	62197516	A	G
11	chr11:62197591:T:A	0	62197591	A	T
11	chr11:62197879:C:T	0	62197879	T	C
11	chr11:62197926:A:G	0	62197926	G	A
11	chr11:62198151:G:A	0	62198151	A	G
11	chr11:62198549:C:G	0	62198549	G	C
11	chr11:62198916:G:A	0	62198916	A	G
11	chr11:62199157:T:A	0	62199157	A	T
11	chr11:62199881:A:C	0	62199881	C	A
11	chr11:62200412:G:T	0	62200412	T	G
11	chr11:62200869:A:T	0	62200869	T	A
11	chr11:62201042:T:C	0	62201042	C	T
11	chr11:62201321:A:C	0	62201321	C	A
11	chr11:62201539:G:A	0	62201539	A	G
11	chr11:62201774:T:C	0	62201774	C	T
11	chr11:62201958:A:G	0	62201958	G	A
11	chr11:62202064:G:T	0	62202064	T	G
11	chr11:62203655:G:A	0	62203655	A	G
11	chr11:62203942:G:A	0	62203942	A	G
11	chr11:62204065:C:T	0	62204065	T	C
11	chr11:62204126:C:G	0	62204126	G	C
11	chr11:62204379:G:A	0	62204379	A	G
11	chr11:62204391:G:A	0	62204391	A	G
11	chr11:62205439:T:C	0	62205439	C	T
11	chr11:62207199:T:C	0	62207199	C	T
11	chr11:62207659:G:A	0	62207659	A	G
11	chr11:62208283:C:G	0	62208283	G	C
11	chr11:62209149:A:G	0	62209149	G	A
11	chr11:62209320:C:G	0	62209320	G	C
11	chr11:62209825:C:T	0	62209825	T	C
11	chr11:62209895:A:G	0	62209895	G	A
11	chr11:62211023:A:G	0	62211023	G	A
11	chr11:62211463:G:T	0	62211463	T	G
11	chr11:62214174:C:G	0	62214174	G	C
11	chr11:62214801:C:T	0	62214801	T	C
11	chr11:62214946:G:A	0	62214946	A	G
11	chr11:62216387:G:A	0	62216387	A	G
11	chr11:62217087:A:G	0	62217087	G	A
11	chr11:62217305:T:C	0	62217305	C	T
11	chr11:62221287:C:T	0	62221287	T	C
11	chr11:62221300:A:T	0	62221300	T	A
11	chr11:62221849:A:G	0	62221849	G	A
11	chr11:62223467:C:T	0	62223467	T	C
11	chr11:62224419:A:G	0	62224419	G	A
11	chr11:62225697:A:C	0	62225697	C	A
11	chr11:62225728:G:T	0	62225728	T	G
11	chr11:62226685:A:G	0	62226685	G	A
11	chr11:62227409:A:G	0	62227409	G	A
11	chr11:62227667:G:A	0	62227667	A	G
11	chr11:62227693:A:G	0	62227693	G	A
11	chr11:62228850:T:C	0	62228850	C	T
11	chr11:62229378:A:G	0	62229378	G	A
11	chr11:62231065:T:C	0	62231065	C	T
11	chr11:62231644:T:C	0	62231644	C	T
11	chr11:62231838:T:C	0	62231838	C	T
11	chr11:62231985:T:A	0	62231985	A	T
11	chr11:62232457:C:T	0	62232457	T	C
11	chr11:62233919:T:C	0	62233919	C	T
11	chr11:62235929:A:G	0	62235929	G	A
11	chr11:62237473:C:T	0	62237473	T	C
11	chr11:62238772:C:T	0	62238772	T	C
11	chr11:62239656:G:A	0	62239656	A	G
11	chr11:62239695:A:T	0	62239695	T	A
11	chr11:62241663:G:A	0	62241663	A	G
11	chr11:62242888:G:A	0	62242888	A	G
11	chr11:62243391:C:T	0	62243391	T	C
11	chr11:62243785:G:A	0	62243785	A	G
11	chr11:62247803:A:G	0	62247803	G	A
11	chr11:62247898:G:A	0	62247898	A	G
11	chr11:62248390:A:G	0	62248390	G	A
11	chr11:62249197:A:G	0	62249197	G	A
11	chr11:62249293:C:T	0	62249293	T	C
11	chr11:62249933:C:T	0	62249933	T	C
11	chr11:62250081:C:T	0	62250081	T	C
11	chr11:62250529:G:A	0	62250529	A	G
11	chr11:62251468:A:G	0	62251468	G	A
11	chr11:62251780:A:G	0	62251780	G	A
11	chr11:62252086:T:C	0	62252086	C	T
11	chr11:62252381:G:A	0	62252381	A	G
11	chr11:62254002:C:T	0	62254002	T	C
11	chr11:62254970:C:A	0	62254970	A	C
11	chr11:62255799:T:C	0	62255799	C	T
11	chr11:62255829:C:T	0	62255829	T	C
11	chr11:62256804:G:A	0	62256804	A	G
11	chr11:62256827:C:T	0	62256827	T	C
11	chr11:62256931:C:A	0	62256931	A	C
11	chr11:62258640:T:C	0	62258640	C	T
11	chr11:62259080:G:A	0	62259080	A	G
11	chr11:62259356:A:G	0	62259356	G	A
11	chr11:62259361:C:T	0	62259361	T	C
11	chr11:62259443:T:C	0	62259443	C	T
11	chr11:62260493:C:A	0	62260493	A	C
11	chr11:62260993:C:T	0	62260993	T	C
11	chr11:62261235:A:G	0	62261235	G	A
11	chr11:62261606:A:C	0	62261606	C	A
11	chr11:62261797:A:G	0	62261797	G	A
11	chr11:62263045:C:T	0	62263045	T	C
11	chr11:62263357:C:T	0	62263357	T	C
11	chr11:62264387:C:T	0	62264387	T	C
11	chr11:62264524:T:C	0	62264524	C	T
11	chr11:62264946:A:G	0	62264946	G	A
11	chr11:62264953:T:C	0	62264953	C	T
11	chr11:62265518:A:G	0	62265518	G	A
11	chr11:62265622:C:T	0	62265622	T	C
11	chr11:62265692:C:G	0	62265692	G	C
11	chr11:62267299:T:C	0	62267299	C	T
11	chr11:62267398:A:G	0	62267398	G	A
11	chr11:62267563:G:A	0	62267563	A	G
11	chr11:62267747:G:C	0	62267747	C	G
11	chr11:62267882:T:A	0	62267882	A	T
11	chr11:62267903:G:T	0	62267903	T	G
11	chr11:62268008:T:C	0	62268008	C	T
11	chr11:62268191:G:A	0	62268191	A	G
11	chr11:62268466:T:C	0	62268466	C	T
11	chr11:62268484:T:C	0	62268484	C	T
11	chr11:62268845:T:C	0	62268845	C	T
11	chr11:62269187:A:G	0	62269187	G	A
11	chr11:62269397:C:T	0	62269397	T	C
11	chr11:62270111:G:A	0	62270111	A	G
11	chr11:62271929:C:T	0	62271929	T	C
11	chr11:62272174:A:G	0	62272174	G	A
11	chr11:62273047:A:G	0	62273047	G	A
11	chr11:62273183:C:T	0	62273183	T	C
11	chr11:62273366:C:T	0	62273366	T	C
11	chr11:62274931:G:C	0	62274931	C	G
11	chr11:62275958:T:C	0	62275958	C	T
11	chr11:62276457:C:T	0	62276457	T	C
11	chr11:62277073:C:A	0	62277073	A	C
11	chr11:62280819:C:T	0	62280819	T	C
11	chr11:62282241:A:G	0	62282241	G	A
11	chr11:62285258:T:C	0	62285258	C	T
11	chr11:62285273:T:C	0	62285273	C	T
11	chr11:62285397:G:T	0	62285397	T	G
11	chr11:62286215:A:G	0	62286215	G	A
11	chr11:62287395:A:G	0	62287395	G	A
11	chr11:62287562:G:A	0	62287562	A	G
11	chr11:62287596:G:T	0	62287596	T	G
11	chr11:62287657:A:G	0	62287657	G	A
11	chr11:62288047:T:C	0	62288047	C	T
11	chr11:62288231:A:G	0	62288231	G	A
11	chr11:62288415:G:T	0	62288415	T	G
11	chr11:62288455:G:A	0	62288455	A	G
11	chr11:62288489:T:C	0	62288489	C	T
11	chr11:62288741:A:C	0	62288741	C	A
11	chr11:62289220:A:G	0	62289220	G	A
11	chr11:62289561:A:G	0	62289561	G	A
11	chr11:62289992:A:T	0	62289992	T	A
11	chr11:62290001:T:C	0	62290001	C	T
11	chr11:62290268:T:A	0	62290268	A	T
11	chr11:62290413:T:C	0	62290413	C	T
11	chr11:62290445:G:A	0	62290445	A	G
11	chr11:62290479:C:T	0	62290479	T	C
11	chr11:62290596:T:C	0	62290596	C	T
11	chr11:62290632:C:T	0	62290632	T	C
11	chr11:62290758:A:G	0	62290758	G	A
11	chr11:62290830:T:A	0	62290830	A	T
11	chr11:62290887:T:C	0	62290887	C	T
11	chr11:62291024:T:C	0	62291024	C	T
11	chr11:62291404:A:G	0	62291404	G	A
11	chr11:62292058:C:A	0	62292058	A	C
11	chr11:62292195:C:G	0	62292195	G	C
11	chr11:62292374:T:C	0	62292374	C	T
11	chr11:62292595:G:A	0	62292595	A	G
11	chr11:62292610:A:T	0	62292610	T	A
11	chr11:62292698:T:C	0	62292698	C	T
11	chr11:62292714:G:A	0	62292714	A	G
11	chr11:62292723:C:T	0	62292723	T	C
11	chr11:62292961:A:G	0	62292961	G	A
11	chr11:62292979:A:G	0	62292979	G	A
11	chr11:62293074:G:A	0	62293074	A	G
11	chr11:62293217:G:A	0	62293217	A	G
11	chr11:62293484:G:A	0	62293484	A	G
11	chr11:62293697:T:C	0	62293697	C	T
11	chr11:62293877:G:A	0	62293877	A	G
11	chr11:62294263:GA:G	0	62294263	G	GA
11	chr11:62294328:A:G	0	62294328	G	A
11	chr11:62295037:A:G	0	62295037	G	A
11	chr11:62295397:A:G	0	62295397	G	A
11	chr11:62296192:T:C	0	62296192	C	T
11	chr11:62296397:C:T	0	62296397	T	C
11	chr11:62297243:T:C	0	62297243	C	T
11	chr11:62297372:G:C	0	62297372	C	G
11	chr11:62297805:T:A	0	62297805	A	T
11	chr11:62298085:G:A	0	62298085	A	G
11	chr11:62298525:G:A	0	62298525	A	G
11	chr11:62300045:C:T	0	62300045	T	C
11	chr11:62300346:C:T	0	62300346	T	C
11	chr11:62300867:T:C	0	62300867	C	T
11	chr11:62300880:T:C	0	62300880	C	T
11	chr11:62301054:G:A	0	62301054	A	G
11	chr11:62301108:T:C	0	62301108	C	T
11	chr11:62301660:G:A	0	62301660	A	G
11	chr11:62301893:C:T	0	62301893	T	C
11	chr11:62302421:C:T	0	62302421	T	C
11	chr11:62304120:T:C	0	62304120	C	T
11	chr11:62304630:T:C	0	62304630	C	T
11	chr11:62304855:G:A	0	62304855	A	G
11	chr11:62304963:C:T	0	62304963	T	C
11	chr11:62305001:C:G	0	62305001	G	C
11	chr11:62305104:A:G	0	62305104	G	A
11	chr11:62305824:C:A	0	62305824	A	C
11	chr11:62305980:A:G	0	62305980	G	A
11	chr11:62306508:C:G	0	62306508	G	C
11	chr11:62306718:T:C	0	62306718	C	T
```
