## Supplementary material for "Characterization of shared and ancestry-specific signals driving complex traits using multi-ancestry fine-mapping": mesusieoutput

```
                 eur          afr      eur_afr
   [1,] 0.0003306674 0.0003017292 9.621209e-05
   [2,] 0.0002271405 0.0003083643 7.447640e-05
   [3,] 0.0018420633 0.0003060749 7.052483e-04
   [4,] 0.0024127903 0.0003025975 7.282583e-04
   [5,] 0.0003111442 0.0003143663 1.195496e-04
   [6,] 0.0035174641 0.0003062739 1.384385e-03
   [7,] 0.0045320511 0.0003168565 1.948490e-03
   [8,] 0.0026451905 0.0003028045 7.919113e-04
   [9,] 0.0002390406 0.0003020490 7.095221e-05
  [10,] 0.0002385122 0.0003020175 7.089159e-05
  [11,] 0.0024854023 0.0003062708 9.611973e-04
  [12,] 0.0002491369 0.0003082148 8.193590e-05
  [13,] 0.0034560697 0.0003062200 1.358132e-03
  [14,] 0.0046980578 0.0003094051 1.969654e-03
  [15,] 0.0042312731 0.0003096286 1.774941e-03
  [16,] 0.0003043573 0.0003076471 9.063844e-05
  [17,] 0.0005321952 0.0003306971 1.300581e-04
  [18,] 0.0034171432 0.0003070234 1.363114e-03
  [19,] 0.0037289301 0.0003070774 1.491910e-03
  [20,] 0.0003275571 0.0003015146 1.014502e-04
  [21,] 0.0016887198 0.0003071866 6.559229e-04
  [22,] 0.0033759774 0.0003073327 1.352115e-03
  [23,] 0.0002514603 0.0003082062 8.293402e-05
  [24,] 0.0042994791 0.0003091800 1.789750e-03
  [25,] 0.0016624297 0.0003069391 6.520838e-04
  [26,] 0.0027529434 0.0003028413 8.224903e-04
  [27,] 0.0017800285 0.0003068068 6.888991e-04
  [28,] 0.0052998607 0.0003086441 2.200753e-03
  [29,] 0.0029376906 0.0003026954 8.809373e-04
  [30,] 0.0002240140 0.0003023418 7.049057e-05
  [31,] 0.0002386501 0.0003145013 7.841374e-05
  [32,] 0.0003131411 0.0003065575 8.583969e-05
  [33,] 0.0011295344 0.0003018298 3.482383e-04
  [34,] 0.0007233608 0.0003024624 2.277876e-04
  [35,] 0.0014155493 0.0003015285 4.404854e-04
  [36,] 0.0011537831 0.0003023548 3.607279e-04
  [37,] 0.0010053302 0.0003019334 3.095618e-04
  [38,] 0.0002237646 0.0003016058 6.918415e-05
  [39,] 0.0003583810 0.0003141122 9.985086e-05
  [40,] 0.0028561371 0.0003015987 9.285465e-04
  [41,] 0.0509323919 0.0003034191 1.630790e-02
  [42,] 0.0467320261 0.0003034869 1.503636e-02
  [43,] 0.0002989612 0.0003067235 9.602083e-05
  [44,] 0.0002426427 0.0003043501 7.282196e-05
  [45,] 0.0003796221 0.0003085183 1.329195e-04
  [46,] 0.0003013045 0.0003079993 9.525266e-05
  [47,] 0.0002393605 0.0003037439 7.848192e-05
  [48,] 0.0002662920 0.0003075012 7.649348e-05
  [49,] 0.0002286937 0.0003017041 7.127247e-05
  [50,] 0.0003055100 0.0003078592 9.562149e-05
  [51,] 0.0002407775 0.0003032169 7.704058e-05
  [52,] 0.0003008921 0.0003014109 8.913986e-05
  [53,] 0.0002284081 0.0003016755 7.096968e-05
  [54,] 0.0002429994 0.0003035692 7.913465e-05
  [55,] 0.0002275689 0.0003016712 7.065076e-05
  [56,] 0.0002287036 0.0003016671 7.090044e-05
  [57,] 0.0002857239 0.0003107682 9.049399e-05
  [58,] 0.0002905361 0.0003014539 8.664046e-05
  [59,] 0.0002317914 0.0003017584 7.259787e-05
  [60,] 0.0002519014 0.0003052851 7.314487e-05
  [61,] 0.0002471695 0.0003083654 8.003659e-05
  [62,] 0.0002493350 0.0003032847 7.641311e-05
  [63,] 0.0002461421 0.0003052858 7.224347e-05
  [64,] 0.0002291145 0.0003017479 7.162058e-05
  [65,] 0.0002463986 0.0003032333 7.637377e-05
  [66,] 0.0002868258 0.0003012692 8.387824e-05
  [67,] 0.0002335506 0.0003018718 7.372908e-05
  [68,] 0.0002365110 0.0003017654 7.405849e-05
  [69,] 0.0002530721 0.0003032070 7.876260e-05
  [70,] 0.0002350199 0.0003017785 7.365625e-05
  [71,] 0.0002480854 0.0003032441 7.657438e-05
  [72,] 0.0002306666 0.0003017495 7.220994e-05
  [73,] 0.0003043629 0.0003077387 9.576720e-05
  [74,] 0.0002472664 0.0003032352 7.648885e-05
  [75,] 0.0002946322 0.0003011553 8.567608e-05
  [76,] 0.0002339905 0.0003017745 7.339830e-05
  [77,] 0.0002365399 0.0003017830 7.423041e-05
  [78,] 0.0004355419 0.0003103977 1.292216e-04
  [79,] 0.0002344999 0.0003017819 7.360660e-05
  [80,] 0.0002867919 0.0003012202 8.388177e-05
  [81,] 0.0003047468 0.0003079822 9.578256e-05
  [82,] 0.0002319108 0.0003017554 7.262682e-05
  [83,] 0.0003055610 0.0003081048 9.571675e-05
  [84,] 0.0002408295 0.0003032645 7.466512e-05
  [85,] 0.0002287705 0.0003017826 7.181803e-05
  [86,] 0.0002446187 0.0003032541 7.545959e-05
  [87,] 0.0002299241 0.0003016977 7.165803e-05
  [88,] 0.0002302863 0.0003017239 7.195367e-05
  [89,] 0.0002306747 0.0003020661 7.352380e-05
  [90,] 0.0002315348 0.0003018703 7.313577e-05
  [91,] 0.0003036457 0.0003083201 9.531989e-05
  [92,] 0.0002890098 0.0003012148 8.478261e-05
  [93,] 0.0003018932 0.0003012301 8.779153e-05
  [94,] 0.0003400860 0.0003081814 1.095983e-04
  [95,] 0.0003015868 0.0003012387 8.733508e-05
  [96,] 0.0002886859 0.0003012144 8.466866e-05
  [97,] 0.0002296449 0.0003016932 7.156426e-05
  [98,] 0.0002452494 0.0003026982 7.537299e-05
  [99,] 0.0002307942 0.0003016593 7.154795e-05
 [100,] 0.0003027934 0.0003072054 9.640272e-05
 [101,] 0.0003022265 0.0003012115 8.817216e-05
 [102,] 0.0003078901 0.0003019691 9.122721e-05
 [103,] 0.0002569406 0.0003028140 7.825934e-05
 [104,] 0.0003110409 0.0003081324 9.216717e-05
 [105,] 0.0002428614 0.0003027238 7.377280e-05
 [106,] 0.0002887399 0.0003015486 8.447917e-05
 [107,] 0.0002254446 0.0003028769 6.991510e-05
 [108,] 0.0002978420 0.0003083028 9.028436e-05
 [109,] 0.0002244385 0.0003032867 7.025931e-05
 [110,] 0.0002218156 0.0003027962 6.921846e-05
 [111,] 0.0002248988 0.0003031168 7.002693e-05
 [112,] 0.0002124145 0.0003015997 6.498986e-05
 [113,] 0.0003082450 0.0003080263 9.483761e-05
 [114,] 0.0003074892 0.0003048347 9.954050e-05
 [115,] 0.0002145514 0.0003011105 6.619136e-05
 [116,] 0.0003190352 0.0003056321 1.032210e-04
 [117,] 0.0003179645 0.0003056183 1.027599e-04
 [118,] 0.0003271945 0.0003051164 9.889701e-05
 [119,] 0.0003274108 0.0003051525 9.950645e-05
 [120,] 0.0003115260 0.0003083439 1.012667e-04
 [121,] 0.0002969189 0.0003083622 9.658180e-05
 [122,] 0.0003048170 0.0003083493 9.915863e-05
 [123,] 0.0003283497 0.0003046733 1.033344e-04
 [124,] 0.0003307465 0.0003048504 1.051613e-04
 [125,] 0.0003095197 0.0003083327 1.018339e-04
 [126,] 0.0002006118 0.0003017359 6.286821e-05
 [127,] 0.0002223143 0.0003022216 6.711570e-05
 [128,] 0.0003064163 0.0003084514 9.670524e-05
 [129,] 0.0003368365 0.0003076371 1.125483e-04
 [130,] 0.0003214852 0.0003081739 1.030058e-04
 [131,] 0.0002356419 0.0003040805 7.361929e-05
 [132,] 0.0003425812 0.0003058926 1.030372e-04
 [133,] 0.0003187522 0.0003063919 1.028254e-04
 [134,] 0.0003035656 0.0003083877 9.915456e-05
 [135,] 0.0002150882 0.0003011973 6.633584e-05
 [136,] 0.0003246540 0.0003082453 1.044558e-04
 [137,] 0.0003341084 0.0003079976 1.103188e-04
 [138,] 0.0003313503 0.0003079918 1.082754e-04
 [139,] 0.0002363734 0.0003032258 7.376722e-05
 [140,] 0.0002364869 0.0003032716 7.373270e-05
 [141,] 0.0003235580 0.0003066295 1.078929e-04
 [142,] 0.0002360835 0.0003035467 7.422530e-05
 [143,] 0.0003259629 0.0003064474 1.056149e-04
 [144,] 0.0002446942 0.0003059521 8.258094e-05
 [145,] 0.0003301811 0.0003065323 1.081477e-04
 [146,] 0.0003461285 0.0003080933 1.170220e-04
 [147,] 0.0002946056 0.0003073358 9.425957e-05
 [148,] 0.0003184539 0.0003066054 1.046639e-04
 [149,] 0.0002121492 0.0003056893 6.330303e-05
 [150,] 0.0003398716 0.0003080652 1.139450e-04
 [151,] 0.0003248484 0.0003065763 1.073065e-04
 [152,] 0.0002908210 0.0003082884 9.420045e-05
 [153,] 0.0003881185 0.0003066161 1.294775e-04
 [154,] 0.0002342292 0.0003031985 7.239080e-05
 [155,] 0.0002333834 0.0003031818 7.225765e-05
 [156,] 0.0001991510 0.0003020146 6.263004e-05
 [157,] 0.0006103119 0.0003082249 2.072948e-04
 [158,] 0.0003729805 0.0003081947 1.302166e-04
 [159,] 0.0005355601 0.0003081301 1.788856e-04
 [160,] 0.0004060566 0.0003068196 1.404579e-04
 [161,] 0.0005556110 0.0003081293 1.856238e-04
 [162,] 0.0006052053 0.0003082059 2.053581e-04
 [163,] 0.0003029830 0.0003047415 8.812704e-05
 [164,] 0.0005371869 0.0003065424 1.814685e-04
 [165,] 0.0002905172 0.0003079971 9.247060e-05
 [166,] 0.0004598071 0.0003081407 1.528231e-04
 [167,] 0.0006462549 0.0003080502 2.178491e-04
 [168,] 0.0002906330 0.0003079844 9.236552e-05
 [169,] 0.0001995048 0.0003047064 6.513462e-05
 [170,] 0.0003447343 0.0003081127 1.135848e-04
 [171,] 0.0003547893 0.0003081012 1.160212e-04
 [172,] 0.0002655047 0.0003065556 8.720568e-05
 [173,] 0.0002619528 0.0003066115 8.678170e-05
 [174,] 0.0002762712 0.0003065911 9.124926e-05
 [175,] 0.0002826881 0.0003039132 9.033480e-05
 [176,] 0.0002753856 0.0003071915 9.514173e-05
 [177,] 0.0002606032 0.0003067482 8.457720e-05
 [178,] 0.0002550166 0.0003142891 8.504395e-05
 [179,] 0.0003373941 0.0003018743 8.825416e-05
 [180,] 0.0002475694 0.0003015581 7.261317e-05
 [181,] 0.0002105896 0.0003156871 7.068556e-05
 [182,] 0.0003082250 0.0003092165 1.066790e-04
 [183,] 0.0002609578 0.0003018612 7.727932e-05
 [184,] 0.0002640605 0.0003043884 8.360063e-05
 [185,] 0.0002833588 0.0003057834 7.907740e-05
 [186,] 0.0003104129 0.0003104069 7.778873e-05
 [187,] 0.0002983217 0.0003083712 9.824481e-05
 [188,] 0.0002806717 0.0003055672 7.902265e-05
 [189,] 0.0003123398 0.0003079699 1.049807e-04
 [190,] 0.0002992579 0.0003045727 1.006480e-04
 [191,] 0.0002962160 0.0003119678 9.856983e-05
 [192,] 0.0002966582 0.0003081967 9.732769e-05
 [193,] 0.0004669968 0.0003079711 1.719470e-04
 [194,] 0.0002863042 0.0003031286 8.446230e-05
 [195,] 0.0002320459 0.0003029910 7.295766e-05
 [196,] 0.0002109914 0.0003051265 6.321339e-05
 [197,] 0.0002393058 0.0003083695 7.878048e-05
 [198,] 0.0002444398 0.0003048210 7.956253e-05
 [199,] 0.0002602358 0.0003064782 8.836275e-05
 [200,] 0.0002795553 0.0003123998 7.758305e-05
 [201,] 0.0002634244 0.0003150237 7.900623e-05
 [202,] 0.0002830906 0.0003048012 8.861577e-05
 [203,] 0.0005970969 0.0003084304 2.024109e-04
 [204,] 0.0002298120 0.0003086278 7.226932e-05
 [205,] 0.0002609513 0.0003084934 8.394387e-05
 [206,] 0.0003027509 0.0003031990 8.699830e-05
 [207,] 0.0003010214 0.0003031991 8.676450e-05
 [208,] 0.0003007150 0.0003033306 8.651044e-05
 [209,] 0.0009353869 0.0003188775 4.456749e-04
 [210,] 0.0003487412 0.0003012077 9.528202e-05
 [211,] 0.0003299256 0.0003076658 1.119879e-04
 [212,] 0.0003056333 0.0003071373 1.070767e-04
 [213,] 0.0003060698 0.0003056556 9.897689e-05
 [214,] 0.0003041157 0.0003072153 1.065007e-04
 [215,] 0.0003064625 0.0003138705 1.164471e-04
 [216,] 0.0003040472 0.0003075440 1.076451e-04
 [217,] 0.0003282001 0.0003016185 9.068963e-05
 [218,] 0.0003300038 0.0003079113 1.146554e-04
 [219,] 0.0003009760 0.0003075057 1.056226e-04
 [220,] 0.0003468147 0.0003012257 9.472244e-05
 [221,] 0.0003044842 0.0003076369 1.082307e-04
 [222,] 0.0003074229 0.0003025901 9.063177e-05
 [223,] 0.0003038544 0.0003080493 1.092773e-04
 [224,] 0.0003086046 0.0003067974 1.051325e-04
 [225,] 0.0003018654 0.0003028792 8.770532e-05
 [226,] 0.0003552876 0.0003012307 9.636949e-05
 [227,] 0.0002965212 0.0003065443 9.829483e-05
 [228,] 0.0002946236 0.0003070221 9.981892e-05
 [229,] 0.0002941518 0.0003028218 8.660718e-05
 [230,] 0.0002984793 0.0003061603 9.686486e-05
 [231,] 0.0002916504 0.0003029028 8.539884e-05
 [232,] 0.0003014928 0.0003172051 9.673407e-05
 [233,] 0.0003184740 0.0003020972 8.580590e-05
 [234,] 0.0002238828 0.0003111179 7.069113e-05
 [235,] 0.0003096173 0.0003080587 1.107937e-04
 [236,] 0.0003245611 0.0003011263 9.002959e-05
 [237,] 0.0003142750 0.0003011693 8.852924e-05
 [238,] 0.0002984209 0.0003295641 1.178187e-04
 [239,] 0.0003159699 0.0003016890 8.669866e-05
 [240,] 0.0003221012 0.0003033323 8.555319e-05
 [241,] 0.0003774249 0.0003075496 1.232699e-04
 [242,] 0.0003350653 0.0003090263 1.369295e-04
 [243,] 0.0002610239 0.0003011137 7.802486e-05
 [244,] 0.0002804887 0.0003076972 1.007500e-04
 [245,] 0.0002810706 0.0003079297 1.017607e-04
 [246,] 0.0002822985 0.0003052126 9.337343e-05
 [247,] 0.0002627748 0.0003013523 7.814756e-05
 [248,] 0.0002483100 0.0003082921 8.206827e-05
 [249,] 0.0002135798 0.0003020964 6.661862e-05
 [250,] 0.0002121054 0.0003045207 6.356620e-05
 [251,] 0.0001950035 0.0003015482 6.093400e-05
 [252,] 0.0002814016 0.0003404244 8.559186e-05
 [253,] 0.0001938022 0.0003059548 6.185689e-05
 [254,] 0.0001965090 0.0003053137 6.296339e-05
 [255,] 0.0001917560 0.0003051824 6.222752e-05
 [256,] 0.0002373295 0.0003018229 7.028735e-05
 [257,] 0.0002367154 0.0003010588 7.153223e-05
 [258,] 0.0002398121 0.0003011258 7.190866e-05
 [259,] 0.0002406473 0.0003011967 7.185005e-05
 [260,] 0.0002407559 0.0003010589 7.246301e-05
 [261,] 0.0002437637 0.0003019952 7.103559e-05
 [262,] 0.0002696696 0.0003051525 7.969338e-05
 [263,] 0.0002846072 0.0003053136 8.355152e-05
 [264,] 0.0002785898 0.0003051001 8.117337e-05
 [265,] 0.0002749318 0.0003048987 8.528763e-05
 [266,] 0.0002687821 0.0003049199 8.607234e-05
 [267,] 0.0002539352 0.0003037843 7.096692e-05
 [268,] 0.0002769059 0.0003304456 9.139207e-05
 [269,] 0.0002727637 0.0003047822 8.374739e-05
 [270,] 0.0002862628 0.0003103145 9.115001e-05
 [271,] 0.0002707676 0.0003050807 8.370081e-05
 [272,] 0.0002710097 0.0003106018 9.120409e-05
 [273,] 0.0002699422 0.0003021949 8.087492e-05
 [274,] 0.0002041754 0.0003118976 6.401767e-05
 [275,] 0.0002734510 0.0003366560 9.775343e-05
 [276,] 0.0002726784 0.0003020554 8.173677e-05
 [277,] 0.0001930300 0.0003012579 5.988314e-05
 [278,] 0.0002730891 0.0003524679 1.002161e-04
 [279,] 0.0002739812 0.0003362021 9.383891e-05
 [280,] 0.0002706342 0.0003042131 8.372787e-05
 [281,] 0.0002176632 0.0003144214 6.607622e-05
 [282,] 0.0002718994 0.0003042416 8.322309e-05
 [283,] 0.0001953533 0.0003017827 6.338194e-05
 [284,] 0.0002705573 0.0003074365 8.809740e-05
 [285,] 0.0002706776 0.0003076307 8.763042e-05
 [286,] 0.0002377975 0.0003055722 7.272676e-05
 [287,] 0.0002135591 0.0003070879 6.588220e-05
 [288,] 0.0001915333 0.0003021071 6.300795e-05
 [289,] 0.0002085827 0.0003031687 6.378050e-05
 [290,] 0.0002111877 0.0003035174 6.448452e-05
 [291,] 0.0002115339 0.0003034961 6.460877e-05
 [292,] 0.0002653287 0.0003083324 9.078002e-05
 [293,] 0.0002239964 0.0003094580 7.289511e-05
 [294,] 0.0002323893 0.0003053858 7.174088e-05
 [295,] 0.0002246146 0.0003085970 7.180088e-05
 [296,] 0.0002039839 0.0003029287 6.299722e-05
 [297,] 0.0002453323 0.0003121038 8.374653e-05
 [298,] 0.0001887108 0.0003052235 6.509262e-05
 [299,] 0.0002337425 0.0003049365 7.218260e-05
 [300,] 0.0002134710 0.0003033821 6.540251e-05
 [301,] 0.0001879914 0.0003068681 6.596801e-05
 [302,] 0.0004618514 0.0003054116 1.512381e-04
 [303,] 0.0002595970 0.0003084492 8.478234e-05
 [304,] 0.0002369925 0.0004493504 1.068071e-04
 [305,] 0.0001912915 0.0003101794 6.696709e-05
 [306,] 0.0002600560 0.0003097030 8.562271e-05
 [307,] 0.0002374254 0.0004207180 1.038214e-04
 [308,] 0.0001826293 0.0003174754 5.876423e-05
 [309,] 0.0001933758 0.0003125794 6.873127e-05
 [310,] 0.0001906633 0.0003095962 6.648786e-05
 [311,] 0.0001897935 0.0003086442 6.570592e-05
 [312,] 0.0001901738 0.0003086858 6.602413e-05
 [313,] 0.0001924882 0.0003105615 6.785611e-05
 [314,] 0.0001915741 0.0003094310 6.707140e-05
 [315,] 0.0001916446 0.0003099962 6.722391e-05
 [316,] 0.0001904672 0.0003084416 6.596381e-05
 [317,] 0.0001965464 0.0003138613 6.299005e-05
 [318,] 0.0002425292 0.0003072590 8.089428e-05
 [319,] 0.0002028216 0.0003011300 6.331266e-05
 [320,] 0.0001932158 0.0003082794 6.748425e-05
 [321,] 0.0002085073 0.0003011246 6.537123e-05
 [322,] 0.0001912924 0.0003190599 6.834337e-05
 [323,] 0.0001922081 0.0003202585 6.920700e-05
 [324,] 0.0002976624 0.0003042691 9.364555e-05
 [325,] 0.0002045548 0.0003009524 6.389965e-05
 [326,] 0.0003262628 0.0003064173 1.179175e-04
 [327,] 0.0002964594 0.0003040685 8.816509e-05
 [328,] 0.0002767108 0.0003072856 9.976243e-05
 [329,] 0.0002138631 0.0003047572 6.443542e-05
 [330,] 0.0007435963 0.0003048708 2.344246e-04
 [331,] 0.0002025350 0.0003019267 6.085263e-05
 [332,] 0.0002506998 0.0003063043 8.104609e-05
 [333,] 0.0002319287 0.0003040622 7.279632e-05
 [334,] 0.0001975116 0.0003084582 6.711968e-05
 [335,] 0.0002454272 0.0003057864 7.024723e-05
 [336,] 0.0002170413 0.0003045682 6.380409e-05
 [337,] 0.0002298876 0.0003068218 7.752346e-05
 [338,] 0.0002870508 0.0003084570 9.435251e-05
 [339,] 0.0002367137 0.0003053833 6.920599e-05
 [340,] 0.0002347734 0.0003082558 8.365647e-05
 [341,] 0.0002910621 0.0003083898 9.530323e-05
 [342,] 0.0002338190 0.0003079584 8.250727e-05
 [343,] 0.0002327771 0.0003077504 8.119977e-05
 [344,] 0.0002344413 0.0003086389 8.426186e-05
 [345,] 0.0003488519 0.0003052927 1.114085e-04
 [346,] 0.0002217373 0.0003034353 7.009770e-05
 [347,] 0.0001993541 0.0003077383 7.285810e-05
 [348,] 0.0002218253 0.0003034218 7.007734e-05
 [349,] 0.0002910083 0.0003011779 8.928366e-05
 [350,] 0.0002192510 0.0003045735 6.415692e-05
 [351,] 0.0002271322 0.0003069250 7.641351e-05
 [352,] 0.0002399401 0.0003012870 6.998335e-05
 [353,] 0.0002388639 0.0003045306 7.382569e-05
 [354,] 0.0002305642 0.0003161197 8.155067e-05
 [355,] 0.0002151985 0.0003080578 7.029174e-05
 [356,] 0.0002163506 0.0003050846 6.424775e-05
 [357,] 0.0002431238 0.0003010725 7.348945e-05
 [358,] 0.0002381052 0.0003065216 6.979181e-05
 [359,] 0.0002213804 0.0003034384 6.988410e-05
 [360,] 0.0002473270 0.0003012253 7.613338e-05
 [361,] 0.0002216122 0.0003040043 6.528468e-05
 [362,] 0.0003049141 0.0003067687 9.627237e-05
 [363,] 0.0002007281 0.0003086216 6.904736e-05
 [364,] 0.0002058532 0.0003042652 7.175889e-05
 [365,] 0.0002287854 0.0003159597 8.044653e-05
 [366,] 0.0002497829 0.0003036779 7.680519e-05
 [367,] 0.0002062186 0.0003071523 7.647926e-05
 [368,] 0.0002047945 0.0003048985 6.237762e-05
 [369,] 0.0004073393 0.0003083646 1.310396e-04
 [370,] 0.0002047044 0.0003042664 6.278034e-05
 [371,] 0.0002109722 0.0003046460 6.368138e-05
 [372,] 0.0002085419 0.0003046892 6.322924e-05
 [373,] 0.0002142896 0.0003060773 6.368957e-05
 [374,] 0.0001937940 0.0003011578 6.220647e-05
 [375,] 0.0002064965 0.0003049909 6.270335e-05
 [376,] 0.0003163115 0.0003072344 8.622259e-05
 [377,] 0.0002261907 0.0003051544 7.248993e-05
 [378,] 0.0001999982 0.0003068566 6.130994e-05
 [379,] 0.0002779114 0.0003076312 7.719975e-05
 [380,] 0.0002335740 0.0003082300 7.959950e-05
 [381,] 0.0002007917 0.0003034993 6.236043e-05
 [382,] 0.0001987649 0.0003033749 6.208221e-05
 [383,] 0.0002152193 0.0003029250 6.274817e-05
 [384,] 0.0002129055 0.0003015280 6.538043e-05
 [385,] 0.0004142933 0.0003064759 1.179154e-04
 [386,] 0.0002171403 0.0003035353 6.582465e-05
 [387,] 0.0002521859 0.0003029781 6.912372e-05
 [388,] 0.0004407708 0.0003060924 1.055093e-04
 [389,] 0.0004523419 0.0003058809 1.086230e-04
 [390,] 0.0002348911 0.0003047643 6.795068e-05
 [391,] 0.0001897533 0.0003083236 6.211086e-05
 [392,] 0.0002518282 0.0003028139 7.034729e-05
 [393,] 0.0002305414 0.0003051862 7.403074e-05
 [394,] 0.0002647734 0.0003028350 7.296270e-05
 [395,] 0.0004028559 0.0003059150 1.243421e-04
 [396,] 0.0002348161 0.0003061715 7.839101e-05
 [397,] 0.0004003040 0.0003060250 1.213388e-04
 [398,] 0.0002363638 0.0003059871 7.820452e-05
 [399,] 0.0004329039 0.0003044803 1.133573e-04
 [400,] 0.0001886640 0.0003089223 6.243116e-05
 [401,] 0.0002814091 0.0003084540 9.325131e-05
 [402,] 0.0003987282 0.0003035447 1.156910e-04
 [403,] 0.0004456431 0.0003043998 1.424148e-04
 [404,] 0.0003970339 0.0003031975 1.152134e-04
 [405,] 0.0007978629 0.0003062277 2.374125e-04
 [406,] 0.0003035915 0.0003303681 1.373962e-04
 [407,] 0.0004177394 0.0003079156 1.297626e-04
 [408,] 0.0002564133 0.0003067887 8.632366e-05
 [409,] 0.0001891956 0.0003082135 6.372391e-05
 [410,] 0.0004088933 0.0003067931 1.133404e-04
 [411,] 0.0002563145 0.0003026046 7.987349e-05
 [412,] 0.0002449119 0.0003036760 7.346826e-05
 [413,] 0.0002351306 0.0003079321 8.651450e-05
 [414,] 0.0004529558 0.0003065753 1.263574e-04
 [415,] 0.0002701045 0.0003032011 9.658576e-05
 [416,] 0.0003524063 0.0003065498 1.033767e-04
 [417,] 0.0002221696 0.0003062488 7.557062e-05
 [418,] 0.0002130452 0.0003083615 6.872059e-05
 [419,] 0.0001996084 0.0003026108 6.117728e-05
 [420,] 0.0001864291 0.0003084126 6.220204e-05
 [421,] 0.0001797911 0.0003372366 6.379307e-05
 [422,] 0.0001796039 0.0003060630 5.986705e-05
 [423,] 0.0001793808 0.0003220828 6.096022e-05
 [424,] 0.0001793458 0.0003512415 6.396134e-05
 [425,] 0.0001810739 0.0003054701 6.085262e-05
 [426,] 0.0002258216 0.0003311858 8.365448e-05
 [427,] 0.0001779893 0.0003089226 5.883114e-05
 [428,] 0.0002070340 0.0003097938 6.806501e-05
 [429,] 0.0001788505 0.0003275463 5.888004e-05
 [430,] 0.0011842820 0.0003139132 4.321704e-04
 [431,] 0.0002056766 0.0003070600 7.354714e-05
 [432,] 0.0002823991 0.0003381952 1.375925e-04
 [433,] 0.0002056047 0.0003078470 7.038372e-05
 [434,] 0.0002143491 0.0003395060 8.965492e-05
 [435,] 0.0002086957 0.0004406905 9.953940e-05
 [436,] 0.0002084642 0.0003082151 7.666450e-05
 [437,] 0.0001847307 0.0003078183 6.007926e-05
 [438,] 0.0001988422 0.0003560574 7.342782e-05
 [439,] 0.0002006716 0.0003437274 7.323459e-05
 [440,] 0.0006913690 0.0003833200 5.161470e-04
 [441,] 0.0002941415 0.0003086568 1.149831e-04
 [442,] 0.0001953353 0.0003011558 6.212996e-05
 [443,] 0.0005656923 0.0003038964 1.828129e-04
 [444,] 0.0007534538 0.0003055383 1.908648e-04
 [445,] 0.0002261497 0.0003010210 7.158322e-05
 [446,] 0.0003625654 0.0003037662 1.353708e-04
 [447,] 0.0006967804 0.0003053402 1.822404e-04
 [448,] 0.0003897381 0.0003200412 1.890961e-04
 [449,] 0.0003553333 0.0003045093 1.366139e-04
 [450,] 0.0002052781 0.0003068247 6.846960e-05
 [451,] 0.0005578720 0.0003050546 1.647074e-04
 [452,] 0.0004356407 0.0003048312 1.259835e-04
 [453,] 0.0001835248 0.0003009252 5.758451e-05
 [454,] 0.0001844110 0.0003071095 6.212703e-05
 [455,] 0.0001835399 0.0003067844 6.026853e-05
 [456,] 0.0002210079 0.0003084358 7.249544e-05
 [457,] 0.0001869424 0.0003070678 6.112056e-05
 [458,] 0.0002840410 0.0003124194 9.186681e-05
 [459,] 0.0001945333 0.0003110138 6.041730e-05
 [460,] 0.0002002911 0.0003209183 6.395885e-05
 [461,] 0.0001889980 0.0003065195 7.429877e-04
 [462,] 0.0001894498 0.0003073333 1.028594e-04
 [463,] 0.0001866816 0.0003065375 4.321153e-04
 [464,] 0.0001875397 0.0003067113 1.441045e-03
 [465,] 0.0003438371 0.0003084512 1.147181e-04
 [466,] 0.0002266012 0.0003081992 7.352654e-05
 [467,] 0.0001877416 0.0003066255 1.248546e-03
 [468,] 0.0003246862 0.0003083575 1.043149e-04
 [469,] 0.0002755227 0.0003080194 8.827538e-05
 [470,] 0.0007278187 0.0003067947 1.177288e-02
 [471,] 0.0112707692 0.0003069761 2.745518e-01
 [472,] 0.0001857868 0.0003068159 8.831396e-04
 [473,] 0.0001858589 0.0003068142 9.442726e-04
 [474,] 0.0070786976 0.0003069952 1.818296e-01
 [475,] 0.0001858454 0.0003068073 9.058555e-04
 [476,] 0.0001857761 0.0003068077 8.560219e-04
 [477,] 0.0001856834 0.0003067675 7.030404e-04
 [478,] 0.0001876923 0.0003067841 1.956601e-03
 [479,] 0.0037981391 0.0003069335 8.043618e-02
 [480,] 0.0106125281 0.0003069398 2.297392e-01
 [481,] 0.0113979236 0.0003049330 1.185255e-03
 [482,] 0.0064644456 0.0003069577 1.489955e-01
 [483,] 0.0001864589 0.0003068594 1.405729e-03
 [484,] 0.0002718310 0.0003082452 9.017194e-05
 [485,] 0.0001907315 0.0003056367 2.061701e-04
 [486,] 0.0049247340 0.0003047039 6.225042e-04
 [487,] 0.0001926434 0.0003035794 6.348964e-05
 [488,] 0.0001930907 0.0003045990 6.519981e-05
 [489,] 0.0001873283 0.0003066930 9.986204e-04
 [490,] 0.0002292559 0.0003083561 7.391120e-05
 [491,] 0.0001851893 0.0003051442 6.001789e-05
 [492,] 0.0001852580 0.0003013403 5.823775e-05
 [493,] 0.0001870555 0.0003068622 1.509706e-04
 [494,] 0.0002530256 0.0003073298 8.036386e-05
 [495,] 0.0002208240 0.0003082549 7.261930e-05
 [496,] 0.0002388545 0.0003072611 7.690949e-05
 [497,] 0.0002519829 0.0003069164 9.550144e-05
 [498,] 0.0003243698 0.0003078900 1.048996e-04
 [499,] 0.0003334547 0.0003078858 1.081195e-04
 [500,] 0.0001869821 0.0003061356 5.889127e-05
 [501,] 0.0003199180 0.0003306982 7.624274e-05
 [502,] 0.0001871758 0.0003044921 5.830308e-05
 [503,] 0.0002929570 0.0003100654 7.826665e-05
 [504,] 0.0003423920 0.0003103697 8.593380e-05
 [505,] 0.0001869829 0.0003052585 5.840696e-05
 [506,] 0.0002736808 0.0003169487 8.648421e-05
 [507,] 0.0003128964 0.0003078252 9.495854e-05
 [508,] 0.0001899496 0.0003054891 5.818406e-05
 [509,] 0.0002731903 0.0003158651 8.627369e-05
 [510,] 0.0003218296 0.0003058673 9.763146e-05
 [511,] 0.0001885464 0.0003065451 5.867189e-05
 [512,] 0.0001854636 0.0003037697 5.825487e-05
 [513,] 0.0002701469 0.0003084063 8.915510e-05
 [514,] 0.0003133062 0.0003075861 9.858896e-05
 [515,] 0.0002663019 0.0003286081 9.387212e-05
 [516,] 0.0002634114 0.0003029094 8.099164e-05
 [517,] 0.0002645763 0.0003052054 8.208270e-05
 [518,] 0.0002645414 0.0003058769 8.262925e-05
 [519,] 0.0002685153 0.0003056761 8.116339e-05
 [520,] 0.0002825090 0.0003043048 8.742563e-05
 [521,] 0.0003275765 0.0003026030 9.992241e-05
 [522,] 0.0002755796 0.0003052989 8.986767e-05
 [523,] 0.0002809006 0.0003043207 8.740306e-05
 [524,] 0.0002983317 0.0003043020 9.209354e-05
 [525,] 0.0003266770 0.0003084377 1.135853e-04
 [526,] 0.0003524266 0.0003055062 1.218497e-04
 [527,] 0.0002419978 0.0003009009 7.371221e-05
 [528,] 0.0001937246 0.0003041441 6.284112e-05
 [529,] 0.0003216371 0.0003062096 1.161967e-04
 [530,] 0.0002916245 0.0003052362 9.659016e-05
 [531,] 0.0002026928 0.0003074387 6.687725e-05
 [532,] 0.0002139094 0.0003027290 6.217494e-05
 [533,] 0.0002542456 0.0003031910 7.307929e-05
 [534,] 0.0001869559 0.0003210802 6.512393e-05
 [535,] 0.0002040502 0.0003032447 5.996138e-05
 [536,] 0.0003155406 0.0003084809 1.106554e-04
 [537,] 0.0004930918 0.0003155770 2.426402e-04
 [538,] 0.0002451053 0.0003901541 8.422373e-05
 [539,] 0.0004282256 0.0003015414 1.117088e-04
 [540,] 0.0006325340 0.0003071473 2.269263e-04
 [541,] 0.0003646219 0.0003077726 1.573969e-04
 [542,] 0.0008545449 0.0003633233 2.407129e-04
 [543,] 0.0008614441 0.0003627304 2.427039e-04
 [544,] 0.0007234362 0.0003070861 2.599588e-04
 [545,] 0.0003222555 0.0003052257 1.257392e-04
 [546,] 0.0003533419 0.0003066242 1.461516e-04
 [547,] 0.0007432486 0.0003072071 2.723042e-04
 [548,] 0.0003381068 0.0003072776 1.420267e-04
 [549,] 0.0002414060 0.0003580541 8.408839e-05
 [550,] 0.0003098829 0.0003055500 1.217278e-04
 [551,] 0.0003790126 0.0003036038 1.386869e-04
 [552,] 0.0003145619 0.0003050244 1.215024e-04
 [553,] 0.0003101057 0.0003056092 1.220993e-04
 [554,] 0.0003725593 0.0003073751 1.588156e-04
 [555,] 0.0002299786 0.0003056611 8.316623e-05
 [556,] 0.0011696600 0.0003044069 4.633074e-04
 [557,] 0.0005681919 0.0003042954 2.005905e-04
 [558,] 0.0002407333 0.0003219639 8.606884e-05
 [559,] 0.0002400413 0.0003232943 8.560302e-05
 [560,] 0.0006371848 0.0003063463 2.473408e-04
 [561,] 0.0002437793 0.0003297016 8.068296e-05
 [562,] 0.0003086390 0.0003032531 9.048120e-05
 [563,] 0.0004036559 0.0003069016 1.425775e-04
 [564,] 0.0004583217 0.0003074313 1.408250e-04
 [565,] 0.0002314006 0.0003170947 9.733243e-05
 [566,] 0.0003919040 0.0003070459 1.393603e-04
 [567,] 0.0003869009 0.0003069925 1.366037e-04
 [568,] 0.0003711459 0.0003069932 1.308206e-04
 [569,] 0.0002563014 0.0003324328 1.183058e-04
 [570,] 0.0004587399 0.0003068476 1.614677e-04
 [571,] 0.0002321903 0.0003154581 8.203397e-05
 [572,] 0.0005550704 0.0003069370 2.172319e-04
 [573,] 0.0002480991 0.0003259516 7.992055e-05
 [574,] 0.0002500569 0.0003244189 7.977254e-05
 [575,] 0.0002624609 0.0003070358 9.009385e-05
 [576,] 0.0014865991 0.0003151585 8.118343e-04
 [577,] 0.0005428981 0.0003092090 2.583310e-04
 [578,] 0.0002717506 0.0003046961 7.896035e-05
 [579,] 0.0002790145 0.0003068266 9.559056e-05
 [580,] 0.0004634417 0.0003030984 1.656084e-04
 [581,] 0.0003136366 0.0003038403 1.048625e-04
 [582,] 0.0002551331 0.0003044597 9.019458e-05
 [583,] 0.0004300462 0.0003052877 1.483645e-04
 [584,] 0.0004486035 0.0003048905 1.411356e-04
 [585,] 0.0003069650 0.0003043145 9.661010e-05
 [586,] 0.0002679041 0.0003085957 9.066472e-05
 [587,] 0.0002964564 0.0003023764 9.112055e-05
 [588,] 0.0001924258 0.0003032252 6.159503e-05
 [589,] 0.0002682622 0.0003059341 8.495604e-05
 [590,] 0.0002986163 0.0003196502 6.900955e-05
 [591,] 0.0003776018 0.0003383693 1.899290e-04
 [592,] 0.0002455869 0.0003079327 8.187048e-05
 [593,] 0.0004137706 0.0003121906 1.769401e-04
 [594,] 0.0001882557 0.0003071269 6.290192e-05
 [595,] 0.0002902854 0.0003081443 9.400057e-05
 [596,] 0.0002445809 0.0003020071 8.297957e-05
 [597,] 0.0002901428 0.0003081208 9.453680e-05
 [598,] 0.0001922930 0.0003075748 6.549335e-05
 [599,] 0.0086118228 0.0003096868 2.961226e-03
 [600,] 0.0021144107 0.0003066438 6.792931e-04
 [601,] 0.0002192173 0.0003041075 6.891322e-05
 [602,] 0.0002932847 0.0003060096 7.401213e-05
 [603,] 0.0003380323 0.0003227853 1.489553e-04
 [604,] 0.0002155421 0.0003014033 6.633277e-05
 [605,] 0.0002364078 0.0003040638 6.764044e-05
 [606,] 0.0001823016 0.0003041958 5.879585e-05
 [607,] 0.0002039978 0.0003084457 7.479176e-05
 [608,] 0.0002022109 0.0003070863 6.846522e-05
 [609,] 0.0002375844 0.0003057352 7.599037e-05
 [610,] 0.0003156268 0.0003088572 1.136592e-04
 [611,] 0.0003359449 0.0003094840 1.217922e-04
 [612,] 0.0003269711 0.0003095361 1.180632e-04
 [613,] 0.0002064852 0.0003118493 7.740697e-05
 [614,] 0.0002166045 0.0003047709 6.761029e-05
 [615,] 0.0003430073 0.0003118705 1.325515e-04
 [616,] 0.0023345880 0.0003034655 7.491656e-04
 [617,] 0.0002008601 0.0003201200 6.201328e-05
 [618,] 0.0002039838 0.0003069262 7.290757e-05
 [619,] 0.0003450770 0.0003084673 1.170683e-04
 [620,] 0.0002139714 0.0003023243 6.612839e-05
 [621,] 0.0002122772 0.0003023967 6.522956e-05
 [622,] 0.0002141425 0.0003023425 6.605524e-05
 [623,] 0.0002652742 0.0003912940 9.688463e-05
 [624,] 0.0001905000 0.0003204962 6.110768e-05
 [625,] 0.0001918225 0.0003201963 6.112192e-05
 [626,] 0.0001977417 0.0003045317 6.881875e-05
 [627,] 0.0001987899 0.0003029905 6.567769e-05
 [628,] 0.0002680965 0.0003148939 9.189019e-05
 [629,] 0.0002636855 0.0003059900 8.418424e-05
 [630,] 0.0002002637 0.0003030122 6.628392e-05
 [631,] 0.0001845768 0.0003232227 5.829026e-05
 [632,] 0.0002590675 0.0003080541 8.665457e-05
 [633,] 0.0003246886 0.0003315602 1.452480e-04
 [634,] 0.0001834691 0.0003023230 5.718845e-05
 [635,] 0.0001841644 0.0003027270 5.718715e-05
 [636,] 0.0001835036 0.0003031352 5.710279e-05
 [637,] 0.0001832767 0.0003062980 5.855128e-05
 [638,] 0.0001889766 0.0003063248 6.074278e-05
 [639,] 0.0001825554 0.0003058736 6.001765e-05
 [640,] 0.0002020308 0.0003298758 8.184474e-05
 [641,] 0.0001951262 0.0003346019 7.741525e-05
 [642,] 0.0001886505 0.0004377205 8.329640e-05
 [643,] 0.0001808149 0.0003178078 6.137597e-05
 [644,] 0.0002653325 0.0003658676 6.699950e-05
 [645,] 0.0001927288 0.0003315308 7.504837e-05
 [646,] 0.0002717420 0.0003068808 9.298820e-05
 [647,] 0.0001934959 0.0003360296 7.641978e-05
 [648,] 0.0001809756 0.0003323891 6.134077e-05
 [649,] 0.0002572626 0.0003065157 8.576302e-05
 [650,] 0.0003116723 0.0003064501 1.045626e-04
 [651,] 0.0001980910 0.0003344291 6.129967e-05
 [652,] 0.0002644093 0.0003064174 8.762417e-05
 [653,] 0.0001833213 0.0003059262 6.043837e-05
 [654,] 0.0001843544 0.0004146576 6.537397e-05
 [655,] 0.0002586263 0.0003077064 8.554739e-05
 [656,] 0.0002811150 0.0003064234 9.299345e-05
 [657,] 0.0001895754 0.0004102623 8.179433e-05
 [658,] 0.0002705528 0.0003063417 8.919398e-05
 [659,] 0.0001845961 0.0004400856 7.115966e-05
 [660,] 0.0001838443 0.0003313986 6.860181e-05
 [661,] 0.0002390025 0.0003107975 8.164792e-05
 [662,] 0.0001819874 0.0003074527 5.806901e-05
 [663,] 0.0002678559 0.0003084518 8.851801e-05
 [664,] 0.0008429901 0.0003050729 2.749827e-04
 [665,] 0.0003574074 0.0003132452 1.433229e-04
 [666,] 0.0002572632 0.0004192042 1.390113e-04
 [667,] 0.0010141447 0.0003130415 3.123111e-04
 [668,] 0.0002224438 0.0003091380 7.748122e-05
 [669,] 0.0001989693 0.0003111140 5.906721e-05
 [670,] 0.0001834656 0.0003065692 6.064492e-05
 [671,] 0.0001837746 0.0003066029 6.089665e-05
 [672,] 0.0002458470 0.0003663812 8.917819e-05
 [673,] 0.0001961989 0.0003083072 5.866984e-05
 [674,] 0.0002509202 0.0003079108 7.572995e-05
 [675,] 0.0002628281 0.0003109688 7.591175e-05
 [676,] 0.0002546076 0.0003088893 7.640935e-05
 [677,] 0.0002074712 0.0003065389 6.017630e-05
 [678,] 0.0002625864 0.0003098756 7.596601e-05
 [679,] 0.0002605481 0.0003061926 7.389280e-05
 [680,] 0.0002654435 0.0003054838 7.412871e-05
 [681,] 0.0002502311 0.0003165429 8.224359e-05
 [682,] 0.0002660567 0.0003052330 7.424765e-05
 [683,] 0.0002674848 0.0003052487 7.432815e-05
 [684,] 0.0003008369 0.0003072432 7.801886e-05
 [685,] 0.0003019387 0.0003085030 1.002628e-04
 [686,] 0.0007316002 0.0003147354 2.262530e-04
 [687,] 0.0004523075 0.0003084186 1.476752e-04
 [688,] 0.0002896273 0.0003021529 7.827177e-05
 [689,] 0.0004486575 0.0003084186 1.464954e-04
 [690,] 0.0002483945 0.0003032856 7.134041e-05
 [691,] 0.0002529652 0.0003218723 1.022030e-04
 [692,] 0.0002422593 0.0003075315 8.083719e-05
 [693,] 0.0002449592 0.0003075886 8.198010e-05
 [694,] 0.0002306988 0.0003075519 7.665845e-05
 [695,] 0.0002260112 0.0003075712 7.535880e-05
 [696,] 0.0002770019 0.0003174610 1.047796e-04
 [697,] 0.0002420072 0.0003036631 6.591275e-05
 [698,] 0.0004925045 0.0003076126 1.816351e-04
 [699,] 0.0005504109 0.0003080483 1.945692e-04
 [700,] 0.0002478859 0.0003140738 1.037818e-04
 [701,] 0.0005831503 0.0003076165 2.036840e-04
 [702,] 0.0002324506 0.0003075973 7.783322e-05
 [703,] 0.0002239348 0.0003076088 7.514643e-05
 [704,] 0.0002612380 0.0003057761 8.799542e-05
 [705,] 0.0002453174 0.0003065432 7.549194e-05
 [706,] 0.0002139728 0.0003056540 6.868420e-05
 [707,] 0.0002618078 0.0003064802 8.986107e-05
 [708,] 0.0001899226 0.0003731364 5.865122e-05
 [709,] 0.0002546771 0.0003386532 9.850993e-05
 [710,] 0.0002631434 0.0003447990 1.192069e-04
 [711,] 0.0002876062 0.0003084012 9.552800e-05
 [712,] 0.0003184274 0.0003373775 1.494254e-04
 [713,] 0.0002528108 0.0004078717 1.012712e-04
 [714,] 0.0002566568 0.0003173039 8.847132e-05
 [715,] 0.0002208553 0.0003058110 6.920342e-05
 [716,] 0.0002113957 0.0003062003 6.778531e-05
 [717,] 0.0002517029 0.0003801638 9.724383e-05
 [718,] 0.0002570109 0.0003244168 9.258133e-05
 [719,] 0.0002517034 0.0003810416 9.758047e-05
 [720,] 0.0002516984 0.0003750129 9.655471e-05
 [721,] 0.0002542769 0.0003345811 9.176864e-05
 [722,] 0.0002286357 0.0003074024 7.619983e-05
 [723,] 0.0002517128 0.0003753823 9.707879e-05
 [724,] 0.0002517098 0.0003689034 9.572034e-05
 [725,] 0.0002273418 0.0003074032 7.578992e-05
 [726,] 0.0002516938 0.0003745169 9.691563e-05
 [727,] 0.0002517158 0.0003743979 9.575788e-05
 [728,] 0.0002306897 0.0003062565 7.282398e-05
 [729,] 0.0002517449 0.0003802556 9.586243e-05
 [730,] 0.0002517244 0.0003582145 9.252500e-05
 [731,] 0.0002561423 0.0003166248 8.902998e-05
 [732,] 0.0002020129 0.0003849582 5.756842e-05
 [733,] 0.0002081999 0.0003448937 8.527320e-05
 [734,] 0.0001900480 0.0003079326 5.875996e-05
 [735,] 0.0002075196 0.0003898801 5.738687e-05
 [736,] 0.0002501594 0.0003065340 7.654119e-05
 [737,] 0.0002404654 0.0003097379 6.971961e-05
 [738,] 0.0002431885 0.0003178410 6.963138e-05
 [739,] 0.0002270073 0.0003072813 7.586959e-05
 [740,] 0.0001922788 0.0005123505 6.111225e-05
 [741,] 0.0002726860 0.0003064709 8.437108e-05
 [742,] 0.0002006217 0.0004511723 5.806998e-05
 [743,] 0.0002030415 0.0003386321 5.686223e-05
 [744,] 0.0001886637 0.0003922532 5.886846e-05
 [745,] 0.0002575101 0.0003107968 8.729399e-05
 [746,] 0.0002680990 0.0003035719 9.057195e-05
 [747,] 0.0002872647 0.0003183781 1.069386e-04
 [748,] 0.0002039318 0.0003068963 6.597252e-05
 [749,] 0.0002132473 0.0003041010 7.000497e-05
 [750,] 0.0002923140 0.0003022136 7.907451e-05
 [751,] 0.0002962247 0.0003098298 1.031458e-04
 [752,] 0.0002920496 0.0003112070 1.030642e-04
 [753,] 0.0005925741 0.0003048581 2.248737e-04
 [754,] 0.0004905377 0.0003013203 1.302718e-04
 [755,] 0.0002050397 0.0003070507 6.600128e-05
 [756,] 0.0003183004 0.0003031773 9.773514e-05
 [757,] 0.0003013874 0.0003065002 9.965207e-05
 [758,] 0.0004860108 0.0003014178 1.275431e-04
 [759,] 0.0003563111 0.0003040335 1.242400e-04
 [760,] 0.0003086218 0.0003040809 9.794819e-05
 [761,] 0.0002826685 0.0003268625 1.188119e-04
 [762,] 0.0002563735 0.0003080331 8.464275e-05
 [763,] 0.0003038996 0.0003106861 1.072798e-04
 [764,] 0.0003057316 0.0003106987 1.080514e-04
 [765,] 0.0001885232 0.0003052687 6.090748e-05
 [766,] 0.0001930139 0.0003015536 6.112319e-05
 [767,] 0.0002337803 0.0003084755 9.393302e-05
 [768,] 0.0003703247 0.0003589045 2.072584e-04
 [769,] 0.0002428206 0.0003920235 1.209873e-04
 [770,] 0.0002677379 0.0003083080 8.854239e-05
 [771,] 0.0001803839 0.0003044588 5.819719e-05
 [772,] 0.0001967739 0.0003010449 6.186705e-05
 [773,] 0.0001807147 0.0003044868 5.819628e-05
 [774,] 0.0002015797 0.0003020354 6.711154e-05
 [775,] 0.0001803596 0.0003041320 5.814045e-05
 [776,] 0.0002050263 0.0003083805 7.222167e-05
 [777,] 0.0001988594 0.0003038541 6.543756e-05
 [778,] 0.0001803800 0.0003071643 5.930333e-05
 [779,] 0.0001983719 0.0003036371 6.491419e-05
 [780,] 0.0001963378 0.0003050236 6.537065e-05
 [781,] 0.0001863288 0.0003535255 7.401116e-05
 [782,] 0.0001976574 0.0003036630 6.472741e-05
 [783,] 0.0002026132 0.0003057974 6.089547e-05
 [784,] 0.0002361889 0.0003038649 7.609597e-05
 [785,] 0.0003003089 0.0003077107 1.258653e-04
 [786,] 0.0002944174 0.0003166018 1.196766e-04
 [787,] 0.0001809668 0.0003068946 5.866843e-05
 [788,] 0.0001953216 0.0003067233 6.136357e-05
 [789,] 0.0003035867 0.0003021159 9.029166e-05
 [790,] 0.0001820281 0.0003046952 5.883676e-05
 [791,] 0.0002690793 0.0003081664 9.140254e-05
 [792,] 0.0002437257 0.0003082631 8.080593e-05
 [793,] 0.0001836901 0.0003810765 7.193833e-05
 [794,] 0.0016191355 0.0003016528 4.965441e-04
 [795,] 0.0002612889 0.0003529104 1.268803e-04
 [796,] 0.0003196956 0.0003155048 1.315244e-04
 [797,] 0.0002441850 0.0003157302 9.271517e-05
 [798,] 0.0001991909 0.0003043213 6.021643e-05
 [799,] 0.0003515897 0.0003076485 1.311549e-04
 [800,] 0.0002645436 0.0003078908 8.593421e-05
 [801,] 0.0003918668 0.0003085669 1.651609e-04
 [802,] 0.0004149592 0.0003096466 1.790609e-04
 [803,] 0.0002314990 0.0003081548 8.076332e-05
 [804,] 0.0002891768 0.0003134656 1.185436e-04
 [805,] 0.0002104711 0.0003401008 8.573946e-05
 [806,] 0.0004719753 0.0003063289 1.878208e-04
 [807,] 0.0002928833 0.0003960037 1.672389e-04
 [808,] 0.0003077782 0.0003160142 1.293220e-04
 [809,] 0.0002836881 0.0003086851 1.121402e-04
 [810,] 0.0001966129 0.0003060678 6.436519e-05
 [811,] 0.0003035143 0.0003127853 1.245766e-04
 [812,] 0.0003014002 0.0003129626 1.236543e-04
 [813,] 0.0002997422 0.0003135378 1.232595e-04
 [814,] 0.0002020602 0.0003074487 6.711318e-05
 [815,] 0.0003019692 0.0003135327 1.243842e-04
 [816,] 0.0003030968 0.0003140432 1.253583e-04
 [817,] 0.0003144390 0.0003077216 1.166809e-04
 [818,] 0.0001859697 0.0003083273 6.204493e-05
 [819,] 0.0002864427 0.0003131980 1.162136e-04
 [820,] 0.0003015003 0.0003077759 1.116578e-04
 [821,] 0.0002998892 0.0003177855 1.264776e-04
 [822,] 0.0002969437 0.0003141656 1.222799e-04
 [823,] 0.0002022341 0.0003062793 6.594743e-05
 [824,] 0.0003007174 0.0003128658 1.232006e-04
 [825,] 0.0001885387 0.0003398982 6.932647e-05
 [826,] 0.0002985314 0.0003131124 1.223217e-04
 [827,] 0.0002787864 0.0003167297 1.145479e-04
 [828,] 0.0002963554 0.0003136029 1.215623e-04
 [829,] 0.0003216218 0.0003166040 1.369240e-04
 [830,] 0.0002898655 0.0003077046 1.028801e-04
 [831,] 0.0002711607 0.0003062163 9.403914e-05
 [832,] 0.0003266340 0.0003135069 1.325546e-04
 [833,] 0.0002805462 0.0003067827 1.129851e-04
 [834,] 0.0001787035 0.0003055321 5.697643e-05
 [835,] 0.0002758782 0.0003074962 1.128748e-04
 [836,] 0.0002331990 0.0003024126 7.283577e-05
 [837,] 0.0003057327 0.0003081147 1.049954e-04
 [838,] 0.0003199171 0.0003037386 9.048305e-05
 [839,] 0.0002302257 0.0003048727 7.340030e-05
 [840,] 0.0002290386 0.0003782703 8.217776e-05
 [841,] 0.0003454619 0.0003075053 1.214036e-04
 [842,] 0.0003480936 0.0003068551 1.146825e-04
 [843,] 0.0003516146 0.0003074072 1.226489e-04
 [844,] 0.0003500072 0.0003073488 1.212899e-04
 [845,] 0.0003466365 0.0003072946 1.192681e-04
 [846,] 0.0003426384 0.0003078627 1.129666e-04
 [847,] 0.0002027654 0.0003345107 7.490200e-05
 [848,] 0.0003503710 0.0003079208 1.277272e-04
 [849,] 0.0003578337 0.0003077707 1.294433e-04
 [850,] 0.0003522789 0.0003080260 1.295026e-04
 [851,] 0.0003392932 0.0003077006 1.173204e-04
 [852,] 0.0003406681 0.0003077026 1.178757e-04
 [853,] 0.0003398669 0.0003079646 1.204519e-04
 [854,] 0.0003349744 0.0003079529 1.183035e-04
 [855,] 0.0003400929 0.0003083281 1.240447e-04
 [856,] 0.0003429172 0.0003084387 1.263107e-04
 [857,] 0.0003390995 0.0003083339 1.236543e-04
 [858,] 0.0002636570 0.0003137700 8.459305e-05
 [859,] 0.0004730134 0.0003094006 9.361008e-05
 [860,] 0.0004982869 0.0003294962 9.163562e-05
 [861,] 0.0004972312 0.0003257104 9.129976e-05
 [862,] 0.0002147747 0.0003082270 7.348864e-05
 [863,] 0.0005658907 0.0003104151 1.052640e-04
 [864,] 0.0483867596 0.0003057624 1.641820e-02
 [865,] 0.0002369275 0.0003077562 7.301889e-05
 [866,] 0.0002151116 0.0003056461 7.182580e-05
 [867,] 0.0008394866 0.0003030285 1.769931e-04
 [868,] 0.0002286062 0.0003054022 7.322467e-05
 [869,] 0.0005380882 0.0003054243 1.121614e-04
 [870,] 0.0002160050 0.0003220061 6.915592e-05
 [871,] 0.0004997238 0.0003034499 1.114176e-04
 [872,] 0.0004911383 0.0003073500 9.828047e-05
 [873,] 0.0003260132 0.0003071166 1.028074e-04
 [874,] 0.0002385971 0.0003056941 7.948306e-05
 [875,] 0.0004524127 0.0003041639 1.005985e-04
 [876,] 0.0004688453 0.0003038090 1.046105e-04
 [877,] 0.0002374486 0.0003061979 8.199412e-05
 [878,] 0.0004567574 0.0003025218 1.091921e-04
 [879,] 0.0004724134 0.0003025420 1.122311e-04
 [880,] 0.0002091410 0.0003026818 6.327540e-05
 [881,] 0.0002089556 0.0003217752 6.979029e-05
 [882,] 0.0002372459 0.0003085314 7.086708e-05
 [883,] 0.0002062067 0.0003081956 6.254513e-05
 [884,] 0.0002610467 0.0003132601 9.307151e-05
 [885,] 0.0002320669 0.0003086074 7.000173e-05
 [886,] 0.0002318904 0.0003091865 6.989778e-05
 [887,] 0.0002032305 0.0003069257 6.262255e-05
 [888,] 0.0002446349 0.0003083990 7.236431e-05
 [889,] 0.0002449807 0.0003089215 7.212378e-05
 [890,] 0.0002470478 0.0003126748 7.181500e-05
 [891,] 0.0003108601 0.0003089473 1.152306e-04
 [892,] 0.0002358825 0.0003096871 7.035552e-05
 [893,] 0.0002327624 0.0003082740 6.648213e-05
 [894,] 0.0002464799 0.0003080613 7.301234e-05
 [895,] 0.0002234894 0.0003272353 6.928419e-05
 [896,] 0.0002301940 0.0003081593 6.615368e-05
 [897,] 0.0003028890 0.0003124706 1.131700e-04
 [898,] 0.0003041053 0.0003079737 9.853530e-05
 [899,] 0.0002248001 0.0003084952 6.579039e-05
 [900,] 0.0002368829 0.0003089984 7.058739e-05
 [901,] 0.0003983381 0.0003112218 1.484171e-04
 [902,] 0.0002982414 0.0003117068 1.015789e-04
 [903,] 0.0002355602 0.0003083786 7.170637e-05
 [904,] 0.0002200314 0.0003124921 7.497635e-05
 [905,] 0.0002320206 0.0003084943 7.080602e-05
 [906,] 0.0002944149 0.0003087363 9.907135e-05
 [907,] 0.0003320875 0.0003081651 9.840061e-05
 [908,] 0.0003465649 0.0003080386 1.031958e-04
 [909,] 0.0002991707 0.0003083614 1.008088e-04
 [910,] 0.0003341819 0.0003041896 9.579673e-05
 [911,] 0.0002049402 0.0003192277 8.199037e-05
 [912,] 0.0002733495 0.0003430857 9.321456e-05
 [913,] 0.0003262642 0.0003480889 1.636177e-04
 [914,] 0.0002040701 0.0003043664 6.733400e-05
 [915,] 0.0002124561 0.0003014736 6.405954e-05
 [916,] 0.0002160688 0.0003065037 7.044459e-05
 [917,] 0.0003262446 0.0003077173 1.015507e-04
 [918,] 0.0003343022 0.0003076175 1.061713e-04
 [919,] 0.0003347243 0.0003076237 1.060672e-04
 [920,] 0.0003370100 0.0003076249 1.067158e-04
 [921,] 0.0003394363 0.0003077095 1.054468e-04
 [922,] 0.0002713315 0.0003198895 9.223957e-05
 [923,] 0.0003187751 0.0003077148 9.942481e-05
 [924,] 0.0002713040 0.0003211463 9.255156e-05
 [925,] 0.0003251996 0.0003077190 1.018281e-04
 [926,] 0.0002713036 0.0003198375 9.243958e-05
 [927,] 0.0002129338 0.0003071410 6.942611e-05
 [928,] 0.0002713312 0.0003182306 9.202601e-05
 [929,] 0.0003414416 0.0003453285 1.686612e-04
 [930,] 0.0002926833 0.0003082774 9.521259e-05
 [931,] 0.0005433596 0.0003226547 2.391252e-04
 [932,] 0.0013196846 0.0003052688 4.512525e-04
 [933,] 0.0002373725 0.0003156297 9.837264e-05
 [934,] 0.0005755546 0.0003073409 1.918377e-04
 [935,] 0.0005642240 0.0003073408 1.880483e-04
 [936,] 0.0002337114 0.0003325250 1.023451e-04
 [937,] 0.0005423636 0.0003073206 1.802704e-04
 [938,] 0.0002319581 0.0003286653 9.996192e-05
 [939,] 0.0001858477 0.0003077690 6.064255e-05
 [940,] 0.0002471163 0.0003300516 1.096944e-04
 [941,] 0.0002436661 0.0003271101 1.064749e-04
 [942,] 0.0002524040 0.0003160147 1.066358e-04
 [943,] 0.0002315631 0.0003168918 9.532883e-05
 [944,] 0.0002405196 0.0003199493 1.016876e-04
 [945,] 0.0002848348 0.0003087179 1.049359e-04
 [946,] 0.0002569490 0.0003154864 9.473202e-05
 [947,] 0.0002287549 0.0003255479 9.686471e-05
 [948,] 0.0002080945 0.0003223366 8.044951e-05
 [949,] 0.0002300030 0.0003172356 9.472821e-05
 [950,] 0.0002298789 0.0003205244 9.580593e-05
 [951,] 0.0002308633 0.0003174142 9.527268e-05
 [952,] 0.0002290593 0.0003163110 9.386675e-05
 [953,] 0.0002304232 0.0003176950 9.512646e-05
 [954,] 0.0002294012 0.0003169487 9.428737e-05
 [955,] 0.0002276416 0.0003178076 9.358943e-05
 [956,] 0.0002294714 0.0003185329 9.488328e-05
 [957,] 0.0002262589 0.0003169640 9.251816e-05
 [958,] 0.0002402540 0.0003249387 1.036166e-04
 [959,] 0.0002429609 0.0003252922 1.053479e-04
 [960,] 0.0002497373 0.0003261625 1.097024e-04
 [961,] 0.0002658973 0.0003085167 8.872736e-05
 [962,] 0.0004960624 0.0003073913 1.639123e-04
 [963,] 0.0002302059 0.0003249981 9.766484e-05
 [964,] 0.0001860792 0.0003408956 6.253147e-05
 [965,] 0.0004894874 0.0003074050 1.616409e-04
 [966,] 0.0004913266 0.0003073723 1.628025e-04
 [967,] 0.0002329011 0.0003265096 9.979611e-05
 [968,] 0.0002312541 0.0003259627 9.861922e-05
 [969,] 0.0004521867 0.0003073940 1.484908e-04
 [970,] 0.0002268372 0.0003247494 9.556462e-05
 [971,] 0.0002309417 0.0003251989 9.817225e-05
 [972,] 0.0002316906 0.0003267658 9.915520e-05
 [973,] 0.0002318343 0.0003263936 9.911466e-05
 [974,] 0.0002910277 0.0003115185 1.037758e-04
 [975,] 0.0002271134 0.0003304359 9.754205e-05
 [976,] 0.0002300272 0.0003293163 9.899018e-05
 [977,] 0.0001895257 0.0003083055 5.995255e-05
 [978,] 0.0002302595 0.0003239448 9.733904e-05
 [979,] 0.0002177145 0.0003443362 9.540805e-05
 [980,] 0.0001843972 0.0003051641 5.982441e-05
 [981,] 0.0001852866 0.0003045453 5.897844e-05
 [982,] 0.0001859850 0.0003045430 5.864045e-05
 [983,] 0.0004862222 0.0003073855 1.607373e-04
 [984,] 0.0001857017 0.0003049499 5.876995e-05
 [985,] 0.0001854249 0.0003048904 5.885259e-05
 [986,] 0.0004774410 0.0003073799 1.579465e-04
 [987,] 0.0001853168 0.0003049115 5.890417e-05
 [988,] 0.0004743656 0.0003073855 1.568264e-04
 [989,] 0.0004389187 0.0003073855 1.359759e-04
 [990,] 0.0001853494 0.0003051468 5.894169e-05
 [991,] 0.0001856402 0.0003053066 5.886459e-05
 [992,] 0.0001945736 0.0003082877 6.265936e-05
 [993,] 0.0002716592 0.0003074958 8.797075e-05
 [994,] 0.0002964339 0.0003080071 9.814624e-05
 [995,] 0.0001953966 0.0003083304 6.291569e-05
 [996,] 0.0002685394 0.0003063795 7.779544e-05
 [997,] 0.0001920885 0.0003067021 6.346959e-05
 [998,] 0.0002733285 0.0003075663 8.899812e-05
 [999,] 0.0001869739 0.0003066274 6.129126e-05
[1000,] 0.0001884598 0.0003024908 5.818901e-05
[1001,] 0.0004491169 0.0003079883 1.040259e-04
[1002,] 0.0002700339 0.0003076455 8.789794e-05
[1003,] 0.0001994084 0.0003174830 6.950410e-05
[1004,] 0.0002694828 0.0003076365 8.784145e-05
[1005,] 0.0002913594 0.0003084788 9.522849e-05
[1006,] 0.0001888569 0.0003045021 6.039557e-05
[1007,] 0.0001890360 0.0003143267 6.339885e-05
[1008,] 0.0002686753 0.0003076329 8.767423e-05
[1009,] 0.0001962195 0.0003059835 6.222332e-05
[1010,] 0.0002694592 0.0003059909 8.655764e-05
[1011,] 0.0002005869 0.0003211064 7.090865e-05
[1012,] 0.0002716386 0.0003078742 8.825266e-05
[1013,] 0.0001896144 0.0003347613 6.768322e-05
[1014,] 0.0002558476 0.0003082860 8.529419e-05
[1015,] 0.0001979140 0.0003065825 6.518615e-05
[1016,] 0.0002710683 0.0003079093 8.813520e-05
[1017,] 0.0001952770 0.0003611236 6.831771e-05
[1018,] 0.0002718233 0.0003078350 8.834370e-05
[1019,] 0.0002009578 0.0003059418 6.839976e-05
[1020,] 0.0002732394 0.0003077568 8.889354e-05
[1021,] 0.0002631197 0.0003021819 8.786205e-05
[1022,] 0.0002624802 0.0003049542 8.322968e-05
[1023,] 0.0002252427 0.0003070522 7.105830e-05
[1024,] 0.0003538075 0.0003165429 1.463972e-04
[1025,] 0.0002570845 0.0003045495 7.881419e-05
[1026,] 0.0001974829 0.0003065853 6.452620e-05
[1027,] 0.0025476029 0.0003085103 8.582377e-04
[1028,] 0.0002387898 0.0003076391 8.387591e-05
[1029,] 0.0002637650 0.0003049567 8.375402e-05
[1030,] 0.0002309292 0.0003488675 8.678314e-05
[1031,] 0.0001980155 0.0003192268 6.760491e-05
[1032,] 0.0002250231 0.0003036267 7.689798e-05
[1033,] 0.0002033378 0.0003052630 6.641292e-05
[1034,] 0.0003465396 0.0003172587 1.433950e-04
[1035,] 0.0002601959 0.0003085097 8.650329e-05
[1036,] 0.0002307474 0.0003728329 9.059255e-05
[1037,] 0.0001977222 0.0003200854 6.701524e-05
[1038,] 0.0002651825 0.0003049740 8.451864e-05
[1039,] 0.0003537603 0.0003089596 1.345497e-04
[1040,] 0.0002505413 0.0003022304 8.525340e-05
[1041,] 0.0002571790 0.0003023300 8.804115e-05
[1042,] 0.0002310639 0.0003035622 7.901199e-05
[1043,] 0.0001971249 0.0003079620 6.786873e-05
[1044,] 0.0002830532 0.0003051441 9.252941e-05
[1045,] 0.0002673363 0.0003015373 8.802435e-05
[1046,] 0.0002772536 0.0003021186 9.435089e-05
[1047,] 0.0002331992 0.0003067371 7.399335e-05
[1048,] 0.0002613460 0.0003051301 8.408324e-05
[1049,] 0.0001789264 0.0003030349 5.844119e-05
[1050,] 0.0002488873 0.0003038958 7.734535e-05
[1051,] 0.0002017697 0.0003088026 7.326600e-05
[1052,] 0.0002645308 0.0003050526 8.272907e-05
[1053,] 0.0001997227 0.0003230393 5.998598e-05
[1054,] 0.0003008761 0.0003037773 9.456900e-05
[1055,] 0.0002114756 0.0003208950 7.988314e-05
[1056,] 0.0002149029 0.0003239738 8.297800e-05
[1057,] 0.0001991650 0.0003054753 6.009017e-05
[1058,] 0.0002738586 0.0003082513 9.085627e-05
[1059,] 0.0002236063 0.0003150558 8.986501e-05
[1060,] 0.0001889802 0.0003146799 5.862867e-05
[1061,] 0.0002192546 0.0003051986 7.469217e-05
[1062,] 0.0001829093 0.0003074653 6.080817e-05
[1063,] 0.0002254435 0.0003050569 7.681364e-05
[1064,] 0.0001847569 0.0003074422 6.239523e-05
[1065,] 0.0002906627 0.0003073770 1.027132e-04
[1066,] 0.0001865702 0.0003072168 6.330174e-05
[1067,] 0.0001877467 0.0003072499 6.399390e-05
[1068,] 0.0001874550 0.0003072194 6.380190e-05
[1069,] 0.0001870624 0.0003072407 6.360828e-05
[1070,] 0.0001866109 0.0003072325 6.334238e-05
[1071,] 0.0001872727 0.0003076211 6.406855e-05
[1072,] 0.0001871288 0.0003077862 6.415482e-05
[1073,] 0.0002977384 0.0003075965 1.072632e-04
[1074,] 0.0003035439 0.0003075847 1.094148e-04
[1075,] 0.0002482057 0.0003570958 7.822560e-05
[1076,] 0.0002467488 0.0003571066 7.861697e-05
[1077,] 0.0001877706 0.0003079119 6.466270e-05
[1078,] 0.0002246999 0.0003051014 7.544433e-05
[1079,] 0.0002483767 0.0003571066 7.816847e-05
[1080,] 0.0002466655 0.0003604582 7.889622e-05
[1081,] 0.0002476094 0.0003577837 7.841775e-05
[1082,] 0.0003018397 0.0003012817 8.694763e-05
[1083,] 0.0002476840 0.0003566835 7.833896e-05
[1084,] 0.0002480351 0.0003549059 7.811603e-05
[1085,] 0.0002482809 0.0003538087 7.798335e-05
[1086,] 0.0001880698 0.0003078629 6.478392e-05
[1087,] 0.0002475860 0.0003595220 7.854263e-05
[1088,] 0.0002494442 0.0003538651 7.768148e-05
[1089,] 0.0002255421 0.0003048884 7.482036e-05
[1090,] 0.0002463337 0.0003575967 7.879108e-05
[1091,] 0.0002463419 0.0003544029 7.857256e-05
[1092,] 0.0002542118 0.0003218016 7.554310e-05
[1093,] 0.0002474272 0.0003565819 7.839468e-05
[1094,] 0.0002489285 0.0003586372 7.813472e-05
[1095,] 0.0002472574 0.0003563823 7.842490e-05
[1096,] 0.0003178548 0.0003099601 1.248178e-04
[1097,] 0.0002484025 0.0003563623 7.811915e-05
[1098,] 0.0001978237 0.0003138774 6.673181e-05
[1099,] 0.0002467382 0.0003549359 7.846251e-05
[1100,] 0.0001936211 0.0003088163 6.712167e-05
[1101,] 0.0002471075 0.0003565922 7.848556e-05
[1102,] 0.0002487061 0.0003565124 7.806000e-05
[1103,] 0.0002479978 0.0003354762 7.698564e-05
[1104,] 0.0002468388 0.0003357700 7.722603e-05
[1105,] 0.0002535511 0.0003294668 7.678083e-05
[1106,] 0.0002486235 0.0003349939 7.685451e-05
[1107,] 0.0001910236 0.0003014444 6.008708e-05
[1108,] 0.0002925200 0.0003137761 1.191302e-04
[1109,] 0.0002184484 0.0003048300 7.210671e-05
[1110,] 0.0002548868 0.0003082966 8.463738e-05
[1111,] 0.0001948852 0.0003061153 5.806794e-05
[1112,] 0.0001887752 0.0003093322 5.814654e-05
[1113,] 0.0002211207 0.0003059346 7.673603e-05
[1114,] 0.0002976670 0.0003081191 9.988827e-05
[1115,] 0.0001863839 0.0003019931 5.895251e-05
[1116,] 0.0002215946 0.0003055711 7.572420e-05
[1117,] 0.0001946910 0.0003065537 6.694861e-05
[1118,] 0.0002117001 0.0003057714 7.220805e-05
[1119,] 0.0003008206 0.0003103918 1.074448e-04
[1120,] 0.0002099024 0.0003048895 6.912809e-05
[1121,] 0.0003504015 0.0004010086 2.298188e-04
[1122,] 0.0002817605 0.0003044438 1.051214e-04
[1123,] 0.0002431400 0.0003184765 7.978047e-05
[1124,] 0.0003027447 0.0003353697 1.491630e-04
[1125,] 0.0001984719 0.0003014551 6.058331e-05
[1126,] 0.0002002090 0.0003013166 6.112251e-05
[1127,] 0.0003972584 0.0003227553 1.825821e-04
[1128,] 0.0003096641 0.0005078851 2.496818e-04
[1129,] 0.0003245404 0.0005196561 2.797017e-04
[1130,] 0.0003098878 0.0005149707 2.539258e-04
[1131,] 0.0003811935 0.0003248953 1.762159e-04
[1132,] 0.0003731829 0.0003247703 1.716713e-04
[1133,] 0.0004145295 0.0003072421 1.462174e-04
[1134,] 0.0003067785 0.0004031701 1.903227e-04
[1135,] 0.0003743499 0.0003266202 1.744273e-04
[1136,] 0.0003415700 0.0004010059 2.173763e-04
[1137,] 0.0001916402 0.0003071285 6.020186e-05
[1138,] 0.0003359121 0.0004275152 2.312584e-04
[1139,] 0.0003252515 0.0003181184 1.512529e-04
[1140,] 0.0001965846 0.0003128248 6.465633e-05
[1141,] 0.0002433310 0.0003083001 8.055846e-05
[1142,] 0.0001923035 0.0003069273 6.000164e-05
[1143,] 0.0001911516 0.0003067396 6.027050e-05
[1144,] 0.0001923875 0.0003070168 5.999421e-05
[1145,] 0.0003272686 0.0005441942 2.994560e-04
[1146,] 0.0003824203 0.0003367789 1.888189e-04
[1147,] 0.0003481693 0.0004041873 2.280917e-04
[1148,] 0.0003373937 0.0003963950 2.134370e-04
[1149,] 0.0001894930 0.0003070875 6.156725e-05
[1150,] 0.0001909652 0.0003156439 6.456897e-05
[1151,] 0.0002209159 0.0003038737 6.596840e-05
[1152,] 0.0002965429 0.0003024915 8.785754e-05
[1153,] 0.0003006101 0.0003068977 1.001653e-04
[1154,] 0.0002407187 0.0003078424 9.586105e-05
[1155,] 0.0003007026 0.0003080663 1.027647e-04
[1156,] 0.0002296117 0.0003025653 7.536286e-05
[1157,] 0.0001866113 0.0003051341 6.060785e-05
[1158,] 0.0002998205 0.0003152833 1.065005e-04
[1159,] 0.0003264242 0.0003086666 1.105057e-04
[1160,] 0.0003409872 0.0003009410 9.524254e-05
[1161,] 0.0003837765 0.0003036194 1.308806e-04
[1162,] 0.0003485426 0.0003088612 1.097971e-04
[1163,] 0.0002465085 0.0003052410 8.143656e-05
[1164,] 0.0002432838 0.0003297570 1.013507e-04
[1165,] 0.0002412797 0.0003036884 7.592262e-05
[1166,] 0.0001896815 0.0003560167 7.777733e-05
[1167,] 0.0003105006 0.0003079761 1.114283e-04
[1168,] 0.0003113043 0.0003079520 1.116059e-04
[1169,] 0.0003032967 0.0003074445 1.059034e-04
[1170,] 0.0002024041 0.0003079754 6.732128e-05
[1171,] 0.0003006921 0.0003049028 8.905399e-05
[1172,] 0.0001985076 0.0003058021 6.199650e-05
[1173,] 0.0002999843 0.0003049533 8.863577e-05
[1174,] 0.0003030461 0.0003052695 8.875251e-05
[1175,] 0.0001934554 0.0003080156 6.994709e-05
[1176,] 0.0001907232 0.0003061448 6.645017e-05
[1177,] 0.0001956635 0.0003064405 6.928264e-05
[1178,] 0.0001919933 0.0003016979 6.183258e-05
[1179,] 0.0002560629 0.0003071367 9.322351e-05
[1180,] 0.0004014105 0.0003028472 1.117514e-04
[1181,] 0.0002455905 0.0003084023 9.176777e-05
[1182,] 0.0003138140 0.0003115136 9.172332e-05
[1183,] 0.0003142198 0.0003112961 9.164560e-05
[1184,] 0.0002344579 0.0003081258 8.632353e-05
[1185,] 0.0004591181 0.0003032746 1.210494e-04
[1186,] 0.0003500627 0.0003080110 1.311516e-04
[1187,] 0.0002354045 0.0003079938 8.558350e-05
[1188,] 0.0005129947 0.0003051318 2.005626e-04
[1189,] 0.0002191950 0.0003031856 7.107322e-05
[1190,] 0.0004280449 0.0003497906 2.486353e-04
[1191,] 0.0002448344 0.0003076593 8.757939e-05
[1192,] 0.0002524842 0.0003179051 7.440534e-05
[1193,] 0.0002140980 0.0003031479 6.919148e-05
[1194,] 0.0002303995 0.0003074808 8.020459e-05
[1195,] 0.0002982176 0.0003067585 9.911505e-05
[1196,] 0.0003935385 0.0003182255 8.432175e-05
[1197,] 0.0003895383 0.0003202924 8.325369e-05
[1198,] 0.0001975420 0.0003052250 6.136560e-05
[1199,] 0.0003278379 0.0003170548 9.139004e-05
[1200,] 0.0005813696 0.0003105461 1.865894e-04
[1201,] 0.0004615663 0.0003078841 1.116063e-04
[1202,] 0.0003233498 0.0003084638 1.049145e-04
[1203,] 0.0003949597 0.0003173779 8.473443e-05
[1204,] 0.0002326166 0.0003036988 6.517479e-05
[1205,] 0.0004999823 0.0003079050 1.186181e-04
[1206,] 0.0002020631 0.0003051398 6.619000e-05
[1207,] 0.0001965428 0.0003050812 6.372131e-05
[1208,] 0.0004565039 0.0003621502 7.831362e-05
[1209,] 0.0004213905 0.0003075061 1.073738e-04
[1210,] 0.0001885892 0.0003222023 5.702958e-05
[1211,] 0.0005120940 0.0003069340 1.799851e-04
[1212,] 0.0002380203 0.0003088005 7.705609e-05
[1213,] 0.0002363222 0.0003083616 7.760089e-05
[1214,] 0.0005728942 0.0003121090 2.729125e-04
[1215,] 0.0002340986 0.0003119922 8.164890e-05
[1216,] 0.0003089910 0.0003035775 8.843439e-05
[1217,] 0.0004222772 0.0003115589 1.162685e-04
[1218,] 0.0005401701 0.0003072616 1.983335e-04
[1219,] 0.0002348031 0.0003232266 7.796290e-05
[1220,] 0.0002348057 0.0003085154 8.054906e-05
[1221,] 0.0002625307 0.0003061146 1.021620e-04
[1222,] 0.0003659092 0.0003232504 9.198502e-05
[1223,] 0.0002338900 0.0003119865 7.750002e-05
[1224,] 0.0003666203 0.0003225053 9.241587e-05
[1225,] 0.0003678398 0.0003280990 9.059739e-05
[1226,] 0.0005228934 0.0003082079 1.719500e-04
[1227,] 0.0002937332 0.0003171801 7.775661e-05
[1228,] 0.0001928881 0.0003075482 6.452852e-05
[1229,] 0.0003642429 0.0003277643 9.006537e-05
[1230,] 0.0002899792 0.0003142552 7.790322e-05
[1231,] 0.0003786447 0.0003046440 1.466724e-04
[1232,] 0.0002740870 0.0003110541 7.577760e-05
[1233,] 0.0003547069 0.0003135800 9.434336e-05
[1234,] 0.0004445738 0.0003107867 1.225304e-04
[1235,] 0.0002743853 0.0003029450 8.582775e-05
[1236,] 0.0003554216 0.0003141916 9.415843e-05
[1237,] 0.0003510274 0.0003130396 9.386332e-05
[1238,] 0.0002336023 0.0003082667 7.725192e-05
[1239,] 0.0003335339 0.0003051785 1.301194e-04
[1240,] 0.0003519560 0.0003141615 9.344467e-05
[1241,] 0.0003547424 0.0003142523 9.398058e-05
[1242,] 0.0002337510 0.0003083251 7.767232e-05
[1243,] 0.0003497057 0.0003142877 9.290952e-05
[1244,] 0.0003523314 0.0003134621 9.389921e-05
[1245,] 0.0002636841 0.0003053260 8.766860e-05
[1246,] 0.0004005462 0.0003108052 1.120775e-04
[1247,] 0.0002337370 0.0003080725 7.726597e-05
[1248,] 0.0002339418 0.0003081252 7.751161e-05
[1249,] 0.0002798033 0.0003153974 7.689845e-05
[1250,] 0.0002340682 0.0003080575 7.737621e-05
[1251,] 0.0002408549 0.0003083236 7.925493e-05
[1252,] 0.0010912833 0.0003058680 2.409258e-04
[1253,] 0.0002253753 0.0003534432 7.104447e-05
[1254,] 0.0006060507 0.0003128998 2.653777e-04
[1255,] 0.0001981204 0.0003070095 6.516479e-05
[1256,] 0.0002391773 0.0003082580 7.882358e-05
[1257,] 0.0006167316 0.0003041589 2.292727e-04
[1258,] 0.0001901150 0.0003036016 6.048388e-05
[1259,] 0.0002909695 0.0004523877 1.990816e-04
[1260,] 0.0006088203 0.0003122187 2.730284e-04
[1261,] 0.0005847805 0.0003112657 2.589256e-04
[1262,] 0.0003600579 0.0004404062 6.631549e-05
[1263,] 0.0005731013 0.0003102615 2.509233e-04
[1264,] 0.0005483751 0.0003106836 2.400393e-04
[1265,] 0.0002369205 0.0003067362 7.707763e-05
[1266,] 0.0005786424 0.0003116936 2.569983e-04
[1267,] 0.0005847507 0.0003194561 2.136101e-04
[1268,] 0.0005662204 0.0003118477 2.512700e-04
[1269,] 0.0005719827 0.0003161100 2.574028e-04
[1270,] 0.0005687905 0.0003108261 2.501995e-04
[1271,] 0.0005464983 0.0003113744 2.406156e-04
[1272,] 0.0005783641 0.0003183088 2.656160e-04
[1273,] 0.0005753678 0.0003118297 2.557052e-04
[1274,] 0.0005645749 0.0003126430 2.522310e-04
[1275,] 0.0002316283 0.0003082145 7.726508e-05
[1276,] 0.0003449621 0.0004310328 6.521925e-05
[1277,] 0.0005570220 0.0003133874 2.501079e-04
[1278,] 0.0005840325 0.0003193948 2.133936e-04
[1279,] 0.0005621276 0.0003116309 2.487885e-04
[1280,] 0.0005623953 0.0003122358 2.502597e-04
[1281,] 0.0002441991 0.0003017438 7.760651e-05
[1282,] 0.0005529096 0.0003171023 2.558431e-04
[1283,] 0.0002405190 0.0003272103 6.659358e-05
[1284,] 0.0002370812 0.0003076410 7.844978e-05
[1285,] 0.0001917508 0.0003083047 6.406828e-05
[1286,] 0.0006010454 0.0003116182 2.677218e-04
[1287,] 0.0002396587 0.0003013861 7.402333e-05
[1288,] 0.0005458595 0.0003101086 2.375938e-04
[1289,] 0.0005933712 0.0003173586 2.710739e-04
[1290,] 0.0005215587 0.0003180061 1.895462e-04
[1291,] 0.0005664851 0.0003097838 2.466807e-04
[1292,] 0.0005598828 0.0003107377 2.457009e-04
[1293,] 0.0005545065 0.0003115884 2.449845e-04
[1294,] 0.0002436434 0.0003014639 7.588278e-05
[1295,] 0.0005779273 0.0003125622 2.586407e-04
[1296,] 0.0001917993 0.0003079829 6.388770e-05
[1297,] 0.0003232811 0.0003480551 7.396211e-05
[1298,] 0.0005617980 0.0003114143 2.481371e-04
[1299,] 0.0005647587 0.0003133339 2.538434e-04
[1300,] 0.0002370476 0.0003072235 7.770064e-05
[1301,] 0.0003395151 0.0003035770 8.992272e-05
[1302,] 0.0005897228 0.0003168832 2.755472e-04
[1303,] 0.0006037975 0.0003167201 2.825326e-04
[1304,] 0.0001917768 0.0003082710 6.414974e-05
[1305,] 0.0003699736 0.0003083173 1.109730e-04
[1306,] 0.0002665927 0.0003066931 6.685461e-05
[1307,] 0.0006231273 0.0003169649 2.931904e-04
[1308,] 0.0004227030 0.0003098353 1.503726e-04
[1309,] 0.0007196192 0.0004518281 6.675802e-04
[1310,] 0.0030885613 0.0003576218 1.839319e-03
[1311,] 0.0002174571 0.0003578620 6.120889e-05
[1312,] 0.0002503890 0.0003068059 7.949587e-05
[1313,] 0.0031907842 0.0003428807 1.702158e-03
[1314,] 0.0008870575 0.0003025407 2.845154e-04
[1315,] 0.0002342674 0.0003431669 6.257012e-05
[1316,] 0.0004464085 0.0003146893 1.788197e-04
[1317,] 0.0002326108 0.0003608432 6.190009e-05
[1318,] 0.0047406235 0.0003442439 2.250022e-03
[1319,] 0.0049170133 0.0003450850 2.321874e-03
[1320,] 0.0054003504 0.0003599196 2.722115e-03
[1321,] 0.0016252347 0.0003115503 8.399164e-04
[1322,] 0.0008300362 0.0003100584 4.221031e-04
[1323,] 0.0002172723 0.0003080319 6.686717e-05
[1324,] 0.0017284836 0.0003117924 8.985339e-04
[1325,] 0.0040983865 0.0003475512 2.086296e-03
[1326,] 0.0002301139 0.0003610733 6.174974e-05
[1327,] 0.0016830358 0.0003119559 8.748872e-04
[1328,] 0.0002389314 0.0003076009 7.835766e-05
[1329,] 0.0008415369 0.0003115852 4.338321e-04
[1330,] 0.0053338763 0.0003531313 2.585267e-03
[1331,] 0.0014241317 0.0003174202 7.694148e-04
[1332,] 0.0052325492 0.0003487926 2.469128e-03
[1333,] 0.0043869808 0.0003485624 2.180827e-03
[1334,] 0.0002650660 0.0003022935 7.370137e-05
[1335,] 0.0002509103 0.0003607055 1.124695e-04
[1336,] 0.0002336316 0.0003034287 6.636039e-05
[1337,] 0.0007024023 0.0003055275 2.496298e-04
[1338,] 0.0002450006 0.0003532817 1.044186e-04
[1339,] 0.0002906318 0.0003064934 1.170841e-04
[1340,] 0.0002519709 0.0003035350 6.914843e-05
[1341,] 0.0007599683 0.0003039158 2.766159e-04
[1342,] 0.0041917381 0.0003943526 2.837444e-03
[1343,] 0.0017033641 0.0003015294 5.312342e-04
[1344,] 0.0002351180 0.0003036496 6.634181e-05
[1345,] 0.0002495590 0.0003656331 1.126189e-04
[1346,] 0.0002470157 0.0003033466 6.852890e-05
```
