## Supplementary material for "Characterization of shared and ancestry-specific signals driving complex traits using multi-ancestry fine-mapping": mesusieoutput

```
                 eur          afr      eur_afr
   [1,] 0.0003010592 0.0001750895 5.800167e-05
   [2,] 0.0003009039 0.0001309852 4.330301e-05
   [3,] 0.0003008392 0.0001505124 5.069469e-05
   [4,] 0.0003010807 0.0001967373 6.559800e-05
   [5,] 0.0003012272 0.0005093777 1.832840e-04
   [6,] 0.0003010924 0.0001751694 5.800772e-05
   [7,] 0.0003020697 0.0003663161 1.229569e-04
   [8,] 0.0003010541 0.0001775020 5.863686e-05
   [9,] 0.0003000692 0.0002862884 9.698602e-05
  [10,] 0.0003010949 0.0001760932 5.824776e-05
  [11,] 0.0003009837 0.0002487986 8.131770e-05
  [12,] 0.0003010560 0.0001758345 5.819084e-05
  [13,] 0.0003010732 0.0001760088 5.823198e-05
  [14,] 0.0003010229 0.0001761537 5.828269e-05
  [15,] 0.0003008941 0.0001737773 5.933905e-05
  [16,] 0.0003010377 0.0001747769 5.793450e-05
  [17,] 0.0003010483 0.0001750061 5.798580e-05
  [18,] 0.0003006692 0.0001639433 5.488572e-05
  [19,] 0.0003008682 0.0001537645 5.187958e-05
  [20,] 0.0003011383 0.0002368664 7.646022e-05
  [21,] 0.0003010341 0.0001745474 5.785246e-05
  [22,] 0.0003013910 0.0006179433 2.241948e-04
  [23,] 0.0003012092 0.0003548743 1.120169e-04
  [24,] 0.0003006566 0.0002597868 8.659800e-05
  [25,] 0.0003010609 0.0001749469 5.793412e-05
  [26,] 0.0003008601 0.0001444042 4.831033e-05
  [27,] 0.0003005829 0.0001118541 3.744627e-05
  [28,] 0.0003007327 0.0001228637 4.096879e-05
  [29,] 0.0003006361 0.0002539872 8.454678e-05
  [30,] 0.0003009881 0.0001752527 5.803303e-05
  [31,] 0.0003008482 0.0001514695 5.104176e-05
  [32,] 0.0003008584 0.0001515444 5.107356e-05
  [33,] 0.0003008893 0.0001633216 5.568419e-05
  [34,] 0.0003008227 0.0001561700 5.271320e-05
  [35,] 0.0003010456 0.0001742355 5.776910e-05
  [36,] 0.0003005473 0.0004567152 1.499793e-04
  [37,] 0.0003007393 0.0001272215 4.220533e-05
  [38,] 0.0003008630 0.0001552016 5.238288e-05
  [39,] 0.0003009871 0.0001760238 5.825721e-05
  [40,] 0.0003008538 0.0001791136 5.925735e-05
  [41,] 0.0003009011 0.0002558065 8.267069e-05
  [42,] 0.0003005384 0.0001325537 4.437493e-05
  [43,] 0.0003006619 0.0001935445 6.508779e-05
  [44,] 0.0003005215 0.0005453632 1.796094e-04
  [45,] 0.0003008584 0.0001787277 5.913518e-05
  [46,] 0.0003009448 0.0002606510 8.406375e-05
  [47,] 0.0003008377 0.0001782352 5.886495e-05
  [48,] 0.0003005795 0.0001379093 4.566453e-05
  [49,] 0.0003006679 0.0002112997 7.185174e-05
  [50,] 0.0003010370 0.0003024415 1.060683e-04
  [51,] 0.0003004982 0.0001354401 4.537264e-05
  [52,] 0.0003007708 0.0001799980 5.941800e-05
  [53,] 0.0003013619 0.0001294705 4.289823e-05
  [54,] 0.0003005456 0.0001326674 4.404313e-05
  [55,] 0.0003008342 0.0004155770 1.328591e-04
  [56,] 0.0003005920 0.0001339805 4.443306e-05
  [57,] 0.0003005592 0.0001344628 4.459434e-05
  [58,] 0.0003006203 0.0003784935 1.223165e-04
  [59,] 0.0003007409 0.0009052178 2.865381e-04
  [60,] 0.0003007285 0.0009276892 2.937561e-04
  [61,] 0.0003010219 0.0002180156 7.051070e-05
  [62,] 0.0003009545 0.0002390056 7.737157e-05
  [63,] 0.0003007827 0.0002421147 7.964325e-05
  [64,] 0.0003007098 0.0002178263 7.096234e-05
  [65,] 0.0003007769 0.0002263034 7.351847e-05
  [66,] 0.0003008912 0.0001872233 6.112382e-05
  [67,] 0.0003009278 0.0002167553 7.141860e-05
  [68,] 0.0003002292 0.0001032484 3.439655e-05
  [69,] 0.0003007297 0.0001345338 4.510553e-05
  [70,] 0.0003008363 0.0002213818 7.590828e-05
  [71,] 0.0003008160 0.0001326062 4.484687e-05
  [72,] 0.0003008429 0.0002119945 7.060761e-05
  [73,] 0.0003015452 0.0002964704 1.045954e-04
  [74,] 0.0003008847 0.0001908950 6.454296e-05
  [75,] 0.0003006986 0.0005118623 1.756562e-04
  [76,] 0.0003006915 0.0005138053 1.762048e-04
  [77,] 0.0003013756 0.0002334042 8.112915e-05
  [78,] 0.0003005364 0.0004819101 1.620437e-04
  [79,] 0.0003008259 0.0001460022 4.957009e-05
  [80,] 0.0003008910 0.0001959180 6.630094e-05
  [81,] 0.0003001127 0.0036353089 1.149984e-03
  [82,] 0.0003006272 0.0001385781 4.683852e-05
  [83,] 0.0003014027 0.0002727918 9.550260e-05
  [84,] 0.0003007249 0.0003033935 1.029735e-04
  [85,] 0.0003007046 0.0001827619 6.146894e-05
  [86,] 0.0003012984 0.0003694675 1.303586e-04
  [87,] 0.0003007448 0.0002980369 1.011884e-04
  [88,] 0.0003007135 0.0001812551 6.091791e-05
  [89,] 0.0003012883 0.0002542634 8.854944e-05
  [90,] 0.0003006895 0.0002238089 7.598577e-05
  [91,] 0.0003005216 0.0001545645 5.227083e-05
  [92,] 0.0003000825 0.0004438079 1.432645e-04
  [93,] 0.0002998997 0.0001167295 3.894597e-05
  [94,] 0.0003003502 0.0002932729 9.833931e-05
  [95,] 0.0003003361 0.0002583519 8.604352e-05
  [96,] 0.0003003364 0.0002037416 6.784765e-05
  [97,] 0.0003535829 0.0001274806 4.286874e-05
  [98,] 0.0003006147 0.0002653427 8.891664e-05
  [99,] 0.0003006130 0.0002686662 9.005582e-05
 [100,] 0.0003001976 0.0001106125 3.688051e-05
 [101,] 0.0003001905 0.0001037828 3.459103e-05
 [102,] 0.0003002014 0.0001092247 3.640338e-05
 [103,] 0.0003002615 0.0001035184 3.446875e-05
 [104,] 0.0003001964 0.0001101408 3.671708e-05
 [105,] 0.0003001977 0.0001096560 3.655827e-05
 [106,] 0.0003002298 0.0001880785 6.289760e-05
 [107,] 0.0003001955 0.0001124934 3.749810e-05
 [108,] 0.0003004968 0.0001949962 6.513978e-05
 [109,] 0.0003005307 0.0005531209 1.867155e-04
 [110,] 0.0003006905 0.0001881372 6.303405e-05
 [111,] 0.0003003661 0.0001051569 3.500551e-05
 [112,] 0.0003006984 0.0002141326 7.209244e-05
 [113,] 0.0003007900 0.0002443313 8.110978e-05
 [114,] 0.0003006769 0.0002785135 9.204473e-05
 [115,] 0.0003037131 0.0002335631 8.411077e-05
 [116,] 0.0003005530 0.0003802777 1.265882e-04
 [117,] 0.0002999559 0.0001898426 6.383557e-05
 [118,] 0.0002999363 0.0001067571 3.565836e-05
 [119,] 0.0002998512 0.0001775529 5.928400e-05
 [120,] 0.0002999163 0.0001977678 6.644145e-05
 [121,] 0.0003004408 0.0001809739 5.906785e-05
 [122,] 0.0003002219 0.0002012930 6.572173e-05
 [123,] 0.0002998697 0.0002280730 7.574290e-05
 [124,] 0.0003001756 0.0001980136 6.476010e-05
 [125,] 0.0003009263 0.0003754396 2.155181e-04
 [126,] 0.0003001852 0.0002004537 6.551364e-05
 [127,] 0.0003001497 0.0001934848 6.336315e-05
 [128,] 0.0003006006 0.0002248913 7.252691e-05
 [129,] 0.0002999245 0.0001051612 3.503260e-05
 [130,] 0.0003008004 0.0001160415 3.914700e-05
 [131,] 0.0003005851 0.0001888826 6.286289e-05
 [132,] 0.0003006757 0.0001441377 4.746408e-05
 [133,] 0.0003006102 0.0001451158 4.838835e-05
 [134,] 0.0003005096 0.0004625570 1.608712e-04
 [135,] 0.0003007005 0.0003659977 1.190805e-04
 [136,] 0.0002999524 0.0005279748 1.752587e-04
 [137,] 0.0003005531 0.0004116150 1.354435e-04
 [138,] 0.0003005604 0.0017343720 5.660375e-04
 [139,] 0.0002999584 0.0013239179 4.379629e-04
 [140,] 0.0003005139 0.0002788197 9.225247e-05
 [141,] 0.0003001680 0.0063945380 2.211930e-03
 [142,] 0.0002999460 0.0045512910 1.511134e-03
 [143,] 0.0003005542 0.0004944285 1.625280e-04
 [144,] 0.0003005465 0.0004550857 1.497936e-04
 [145,] 0.0003004600 0.0002174688 7.444749e-05
 [146,] 0.0003005554 0.0010237117 3.351458e-04
 [147,] 0.0003006792 0.0002170211 7.465540e-05
 [148,] 0.0003005867 0.0010733366 3.498637e-04
 [149,] 0.0003005388 0.0002104668 7.027877e-05
 [150,] 0.0003002574 0.0049840674 1.734796e-03
 [151,] 0.0003005313 0.0002167544 7.431874e-05
 [152,] 0.0003004485 0.0002518117 8.644730e-05
 [153,] 0.0003000189 0.0010470532 3.544815e-04
 [154,] 0.0003005326 0.0002120870 7.081567e-05
 [155,] 0.0003006508 0.0002984912 9.958809e-05
 [156,] 0.0003006875 0.0002192513 7.545607e-05
 [157,] 0.0003005621 0.0011244053 3.676096e-04
 [158,] 0.0003005494 0.0009399903 3.081604e-04
 [159,] 0.0003005673 0.0012075771 3.943544e-04
 [160,] 0.0003000158 0.0011157016 3.776706e-04
 [161,] 0.0003002125 0.0039311577 1.361439e-03
 [162,] 0.0003000607 0.0007211933 2.449378e-04
 [163,] 0.0003007035 0.0002081576 7.155870e-05
 [164,] 0.0002999829 0.0006453418 2.171187e-04
 [165,] 0.0003007161 0.0002199747 7.575538e-05
 [166,] 0.0003005710 0.0013651316 4.453111e-04
 [167,] 0.0003006282 0.0012300565 3.991098e-04
 [168,] 0.0003006793 0.0001444927 4.878387e-05
 [169,] 0.0003005481 0.0012990235 4.251642e-04
 [170,] 0.0003005341 0.0005254468 1.731196e-04
 [171,] 0.0003006173 0.0002354905 8.107135e-05
 [172,] 0.0003007472 0.0002296427 7.922745e-05
 [173,] 0.0003003646 0.0039721996 1.389951e-03
 [174,] 0.0003006093 0.0002539345 8.410101e-05
 [175,] 0.0003005633 0.0011174118 3.652091e-04
 [176,] 0.0003005347 0.0002097863 7.003096e-05
 [177,] 0.0003008966 0.0002246433 7.767744e-05
 [178,] 0.0003005824 0.0013715102 4.469155e-04
 [179,] 0.0003003157 0.0041845127 1.460469e-03
 [180,] 0.0003009180 0.0001737257 5.887480e-05
 [181,] 0.0003005769 0.0012092042 3.943373e-04
 [182,] 0.0003005645 0.0002738940 9.093998e-05
 [183,] 0.0003005562 0.0010569975 3.454733e-04
 [184,] 0.0003233791 0.0001112271 3.721056e-05
 [185,] 0.0003005468 0.0003761314 1.239556e-04
 [186,] 0.0003005209 0.0002310835 7.930626e-05
 [187,] 0.0003005395 0.0002155669 7.203584e-05
 [188,] 0.0004297072 0.0001056988 3.524602e-05
 [189,] 0.0003007393 0.0001900765 6.521280e-05
 [190,] 0.0003006584 0.0001900371 6.510595e-05
 [191,] 0.0003005329 0.0003661125 1.209565e-04
 [192,] 0.0003006201 0.0002286820 7.864598e-05
 [193,] 0.0003005091 0.0001216391 4.092550e-05
 [194,] 0.0003005264 0.0002168935 7.241585e-05
 [195,] 0.0003007298 0.0001853650 6.353795e-05
 [196,] 0.0002999491 0.0012240854 4.089881e-04
 [197,] 0.0004351692 0.0001072026 3.563993e-05
 [198,] 0.0003005932 0.0002140657 7.347205e-05
 [199,] 0.0003005574 0.0001839572 6.284891e-05
 [200,] 0.0003006164 0.0003948000 1.287565e-04
 [201,] 0.0003004888 0.0002648073 8.791668e-05
 [202,] 0.0003006956 0.0002091782 7.190802e-05
 [203,] 0.0002999994 0.0002192528 7.391064e-05
 [204,] 0.0002999638 0.0002236372 7.524936e-05
 [205,] 0.0003006493 0.0002185199 7.512501e-05
 [206,] 0.0003007006 0.0004595164 1.523216e-04
 [207,] 0.0002999605 0.0013810617 4.642835e-04
 [208,] 0.0005730883 0.0001066891 4.042604e-05
 [209,] 0.0005789210 0.0001059538 3.919990e-05
 [210,] 0.0005789210 0.0001059079 3.910416e-05
 [211,] 0.0002999497 0.0002407204 8.095049e-05
 [212,] 0.0003011314 0.0001226287 4.123787e-05
 [213,] 0.0003008001 0.0001249363 4.142848e-05
 [214,] 0.0003001370 0.0003134157 1.065925e-04
 [215,] 0.0003009167 0.0001561054 5.328932e-05
 [216,] 0.0003007060 0.0001276572 4.287981e-05
 [217,] 0.0003009358 0.0001308434 4.304645e-05
 [218,] 0.0003005500 0.0002529290 8.423863e-05
 [219,] 0.0003008630 0.0004388580 1.517292e-04
 [220,] 0.0034979799 0.0012347587 9.368456e-03
 [221,] 0.0002999659 0.0009038971 3.031455e-04
 [222,] 0.0003007592 0.0001690659 5.596475e-05
 [223,] 0.0006758972 0.0009058272 1.530755e-03
 [224,] 0.0002999619 0.0013359183 4.400498e-04
 [225,] 0.0003014377 0.0001843556 5.916763e-05
 [226,] 0.0003018053 0.0001959304 6.247615e-05
 [227,] 0.0013565909 0.0002514974 4.703566e-04
 [228,] 0.0003016563 0.0002032116 6.482325e-05
 [229,] 0.0011916942 0.0011413680 3.515492e-03
 [230,] 0.0003012066 0.0001033035 3.453473e-05
 [231,] 0.0002999537 0.0019163851 6.445570e-04
 [232,] 0.0003020786 0.0001925045 6.123691e-05
 [233,] 0.0003007057 0.0003286210 1.089200e-04
 [234,] 0.0003007070 0.0003283398 1.087979e-04
 [235,] 0.0002999591 0.0019135150 6.448454e-04
 [236,] 0.0002999598 0.0018980040 6.397281e-04
 [237,] 0.0003021496 0.0001890535 6.014299e-05
 [238,] 0.0003009985 0.0002242017 7.589079e-05
 [239,] 0.0003018853 0.0001957885 6.236433e-05
 [240,] 0.0002999601 0.0018756191 6.322333e-04
 [241,] 0.0002999694 0.0019222397 6.495822e-04
 [242,] 0.0003492330 0.0004928725 4.322966e-04
 [243,] 0.0002999746 0.0018908717 6.397319e-04
 [244,] 0.0003010214 0.0001086297 3.631651e-05
 [245,] 0.0003010399 0.0001124630 3.788956e-05
 [246,] 0.0003010009 0.0002281887 7.735079e-05
 [247,] 0.0003017701 0.0004048220 1.264783e-04
 [248,] 0.0002999472 0.0018567475 6.231458e-04
 [249,] 0.0003019648 0.0001840153 5.871579e-05
 [250,] 0.0003007394 0.0001596588 5.293705e-05
 [251,] 0.0003008081 0.0003086297 1.046367e-04
 [252,] 0.0003005111 0.0001189885 3.998837e-05
 [253,] 0.0003017168 0.0001975223 6.300699e-05
 [254,] 0.0003000909 0.0009704731 3.179320e-04
 [255,] 0.0003002231 0.0009747361 3.194036e-04
 [256,] 0.0003514855 0.0003510662 3.008711e-04
 [257,] 0.0003007532 0.0001666289 5.696299e-05
 [258,] 0.0003009964 0.0002242652 7.591270e-05
 [259,] 0.0003006453 0.0001122739 3.710314e-05
 [260,] 0.0002999346 0.0043098080 1.421835e-03
 [261,] 0.0002999320 0.0043261042 1.433293e-03
 [262,] 0.0003012682 0.0003457027 2.349945e-04
 [263,] 0.0003016966 0.0001833190 5.866459e-05
 [264,] 0.0003013827 0.0002335745 7.899891e-05
 [265,] 0.0003010134 0.0002275391 7.713600e-05
 [266,] 0.0003017063 0.0001864442 5.961827e-05
 [267,] 0.0003502118 0.0003610608 3.093511e-04
 [268,] 0.0003015762 0.0001835716 5.881938e-05
 [269,] 0.0003284823 0.0003674948 2.952353e-04
 [270,] 0.0003006840 0.0001695006 5.790633e-05
 [271,] 0.0002999386 0.0032404956 1.064648e-03
 [272,] 0.0003009859 0.0004413556 1.396981e-04
 [273,] 0.0003015092 0.0001975358 6.319641e-05
 [274,] 0.0003012732 0.0006406705 4.461549e-04
 [275,] 0.0003014353 0.0001975054 6.321710e-05
 [276,] 0.0003014740 0.0002001205 6.399385e-05
 [277,] 0.0003964069 0.0003870016 3.798880e-04
 [278,] 0.0002999465 0.0001574097 5.265778e-05
 [279,] 0.0003021442 0.0001352948 4.586511e-05
 [280,] 0.0002999348 0.0028297181 9.320044e-04
 [281,] 0.0003021481 0.0001383943 4.647633e-05
 [282,] 0.0013010223 0.0005253528 1.790843e-03
 [283,] 0.0003019586 0.0001380556 4.624069e-05
 [284,] 0.0003015200 0.0001692156 5.443298e-05
 [285,] 0.0003007000 0.0002778803 9.191214e-05
 [286,] 0.0003000083 0.0027400711 8.859218e-04
 [287,] 0.0002999310 0.0026288441 8.690320e-04
 [288,] 0.0003016108 0.0001759609 5.645716e-05
 [289,] 0.0003015352 0.0001758799 5.647611e-05
 [290,] 0.0003002526 0.0021986158 7.664519e-04
 [291,] 0.0004253490 0.0006744867 5.897009e-04
 [292,] 0.0003002663 0.0021695832 7.569246e-04
 [293,] 0.0003009840 0.0001781941 6.034926e-05
 [294,] 0.0003009626 0.0002061428 6.988349e-05
 [295,] 0.0003010491 0.0001966706 6.659415e-05
 [296,] 0.0002999342 0.0025496988 8.404630e-04
 [297,] 0.0003005642 0.0002689535 8.932933e-05
 [298,] 0.0010452808 0.0001724566 3.097025e-04
 [299,] 0.0003015636 0.0001810233 5.804189e-05
 [300,] 0.0002999394 0.0033693662 1.123153e-03
 [301,] 0.0003013814 0.0001714814 5.521298e-05
 [302,] 0.0002999316 0.0002348198 7.799263e-05
 [303,] 0.0002999489 0.0002160147 7.234534e-05
 [304,] 0.0003015671 0.0001995669 6.374835e-05
 [305,] 0.0009391379 0.0001047838 6.815175e-05
 [306,] 0.0003014680 0.0001988693 6.360559e-05
 [307,] 0.0012425458 0.0001224632 1.675498e-04
 [308,] 0.0003015141 0.0004207878 1.319026e-04
 [309,] 0.0003014568 0.0001905232 6.104335e-05
 [310,] 0.0003005164 0.0002033165 6.797033e-05
 [311,] 0.0003010482 0.0002044467 6.938029e-05
 [312,] 0.0012242473 0.0001054055 8.487769e-05
 [313,] 0.0008181849 0.0007811626 1.781405e-03
 [314,] 0.0002999590 0.0021897662 7.158969e-04
 [315,] 0.0003015126 0.0001967491 6.291979e-05
 [316,] 0.0025270691 0.0001350565 3.636024e-04
 [317,] 0.0003010787 0.0002082985 7.082290e-05
 [318,] 0.0002999336 0.0002201365 7.295873e-05
 [319,] 0.0003008900 0.0001458064 4.974955e-05
 [320,] 0.0003007433 0.0002790820 9.194582e-05
 [321,] 0.0002999864 0.0011799460 3.841662e-04
 [322,] 0.0003008959 0.0003211354 1.022860e-04
 [323,] 0.0003004134 0.0002579904 8.597432e-05
 [324,] 0.0002999919 0.0008573340 2.803386e-04
 [325,] 0.0002999290 0.0003834929 1.280313e-04
 [326,] 0.0003005707 0.0004270834 1.486961e-04
 [327,] 0.0003000822 0.0003605693 1.192832e-04
 [328,] 0.0003010425 0.0001856961 6.340749e-05
 [329,] 0.0012703684 0.0002627278 4.842084e-04
 [330,] 0.0003005587 0.0003440666 1.141620e-04
 [331,] 0.0003008894 0.0001377344 4.491727e-05
 [332,] 0.0003011028 0.0003297832 1.162569e-04
 [333,] 0.0003008487 0.0003765104 1.320747e-04
 [334,] 0.0003008050 0.0013519377 4.847050e-04
 [335,] 0.0003005909 0.0002618132 8.716733e-05
 [336,] 0.0003002893 0.0001035600 3.464161e-05
 [337,] 0.0003504605 0.0002378872 8.495061e-05
 [338,] 0.0003007705 0.0008102416 2.874239e-04
 [339,] 0.0005549065 0.0002436526 2.028372e-04
 [340,] 0.0003004974 0.0001673437 5.555675e-05
 [341,] 0.0003007037 0.0002076485 6.886001e-05
 [342,] 0.0003007079 0.0001528492 5.104254e-05
 [343,] 0.0003008250 0.0002780596 9.080383e-05
 [344,] 0.0003003642 0.0002273322 7.489040e-05
 [345,] 0.0003008606 0.0002883471 9.373243e-05
 [346,] 0.0003007923 0.0002350948 7.552789e-05
 [347,] 0.0003003690 0.0001675737 5.500881e-05
 [348,] 0.0003001999 0.0002805965 9.224006e-05
 [349,] 0.0003007720 0.0002546594 8.344504e-05
 [350,] 0.0003006594 0.0001816525 6.125574e-05
 [351,] 0.0003007345 0.0001373370 4.577969e-05
 [352,] 0.0003007443 0.0003716835 1.225729e-04
 [353,] 0.0003008684 0.0003274607 1.061767e-04
 [354,] 0.0003003323 0.0002386040 7.857265e-05
 [355,] 0.0003000752 0.0002110687 7.032521e-05
 [356,] 0.0003004187 0.0002431292 8.089390e-05
 [357,] 0.0003000818 0.0005292414 1.753625e-04
 [358,] 0.0003001981 0.0001513430 5.086008e-05
 [359,] 0.0003001331 0.0002189040 7.339755e-05
 [360,] 0.0003008758 0.0001182308 3.978445e-05
 [361,] 0.0003009333 0.0003682378 1.265553e-04
 [362,] 0.0003005232 0.0002576652 8.584843e-05
 [363,] 0.0003010926 0.0001236686 4.177481e-05
 [364,] 0.0003003485 0.0001870845 6.162993e-05
 [365,] 0.0003002936 0.0001948242 6.521511e-05
 [366,] 0.0003002277 0.0002041593 6.778123e-05
 [367,] 0.0003009869 0.0001089462 3.653648e-05
 [368,] 0.0003002243 0.0002047971 6.806599e-05
 [369,] 0.0003002898 0.0002054752 6.792185e-05
 [370,] 0.0003003262 0.0001755239 5.821115e-05
 [371,] 0.0003009517 0.0001672007 5.678259e-05
 [372,] 0.0003007386 0.0001463111 4.932478e-05
 [373,] 0.0003008896 0.0001030228 3.443954e-05
 [374,] 0.0003007986 0.0001387267 4.677998e-05
 [375,] 0.0003003108 0.0002391042 7.945237e-05
 [376,] 0.0003003741 0.0001499996 4.986282e-05
 [377,] 0.0003007859 0.0002638843 8.740348e-05
 [378,] 0.0003006171 0.0001409842 4.734965e-05
 [379,] 0.0003002734 0.0003414665 1.124180e-04
 [380,] 0.0003005103 0.0001732765 5.832961e-05
 [381,] 0.0003002592 0.0002136660 7.116050e-05
 [382,] 0.0003007283 0.0002198267 7.394217e-05
 [383,] 0.0003007316 0.0002139496 7.182225e-05
 [384,] 0.0003005991 0.0002620231 8.844061e-05
 [385,] 0.0003009522 0.0002767233 9.089373e-05
 [386,] 0.0003002162 0.0002523262 8.197964e-05
 [387,] 0.0003009652 0.0001899759 6.445592e-05
 [388,] 0.0003005827 0.0002347571 7.716544e-05
 [389,] 0.0003009148 0.0002068926 9.421969e-05
 [390,] 0.0003020265 0.0001964716 6.299413e-05
 [391,] 0.0003004498 0.0001419328 4.649125e-05
 [392,] 0.0003009433 0.0001609635 6.364016e-05
 [393,] 0.0002999473 0.0002923503 9.870764e-05
 [394,] 0.0003002997 0.0001116318 3.718777e-05
 [395,] 0.0002999788 0.0003441918 1.159849e-04
 [396,] 0.0002999100 0.0004116403 1.371767e-04
 [397,] 0.0003006267 0.0003023384 9.930234e-05
 [398,] 0.0003002559 0.0001024322 3.408061e-05
 [399,] 0.0003003924 0.0001061662 3.541901e-05
 [400,] 0.0003003558 0.0001021984 3.400200e-05
 [401,] 0.0003001310 0.0001183893 3.957928e-05
 [402,] 0.0003003352 0.0001047199 3.486532e-05
 [403,] 0.0003023815 0.0001542104 4.956926e-05
 [404,] 0.0003028633 0.0003857771 1.426791e-04
 [405,] 0.0003009745 0.0003326925 1.144418e-04
 [406,] 0.0003005307 0.0001726411 5.694728e-05
 [407,] 0.0003004425 0.0002128776 7.022635e-05
 [408,] 0.0003000118 0.0001524016 5.094121e-05
 [409,] 0.0003006648 0.0002408029 7.758266e-05
 [410,] 0.0003010548 0.0002155373 7.430587e-05
 [411,] 0.0003007121 0.0002605014 8.351534e-05
 [412,] 0.0003007259 0.0002595981 8.321370e-05
 [413,] 0.0003007121 0.0002828519 9.604991e-05
 [414,] 0.0003007148 0.0003033451 1.031951e-04
 [415,] 0.0003001168 0.0002704733 8.947587e-05
 [416,] 0.0003006818 0.0001401933 4.663787e-05
 [417,] 0.0003008117 0.0001320673 4.357953e-05
 [418,] 0.0003007211 0.0001405212 4.668986e-05
 [419,] 0.0003008106 0.0001313420 4.334806e-05
 [420,] 0.0003007450 0.0001401224 4.663693e-05
 [421,] 0.0002998576 0.0009100499 3.036182e-04
 [422,] 0.0003009178 0.0002303479 7.727814e-05
 [423,] 0.0003007668 0.0001298090 4.288631e-05
 [424,] 0.0003007285 0.0001676836 5.543241e-05
 [425,] 0.0003001151 0.0004246543 1.401939e-04
 [426,] 0.0003006639 0.0001404706 4.668576e-05
 [427,] 0.0003007773 0.0001201495 4.033789e-05
 [428,] 0.0003011838 0.0004273156 1.505017e-04
 [429,] 0.0003005952 0.0002182733 7.195385e-05
 [430,] 0.0003006043 0.0002178028 7.176458e-05
 [431,] 0.0006502358 0.0001225858 7.116640e-05
 [432,] 0.0006243961 0.0001211011 7.037082e-05
 [433,] 0.0003001173 0.0001384069 4.623088e-05
 [434,] 0.0006380060 0.0001238241 6.902577e-05
 [435,] 0.0005045224 0.0001276932 5.501292e-05
 [436,] 0.0007383704 0.0002400208 3.938739e-04
 [437,] 0.0005239238 0.0001332866 5.398605e-05
 [438,] 0.0198451783 0.0003392158 6.286134e-04
 [439,] 0.0006415866 0.0001184026 7.458147e-05
 [440,] 0.0171543882 0.0005309881 2.932292e-04
 [441,] 0.0007304247 0.0001213864 7.889209e-05
 [442,] 0.0006138094 0.0001211290 6.933152e-05
 [443,] 0.0004923183 0.0001221151 5.818842e-05
 [444,] 0.0003001103 0.0001393725 4.651424e-05
 [445,] 0.0003005208 0.0001692010 5.646877e-05
 [446,] 0.0003006925 0.0002089564 6.929804e-05
 [447,] 0.0002999113 0.0002847934 9.455785e-05
 [448,] 0.0003004526 0.0003476625 1.156605e-04
 [449,] 0.0002999089 0.0002994148 9.951309e-05
 [450,] 0.0003004740 0.0010179504 3.516210e-04
 [451,] 0.0002999088 0.0003289411 1.093045e-04
 [452,] 0.0003004118 0.0006633250 2.265173e-04
 [453,] 0.0002999055 0.0003098024 1.030084e-04
 [454,] 0.0002999087 0.0004295995 1.426625e-04
 [455,] 0.0002999074 0.0002939986 9.783453e-05
 [456,] 0.0002999091 0.0002937285 9.760873e-05
 [457,] 0.0069060759 0.0001550042 1.262610e-03
 [458,] 0.0002999072 0.0003175828 1.056560e-04
 [459,] 0.0003006440 0.0002636693 8.701490e-05
 [460,] 0.0003012458 0.0005296675 2.396685e-04
 [461,] 0.0003007024 0.0002103492 6.969318e-05
 [462,] 0.0003006852 0.0002103566 6.970842e-05
 [463,] 0.0002999141 0.0002870397 9.521128e-05
 [464,] 0.0073866966 0.0001546324 1.377331e-03
 [465,] 0.0003003421 0.0019471600 6.663481e-04
 [466,] 0.0003006895 0.0002870801 9.518527e-05
 [467,] 0.0005544212 0.0001081156 1.427332e-04
 [468,] 0.0069339452 0.0001565302 1.151483e-03
 [469,] 0.0003006805 0.0002115354 7.004319e-05
 [470,] 0.0003004092 0.0004430734 1.505554e-04
 [471,] 0.0069526217 0.0001576939 1.113911e-03
 [472,] 0.0063183297 0.0001609966 9.408581e-04
 [473,] 0.0003007085 0.0002095235 6.937872e-05
 [474,] 0.0003006724 0.0003128805 1.039473e-04
 [475,] 0.0003013434 0.0003364708 1.759880e-04
 [476,] 0.0003417425 0.0014778887 7.184151e-04
 [477,] 0.0003003427 0.0005272567 1.776539e-04
 [478,] 0.0080561273 0.0001593534 1.210669e-03
 [479,] 0.0076128337 0.0001587829 1.170718e-03
 [480,] 0.0003006346 0.0012404868 4.127947e-04
 [481,] 0.0081459485 0.0001581953 1.112576e-03
 [482,] 0.0003006901 0.0002318835 7.741792e-05
 [483,] 0.0076007340 0.0001602677 1.123479e-03
 [484,] 0.0003007452 0.0002093276 6.927428e-05
 [485,] 0.0003007092 0.0002312378 7.701977e-05
 [486,] 0.0003007355 0.0002096866 6.938556e-05
 [487,] 0.0003004766 0.0011037403 3.817324e-04
 [488,] 0.0098992764 0.0001520513 1.640770e-03
 [489,] 0.0003996946 0.0001224717 1.453224e-04
 [490,] 0.0004152832 0.0019688717 1.059439e-03
 [491,] 0.0109663558 0.0001473926 2.094742e-03
 [492,] 0.0003007325 0.0002139042 7.064931e-05
 [493,] 0.0023893819 0.0003068498 1.565222e-04
 [494,] 0.0003005032 0.0006689309 2.305440e-04
 [495,] 0.0027026190 0.0003054077 1.724138e-04
 [496,] 0.0003006755 0.0002763831 9.189262e-05
 [497,] 0.0003007352 0.0002088443 6.914144e-05
 [498,] 0.0003004685 0.0010717640 3.702176e-04
 [499,] 0.0003004823 0.0013270252 4.601166e-04
 [500,] 0.0003003667 0.0012633104 4.330900e-04
 [501,] 0.0003008787 0.0012834380 4.965256e-04
 [502,] 0.0003007585 0.0002090189 6.917471e-05
 [503,] 0.0003007652 0.0002078444 6.884864e-05
 [504,] 0.0009461246 0.0004574915 1.633384e-04
 [505,] 0.0003004954 0.0009858887 3.412572e-04
 [506,] 0.0003317208 0.0005929365 3.010334e-04
 [507,] 0.0003006868 0.0027529701 9.039104e-04
 [508,] 0.0003007623 0.0002058787 6.830678e-05
 [509,] 0.0003004822 0.0006726940 2.314226e-04
 [510,] 0.0003004830 0.0006594998 2.268456e-04
 [511,] 0.0003010656 0.0002473605 8.170734e-05
 [512,] 0.0003008920 0.0004217891 1.384025e-04
 [513,] 0.0020005173 0.0004185095 1.509404e-04
 [514,] 0.0075589967 0.0001960132 2.121261e-03
 [515,] 0.0003006948 0.0002328964 7.786473e-05
 [516,] 0.0082344417 0.0001579460 1.290532e-03
 [517,] 0.0003005833 0.0004636903 1.617568e-04
 [518,] 0.0003004821 0.0010086682 3.487304e-04
 [519,] 0.0003004832 0.0010086682 3.487656e-04
 [520,] 0.0013119663 0.0005087770 1.830414e-04
 [521,] 0.0003007474 0.0002368136 7.984376e-05
 [522,] 0.0003006744 0.0002960055 9.970822e-05
 [523,] 0.0003004349 0.0011096704 3.817166e-04
 [524,] 0.0003005146 0.0011081648 3.846743e-04
 [525,] 0.0003003570 0.0005845577 1.977759e-04
 [526,] 0.0003005898 0.0002555116 8.522083e-05
 [527,] 0.0019924330 0.0005061217 1.835138e-04
 [528,] 0.0133449894 0.0001594833 1.928773e-03
 [529,] 0.0171917715 0.0001530808 3.270787e-03
 [530,] 0.0202622399 0.0001534089 4.133265e-03
 [531,] 0.0108469151 0.0002002959 3.505048e-03
 [532,] 0.0003005088 0.0006409957 2.209387e-04
 [533,] 0.0032735802 0.0003221994 2.048910e-04
 [534,] 0.0003007334 0.0002418131 8.164404e-05
 [535,] 0.0135998501 0.0001533051 2.503173e-03
 [536,] 0.0003010445 0.0005121176 1.887088e-04
 [537,] 0.0158138769 0.0001504449 2.551968e-03
 [538,] 0.0003010386 0.0005176571 1.885992e-04
 [539,] 0.0003003625 0.0007357484 2.495528e-04
 [540,] 0.0130928221 0.0001550331 2.136574e-03
 [541,] 0.0003006463 0.0010748836 3.556800e-04
 [542,] 0.0003004499 0.0010700684 3.686444e-04
 [543,] 0.0029187784 0.0001087912 4.637401e-04
 [544,] 0.0145625862 0.0001531643 2.714527e-03
 [545,] 0.0003004284 0.0010735593 3.688759e-04
 [546,] 0.0003003517 0.0007407255 2.507278e-04
 [547,] 0.0020635572 0.0004306695 1.554471e-04
 [548,] 0.0003002345 0.0002145622 7.140729e-05
 [549,] 0.0003004783 0.0001900003 6.301004e-05
 [550,] 0.0033532009 0.0004113489 1.725051e-04
 [551,] 0.0003565981 0.0001068936 7.746380e-05
 [552,] 0.0134204658 0.0001527367 1.946693e-03
 [553,] 0.0003000711 0.0001172336 3.907749e-05
 [554,] 0.0053735089 0.0001468580 7.462952e-04
 [555,] 0.0003004321 0.0011260287 3.872335e-04
 [556,] 0.0126005772 0.0001550523 2.063520e-03
 [557,] 0.0154397164 0.0001538260 2.597241e-03
 [558,] 0.0003007517 0.0002259736 7.582199e-05
 [559,] 0.0130918466 0.0001547470 2.168161e-03
 [560,] 0.0004798261 0.0015019883 1.082156e-03
 [561,] 0.0003641227 0.0001068589 8.102842e-05
 [562,] 0.0003006998 0.0011035904 3.631643e-04
 [563,] 0.0003006519 0.0008160648 2.698717e-04
 [564,] 0.0003004522 0.0011100415 3.828813e-04
 [565,] 0.0003007047 0.0009026039 2.970226e-04
 [566,] 0.0003006521 0.0007551973 2.497700e-04
 [567,] 0.0003007483 0.0002335303 7.754703e-05
 [568,] 0.0030427453 0.0001096403 5.710522e-04
 [569,] 0.0003004366 0.0009285577 3.192512e-04
 [570,] 0.0003003572 0.0007693412 2.607432e-04
 [571,] 0.0003659358 0.0001071236 8.594852e-05
 [572,] 0.0113357274 0.0001532301 2.313298e-03
 [573,] 0.0003743897 0.0001077773 9.281571e-05
 [574,] 0.0003006766 0.0002979224 1.003915e-04
 [575,] 0.0003007361 0.0002253707 7.554977e-05
 [576,] 0.0003006333 0.0003335633 1.123862e-04
 [577,] 0.0003007241 0.0002323621 7.728342e-05
 [578,] 0.0019393469 0.0003563025 1.276597e-04
 [579,] 0.0122824151 0.0001535984 2.271262e-03
 [580,] 0.0020598788 0.0008103016 2.969789e-04
 [581,] 0.0031819732 0.0001089971 5.475385e-04
 [582,] 0.0003007256 0.0002318286 7.722534e-05
 [583,] 0.0003003809 0.0009630360 3.284307e-04
 [584,] 0.0003005319 0.0001525663 5.078103e-05
 [585,] 0.0161775371 0.0001721894 1.139907e-03
 [586,] 0.0003007579 0.0002275285 7.641449e-05
 [587,] 0.0003007072 0.0004432692 1.460714e-04
 [588,] 0.0003004663 0.0002521339 8.380993e-05
 [589,] 0.0005553924 0.0011213480 1.038861e-03
 [590,] 0.0003006155 0.0002566772 8.572929e-05
 [591,] 0.0125786144 0.0001543994 2.137230e-03
 [592,] 0.0003007046 0.0014493417 4.763318e-04
 [593,] 0.0003006728 0.0011350713 3.736473e-04
 [594,] 0.0050093558 0.0001246994 3.511739e-04
 [595,] 0.0003006825 0.0012192455 4.007529e-04
 [596,] 0.0027228303 0.0004951604 1.801107e-04
 [597,] 0.0025731664 0.0005045809 3.503474e-03
 [598,] 0.0054331411 0.0001521015 1.317584e-03
 [599,] 0.0061689844 0.0001515093 1.422042e-03
 [600,] 0.0003009365 0.0003239342 1.049050e-04
 [601,] 0.0003645236 0.0002515386 1.633920e-04
 [602,] 0.0043136612 0.0001089124 5.743480e-04
 [603,] 0.0055194916 0.0001518442 1.247416e-03
 [604,] 0.0003012491 0.0001284513 4.323968e-05
 [605,] 0.0003003950 0.0013899108 4.771430e-04
 [606,] 0.0003003985 0.0012046589 4.137566e-04
 [607,] 0.0053362084 0.0001481518 1.096052e-03
 [608,] 0.0014782414 0.0001188973 1.602320e-04
 [609,] 0.0065534761 0.0001537380 1.636785e-03
 [610,] 0.0055098747 0.0001522662 1.253768e-03
 [611,] 0.0063950373 0.0001530193 1.546858e-03
 [612,] 0.0055506863 0.0002002203 1.873875e-03
 [613,] 0.0003007251 0.0017594667 5.755741e-04
 [614,] 0.0003007138 0.0025094620 8.212543e-04
 [615,] 0.0003001241 0.0008270971 2.833501e-04
 [616,] 0.0058055429 0.0001534766 1.444836e-03
 [617,] 0.0003006672 0.0018638923 6.158353e-04
 [618,] 0.0003001256 0.0013054892 4.488076e-04
 [619,] 0.0003007741 0.0001313829 4.456484e-05
 [620,] 0.0003014573 0.0002338948 9.260262e-05
 [621,] 0.0003008709 0.0003110095 1.571202e-04
 [622,] 0.0003007040 0.0001556277 5.195447e-05
 [623,] 0.0003009459 0.0003138965 1.737805e-04
 [624,] 0.0003014852 0.0002189590 8.927477e-05
 [625,] 0.0007715111 0.0002306748 2.925565e-04
 [626,] 0.0003010822 0.0002342914 7.796152e-05
 [627,] 0.0003006117 0.0012773225 4.501540e-04
 [628,] 0.0003006144 0.0003172845 1.070163e-04
 [629,] 0.0003006343 0.0002226960 7.192276e-05
 [630,] 0.0003013036 0.0002605681 9.005643e-05
 [631,] 0.0003009993 0.0002343728 7.793853e-05
 [632,] 0.0088799857 0.0002124231 3.204331e-03
 [633,] 0.0003007455 0.0062117563 2.029566e-03
 [634,] 0.0003016980 0.0002396652 1.201159e-04
 [635,] 0.0003005051 0.0033905149 1.189285e-03
 [636,] 0.0003006837 0.0002219574 7.381133e-05
 [637,] 0.0003006393 0.0014677853 5.195974e-04
 [638,] 0.0003006721 0.0002344452 7.800131e-05
 [639,] 0.0003015342 0.0003293565 1.262531e-04
 [640,] 0.0003006895 0.0002138012 7.102054e-05
 [641,] 0.0003015256 0.0002412159 1.020154e-04
 [642,] 0.0003000710 0.0023239833 7.498036e-04
 [643,] 0.0002998842 0.0001668504 5.569433e-05
 [644,] 0.0003014983 0.0002979748 1.140546e-04
 [645,] 0.0003007386 0.0002196299 7.320876e-05
 [646,] 0.0057162970 0.0040407113 6.245644e-02
 [647,] 0.0037297079 0.0002165100 1.478653e-03
 [648,] 0.0003006854 0.0001890507 6.295578e-05
 [649,] 0.0003000583 0.0057739025 1.997211e-03
 [650,] 0.0003007065 0.0059739190 1.957105e-03
 [651,] 0.0003000459 0.0007402850 2.532201e-04
 [652,] 0.0003006845 0.0002148828 7.158939e-05
 [653,] 0.0003007897 0.0058340312 1.896036e-03
 [654,] 0.0003004447 0.0002334318 7.634246e-05
 [655,] 0.0003005177 0.0002372757 7.738464e-05
 [656,] 0.0003006877 0.0002103773 6.998448e-05
 [657,] 0.0003004584 0.0002563675 8.369113e-05
 [658,] 0.0003007416 0.0067729955 2.211616e-03
 [659,] 0.0003004676 0.0002561495 8.358723e-05
 [660,] 0.0021577926 0.0002053826 6.733456e-04
 [661,] 0.0003007402 0.0050981669 1.663357e-03
 [662,] 0.0003011329 0.0001827760 6.037982e-05
 [663,] 0.0003007398 0.0071884705 2.347498e-03
 [664,] 0.0020144502 0.0002058498 6.401440e-04
 [665,] 0.0027820917 0.0002060660 8.956073e-04
 [666,] 0.0023431898 0.0002042330 7.174296e-04
 [667,] 0.0003011690 0.0003127797 9.860224e-05
 [668,] 0.0003009962 0.0002397764 7.927908e-05
 [669,] 0.0003007173 0.0016628355 5.469687e-04
 [670,] 0.0003006926 0.0001502002 4.999111e-05
 [671,] 0.0003010797 0.0002387473 7.901696e-05
 [672,] 0.0003010150 0.0002764589 8.808506e-05
 [673,] 0.0003010301 0.0001862375 6.130096e-05
 [674,] 0.0003001639 0.0048462764 1.690741e-03
 [675,] 0.0003006966 0.0001378051 4.598809e-05
 [676,] 0.0028401902 0.0002031751 8.186747e-04
 [677,] 0.0003001669 0.0008886273 3.076040e-04
 [678,] 0.0003011847 0.0001767008 5.992008e-05
 [679,] 0.0003005978 0.0001445695 4.754295e-05
 [680,] 0.0003007167 0.0001483915 4.867546e-05
 [681,] 0.0031439505 0.0002032440 9.031665e-04
 [682,] 0.0003006587 0.0001496363 4.911586e-05
 [683,] 0.0035050866 0.0002031751 1.001756e-03
 [684,] 0.0003013169 0.0002685653 8.523740e-05
 [685,] 0.0003002658 0.0005299443 1.834411e-04
 [686,] 0.0003006926 0.0001343238 4.478749e-05
 [687,] 0.0003006922 0.0001364733 4.549687e-05
 [688,] 0.0003004067 0.0001384861 4.618915e-05
 [689,] 0.0003001154 0.0004282967 1.399451e-04
 [690,] 0.0003002579 0.0005325154 1.839284e-04
 [691,] 0.0003003529 0.0008895864 3.112389e-04
 [692,] 0.0003009321 0.0002381635 7.891547e-05
 [693,] 0.0003001535 0.0009025979 3.108439e-04
 [694,] 0.0003000386 0.0005855677 1.986753e-04
 [695,] 0.0003000480 0.0005886524 2.002618e-04
 [696,] 0.0003006406 0.0001022886 3.404224e-05
 [697,] 0.0003008008 0.0004761058 1.677844e-04
 [698,] 0.0016432348 0.0002025216 4.579694e-04
 [699,] 0.0003007786 0.0005585319 1.978258e-04
 [700,] 0.0010857297 0.0002022019 3.152794e-04
 [701,] 0.0003010269 0.0001478843 5.411576e-05
 [702,] 0.0003000480 0.0001322659 4.441107e-05
 [703,] 0.0003006941 0.0001431950 4.776327e-05
 [704,] 0.0002999824 0.0001672862 5.620409e-05
 [705,] 0.0014346307 0.0002024032 3.901077e-04
 [706,] 0.0003002787 0.0001423232 4.712327e-05
 [707,] 0.0003007078 0.0001185070 5.100471e-05
 [708,] 0.0003008854 0.0001822265 6.179491e-05
 [709,] 0.0003015025 0.0002945044 1.031576e-04
 [710,] 0.0003006928 0.0001117422 3.724202e-05
 [711,] 0.0002998497 0.0001020249 3.400661e-05
 [712,] 0.0003000070 0.0008828320 3.010676e-04
 [713,] 0.0003001607 0.0002171756 7.216607e-05
 [714,] 0.0026319462 0.0002096441 5.749549e-04
 [715,] 0.0002998505 0.0001905065 6.362009e-05
 [716,] 0.0002998561 0.0004389767 1.454208e-04
 [717,] 0.0003002524 0.0002507898 8.325323e-05
 [718,] 0.0002998693 0.0004662584 1.538123e-04
 [719,] 0.0002998830 0.0005122584 1.684437e-04
 [720,] 0.0002998806 0.0005149016 1.693942e-04
 [721,] 0.0002999042 0.0004230789 1.391322e-04
 [722,] 0.0003006925 0.0001292262 4.302266e-05
 [723,] 0.0003002645 0.0002167533 7.185886e-05
 [724,] 0.0002998807 0.0006216876 2.043835e-04
 [725,] 0.0002998984 0.0006289080 2.061775e-04
 [726,] 0.0022719861 0.0002110929 5.105503e-04
 [727,] 0.0002999907 0.0006575556 2.234100e-04
 [728,] 0.0020719909 0.0002072257 5.027607e-04
 [729,] 0.0002999068 0.0003453180 1.157794e-04
 [730,] 0.0003004127 0.0001639989 5.565923e-05
 [731,] 0.0003005438 0.0005482030 1.897211e-04
 [732,] 0.0003006085 0.0005593946 1.945126e-04
 [733,] 0.0002998986 0.0001165346 3.890222e-05
 [734,] 0.0002999090 0.0004599640 1.543616e-04
 [735,] 0.0002999066 0.0004615791 1.548331e-04
 [736,] 0.0002998993 0.0004595112 1.538982e-04
 [737,] 0.0002999125 0.0004331104 1.454046e-04
 [738,] 0.0002999050 0.0004414004 1.480197e-04
 [739,] 0.0002999111 0.0004451027 1.494277e-04
 [740,] 0.0002999174 0.0004654976 1.564641e-04
 [741,] 0.0002999142 0.0001088993 3.627963e-05
 [742,] 0.0002999123 0.0004176372 1.402091e-04
 [743,] 0.0003006563 0.0001245466 4.211680e-05
 [744,] 0.0002999008 0.0004352284 1.458123e-04
 [745,] 0.0003018155 0.0002545702 9.507822e-05
 [746,] 0.0003005242 0.0001629591 5.541622e-05
 [747,] 0.0002998923 0.0004526608 1.513319e-04
 [748,] 0.0002998966 0.0004408614 1.475273e-04
 [749,] 0.0002998904 0.0003431370 1.146061e-04
 [750,] 0.0002998900 0.0003559538 1.188735e-04
 [751,] 0.0002998968 0.0003341376 1.118001e-04
 [752,] 0.0002998837 0.0001104061 3.676805e-05
 [753,] 0.0003004766 0.0003607363 1.234270e-04
 [754,] 0.0003005129 0.0003621679 1.241938e-04
 [755,] 0.0003004833 0.0003736348 1.279710e-04
 [756,] 0.0003004924 0.0003715763 1.273262e-04
 [757,] 0.0003002097 0.0001175907 3.953797e-05
 [758,] 0.0003004851 0.0003805797 1.304101e-04
 [759,] 0.0003004847 0.0006009706 2.073749e-04
 [760,] 0.0003008572 0.0001692857 5.802468e-05
 [761,] 0.0003004481 0.0001786310 5.871103e-05
 [762,] 0.0003005243 0.0002754927 8.974493e-05
 [763,] 0.0003004266 0.0001922970 6.324496e-05
 [764,] 0.0003004708 0.0001187582 3.938949e-05
 [765,] 0.0003002619 0.0002379289 7.906194e-05
 [766,] 0.0003016127 0.0002943337 9.230588e-05
 [767,] 0.0003007585 0.0002828705 9.137503e-05
 [768,] 0.0003006645 0.0001392616 4.575634e-05
 [769,] 0.0003000050 0.0001226201 4.058092e-05
 [770,] 0.0003007889 0.0002353759 7.825248e-05
 [771,] 0.0003001806 0.0003884687 1.286103e-04
 [772,] 0.0003005097 0.0002567965 8.555666e-05
 [773,] 0.0003008391 0.0001249216 4.229158e-05
 [774,] 0.0003012965 0.0001096994 3.787224e-05
 [775,] 0.0003012008 0.0001167431 3.944109e-05
 [776,] 0.0003021304 0.0016401896 5.971292e-04
 [777,] 0.0003002875 0.0017664472 6.000187e-04
 [778,] 0.0003014070 0.0001114967 3.766120e-05
 [779,] 0.0003011285 0.0001420127 4.846901e-05
 [780,] 0.0003003933 0.0001229526 4.137786e-05
 [781,] 0.0003003691 0.0007984528 2.555473e-04
 [782,] 0.0003016617 0.0001133890 3.840121e-05
 [783,] 0.0003002344 0.0001171915 3.902182e-05
 [784,] 0.0003003784 0.0003543458 1.141372e-04
 [785,] 0.0003003462 0.0027884333 8.776772e-04
 [786,] 0.0003006917 0.0004529205 1.504459e-04
 [787,] 0.0003005875 0.0023928831 8.356444e-04
 [788,] 0.0003003886 0.0024749017 7.780424e-04
 [789,] 0.0003008018 0.0017282115 6.099390e-04
 [790,] 0.0003008182 0.0016594723 5.859623e-04
 [791,] 0.0003007714 0.0002261449 7.486516e-05
 [792,] 0.0003008120 0.0017514511 6.183926e-04
 [793,] 0.0003009106 0.0001940932 6.666991e-05
 [794,] 0.0003019123 0.0001183924 4.032831e-05
 [795,] 0.0003007576 0.0022346801 7.873587e-04
 [796,] 0.0003004332 0.0006572749 2.095169e-04
 [797,] 0.0003003393 0.0006485357 2.078212e-04
 [798,] 0.0003008221 0.0001970285 6.760385e-05
 [799,] 0.0003012595 0.0002326735 8.074026e-05
 [800,] 0.0003012255 0.0001923802 6.408671e-05
 [801,] 0.0003019454 0.0001166361 3.969481e-05
 [802,] 0.0003007187 0.0004605465 1.520014e-04
 [803,] 0.0003019340 0.0001159893 3.945472e-05
 [804,] 0.0003000995 0.0001269678 4.254364e-05
 [805,] 0.0003006981 0.0019784273 6.953288e-04
 [806,] 0.0003001800 0.0012574033 4.056607e-04
 [807,] 0.0003019996 0.0001411786 4.863144e-05
 [808,] 0.0003008224 0.0005456255 1.783697e-04
 [809,] 0.0003004027 0.0003016007 9.744082e-05
 [810,] 0.0003008025 0.0011653291 3.810671e-04
 [811,] 0.0003007997 0.0011540639 3.774921e-04
 [812,] 0.0003000893 0.0002126142 7.025701e-05
 [813,] 0.0003008121 0.0011785193 3.850450e-04
 [814,] 0.0003008130 0.0011801528 3.855462e-04
 [815,] 0.0003000655 0.0002154484 7.127726e-05
 [816,] 0.0003007860 0.0010611134 3.475561e-04
 [817,] 0.0003014016 0.0001595169 5.493593e-05
 [818,] 0.0003018036 0.0001630313 5.642867e-05
 [819,] 0.0003001235 0.0002134035 7.038284e-05
 [820,] 0.0003007697 0.0007128236 2.339073e-04
 [821,] 0.0003000740 0.0002090028 6.911387e-05
 [822,] 0.0003000817 0.0002095289 6.925105e-05
 [823,] 0.0003000692 0.0002080273 6.881895e-05
 [824,] 0.0003021744 0.0001912872 6.551125e-05
 [825,] 0.0003017667 0.0001592420 5.503868e-05
 [826,] 0.0003002794 0.0001926735 6.502261e-05
 [827,] 0.0003000880 0.0002004807 6.628841e-05
 [828,] 0.0003712413 0.0001249955 6.770367e-05
 [829,] 0.0003017647 0.0001992425 6.946984e-05
 [830,] 0.0003006613 0.0001549525 5.283740e-05
 [831,] 0.0003908078 0.0001827630 6.431793e-05
 [832,] 0.0005321123 0.0002139369 1.111054e-04
 [833,] 0.0003024494 0.0002406075 8.519675e-05
 [834,] 0.0003007745 0.0011471026 3.762225e-04
 [835,] 0.0003007870 0.0012160858 3.982937e-04
 [836,] 0.0005091685 0.0002210085 1.025471e-04
 [837,] 0.0003007043 0.0002021657 6.721391e-05
 [838,] 0.0003007766 0.0011526542 3.779693e-04
 [839,] 0.0003023629 0.0002466874 8.733445e-05
 [840,] 0.0003000008 0.0002267806 7.567361e-05
 [841,] 0.0002999816 0.0001212034 4.048046e-05
 [842,] 0.0003022937 0.0001530441 5.213774e-05
 [843,] 0.0003021352 0.0001260168 4.294195e-05
 [844,] 0.0003001824 0.0002054411 6.930629e-05
 [845,] 0.0003010688 0.0002594426 8.393029e-05
 [846,] 0.0002999703 0.0001301788 4.342391e-05
 [847,] 0.0003013702 0.0001678484 5.602669e-05
 [848,] 0.0003014945 0.0002642487 9.255177e-05
 [849,] 0.0002999653 0.0001912478 6.379529e-05
 [850,] 0.0002999839 0.0001202396 4.003484e-05
 [851,] 0.0003007039 0.0001315610 4.371114e-05
 [852,] 0.0003007436 0.0001324593 4.489008e-05
 [853,] 0.0002999610 0.0003217618 1.062825e-04
 [854,] 0.0003010180 0.0001052250 3.519570e-05
 [855,] 0.0002999685 0.0001258822 4.194285e-05
 [856,] 0.0002999971 0.0019102892 6.517395e-04
 [857,] 0.0003009253 0.0001465931 5.523193e-05
 [858,] 0.0003009875 0.0002367767 7.608412e-05
 [859,] 0.0003004923 0.0002651868 8.828111e-05
 [860,] 0.0002998387 0.0001243336 4.140170e-05
 [861,] 0.0002998850 0.0009381183 3.078972e-04
 [862,] 0.0002998417 0.0002431322 8.121377e-05
 [863,] 0.0003006176 0.0002605911 8.683925e-05
 [864,] 0.0002999779 0.0007264470 2.360296e-04
 [865,] 0.0002999082 0.0030779241 1.002089e-03
 [866,] 0.0003000548 0.0001230304 4.099764e-05
 [867,] 0.0003001790 0.0001801353 6.103421e-05
 [868,] 0.0003004435 0.0002453547 8.171137e-05
 [869,] 0.0003005196 0.0005140970 1.629798e-04
 [870,] 0.0003005523 0.0002973491 9.987348e-05
 [871,] 0.0003001142 0.0001697670 5.733704e-05
 [872,] 0.0002999567 0.0002141020 7.211057e-05
 [873,] 0.0002999729 0.0004817379 1.631598e-04
 [874,] 0.0002999547 0.0004626004 1.564487e-04
 [875,] 0.0002999034 0.0002072001 6.955387e-05
 [876,] 0.0002999978 0.0005974220 2.029249e-04
 [877,] 0.0002999045 0.0003860865 1.299778e-04
 [878,] 0.0002999904 0.0002027428 6.836960e-05
 [879,] 0.0002999037 0.0001300958 4.350192e-05
 [880,] 0.0002998904 0.0001220489 4.079229e-05
 [881,] 0.0002998931 0.0001189196 3.973563e-05
 [882,] 0.0002999348 0.0001272421 4.256892e-05
 [883,] 0.0002999067 0.0004706650 1.586034e-04
 [884,] 0.0002998687 0.0007754278 2.586675e-04
 [885,] 0.0002998431 0.0007389698 2.454933e-04
 [886,] 0.0002998739 0.0001930032 6.466343e-05
 [887,] 0.0002998748 0.0003572500 1.198352e-04
 [888,] 0.0002998441 0.0003406294 1.135442e-04
 [889,] 0.0002999596 0.0001721530 5.716538e-05
 [890,] 0.0002999009 0.0001636157 5.485131e-05
 [891,] 0.0002998978 0.0002961703 9.956319e-05
 [892,] 0.0002999038 0.0002894887 9.736220e-05
 [893,] 0.0002998783 0.0002554138 8.565471e-05
 [894,] 0.0002999057 0.0002933076 9.866713e-05
 [895,] 0.0002999744 0.0002344812 7.701444e-05
 [896,] 0.0002998496 0.0012365660 4.139297e-04
 [897,] 0.0003001388 0.0003177371 1.045072e-04
 [898,] 0.0002999736 0.0011410736 3.886250e-04
 [899,] 0.0002999850 0.0014149644 4.827504e-04
 [900,] 0.0003007070 0.0001405454 4.670512e-05
 [901,] 0.0003000132 0.0003955220 1.331949e-04
 [902,] 0.0003001167 0.0003011980 1.025775e-04
 [903,] 0.0003000429 0.0002292910 7.761629e-05
 [904,] 0.0003001014 0.0018298234 6.298945e-04
 [905,] 0.0003000281 0.0002117143 7.156811e-05
 [906,] 0.0002999793 0.0008416873 2.864098e-04
 [907,] 0.0003006955 0.0001444696 4.813899e-05
 [908,] 0.0003006956 0.0001426073 4.751618e-05
 [909,] 0.0003006947 0.0001459967 4.865594e-05
 [910,] 0.0003002638 0.0001749759 5.744905e-05
 [911,] 0.0003000141 0.0003424805 1.152638e-04
 [912,] 0.0003006995 0.0001376929 4.578902e-05
 [913,] 0.0003006940 0.0001373856 4.583901e-05
 [914,] 0.0003000222 0.0008512131 2.905905e-04
 [915,] 0.0003000077 0.0010188987 3.478641e-04
 [916,] 0.0003006876 0.0001460968 4.859690e-05
 [917,] 0.0003006872 0.0001448850 4.819752e-05
 [918,] 0.0002999029 0.0031142458 1.056322e-03
 [919,] 0.0003007225 0.0001257719 4.178458e-05
 [920,] 0.0003006925 0.0001514605 5.034497e-05
 [921,] 0.0003007344 0.0001376667 4.571399e-05
 [922,] 0.0003007344 0.0001376649 4.571339e-05
 [923,] 0.0003000341 0.0002098538 7.094804e-05
 [924,] 0.0003000732 0.0002441892 8.279301e-05
 [925,] 0.0003000241 0.0002124298 7.179914e-05
 [926,] 0.0003004061 0.0001833037 6.239109e-05
 [927,] 0.0003000212 0.0001794027 6.052070e-05
 [928,] 0.0003000083 0.0001810390 6.105081e-05
 [929,] 0.0003000137 0.0001780227 6.003425e-05
 [930,] 0.0003001099 0.0001980824 6.709614e-05
 [931,] 0.0003001003 0.0002414505 8.197223e-05
 [932,] 0.0002999567 0.0002226791 7.473855e-05
 [933,] 0.0002999853 0.0001597148 5.374116e-05
 [934,] 0.0003003958 0.0001722533 5.850796e-05
 [935,] 0.0002999220 0.0001557273 5.226049e-05
 [936,] 0.0002999488 0.0002226247 7.502195e-05
 [937,] 0.0002998479 0.0026425194 8.864031e-04
 [938,] 0.0002998610 0.0001833689 6.119086e-05
 [939,] 0.0002998862 0.0002484648 8.334001e-05
 [940,] 0.0002998677 0.0002667892 8.930571e-05
 [941,] 0.0002998886 0.0015451154 5.067383e-04
 [942,] 0.0003006918 0.0001662273 5.525462e-05
 [943,] 0.0002998827 0.0018234819 5.980840e-04
 [944,] 0.0002998634 0.0001262120 4.210507e-05
 [945,] 0.0003007934 0.0003144858 1.082552e-04
 [946,] 0.0002999462 0.0001339977 4.480142e-05
 [947,] 0.0002999057 0.0001601325 5.337982e-05
 [948,] 0.0002998708 0.0001264755 4.223950e-05
 [949,] 0.0002999003 0.0001328325 4.431088e-05
 [950,] 0.0002999049 0.0001699156 5.635719e-05
 [951,] 0.0002999850 0.0001163098 3.890379e-05
 [952,] 0.0003001615 0.0001288762 4.298397e-05
 [953,] 0.0002999070 0.0002042371 6.781609e-05
 [954,] 0.0003004525 0.0002941861 9.614981e-05
 [955,] 0.0002999051 0.0001993158 6.618266e-05
 [956,] 0.0002998664 0.0003452993 1.153457e-04
 [957,] 0.0002998910 0.0001396501 4.642007e-05
 [958,] 0.0003000664 0.0008303570 2.842303e-04
 [959,] 0.0002998978 0.0001420680 4.719441e-05
 [960,] 0.0002999009 0.0001372960 4.560679e-05
 [961,] 0.0002999697 0.0001712299 5.678550e-05
 [962,] 0.0002998796 0.0001356272 4.516965e-05
 [963,] 0.0002999585 0.0001706737 5.662564e-05
 [964,] 0.0002999941 0.0004258899 1.443958e-04
 [965,] 0.0003018825 0.0001670709 5.440563e-05
 [966,] 0.0003007369 0.0001521827 5.046974e-05
 [967,] 0.0003002886 0.0001643214 5.481548e-05
 [968,] 0.0003013146 0.0001470231 4.843579e-05
 [969,] 0.0003002009 0.0003633882 1.221435e-04
 [970,] 0.0003003045 0.0004878178 1.658797e-04
 [971,] 0.0003010046 0.0001595571 5.174231e-05
 [972,] 0.0003009949 0.0002162903 6.945240e-05
 [973,] 0.0003002571 0.0002247234 7.565426e-05
 [974,] 0.0003007328 0.0001531839 5.082033e-05
 [975,] 0.0003007478 0.0001286576 4.272758e-05
 [976,] 0.0003005965 0.0001369730 4.484317e-05
 [977,] 0.0003001254 0.0001680928 5.522820e-05
 [978,] 0.0003008858 0.0001464172 4.766501e-05
 [979,] 0.0003008862 0.0001623420 5.266562e-05
 [980,] 0.0003008067 0.0001536007 4.996800e-05
 [981,] 0.0003013717 0.0001155958 3.834794e-05
 [982,] 0.0003014187 0.0001336236 4.345958e-05
 [983,] 0.0003020792 0.0001763967 5.674593e-05
 [984,] 0.0003004795 0.0004367547 1.395819e-04
 [985,] 0.0003007897 0.0001161550 3.873692e-05
 [986,] 0.0003025912 0.0001803467 5.767122e-05
 [987,] 0.0003021168 0.0001151158 3.822531e-05
 [988,] 0.0003008081 0.0001108943 3.684934e-05
 [989,] 0.0003008889 0.0001340542 4.388496e-05
 [990,] 0.0003005534 0.0003269520 1.095142e-04
 [991,] 0.0003008270 0.0001151728 3.821148e-05
 [992,] 0.0003007588 0.0001315090 4.364527e-05
 [993,] 0.0003008395 0.0001058475 3.527674e-05
 [994,] 0.0003008220 0.0001058337 3.528134e-05
 [995,] 0.0003008112 0.0001076815 3.587078e-05
 [996,] 0.0003008412 0.0001073073 3.581725e-05
 [997,] 0.0003033398 0.0002329917 7.274399e-05
 [998,] 0.0003008473 0.0001058709 3.530057e-05
 [999,] 0.0003008441 0.0001059617 3.534119e-05
[1000,] 0.0003008487 0.0001059177 3.532417e-05
[1001,] 0.0003008195 0.0001074560 3.581325e-05
[1002,] 0.0003008578 0.0001062612 3.546014e-05
[1003,] 0.0003008451 0.0001207222 4.045926e-05
[1004,] 0.0003010109 0.0001441599 4.783370e-05
[1005,] 0.0003000863 0.0001954420 6.511415e-05
[1006,] 0.0003019244 0.0001128475 3.811266e-05
[1007,] 0.0003022034 0.0001100707 3.695937e-05
[1008,] 0.0003009987 0.0001096337 3.689000e-05
[1009,] 0.0003021355 0.0002258838 9.247326e-05
[1010,] 0.0003024272 0.0001133838 3.835051e-05
[1011,] 0.0003025836 0.0001104148 4.244075e-05
[1012,] 0.0003020502 0.0001943001 7.499368e-05
[1013,] 0.0003020658 0.0001112972 3.749272e-05
[1014,] 0.0003019581 0.0002397906 8.356150e-05
[1015,] 0.0003021220 0.0001143153 3.867453e-05
[1016,] 0.0003019801 0.0001800718 6.659564e-05
[1017,] 0.0003021440 0.0002289199 9.290904e-05
[1018,] 0.0003020810 0.0002126625 8.305813e-05
[1019,] 0.0003020950 0.0001787566 7.182747e-05
[1020,] 0.0003011945 0.0001491654 4.870439e-05
[1021,] 0.0003022401 0.0001957322 8.605164e-05
[1022,] 0.0003021107 0.0001077218 3.600786e-05
[1023,] 0.0003021798 0.0001783489 7.599300e-05
[1024,] 0.0003021839 0.0001795876 7.687241e-05
[1025,] 0.0003007273 0.0002629429 8.829472e-05
[1026,] 0.0003021977 0.0001987518 8.467514e-05
[1027,] 0.0003011748 0.0001520866 4.960175e-05
[1028,] 0.0003006338 0.0001181399 3.960422e-05
[1029,] 0.0003021156 0.0002245824 8.945639e-05
[1030,] 0.0003006891 0.0001324323 4.338051e-05
[1031,] 0.0003004694 0.0001090731 3.654956e-05
[1032,] 0.0003004925 0.0003158357 1.027766e-04
[1033,] 0.0003004604 0.0001054985 3.524356e-05
[1034,] 0.0003004142 0.0001058488 3.536651e-05
[1035,] 0.0003001256 0.0001040244 3.466802e-05
[1036,] 0.0003001394 0.0001244806 4.148983e-05
[1037,] 0.0003001445 0.0001244502 4.143438e-05
[1038,] 0.0003010091 0.0001672202 5.424414e-05
[1039,] 0.0003007263 0.0001603958 5.282760e-05
[1040,] 0.0003006849 0.0001634420 5.387226e-05
[1041,] 0.0003006675 0.0001640510 5.409628e-05
[1042,] 0.0003010450 0.0001687694 5.470012e-05
[1043,] 0.0003009937 0.0001969819 6.350613e-05
[1044,] 0.0003003306 0.0001112431 3.725470e-05
[1045,] 0.0003001431 0.0001290279 4.295500e-05
[1046,] 0.0003001445 0.0001208670 4.027173e-05
[1047,] 0.0003004815 0.0003175316 1.052974e-04
[1048,] 0.0003006485 0.0001756711 5.841212e-05
[1049,] 0.0003007206 0.0004997584 1.581920e-04
[1050,] 0.0003006915 0.0001358532 4.501722e-05
[1051,] 0.0003004984 0.0003061260 9.980549e-05
[1052,] 0.0003005421 0.0004744478 1.512312e-04
[1053,] 0.0003001429 0.0001268695 4.224147e-05
[1054,] 0.0003010706 0.0001873626 6.046940e-05
[1055,] 0.0003004763 0.0004161821 1.333028e-04
[1056,] 0.0003003517 0.0001123432 3.764615e-05
[1057,] 0.0003006810 0.0001378984 4.567762e-05
[1058,] 0.0003001259 0.0001108401 3.693770e-05
[1059,] 0.0003006437 0.0001757559 5.843453e-05
[1060,] 0.0003010040 0.0001640016 5.325222e-05
[1061,] 0.0003006660 0.0001681404 5.542422e-05
[1062,] 0.0003002216 0.0001075786 3.594106e-05
[1063,] 0.0003001404 0.0001322238 4.403519e-05
[1064,] 0.0003007194 0.0002592713 8.686659e-05
[1065,] 0.0003004562 0.0003216237 1.049673e-04
[1066,] 0.0003004552 0.0003139555 1.025431e-04
[1067,] 0.0003011179 0.0002019535 6.492255e-05
[1068,] 0.0003001326 0.0001067913 3.558106e-05
[1069,] 0.0003003333 0.0001089807 3.647017e-05
[1070,] 0.0003003119 0.0001076932 3.601362e-05
[1071,] 0.0003002217 0.0001942764 6.499531e-05
[1072,] 0.0003001395 0.0001347583 4.489032e-05
[1073,] 0.0003001395 0.0001345146 4.481961e-05
[1074,] 0.0003006844 0.0001594016 5.374948e-05
[1075,] 0.0003003938 0.0001062996 3.554886e-05
[1076,] 0.0003003805 0.0001083562 3.626677e-05
[1077,] 0.0003006985 0.0001434621 4.744291e-05
[1078,] 0.0003001438 0.0001396969 4.648537e-05
[1079,] 0.0003006998 0.0001768497 5.818317e-05
[1080,] 0.0003003724 0.0001095215 3.667254e-05
[1081,] 0.0003005955 0.0001752067 5.831768e-05
[1082,] 0.0003012560 0.0001933758 6.214164e-05
[1083,] 0.0003003869 0.0001076592 3.602459e-05
[1084,] 0.0003005144 0.0003197857 1.040344e-04
[1085,] 0.0003011970 0.0001838249 5.924426e-05
[1086,] 0.0003008664 0.0001843204 6.132857e-05
[1087,] 0.0003006554 0.0002886530 9.708048e-05
[1088,] 0.0003003891 0.0001066269 3.565939e-05
[1089,] 0.0003005573 0.0001752593 5.834346e-05
[1090,] 0.0003005265 0.0002361375 7.863775e-05
[1091,] 0.0003005185 0.0003201098 1.041059e-04
[1092,] 0.0003005926 0.0001751930 5.832478e-05
[1093,] 0.0003004000 0.0001047069 3.495429e-05
[1094,] 0.0003004260 0.0001050137 3.507329e-05
[1095,] 0.0003006930 0.0001543395 5.197880e-05
[1096,] 0.0003001402 0.0001332279 4.441421e-05
[1097,] 0.0003006475 0.0004786026 1.519933e-04
[1098,] 0.0003006625 0.0004737068 1.503977e-04
[1099,] 0.0003005728 0.0003265283 1.058445e-04
```
