## Supplementary material for "Characterization of shared and ancestry-specific signals driving complex traits using multi-ancestry fine-mapping": s1_data.bim

```
11	chr11:63696225:C:T	0	63696225	T	C
11	chr11:63697028:A:G	0	63697028	G	A
11	chr11:63698212:T:C	0	63698212	C	T
11	chr11:63699045:T:C	0	63699045	C	T
11	chr11:63699216:A:T	0	63699216	T	A
11	chr11:63700612:T:A	0	63700612	A	T
11	chr11:63700996:A:G	0	63700996	G	A
11	chr11:63709807:G:A	0	63709807	A	G
11	chr11:63711936:A:G	0	63711936	G	A
11	chr11:63714566:G:A	0	63714566	A	G
11	chr11:63715658:AAAAAAACACAC:A	0	63715658	A	AAAAAAACACAC
11	chr11:63715719:G:A	0	63715719	A	G
11	chr11:63715912:T:G	0	63715912	G	T
11	chr11:63717216:T:G	0	63717216	G	T
11	chr11:63719914:T:C	0	63719914	C	T
11	chr11:63723778:A:G	0	63723778	G	A
11	chr11:63723796:A:G	0	63723796	G	A
11	chr11:63724425:T:C	0	63724425	C	T
11	chr11:63726447:G:A	0	63726447	A	G
11	chr11:63727481:AAG:A	0	63727481	A	AAG
11	chr11:63728912:AAAG:A	0	63728912	A	AAAG
11	chr11:63729340:T:C	0	63729340	C	T
11	chr11:63731684:C:T	0	63731684	T	C
11	chr11:63734018:A:T	0	63734018	T	A
11	chr11:63736413:C:T	0	63736413	T	C
11	chr11:63737177:G:A	0	63737177	A	G
11	chr11:63738044:C:T	0	63738044	T	C
11	chr11:63740862:T:C	0	63740862	C	T
11	chr11:63741200:TA:T	0	63741200	T	TA
11	chr11:63741448:C:T	0	63741448	T	C
11	chr11:63741637:CT:C	0	63741637	C	CT
11	chr11:63742927:T:C	0	63742927	C	T
11	chr11:63745093:T:C	0	63745093	C	T
11	chr11:63748280:A:C	0	63748280	C	A
11	chr11:63749444:A:G	0	63749444	G	A
11	chr11:63754859:T:C	0	63754859	C	T
11	chr11:63756366:C:T	0	63756366	T	C
11	chr11:63757786:G:C	0	63757786	C	G
11	chr11:63759229:G:A	0	63759229	A	G
11	chr11:63767124:G:T	0	63767124	T	G
11	chr11:63770255:G:A	0	63770255	A	G
11	chr11:63772609:A:T	0	63772609	T	A
11	chr11:63773813:A:G	0	63773813	G	A
11	chr11:63774641:T:C	0	63774641	C	T
11	chr11:63776343:C:T	0	63776343	T	C
11	chr11:63776373:A:G	0	63776373	G	A
11	chr11:63780012:G:A	0	63780012	A	G
11	chr11:63781102:A:G	0	63781102	G	A
11	chr11:63781378:G:A	0	63781378	A	G
11	chr11:63781546:A:C	0	63781546	C	A
11	chr11:63781611:A:G	0	63781611	G	A
11	chr11:63781618:A:T	0	63781618	T	A
11	chr11:63781752:A:C	0	63781752	C	A
11	chr11:63781961:C:T	0	63781961	T	C
11	chr11:63782188:C:T	0	63782188	T	C
11	chr11:63782189:A:G	0	63782189	G	A
11	chr11:63782388:A:T	0	63782388	T	A
11	chr11:63783450:A:G	0	63783450	G	A
11	chr11:63783655:T:C	0	63783655	C	T
11	chr11:63783656:G:A	0	63783656	A	G
11	chr11:63784387:C:T	0	63784387	T	C
11	chr11:63784436:C:T	0	63784436	T	C
11	chr11:63784582:G:A	0	63784582	A	G
11	chr11:63784626:T:C	0	63784626	C	T
11	chr11:63784634:C:G	0	63784634	G	C
11	chr11:63784687:T:C	0	63784687	C	T
11	chr11:63785156:T:C	0	63785156	C	T
11	chr11:63787438:C:T	0	63787438	T	C
11	chr11:63789156:C:A	0	63789156	A	C
11	chr11:63790652:G:C	0	63790652	C	G
11	chr11:63791131:T:C	0	63791131	C	T
11	chr11:63791443:G:A	0	63791443	A	G
11	chr11:63791940:T:G	0	63791940	G	T
11	chr11:63792805:A:C	0	63792805	C	A
11	chr11:63792966:T:C	0	63792966	C	T
11	chr11:63793032:G:A	0	63793032	A	G
11	chr11:63793517:A:T	0	63793517	T	A
11	chr11:63794043:C:T	0	63794043	T	C
11	chr11:63794079:G:T	0	63794079	T	G
11	chr11:63794601:AAAAAAAC:A	0	63794601	A	AAAAAAAC
11	chr11:63795091:T:C	0	63795091	C	T
11	chr11:63795114:A:C	0	63795114	C	A
11	chr11:63795219:C:T	0	63795219	T	C
11	chr11:63795655:C:T	0	63795655	T	C
11	chr11:63796342:TC:T	0	63796342	T	TC
11	chr11:63796995:C:T	0	63796995	T	C
11	chr11:63797241:G:C	0	63797241	C	G
11	chr11:63797653:G:A	0	63797653	A	G
11	chr11:63800883:G:A	0	63800883	A	G
11	chr11:63801071:AAAG:A	0	63801071	A	AAAG
11	chr11:63802133:G:A	0	63802133	A	G
11	chr11:63803270:A:T	0	63803270	T	A
11	chr11:63803326:C:A	0	63803326	A	C
11	chr11:63803458:G:A	0	63803458	A	G
11	chr11:63803842:T:C	0	63803842	C	T
11	chr11:63804392:G:A	0	63804392	A	G
11	chr11:63805046:A:G	0	63805046	G	A
11	chr11:63805465:A:G	0	63805465	G	A
11	chr11:63806161:C:A	0	63806161	A	C
11	chr11:63806381:A:G	0	63806381	G	A
11	chr11:63807036:C:T	0	63807036	T	C
11	chr11:63807084:G:A	0	63807084	A	G
11	chr11:63807187:A:G	0	63807187	G	A
11	chr11:63807271:G:C	0	63807271	C	G
11	chr11:63808272:G:A	0	63808272	A	G
11	chr11:63809989:G:T	0	63809989	T	G
11	chr11:63810662:A:AG	0	63810662	AG	A
11	chr11:63811397:A:G	0	63811397	G	A
11	chr11:63814042:G:A	0	63814042	A	G
11	chr11:63814299:G:C	0	63814299	C	G
11	chr11:63815006:T:TAGC	0	63815006	TAGC	T
11	chr11:63815727:G:A	0	63815727	A	G
11	chr11:63816359:A:G	0	63816359	G	A
11	chr11:63816821:T:C	0	63816821	C	T
11	chr11:63816902:T:C	0	63816902	C	T
11	chr11:63817233:G:T	0	63817233	T	G
11	chr11:63818332:C:A	0	63818332	A	C
11	chr11:63819645:T:C	0	63819645	C	T
11	chr11:63819776:C:T	0	63819776	T	C
11	chr11:63819841:C:T	0	63819841	T	C
11	chr11:63820514:G:T	0	63820514	T	G
11	chr11:63823533:G:A	0	63823533	A	G
11	chr11:63824140:C:A	0	63824140	A	C
11	chr11:63824493:A:T	0	63824493	T	A
11	chr11:63825915:C:T	0	63825915	T	C
11	chr11:63826750:G:A	0	63826750	A	G
11	chr11:63827600:C:A	0	63827600	A	C
11	chr11:63827745:G:A	0	63827745	A	G
11	chr11:63828176:G:A	0	63828176	A	G
11	chr11:63828453:A:G	0	63828453	G	A
11	chr11:63830770:C:G	0	63830770	G	C
11	chr11:63830947:G:A	0	63830947	A	G
11	chr11:63831218:A:G	0	63831218	G	A
11	chr11:63837705:G:A	0	63837705	A	G
11	chr11:63838191:G:A	0	63838191	A	G
11	chr11:63839786:CG:C	0	63839786	C	CG
11	chr11:63839985:T:G	0	63839985	G	T
11	chr11:63840575:T:C	0	63840575	C	T
11	chr11:63840955:C:A	0	63840955	A	C
11	chr11:63842590:C:T	0	63842590	T	C
11	chr11:63842650:A:C	0	63842650	C	A
11	chr11:63842893:A:G	0	63842893	G	A
11	chr11:63845234:C:T	0	63845234	T	C
11	chr11:63846518:G:A	0	63846518	A	G
11	chr11:63848082:T:C	0	63848082	C	T
11	chr11:63848741:A:T	0	63848741	T	A
11	chr11:63849852:C:T	0	63849852	T	C
11	chr11:63850161:T:TG	0	63850161	TG	T
11	chr11:63853387:G:A	0	63853387	A	G
11	chr11:63853952:C:A	0	63853952	A	C
11	chr11:63854558:G:A	0	63854558	A	G
11	chr11:63854888:A:G	0	63854888	G	A
11	chr11:63855449:A:AAG	0	63855449	AAG	A
11	chr11:63857988:A:G	0	63857988	G	A
11	chr11:63858502:C:T	0	63858502	T	C
11	chr11:63859792:C:T	0	63859792	T	C
11	chr11:63860335:C:T	0	63860335	T	C
11	chr11:63860350:G:A	0	63860350	A	G
11	chr11:63861413:C:T	0	63861413	T	C
11	chr11:63862063:G:C	0	63862063	C	G
11	chr11:63862463:A:AG	0	63862463	AG	A
11	chr11:63864122:T:A	0	63864122	A	T
11	chr11:63864189:C:T	0	63864189	T	C
11	chr11:63864644:G:A	0	63864644	A	G
11	chr11:63865201:G:T	0	63865201	T	G
11	chr11:63865665:A:G	0	63865665	G	A
11	chr11:63869004:G:A	0	63869004	A	G
11	chr11:63869644:A:G	0	63869644	G	A
11	chr11:63869793:A:G	0	63869793	G	A
11	chr11:63869919:G:GAC	0	63869919	GAC	G
11	chr11:63870068:G:A	0	63870068	A	G
11	chr11:63872198:G:A	0	63872198	A	G
11	chr11:63872409:A:G	0	63872409	G	A
11	chr11:63873967:G:A	0	63873967	A	G
11	chr11:63874869:A:AGT	0	63874869	AGT	A
11	chr11:63876576:C:T	0	63876576	T	C
11	chr11:63876711:ATCTTT:A	0	63876711	A	ATCTTT
11	chr11:63879937:T:C	0	63879937	C	T
11	chr11:63880052:A:C	0	63880052	C	A
11	chr11:63881101:C:T	0	63881101	T	C
11	chr11:63881320:A:G	0	63881320	G	A
11	chr11:63881494:T:C	0	63881494	C	T
11	chr11:63882570:G:C	0	63882570	C	G
11	chr11:63883453:G:A	0	63883453	A	G
11	chr11:63885455:A:G	0	63885455	G	A
11	chr11:63885600:T:C	0	63885600	C	T
11	chr11:63885886:T:G	0	63885886	G	T
11	chr11:63886053:C:T	0	63886053	T	C
11	chr11:63887650:T:C	0	63887650	C	T
11	chr11:63887725:T:TAGA	0	63887725	TAGA	T
11	chr11:63888238:C:T	0	63888238	T	C
11	chr11:63888374:C:T	0	63888374	T	C
11	chr11:63890605:G:A	0	63890605	A	G
11	chr11:63892464:T:C	0	63892464	C	T
11	chr11:63894348:C:T	0	63894348	T	C
11	chr11:63894421:G:A	0	63894421	A	G
11	chr11:63894884:A:G	0	63894884	G	A
11	chr11:63896624:G:A	0	63896624	A	G
11	chr11:63896718:T:G	0	63896718	G	T
11	chr11:63897095:G:C	0	63897095	C	G
11	chr11:63897410:G:T	0	63897410	T	G
11	chr11:63901939:G:A	0	63901939	A	G
11	chr11:63902915:C:G	0	63902915	G	C
11	chr11:63908595:T:G	0	63908595	G	T
11	chr11:63910460:C:T	0	63910460	T	C
11	chr11:63910504:G:A	0	63910504	A	G
11	chr11:63911036:T:C	0	63911036	C	T
11	chr11:63912825:A:G	0	63912825	G	A
11	chr11:63914840:G:C	0	63914840	C	G
11	chr11:63914843:C:G	0	63914843	G	C
11	chr11:63914845:TG:T	0	63914845	T	TG
11	chr11:63921221:C:A	0	63921221	A	C
11	chr11:63921413:G:A	0	63921413	A	G
11	chr11:63922407:T:C	0	63922407	C	T
11	chr11:63923577:C:T	0	63923577	T	C
11	chr11:63924149:G:C	0	63924149	C	G
11	chr11:63924507:T:C	0	63924507	C	T
11	chr11:63929911:G:A	0	63929911	A	G
11	chr11:63929938:ACT:A	0	63929938	A	ACT
11	chr11:63930291:T:A	0	63930291	A	T
11	chr11:63930817:C:T	0	63930817	T	C
11	chr11:63930930:C:A	0	63930930	A	C
11	chr11:63931834:C:T	0	63931834	T	C
11	chr11:63932584:C:T	0	63932584	T	C
11	chr11:63932585:G:A	0	63932585	A	G
11	chr11:63932971:G:T	0	63932971	T	G
11	chr11:63934150:G:A	0	63934150	A	G
11	chr11:63935163:T:C	0	63935163	C	T
11	chr11:63935438:A:G	0	63935438	G	A
11	chr11:63937345:T:C	0	63937345	C	T
11	chr11:63939731:G:A	0	63939731	A	G
11	chr11:63941102:C:T	0	63941102	T	C
11	chr11:63941544:C:G	0	63941544	G	C
11	chr11:63941900:G:A	0	63941900	A	G
11	chr11:63941975:G:GT	0	63941975	GT	G
11	chr11:63943977:A:G	0	63943977	G	A
11	chr11:63944777:C:T	0	63944777	T	C
11	chr11:63944940:G:C	0	63944940	C	G
11	chr11:63945767:G:A	0	63945767	A	G
11	chr11:63945845:G:A	0	63945845	A	G
11	chr11:63946847:T:C	0	63946847	C	T
11	chr11:63947124:G:A	0	63947124	A	G
11	chr11:63947279:C:T	0	63947279	T	C
11	chr11:63948432:A:G	0	63948432	G	A
11	chr11:63948738:TG:T	0	63948738	T	TG
11	chr11:63948768:C:T	0	63948768	T	C
11	chr11:63949244:C:G	0	63949244	G	C
11	chr11:63951730:G:A	0	63951730	A	G
11	chr11:63952149:C:A	0	63952149	A	C
11	chr11:63952419:C:T	0	63952419	T	C
11	chr11:63953109:T:C	0	63953109	C	T
11	chr11:63955766:A:G	0	63955766	G	A
11	chr11:63955809:G:A	0	63955809	A	G
11	chr11:63956703:G:A	0	63956703	A	G
11	chr11:63957219:TTTTTC:T	0	63957219	T	TTTTTC
11	chr11:63958137:G:A	0	63958137	A	G
11	chr11:63958310:C:T	0	63958310	T	C
11	chr11:63959217:C:T	0	63959217	T	C
11	chr11:63959345:G:A	0	63959345	A	G
11	chr11:63959846:C:T	0	63959846	T	C
11	chr11:63960385:T:C	0	63960385	C	T
11	chr11:63960426:G:A	0	63960426	A	G
11	chr11:63960535:C:T	0	63960535	T	C
11	chr11:63960799:C:T	0	63960799	T	C
11	chr11:63961451:G:A	0	63961451	A	G
11	chr11:63962009:G:A	0	63962009	A	G
11	chr11:63963109:C:T	0	63963109	T	C
11	chr11:63963325:A:G	0	63963325	G	A
11	chr11:63963589:A:G	0	63963589	G	A
11	chr11:63964126:C:T	0	63964126	T	C
11	chr11:63966033:T:A	0	63966033	A	T
11	chr11:63967436:T:A	0	63967436	A	T
11	chr11:63967791:T:C	0	63967791	C	T
11	chr11:63968490:G:A	0	63968490	A	G
11	chr11:63969060:G:A	0	63969060	A	G
11	chr11:63969148:G:A	0	63969148	A	G
11	chr11:63970339:T:G	0	63970339	G	T
11	chr11:63970506:C:T	0	63970506	T	C
11	chr11:63970872:G:C	0	63970872	C	G
11	chr11:63971170:T:G	0	63971170	G	T
11	chr11:63971967:C:T	0	63971967	T	C
11	chr11:63972096:A:G	0	63972096	G	A
11	chr11:63977137:T:C	0	63977137	C	T
11	chr11:63977275:T:C	0	63977275	C	T
11	chr11:63977907:G:A	0	63977907	A	G
11	chr11:63978205:C:T	0	63978205	T	C
11	chr11:63978648:A:G	0	63978648	G	A
11	chr11:63980613:T:C	0	63980613	C	T
11	chr11:63981085:T:C	0	63981085	C	T
11	chr11:63981511:A:G	0	63981511	G	A
11	chr11:63981923:G:A	0	63981923	A	G
11	chr11:63981951:T:C	0	63981951	C	T
11	chr11:63984346:C:T	0	63984346	T	C
11	chr11:63984693:A:G	0	63984693	G	A
11	chr11:63985037:A:G	0	63985037	G	A
11	chr11:63986760:C:T	0	63986760	T	C
11	chr11:63987039:G:T	0	63987039	T	G
11	chr11:63987076:C:T	0	63987076	T	C
11	chr11:63987514:A:G	0	63987514	G	A
11	chr11:63989422:T:C	0	63989422	C	T
11	chr11:63989974:T:C	0	63989974	C	T
11	chr11:63993589:G:A	0	63993589	A	G
11	chr11:63993697:C:T	0	63993697	T	C
11	chr11:63993735:T:C	0	63993735	C	T
11	chr11:63996830:G:C	0	63996830	C	G
11	chr11:63999714:A:G	0	63999714	G	A
11	chr11:64000859:G:A	0	64000859	A	G
11	chr11:64000925:T:C	0	64000925	C	T
11	chr11:64004528:A:G	0	64004528	G	A
11	chr11:64005188:C:T	0	64005188	T	C
11	chr11:64006829:C:T	0	64006829	T	C
11	chr11:64006898:C:A	0	64006898	A	C
11	chr11:64007015:T:C	0	64007015	C	T
11	chr11:64008058:C:G	0	64008058	G	C
11	chr11:64008793:A:G	0	64008793	G	A
11	chr11:64011373:G:A	0	64011373	A	G
11	chr11:64011442:A:C	0	64011442	C	A
11	chr11:64012996:A:G	0	64012996	G	A
11	chr11:64014192:GTCC:G	0	64014192	G	GTCC
11	chr11:64014208:G:A	0	64014208	A	G
11	chr11:64014703:A:T	0	64014703	T	A
11	chr11:64014846:T:C	0	64014846	C	T
11	chr11:64015880:C:T	0	64015880	T	C
11	chr11:64016148:C:CA	0	64016148	CA	C
11	chr11:64016618:C:T	0	64016618	T	C
11	chr11:64017317:G:A	0	64017317	A	G
11	chr11:64017770:C:T	0	64017770	T	C
11	chr11:64018215:A:G	0	64018215	G	A
11	chr11:64018382:C:T	0	64018382	T	C
11	chr11:64019349:C:T	0	64019349	T	C
11	chr11:64019639:G:A	0	64019639	A	G
11	chr11:64021253:G:A	0	64021253	A	G
11	chr11:64023024:G:A	0	64023024	A	G
11	chr11:64024598:A:G	0	64024598	G	A
11	chr11:64024613:T:C	0	64024613	C	T
11	chr11:64025505:A:G	0	64025505	G	A
11	chr11:64026048:G:A	0	64026048	A	G
11	chr11:64026699:C:T	0	64026699	T	C
11	chr11:64027834:G:C	0	64027834	C	G
11	chr11:64032541:T:C	0	64032541	C	T
11	chr11:64034080:G:T	0	64034080	T	G
11	chr11:64035145:G:A	0	64035145	A	G
11	chr11:64037097:C:G	0	64037097	G	C
11	chr11:64037863:T:C	0	64037863	C	T
11	chr11:64037997:G:A	0	64037997	A	G
11	chr11:64038127:A:G	0	64038127	G	A
11	chr11:64038240:C:G	0	64038240	G	C
11	chr11:64039750:G:A	0	64039750	A	G
11	chr11:64040104:G:A	0	64040104	A	G
11	chr11:64041837:T:C	0	64041837	C	T
11	chr11:64041872:A:C	0	64041872	C	A
11	chr11:64042370:A:G	0	64042370	G	A
11	chr11:64042505:C:T	0	64042505	T	C
11	chr11:64043093:G:A	0	64043093	A	G
11	chr11:64043443:A:C	0	64043443	C	A
11	chr11:64043601:C:G	0	64043601	G	C
11	chr11:64046093:AAGGTCACAC:A	0	64046093	A	AAGGTCACAC
11	chr11:64047268:T:C	0	64047268	C	T
11	chr11:64047790:G:A	0	64047790	A	G
11	chr11:64048689:T:TA	0	64048689	TA	T
11	chr11:64048899:A:G	0	64048899	G	A
11	chr11:64049883:T:G	0	64049883	G	T
11	chr11:64049996:T:G	0	64049996	G	T
11	chr11:64050327:G:C	0	64050327	C	G
11	chr11:64052181:C:T	0	64052181	T	C
11	chr11:64053900:G:A	0	64053900	A	G
11	chr11:64054345:A:G	0	64054345	G	A
11	chr11:64056059:G:A	0	64056059	A	G
11	chr11:64056147:C:T	0	64056147	T	C
11	chr11:64056892:C:T	0	64056892	T	C
11	chr11:64058415:C:T	0	64058415	T	C
11	chr11:64062631:AC:A	0	64062631	A	AC
11	chr11:64062844:G:C	0	64062844	C	G
11	chr11:64064274:G:A	0	64064274	A	G
11	chr11:64065512:A:G	0	64065512	G	A
11	chr11:64065527:T:C	0	64065527	C	T
11	chr11:64065651:A:G	0	64065651	G	A
11	chr11:64068139:A:G	0	64068139	G	A
11	chr11:64069208:C:T	0	64069208	T	C
11	chr11:64070848:G:A	0	64070848	A	G
11	chr11:64070980:G:A	0	64070980	A	G
11	chr11:64070985:A:C	0	64070985	C	A
11	chr11:64071823:G:A	0	64071823	A	G
11	chr11:64072437:T:A	0	64072437	A	T
11	chr11:64073216:G:A	0	64073216	A	G
11	chr11:64073651:C:T	0	64073651	T	C
11	chr11:64074342:G:A	0	64074342	A	G
11	chr11:64075957:G:A	0	64075957	A	G
11	chr11:64077122:C:T	0	64077122	T	C
11	chr11:64077211:C:A	0	64077211	A	C
11	chr11:64077822:A:G	0	64077822	G	A
11	chr11:64080490:G:A	0	64080490	A	G
11	chr11:64081052:T:G	0	64081052	G	T
11	chr11:64081858:G:A	0	64081858	A	G
11	chr11:64082340:C:T	0	64082340	T	C
11	chr11:64083088:CA:C	0	64083088	C	CA
11	chr11:64084009:C:CCTAA	0	64084009	CCTAA	C
11	chr11:64084161:C:A	0	64084161	A	C
11	chr11:64084173:C:T	0	64084173	T	C
11	chr11:64084722:C:T	0	64084722	T	C
11	chr11:64085244:C:T	0	64085244	T	C
11	chr11:64085572:C:T	0	64085572	T	C
11	chr11:64085744:A:G	0	64085744	G	A
11	chr11:64086173:C:T	0	64086173	T	C
11	chr11:64088387:G:A	0	64088387	A	G
11	chr11:64089139:G:A	0	64089139	A	G
11	chr11:64091242:G:A	0	64091242	A	G
11	chr11:64091648:A:G	0	64091648	G	A
11	chr11:64091881:A:G	0	64091881	G	A
11	chr11:64092279:A:G	0	64092279	G	A
11	chr11:64093354:C:T	0	64093354	T	C
11	chr11:64094666:G:A	0	64094666	A	G
11	chr11:64095140:G:A	0	64095140	A	G
11	chr11:64095410:G:C	0	64095410	C	G
11	chr11:64095933:A:G	0	64095933	G	A
11	chr11:64096739:G:T	0	64096739	T	G
11	chr11:64096856:T:C	0	64096856	C	T
11	chr11:64096887:C:T	0	64096887	T	C
11	chr11:64097099:T:C	0	64097099	C	T
11	chr11:64097221:G:A	0	64097221	A	G
11	chr11:64097737:C:T	0	64097737	T	C
11	chr11:64098150:T:C	0	64098150	C	T
11	chr11:64098200:A:G	0	64098200	G	A
11	chr11:64098215:C:T	0	64098215	T	C
11	chr11:64098404:C:T	0	64098404	T	C
11	chr11:64099487:C:T	0	64099487	T	C
11	chr11:64100051:C:T	0	64100051	T	C
11	chr11:64101218:A:G	0	64101218	G	A
11	chr11:64101590:C:T	0	64101590	T	C
11	chr11:64101635:T:A	0	64101635	A	T
11	chr11:64101953:C:A	0	64101953	A	C
11	chr11:64102059:T:C	0	64102059	C	T
11	chr11:64102124:G:A	0	64102124	A	G
11	chr11:64102407:A:G	0	64102407	G	A
11	chr11:64102911:A:T	0	64102911	T	A
11	chr11:64102987:G:A	0	64102987	A	G
11	chr11:64103338:T:C	0	64103338	C	T
11	chr11:64103420:T:C	0	64103420	C	T
11	chr11:64104077:T:C	0	64104077	C	T
11	chr11:64104086:G:A	0	64104086	A	G
11	chr11:64104557:G:T	0	64104557	T	G
11	chr11:64104738:A:G	0	64104738	G	A
11	chr11:64105071:A:G	0	64105071	G	A
11	chr11:64107471:C:T	0	64107471	T	C
11	chr11:64109691:C:T	0	64109691	T	C
11	chr11:64112182:C:A	0	64112182	A	C
11	chr11:64113253:C:T	0	64113253	T	C
11	chr11:64115023:C:T	0	64115023	T	C
11	chr11:64115697:C:A	0	64115697	A	C
11	chr11:64115743:C:T	0	64115743	T	C
11	chr11:64116555:C:T	0	64116555	T	C
11	chr11:64117815:C:T	0	64117815	T	C
11	chr11:64118232:C:T	0	64118232	T	C
11	chr11:64119067:C:T	0	64119067	T	C
11	chr11:64120036:T:C	0	64120036	C	T
11	chr11:64120199:A:G	0	64120199	G	A
11	chr11:64120515:C:T	0	64120515	T	C
11	chr11:64120800:C:T	0	64120800	T	C
11	chr11:64120909:G:A	0	64120909	A	G
11	chr11:64121821:C:T	0	64121821	T	C
11	chr11:64122565:A:G	0	64122565	G	A
11	chr11:64124241:G:A	0	64124241	A	G
11	chr11:64124829:T:C	0	64124829	C	T
11	chr11:64125138:GGAGA:G	0	64125138	G	GGAGA
11	chr11:64125193:C:T	0	64125193	T	C
11	chr11:64125194:C:T	0	64125194	T	C
11	chr11:64126222:C:T	0	64126222	T	C
11	chr11:64126230:G:A	0	64126230	A	G
11	chr11:64128308:T:C	0	64128308	C	T
11	chr11:64128415:A:G	0	64128415	G	A
11	chr11:64128827:C:T	0	64128827	T	C
11	chr11:64129119:G:C	0	64129119	C	G
11	chr11:64129342:C:A	0	64129342	A	C
11	chr11:64130345:G:A	0	64130345	A	G
11	chr11:64130710:C:T	0	64130710	T	C
11	chr11:64131334:C:G	0	64131334	G	C
11	chr11:64131354:G:T	0	64131354	T	G
11	chr11:64131360:GTC:G	0	64131360	G	GTC
11	chr11:64131957:G:A	0	64131957	A	G
11	chr11:64132151:C:T	0	64132151	T	C
11	chr11:64132651:G:T	0	64132651	T	G
11	chr11:64132828:G:A	0	64132828	A	G
11	chr11:64135062:C:T	0	64135062	T	C
11	chr11:64135407:T:C	0	64135407	C	T
11	chr11:64136404:G:A	0	64136404	A	G
11	chr11:64137933:A:G	0	64137933	G	A
11	chr11:64138752:G:A	0	64138752	A	G
11	chr11:64139347:C:T	0	64139347	T	C
11	chr11:64139829:G:A	0	64139829	A	G
11	chr11:64141188:G:A	0	64141188	A	G
11	chr11:64141248:C:T	0	64141248	T	C
11	chr11:64141545:G:A	0	64141545	A	G
11	chr11:64141756:T:C	0	64141756	C	T
11	chr11:64142945:G:A	0	64142945	A	G
11	chr11:64143508:A:G	0	64143508	G	A
11	chr11:64143958:G:A	0	64143958	A	G
11	chr11:64144588:C:T	0	64144588	T	C
11	chr11:64144717:G:C	0	64144717	C	G
11	chr11:64145256:C:T	0	64145256	T	C
11	chr11:64145264:A:G	0	64145264	G	A
11	chr11:64148065:G:A	0	64148065	A	G
11	chr11:64148228:G:A	0	64148228	A	G
11	chr11:64148305:C:T	0	64148305	T	C
11	chr11:64151117:T:C	0	64151117	C	T
11	chr11:64152538:TG:T	0	64152538	T	TG
11	chr11:64153417:G:A	0	64153417	A	G
11	chr11:64154366:T:C	0	64154366	C	T
11	chr11:64155905:T:A	0	64155905	A	T
11	chr11:64158056:C:T	0	64158056	T	C
11	chr11:64158271:A:G	0	64158271	G	A
11	chr11:64158535:G:A	0	64158535	A	G
11	chr11:64158724:AC:A	0	64158724	A	AC
11	chr11:64160223:A:G	0	64160223	G	A
11	chr11:64160338:A:G	0	64160338	G	A
11	chr11:64160587:G:C	0	64160587	C	G
11	chr11:64161102:C:T	0	64161102	T	C
11	chr11:64162995:T:C	0	64162995	C	T
11	chr11:64164135:C:T	0	64164135	T	C
11	chr11:64164668:G:A	0	64164668	A	G
11	chr11:64167051:C:T	0	64167051	T	C
11	chr11:64167438:A:C	0	64167438	C	A
11	chr11:64167912:TG:T	0	64167912	T	TG
11	chr11:64168533:C:T	0	64168533	T	C
11	chr11:64168667:T:G	0	64168667	G	T
11	chr11:64169522:C:T	0	64169522	T	C
11	chr11:64173638:A:G	0	64173638	G	A
11	chr11:64174717:A:G	0	64174717	G	A
11	chr11:64175602:A:G	0	64175602	G	A
11	chr11:64176011:G:T	0	64176011	T	G
11	chr11:64176135:A:G	0	64176135	G	A
11	chr11:64176397:C:T	0	64176397	T	C
11	chr11:64176898:G:A	0	64176898	A	G
11	chr11:64179178:G:A	0	64179178	A	G
11	chr11:64179608:ACTT:A	0	64179608	A	ACTT
11	chr11:64180827:TGA:T	0	64180827	T	TGA
11	chr11:64180882:G:A	0	64180882	A	G
11	chr11:64180940:G:A	0	64180940	A	G
11	chr11:64181227:TAATAATTATTA:T	0	64181227	T	TAATAATTATTA
11	chr11:64182431:G:A	0	64182431	A	G
11	chr11:64183057:T:G	0	64183057	G	T
11	chr11:64183113:CT:C	0	64183113	C	CT
11	chr11:64185287:C:T	0	64185287	T	C
11	chr11:64186898:G:A	0	64186898	A	G
11	chr11:64187176:G:A	0	64187176	A	G
11	chr11:64188630:G:A	0	64188630	A	G
11	chr11:64189020:A:C	0	64189020	C	A
11	chr11:64189246:G:A	0	64189246	A	G
11	chr11:64189632:G:A	0	64189632	A	G
11	chr11:64190363:G:A	0	64190363	A	G
11	chr11:64190937:C:T	0	64190937	T	C
11	chr11:64191787:A:C	0	64191787	C	A
11	chr11:64191840:T:C	0	64191840	C	T
11	chr11:64191884:A:G	0	64191884	G	A
11	chr11:64193770:G:A	0	64193770	A	G
11	chr11:64193961:C:T	0	64193961	T	C
11	chr11:64194680:T:C	0	64194680	C	T
11	chr11:64194690:G:A	0	64194690	A	G
11	chr11:64195906:T:G	0	64195906	G	T
11	chr11:64196296:T:C	0	64196296	C	T
11	chr11:64197133:C:T	0	64197133	T	C
11	chr11:64197185:C:T	0	64197185	T	C
11	chr11:64198476:C:T	0	64198476	T	C
11	chr11:64199815:G:A	0	64199815	A	G
11	chr11:64201104:A:G	0	64201104	G	A
11	chr11:64201820:G:A	0	64201820	A	G
11	chr11:64202025:A:G	0	64202025	G	A
11	chr11:64203153:G:A	0	64203153	A	G
11	chr11:64207859:C:T	0	64207859	T	C
11	chr11:64208555:C:T	0	64208555	T	C
11	chr11:64208711:C:T	0	64208711	T	C
11	chr11:64209217:T:A	0	64209217	A	T
11	chr11:64209227:G:A	0	64209227	A	G
11	chr11:64210074:G:A	0	64210074	A	G
11	chr11:64210281:AGGACAGAGGG:A	0	64210281	A	AGGACAGAGGG
11	chr11:64210475:C:T	0	64210475	T	C
11	chr11:64212269:A:G	0	64212269	G	A
11	chr11:64212867:C:T	0	64212867	T	C
11	chr11:64214035:G:A	0	64214035	A	G
11	chr11:64217439:C:T	0	64217439	T	C
11	chr11:64218156:A:G	0	64218156	G	A
11	chr11:64219241:C:A	0	64219241	A	C
11	chr11:64219520:C:T	0	64219520	T	C
11	chr11:64219867:C:T	0	64219867	T	C
11	chr11:64220573:G:A	0	64220573	A	G
11	chr11:64220630:C:T	0	64220630	T	C
11	chr11:64220868:G:A	0	64220868	A	G
11	chr11:64222404:A:G	0	64222404	G	A
11	chr11:64222830:G:A	0	64222830	A	G
11	chr11:64223524:AC:A	0	64223524	A	AC
11	chr11:64224109:G:A	0	64224109	A	G
11	chr11:64224329:T:C	0	64224329	C	T
11	chr11:64225394:T:C	0	64225394	C	T
11	chr11:64226758:G:T	0	64226758	T	G
11	chr11:64227220:T:C	0	64227220	C	T
11	chr11:64228613:G:A	0	64228613	A	G
11	chr11:64231768:G:C	0	64231768	C	G
11	chr11:64232057:C:T	0	64232057	T	C
11	chr11:64232938:C:G	0	64232938	G	C
11	chr11:64233126:C:T	0	64233126	T	C
11	chr11:64233330:C:T	0	64233330	T	C
11	chr11:64237940:G:A	0	64237940	A	G
11	chr11:64238820:T:C	0	64238820	C	T
11	chr11:64239012:C:T	0	64239012	T	C
11	chr11:64239437:T:G	0	64239437	G	T
11	chr11:64239687:C:A	0	64239687	A	C
11	chr11:64239825:C:T	0	64239825	T	C
11	chr11:64240504:C:T	0	64240504	T	C
11	chr11:64244142:CTG:C	0	64244142	C	CTG
11	chr11:64245312:G:A	0	64245312	A	G
11	chr11:64245644:A:C	0	64245644	C	A
11	chr11:64245934:G:A	0	64245934	A	G
11	chr11:64247950:T:C	0	64247950	C	T
11	chr11:64248601:A:G	0	64248601	G	A
11	chr11:64249024:C:T	0	64249024	T	C
11	chr11:64249945:A:G	0	64249945	G	A
11	chr11:64251355:C:T	0	64251355	T	C
11	chr11:64253312:C:T	0	64253312	T	C
11	chr11:64254133:G:A	0	64254133	A	G
11	chr11:64256280:G:C	0	64256280	C	G
11	chr11:64256499:G:A	0	64256499	A	G
11	chr11:64256584:C:A	0	64256584	A	C
11	chr11:64257096:C:G	0	64257096	G	C
11	chr11:64258672:G:A	0	64258672	A	G
11	chr11:64259213:C:T	0	64259213	T	C
11	chr11:64259373:C:T	0	64259373	T	C
11	chr11:64259996:T:C	0	64259996	C	T
11	chr11:64260416:G:A	0	64260416	A	G
11	chr11:64263769:C:T	0	64263769	T	C
11	chr11:64264326:G:C	0	64264326	C	G
11	chr11:64266083:C:T	0	64266083	T	C
11	chr11:64266276:T:C	0	64266276	C	T
11	chr11:64267394:G:A	0	64267394	A	G
11	chr11:64268255:T:C	0	64268255	C	T
11	chr11:64269216:C:G	0	64269216	G	C
11	chr11:64269561:G:A	0	64269561	A	G
11	chr11:64269935:C:T	0	64269935	T	C
11	chr11:64271703:G:A	0	64271703	A	G
11	chr11:64273359:C:T	0	64273359	T	C
11	chr11:64276812:C:A	0	64276812	A	C
11	chr11:64277157:G:A	0	64277157	A	G
11	chr11:64277988:C:T	0	64277988	T	C
11	chr11:64278557:G:A	0	64278557	A	G
11	chr11:64279169:C:T	0	64279169	T	C
11	chr11:64279413:C:T	0	64279413	T	C
11	chr11:64280133:T:C	0	64280133	C	T
11	chr11:64281440:C:T	0	64281440	T	C
11	chr11:64281549:C:T	0	64281549	T	C
11	chr11:64283599:G:T	0	64283599	T	G
11	chr11:64284975:C:T	0	64284975	T	C
11	chr11:64285577:G:C	0	64285577	C	G
11	chr11:64285685:T:G	0	64285685	G	T
11	chr11:64286123:C:T	0	64286123	T	C
11	chr11:64289639:A:T	0	64289639	T	A
11	chr11:64292449:G:A	0	64292449	A	G
11	chr11:64293504:G:A	0	64293504	A	G
11	chr11:64293686:C:T	0	64293686	T	C
11	chr11:64296187:T:A	0	64296187	A	T
11	chr11:64299387:G:A	0	64299387	A	G
11	chr11:64299527:C:T	0	64299527	T	C
11	chr11:64300838:C:T	0	64300838	T	C
11	chr11:64301284:T:C	0	64301284	C	T
11	chr11:64302069:T:C	0	64302069	C	T
11	chr11:64302666:C:T	0	64302666	T	C
11	chr11:64303458:T:C	0	64303458	C	T
11	chr11:64308772:C:T	0	64308772	T	C
11	chr11:64311109:G:A	0	64311109	A	G
11	chr11:64311234:G:A	0	64311234	A	G
11	chr11:64311471:A:G	0	64311471	G	A
11	chr11:64314965:C:T	0	64314965	T	C
11	chr11:64317584:C:A	0	64317584	A	C
11	chr11:64317591:G:C	0	64317591	C	G
11	chr11:64317676:A:C	0	64317676	C	A
11	chr11:64317826:C:T	0	64317826	T	C
11	chr11:64320170:C:T	0	64320170	T	C
11	chr11:64320228:G:C	0	64320228	C	G
11	chr11:64321744:C:G	0	64321744	G	C
11	chr11:64322116:C:T	0	64322116	T	C
11	chr11:64322201:C:T	0	64322201	T	C
11	chr11:64322402:C:T	0	64322402	T	C
11	chr11:64323476:G:C	0	64323476	C	G
11	chr11:64326220:C:T	0	64326220	T	C
11	chr11:64326603:G:A	0	64326603	A	G
11	chr11:64326976:GA:G	0	64326976	G	GA
11	chr11:64327706:T:C	0	64327706	C	T
11	chr11:64329761:A:G	0	64329761	G	A
11	chr11:64331615:AAAGGGTG:A	0	64331615	A	AAAGGGTG
11	chr11:64331624:G:A	0	64331624	A	G
11	chr11:64332929:G:A	0	64332929	A	G
11	chr11:64333304:A:G	0	64333304	G	A
11	chr11:64335907:TATATATAC:T	0	64335907	T	TATATATAC
11	chr11:64337016:C:T	0	64337016	T	C
11	chr11:64337982:G:A	0	64337982	A	G
11	chr11:64338457:G:A	0	64338457	A	G
11	chr11:64338819:T:C	0	64338819	C	T
11	chr11:64338845:C:T	0	64338845	T	C
11	chr11:64339255:T:C	0	64339255	C	T
11	chr11:64340005:T:C	0	64340005	C	T
11	chr11:64340049:G:A	0	64340049	A	G
11	chr11:64340263:G:A	0	64340263	A	G
11	chr11:64340790:T:G	0	64340790	G	T
11	chr11:64341067:C:T	0	64341067	T	C
11	chr11:64341646:T:G	0	64341646	G	T
11	chr11:64343142:G:T	0	64343142	T	G
11	chr11:64343211:G:C	0	64343211	C	G
11	chr11:64343333:A:G	0	64343333	G	A
11	chr11:64343482:TG:T	0	64343482	T	TG
11	chr11:64344456:T:C	0	64344456	C	T
11	chr11:64346590:G:A	0	64346590	A	G
11	chr11:64347337:C:T	0	64347337	T	C
11	chr11:64348511:C:A	0	64348511	A	C
11	chr11:64349812:G:A	0	64349812	A	G
11	chr11:64350795:G:A	0	64350795	A	G
11	chr11:64352979:C:T	0	64352979	T	C
11	chr11:64354185:C:T	0	64354185	T	C
11	chr11:64356366:A:G	0	64356366	G	A
11	chr11:64357043:T:C	0	64357043	C	T
11	chr11:64357150:G:A	0	64357150	A	G
11	chr11:64357351:C:T	0	64357351	T	C
11	chr11:64357468:T:G	0	64357468	G	T
11	chr11:64357508:G:A	0	64357508	A	G
11	chr11:64357670:T:G	0	64357670	G	T
11	chr11:64357728:C:T	0	64357728	T	C
11	chr11:64358208:G:A	0	64358208	A	G
11	chr11:64359679:G:T	0	64359679	T	G
11	chr11:64360272:A:G	0	64360272	G	A
11	chr11:64360430:G:A	0	64360430	A	G
11	chr11:64360951:G:T	0	64360951	T	G
11	chr11:64361022:C:T	0	64361022	T	C
11	chr11:64362250:G:A	0	64362250	A	G
11	chr11:64363808:T:C	0	64363808	C	T
11	chr11:64365694:TC:T	0	64365694	T	TC
11	chr11:64365756:C:T	0	64365756	T	C
11	chr11:64365836:C:T	0	64365836	T	C
11	chr11:64366041:A:C	0	64366041	C	A
11	chr11:64366044:A:C	0	64366044	C	A
11	chr11:64366080:C:T	0	64366080	T	C
11	chr11:64366182:T:G	0	64366182	G	T
11	chr11:64367826:A:C	0	64367826	C	A
11	chr11:64367963:G:A	0	64367963	A	G
11	chr11:64368069:GTC:G	0	64368069	G	GTC
11	chr11:64369120:G:T	0	64369120	T	G
11	chr11:64369195:G:A	0	64369195	A	G
11	chr11:64369249:C:A	0	64369249	A	C
11	chr11:64370403:T:C	0	64370403	C	T
11	chr11:64370961:G:A	0	64370961	A	G
11	chr11:64370975:G:A	0	64370975	A	G
11	chr11:64371333:T:C	0	64371333	C	T
11	chr11:64371433:T:G	0	64371433	G	T
11	chr11:64373153:G:A	0	64373153	A	G
11	chr11:64373170:T:G	0	64373170	G	T
11	chr11:64373232:C:T	0	64373232	T	C
11	chr11:64373265:G:C	0	64373265	C	G
11	chr11:64374919:G:C	0	64374919	C	G
11	chr11:64375006:C:T	0	64375006	T	C
11	chr11:64375507:G:A	0	64375507	A	G
11	chr11:64375533:C:T	0	64375533	T	C
11	chr11:64375605:C:T	0	64375605	T	C
11	chr11:64375915:A:G	0	64375915	G	A
11	chr11:64376537:A:G	0	64376537	G	A
11	chr11:64377053:G:C	0	64377053	C	G
11	chr11:64377292:G:A	0	64377292	A	G
11	chr11:64377432:G:A	0	64377432	A	G
11	chr11:64377637:G:A	0	64377637	A	G
11	chr11:64378817:C:G	0	64378817	G	C
11	chr11:64379046:G:A	0	64379046	A	G
11	chr11:64380447:T:G	0	64380447	G	T
11	chr11:64381780:C:T	0	64381780	T	C
11	chr11:64382898:T:C	0	64382898	C	T
11	chr11:64385880:T:C	0	64385880	C	T
11	chr11:64386277:C:T	0	64386277	T	C
11	chr11:64386999:G:A	0	64386999	A	G
11	chr11:64387876:A:G	0	64387876	G	A
11	chr11:64389113:G:A	0	64389113	A	G
11	chr11:64391211:C:T	0	64391211	T	C
11	chr11:64391234:G:A	0	64391234	A	G
11	chr11:64391478:T:C	0	64391478	C	T
11	chr11:64391835:C:G	0	64391835	G	C
11	chr11:64392473:C:T	0	64392473	T	C
11	chr11:64393276:C:T	0	64393276	T	C
11	chr11:64393322:T:C	0	64393322	C	T
11	chr11:64393860:C:T	0	64393860	T	C
11	chr11:64393861:G:A	0	64393861	A	G
11	chr11:64395425:T:C	0	64395425	C	T
11	chr11:64395830:A:G	0	64395830	G	A
11	chr11:64395974:G:A	0	64395974	A	G
11	chr11:64399656:A:G	0	64399656	G	A
11	chr11:64401435:G:A	0	64401435	A	G
11	chr11:64402144:C:T	0	64402144	T	C
11	chr11:64402734:C:T	0	64402734	T	C
11	chr11:64402754:A:G	0	64402754	G	A
11	chr11:64402757:C:T	0	64402757	T	C
11	chr11:64402801:C:T	0	64402801	T	C
11	chr11:64402802:G:A	0	64402802	A	G
11	chr11:64402966:G:A	0	64402966	A	G
11	chr11:64403070:G:A	0	64403070	A	G
11	chr11:64403726:C:T	0	64403726	T	C
11	chr11:64403727:A:G	0	64403727	G	A
11	chr11:64404559:G:A	0	64404559	A	G
11	chr11:64407060:G:A	0	64407060	A	G
11	chr11:64407121:C:T	0	64407121	T	C
11	chr11:64407287:G:T	0	64407287	T	G
11	chr11:64407502:A:G	0	64407502	G	A
11	chr11:64407572:C:T	0	64407572	T	C
11	chr11:64408557:C:T	0	64408557	T	C
11	chr11:64411265:A:G	0	64411265	G	A
11	chr11:64412341:T:C	0	64412341	C	T
11	chr11:64414638:G:A	0	64414638	A	G
11	chr11:64416632:C:T	0	64416632	T	C
11	chr11:64417263:T:C	0	64417263	C	T
11	chr11:64421229:G:A	0	64421229	A	G
11	chr11:64421317:A:G	0	64421317	G	A
11	chr11:64421638:C:T	0	64421638	T	C
11	chr11:64422332:G:A	0	64422332	A	G
11	chr11:64422335:G:A	0	64422335	A	G
11	chr11:64423295:G:T	0	64423295	T	G
11	chr11:64424532:C:T	0	64424532	T	C
11	chr11:64424680:C:T	0	64424680	T	C
11	chr11:64425576:C:A	0	64425576	A	C
11	chr11:64425946:A:G	0	64425946	G	A
11	chr11:64426586:A:T	0	64426586	T	A
11	chr11:64426664:C:T	0	64426664	T	C
11	chr11:64427719:C:T	0	64427719	T	C
11	chr11:64427860:C:T	0	64427860	T	C
11	chr11:64428122:C:T	0	64428122	T	C
11	chr11:64428127:T:A	0	64428127	A	T
11	chr11:64428962:T:C	0	64428962	C	T
11	chr11:64429645:T:C	0	64429645	C	T
11	chr11:64431315:A:G	0	64431315	G	A
11	chr11:64432907:C:G	0	64432907	G	C
11	chr11:64434167:C:T	0	64434167	T	C
11	chr11:64434456:G:A	0	64434456	A	G
11	chr11:64435175:G:A	0	64435175	A	G
11	chr11:64435257:T:C	0	64435257	C	T
11	chr11:64435856:C:T	0	64435856	T	C
11	chr11:64436100:T:C	0	64436100	C	T
11	chr11:64436584:C:G	0	64436584	G	C
11	chr11:64436787:C:T	0	64436787	T	C
11	chr11:64437077:A:G	0	64437077	G	A
11	chr11:64437549:G:A	0	64437549	A	G
11	chr11:64440016:A:G	0	64440016	G	A
11	chr11:64443180:G:A	0	64443180	A	G
11	chr11:64445371:T:C	0	64445371	C	T
11	chr11:64445380:T:C	0	64445380	C	T
11	chr11:64445955:G:T	0	64445955	T	G
11	chr11:64446162:G:A	0	64446162	A	G
11	chr11:64446424:C:G	0	64446424	G	C
11	chr11:64446425:T:C	0	64446425	C	T
11	chr11:64447002:C:T	0	64447002	T	C
11	chr11:64447341:C:T	0	64447341	T	C
11	chr11:64447560:T:G	0	64447560	G	T
11	chr11:64448545:T:C	0	64448545	C	T
11	chr11:64448941:G:C	0	64448941	C	G
11	chr11:64450671:A:G	0	64450671	G	A
11	chr11:64450938:G:A	0	64450938	A	G
11	chr11:64452207:A:G	0	64452207	G	A
11	chr11:64452543:A:C	0	64452543	C	A
11	chr11:64452554:A:G	0	64452554	G	A
11	chr11:64454485:C:T	0	64454485	T	C
11	chr11:64455465:C:T	0	64455465	T	C
11	chr11:64456276:C:T	0	64456276	T	C
11	chr11:64457156:G:A	0	64457156	A	G
11	chr11:64457767:C:T	0	64457767	T	C
11	chr11:64457890:C:T	0	64457890	T	C
11	chr11:64458101:G:T	0	64458101	T	G
11	chr11:64458160:T:C	0	64458160	C	T
11	chr11:64458989:T:A	0	64458989	A	T
11	chr11:64459016:A:G	0	64459016	G	A
11	chr11:64459078:G:A	0	64459078	A	G
11	chr11:64460507:T:G	0	64460507	G	T
11	chr11:64463756:C:CAT	0	64463756	CAT	C
11	chr11:64465413:C:T	0	64465413	T	C
11	chr11:64466347:G:A	0	64466347	A	G
11	chr11:64467411:A:G	0	64467411	G	A
11	chr11:64467852:G:A	0	64467852	A	G
11	chr11:64468245:T:C	0	64468245	C	T
11	chr11:64468941:G:A	0	64468941	A	G
11	chr11:64469649:G:A	0	64469649	A	G
11	chr11:64471324:A:G	0	64471324	G	A
11	chr11:64472017:T:C	0	64472017	C	T
11	chr11:64473069:A:G	0	64473069	G	A
11	chr11:64473451:G:A	0	64473451	A	G
11	chr11:64473995:T:C	0	64473995	C	T
11	chr11:64474372:G:A	0	64474372	A	G
11	chr11:64476026:T:C	0	64476026	C	T
11	chr11:64476341:A:G	0	64476341	G	A
11	chr11:64476722:C:T	0	64476722	T	C
11	chr11:64477604:C:T	0	64477604	T	C
11	chr11:64477608:G:A	0	64477608	A	G
11	chr11:64480680:C:T	0	64480680	T	C
11	chr11:64481557:T:C	0	64481557	C	T
11	chr11:64482088:T:C	0	64482088	C	T
11	chr11:64483095:A:C	0	64483095	C	A
11	chr11:64483749:C:T	0	64483749	T	C
11	chr11:64484089:TG:T	0	64484089	T	TG
11	chr11:64486148:C:T	0	64486148	T	C
11	chr11:64486232:G:T	0	64486232	T	G
11	chr11:64489387:C:A	0	64489387	A	C
11	chr11:64490810:G:T	0	64490810	T	G
11	chr11:64491033:T:C	0	64491033	C	T
11	chr11:64491477:C:T	0	64491477	T	C
11	chr11:64492080:G:A	0	64492080	A	G
11	chr11:64492334:C:T	0	64492334	T	C
11	chr11:64492481:A:C	0	64492481	C	A
11	chr11:64492486:A:G	0	64492486	G	A
11	chr11:64492635:A:G	0	64492635	G	A
11	chr11:64493006:A:C	0	64493006	C	A
11	chr11:64493630:T:C	0	64493630	C	T
11	chr11:64494314:T:A	0	64494314	A	T
11	chr11:64494487:T:C	0	64494487	C	T
11	chr11:64497939:C:T	0	64497939	T	C
11	chr11:64498188:G:GT	0	64498188	GT	G
11	chr11:64498278:T:C	0	64498278	C	T
11	chr11:64498402:G:A	0	64498402	A	G
11	chr11:64498728:G:A	0	64498728	A	G
11	chr11:64498772:A:G	0	64498772	G	A
11	chr11:64499724:T:C	0	64499724	C	T
11	chr11:64499785:G:T	0	64499785	T	G
11	chr11:64500466:G:A	0	64500466	A	G
11	chr11:64500476:A:C	0	64500476	C	A
11	chr11:64501240:G:T	0	64501240	T	G
11	chr11:64501244:A:T	0	64501244	T	A
11	chr11:64501245:A:C	0	64501245	C	A
11	chr11:64501542:T:C	0	64501542	C	T
11	chr11:64501907:T:C	0	64501907	C	T
11	chr11:64502466:A:G	0	64502466	G	A
11	chr11:64503235:G:A	0	64503235	A	G
11	chr11:64503398:G:A	0	64503398	A	G
11	chr11:64503504:G:A	0	64503504	A	G
11	chr11:64503586:G:A	0	64503586	A	G
11	chr11:64503912:A:G	0	64503912	G	A
11	chr11:64504108:A:G	0	64504108	G	A
11	chr11:64505974:G:A	0	64505974	A	G
11	chr11:64507216:C:T	0	64507216	T	C
11	chr11:64508194:G:A	0	64508194	A	G
11	chr11:64508408:A:C	0	64508408	C	A
11	chr11:64510025:C:A	0	64510025	A	C
11	chr11:64511165:G:A	0	64511165	A	G
11	chr11:64513472:A:G	0	64513472	G	A
11	chr11:64518648:G:A	0	64518648	A	G
11	chr11:64518996:C:T	0	64518996	T	C
11	chr11:64520537:C:A	0	64520537	A	C
11	chr11:64522995:T:C	0	64522995	C	T
11	chr11:64523375:G:A	0	64523375	A	G
11	chr11:64526358:T:C	0	64526358	C	T
11	chr11:64526647:C:A	0	64526647	A	C
11	chr11:64530091:A:G	0	64530091	G	A
11	chr11:64531638:C:T	0	64531638	T	C
11	chr11:64534068:C:G	0	64534068	G	C
11	chr11:64534869:G:A	0	64534869	A	G
11	chr11:64535478:T:A	0	64535478	A	T
11	chr11:64535547:T:C	0	64535547	C	T
11	chr11:64536224:G:A	0	64536224	A	G
11	chr11:64537980:C:T	0	64537980	T	C
11	chr11:64541517:T:C	0	64541517	C	T
11	chr11:64542178:T:C	0	64542178	C	T
11	chr11:64542888:A:G	0	64542888	G	A
11	chr11:64543177:C:T	0	64543177	T	C
11	chr11:64543315:G:C	0	64543315	C	G
11	chr11:64543675:T:A	0	64543675	A	T
11	chr11:64544376:A:T	0	64544376	T	A
11	chr11:64544425:T:G	0	64544425	G	T
11	chr11:64544681:T:C	0	64544681	C	T
11	chr11:64544931:G:A	0	64544931	A	G
11	chr11:64545226:T:C	0	64545226	C	T
11	chr11:64545819:G:A	0	64545819	A	G
11	chr11:64548276:A:G	0	64548276	G	A
11	chr11:64550936:G:A	0	64550936	A	G
11	chr11:64550937:A:G	0	64550937	G	A
11	chr11:64551610:G:A	0	64551610	A	G
11	chr11:64554431:G:A	0	64554431	A	G
11	chr11:64555608:C:T	0	64555608	T	C
11	chr11:64556648:G:A	0	64556648	A	G
11	chr11:64557597:G:C	0	64557597	C	G
11	chr11:64557725:G:A	0	64557725	A	G
11	chr11:64558049:C:T	0	64558049	T	C
11	chr11:64558638:T:C	0	64558638	C	T
11	chr11:64559323:A:G	0	64559323	G	A
11	chr11:64559673:T:C	0	64559673	C	T
11	chr11:64559678:C:CT	0	64559678	CT	C
11	chr11:64560238:T:C	0	64560238	C	T
11	chr11:64560372:A:G	0	64560372	G	A
11	chr11:64563990:A:G	0	64563990	G	A
11	chr11:64564096:G:A	0	64564096	A	G
11	chr11:64565824:A:G	0	64565824	G	A
11	chr11:64566488:A:T	0	64566488	T	A
11	chr11:64566642:C:T	0	64566642	T	C
11	chr11:64567090:T:C	0	64567090	C	T
11	chr11:64569278:C:A	0	64569278	A	C
11	chr11:64570756:A:G	0	64570756	G	A
11	chr11:64570764:G:A	0	64570764	A	G
11	chr11:64571114:G:A	0	64571114	A	G
11	chr11:64572108:G:C	0	64572108	C	G
11	chr11:64572165:C:T	0	64572165	T	C
11	chr11:64572645:T:C	0	64572645	C	T
11	chr11:64572980:T:A	0	64572980	A	T
11	chr11:64574197:T:C	0	64574197	C	T
11	chr11:64575002:A:G	0	64575002	G	A
11	chr11:64575650:A:G	0	64575650	G	A
11	chr11:64575921:T:C	0	64575921	C	T
11	chr11:64577196:A:C	0	64577196	C	A
11	chr11:64577976:T:C	0	64577976	C	T
11	chr11:64578138:T:TC	0	64578138	TC	T
11	chr11:64579819:CA:C	0	64579819	C	CA
11	chr11:64582840:A:G	0	64582840	G	A
11	chr11:64583056:G:A	0	64583056	A	G
11	chr11:64584249:C:T	0	64584249	T	C
11	chr11:64584591:A:G	0	64584591	G	A
11	chr11:64585557:A:G	0	64585557	G	A
11	chr11:64585933:T:C	0	64585933	C	T
11	chr11:64588300:C:G	0	64588300	G	C
11	chr11:64590067:G:A	0	64590067	A	G
11	chr11:64590769:A:T	0	64590769	T	A
11	chr11:64590793:C:T	0	64590793	T	C
11	chr11:64590839:C:T	0	64590839	T	C
11	chr11:64591133:T:C	0	64591133	C	T
11	chr11:64591337:G:A	0	64591337	A	G
11	chr11:64591814:C:T	0	64591814	T	C
11	chr11:64592155:C:T	0	64592155	T	C
11	chr11:64592802:T:C	0	64592802	C	T
11	chr11:64593151:G:A	0	64593151	A	G
11	chr11:64593157:C:T	0	64593157	T	C
11	chr11:64593158:G:A	0	64593158	A	G
11	chr11:64593233:C:T	0	64593233	T	C
11	chr11:64593912:G:T	0	64593912	T	G
11	chr11:64594397:C:T	0	64594397	T	C
11	chr11:64596731:G:A	0	64596731	A	G
11	chr11:64596819:C:T	0	64596819	T	C
11	chr11:64596923:T:C	0	64596923	C	T
11	chr11:64597263:A:T	0	64597263	T	A
11	chr11:64598324:C:A	0	64598324	A	C
11	chr11:64600117:A:G	0	64600117	G	A
11	chr11:64600179:G:A	0	64600179	A	G
11	chr11:64600264:A:G	0	64600264	G	A
11	chr11:64600390:T:C	0	64600390	C	T
11	chr11:64600956:C:T	0	64600956	T	C
11	chr11:64603020:G:A	0	64603020	A	G
11	chr11:64604830:G:T	0	64604830	T	G
11	chr11:64606032:T:C	0	64606032	C	T
11	chr11:64606769:G:A	0	64606769	A	G
11	chr11:64608835:C:T	0	64608835	T	C
11	chr11:64610178:C:T	0	64610178	T	C
11	chr11:64610254:G:C	0	64610254	C	G
11	chr11:64610980:C:A	0	64610980	A	C
11	chr11:64613660:T:C	0	64613660	C	T
11	chr11:64614732:C:T	0	64614732	T	C
11	chr11:64615866:GTGTA:G	0	64615866	G	GTGTA
11	chr11:64616829:CA:C	0	64616829	C	CA
11	chr11:64619054:T:C	0	64619054	C	T
11	chr11:64620460:G:A	0	64620460	A	G
11	chr11:64620790:G:A	0	64620790	A	G
11	chr11:64621457:A:G	0	64621457	G	A
11	chr11:64623685:G:C	0	64623685	C	G
11	chr11:64624437:G:T	0	64624437	T	G
11	chr11:64627780:G:C	0	64627780	C	G
11	chr11:64629096:T:C	0	64629096	C	T
11	chr11:64634555:T:C	0	64634555	C	T
11	chr11:64634661:CAA:C	0	64634661	C	CAA
11	chr11:64635223:T:C	0	64635223	C	T
11	chr11:64639913:C:A	0	64639913	A	C
11	chr11:64639947:G:A	0	64639947	A	G
11	chr11:64641244:C:T	0	64641244	T	C
11	chr11:64645405:A:G	0	64645405	G	A
11	chr11:64646496:C:A	0	64646496	A	C
11	chr11:64647937:A:T	0	64647937	T	A
11	chr11:64648295:G:A	0	64648295	A	G
11	chr11:64648431:C:T	0	64648431	T	C
11	chr11:64650787:T:C	0	64650787	C	T
11	chr11:64650833:G:A	0	64650833	A	G
11	chr11:64651745:T:G	0	64651745	G	T
11	chr11:64651746:T:C	0	64651746	C	T
11	chr11:64655560:G:A	0	64655560	A	G
11	chr11:64656359:G:A	0	64656359	A	G
11	chr11:64656897:G:A	0	64656897	A	G
11	chr11:64657552:C:T	0	64657552	T	C
11	chr11:64658173:G:A	0	64658173	A	G
11	chr11:64659461:A:G	0	64659461	G	A
11	chr11:64664721:G:A	0	64664721	A	G
11	chr11:64664828:A:G	0	64664828	G	A
11	chr11:64665258:C:T	0	64665258	T	C
11	chr11:64665972:T:C	0	64665972	C	T
11	chr11:64666679:T:C	0	64666679	C	T
11	chr11:64670018:T:C	0	64670018	C	T
11	chr11:64672344:T:C	0	64672344	C	T
11	chr11:64672727:AG:A	0	64672727	A	AG
11	chr11:64673448:T:C	0	64673448	C	T
11	chr11:64674397:G:C	0	64674397	C	G
11	chr11:64675069:C:T	0	64675069	T	C
11	chr11:64675993:T:C	0	64675993	C	T
11	chr11:64679554:G:A	0	64679554	A	G
11	chr11:64680722:T:C	0	64680722	C	T
11	chr11:64681751:G:A	0	64681751	A	G
11	chr11:64683094:T:A	0	64683094	A	T
11	chr11:64683174:A:G	0	64683174	G	A
11	chr11:64683323:C:T	0	64683323	T	C
11	chr11:64683489:G:A	0	64683489	A	G
11	chr11:64686289:C:T	0	64686289	T	C
11	chr11:64688627:C:T	0	64688627	T	C
11	chr11:64688768:G:C	0	64688768	C	G
11	chr11:64691934:C:T	0	64691934	T	C
```
