## Supplementary material for "Characterization of shared and ancestry-specific signals driving complex traits using multi-ancestry fine-mapping": mesusieoutput

```
                eur          afr      eur_afr
  [1,] 0.0004478993 0.0004471916 0.0002152919
  [2,] 0.0004313959 0.0004468829 0.0001440240
  [3,] 0.0004315932 0.0004468870 0.0001441201
  [4,] 0.0004584728 0.0004468125 0.0001529381
  [5,] 0.0004310714 0.0004468890 0.0001438681
  [6,] 0.0004367272 0.0004468035 0.0001455764
  [7,] 0.0004581944 0.0004468282 0.0001524424
  [8,] 0.0004481906 0.0004471630 0.0002202786
  [9,] 0.0005631036 0.0004467060 0.0001504358
 [10,] 0.0004328398 0.0004468948 0.0001446678
 [11,] 0.0004482679 0.0004471522 0.0002188832
 [12,] 0.0121460718 0.0004624239 0.0409537124
 [13,] 0.0004767504 0.0004467358 0.0001591681
 [14,] 0.0004391266 0.0004467807 0.0001463903
 [15,] 0.0004497735 0.0004468178 0.0001499395
 [16,] 0.0045687173 0.0004467951 0.0009955471
 [17,] 0.0004338555 0.0004468042 0.0001448884
 [18,] 0.0004356407 0.0004468510 0.0002088932
 [19,] 0.0004535451 0.0004467699 0.0001512696
 [20,] 0.0004746339 0.0004467656 0.0001585145
 [21,] 0.0032684825 0.0004467966 0.0006817862
 [22,] 0.0004495542 0.0004468180 0.0001498783
 [23,] 0.0004474714 0.0004467890 0.0001493905
 [24,] 0.0004373296 0.0004467712 0.0001457531
 [25,] 0.0079369649 0.0004467416 0.0031575093
 [26,] 0.0099618407 0.0004467352 0.0037148342
 [27,] 0.0078753742 0.0004467444 0.0032049061
 [28,] 0.0084049025 0.0004467301 0.0030073848
 [29,] 0.0076033461 0.0004467449 0.0031069582
 [30,] 0.0079299441 0.0004467371 0.0030322361
 [31,] 0.0004371875 0.0004467868 0.0001456957
 [32,] 0.0052099095 0.0004467528 0.0022736455
 [33,] 0.0004479337 0.0004471001 0.0001699055
 [34,] 0.0670785752 0.0004467612 0.0290688875
 [35,] 0.0078959092 0.0004467341 0.0029406027
 [36,] 0.0111796246 0.0004468590 0.0083446917
 [37,] 0.0083493937 0.0004467348 0.0031224641
 [38,] 0.0077803128 0.0004467576 0.0034787279
 [39,] 0.0173792220 0.0004467279 0.0032180799
 [40,] 0.0077303659 0.0004467330 0.0028513386
 [41,] 0.0074404326 0.0004467315 0.0027107295
 [42,] 0.0076309757 0.0004467471 0.0031706682
 [43,] 0.0075236808 0.0004467300 0.0027013366
 [44,] 0.0004498144 0.0004468183 0.0001499755
 [45,] 0.0072709816 0.0004467446 0.0029706198
 [46,] 0.0073672097 0.0004467446 0.0030088726
 [47,] 0.0072312987 0.0004467475 0.0030171700
 [48,] 0.0004357304 0.0004466988 0.0001449943
 [49,] 0.0004476254 0.0004469657 0.0001497221
 [50,] 0.0004374432 0.0004466888 0.0001455944
 [51,] 0.0004332461 0.0004468126 0.0001441270
 [52,] 0.0004485466 0.0004466825 0.0001494697
 [53,] 0.0004404200 0.0004468582 0.0001476520
 [54,] 0.0004488011 0.0004468328 0.0001507610
 [55,] 0.0004483692 0.0004466769 0.0001496271
 [56,] 0.0004314804 0.0004466960 0.0001437766
 [57,] 0.0004509016 0.0004468175 0.0001502468
 [58,] 0.0004465145 0.0004468059 0.0001497938
 [59,] 0.0004360229 0.0004468605 0.0001453354
 [60,] 0.0215895697 0.0004468592 0.0158734294
 [61,] 0.0004360472 0.0004468845 0.0001454317
 [62,] 0.0004420802 0.0004468410 0.0001469674
 [63,] 0.0004360610 0.0004468701 0.0001454370
 [64,] 0.0004491391 0.0004468181 0.0001497351
 [65,] 0.0004469130 0.0004467136 0.0001489727
 [66,] 0.0004360379 0.0004468711 0.0001454169
 [67,] 0.0004360787 0.0004468404 0.0001454161
 [68,] 0.0062494087 0.0004468246 0.0010755288
 [69,] 0.0004507701 0.0004468310 0.0001505094
 [70,] 0.0004361669 0.0004468633 0.0001455081
 [71,] 0.0004361548 0.0004468543 0.0001454931
 [72,] 0.0004362642 0.0004468515 0.0001455653
 [73,] 0.0058953862 0.0004468160 0.0008194182
 [74,] 0.0004362051 0.0004468675 0.0001455395
 [75,] 0.0004362723 0.0004468794 0.0001455902
 [76,] 0.0004361603 0.0004468692 0.0001455090
 [77,] 0.0004365428 0.0004468106 0.0001456864
 [78,] 0.0004403216 0.0004467568 0.0001466078
 [79,] 0.0004493027 0.0004468181 0.0001497920
 [80,] 0.0004471292 0.0004468303 0.0001488501
 [81,] 0.0004499515 0.0004468236 0.0001501292
 [82,] 0.0004365796 0.0004469637 0.0001457471
 [83,] 0.0004376970 0.0004467862 0.0001461259
 [84,] 0.0130323049 0.0004468027 0.0021197341
 [85,] 0.0004365128 0.0004469174 0.0001457562
 [86,] 0.0004393304 0.0004468461 0.0001462607
 [87,] 0.0004468684 0.0004468165 0.0001490405
 [88,] 0.0004365134 0.0004466888 0.0001454500
 [89,] 0.0004374481 0.0004468819 0.0001461982
 [90,] 0.0004332432 0.0004466996 0.0001442177
 [91,] 0.0021794842 0.0004467563 0.0002345974
 [92,] 0.0039204069 0.0004467455 0.0015106467
 [93,] 0.0036905405 0.0004467438 0.0011344157
 [94,] 0.0004451309 0.0004469986 0.0001486845
 [95,] 0.0042813864 0.0004467853 0.0020299559
 [96,] 0.0012805330 0.0004468518 0.0001826221
 [97,] 0.0004458219 0.0004469433 0.0001486117
 [98,] 0.0004453370 0.0004466808 0.0001483990
 [99,] 0.0004453560 0.0004466808 0.0001484064
[100,] 0.0041940276 0.0004467160 0.0012994389
[101,] 0.0004459713 0.0004468497 0.0001486605
[102,] 0.0004449688 0.0004469735 0.0001485613
[103,] 0.0004454849 0.0004468654 0.0001486031
[104,] 0.0004450440 0.0004469933 0.0001486238
[105,] 0.0004449953 0.0004469529 0.0001485652
[106,] 0.0004461988 0.0004469101 0.0001488978
[107,] 0.0004458052 0.0004469418 0.0001486499
[108,] 0.0004462143 0.0004468639 0.0001488766
[109,] 0.0053206014 0.0004467574 0.0021388941
[110,] 0.0014129757 0.0004468464 0.0002026633
[111,] 0.0004462403 0.0004468861 0.0001489085
[112,] 0.0004462432 0.0004468993 0.0001489198
[113,] 0.0004499974 0.0004468091 0.0001499389
[114,] 0.0004471804 0.0004468358 0.0001488530
[115,] 0.0004462452 0.0004468776 0.0001489054
[116,] 0.0054712373 0.0004468507 0.0033943453
[117,] 0.0004462522 0.0004468774 0.0001489098
[118,] 0.0004459494 0.0004468588 0.0001487060
[119,] 0.0004462425 0.0004468855 0.0001489095
[120,] 0.0011643722 0.0004468479 0.0001703624
[121,] 0.0004452664 0.0004469091 0.0001484254
[122,] 0.0004459446 0.0004468588 0.0001487029
[123,] 0.0004452333 0.0004468676 0.0001484765
[124,] 0.0004462504 0.0004468735 0.0001489058
[125,] 0.0004462223 0.0004468786 0.0001488923
[126,] 0.0004452307 0.0004468833 0.0001484708
[127,] 0.0004452668 0.0004468458 0.0001484510
[128,] 0.0004453780 0.0004468680 0.0001485621
[129,] 0.0043939860 0.0004468351 0.0025551536
[130,] 0.0004452973 0.0004468481 0.0001484747
[131,] 0.0059123437 0.0004468869 0.0041920611
[132,] 0.0004440947 0.0004471594 0.0001483892
[133,] 0.0011146504 0.0004467894 0.0002107607
[134,] 0.0004452646 0.0004468466 0.0001484526
[135,] 0.0015121590 0.0004467903 0.0002751013
[136,] 0.0042162588 0.0004468284 0.0023859868
[137,] 0.0045228716 0.0004468250 0.0025254223
[138,] 0.0013833613 0.0004467971 0.0002434423
[139,] 0.0012627975 0.0004467893 0.0002357199
[140,] 0.0012755946 0.0004467883 0.0002397527
[141,] 0.0032220350 0.0004467928 0.0015641174
[142,] 0.0028515869 0.0004468993 0.0020246441
[143,] 0.0010413803 0.0004467096 0.0003413451
[144,] 0.0004761551 0.0004467915 0.0001483301
[145,] 0.0004452686 0.0004468443 0.0001484338
[146,] 0.0004418255 0.0004468257 0.0001471496
[147,] 0.0012735805 0.0004467909 0.0002299773
[148,] 0.0007151867 0.0004467228 0.0001485098
[149,] 0.0004495031 0.0004468352 0.0001495758
[150,] 0.0006482059 0.0004467842 0.0001499043
[151,] 0.0012028542 0.0004468159 0.0006358924
[152,] 0.0004457772 0.0004469240 0.0001489574
[153,] 0.0004458020 0.0004468615 0.0001487081
[154,] 0.0004429763 0.0004468264 0.0001476959
[155,] 0.0087907191 0.0004468277 0.0013296058
[156,] 0.0004454098 0.0004468505 0.0001485181
[157,] 0.0012475222 0.0004467196 0.0004282151
[158,] 0.0004457241 0.0004468359 0.0001486326
[159,] 0.0015633703 0.0004467075 0.0005023700
[160,] 0.0004455899 0.0004468773 0.0001486220
[161,] 0.0004463780 0.0004467277 0.0001487390
[162,] 0.0015056750 0.0004467194 0.0005270491
[163,] 0.0004461780 0.0004467276 0.0001486749
[164,] 0.0004459647 0.0004467276 0.0001486068
[165,] 0.0004459596 0.0004467278 0.0001486024
[166,] 0.0007479633 0.0004468070 0.0001505163
[167,] 0.0007130180 0.0004468077 0.0001502528
[168,] 0.0013947198 0.0004467196 0.0004906371
[169,] 0.0012566559 0.0004467412 0.0004998475
[170,] 0.0007729440 0.0004467694 0.0003387878
[171,] 0.0008806595 0.0004467462 0.0003646742
[172,] 0.0014727047 0.0004466859 0.0003043559
[173,] 0.0004454360 0.0004468750 0.0001485326
[174,] 0.0004452898 0.0004468493 0.0001484579
[175,] 0.0008930530 0.0004467026 0.0002938443
[176,] 0.0006596039 0.0004467971 0.0001499148
[177,] 0.0004462994 0.0004467289 0.0001487072
[178,] 0.0004412325 0.0004467166 0.0001466835
[179,] 0.0004462777 0.0004467309 0.0001486818
[180,] 0.0004464442 0.0004467305 0.0001487400
[181,] 0.0009477008 0.0004467075 0.0003192729
[182,] 0.0004458620 0.0004467389 0.0001485191
[183,] 0.0004428332 0.0004468966 0.0001476619
[184,] 0.0004453742 0.0004468956 0.0001484915
[185,] 0.0015528358 0.0004470502 0.0019702927
[186,] 0.0004402550 0.0004467901 0.0001470226
[187,] 0.0010509122 0.0004467412 0.0003695100
[188,] 0.0091594406 0.0004468883 0.0071303810
[189,] 0.0007571866 0.0004467076 0.0002531188
[190,] 0.0004461043 0.0004467993 0.0001488014
[191,] 0.0004413242 0.0004469273 0.0001477622
[192,] 0.0004410198 0.0004468133 0.0001468457
[193,] 0.0004414281 0.0004467011 0.0001473369
[194,] 0.0014104245 0.0004467153 0.0004840786
[195,] 0.0077905524 0.0004468049 0.0042489130
[196,] 0.0004453299 0.0004468367 0.0001484811
[197,] 0.0004454726 0.0004468749 0.0001485571
[198,] 0.0019583819 0.0004467347 0.0006493247
[199,] 0.0004455487 0.0004468530 0.0001485765
[200,] 0.0062753050 0.0004467977 0.0032293619
[201,] 0.0004416236 0.0004468583 0.0001477146
[202,] 0.0089871450 0.0004468019 0.0048143716
[203,] 0.0004461861 0.0004467684 0.0001486853
[204,] 0.0065884602 0.0004468018 0.0035218132
[205,] 0.0004449091 0.0004468252 0.0001484404
[206,] 0.0013231301 0.0004466845 0.0003397352
[207,] 0.0013731858 0.0004466845 0.0003513325
[208,] 0.0012625993 0.0004467461 0.0004645795
[209,] 0.0004461551 0.0004467951 0.0001488080
[210,] 0.0090804659 0.0004468002 0.0048119491
[211,] 0.0004454822 0.0004468748 0.0001485626
[212,] 0.0004410082 0.0004468947 0.0001474689
[213,] 0.0004459134 0.0004467951 0.0001487170
[214,] 0.0016050141 0.0004466994 0.0004838335
[215,] 0.0004460237 0.0004467991 0.0001487701
[216,] 0.0086811113 0.0004468009 0.0046203616
[217,] 0.0065226928 0.0004468008 0.0034637926
[218,] 0.0013964085 0.0004467356 0.0004775661
[219,] 0.0004437508 0.0004467220 0.0001482901
[220,] 0.0004434869 0.0004467088 0.0001481408
[221,] 0.0004455224 0.0004468525 0.0001485652
[222,] 0.0004454678 0.0004468751 0.0001485543
[223,] 0.0014773653 0.0004467379 0.0005139252
[224,] 0.0004459417 0.0004467998 0.0001487409
[225,] 0.0015348877 0.0004467399 0.0005367331
[226,] 0.0004433324 0.0004467077 0.0001480801
[227,] 0.0056259355 0.0004468660 0.0039726144
[228,] 0.0004455011 0.0004468748 0.0001485741
[229,] 0.0004459649 0.0004468083 0.0001487710
[230,] 0.0004436290 0.0004466906 0.0001481018
[231,] 0.0006205284 0.0004468072 0.0001496458
[232,] 0.0004374239 0.0004466656 0.0001457477
[233,] 0.0004437337 0.0004466888 0.0001481278
[234,] 0.0004460826 0.0004468064 0.0001488120
[235,] 0.0060491124 0.0004467884 0.0029651359
[236,] 0.0006143091 0.0004467942 0.0001495723
[237,] 0.0004459291 0.0004468081 0.0001487562
[238,] 0.0004461446 0.0004467948 0.0001486692
[239,] 0.0012995973 0.0004467460 0.0004770597
[240,] 0.0004390915 0.0004466658 0.0001462884
[241,] 0.0004458839 0.0004468057 0.0001487337
[242,] 0.0004461129 0.0004468073 0.0001488259
[243,] 0.0004460414 0.0004468059 0.0001487949
[244,] 0.0004460216 0.0004468065 0.0001487888
[245,] 0.0004459676 0.0004468059 0.0001487664
[246,] 0.0004424182 0.0004467226 0.0001478006
[247,] 0.0004422456 0.0004467230 0.0001477385
[248,] 0.0004460665 0.0004468066 0.0001488064
[249,] 0.0004455603 0.0004468223 0.0001486569
[250,] 0.0004454191 0.0004468215 0.0001485944
[251,] 0.0017938046 0.0004467599 0.0007193857
[252,] 0.0071154344 0.0004467893 0.0035081229
[253,] 0.0017095929 0.0004467593 0.0006841031
[254,] 0.0055459825 0.0004470119 0.0076210805
[255,] 0.0004454101 0.0004468232 0.0001485928
[256,] 0.0004454498 0.0004468411 0.0001486345
[257,] 0.0067325980 0.0004467850 0.0032202573
[258,] 0.0004412598 0.0004467110 0.0001473325
[259,] 0.0004454496 0.0004468207 0.0001486067
[260,] 0.0004409973 0.0004467106 0.0001472352
[261,] 0.0004454604 0.0004468221 0.0001486133
[262,] 0.0004410628 0.0004469092 0.0001476196
[263,] 0.0004455239 0.0004468838 0.0001485936
[264,] 0.0004395554 0.0004469257 0.0001470106
[265,] 0.0004455202 0.0004468526 0.0001485640
[266,] 0.0055336985 0.0004467883 0.0027081332
[267,] 0.0004411218 0.0004467109 0.0001472814
[268,] 0.0004407763 0.0004466759 0.0001469777
[269,] 0.0055195891 0.0004467855 0.0026501569
[270,] 0.0004454521 0.0004468249 0.0001486139
[271,] 0.0004454799 0.0004468285 0.0001486309
[272,] 0.0004412347 0.0004467187 0.0001473499
[273,] 0.0004463162 0.0004468076 0.0001486716
[274,] 0.0004405249 0.0004467039 0.0001470393
[275,] 0.0049659147 0.0004467860 0.0023932556
[276,] 0.0004371320 0.0004466711 0.0001456001
[277,] 0.0004404236 0.0004467012 0.0001469187
[278,] 0.0004400764 0.0004469125 0.0001472140
[279,] 0.0006280183 0.0004467629 0.0002579455
[280,] 0.0004406747 0.0004467875 0.0001468992
[281,] 0.0004372840 0.0004467706 0.0001459799
[282,] 0.0004366591 0.0004468052 0.0001456239
[283,] 0.0004367084 0.0004466743 0.0001454573
[284,] 0.0013638209 0.0004467687 0.0005835388
[285,] 0.0004454906 0.0004468857 0.0001485748
[286,] 0.0004362064 0.0004467593 0.0001454657
[287,] 0.0004382173 0.0004470681 0.0001466218
[288,] 0.0004376006 0.0004466652 0.0001458066
[289,] 0.0004368673 0.0004467659 0.0001457887
[290,] 0.0004447882 0.0004469466 0.0001484972
[291,] 0.0004358594 0.0004468110 0.0001449878
[292,] 0.0004443118 0.0004467753 0.0001486524
[293,] 0.0004438291 0.0004467797 0.0001484922
[294,] 0.0004390957 0.0004467282 0.0001465821
[295,] 0.0004402645 0.0004466856 0.0001468731
[296,] 0.0004505243 0.0004467939 0.0001508170
[297,] 0.0004418345 0.0004467256 0.0001471141
[298,] 0.0004507253 0.0004468326 0.0001511954
[299,] 0.0004422513 0.0004467211 0.0001472745
[300,] 0.0004314433 0.0004467201 0.0001436822
[301,] 0.0004323386 0.0004467259 0.0001439840
[302,] 0.0004379899 0.0004467935 0.0001459986
[303,] 0.0004421309 0.0004466845 0.0001474316
[304,] 0.0004442566 0.0004468151 0.0001480983
[305,] 0.0004431969 0.0004466966 0.0001473186
[306,] 0.0004397796 0.0004467959 0.0001465405
[307,] 0.0004440299 0.0004466684 0.0001478141
[308,] 0.0004317029 0.0004467203 0.0001438708
[309,] 0.0004412502 0.0004466821 0.0001469031
[310,] 0.0004399519 0.0004466750 0.0001465385
[311,] 0.0004417742 0.0004469140 0.0001463560
[312,] 0.0004401502 0.0004466747 0.0001465995
[313,] 0.0004326142 0.0004467398 0.0001440279
[314,] 0.0004384901 0.0004467965 0.0001461068
[315,] 0.0004448450 0.0004468473 0.0001482830
[316,] 0.0004413078 0.0004466728 0.0001469950
[317,] 0.0004407386 0.0004466735 0.0001468010
[318,] 0.0004431711 0.0004466976 0.0001478920
[319,] 0.0004422842 0.0004467167 0.0001473238
[320,] 0.0004399578 0.0004466722 0.0001465632
[321,] 0.0004389265 0.0004469896 0.0001456214
[322,] 0.0004401987 0.0004466724 0.0001466385
[323,] 0.0004401089 0.0004466730 0.0001466039
[324,] 0.0004401516 0.0004466734 0.0001466134
[325,] 0.0004401470 0.0004466777 0.0001465797
[326,] 0.0004401434 0.0004466752 0.0001465932
[327,] 0.0004402028 0.0004467922 0.0001465907
[328,] 0.0004324276 0.0004467384 0.0001439758
[329,] 0.0004447441 0.0004467248 0.0001482250
[330,] 0.0004419558 0.0004467186 0.0001471970
[331,] 0.0004391260 0.0004468377 0.0001460149
[332,] 0.0004418393 0.0004467150 0.0001472207
[333,] 0.0004403177 0.0004469320 0.0001463646
[334,] 0.0004457118 0.0004468415 0.0001485474
[335,] 0.0004335976 0.0004467561 0.0001443371
[336,] 0.0004444698 0.0004468398 0.0001488005
[337,] 0.0004395391 0.0004466687 0.0001464489
[338,] 0.0004448442 0.0004468464 0.0001482902
[339,] 0.0004444609 0.0004466808 0.0001482906
[340,] 0.0004306103 0.0004467088 0.0001435090
[341,] 0.0004451268 0.0004466733 0.0001483152
[342,] 0.0004460880 0.0004469023 0.0001487118
[343,] 0.0004429779 0.0004468561 0.0001483017
[344,] 0.0004429949 0.0004466821 0.0001474055
[345,] 0.0004306828 0.0004467113 0.0001435372
[346,] 0.0004397869 0.0004467975 0.0001465124
[347,] 0.0004437829 0.0004466736 0.0001477820
[348,] 0.0004484602 0.0004467141 0.0001491825
[349,] 0.0004445785 0.0004468391 0.0001490492
[350,] 0.0004493676 0.0004467152 0.0001494631
[351,] 0.0004460304 0.0004469838 0.0001487543
[352,] 0.0004442517 0.0004468341 0.0001489105
[353,] 0.0004424349 0.0004468549 0.0001480969
[354,] 0.0004440368 0.0004466723 0.0001479010
[355,] 0.0004489763 0.0004466723 0.0001497736
[356,] 0.0004547500 0.0004467242 0.0001515421
[357,] 0.0004306347 0.0004467231 0.0001435058
[358,] 0.0004312655 0.0004469932 0.0001434398
[359,] 0.0004304023 0.0004469105 0.0001434054
[360,] 0.0004460571 0.0004469940 0.0001487595
[361,] 0.0004511444 0.0004467264 0.0001503604
[362,] 0.0004448669 0.0004468261 0.0001482795
[363,] 0.0004452536 0.0004466743 0.0001481800
[364,] 0.0008331190 0.0004468138 0.0003136143
[365,] 0.0004438590 0.0004467255 0.0001476382
[366,] 0.0004390244 0.0004467197 0.0001461752
[367,] 0.0004387283 0.0004467171 0.0001460962
[368,] 0.0034309782 0.0004468186 0.0013117688
[369,] 0.0004314217 0.0004467568 0.0001439324
[370,] 0.0004439202 0.0004467624 0.0001479837
[371,] 0.0004451826 0.0004469314 0.0001486808
[372,] 0.0004413113 0.0004467280 0.0001473588
[373,] 0.0004368480 0.0004467219 0.0001453373
[374,] 0.0004384533 0.0004467185 0.0001460063
[375,] 0.0004450335 0.0004469350 0.0001486323
[376,] 0.0004410811 0.0004467352 0.0001465557
[377,] 0.0004310231 0.0004467340 0.0001437207
[378,] 0.0004381041 0.0004467182 0.0001458982
[379,] 0.0004454377 0.0004468208 0.0001485370
[380,] 0.0004407143 0.0004468277 0.0001466664
[381,] 0.0011963656 0.0004468159 0.0003949603
[382,] 0.0004390812 0.0004467055 0.0001460347
[383,] 0.0004439244 0.0004467471 0.0001479602
[384,] 0.0004454519 0.0004468206 0.0001485406
[385,] 0.0004451305 0.0004468821 0.0001486032
[386,] 0.0004385254 0.0004467120 0.0001460576
[387,] 0.0004410679 0.0004469176 0.0001464968
[388,] 0.0004381818 0.0004467297 0.0001458779
[389,] 0.0004383573 0.0004467285 0.0001459328
[390,] 0.0004413009 0.0004467919 0.0001471048
[391,] 0.0004314057 0.0004467269 0.0001438545
[392,] 0.0004381177 0.0004467186 0.0001459024
[393,] 0.0004379518 0.0004467114 0.0001458826
[394,] 0.0004409109 0.0004468215 0.0001467602
[395,] 0.0004452906 0.0004468213 0.0001484864
[396,] 0.0004450972 0.0004468833 0.0001485778
[397,] 0.0004440599 0.0004467491 0.0001480109
[398,] 0.0004415590 0.0004468348 0.0001468860
[399,] 0.0004457167 0.0004468225 0.0001484973
[400,] 0.0004411724 0.0004468249 0.0001468250
[401,] 0.0004413865 0.0004469027 0.0001466127
[402,] 0.0004380953 0.0004467147 0.0001459123
[403,] 0.0004413488 0.0004468261 0.0001468698
[404,] 0.0004381458 0.0004467127 0.0001459367
[405,] 0.0004382632 0.0004467120 0.0001459993
[406,] 0.0004415447 0.0004469306 0.0001466102
[407,] 0.0004385462 0.0004467134 0.0001460794
[408,] 0.0004308042 0.0004466793 0.0001435472
[409,] 0.0004386092 0.0004467125 0.0001461067
[410,] 0.0004441775 0.0004467504 0.0001480634
[411,] 0.0004309407 0.0004467017 0.0001436226
[412,] 0.0030355694 0.0004468184 0.0011433328
[413,] 0.0004481155 0.0004468263 0.0001495143
[414,] 0.0004401978 0.0004467069 0.0001464255
[415,] 0.0004308592 0.0004467015 0.0001435927
[416,] 0.0004306495 0.0004467168 0.0001435177
[417,] 0.0004383614 0.0004467149 0.0001460091
[418,] 0.0004384696 0.0004467143 0.0001460463
[419,] 0.0004309248 0.0004467573 0.0001437291
[420,] 0.0004475017 0.0004467244 0.0001491678
[421,] 0.0004424369 0.0004467275 0.0001475060
[422,] 0.0004457251 0.0004468221 0.0001486461
[423,] 0.0004312711 0.0004467033 0.0001437524
[424,] 0.0004426512 0.0004468233 0.0001472957
[425,] 0.0004419853 0.0004468249 0.0001470740
[426,] 0.0004394558 0.0004468322 0.0001459792
[427,] 0.0004457025 0.0004468924 0.0001488494
[428,] 0.0004403705 0.0004467800 0.0001462639
[429,] 0.0004458935 0.0004468239 0.0001487134
[430,] 0.0004400048 0.0004466947 0.0001464057
[431,] 0.0004455097 0.0004469087 0.0001487946
[432,] 0.0004418698 0.0004469200 0.0001467232
[433,] 0.0004429741 0.0004467138 0.0001472018
[434,] 0.0004410581 0.0004467255 0.0001469756
[435,] 0.0004425673 0.0004469253 0.0001469106
[436,] 0.0004308796 0.0004467046 0.0001436162
[437,] 0.0004399549 0.0004468161 0.0001461517
[438,] 0.0004391973 0.0004467124 0.0001462935
[439,] 0.0004439064 0.0004467474 0.0001478649
[440,] 0.0004417514 0.0004469187 0.0001466910
[441,] 0.0004384805 0.0004468854 0.0001455828
[442,] 0.0004393821 0.0004467136 0.0001463417
[443,] 0.0004601802 0.0004467408 0.0001533845
[444,] 0.0004419591 0.0004467256 0.0001472549
[445,] 0.0004371925 0.0004467786 0.0001457701
[446,] 0.0004395492 0.0004467134 0.0001463985
[447,] 0.0004327660 0.0004467279 0.0001443781
[448,] 0.0004333075 0.0004469075 0.0001443796
[449,] 0.0004379978 0.0004469465 0.0001455220
[450,] 0.0004394017 0.0004467203 0.0001463117
[451,] 0.0004322615 0.0004469787 0.0001442215
[452,] 0.0004324111 0.0004472233 0.0001444826
[453,] 0.0004316771 0.0004466713 0.0001438525
[454,] 0.0004551231 0.0004469284 0.0001506820
[455,] 0.0004322832 0.0004466718 0.0001440627
[456,] 0.0004322086 0.0004469303 0.0001442094
[457,] 0.0004375279 0.0004467488 0.0001456044
[458,] 0.0004394246 0.0004467165 0.0001463404
[459,] 0.0004398577 0.0004467117 0.0001465111
[460,] 0.0004394779 0.0004467186 0.0001463449
[461,] 0.0004324058 0.0004469668 0.0001443170
[462,] 0.0004338679 0.0004466722 0.0001445819
[463,] 0.0004319997 0.0004467241 0.0001440862
[464,] 0.0004316454 0.0004466958 0.0001438921
[465,] 0.0004322730 0.0004469944 0.0001442387
[466,] 0.0004454932 0.0004468175 0.0001485095
[467,] 0.0004326065 0.0004467032 0.0001440666
[468,] 0.0004325240 0.0004467042 0.0001440363
[469,] 0.0004323585 0.0004467212 0.0001442064
[470,] 0.0004479539 0.0004468220 0.0001494138
[471,] 0.0004330874 0.0004469822 0.0001446859
[472,] 0.0004415607 0.0004469426 0.0001468299
[473,] 0.0004394140 0.0004467118 0.0001463668
[474,] 0.0004326591 0.0004472552 0.0001446704
[475,] 0.0004380295 0.0004467762 0.0001456715
[476,] 0.0004327876 0.0004469835 0.0001445377
[477,] 0.0004394466 0.0004467137 0.0001463631
[478,] 0.0004391830 0.0004467145 0.0001462722
[479,] 0.0004413528 0.0004467257 0.0001470598
[480,] 0.0004539309 0.0004468333 0.0001508762
[481,] 0.0004395628 0.0004467167 0.0001463832
[482,] 0.0004410207 0.0004467041 0.0001467507
[483,] 0.0004330111 0.0004474814 0.0001448935
[484,] 0.0004398195 0.0004467130 0.0001464880
[485,] 0.0004394084 0.0004467118 0.0001463672
[486,] 0.0004406108 0.0004466972 0.0001466538
[487,] 0.0004394524 0.0004467121 0.0001463783
[488,] 0.0004402181 0.0004467104 0.0001466685
[489,] 0.0004405206 0.0004467996 0.0001463320
[490,] 0.0004402443 0.0004467079 0.0001467199
[491,] 0.0004514836 0.0004468375 0.0001500784
[492,] 0.0004416586 0.0004466834 0.0001471052
[493,] 0.0004390873 0.0004467081 0.0001463262
[494,] 0.0004401459 0.0004467326 0.0001463539
[495,] 0.0004448466 0.0004467760 0.0001491011
[496,] 0.0004391993 0.0004467081 0.0001463595
[497,] 0.0004481100 0.0004468177 0.0001494866
[498,] 0.0004393804 0.0004467081 0.0001464142
[499,] 0.0004343865 0.0004467242 0.0001449143
[500,] 0.0004394546 0.0004467081 0.0001464389
[501,] 0.0004417392 0.0004466814 0.0001471887
[502,] 0.0004410825 0.0004467261 0.0001469712
[503,] 0.0004389183 0.0004467081 0.0001462649
[504,] 0.0004393117 0.0004467083 0.0001463836
[505,] 0.0004408245 0.0004466884 0.0001467718
[506,] 0.0004438719 0.0004468175 0.0001479622
[507,] 0.0004359234 0.0004471016 0.0001461246
[508,] 0.0004357640 0.0004467139 0.0001453098
[509,] 0.0004349442 0.0004468977 0.0001453834
[510,] 0.0004395184 0.0004467079 0.0001464614
[511,] 0.0004464070 0.0004467695 0.0001487342
[512,] 0.0004392483 0.0004467082 0.0001463633
[513,] 0.0004422944 0.0004466848 0.0001472884
[514,] 0.0004403490 0.0004467100 0.0001466828
[515,] 0.0004469716 0.0004468163 0.0001489718
[516,] 0.0004521500 0.0004467328 0.0001504814
[517,] 0.0004475196 0.0004467168 0.0001489421
[518,] 0.0004394556 0.0004467519 0.0001468096
[519,] 0.0004390828 0.0004467403 0.0001465746
[520,] 0.0004610012 0.0004468329 0.0001522983
[521,] 0.0004580785 0.0004468365 0.0001523239
[522,] 0.0004393376 0.0004469436 0.0001459276
[523,] 0.0004374984 0.0004467365 0.0001459955
[524,] 0.0004467944 0.0004468163 0.0001489230
[525,] 0.0004618779 0.0004468293 0.0001534713
[526,] 0.0004457353 0.0004467120 0.0001484360
[527,] 0.0004396191 0.0004466809 0.0001467325
[528,] 0.0004455300 0.0004467178 0.0001482987
[529,] 0.0023497919 0.0004468174 0.0008315744
[530,] 0.0004344568 0.0004470971 0.0001444562
[531,] 0.0004452694 0.0004467176 0.0001482176
[532,] 0.0004339883 0.0004468874 0.0001444699
[533,] 0.0004469688 0.0004468163 0.0001489891
[534,] 0.0004431364 0.0004468205 0.0001477196
[535,] 0.0004459928 0.0004468375 0.0001483983
[536,] 0.0004608559 0.0004468258 0.0001531704
[537,] 0.0004473173 0.0004467114 0.0001489563
[538,] 0.0004395302 0.0004467429 0.0001467493
[539,] 0.0004469196 0.0004467190 0.0001487346
[540,] 0.0004473911 0.0004467119 0.0001489686
[541,] 0.0004370688 0.0004470875 0.0001450463
[542,] 0.0004475436 0.0004468356 0.0001483581
[543,] 0.0004491471 0.0004468164 0.0001497021
[544,] 0.0004639415 0.0004468345 0.0001531930
[545,] 0.0004481933 0.0004467111 0.0001492496
[546,] 0.0004475362 0.0004467125 0.0001490051
[547,] 0.0004496986 0.0004468164 0.0001498823
[548,] 0.0004402747 0.0004469606 0.0001461543
[549,] 0.0004483171 0.0004468164 0.0001494529
[550,] 0.0004487258 0.0004468173 0.0001496366
[551,] 0.0004351433 0.0004470628 0.0001446076
[552,] 0.0004487508 0.0004468164 0.0001495886
[553,] 0.0004488746 0.0004467387 0.0001493524
[554,] 0.0004488782 0.0004468164 0.0001496318
[555,] 0.0004494215 0.0004467387 0.0001495299
[556,] 0.0004440146 0.0004468172 0.0001479986
[557,] 0.0004458768 0.0004468145 0.0001483485
[558,] 0.0004460734 0.0004467293 0.0001485723
[559,] 0.0004365094 0.0004468256 0.0001460544
[560,] 0.0004360768 0.0004468187 0.0001458727
[561,] 0.0004375384 0.0004468486 0.0001465039
[562,] 0.0004376108 0.0004468317 0.0001464860
[563,] 0.0004453910 0.0004467336 0.0001482897
[564,] 0.0004467613 0.0004468194 0.0001490420
[565,] 0.0004381042 0.0004467562 0.0001463334
[566,] 0.0005977696 0.0004468160 0.0002045597
[567,] 0.0004491204 0.0004467381 0.0001494392
[568,] 0.0004352027 0.0004470302 0.0001446810
[569,] 0.0004338307 0.0004470115 0.0001444097
[570,] 0.0004306311 0.0004466804 0.0001434630
[571,] 0.0004362080 0.0004468850 0.0001450459
[572,] 0.0004350900 0.0004468815 0.0001446811
[573,] 0.0004374558 0.0004468376 0.0001464450
[574,] 0.0004464048 0.0004467329 0.0001486295
[575,] 0.0004345212 0.0004468929 0.0001446013
[576,] 0.0004368689 0.0004468205 0.0001461762
[577,] 0.0004504233 0.0004467282 0.0001500292
[578,] 0.0004461775 0.0004467320 0.0001485676
[579,] 0.0004487324 0.0004468168 0.0001495599
[580,] 0.0004485476 0.0004467348 0.0001492965
[581,] 0.0004334985 0.0004467784 0.0001444960
[582,] 0.0004554677 0.0004468268 0.0001514355
[583,] 0.0004553152 0.0004468268 0.0001513865
[584,] 0.0004383582 0.0004467981 0.0001458716
[585,] 0.0004317323 0.0004467377 0.0001440838
[586,] 0.0004481760 0.0004468127 0.0001493242
[587,] 0.0004384192 0.0004467331 0.0001460535
[588,] 0.0004382648 0.0004467342 0.0001460002
[589,] 0.0004446546 0.0004467921 0.0001481496
[590,] 0.0004363542 0.0004466667 0.0001453409
[591,] 0.0004452009 0.0004467350 0.0001479494
[592,] 0.0004363699 0.0004469054 0.0001456575
[593,] 0.0004363500 0.0004469330 0.0001456125
[594,] 0.0004518203 0.0004467601 0.0001501222
[595,] 0.0004599818 0.0004467596 0.0001524234
[596,] 0.0004463477 0.0004467593 0.0001489006
[597,] 0.0004535780 0.0004467698 0.0001503409
[598,] 0.0004421001 0.0004469154 0.0001472489
[599,] 0.0004411081 0.0004467874 0.0001468051
[600,] 0.0004444651 0.0004467812 0.0001478881
[601,] 0.0004412653 0.0004467446 0.0001470653
[602,] 0.0004422695 0.0004469522 0.0001472102
[603,] 0.0004377421 0.0004468996 0.0001467878
[604,] 0.0004419655 0.0004466953 0.0001474015
[605,] 0.0004421203 0.0004468645 0.0001472211
[606,] 0.0004381023 0.0004467860 0.0001458350
[607,] 0.0004358949 0.0004468254 0.0001458931
[608,] 0.0004376964 0.0004467455 0.0001460874
[609,] 0.0004318530 0.0004466949 0.0001439380
[610,] 0.0004466251 0.0004467956 0.0001494800
[611,] 0.0004372600 0.0004467987 0.0001462221
[612,] 0.0004381534 0.0004467822 0.0001458912
[613,] 0.0004437403 0.0004468224 0.0001478758
[614,] 0.0004413451 0.0004468327 0.0001471308
[615,] 0.0004360176 0.0004468064 0.0001450704
[616,] 0.0004409144 0.0004467790 0.0001470552
[617,] 0.0004445966 0.0004467670 0.0001481390
[618,] 0.0004414583 0.0004468273 0.0001473543
[619,] 0.0004409807 0.0004468298 0.0001470470
[620,] 0.0004415553 0.0004470139 0.0001474834
[621,] 0.0004416754 0.0004467693 0.0001473927
[622,] 0.0004447662 0.0004468139 0.0001482669
[623,] 0.0004351965 0.0004470851 0.0001446488
[624,] 0.0004318309 0.0004467951 0.0001438606
[625,] 0.0004415274 0.0004467472 0.0001471505
[626,] 0.0004387668 0.0004467805 0.0001457748
[627,] 0.0004415908 0.0004467711 0.0001472814
[628,] 0.0004414237 0.0004467934 0.0001471931
[629,] 0.0004414864 0.0004467703 0.0001472339
[630,] 0.0004411054 0.0004467167 0.0001470684
[631,] 0.0004482098 0.0004467852 0.0001496237
[632,] 0.0004338644 0.0004470526 0.0001443819
[633,] 0.0004412526 0.0004467816 0.0001472094
[634,] 0.0004335807 0.0004468577 0.0001442645
[635,] 0.0004333709 0.0004467918 0.0001442581
[636,] 0.0004571973 0.0004467909 0.0001525514
[637,] 0.0004334370 0.0004467226 0.0001443022
[638,] 0.0004330982 0.0004467903 0.0001441986
[639,] 0.0004412775 0.0004467539 0.0001470797
[640,] 0.0004386257 0.0004467787 0.0001462696
[641,] 0.0004597526 0.0004467911 0.0001534152
[642,] 0.0004360073 0.0004467286 0.0001450549
[643,] 0.0004339232 0.0004467669 0.0001443837
[644,] 0.0004336467 0.0004470985 0.0001448563
[645,] 0.0004393905 0.0004467716 0.0001464628
[646,] 0.0004345921 0.0004467907 0.0001445346
[647,] 0.0004339360 0.0004468262 0.0001443528
[648,] 0.0004339836 0.0004471167 0.0001449724
[649,] 0.0004322007 0.0004467983 0.0001439627
[650,] 0.0004325592 0.0004468019 0.0001440594
[651,] 0.0004351362 0.0004468006 0.0001447039
[652,] 0.0004349888 0.0004467994 0.0001446644
[653,] 0.0004425757 0.0004468307 0.0001475147
[654,] 0.0004339440 0.0004467942 0.0001443741
[655,] 0.0004333493 0.0004467550 0.0001442568
[656,] 0.0004335381 0.0004467771 0.0001443097
[657,] 0.0004337544 0.0004467863 0.0001443553
[658,] 0.0004330439 0.0004467932 0.0001441853
[659,] 0.0004335438 0.0004467900 0.0001443005
[660,] 0.0004344464 0.0004468077 0.0001445205
[661,] 0.0004353533 0.0004467866 0.0001448382
[662,] 0.0004335754 0.0004467682 0.0001442998
[663,] 0.0004340999 0.0004467874 0.0001444412
[664,] 0.0004340418 0.0004467869 0.0001444270
[665,] 0.0004328169 0.0004467569 0.0001441575
[666,] 0.0004498180 0.0004468277 0.0001497405
[667,] 0.0004384984 0.0004467516 0.0001460069
[668,] 0.0004405350 0.0004467538 0.0001468728
[669,] 0.0004337934 0.0004467371 0.0001443869
[670,] 0.0004341477 0.0004470648 0.0001452882
[671,] 0.0004332530 0.0004467447 0.0001442433
[672,] 0.0004332757 0.0004467628 0.0001442585
[673,] 0.0004327513 0.0004467622 0.0001441454
[674,] 0.0004404979 0.0004467635 0.0001468619
[675,] 0.0004335321 0.0004467007 0.0001443518
[676,] 0.0004342438 0.0004467249 0.0001445188
[677,] 0.0004338375 0.0004468262 0.0001443497
[678,] 0.0004331991 0.0004468218 0.0001442086
[679,] 0.0004342244 0.0004467213 0.0001445136
[680,] 0.0004404178 0.0004467605 0.0001468127
[681,] 0.0004330853 0.0004468220 0.0001441857
[682,] 0.0004388719 0.0004470326 0.0001455648
[683,] 0.0004324897 0.0004467894 0.0001442192
[684,] 0.0004330965 0.0004468306 0.0001441846
[685,] 0.0004395331 0.0004467588 0.0001464921
[686,] 0.0004389230 0.0004470378 0.0001455718
[687,] 0.0004333331 0.0004467289 0.0001442781
[688,] 0.0004332216 0.0004468380 0.0001442080
[689,] 0.0004334128 0.0004468267 0.0001442517
[690,] 0.0004336206 0.0004467411 0.0001443386
[691,] 0.0004332625 0.0004469195 0.0001441861
[692,] 0.0004334365 0.0004468273 0.0001442557
[693,] 0.0004550690 0.0004468222 0.0001514903
[694,] 0.0004325695 0.0004467906 0.0001442523
[695,] 0.0004338338 0.0004467149 0.0001444175
[696,] 0.0004336770 0.0004468176 0.0001443037
[697,] 0.0004326153 0.0004468309 0.0001440831
[698,] 0.0004325844 0.0004468309 0.0001440790
[699,] 0.0004326271 0.0004467120 0.0001441192
[700,] 0.0004326651 0.0004467945 0.0001441030
[701,] 0.0004325987 0.0004467959 0.0001440925
[702,] 0.0004325476 0.0004467954 0.0001440861
[703,] 0.0004326407 0.0004467908 0.0001441003
[704,] 0.0004452124 0.0004468201 0.0001484510
[705,] 0.0004452504 0.0004468254 0.0001483319
[706,] 0.0004461170 0.0004470804 0.0001473398
[707,] 0.0004332157 0.0004468332 0.0001443316
[708,] 0.0004396806 0.0004468104 0.0001464838
[709,] 0.0004391751 0.0004468095 0.0001463310
[710,] 0.0004444690 0.0004468407 0.0001478655
[711,] 0.0004357511 0.0004468500 0.0001455950
[712,] 0.0004427299 0.0004468171 0.0001473128
[713,] 0.0004451665 0.0004468292 0.0001483660
[714,] 0.0004411358 0.0004466751 0.0001467722
[715,] 0.0004506118 0.0004467992 0.0001500703
[716,] 0.0004503327 0.0004466954 0.0001503864
[717,] 0.0004485230 0.0004467800 0.0001495813
[718,] 0.0004341171 0.0004467336 0.0001444441
[719,] 0.0004454226 0.0004468246 0.0001483005
[720,] 0.0004504281 0.0004467996 0.0001500602
[721,] 0.0004522954 0.0004468001 0.0001506526
[722,] 0.0004603274 0.0004467066 0.0001540089
[723,] 0.0004574432 0.0004468027 0.0001522573
[724,] 0.0004334634 0.0004467125 0.0001444478
[725,] 0.0004521860 0.0004468179 0.0001507619
[726,] 0.0004347356 0.0004467223 0.0001446300
[727,] 0.0004589272 0.0004467968 0.0001528504
[728,] 0.0004347821 0.0004468639 0.0001451105
[729,] 0.0004595932 0.0004466968 0.0001536460
[730,] 0.0004414737 0.0004469165 0.0001479880
[731,] 0.0004448004 0.0004467074 0.0001481844
[732,] 0.0004566011 0.0004468061 0.0001519453
[733,] 0.0004339996 0.0004467259 0.0001444163
[734,] 0.0004525725 0.0004468181 0.0001509010
[735,] 0.0004543998 0.0004468176 0.0001514724
[736,] 0.0004596019 0.0004467076 0.0001537673
[737,] 0.0004339940 0.0004466634 0.0001446296
[738,] 0.0004615972 0.0004467000 0.0001537881
[739,] 0.0004403368 0.0004469161 0.0001475606
[740,] 0.0004620518 0.0004467000 0.0001539933
[741,] 0.0004600345 0.0004467967 0.0001532293
[742,] 0.0004568006 0.0004468012 0.0001520864
[743,] 0.0004608436 0.0004467015 0.0001537046
[744,] 0.0004349787 0.0004466640 0.0001449060
[745,] 0.0004609638 0.0004466807 0.0001535678
[746,] 0.0004608912 0.0004466824 0.0001534164
[747,] 0.0004659803 0.0004466820 0.0001554754
[748,] 0.0004580654 0.0004467504 0.0001530966
[749,] 0.0004575411 0.0004467494 0.0001529038
[750,] 0.0004590216 0.0004466813 0.0001528475
[751,] 0.0004431134 0.0004468242 0.0001476979
[752,] 0.0004568468 0.0004467507 0.0001526830
[753,] 0.0004477275 0.0004467387 0.0001489539
[754,] 0.0009749876 0.0004468429 0.0001695336
[755,] 0.0004586056 0.0004467488 0.0001532580
[756,] 0.0004593048 0.0004467503 0.0001535184
[757,] 0.0004605773 0.0004467481 0.0001539224
[758,] 0.0004614009 0.0004467965 0.0001536904
[759,] 0.0004598887 0.0004467525 0.0001537496
[760,] 0.0004558278 0.0004467683 0.0001528758
[761,] 0.0004584491 0.0004467619 0.0001536383
[762,] 0.0004385360 0.0004468565 0.0001467684
[763,] 0.0004574181 0.0004467262 0.0001526994
[764,] 0.0004565607 0.0004468406 0.0001531473
[765,] 0.0004453226 0.0004470212 0.0001498765
[766,] 0.0004564613 0.0004467493 0.0001528023
[767,] 0.0004531377 0.0004467524 0.0001516529
[768,] 0.0004598331 0.0004468001 0.0001531312
[769,] 0.0004611013 0.0004467993 0.0001535924
[770,] 0.0004546333 0.0004467353 0.0001520486
[771,] 0.0004469657 0.0004468579 0.0001498925
[772,] 0.0004578220 0.0004468204 0.0001534719
[773,] 0.0004572866 0.0004467206 0.0001525015
[774,] 0.0004573310 0.0004467209 0.0001525270
[775,] 0.0004545206 0.0004467358 0.0001520142
[776,] 0.0004576086 0.0004467205 0.0001526001
[777,] 0.0004561711 0.0004468190 0.0001528788
[778,] 0.0004569388 0.0004467208 0.0001523926
[779,] 0.0004604884 0.0004467988 0.0001534267
[780,] 0.0004356774 0.0004468920 0.0001455263
[781,] 0.0004651388 0.0004467753 0.0001557957
[782,] 0.0004585173 0.0004468259 0.0001537541
[783,] 0.0004584624 0.0004468212 0.0001537038
[784,] 0.0004337643 0.0004467006 0.0001445347
[785,] 0.0004583085 0.0004468200 0.0001536405
[786,] 0.0004486004 0.0004468563 0.0001504809
[787,] 0.0004577748 0.0004468173 0.0001534346
[788,] 0.0004562188 0.0004468201 0.0001529029
[789,] 0.0004630226 0.0004467232 0.0001544883
[790,] 0.0004488234 0.0004468367 0.0001504636
[791,] 0.0004459679 0.0004468427 0.0001494443
[792,] 0.0004572420 0.0004467220 0.0001525402
[793,] 0.0004579942 0.0004467222 0.0001527992
[794,] 0.0004633736 0.0004467991 0.0001543605
[795,] 0.0004554722 0.0004467471 0.0001524723
[796,] 0.0004441046 0.0004468258 0.0001479266
[797,] 0.0004552000 0.0004467207 0.0001520393
[798,] 0.0004893987 0.0004468524 0.0001647537
[799,] 0.0004338683 0.0004466994 0.0001445867
[800,] 0.0004565615 0.0004467411 0.0001528066
[801,] 0.0011689025 0.0004468419 0.0002009106
[802,] 0.0004538388 0.0004467488 0.0001519105
[803,] 0.0004580329 0.0004468183 0.0001535333
[804,] 0.0004467450 0.0004468286 0.0001496804
[805,] 0.0004590118 0.0004467194 0.0001530298
[806,] 0.0004461672 0.0004468404 0.0001495082
[807,] 0.0004439806 0.0004468260 0.0001478944
[808,] 0.0004502730 0.0004468249 0.0001507968
[809,] 0.0004601702 0.0004468862 0.0001548001
[810,] 0.0004686752 0.0004467743 0.0001567261
[811,] 0.0004522773 0.0004467212 0.0001508670
[812,] 0.0004550763 0.0004467239 0.0001513306
[813,] 0.0004509574 0.0004467683 0.0001510162
[814,] 0.0004581058 0.0004467980 0.0001527006
[815,] 0.0004542539 0.0004468047 0.0001521134
[816,] 0.0004531390 0.0004468057 0.0001517267
[817,] 0.0004555147 0.0004467984 0.0001517787
[818,] 0.0004328158 0.0004466851 0.0001442088
[819,] 0.0004509139 0.0004467376 0.0001508086
[820,] 0.0004624337 0.0004467981 0.0001541197
[821,] 0.0004565276 0.0004467587 0.0001528545
[822,] 0.0004530819 0.0004469699 0.0001525212
[823,] 0.0004581918 0.0004467977 0.0001527518
[824,] 0.0004740127 0.0004467074 0.0001570514
[825,] 0.0004399921 0.0004468349 0.0001465258
[826,] 0.0004730223 0.0004469005 0.0001555449
[827,] 0.0004684862 0.0004468401 0.0001572149
[828,] 0.0004500217 0.0004468047 0.0001507262
[829,] 0.0004597967 0.0004468837 0.0001516989
[830,] 0.0004405581 0.0004467134 0.0001464410
[831,] 0.0004747673 0.0004468998 0.0001560819
[832,] 0.0004722530 0.0004469079 0.0001553164
[833,] 0.0004564581 0.0004467106 0.0001524225
[834,] 0.0004828175 0.0004467572 0.0001594492
[835,] 0.0004415750 0.0004469040 0.0001467554
[836,] 0.0004575174 0.0004467136 0.0001528364
[837,] 0.0004418177 0.0004468128 0.0001472535
[838,] 0.0004559299 0.0004467104 0.0001522380
[839,] 0.0004537040 0.0004468104 0.0001521106
[840,] 0.0004424980 0.0004469771 0.0001468523
[841,] 0.0004523259 0.0004468412 0.0001518117
[842,] 0.0004521947 0.0004468166 0.0001516109
[843,] 0.0010412073 0.0004468463 0.0001738989
[844,] 0.0004335515 0.0004466747 0.0001444413
[845,] 0.0004414879 0.0004468416 0.0001469551
[846,] 0.0004489224 0.0004467867 0.0001503717
[847,] 0.0004495254 0.0004467134 0.0001501051
[848,] 0.0004544186 0.0004468402 0.0001525580
[849,] 0.0004552231 0.0004468448 0.0001528716
[850,] 0.0010438974 0.0004468463 0.0001741931
[851,] 0.0004501237 0.0004467253 0.0001504296
[852,] 0.0004392951 0.0004467116 0.0001463344
[853,] 0.0004566875 0.0004468442 0.0001533903
[854,] 0.0004532244 0.0004467256 0.0001511335
[855,] 0.0004555893 0.0004468463 0.0001530093
[856,] 0.0004343549 0.0004467001 0.0001448761
[857,] 0.0004501381 0.0004467218 0.0001504040
[858,] 0.0004557013 0.0004468382 0.0001530044
[859,] 0.0004560926 0.0004468494 0.0001532078
[860,] 0.0004517839 0.0004467258 0.0001510129
[861,] 0.0004546838 0.0004467268 0.0001516799
[862,] 0.0004419741 0.0004468180 0.0001469705
[863,] 0.0011078953 0.0004468454 0.0001851157
[864,] 0.0004419188 0.0004468223 0.0001469339
[865,] 0.0004418816 0.0004468605 0.0001470258
[866,] 0.0004557811 0.0004468628 0.0001531572
[867,] 0.0004310493 0.0004468192 0.0001438217
[868,] 0.0004306861 0.0004468288 0.0001436265
[869,] 0.0004423400 0.0004468251 0.0001472760
[870,] 0.0004306081 0.0004469356 0.0001435673
[871,] 0.0004307722 0.0004470222 0.0001438276
[872,] 0.0004426716 0.0004468396 0.0001473196
[873,] 0.0004325226 0.0004470673 0.0001447514
[874,] 0.0004448912 0.0004467570 0.0001482976
[875,] 0.0004387006 0.0004468560 0.0001456374
[876,] 0.0004417854 0.0004468486 0.0001470262
[877,] 0.0004313808 0.0004469564 0.0001441176
[878,] 0.0004330859 0.0004470465 0.0001449779
[879,] 0.0004327632 0.0004468421 0.0001445785
[880,] 0.0004437140 0.0004468156 0.0001478549
[881,] 0.0004325149 0.0004468418 0.0001444774
[882,] 0.0004412506 0.0004468207 0.0001469583
[883,] 0.0004418213 0.0004468510 0.0001470317
[884,] 0.0004347453 0.0004467477 0.0001447662
[885,] 0.0004321268 0.0004468382 0.0001443100
[886,] 0.0004311031 0.0004468583 0.0001438834
[887,] 0.0004538489 0.0004468995 0.0001506235
[888,] 0.0004540256 0.0004469003 0.0001506740
[889,] 0.0004542251 0.0004469002 0.0001507346
[890,] 0.0004428707 0.0004467405 0.0001476059
[891,] 0.0004415992 0.0004468446 0.0001469821
[892,] 0.0004413984 0.0004468414 0.0001469307
[893,] 0.0004358206 0.0004466819 0.0001451141
[894,] 0.0004368569 0.0004469480 0.0001463378
[895,] 0.0004315779 0.0004468399 0.0001440820
[896,] 0.0004441187 0.0004468055 0.0001479941
[897,] 0.0007111866 0.0004469809 0.0001558736
[898,] 0.0004360592 0.0004467873 0.0001450148
[899,] 0.0004327499 0.0004468154 0.0001445234
[900,] 0.0004331899 0.0004468757 0.0001448144
[901,] 0.0004364311 0.0004467870 0.0001451119
[902,] 0.0008376141 0.0004469813 0.0001564512
[903,] 0.0004409070 0.0004468216 0.0001468482
[904,] 0.0004430193 0.0004468128 0.0001476434
[905,] 0.0004414022 0.0004468454 0.0001469211
[906,] 0.0009726710 0.0004468619 0.0001575964
[907,] 0.0004413426 0.0004468464 0.0001469017
[908,] 0.0004330422 0.0004468162 0.0001446408
[909,] 0.0008213720 0.0004468575 0.0001571249
[910,] 0.0004324803 0.0004468262 0.0001444344
[911,] 0.0004411858 0.0004468198 0.0001469417
[912,] 0.0004413216 0.0004468280 0.0001469501
[913,] 0.0004444328 0.0004468118 0.0001480657
[914,] 0.0004373527 0.0004467155 0.0001457229
[915,] 0.0004335429 0.0004468413 0.0001448948
[916,] 0.0004536176 0.0004468968 0.0001505630
[917,] 0.0004344937 0.0004468094 0.0001451898
[918,] 0.0004346624 0.0004467018 0.0001447443
[919,] 0.0004413416 0.0004468206 0.0001469869
[920,] 0.0004333995 0.0004468199 0.0001447826
[921,] 0.0010283792 0.0004469826 0.0001571603
[922,] 0.0004422694 0.0004468481 0.0001471719
[923,] 0.0004453809 0.0004467024 0.0001482966
[924,] 0.0004391849 0.0004467073 0.0001461018
[925,] 0.0004432799 0.0004468235 0.0001477792
[926,] 0.0004389919 0.0004467163 0.0001461436
[927,] 0.0004428088 0.0004467321 0.0001475363
[928,] 0.0004453649 0.0004468114 0.0001484589
[929,] 0.0004344380 0.0004466723 0.0001446897
[930,] 0.0004498206 0.0004468217 0.0001498179
[931,] 0.0009331313 0.0004468628 0.0001575495
[932,] 0.0004510945 0.0004467237 0.0001501705
[933,] 0.0004445927 0.0004468160 0.0001481037
[934,] 0.0009540347 0.0004470638 0.0001566197
[935,] 0.0008293138 0.0004468616 0.0001571250
[936,] 0.0004364643 0.0004468070 0.0001451777
[937,] 0.0004611022 0.0004469643 0.0001524664
[938,] 0.0008916782 0.0004470627 0.0001563851
[939,] 0.0009221217 0.0004468607 0.0001575274
[940,] 0.0004362547 0.0004467800 0.0001451550
[941,] 0.0009149985 0.0004468609 0.0001574929
[942,] 0.0004602671 0.0004469739 0.0001521876
[943,] 0.0008584124 0.0004470598 0.0001562665
[944,] 0.0004370344 0.0004467201 0.0001455106
[945,] 0.0007705277 0.0004470812 0.0001558148
[946,] 0.0004603256 0.0004469751 0.0001522012
[947,] 0.0004349236 0.0004466997 0.0001450587
[948,] 0.0004371845 0.0004467411 0.0001455076
[949,] 0.0004524275 0.0004467238 0.0001506833
[950,] 0.0004557573 0.0004467253 0.0001517284
[951,] 0.0009017498 0.0004468609 0.0001574416
[952,] 0.0004537488 0.0004467237 0.0001511213
[953,] 0.0004594674 0.0004469716 0.0001516763
[954,] 0.0004550759 0.0004468399 0.0001513392
[955,] 0.0004575455 0.0004467533 0.0001514893
[956,] 0.0004557477 0.0004467606 0.0001508892
[957,] 0.0004366762 0.0004467830 0.0001452638
[958,] 0.0004364949 0.0004467319 0.0001453189
[959,] 0.0004530606 0.0004467237 0.0001508982
```
