## Supplementary material for "Characterization of shared and ancestry-specific signals driving complex traits using multi-ancestry fine-mapping": s1_data.bim

```
11	chr11:65824267:GGT:G	0	65824267	G	GGT
11	chr11:65824487:AG:A	0	65824487	A	AG
11	chr11:65825464:C:A	0	65825464	A	C
11	chr11:65826285:G:T	0	65826285	T	G
11	chr11:65826824:C:T	0	65826824	T	C
11	chr11:65826853:A:G	0	65826853	G	A
11	chr11:65827270:G:A	0	65827270	A	G
11	chr11:65827656:A:G	0	65827656	G	A
11	chr11:65828945:T:C	0	65828945	C	T
11	chr11:65829075:C:A	0	65829075	A	C
11	chr11:65829195:T:C	0	65829195	C	T
11	chr11:65831581:C:G	0	65831581	G	C
11	chr11:65831618:A:G	0	65831618	G	A
11	chr11:65832185:C:T	0	65832185	T	C
11	chr11:65832753:A:T	0	65832753	T	A
11	chr11:65833995:C:T	0	65833995	T	C
11	chr11:65834173:GGTGGTGTGTGTGTGTCTGTGTGTGT:G	0	65834173	G	GGTGGTGTGTGTGTGTCTGTGTGTGT
11	chr11:65835781:G:A	0	65835781	A	G
11	chr11:65836724:A:G	0	65836724	G	A
11	chr11:65837391:G:A	0	65837391	A	G
11	chr11:65840099:G:A	0	65840099	A	G
11	chr11:65847991:G:A	0	65847991	A	G
11	chr11:65848972:C:T	0	65848972	T	C
11	chr11:65849853:A:G	0	65849853	G	A
11	chr11:65853586:T:C	0	65853586	C	T
11	chr11:65853822:G:GCC	0	65853822	GCC	G
11	chr11:65854016:T:C	0	65854016	C	T
11	chr11:65854524:G:A	0	65854524	A	G
11	chr11:65855876:G:A	0	65855876	A	G
11	chr11:65856048:G:A	0	65856048	A	G
11	chr11:65856268:A:G	0	65856268	G	A
11	chr11:65856554:T:C	0	65856554	C	T
11	chr11:65857019:A:G	0	65857019	G	A
11	chr11:65857091:A:C	0	65857091	C	A
11	chr11:65857463:A:C	0	65857463	C	A
11	chr11:65857720:G:A	0	65857720	A	G
11	chr11:65857766:C:G	0	65857766	G	C
11	chr11:65859068:T:C	0	65859068	C	T
11	chr11:65859230:C:T	0	65859230	T	C
11	chr11:65860863:G:A	0	65860863	A	G
11	chr11:65862461:T:C	0	65862461	C	T
11	chr11:65863227:T:G	0	65863227	G	T
11	chr11:65863696:C:T	0	65863696	T	C
11	chr11:65863890:C:T	0	65863890	T	C
11	chr11:65864408:C:A	0	65864408	A	C
11	chr11:65864410:G:A	0	65864410	A	G
11	chr11:65864502:G:A	0	65864502	A	G
11	chr11:65867625:A:AG	0	65867625	AG	A
11	chr11:65868582:T:C	0	65868582	C	T
11	chr11:65869038:A:G	0	65869038	G	A
11	chr11:65870513:C:G	0	65870513	G	C
11	chr11:65871903:C:T	0	65871903	T	C
11	chr11:65872733:C:T	0	65872733	T	C
11	chr11:65873091:G:A	0	65873091	A	G
11	chr11:65873435:C:T	0	65873435	T	C
11	chr11:65873562:G:C	0	65873562	C	G
11	chr11:65874025:G:A	0	65874025	A	G
11	chr11:65874460:T:A	0	65874460	A	T
11	chr11:65876556:T:C	0	65876556	C	T
11	chr11:65876892:A:G	0	65876892	G	A
11	chr11:65879086:C:A	0	65879086	A	C
11	chr11:65879634:A:G	0	65879634	G	A
11	chr11:65879789:A:G	0	65879789	G	A
11	chr11:65879817:C:T	0	65879817	T	C
11	chr11:65880509:T:C	0	65880509	C	T
11	chr11:65880664:G:A	0	65880664	A	G
11	chr11:65882513:T:C	0	65882513	C	T
11	chr11:65883044:G:T	0	65883044	T	G
11	chr11:65883412:A:G	0	65883412	G	A
11	chr11:65884359:A:G	0	65884359	G	A
11	chr11:65885771:C:T	0	65885771	T	C
11	chr11:65885838:T:C	0	65885838	C	T
11	chr11:65886161:C:T	0	65886161	T	C
11	chr11:65887194:G:C	0	65887194	C	G
11	chr11:65887312:A:G	0	65887312	G	A
11	chr11:65887922:G:C	0	65887922	C	G
11	chr11:65888811:G:A	0	65888811	A	G
11	chr11:65889093:C:T	0	65889093	T	C
11	chr11:65889485:C:T	0	65889485	T	C
11	chr11:65891728:T:G	0	65891728	G	T
11	chr11:65891979:G:A	0	65891979	A	G
11	chr11:65893820:C:T	0	65893820	T	C
11	chr11:65894965:T:C	0	65894965	C	T
11	chr11:65895248:C:T	0	65895248	T	C
11	chr11:65895281:G:A	0	65895281	A	G
11	chr11:65895514:A:G	0	65895514	G	A
11	chr11:65895632:C:A	0	65895632	A	C
11	chr11:65895768:T:C	0	65895768	C	T
11	chr11:65896076:A:G	0	65896076	G	A
11	chr11:65896535:G:A	0	65896535	A	G
11	chr11:65896875:T:C	0	65896875	C	T
11	chr11:65897729:C:T	0	65897729	T	C
11	chr11:65897785:A:G	0	65897785	G	A
11	chr11:65898202:G:A	0	65898202	A	G
11	chr11:65898517:A:G	0	65898517	G	A
11	chr11:65900325:G:A	0	65900325	A	G
11	chr11:65900693:G:A	0	65900693	A	G
11	chr11:65901875:A:G	0	65901875	G	A
11	chr11:65902432:G:A	0	65902432	A	G
11	chr11:65902849:G:A	0	65902849	A	G
11	chr11:65902938:C:CAAAACAAAAT	0	65902938	CAAAACAAAAT	C
11	chr11:65903039:T:C	0	65903039	C	T
11	chr11:65903663:G:A	0	65903663	A	G
11	chr11:65903798:C:T	0	65903798	T	C
11	chr11:65904177:C:G	0	65904177	G	C
11	chr11:65905648:A:G	0	65905648	G	A
11	chr11:65907236:C:T	0	65907236	T	C
11	chr11:65908306:C:T	0	65908306	T	C
11	chr11:65908666:C:T	0	65908666	T	C
11	chr11:65909045:A:G	0	65909045	G	A
11	chr11:65911742:T:C	0	65911742	C	T
11	chr11:65912170:A:G	0	65912170	G	A
11	chr11:65912364:G:A	0	65912364	A	G
11	chr11:65913633:C:T	0	65913633	T	C
11	chr11:65913797:G:A	0	65913797	A	G
11	chr11:65914494:T:G	0	65914494	G	T
11	chr11:65914714:T:C	0	65914714	C	T
11	chr11:65915559:G:A	0	65915559	A	G
11	chr11:65915691:C:A	0	65915691	A	C
11	chr11:65916060:A:G	0	65916060	G	A
11	chr11:65916447:A:G	0	65916447	G	A
11	chr11:65917274:G:C	0	65917274	C	G
11	chr11:65917384:A:G	0	65917384	G	A
11	chr11:65917846:G:A	0	65917846	A	G
11	chr11:65918296:A:G	0	65918296	G	A
11	chr11:65918709:C:A	0	65918709	A	C
11	chr11:65921619:A:G	0	65921619	G	A
11	chr11:65922602:C:T	0	65922602	T	C
11	chr11:65923910:G:T	0	65923910	T	G
11	chr11:65924052:G:C	0	65924052	C	G
11	chr11:65924125:G:A	0	65924125	A	G
11	chr11:65925289:G:A	0	65925289	A	G
11	chr11:65925609:G:A	0	65925609	A	G
11	chr11:65925637:A:G	0	65925637	G	A
11	chr11:65926235:A:G	0	65926235	G	A
11	chr11:65926585:ATG:A	0	65926585	A	ATG
11	chr11:65926912:C:T	0	65926912	T	C
11	chr11:65927192:T:TA	0	65927192	TA	T
11	chr11:65927967:C:T	0	65927967	T	C
11	chr11:65929612:G:A	0	65929612	A	G
11	chr11:65931663:G:A	0	65931663	A	G
11	chr11:65933733:G:A	0	65933733	A	G
11	chr11:65935052:G:C	0	65935052	C	G
11	chr11:65935305:A:C	0	65935305	C	A
11	chr11:65935886:G:A	0	65935886	A	G
11	chr11:65937245:A:G	0	65937245	G	A
11	chr11:65937637:A:G	0	65937637	G	A
11	chr11:65937961:C:T	0	65937961	T	C
11	chr11:65942179:T:G	0	65942179	G	T
11	chr11:65944046:A:C	0	65944046	C	A
11	chr11:65944942:G:A	0	65944942	A	G
11	chr11:65947454:C:T	0	65947454	T	C
11	chr11:65949190:C:T	0	65949190	T	C
11	chr11:65950532:T:C	0	65950532	C	T
11	chr11:65951162:T:C	0	65951162	C	T
11	chr11:65951880:C:G	0	65951880	G	C
11	chr11:65953370:T:C	0	65953370	C	T
11	chr11:65955537:C:T	0	65955537	T	C
11	chr11:65956820:C:T	0	65956820	T	C
11	chr11:65956966:T:C	0	65956966	C	T
11	chr11:65958257:T:C	0	65958257	C	T
11	chr11:65959830:A:G	0	65959830	G	A
11	chr11:65959868:A:G	0	65959868	G	A
11	chr11:65962206:T:C	0	65962206	C	T
11	chr11:65962209:T:C	0	65962209	C	T
11	chr11:65962531:C:A	0	65962531	A	C
11	chr11:65962532:A:T	0	65962532	T	A
11	chr11:65962746:G:A	0	65962746	A	G
11	chr11:65965180:G:A	0	65965180	A	G
11	chr11:65965329:T:C	0	65965329	C	T
11	chr11:65965818:G:A	0	65965818	A	G
11	chr11:65965922:C:T	0	65965922	T	C
11	chr11:65966838:C:T	0	65966838	T	C
11	chr11:65966966:C:T	0	65966966	T	C
11	chr11:65967068:C:T	0	65967068	T	C
11	chr11:65968201:G:A	0	65968201	A	G
11	chr11:65970344:A:C	0	65970344	C	A
11	chr11:65970624:GT:G	0	65970624	G	GT
11	chr11:65971887:A:G	0	65971887	G	A
11	chr11:65971910:G:C	0	65971910	C	G
11	chr11:65972078:T:G	0	65972078	G	T
11	chr11:65972586:T:C	0	65972586	C	T
11	chr11:65972901:A:G	0	65972901	G	A
11	chr11:65972909:C:T	0	65972909	T	C
11	chr11:65972997:T:C	0	65972997	C	T
11	chr11:65973615:G:A	0	65973615	A	G
11	chr11:65974299:G:A	0	65974299	A	G
11	chr11:65974812:A:G	0	65974812	G	A
11	chr11:65975367:T:C	0	65975367	C	T
11	chr11:65976039:G:A	0	65976039	A	G
11	chr11:65976776:G:A	0	65976776	A	G
11	chr11:65976794:C:T	0	65976794	T	C
11	chr11:65976804:T:C	0	65976804	C	T
11	chr11:65976950:C:T	0	65976950	T	C
11	chr11:65977126:C:T	0	65977126	T	C
11	chr11:65978283:T:A	0	65978283	A	T
11	chr11:65978742:C:T	0	65978742	T	C
11	chr11:65979182:A:G	0	65979182	G	A
11	chr11:65979331:G:T	0	65979331	T	G
11	chr11:65979586:G:A	0	65979586	A	G
11	chr11:65980230:G:A	0	65980230	A	G
11	chr11:65980644:G:A	0	65980644	A	G
11	chr11:65980994:G:A	0	65980994	A	G
11	chr11:65981866:A:G	0	65981866	G	A
11	chr11:65983146:C:G	0	65983146	G	C
11	chr11:65983524:GC:G	0	65983524	G	GC
11	chr11:65983526:G:A	0	65983526	A	G
11	chr11:65984293:C:T	0	65984293	T	C
11	chr11:65984856:T:G	0	65984856	G	T
11	chr11:65985037:G:T	0	65985037	T	G
11	chr11:65985224:C:G	0	65985224	G	C
11	chr11:65985381:A:T	0	65985381	T	A
11	chr11:65986362:C:T	0	65986362	T	C
11	chr11:65986591:C:T	0	65986591	T	C
11	chr11:65986653:C:T	0	65986653	T	C
11	chr11:65986759:G:A	0	65986759	A	G
11	chr11:65986894:G:A	0	65986894	A	G
11	chr11:65987337:G:A	0	65987337	A	G
11	chr11:65988696:T:C	0	65988696	C	T
11	chr11:65988812:A:G	0	65988812	G	A
11	chr11:65988928:C:A	0	65988928	A	C
11	chr11:65989047:T:C	0	65989047	C	T
11	chr11:65989337:T:C	0	65989337	C	T
11	chr11:65989916:C:T	0	65989916	T	C
11	chr11:65990062:G:A	0	65990062	A	G
11	chr11:65991383:G:A	0	65991383	A	G
11	chr11:65992163:T:C	0	65992163	C	T
11	chr11:65992249:G:A	0	65992249	A	G
11	chr11:65993113:A:G	0	65993113	G	A
11	chr11:65993342:C:T	0	65993342	T	C
11	chr11:65993975:C:T	0	65993975	T	C
11	chr11:65994166:A:G	0	65994166	G	A
11	chr11:65994496:G:A	0	65994496	A	G
11	chr11:65995183:T:C	0	65995183	C	T
11	chr11:65995343:T:C	0	65995343	C	T
11	chr11:65995596:C:T	0	65995596	T	C
11	chr11:65995825:A:T	0	65995825	T	A
11	chr11:65996659:A:G	0	65996659	G	A
11	chr11:65996912:C:T	0	65996912	T	C
11	chr11:65998080:C:T	0	65998080	T	C
11	chr11:65998081:G:A	0	65998081	A	G
11	chr11:65998621:C:T	0	65998621	T	C
11	chr11:65998795:T:G	0	65998795	G	T
11	chr11:65998889:G:A	0	65998889	A	G
11	chr11:65999200:A:G	0	65999200	G	A
11	chr11:65999682:A:G	0	65999682	G	A
11	chr11:65999744:G:T	0	65999744	T	G
11	chr11:66000028:A:G	0	66000028	G	A
11	chr11:66000622:A:G	0	66000622	G	A
11	chr11:66001343:G:T	0	66001343	T	G
11	chr11:66001824:C:T	0	66001824	T	C
11	chr11:66001985:A:T	0	66001985	T	A
11	chr11:66002309:T:G	0	66002309	G	T
11	chr11:66002759:G:A	0	66002759	A	G
11	chr11:66002841:TAGAG:T	0	66002841	T	TAGAG
11	chr11:66002932:T:C	0	66002932	C	T
11	chr11:66003074:G:A	0	66003074	A	G
11	chr11:66003187:A:G	0	66003187	G	A
11	chr11:66003482:G:A	0	66003482	A	G
11	chr11:66004198:T:C	0	66004198	C	T
11	chr11:66004442:G:T	0	66004442	T	G
11	chr11:66004609:G:A	0	66004609	A	G
11	chr11:66005069:C:G	0	66005069	G	C
11	chr11:66005911:A:G	0	66005911	G	A
11	chr11:66006377:G:A	0	66006377	A	G
11	chr11:66007125:C:T	0	66007125	T	C
11	chr11:66007188:C:G	0	66007188	G	C
11	chr11:66008121:G:A	0	66008121	A	G
11	chr11:66008833:C:T	0	66008833	T	C
11	chr11:66008834:G:A	0	66008834	A	G
11	chr11:66008958:T:C	0	66008958	C	T
11	chr11:66009257:A:T	0	66009257	T	A
11	chr11:66009420:G:T	0	66009420	T	G
11	chr11:66009989:A:G	0	66009989	G	A
11	chr11:66010427:CTT:C	0	66010427	C	CTT
11	chr11:66010911:C:G	0	66010911	G	C
11	chr11:66011287:T:C	0	66011287	C	T
11	chr11:66011859:C:T	0	66011859	T	C
11	chr11:66013724:C:A	0	66013724	A	C
11	chr11:66013988:G:A	0	66013988	A	G
11	chr11:66014304:A:G	0	66014304	G	A
11	chr11:66015026:C:T	0	66015026	T	C
11	chr11:66015151:G:T	0	66015151	T	G
11	chr11:66015297:C:T	0	66015297	T	C
11	chr11:66015672:CTG:C	0	66015672	C	CTG
11	chr11:66016243:G:A	0	66016243	A	G
11	chr11:66016266:C:T	0	66016266	T	C
11	chr11:66016444:T:C	0	66016444	C	T
11	chr11:66016532:CCCGGCACCG:C	0	66016532	C	CCCGGCACCG
11	chr11:66017678:C:T	0	66017678	T	C
11	chr11:66017740:G:A	0	66017740	A	G
11	chr11:66018005:T:C	0	66018005	C	T
11	chr11:66018035:C:T	0	66018035	T	C
11	chr11:66018268:T:C	0	66018268	C	T
11	chr11:66019556:T:C	0	66019556	C	T
11	chr11:66019725:A:G	0	66019725	G	A
11	chr11:66020195:G:A	0	66020195	A	G
11	chr11:66021666:C:G	0	66021666	G	C
11	chr11:66022383:T:G	0	66022383	G	T
11	chr11:66022509:T:C	0	66022509	C	T
11	chr11:66023056:G:T	0	66023056	T	G
11	chr11:66023339:G:A	0	66023339	A	G
11	chr11:66024742:A:G	0	66024742	G	A
11	chr11:66025095:G:T	0	66025095	T	G
11	chr11:66025983:C:T	0	66025983	T	C
11	chr11:66026326:G:A	0	66026326	A	G
11	chr11:66026471:A:G	0	66026471	G	A
11	chr11:66027601:G:A	0	66027601	A	G
11	chr11:66029876:A:G	0	66029876	G	A
11	chr11:66030595:A:G	0	66030595	G	A
11	chr11:66031248:C:T	0	66031248	T	C
11	chr11:66031488:G:A	0	66031488	A	G
11	chr11:66031861:G:T	0	66031861	T	G
11	chr11:66032772:C:T	0	66032772	T	C
11	chr11:66032862:G:A	0	66032862	A	G
11	chr11:66034671:T:C	0	66034671	C	T
11	chr11:66035007:A:G	0	66035007	G	A
11	chr11:66035582:C:T	0	66035582	T	C
11	chr11:66035912:T:C	0	66035912	C	T
11	chr11:66036279:A:G	0	66036279	G	A
11	chr11:66037134:T:C	0	66037134	C	T
11	chr11:66037664:T:C	0	66037664	C	T
11	chr11:66037908:A:G	0	66037908	G	A
11	chr11:66038346:C:T	0	66038346	T	C
11	chr11:66038758:G:A	0	66038758	A	G
11	chr11:66040414:T:G	0	66040414	G	T
11	chr11:66040533:G:A	0	66040533	A	G
11	chr11:66040996:C:T	0	66040996	T	C
11	chr11:66041116:T:C	0	66041116	C	T
11	chr11:66042292:C:T	0	66042292	T	C
11	chr11:66042404:C:A	0	66042404	A	C
11	chr11:66042574:T:G	0	66042574	G	T
11	chr11:66042738:C:T	0	66042738	T	C
11	chr11:66043141:G:T	0	66043141	T	G
11	chr11:66043737:G:T	0	66043737	T	G
11	chr11:66045026:GAGA:G	0	66045026	G	GAGA
11	chr11:66045912:C:T	0	66045912	T	C
11	chr11:66047098:G:A	0	66047098	A	G
11	chr11:66047371:G:A	0	66047371	A	G
11	chr11:66049185:G:C	0	66049185	C	G
11	chr11:66049836:A:G	0	66049836	G	A
11	chr11:66051543:G:A	0	66051543	A	G
11	chr11:66052080:C:T	0	66052080	T	C
11	chr11:66053202:A:G	0	66053202	G	A
11	chr11:66054502:G:C	0	66054502	C	G
11	chr11:66054545:T:C	0	66054545	C	T
11	chr11:66055822:T:C	0	66055822	C	T
11	chr11:66056613:C:T	0	66056613	T	C
11	chr11:66057001:C:T	0	66057001	T	C
11	chr11:66057523:T:C	0	66057523	C	T
11	chr11:66057999:A:G	0	66057999	G	A
11	chr11:66058480:T:A	0	66058480	A	T
11	chr11:66059233:G:A	0	66059233	A	G
11	chr11:66060921:T:C	0	66060921	C	T
11	chr11:66061154:A:C	0	66061154	C	A
11	chr11:66062166:A:C	0	66062166	C	A
11	chr11:66065502:T:C	0	66065502	C	T
11	chr11:66065795:C:T	0	66065795	T	C
11	chr11:66066160:C:T	0	66066160	T	C
11	chr11:66067037:G:C	0	66067037	C	G
11	chr11:66068460:G:T	0	66068460	T	G
11	chr11:66068932:T:G	0	66068932	G	T
11	chr11:66070128:C:T	0	66070128	T	C
11	chr11:66071520:G:C	0	66071520	C	G
11	chr11:66073197:A:G	0	66073197	G	A
11	chr11:66074576:T:C	0	66074576	C	T
11	chr11:66075222:C:T	0	66075222	T	C
11	chr11:66075461:C:T	0	66075461	T	C
11	chr11:66076307:T:A	0	66076307	A	T
11	chr11:66076812:A:G	0	66076812	G	A
11	chr11:66078086:C:T	0	66078086	T	C
11	chr11:66079451:C:G	0	66079451	G	C
11	chr11:66081267:G:A	0	66081267	A	G
11	chr11:66081785:C:T	0	66081785	T	C
11	chr11:66083881:A:G	0	66083881	G	A
11	chr11:66084431:A:G	0	66084431	G	A
11	chr11:66085100:G:A	0	66085100	A	G
11	chr11:66086070:A:G	0	66086070	G	A
11	chr11:66086200:C:T	0	66086200	T	C
11	chr11:66086567:T:C	0	66086567	C	T
11	chr11:66087082:C:T	0	66087082	T	C
11	chr11:66087090:A:G	0	66087090	G	A
11	chr11:66087666:G:A	0	66087666	A	G
11	chr11:66087680:C:T	0	66087680	T	C
11	chr11:66090189:A:G	0	66090189	G	A
11	chr11:66090957:T:C	0	66090957	C	T
11	chr11:66091299:C:CA	0	66091299	CA	C
11	chr11:66091850:C:T	0	66091850	T	C
11	chr11:66091869:G:A	0	66091869	A	G
11	chr11:66091920:A:G	0	66091920	G	A
11	chr11:66095481:G:A	0	66095481	A	G
11	chr11:66095931:T:C	0	66095931	C	T
11	chr11:66096575:C:T	0	66096575	T	C
11	chr11:66096662:C:T	0	66096662	T	C
11	chr11:66099354:G:C	0	66099354	C	G
11	chr11:66099836:AT:A	0	66099836	A	AT
11	chr11:66100066:G:A	0	66100066	A	G
11	chr11:66100984:C:T	0	66100984	T	C
11	chr11:66101500:A:G	0	66101500	G	A
11	chr11:66102955:C:T	0	66102955	T	C
11	chr11:66103420:G:GT	0	66103420	GT	G
11	chr11:66103467:A:G	0	66103467	G	A
11	chr11:66105623:A:G	0	66105623	G	A
11	chr11:66105925:G:C	0	66105925	C	G
11	chr11:66107678:C:A	0	66107678	A	C
11	chr11:66109099:G:A	0	66109099	A	G
11	chr11:66109325:G:A	0	66109325	A	G
11	chr11:66110303:T:A	0	66110303	A	T
11	chr11:66112007:C:T	0	66112007	T	C
11	chr11:66112022:G:A	0	66112022	A	G
11	chr11:66112992:G:A	0	66112992	A	G
11	chr11:66114287:G:A	0	66114287	A	G
11	chr11:66116624:G:A	0	66116624	A	G
11	chr11:66117231:T:C	0	66117231	C	T
11	chr11:66117247:G:A	0	66117247	A	G
11	chr11:66117329:C:T	0	66117329	T	C
11	chr11:66117343:C:T	0	66117343	T	C
11	chr11:66117988:T:C	0	66117988	C	T
11	chr11:66123961:G:A	0	66123961	A	G
11	chr11:66126889:C:T	0	66126889	T	C
11	chr11:66126953:G:C	0	66126953	C	G
11	chr11:66127041:T:TTTCCC	0	66127041	TTTCCC	T
11	chr11:66127695:A:G	0	66127695	G	A
11	chr11:66128926:G:A	0	66128926	A	G
11	chr11:66129229:CA:C	0	66129229	C	CA
11	chr11:66129391:C:T	0	66129391	T	C
11	chr11:66130706:G:C	0	66130706	C	G
11	chr11:66131160:A:G	0	66131160	G	A
11	chr11:66131553:A:G	0	66131553	G	A
11	chr11:66132681:C:T	0	66132681	T	C
11	chr11:66133022:G:A	0	66133022	A	G
11	chr11:66133176:G:A	0	66133176	A	G
11	chr11:66133306:A:G	0	66133306	G	A
11	chr11:66133747:C:T	0	66133747	T	C
11	chr11:66136121:C:T	0	66136121	T	C
11	chr11:66138963:G:GGTA	0	66138963	GGTA	G
11	chr11:66139063:A:G	0	66139063	G	A
11	chr11:66140493:G:A	0	66140493	A	G
11	chr11:66142658:A:G	0	66142658	G	A
11	chr11:66145053:A:C	0	66145053	C	A
11	chr11:66146037:A:T	0	66146037	T	A
11	chr11:66146361:A:T	0	66146361	T	A
11	chr11:66146919:T:A	0	66146919	A	T
11	chr11:66147293:T:A	0	66147293	A	T
11	chr11:66147295:C:A	0	66147295	A	C
11	chr11:66149297:G:A	0	66149297	A	G
11	chr11:66149613:T:C	0	66149613	C	T
11	chr11:66149987:G:A	0	66149987	A	G
11	chr11:66150001:G:A	0	66150001	A	G
11	chr11:66153507:C:T	0	66153507	T	C
11	chr11:66153597:C:T	0	66153597	T	C
11	chr11:66154593:T:A	0	66154593	A	T
11	chr11:66155118:A:G	0	66155118	G	A
11	chr11:66155329:A:C	0	66155329	C	A
11	chr11:66155678:T:C	0	66155678	C	T
11	chr11:66156492:G:A	0	66156492	A	G
11	chr11:66156553:T:A	0	66156553	A	T
11	chr11:66157078:A:G	0	66157078	G	A
11	chr11:66158714:A:G	0	66158714	G	A
11	chr11:66160136:C:T	0	66160136	T	C
11	chr11:66160302:T:G	0	66160302	G	T
11	chr11:66160722:T:C	0	66160722	C	T
11	chr11:66160959:A:T	0	66160959	T	A
11	chr11:66162100:G:T	0	66162100	T	G
11	chr11:66163196:G:A	0	66163196	A	G
11	chr11:66163400:C:T	0	66163400	T	C
11	chr11:66163519:A:G	0	66163519	G	A
11	chr11:66163537:A:G	0	66163537	G	A
11	chr11:66163745:T:C	0	66163745	C	T
11	chr11:66167261:C:T	0	66167261	T	C
11	chr11:66172123:T:A	0	66172123	A	T
11	chr11:66174814:A:G	0	66174814	G	A
11	chr11:66175583:G:A	0	66175583	A	G
11	chr11:66175624:G:A	0	66175624	A	G
11	chr11:66176050:CA:C	0	66176050	C	CA
11	chr11:66176176:G:A	0	66176176	A	G
11	chr11:66176482:C:T	0	66176482	T	C
11	chr11:66176523:C:T	0	66176523	T	C
11	chr11:66177141:C:A	0	66177141	A	C
11	chr11:66178899:T:C	0	66178899	C	T
11	chr11:66181177:T:C	0	66181177	C	T
11	chr11:66181374:A:G	0	66181374	G	A
11	chr11:66181650:T:C	0	66181650	C	T
11	chr11:66182203:T:A	0	66182203	A	T
11	chr11:66182218:A:C	0	66182218	C	A
11	chr11:66182603:T:C	0	66182603	C	T
11	chr11:66183354:T:C	0	66183354	C	T
11	chr11:66184227:C:T	0	66184227	T	C
11	chr11:66187673:A:G	0	66187673	G	A
11	chr11:66189106:A:G	0	66189106	G	A
11	chr11:66189532:A:C	0	66189532	C	A
11	chr11:66190575:A:C	0	66190575	C	A
11	chr11:66191735:C:T	0	66191735	T	C
11	chr11:66192048:A:G	0	66192048	G	A
11	chr11:66192590:T:C	0	66192590	C	T
11	chr11:66192686:G:A	0	66192686	A	G
11	chr11:66192820:C:CA	0	66192820	CA	C
11	chr11:66193876:T:G	0	66193876	G	T
11	chr11:66195121:G:A	0	66195121	A	G
11	chr11:66196266:A:G	0	66196266	G	A
11	chr11:66197179:T:C	0	66197179	C	T
11	chr11:66198595:G:C	0	66198595	C	G
11	chr11:66198674:A:C	0	66198674	C	A
11	chr11:66199051:C:T	0	66199051	T	C
11	chr11:66200482:A:C	0	66200482	C	A
11	chr11:66200947:G:A	0	66200947	A	G
11	chr11:66201620:T:C	0	66201620	C	T
11	chr11:66203872:TAACTC:T	0	66203872	T	TAACTC
11	chr11:66204143:A:G	0	66204143	G	A
11	chr11:66207121:G:A	0	66207121	A	G
11	chr11:66207783:T:G	0	66207783	G	T
11	chr11:66208018:C:G	0	66208018	G	C
11	chr11:66209054:T:C	0	66209054	C	T
11	chr11:66210925:A:G	0	66210925	G	A
11	chr11:66212951:G:A	0	66212951	A	G
11	chr11:66213079:C:T	0	66213079	T	C
11	chr11:66213808:C:T	0	66213808	T	C
11	chr11:66214375:C:T	0	66214375	T	C
11	chr11:66215848:C:T	0	66215848	T	C
11	chr11:66217697:G:A	0	66217697	A	G
11	chr11:66217854:A:C	0	66217854	C	A
11	chr11:66218455:C:T	0	66218455	T	C
11	chr11:66218787:G:A	0	66218787	A	G
11	chr11:66219626:C:T	0	66219626	T	C
11	chr11:66222287:G:T	0	66222287	T	G
11	chr11:66222968:C:T	0	66222968	T	C
11	chr11:66224537:T:C	0	66224537	C	T
11	chr11:66224873:T:C	0	66224873	C	T
11	chr11:66224968:G:A	0	66224968	A	G
11	chr11:66224985:G:A	0	66224985	A	G
11	chr11:66225742:G:C	0	66225742	C	G
11	chr11:66226208:A:G	0	66226208	G	A
11	chr11:66227470:G:T	0	66227470	T	G
11	chr11:66229986:G:A	0	66229986	A	G
11	chr11:66231286:A:G	0	66231286	G	A
11	chr11:66231461:C:T	0	66231461	T	C
11	chr11:66233947:C:T	0	66233947	T	C
11	chr11:66234398:C:T	0	66234398	T	C
11	chr11:66234407:A:T	0	66234407	T	A
11	chr11:66234789:A:G	0	66234789	G	A
11	chr11:66236736:T:C	0	66236736	C	T
11	chr11:66238852:G:C	0	66238852	C	G
11	chr11:66240881:C:A	0	66240881	A	C
11	chr11:66243809:T:C	0	66243809	C	T
11	chr11:66246193:T:C	0	66246193	C	T
11	chr11:66246829:C:T	0	66246829	T	C
11	chr11:66250159:A:G	0	66250159	G	A
11	chr11:66250297:T:TG	0	66250297	TG	T
11	chr11:66251629:A:G	0	66251629	G	A
11	chr11:66251753:C:G	0	66251753	G	C
11	chr11:66254398:G:A	0	66254398	A	G
11	chr11:66256123:A:T	0	66256123	T	A
11	chr11:66258208:G:A	0	66258208	A	G
11	chr11:66259156:A:G	0	66259156	G	A
11	chr11:66259887:C:T	0	66259887	T	C
11	chr11:66260745:C:T	0	66260745	T	C
11	chr11:66261659:G:C	0	66261659	C	G
11	chr11:66263456:C:T	0	66263456	T	C
11	chr11:66263477:G:A	0	66263477	A	G
11	chr11:66264189:C:T	0	66264189	T	C
11	chr11:66264919:G:A	0	66264919	A	G
11	chr11:66265830:C:T	0	66265830	T	C
11	chr11:66265959:C:T	0	66265959	T	C
11	chr11:66267865:G:A	0	66267865	A	G
11	chr11:66268235:T:TA	0	66268235	TA	T
11	chr11:66269093:C:T	0	66269093	T	C
11	chr11:66269799:A:G	0	66269799	G	A
11	chr11:66270623:G:T	0	66270623	T	G
11	chr11:66270838:C:A	0	66270838	A	C
11	chr11:66272578:G:C	0	66272578	C	G
11	chr11:66273469:C:T	0	66273469	T	C
11	chr11:66273608:G:A	0	66273608	A	G
11	chr11:66274336:A:C	0	66274336	C	A
11	chr11:66275491:G:A	0	66275491	A	G
11	chr11:66275782:T:C	0	66275782	C	T
11	chr11:66276427:G:A	0	66276427	A	G
11	chr11:66277873:G:C	0	66277873	C	G
11	chr11:66280809:G:C	0	66280809	C	G
11	chr11:66280981:C:T	0	66280981	T	C
11	chr11:66281020:G:A	0	66281020	A	G
11	chr11:66283241:G:A	0	66283241	A	G
11	chr11:66285164:C:A	0	66285164	A	C
11	chr11:66285165:C:T	0	66285165	T	C
11	chr11:66288671:A:C	0	66288671	C	A
11	chr11:66290611:T:G	0	66290611	G	T
11	chr11:66291141:A:G	0	66291141	G	A
11	chr11:66291371:CTG:C	0	66291371	C	CTG
11	chr11:66291634:G:A	0	66291634	A	G
11	chr11:66293075:G:A	0	66293075	A	G
11	chr11:66293762:A:C	0	66293762	C	A
11	chr11:66297350:TC:T	0	66297350	T	TC
11	chr11:66297379:T:C	0	66297379	C	T
11	chr11:66297520:G:C	0	66297520	C	G
11	chr11:66298878:G:A	0	66298878	A	G
11	chr11:66299193:A:G	0	66299193	G	A
11	chr11:66299479:G:C	0	66299479	C	G
11	chr11:66299522:G:T	0	66299522	T	G
11	chr11:66301844:G:A	0	66301844	A	G
11	chr11:66303413:C:T	0	66303413	T	C
11	chr11:66306364:AC:A	0	66306364	A	AC
11	chr11:66307200:AAGTGC:A	0	66307200	A	AAGTGC
11	chr11:66309732:A:G	0	66309732	G	A
11	chr11:66310658:C:T	0	66310658	T	C
11	chr11:66311087:AAC:A	0	66311087	A	AAC
11	chr11:66311373:A:G	0	66311373	G	A
11	chr11:66311890:T:G	0	66311890	G	T
11	chr11:66312315:G:A	0	66312315	A	G
11	chr11:66312347:T:G	0	66312347	G	T
11	chr11:66312552:A:G	0	66312552	G	A
11	chr11:66313740:G:C	0	66313740	C	G
11	chr11:66315658:T:C	0	66315658	C	T
11	chr11:66316311:G:A	0	66316311	A	G
11	chr11:66318389:C:T	0	66318389	T	C
11	chr11:66320187:T:TA	0	66320187	TA	T
11	chr11:66320241:T:C	0	66320241	C	T
11	chr11:66321331:A:T	0	66321331	T	A
11	chr11:66322561:C:A	0	66322561	A	C
11	chr11:66322997:T:C	0	66322997	C	T
11	chr11:66323570:G:A	0	66323570	A	G
11	chr11:66323953:G:A	0	66323953	A	G
11	chr11:66324343:G:A	0	66324343	A	G
11	chr11:66324772:G:A	0	66324772	A	G
11	chr11:66328943:C:T	0	66328943	T	C
11	chr11:66331608:G:C	0	66331608	C	G
11	chr11:66331664:C:T	0	66331664	T	C
11	chr11:66332516:C:T	0	66332516	T	C
11	chr11:66334507:G:A	0	66334507	A	G
11	chr11:66334617:G:A	0	66334617	A	G
11	chr11:66335336:G:A	0	66335336	A	G
11	chr11:66336586:T:A	0	66336586	A	T
11	chr11:66337522:C:T	0	66337522	T	C
11	chr11:66337723:G:A	0	66337723	A	G
11	chr11:66339254:T:C	0	66339254	C	T
11	chr11:66340056:C:A	0	66340056	A	C
11	chr11:66341189:C:T	0	66341189	T	C
11	chr11:66341562:T:C	0	66341562	C	T
11	chr11:66343195:T:C	0	66343195	C	T
11	chr11:66343780:C:T	0	66343780	T	C
11	chr11:66347429:C:T	0	66347429	T	C
11	chr11:66347793:G:A	0	66347793	A	G
11	chr11:66348311:G:T	0	66348311	T	G
11	chr11:66348408:T:A	0	66348408	A	T
11	chr11:66349365:G:C	0	66349365	C	G
11	chr11:66349440:A:G	0	66349440	G	A
11	chr11:66349640:C:T	0	66349640	T	C
11	chr11:66349642:C:T	0	66349642	T	C
11	chr11:66350746:C:T	0	66350746	T	C
11	chr11:66351961:C:T	0	66351961	T	C
11	chr11:66352092:C:T	0	66352092	T	C
11	chr11:66352103:A:G	0	66352103	G	A
11	chr11:66352624:G:A	0	66352624	A	G
11	chr11:66353313:T:C	0	66353313	C	T
11	chr11:66353761:G:T	0	66353761	T	G
11	chr11:66359528:A:AT	0	66359528	AT	A
11	chr11:66360281:C:T	0	66360281	T	C
11	chr11:66362017:G:C	0	66362017	C	G
11	chr11:66363077:C:T	0	66363077	T	C
11	chr11:66363678:C:T	0	66363678	T	C
11	chr11:66364680:A:G	0	66364680	G	A
11	chr11:66364746:T:A	0	66364746	A	T
11	chr11:66364815:T:C	0	66364815	C	T
11	chr11:66365277:CT:C	0	66365277	C	CT
11	chr11:66367708:C:T	0	66367708	T	C
11	chr11:66368143:A:G	0	66368143	G	A
11	chr11:66372926:G:A	0	66372926	A	G
11	chr11:66375619:G:A	0	66375619	A	G
11	chr11:66376326:A:G	0	66376326	G	A
11	chr11:66376629:C:T	0	66376629	T	C
11	chr11:66380640:T:A	0	66380640	A	T
11	chr11:66380903:A:G	0	66380903	G	A
11	chr11:66382183:C:T	0	66382183	T	C
11	chr11:66385115:A:G	0	66385115	G	A
11	chr11:66385361:C:T	0	66385361	T	C
11	chr11:66387291:T:C	0	66387291	C	T
11	chr11:66387306:C:T	0	66387306	T	C
11	chr11:66387918:C:T	0	66387918	T	C
11	chr11:66388150:T:C	0	66388150	C	T
11	chr11:66389961:C:T	0	66389961	T	C
11	chr11:66391627:A:G	0	66391627	G	A
11	chr11:66392776:G:A	0	66392776	A	G
11	chr11:66393601:C:T	0	66393601	T	C
11	chr11:66393681:G:A	0	66393681	A	G
11	chr11:66393743:G:A	0	66393743	A	G
11	chr11:66393899:C:T	0	66393899	T	C
11	chr11:66393992:G:A	0	66393992	A	G
11	chr11:66394146:C:A	0	66394146	A	C
11	chr11:66394948:C:T	0	66394948	T	C
11	chr11:66396130:G:A	0	66396130	A	G
11	chr11:66396323:T:C	0	66396323	C	T
11	chr11:66399935:C:A	0	66399935	A	C
11	chr11:66402205:G:A	0	66402205	A	G
11	chr11:66403140:G:T	0	66403140	T	G
11	chr11:66403969:C:A	0	66403969	A	C
11	chr11:66404150:G:T	0	66404150	T	G
11	chr11:66405439:C:T	0	66405439	T	C
11	chr11:66407182:G:A	0	66407182	A	G
11	chr11:66408684:G:T	0	66408684	T	G
11	chr11:66408685:C:T	0	66408685	T	C
11	chr11:66410481:C:T	0	66410481	T	C
11	chr11:66411592:T:C	0	66411592	C	T
11	chr11:66411887:T:C	0	66411887	C	T
11	chr11:66412085:T:C	0	66412085	C	T
11	chr11:66412265:A:C	0	66412265	C	A
11	chr11:66414764:C:T	0	66414764	T	C
11	chr11:66414778:C:T	0	66414778	T	C
11	chr11:66414946:C:T	0	66414946	T	C
11	chr11:66415549:T:C	0	66415549	C	T
11	chr11:66415777:G:A	0	66415777	A	G
11	chr11:66416330:G:A	0	66416330	A	G
11	chr11:66416452:G:A	0	66416452	A	G
11	chr11:66416669:G:A	0	66416669	A	G
11	chr11:66417046:A:G	0	66417046	G	A
11	chr11:66419273:C:T	0	66419273	T	C
11	chr11:66419411:A:G	0	66419411	G	A
11	chr11:66421290:G:T	0	66421290	T	G
11	chr11:66421433:T:C	0	66421433	C	T
11	chr11:66421943:G:A	0	66421943	A	G
11	chr11:66427707:C:T	0	66427707	T	C
11	chr11:66428571:AAACT:A	0	66428571	A	AAACT
11	chr11:66428794:T:C	0	66428794	C	T
11	chr11:66428913:C:T	0	66428913	T	C
11	chr11:66431891:T:G	0	66431891	G	T
11	chr11:66434890:A:AG	0	66434890	AG	A
11	chr11:66438698:C:T	0	66438698	T	C
11	chr11:66440366:G:A	0	66440366	A	G
11	chr11:66441251:A:G	0	66441251	G	A
11	chr11:66447388:T:A	0	66447388	A	T
11	chr11:66447952:C:T	0	66447952	T	C
11	chr11:66449204:A:G	0	66449204	G	A
11	chr11:66449344:C:T	0	66449344	T	C
11	chr11:66454666:C:T	0	66454666	T	C
11	chr11:66454882:G:A	0	66454882	A	G
11	chr11:66455687:C:T	0	66455687	T	C
11	chr11:66456724:G:A	0	66456724	A	G
11	chr11:66459053:G:A	0	66459053	A	G
11	chr11:66461242:T:C	0	66461242	C	T
11	chr11:66461480:C:T	0	66461480	T	C
11	chr11:66465302:C:T	0	66465302	T	C
11	chr11:66466552:A:G	0	66466552	G	A
11	chr11:66467294:C:T	0	66467294	T	C
11	chr11:66467771:A:G	0	66467771	G	A
11	chr11:66468960:G:A	0	66468960	A	G
11	chr11:66469133:C:T	0	66469133	T	C
11	chr11:66471676:C:T	0	66471676	T	C
11	chr11:66472720:G:A	0	66472720	A	G
11	chr11:66473411:T:C	0	66473411	C	T
11	chr11:66474636:A:G	0	66474636	G	A
11	chr11:66478465:C:T	0	66478465	T	C
11	chr11:66478599:G:GAC	0	66478599	GAC	G
11	chr11:66478866:T:C	0	66478866	C	T
11	chr11:66479392:G:A	0	66479392	A	G
11	chr11:66480373:G:A	0	66480373	A	G
11	chr11:66483031:TTA:T	0	66483031	T	TTA
11	chr11:66483409:T:C	0	66483409	C	T
11	chr11:66486614:G:T	0	66486614	T	G
11	chr11:66488203:G:A	0	66488203	A	G
11	chr11:66488293:A:G	0	66488293	G	A
11	chr11:66488628:G:A	0	66488628	A	G
11	chr11:66489189:C:T	0	66489189	T	C
11	chr11:66490535:A:G	0	66490535	G	A
11	chr11:66490582:G:A	0	66490582	A	G
11	chr11:66491445:G:A	0	66491445	A	G
11	chr11:66498080:T:C	0	66498080	C	T
11	chr11:66499133:C:T	0	66499133	T	C
11	chr11:66499235:T:C	0	66499235	C	T
11	chr11:66501993:T:C	0	66501993	C	T
11	chr11:66502494:A:G	0	66502494	G	A
11	chr11:66502889:C:T	0	66502889	T	C
11	chr11:66503303:C:G	0	66503303	G	C
11	chr11:66504188:A:ACTCCTGAG	0	66504188	ACTCCTGAG	A
11	chr11:66504671:A:G	0	66504671	G	A
11	chr11:66505353:T:C	0	66505353	C	T
11	chr11:66505505:C:A	0	66505505	A	C
11	chr11:66506601:T:C	0	66506601	C	T
11	chr11:66506677:T:G	0	66506677	G	T
11	chr11:66507382:A:G	0	66507382	G	A
11	chr11:66507637:GA:G	0	66507637	G	GA
11	chr11:66508452:T:C	0	66508452	C	T
11	chr11:66509564:G:A	0	66509564	A	G
11	chr11:66510498:C:T	0	66510498	T	C
11	chr11:66512005:T:A	0	66512005	A	T
11	chr11:66513723:T:C	0	66513723	C	T
11	chr11:66513749:T:C	0	66513749	C	T
11	chr11:66513799:G:A	0	66513799	A	G
11	chr11:66513820:T:C	0	66513820	C	T
11	chr11:66514067:A:G	0	66514067	G	A
11	chr11:66514624:G:A	0	66514624	A	G
11	chr11:66515786:C:T	0	66515786	T	C
11	chr11:66517617:A:G	0	66517617	G	A
11	chr11:66517797:G:A	0	66517797	A	G
11	chr11:66518906:T:C	0	66518906	C	T
11	chr11:66519156:G:A	0	66519156	A	G
11	chr11:66519912:G:A	0	66519912	A	G
11	chr11:66520045:A:G	0	66520045	G	A
11	chr11:66520652:T:C	0	66520652	C	T
11	chr11:66520965:C:T	0	66520965	T	C
11	chr11:66521262:G:C	0	66521262	C	G
11	chr11:66524089:A:G	0	66524089	G	A
11	chr11:66525437:A:G	0	66525437	G	A
11	chr11:66526308:T:C	0	66526308	C	T
11	chr11:66527198:C:T	0	66527198	T	C
11	chr11:66529098:T:C	0	66529098	C	T
11	chr11:66531123:C:T	0	66531123	T	C
11	chr11:66532044:A:G	0	66532044	G	A
11	chr11:66532877:A:G	0	66532877	G	A
11	chr11:66532992:G:A	0	66532992	A	G
11	chr11:66534264:G:A	0	66534264	A	G
11	chr11:66534524:A:T	0	66534524	T	A
11	chr11:66535253:A:G	0	66535253	G	A
11	chr11:66535272:C:T	0	66535272	T	C
11	chr11:66536424:T:C	0	66536424	C	T
11	chr11:66538257:A:C	0	66538257	C	A
11	chr11:66538467:C:T	0	66538467	T	C
11	chr11:66538884:A:G	0	66538884	G	A
11	chr11:66540018:C:T	0	66540018	T	C
11	chr11:66540594:T:G	0	66540594	G	T
11	chr11:66541334:C:T	0	66541334	T	C
11	chr11:66542909:C:T	0	66542909	T	C
11	chr11:66543540:A:G	0	66543540	G	A
11	chr11:66545206:AT:A	0	66545206	A	AT
11	chr11:66545555:A:G	0	66545555	G	A
11	chr11:66545732:T:C	0	66545732	C	T
11	chr11:66548041:G:C	0	66548041	C	G
11	chr11:66549086:T:C	0	66549086	C	T
11	chr11:66550854:C:T	0	66550854	T	C
11	chr11:66551501:G:A	0	66551501	A	G
11	chr11:66551791:G:A	0	66551791	A	G
11	chr11:66551842:A:G	0	66551842	G	A
11	chr11:66552888:A:T	0	66552888	T	A
11	chr11:66552890:A:T	0	66552890	T	A
11	chr11:66553832:T:C	0	66553832	C	T
11	chr11:66553833:G:A	0	66553833	A	G
11	chr11:66556889:T:G	0	66556889	G	T
11	chr11:66556951:C:T	0	66556951	T	C
11	chr11:66557058:G:A	0	66557058	A	G
11	chr11:66557291:C:T	0	66557291	T	C
11	chr11:66558013:T:C	0	66558013	C	T
11	chr11:66558359:A:G	0	66558359	G	A
11	chr11:66558891:A:G	0	66558891	G	A
11	chr11:66560584:A:G	0	66560584	G	A
11	chr11:66561023:G:GTTA	0	66561023	GTTA	G
11	chr11:66561248:T:C	0	66561248	C	T
11	chr11:66561381:G:C	0	66561381	C	G
11	chr11:66561406:G:A	0	66561406	A	G
11	chr11:66562168:G:A	0	66562168	A	G
11	chr11:66562261:A:G	0	66562261	G	A
11	chr11:66563529:A:G	0	66563529	G	A
11	chr11:66563987:A:G	0	66563987	G	A
11	chr11:66566127:C:T	0	66566127	T	C
11	chr11:66566520:A:G	0	66566520	G	A
11	chr11:66567085:G:A	0	66567085	A	G
11	chr11:66567837:T:C	0	66567837	C	T
11	chr11:66568077:A:G	0	66568077	G	A
11	chr11:66568700:C:A	0	66568700	A	C
11	chr11:66569518:T:G	0	66569518	G	T
11	chr11:66570027:C:T	0	66570027	T	C
11	chr11:66570493:C:T	0	66570493	T	C
11	chr11:66570516:C:T	0	66570516	T	C
11	chr11:66570647:A:G	0	66570647	G	A
11	chr11:66570829:T:C	0	66570829	C	T
11	chr11:66571396:G:A	0	66571396	A	G
11	chr11:66571503:G:A	0	66571503	A	G
11	chr11:66572164:A:G	0	66572164	G	A
11	chr11:66572168:A:G	0	66572168	G	A
11	chr11:66572374:CAT:C	0	66572374	C	CAT
11	chr11:66573497:A:G	0	66573497	G	A
11	chr11:66573706:GC:G	0	66573706	G	GC
11	chr11:66573980:G:A	0	66573980	A	G
11	chr11:66574116:G:A	0	66574116	A	G
11	chr11:66575220:G:A	0	66575220	A	G
11	chr11:66576380:G:A	0	66576380	A	G
11	chr11:66577256:G:A	0	66577256	A	G
11	chr11:66581032:C:T	0	66581032	T	C
11	chr11:66583927:T:A	0	66583927	A	T
11	chr11:66584078:C:T	0	66584078	T	C
11	chr11:66588904:G:C	0	66588904	C	G
11	chr11:66590655:C:T	0	66590655	T	C
11	chr11:66595526:A:G	0	66595526	G	A
11	chr11:66604595:C:T	0	66604595	T	C
11	chr11:66604682:T:C	0	66604682	C	T
11	chr11:66604919:C:T	0	66604919	T	C
11	chr11:66605834:G:A	0	66605834	A	G
11	chr11:66608008:A:G	0	66608008	G	A
11	chr11:66614046:T:C	0	66614046	C	T
11	chr11:66615598:T:A	0	66615598	A	T
11	chr11:66619623:C:T	0	66619623	T	C
11	chr11:66619724:A:G	0	66619724	G	A
11	chr11:66619728:A:G	0	66619728	G	A
11	chr11:66619739:T:A	0	66619739	A	T
11	chr11:66622215:T:C	0	66622215	C	T
11	chr11:66625409:C:T	0	66625409	T	C
11	chr11:66626916:C:T	0	66626916	T	C
11	chr11:66632210:G:A	0	66632210	A	G
11	chr11:66633902:T:G	0	66633902	G	T
11	chr11:66634862:C:T	0	66634862	T	C
11	chr11:66636286:T:G	0	66636286	G	T
11	chr11:66640600:G:C	0	66640600	C	G
11	chr11:66647444:C:T	0	66647444	T	C
11	chr11:66650592:G:A	0	66650592	A	G
11	chr11:66651924:TTCACTA:T	0	66651924	T	TTCACTA
11	chr11:66652083:C:T	0	66652083	T	C
11	chr11:66652890:G:A	0	66652890	A	G
11	chr11:66653047:T:C	0	66653047	C	T
11	chr11:66654775:A:C	0	66654775	C	A
11	chr11:66654863:C:T	0	66654863	T	C
11	chr11:66658951:T:A	0	66658951	A	T
11	chr11:66664541:A:G	0	66664541	G	A
11	chr11:66669539:C:T	0	66669539	T	C
11	chr11:66669951:A:G	0	66669951	G	A
11	chr11:66670603:A:G	0	66670603	G	A
11	chr11:66673625:A:G	0	66673625	G	A
11	chr11:66675990:G:A	0	66675990	A	G
11	chr11:66683229:G:A	0	66683229	A	G
11	chr11:66683707:C:T	0	66683707	T	C
11	chr11:66683713:G:A	0	66683713	A	G
11	chr11:66684089:C:T	0	66684089	T	C
11	chr11:66688916:T:C	0	66688916	C	T
11	chr11:66689462:C:T	0	66689462	T	C
11	chr11:66691205:T:C	0	66691205	C	T
11	chr11:66691225:C:T	0	66691225	T	C
11	chr11:66693056:C:T	0	66693056	T	C
11	chr11:66700298:T:A	0	66700298	A	T
11	chr11:66700998:A:G	0	66700998	G	A
11	chr11:66701561:T:C	0	66701561	C	T
11	chr11:66704262:G:A	0	66704262	A	G
11	chr11:66710393:AT:A	0	66710393	A	AT
11	chr11:66713793:C:T	0	66713793	T	C
11	chr11:66714162:G:A	0	66714162	A	G
11	chr11:66718672:T:C	0	66718672	C	T
11	chr11:66734153:T:C	0	66734153	C	T
11	chr11:66738601:C:T	0	66738601	T	C
11	chr11:66741898:C:T	0	66741898	T	C
11	chr11:66747864:C:T	0	66747864	T	C
11	chr11:66748578:T:C	0	66748578	C	T
11	chr11:66753567:C:T	0	66753567	T	C
11	chr11:66761223:T:C	0	66761223	C	T
11	chr11:66763219:A:G	0	66763219	G	A
11	chr11:66765499:G:A	0	66765499	A	G
11	chr11:66767046:T:C	0	66767046	C	T
11	chr11:66767852:A:G	0	66767852	G	A
11	chr11:66767953:A:T	0	66767953	T	A
11	chr11:66780789:C:G	0	66780789	G	C
11	chr11:66781104:A:G	0	66781104	G	A
11	chr11:66782269:C:G	0	66782269	G	C
11	chr11:66782980:G:A	0	66782980	A	G
11	chr11:66783645:T:G	0	66783645	G	T
11	chr11:66783672:C:T	0	66783672	T	C
11	chr11:66792552:A:G	0	66792552	G	A
11	chr11:66794777:T:C	0	66794777	C	T
11	chr11:66801472:C:T	0	66801472	T	C
11	chr11:66803036:T:C	0	66803036	C	T
11	chr11:66803278:G:A	0	66803278	A	G
11	chr11:66810426:G:A	0	66810426	A	G
11	chr11:66810462:A:G	0	66810462	G	A
11	chr11:66810897:A:AG	0	66810897	AG	A
11	chr11:66811164:G:A	0	66811164	A	G
11	chr11:66814739:A:G	0	66814739	G	A
11	chr11:66816288:A:G	0	66816288	G	A
11	chr11:66816308:T:G	0	66816308	G	T
```
