## Supplementary material for "Characterization of shared and ancestry-specific signals driving complex traits using multi-ancestry fine-mapping": s1_data.bim

```
11	chr11:77170768:T:G	0	77170768	G	T
11	chr11:77170879:C:T	0	77170879	T	C
11	chr11:77170942:C:T	0	77170942	T	C
11	chr11:77173076:A:T	0	77173076	T	A
11	chr11:77174033:C:G	0	77174033	G	C
11	chr11:77174355:G:C	0	77174355	C	G
11	chr11:77174733:G:A	0	77174733	A	G
11	chr11:77175672:G:A	0	77175672	A	G
11	chr11:77177129:G:A	0	77177129	A	G
11	chr11:77177161:G:A	0	77177161	A	G
11	chr11:77177224:G:A	0	77177224	A	G
11	chr11:77179196:T:C	0	77179196	C	T
11	chr11:77179354:T:C	0	77179354	C	T
11	chr11:77180539:G:A	0	77180539	A	G
11	chr11:77180615:A:G	0	77180615	G	A
11	chr11:77181133:G:A	0	77181133	A	G
11	chr11:77181731:G:A	0	77181731	A	G
11	chr11:77183418:C:T	0	77183418	T	C
11	chr11:77183902:C:G	0	77183902	G	C
11	chr11:77183904:T:C	0	77183904	C	T
11	chr11:77184395:C:T	0	77184395	T	C
11	chr11:77186557:G:A	0	77186557	A	G
11	chr11:77187052:G:A	0	77187052	A	G
11	chr11:77187293:C:T	0	77187293	T	C
11	chr11:77187683:A:C	0	77187683	C	A
11	chr11:77187752:C:T	0	77187752	T	C
11	chr11:77188071:G:A	0	77188071	A	G
11	chr11:77188220:A:G	0	77188220	G	A
11	chr11:77188686:T:C	0	77188686	C	T
11	chr11:77189033:G:A	0	77189033	A	G
11	chr11:77190228:C:T	0	77190228	T	C
11	chr11:77190882:C:T	0	77190882	T	C
11	chr11:77191550:A:G	0	77191550	G	A
11	chr11:77191988:G:A	0	77191988	A	G
11	chr11:77193736:G:A	0	77193736	A	G
11	chr11:77193751:T:C	0	77193751	C	T
11	chr11:77194559:G:T	0	77194559	T	G
11	chr11:77194607:G:A	0	77194607	A	G
11	chr11:77194680:C:T	0	77194680	T	C
11	chr11:77194995:G:A	0	77194995	A	G
11	chr11:77195057:A:G	0	77195057	G	A
11	chr11:77195162:C:T	0	77195162	T	C
11	chr11:77195281:G:A	0	77195281	A	G
11	chr11:77195296:C:T	0	77195296	T	C
11	chr11:77195576:T:C	0	77195576	C	T
11	chr11:77195826:A:G	0	77195826	G	A
11	chr11:77196106:C:T	0	77196106	T	C
11	chr11:77196143:C:T	0	77196143	T	C
11	chr11:77196260:G:A	0	77196260	A	G
11	chr11:77196431:T:A	0	77196431	A	T
11	chr11:77197274:C:G	0	77197274	G	C
11	chr11:77197793:G:A	0	77197793	A	G
11	chr11:77197900:A:C	0	77197900	C	A
11	chr11:77197941:TG:T	0	77197941	T	TG
11	chr11:77198097:C:T	0	77198097	T	C
11	chr11:77198962:G:A	0	77198962	A	G
11	chr11:77199274:C:T	0	77199274	T	C
11	chr11:77199721:C:T	0	77199721	T	C
11	chr11:77201137:G:A	0	77201137	A	G
11	chr11:77201591:A:T	0	77201591	T	A
11	chr11:77201769:A:G	0	77201769	G	A
11	chr11:77202053:T:C	0	77202053	C	T
11	chr11:77202412:A:G	0	77202412	G	A
11	chr11:77203848:A:G	0	77203848	G	A
11	chr11:77203903:A:G	0	77203903	G	A
11	chr11:77205379:A:G	0	77205379	G	A
11	chr11:77205922:A:G	0	77205922	G	A
11	chr11:77206811:A:G	0	77206811	G	A
11	chr11:77207027:G:C	0	77207027	C	G
11	chr11:77207277:T:C	0	77207277	C	T
11	chr11:77207452:G:A	0	77207452	A	G
11	chr11:77207888:C:T	0	77207888	T	C
11	chr11:77208574:G:A	0	77208574	A	G
11	chr11:77208584:C:T	0	77208584	T	C
11	chr11:77208993:T:G	0	77208993	G	T
11	chr11:77209292:G:A	0	77209292	A	G
11	chr11:77209670:G:A	0	77209670	A	G
11	chr11:77209683:C:T	0	77209683	T	C
11	chr11:77209871:G:A	0	77209871	A	G
11	chr11:77209873:C:T	0	77209873	T	C
11	chr11:77209938:A:G	0	77209938	G	A
11	chr11:77210045:G:A	0	77210045	A	G
11	chr11:77210288:A:G	0	77210288	G	A
11	chr11:77210313:G:A	0	77210313	A	G
11	chr11:77211901:G:A	0	77211901	A	G
11	chr11:77212307:A:G	0	77212307	G	A
11	chr11:77213085:A:T	0	77213085	T	A
11	chr11:77213829:G:A	0	77213829	A	G
11	chr11:77213940:C:T	0	77213940	T	C
11	chr11:77213995:G:A	0	77213995	A	G
11	chr11:77214004:A:G	0	77214004	G	A
11	chr11:77214030:G:T	0	77214030	T	G
11	chr11:77214217:A:G	0	77214217	G	A
11	chr11:77214227:C:T	0	77214227	T	C
11	chr11:77214352:G:C	0	77214352	C	G
11	chr11:77214926:A:G	0	77214926	G	A
11	chr11:77215200:C:T	0	77215200	T	C
11	chr11:77215390:T:C	0	77215390	C	T
11	chr11:77215824:T:A	0	77215824	A	T
11	chr11:77215848:G:A	0	77215848	A	G
11	chr11:77215943:G:A	0	77215943	A	G
11	chr11:77216831:ATTC:A	0	77216831	A	ATTC
11	chr11:77216980:A:G	0	77216980	G	A
11	chr11:77217158:T:G	0	77217158	G	T
11	chr11:77217517:TCTA:T	0	77217517	T	TCTA
11	chr11:77217739:C:T	0	77217739	T	C
11	chr11:77218188:C:G	0	77218188	G	C
11	chr11:77218228:C:T	0	77218228	T	C
11	chr11:77218292:G:A	0	77218292	A	G
11	chr11:77218497:G:A	0	77218497	A	G
11	chr11:77218662:G:A	0	77218662	A	G
11	chr11:77218693:T:C	0	77218693	C	T
11	chr11:77218871:G:A	0	77218871	A	G
11	chr11:77218979:A:G	0	77218979	G	A
11	chr11:77219227:C:T	0	77219227	T	C
11	chr11:77219242:T:C	0	77219242	C	T
11	chr11:77220353:GCT:G	0	77220353	G	GCT
11	chr11:77220465:C:T	0	77220465	T	C
11	chr11:77220482:A:G	0	77220482	G	A
11	chr11:77220574:T:A	0	77220574	A	T
11	chr11:77220599:C:T	0	77220599	T	C
11	chr11:77220793:T:A	0	77220793	A	T
11	chr11:77221663:G:A	0	77221663	A	G
11	chr11:77221680:A:G	0	77221680	G	A
11	chr11:77221786:T:TTG	0	77221786	TTG	T
11	chr11:77221847:T:C	0	77221847	C	T
11	chr11:77221861:GAGTCTA:G	0	77221861	G	GAGTCTA
11	chr11:77221874:T:C	0	77221874	C	T
11	chr11:77221979:T:C	0	77221979	C	T
11	chr11:77222317:T:C	0	77222317	C	T
11	chr11:77222320:C:T	0	77222320	T	C
11	chr11:77222333:T:G	0	77222333	G	T
11	chr11:77223195:C:T	0	77223195	T	C
11	chr11:77223707:G:C	0	77223707	C	G
11	chr11:77223836:C:G	0	77223836	G	C
11	chr11:77223957:G:A	0	77223957	A	G
11	chr11:77224166:T:C	0	77224166	C	T
11	chr11:77224243:T:C	0	77224243	C	T
11	chr11:77224277:A:G	0	77224277	G	A
11	chr11:77224550:G:A	0	77224550	A	G
11	chr11:77224848:T:C	0	77224848	C	T
11	chr11:77225280:A:G	0	77225280	G	A
11	chr11:77225377:CAGT:C	0	77225377	C	CAGT
11	chr11:77225518:C:T	0	77225518	T	C
11	chr11:77225788:C:T	0	77225788	T	C
11	chr11:77226615:T:C	0	77226615	C	T
11	chr11:77227076:G:A	0	77227076	A	G
11	chr11:77227277:C:T	0	77227277	T	C
11	chr11:77227533:G:A	0	77227533	A	G
11	chr11:77227650:T:C	0	77227650	C	T
11	chr11:77228206:AGCCAGGCATGG:A	0	77228206	A	AGCCAGGCATGG
11	chr11:77228347:A:T	0	77228347	T	A
11	chr11:77228364:C:T	0	77228364	T	C
11	chr11:77228870:A:G	0	77228870	G	A
11	chr11:77230150:T:C	0	77230150	C	T
11	chr11:77230622:C:T	0	77230622	T	C
11	chr11:77231197:A:G	0	77231197	G	A
11	chr11:77231616:T:C	0	77231616	C	T
11	chr11:77231856:T:A	0	77231856	A	T
11	chr11:77232970:G:A	0	77232970	A	G
11	chr11:77233837:G:T	0	77233837	T	G
11	chr11:77234387:C:G	0	77234387	G	C
11	chr11:77235128:G:C	0	77235128	C	G
11	chr11:77235279:A:T	0	77235279	T	A
11	chr11:77235980:A:C	0	77235980	C	A
11	chr11:77236231:C:T	0	77236231	T	C
11	chr11:77236727:G:GAA	0	77236727	GAA	G
11	chr11:77237323:C:T	0	77237323	T	C
11	chr11:77237622:A:G	0	77237622	G	A
11	chr11:77237838:G:A	0	77237838	A	G
11	chr11:77239253:C:G	0	77239253	G	C
11	chr11:77240334:A:C	0	77240334	C	A
11	chr11:77240795:C:A	0	77240795	A	C
11	chr11:77240812:T:C	0	77240812	C	T
11	chr11:77241041:A:C	0	77241041	C	A
11	chr11:77241340:A:G	0	77241340	G	A
11	chr11:77241893:T:A	0	77241893	A	T
11	chr11:77242894:C:T	0	77242894	T	C
11	chr11:77242990:T:C	0	77242990	C	T
11	chr11:77243743:T:TA	0	77243743	TA	T
11	chr11:77243767:T:C	0	77243767	C	T
11	chr11:77243788:G:A	0	77243788	A	G
11	chr11:77243853:A:G	0	77243853	G	A
11	chr11:77245076:A:G	0	77245076	G	A
11	chr11:77245422:A:T	0	77245422	T	A
11	chr11:77245604:T:C	0	77245604	C	T
11	chr11:77245781:A:G	0	77245781	G	A
11	chr11:77246154:T:C	0	77246154	C	T
11	chr11:77246658:T:A	0	77246658	A	T
11	chr11:77246788:G:A	0	77246788	A	G
11	chr11:77247361:A:G	0	77247361	G	A
11	chr11:77247392:A:G	0	77247392	G	A
11	chr11:77247747:T:C	0	77247747	C	T
11	chr11:77247880:T:C	0	77247880	C	T
11	chr11:77248553:A:G	0	77248553	G	A
11	chr11:77248846:C:T	0	77248846	T	C
11	chr11:77249222:C:T	0	77249222	T	C
11	chr11:77249289:C:G	0	77249289	G	C
11	chr11:77249347:G:A	0	77249347	A	G
11	chr11:77249354:C:T	0	77249354	T	C
11	chr11:77249687:C:T	0	77249687	T	C
11	chr11:77250414:G:T	0	77250414	T	G
11	chr11:77251127:T:C	0	77251127	C	T
11	chr11:77251574:C:T	0	77251574	T	C
11	chr11:77252534:T:G	0	77252534	G	T
11	chr11:77252649:C:T	0	77252649	T	C
11	chr11:77253863:C:T	0	77253863	T	C
11	chr11:77254553:C:T	0	77254553	T	C
11	chr11:77254650:A:G	0	77254650	G	A
11	chr11:77254813:T:C	0	77254813	C	T
11	chr11:77254874:C:A	0	77254874	A	C
11	chr11:77255600:C:T	0	77255600	T	C
11	chr11:77255613:T:C	0	77255613	C	T
11	chr11:77256496:T:G	0	77256496	G	T
11	chr11:77256903:T:A	0	77256903	A	T
11	chr11:77257328:A:C	0	77257328	C	A
11	chr11:77257730:C:G	0	77257730	G	C
11	chr11:77258101:C:A	0	77258101	A	C
11	chr11:77259207:T:C	0	77259207	C	T
11	chr11:77260000:G:A	0	77260000	A	G
11	chr11:77260056:C:T	0	77260056	T	C
11	chr11:77261296:G:A	0	77261296	A	G
11	chr11:77261588:C:T	0	77261588	T	C
11	chr11:77261669:A:G	0	77261669	G	A
11	chr11:77262224:A:C	0	77262224	C	A
11	chr11:77263069:A:T	0	77263069	T	A
11	chr11:77264192:G:C	0	77264192	C	G
11	chr11:77264422:T:C	0	77264422	C	T
11	chr11:77265013:T:A	0	77265013	A	T
11	chr11:77265085:A:G	0	77265085	G	A
11	chr11:77265178:C:T	0	77265178	T	C
11	chr11:77265433:A:G	0	77265433	G	A
11	chr11:77265459:A:G	0	77265459	G	A
11	chr11:77265832:A:G	0	77265832	G	A
11	chr11:77266447:G:A	0	77266447	A	G
11	chr11:77267118:A:G	0	77267118	G	A
11	chr11:77267873:G:A	0	77267873	A	G
11	chr11:77268082:T:G	0	77268082	G	T
11	chr11:77268420:A:C	0	77268420	C	A
11	chr11:77268505:T:C	0	77268505	C	T
11	chr11:77268844:T:C	0	77268844	C	T
11	chr11:77268855:C:G	0	77268855	G	C
11	chr11:77269698:T:C	0	77269698	C	T
11	chr11:77270299:A:C	0	77270299	C	A
11	chr11:77270500:G:A	0	77270500	A	G
11	chr11:77270555:A:C	0	77270555	C	A
11	chr11:77270561:C:T	0	77270561	T	C
11	chr11:77272043:A:G	0	77272043	G	A
11	chr11:77273004:A:G	0	77273004	G	A
11	chr11:77273074:T:C	0	77273074	C	T
11	chr11:77273116:A:C	0	77273116	C	A
11	chr11:77274116:G:C	0	77274116	C	G
11	chr11:77274164:A:G	0	77274164	G	A
11	chr11:77277981:A:G	0	77277981	G	A
11	chr11:77278044:T:C	0	77278044	C	T
11	chr11:77278202:C:T	0	77278202	T	C
11	chr11:77278208:G:A	0	77278208	A	G
11	chr11:77278861:G:C	0	77278861	C	G
11	chr11:77280320:C:T	0	77280320	T	C
11	chr11:77280387:G:C	0	77280387	C	G
11	chr11:77281619:T:C	0	77281619	C	T
11	chr11:77281917:T:C	0	77281917	C	T
11	chr11:77281922:A:G	0	77281922	G	A
11	chr11:77282181:G:T	0	77282181	T	G
11	chr11:77282788:T:A	0	77282788	A	T
11	chr11:77283052:C:G	0	77283052	G	C
11	chr11:77283750:C:A	0	77283750	A	C
11	chr11:77283846:A:G	0	77283846	G	A
11	chr11:77284490:G:A	0	77284490	A	G
11	chr11:77285548:C:T	0	77285548	T	C
11	chr11:77286731:G:A	0	77286731	A	G
11	chr11:77287188:A:C	0	77287188	C	A
11	chr11:77287708:G:C	0	77287708	C	G
11	chr11:77288156:G:A	0	77288156	A	G
11	chr11:77288594:C:T	0	77288594	T	C
11	chr11:77289443:T:C	0	77289443	C	T
11	chr11:77289981:A:T	0	77289981	T	A
11	chr11:77290688:C:T	0	77290688	T	C
11	chr11:77291140:T:C	0	77291140	C	T
11	chr11:77291919:C:G	0	77291919	G	C
11	chr11:77292683:A:G	0	77292683	G	A
11	chr11:77295361:G:C	0	77295361	C	G
11	chr11:77295426:A:G	0	77295426	G	A
11	chr11:77296129:T:C	0	77296129	C	T
11	chr11:77296482:G:A	0	77296482	A	G
11	chr11:77296542:G:T	0	77296542	T	G
11	chr11:77296819:G:A	0	77296819	A	G
11	chr11:77297756:C:T	0	77297756	T	C
11	chr11:77298293:C:A	0	77298293	A	C
11	chr11:77298341:G:A	0	77298341	A	G
11	chr11:77298621:G:A	0	77298621	A	G
11	chr11:77299104:G:GT	0	77299104	GT	G
11	chr11:77299902:A:C	0	77299902	C	A
11	chr11:77300224:A:G	0	77300224	G	A
11	chr11:77300442:G:A	0	77300442	A	G
11	chr11:77300683:C:G	0	77300683	G	C
11	chr11:77300738:A:G	0	77300738	G	A
11	chr11:77300803:C:T	0	77300803	T	C
11	chr11:77301109:G:A	0	77301109	A	G
11	chr11:77301259:G:T	0	77301259	T	G
11	chr11:77301575:G:A	0	77301575	A	G
11	chr11:77301832:G:T	0	77301832	T	G
11	chr11:77302161:C:T	0	77302161	T	C
11	chr11:77302261:A:G	0	77302261	G	A
11	chr11:77302763:C:T	0	77302763	T	C
11	chr11:77302883:G:A	0	77302883	A	G
11	chr11:77305891:T:C	0	77305891	C	T
11	chr11:77306099:G:A	0	77306099	A	G
11	chr11:77306662:G:T	0	77306662	T	G
11	chr11:77309119:A:G	0	77309119	G	A
11	chr11:77309399:A:C	0	77309399	C	A
11	chr11:77309427:T:C	0	77309427	C	T
11	chr11:77309901:C:T	0	77309901	T	C
11	chr11:77310224:A:G	0	77310224	G	A
11	chr11:77310692:C:T	0	77310692	T	C
11	chr11:77310835:C:T	0	77310835	T	C
11	chr11:77310840:G:C	0	77310840	C	G
11	chr11:77311058:G:A	0	77311058	A	G
11	chr11:77311408:G:A	0	77311408	A	G
11	chr11:77312465:A:G	0	77312465	G	A
11	chr11:77312533:C:A	0	77312533	A	C
11	chr11:77314125:A:G	0	77314125	G	A
11	chr11:77315194:C:T	0	77315194	T	C
11	chr11:77315450:G:A	0	77315450	A	G
11	chr11:77315465:G:A	0	77315465	A	G
11	chr11:77316868:C:T	0	77316868	T	C
11	chr11:77318223:C:T	0	77318223	T	C
11	chr11:77318239:A:G	0	77318239	G	A
11	chr11:77318693:T:C	0	77318693	C	T
11	chr11:77318732:TAA:T	0	77318732	T	TAA
11	chr11:77319346:G:A	0	77319346	A	G
11	chr11:77319786:T:G	0	77319786	G	T
11	chr11:77319793:C:T	0	77319793	T	C
11	chr11:77321262:T:C	0	77321262	C	T
11	chr11:77321546:ATATATC:A	0	77321546	A	ATATATC
11	chr11:77322654:A:G	0	77322654	G	A
11	chr11:77322663:A:C	0	77322663	C	A
11	chr11:77325990:C:T	0	77325990	T	C
11	chr11:77326475:G:C	0	77326475	C	G
11	chr11:77326478:C:T	0	77326478	T	C
11	chr11:77326639:T:C	0	77326639	C	T
11	chr11:77327212:A:T	0	77327212	T	A
11	chr11:77327843:C:T	0	77327843	T	C
11	chr11:77327858:G:A	0	77327858	A	G
11	chr11:77328492:T:C	0	77328492	C	T
11	chr11:77328695:T:C	0	77328695	C	T
11	chr11:77328881:C:T	0	77328881	T	C
11	chr11:77329176:T:C	0	77329176	C	T
11	chr11:77331775:TA:T	0	77331775	T	TA
11	chr11:77332139:A:T	0	77332139	T	A
11	chr11:77332543:G:C	0	77332543	C	G
11	chr11:77333776:C:T	0	77333776	T	C
11	chr11:77334109:C:T	0	77334109	T	C
11	chr11:77334211:C:T	0	77334211	T	C
11	chr11:77335214:G:A	0	77335214	A	G
11	chr11:77337775:C:T	0	77337775	T	C
11	chr11:77337776:A:G	0	77337776	G	A
11	chr11:77339014:C:T	0	77339014	T	C
11	chr11:77339148:T:C	0	77339148	C	T
11	chr11:77339292:A:C	0	77339292	C	A
11	chr11:77339669:A:C	0	77339669	C	A
11	chr11:77339938:T:C	0	77339938	C	T
11	chr11:77340046:A:G	0	77340046	G	A
11	chr11:77340775:C:T	0	77340775	T	C
11	chr11:77341026:T:C	0	77341026	C	T
11	chr11:77341286:T:C	0	77341286	C	T
11	chr11:77341297:A:AT	0	77341297	AT	A
11	chr11:77341722:A:G	0	77341722	G	A
11	chr11:77341909:T:C	0	77341909	C	T
11	chr11:77342136:C:A	0	77342136	A	C
11	chr11:77342249:A:G	0	77342249	G	A
11	chr11:77342612:G:A	0	77342612	A	G
11	chr11:77342820:G:A	0	77342820	A	G
11	chr11:77344655:C:T	0	77344655	T	C
11	chr11:77344706:T:C	0	77344706	C	T
11	chr11:77344741:T:C	0	77344741	C	T
11	chr11:77344817:A:G	0	77344817	G	A
11	chr11:77347053:A:G	0	77347053	G	A
11	chr11:77347614:G:A	0	77347614	A	G
11	chr11:77349047:C:T	0	77349047	T	C
11	chr11:77349483:A:G	0	77349483	G	A
11	chr11:77351196:A:G	0	77351196	G	A
11	chr11:77352041:C:T	0	77352041	T	C
11	chr11:77353313:A:G	0	77353313	G	A
11	chr11:77357109:G:C	0	77357109	C	G
11	chr11:77357891:T:TG	0	77357891	TG	T
11	chr11:77358745:G:A	0	77358745	A	G
11	chr11:77358759:G:A	0	77358759	A	G
11	chr11:77359354:T:G	0	77359354	G	T
11	chr11:77360922:G:A	0	77360922	A	G
11	chr11:77361245:A:G	0	77361245	G	A
11	chr11:77362039:ATT:A	0	77362039	A	ATT
11	chr11:77362401:C:T	0	77362401	T	C
11	chr11:77363854:T:A	0	77363854	A	T
11	chr11:77364514:G:T	0	77364514	T	G
11	chr11:77364621:T:A	0	77364621	A	T
11	chr11:77365024:G:A	0	77365024	A	G
11	chr11:77365400:TGA:T	0	77365400	T	TGA
11	chr11:77365490:A:T	0	77365490	T	A
11	chr11:77368202:C:T	0	77368202	T	C
11	chr11:77368438:T:C	0	77368438	C	T
11	chr11:77368649:T:A	0	77368649	A	T
11	chr11:77369667:C:T	0	77369667	T	C
11	chr11:77369694:C:T	0	77369694	T	C
11	chr11:77370313:C:CCT	0	77370313	CCT	C
11	chr11:77370328:G:C	0	77370328	C	G
11	chr11:77370680:T:C	0	77370680	C	T
11	chr11:77371005:T:C	0	77371005	C	T
11	chr11:77372496:A:G	0	77372496	G	A
11	chr11:77372602:C:T	0	77372602	T	C
11	chr11:77373313:T:C	0	77373313	C	T
11	chr11:77374104:A:T	0	77374104	T	A
11	chr11:77374897:T:C	0	77374897	C	T
11	chr11:77376313:C:T	0	77376313	T	C
11	chr11:77376520:T:C	0	77376520	C	T
11	chr11:77377466:A:C	0	77377466	C	A
11	chr11:77377633:AG:A	0	77377633	A	AG
11	chr11:77378302:T:C	0	77378302	C	T
11	chr11:77378303:G:A	0	77378303	A	G
11	chr11:77378606:T:G	0	77378606	G	T
11	chr11:77378789:C:T	0	77378789	T	C
11	chr11:77379166:T:C	0	77379166	C	T
11	chr11:77379473:T:C	0	77379473	C	T
11	chr11:77380096:G:A	0	77380096	A	G
11	chr11:77380169:T:C	0	77380169	C	T
11	chr11:77382365:T:C	0	77382365	C	T
11	chr11:77382372:A:G	0	77382372	G	A
11	chr11:77382720:G:A	0	77382720	A	G
11	chr11:77382842:G:A	0	77382842	A	G
11	chr11:77382977:A:G	0	77382977	G	A
11	chr11:77384758:C:T	0	77384758	T	C
11	chr11:77384914:A:T	0	77384914	T	A
11	chr11:77385126:C:A	0	77385126	A	C
11	chr11:77386133:T:C	0	77386133	C	T
11	chr11:77386229:G:T	0	77386229	T	G
11	chr11:77386748:G:A	0	77386748	A	G
11	chr11:77387434:A:G	0	77387434	G	A
11	chr11:77387925:G:A	0	77387925	A	G
11	chr11:77387973:T:C	0	77387973	C	T
11	chr11:77388246:T:C	0	77388246	C	T
11	chr11:77388421:T:C	0	77388421	C	T
11	chr11:77388489:G:A	0	77388489	A	G
11	chr11:77388519:T:A	0	77388519	A	T
11	chr11:77388605:G:A	0	77388605	A	G
11	chr11:77388632:C:T	0	77388632	T	C
11	chr11:77388928:G:A	0	77388928	A	G
11	chr11:77389007:T:C	0	77389007	C	T
11	chr11:77389109:A:G	0	77389109	G	A
11	chr11:77390247:T:C	0	77390247	C	T
11	chr11:77390354:G:C	0	77390354	C	G
11	chr11:77390786:GC:G	0	77390786	G	GC
11	chr11:77390839:T:G	0	77390839	G	T
11	chr11:77392178:TGCTTCA:T	0	77392178	T	TGCTTCA
11	chr11:77392791:G:A	0	77392791	A	G
11	chr11:77393378:T:C	0	77393378	C	T
11	chr11:77393731:G:A	0	77393731	A	G
11	chr11:77393949:A:G	0	77393949	G	A
11	chr11:77395655:C:T	0	77395655	T	C
11	chr11:77395823:T:G	0	77395823	G	T
11	chr11:77396093:C:G	0	77396093	G	C
11	chr11:77396133:T:C	0	77396133	C	T
11	chr11:77396141:T:A	0	77396141	A	T
11	chr11:77396557:C:T	0	77396557	T	C
11	chr11:77396783:G:A	0	77396783	A	G
11	chr11:77397001:C:T	0	77397001	T	C
11	chr11:77397091:G:A	0	77397091	A	G
11	chr11:77398161:A:T	0	77398161	T	A
11	chr11:77398377:C:G	0	77398377	G	C
11	chr11:77398917:G:A	0	77398917	A	G
11	chr11:77400234:A:G	0	77400234	G	A
11	chr11:77400238:T:C	0	77400238	C	T
11	chr11:77401104:T:A	0	77401104	A	T
11	chr11:77401273:T:G	0	77401273	G	T
11	chr11:77401600:A:T	0	77401600	T	A
11	chr11:77402014:A:C	0	77402014	C	A
11	chr11:77403186:A:G	0	77403186	G	A
11	chr11:77404427:C:T	0	77404427	T	C
11	chr11:77404519:G:A	0	77404519	A	G
11	chr11:77404592:T:C	0	77404592	C	T
11	chr11:77404946:T:C	0	77404946	C	T
11	chr11:77406468:T:C	0	77406468	C	T
11	chr11:77406481:G:A	0	77406481	A	G
11	chr11:77406654:G:A	0	77406654	A	G
11	chr11:77407117:C:T	0	77407117	T	C
11	chr11:77407671:G:A	0	77407671	A	G
11	chr11:77408379:A:G	0	77408379	G	A
11	chr11:77409441:T:C	0	77409441	C	T
11	chr11:77410153:A:G	0	77410153	G	A
11	chr11:77412895:C:T	0	77412895	T	C
11	chr11:77413959:C:T	0	77413959	T	C
11	chr11:77414506:T:A	0	77414506	A	T
11	chr11:77414841:G:GT	0	77414841	GT	G
11	chr11:77415775:C:T	0	77415775	T	C
11	chr11:77415869:A:G	0	77415869	G	A
11	chr11:77417002:G:C	0	77417002	C	G
11	chr11:77417138:T:C	0	77417138	C	T
11	chr11:77417364:A:C	0	77417364	C	A
11	chr11:77417840:T:C	0	77417840	C	T
11	chr11:77418057:ATTC:A	0	77418057	A	ATTC
11	chr11:77418897:C:T	0	77418897	T	C
11	chr11:77419523:T:C	0	77419523	C	T
11	chr11:77420178:G:C	0	77420178	C	G
11	chr11:77420255:C:T	0	77420255	T	C
11	chr11:77421766:A:T	0	77421766	T	A
11	chr11:77422659:G:T	0	77422659	T	G
11	chr11:77422732:C:G	0	77422732	G	C
11	chr11:77423249:T:C	0	77423249	C	T
11	chr11:77424885:G:A	0	77424885	A	G
11	chr11:77425221:T:C	0	77425221	C	T
11	chr11:77425675:A:G	0	77425675	G	A
11	chr11:77426560:C:T	0	77426560	T	C
11	chr11:77426865:G:A	0	77426865	A	G
11	chr11:77428002:A:G	0	77428002	G	A
11	chr11:77428351:C:T	0	77428351	T	C
11	chr11:77430673:T:C	0	77430673	C	T
11	chr11:77430950:T:A	0	77430950	A	T
11	chr11:77433236:T:C	0	77433236	C	T
11	chr11:77433329:A:C	0	77433329	C	A
11	chr11:77433546:G:A	0	77433546	A	G
11	chr11:77433702:A:C	0	77433702	C	A
11	chr11:77434274:C:T	0	77434274	T	C
11	chr11:77435151:C:T	0	77435151	T	C
11	chr11:77436425:A:G	0	77436425	G	A
11	chr11:77436778:A:C	0	77436778	C	A
11	chr11:77437021:C:T	0	77437021	T	C
11	chr11:77437320:T:C	0	77437320	C	T
11	chr11:77437659:G:T	0	77437659	T	G
11	chr11:77437743:TA:T	0	77437743	T	TA
11	chr11:77438582:G:A	0	77438582	A	G
11	chr11:77439572:CA:C	0	77439572	C	CA
11	chr11:77440176:T:C	0	77440176	C	T
11	chr11:77442264:T:G	0	77442264	G	T
11	chr11:77443128:T:G	0	77443128	G	T
11	chr11:77443594:C:T	0	77443594	T	C
11	chr11:77444806:C:A	0	77444806	A	C
11	chr11:77446143:T:G	0	77446143	G	T
11	chr11:77447372:T:TG	0	77447372	TG	T
11	chr11:77448074:C:T	0	77448074	T	C
11	chr11:77450359:A:G	0	77450359	G	A
11	chr11:77450375:C:T	0	77450375	T	C
11	chr11:77451492:A:T	0	77451492	T	A
11	chr11:77452455:A:G	0	77452455	G	A
11	chr11:77452747:G:A	0	77452747	A	G
11	chr11:77453183:C:T	0	77453183	T	C
11	chr11:77453309:G:A	0	77453309	A	G
11	chr11:77454161:G:A	0	77454161	A	G
11	chr11:77454909:G:A	0	77454909	A	G
11	chr11:77455085:G:A	0	77455085	A	G
11	chr11:77455607:A:G	0	77455607	G	A
11	chr11:77455891:A:G	0	77455891	G	A
11	chr11:77455932:T:C	0	77455932	C	T
11	chr11:77456283:C:A	0	77456283	A	C
11	chr11:77456479:A:G	0	77456479	G	A
11	chr11:77457072:G:A	0	77457072	A	G
11	chr11:77457325:A:T	0	77457325	T	A
11	chr11:77458057:T:G	0	77458057	G	T
11	chr11:77458626:A:G	0	77458626	G	A
11	chr11:77460126:G:A	0	77460126	A	G
11	chr11:77460189:A:T	0	77460189	T	A
11	chr11:77460604:T:C	0	77460604	C	T
11	chr11:77460620:G:A	0	77460620	A	G
11	chr11:77461155:A:C	0	77461155	C	A
11	chr11:77461433:C:T	0	77461433	T	C
11	chr11:77461588:T:C	0	77461588	C	T
11	chr11:77461788:T:C	0	77461788	C	T
11	chr11:77461811:A:T	0	77461811	T	A
11	chr11:77462199:C:T	0	77462199	T	C
11	chr11:77462677:C:T	0	77462677	T	C
11	chr11:77463478:G:A	0	77463478	A	G
11	chr11:77465207:A:T	0	77465207	T	A
11	chr11:77465885:A:G	0	77465885	G	A
11	chr11:77466238:A:T	0	77466238	T	A
11	chr11:77466966:A:G	0	77466966	G	A
11	chr11:77467653:G:A	0	77467653	A	G
11	chr11:77468227:T:C	0	77468227	C	T
11	chr11:77468329:T:C	0	77468329	C	T
11	chr11:77468853:C:A	0	77468853	A	C
11	chr11:77469156:C:G	0	77469156	G	C
11	chr11:77469173:C:T	0	77469173	T	C
11	chr11:77469612:CT:C	0	77469612	C	CT
11	chr11:77471897:G:A	0	77471897	A	G
11	chr11:77472703:G:A	0	77472703	A	G
11	chr11:77475234:A:T	0	77475234	T	A
11	chr11:77475278:A:C	0	77475278	C	A
11	chr11:77476515:AT:A	0	77476515	A	AT
11	chr11:77476618:C:A	0	77476618	A	C
11	chr11:77478672:A:C	0	77478672	C	A
11	chr11:77480777:G:C	0	77480777	C	G
11	chr11:77481451:C:T	0	77481451	T	C
11	chr11:77482261:TTACTGGCGTGAGCCACCACGCCCGGCC:T	0	77482261	T	TTACTGGCGTGAGCCACCACGCCCGGCC
11	chr11:77482622:C:G	0	77482622	G	C
11	chr11:77482787:G:T	0	77482787	T	G
11	chr11:77483169:C:G	0	77483169	G	C
11	chr11:77484055:G:T	0	77484055	T	G
11	chr11:77484220:A:AC	0	77484220	AC	A
11	chr11:77484437:T:C	0	77484437	C	T
11	chr11:77484466:A:G	0	77484466	G	A
11	chr11:77484926:A:G	0	77484926	G	A
11	chr11:77484950:T:C	0	77484950	C	T
11	chr11:77485309:A:G	0	77485309	G	A
11	chr11:77485600:C:T	0	77485600	T	C
11	chr11:77486140:T:C	0	77486140	C	T
11	chr11:77486250:T:C	0	77486250	C	T
11	chr11:77486737:T:C	0	77486737	C	T
11	chr11:77486772:G:A	0	77486772	A	G
11	chr11:77487035:G:C	0	77487035	C	G
11	chr11:77487188:T:C	0	77487188	C	T
11	chr11:77488823:C:T	0	77488823	T	C
11	chr11:77489950:C:G	0	77489950	G	C
11	chr11:77491728:A:G	0	77491728	G	A
11	chr11:77492031:G:A	0	77492031	A	G
11	chr11:77492089:T:C	0	77492089	C	T
11	chr11:77492989:C:T	0	77492989	T	C
11	chr11:77493821:G:A	0	77493821	A	G
11	chr11:77495201:CAGTGG:C	0	77495201	C	CAGTGG
11	chr11:77496414:A:C	0	77496414	C	A
11	chr11:77496593:A:G	0	77496593	G	A
11	chr11:77497448:T:C	0	77497448	C	T
11	chr11:77499212:G:A	0	77499212	A	G
11	chr11:77499302:A:G	0	77499302	G	A
11	chr11:77500091:A:T	0	77500091	T	A
11	chr11:77502398:T:G	0	77502398	G	T
11	chr11:77504032:T:C	0	77504032	C	T
11	chr11:77504240:A:G	0	77504240	G	A
11	chr11:77504544:C:T	0	77504544	T	C
11	chr11:77504630:A:G	0	77504630	G	A
11	chr11:77505861:T:G	0	77505861	G	T
11	chr11:77507423:G:A	0	77507423	A	G
11	chr11:77508174:G:A	0	77508174	A	G
11	chr11:77508690:C:T	0	77508690	T	C
11	chr11:77509363:A:G	0	77509363	G	A
11	chr11:77510863:T:C	0	77510863	C	T
11	chr11:77511646:G:C	0	77511646	C	G
11	chr11:77512370:T:C	0	77512370	C	T
11	chr11:77512376:G:A	0	77512376	A	G
11	chr11:77512380:C:CT	0	77512380	CT	C
11	chr11:77513927:G:A	0	77513927	A	G
11	chr11:77515797:A:G	0	77515797	G	A
11	chr11:77517827:C:T	0	77517827	T	C
11	chr11:77519550:C:T	0	77519550	T	C
11	chr11:77519633:T:C	0	77519633	C	T
11	chr11:77519803:T:C	0	77519803	C	T
11	chr11:77520138:C:T	0	77520138	T	C
11	chr11:77520973:G:A	0	77520973	A	G
11	chr11:77521385:C:T	0	77521385	T	C
11	chr11:77522966:A:G	0	77522966	G	A
11	chr11:77523173:C:T	0	77523173	T	C
11	chr11:77524234:A:G	0	77524234	G	A
11	chr11:77526196:G:A	0	77526196	A	G
11	chr11:77527990:C:T	0	77527990	T	C
11	chr11:77528289:C:T	0	77528289	T	C
11	chr11:77528464:A:G	0	77528464	G	A
11	chr11:77529107:C:T	0	77529107	T	C
11	chr11:77529579:A:T	0	77529579	T	A
11	chr11:77530157:ACCCATTAAGCAATTACTCCCCTTTCCCCTCTCCCCTCAGCTCCTGATAAC:A	0	77530157	A	ACCCATTAAGCAATTACTCCCCTTTCCCCTCTCCCCTCAGCTCCTGATAAC
11	chr11:77532967:T:TG	0	77532967	TG	T
11	chr11:77534452:A:C	0	77534452	C	A
11	chr11:77534683:A:G	0	77534683	G	A
11	chr11:77534902:C:T	0	77534902	T	C
11	chr11:77535381:T:C	0	77535381	C	T
11	chr11:77535504:A:G	0	77535504	G	A
11	chr11:77535657:T:C	0	77535657	C	T
11	chr11:77536215:A:G	0	77536215	G	A
11	chr11:77536470:G:A	0	77536470	A	G
11	chr11:77537866:T:C	0	77537866	C	T
11	chr11:77539499:A:C	0	77539499	C	A
11	chr11:77539867:G:A	0	77539867	A	G
11	chr11:77543221:C:T	0	77543221	T	C
11	chr11:77544503:A:G	0	77544503	G	A
11	chr11:77546759:C:T	0	77546759	T	C
11	chr11:77548390:T:C	0	77548390	C	T
11	chr11:77548529:C:T	0	77548529	T	C
11	chr11:77549697:G:A	0	77549697	A	G
11	chr11:77550006:C:T	0	77550006	T	C
11	chr11:77550539:C:A	0	77550539	A	C
11	chr11:77551077:T:C	0	77551077	C	T
11	chr11:77551533:C:T	0	77551533	T	C
11	chr11:77552158:A:G	0	77552158	G	A
11	chr11:77554436:T:C	0	77554436	C	T
11	chr11:77555618:T:G	0	77555618	G	T
11	chr11:77556566:A:G	0	77556566	G	A
11	chr11:77557415:G:A	0	77557415	A	G
11	chr11:77557650:C:T	0	77557650	T	C
11	chr11:77557811:C:T	0	77557811	T	C
11	chr11:77558003:T:C	0	77558003	C	T
11	chr11:77563954:C:T	0	77563954	T	C
11	chr11:77564012:T:C	0	77564012	C	T
11	chr11:77564292:C:T	0	77564292	T	C
11	chr11:77564673:A:G	0	77564673	G	A
11	chr11:77566342:A:T	0	77566342	T	A
11	chr11:77567579:C:T	0	77567579	T	C
11	chr11:77569045:G:C	0	77569045	C	G
11	chr11:77570530:C:G	0	77570530	G	C
11	chr11:77570544:T:G	0	77570544	G	T
11	chr11:77570980:G:A	0	77570980	A	G
11	chr11:77571162:T:C	0	77571162	C	T
11	chr11:77571465:A:G	0	77571465	G	A
11	chr11:77572349:A:T	0	77572349	T	A
11	chr11:77572350:C:T	0	77572350	T	C
11	chr11:77572516:A:T	0	77572516	T	A
11	chr11:77572561:A:G	0	77572561	G	A
11	chr11:77572627:T:C	0	77572627	C	T
11	chr11:77572837:C:T	0	77572837	T	C
11	chr11:77573841:G:A	0	77573841	A	G
11	chr11:77573903:G:A	0	77573903	A	G
11	chr11:77574366:G:T	0	77574366	T	G
11	chr11:77574580:AGGACCTCTTCTGTCCTTACTAG:A	0	77574580	A	AGGACCTCTTCTGTCCTTACTAG
11	chr11:77574605:ATG:A	0	77574605	A	ATG
11	chr11:77574609:ATATACTGT:A	0	77574609	A	ATATACTGT
11	chr11:77577450:A:G	0	77577450	G	A
11	chr11:77577566:T:A	0	77577566	A	T
11	chr11:77577801:G:A	0	77577801	A	G
11	chr11:77577990:G:A	0	77577990	A	G
11	chr11:77578045:C:T	0	77578045	T	C
11	chr11:77578633:G:A	0	77578633	A	G
11	chr11:77579394:G:A	0	77579394	A	G
11	chr11:77580019:G:A	0	77580019	A	G
11	chr11:77580412:T:C	0	77580412	C	T
11	chr11:77581046:C:T	0	77581046	T	C
11	chr11:77581605:C:T	0	77581605	T	C
11	chr11:77581662:A:T	0	77581662	T	A
11	chr11:77581812:A:G	0	77581812	G	A
11	chr11:77583640:T:C	0	77583640	C	T
11	chr11:77584247:CTTCT:C	0	77584247	C	CTTCT
11	chr11:77584534:G:C	0	77584534	C	G
11	chr11:77585010:C:T	0	77585010	T	C
11	chr11:77585051:T:C	0	77585051	C	T
11	chr11:77585274:C:T	0	77585274	T	C
11	chr11:77586517:G:T	0	77586517	T	G
11	chr11:77587247:G:C	0	77587247	C	G
11	chr11:77588406:G:A	0	77588406	A	G
11	chr11:77588582:C:T	0	77588582	T	C
11	chr11:77589003:C:T	0	77589003	T	C
11	chr11:77589500:A:G	0	77589500	G	A
11	chr11:77590296:G:A	0	77590296	A	G
11	chr11:77590644:C:T	0	77590644	T	C
11	chr11:77591333:G:C	0	77591333	C	G
11	chr11:77591478:G:C	0	77591478	C	G
11	chr11:77592839:CTG:C	0	77592839	C	CTG
11	chr11:77593437:T:C	0	77593437	C	T
11	chr11:77593569:A:G	0	77593569	G	A
11	chr11:77595209:C:T	0	77595209	T	C
11	chr11:77596615:C:T	0	77596615	T	C
11	chr11:77598197:G:T	0	77598197	T	G
11	chr11:77598488:T:C	0	77598488	C	T
11	chr11:77598613:C:G	0	77598613	G	C
11	chr11:77600109:G:A	0	77600109	A	G
11	chr11:77600400:C:T	0	77600400	T	C
11	chr11:77601745:G:A	0	77601745	A	G
11	chr11:77601827:C:T	0	77601827	T	C
11	chr11:77601997:T:TTCTA	0	77601997	TTCTA	T
11	chr11:77602538:G:A	0	77602538	A	G
11	chr11:77603019:A:G	0	77603019	G	A
11	chr11:77603088:A:G	0	77603088	G	A
11	chr11:77603458:A:G	0	77603458	G	A
11	chr11:77604169:C:T	0	77604169	T	C
11	chr11:77604946:T:C	0	77604946	C	T
11	chr11:77605332:A:G	0	77605332	G	A
11	chr11:77605676:C:A	0	77605676	A	C
11	chr11:77606841:C:T	0	77606841	T	C
11	chr11:77607234:C:A	0	77607234	A	C
11	chr11:77609164:T:C	0	77609164	C	T
11	chr11:77610267:T:C	0	77610267	C	T
11	chr11:77610934:A:G	0	77610934	G	A
11	chr11:77611377:G:A	0	77611377	A	G
11	chr11:77611760:G:A	0	77611760	A	G
11	chr11:77612081:G:A	0	77612081	A	G
11	chr11:77612415:A:G	0	77612415	G	A
11	chr11:77612669:A:G	0	77612669	G	A
11	chr11:77613409:C:A	0	77613409	A	C
11	chr11:77614539:T:G	0	77614539	G	T
11	chr11:77619396:TA:T	0	77619396	T	TA
11	chr11:77619702:A:C	0	77619702	C	A
11	chr11:77620249:G:A	0	77620249	A	G
11	chr11:77620620:A:G	0	77620620	G	A
11	chr11:77620643:A:C	0	77620643	C	A
11	chr11:77622380:GC:G	0	77622380	G	GC
11	chr11:77623038:C:A	0	77623038	A	C
11	chr11:77623094:G:A	0	77623094	A	G
11	chr11:77623487:G:A	0	77623487	A	G
11	chr11:77623894:G:A	0	77623894	A	G
11	chr11:77624291:A:G	0	77624291	G	A
11	chr11:77624937:C:A	0	77624937	A	C
11	chr11:77625964:A:C	0	77625964	C	A
11	chr11:77626076:A:G	0	77626076	G	A
11	chr11:77626931:G:A	0	77626931	A	G
11	chr11:77628104:T:G	0	77628104	G	T
11	chr11:77628622:A:G	0	77628622	G	A
11	chr11:77629078:C:T	0	77629078	T	C
11	chr11:77629291:C:G	0	77629291	G	C
11	chr11:77630261:G:A	0	77630261	A	G
11	chr11:77633301:G:C	0	77633301	C	G
11	chr11:77635840:C:T	0	77635840	T	C
11	chr11:77635916:T:C	0	77635916	C	T
11	chr11:77638136:T:C	0	77638136	C	T
11	chr11:77638139:G:C	0	77638139	C	G
11	chr11:77639292:A:G	0	77639292	G	A
11	chr11:77639914:G:A	0	77639914	A	G
11	chr11:77640750:T:A	0	77640750	A	T
11	chr11:77642962:T:C	0	77642962	C	T
11	chr11:77644054:T:C	0	77644054	C	T
11	chr11:77646117:T:G	0	77646117	G	T
11	chr11:77646192:G:T	0	77646192	T	G
11	chr11:77648508:ATT:A	0	77648508	A	ATT
11	chr11:77648865:C:T	0	77648865	T	C
11	chr11:77649097:CT:C	0	77649097	C	CT
11	chr11:77649451:A:T	0	77649451	T	A
11	chr11:77649706:G:T	0	77649706	T	G
11	chr11:77649980:A:C	0	77649980	C	A
11	chr11:77650965:C:T	0	77650965	T	C
11	chr11:77651031:A:C	0	77651031	C	A
11	chr11:77651136:G:A	0	77651136	A	G
11	chr11:77651869:C:G	0	77651869	G	C
11	chr11:77652070:T:C	0	77652070	C	T
11	chr11:77653526:T:A	0	77653526	A	T
11	chr11:77653897:A:G	0	77653897	G	A
11	chr11:77653951:C:T	0	77653951	T	C
11	chr11:77655168:T:C	0	77655168	C	T
11	chr11:77656497:C:T	0	77656497	T	C
11	chr11:77656734:A:G	0	77656734	G	A
11	chr11:77659713:T:C	0	77659713	C	T
11	chr11:77659852:C:T	0	77659852	T	C
11	chr11:77660800:AC:A	0	77660800	A	AC
11	chr11:77661120:A:C	0	77661120	C	A
11	chr11:77661376:GC:G	0	77661376	G	GC
11	chr11:77662369:T:G	0	77662369	G	T
11	chr11:77662426:C:A	0	77662426	A	C
11	chr11:77662584:T:TA	0	77662584	TA	T
11	chr11:77662888:G:A	0	77662888	A	G
11	chr11:77665202:C:T	0	77665202	T	C
11	chr11:77667343:T:C	0	77667343	C	T
11	chr11:77667760:A:G	0	77667760	G	A
11	chr11:77667849:G:A	0	77667849	A	G
11	chr11:77668054:A:G	0	77668054	G	A
11	chr11:77668543:T:G	0	77668543	G	T
11	chr11:77669189:C:T	0	77669189	T	C
11	chr11:77669448:T:C	0	77669448	C	T
11	chr11:77669820:A:G	0	77669820	G	A
11	chr11:77670427:G:A	0	77670427	A	G
11	chr11:77670706:T:C	0	77670706	C	T
11	chr11:77670913:C:T	0	77670913	T	C
11	chr11:77674923:C:T	0	77674923	T	C
11	chr11:77679613:A:C	0	77679613	C	A
11	chr11:77680162:A:G	0	77680162	G	A
11	chr11:77682948:G:C	0	77682948	C	G
11	chr11:77683555:G:A	0	77683555	A	G
11	chr11:77684207:T:A	0	77684207	A	T
11	chr11:77686014:A:G	0	77686014	G	A
11	chr11:77687523:T:C	0	77687523	C	T
11	chr11:77687631:T:C	0	77687631	C	T
11	chr11:77687870:C:T	0	77687870	T	C
11	chr11:77688292:T:C	0	77688292	C	T
11	chr11:77688429:T:C	0	77688429	C	T
11	chr11:77688557:G:T	0	77688557	T	G
11	chr11:77689584:A:G	0	77689584	G	A
11	chr11:77690182:A:T	0	77690182	T	A
11	chr11:77691374:T:C	0	77691374	C	T
11	chr11:77691644:T:A	0	77691644	A	T
11	chr11:77691689:C:A	0	77691689	A	C
11	chr11:77692686:T:G	0	77692686	G	T
11	chr11:77694096:A:T	0	77694096	T	A
11	chr11:77694147:G:T	0	77694147	T	G
11	chr11:77694522:T:C	0	77694522	C	T
11	chr11:77696607:A:T	0	77696607	T	A
11	chr11:77697234:G:A	0	77697234	A	G
11	chr11:77697381:T:C	0	77697381	C	T
11	chr11:77697832:C:T	0	77697832	T	C
11	chr11:77698073:T:G	0	77698073	G	T
11	chr11:77698201:G:A	0	77698201	A	G
11	chr11:77698362:C:T	0	77698362	T	C
11	chr11:77698523:T:C	0	77698523	C	T
11	chr11:77699003:C:T	0	77699003	T	C
11	chr11:77699633:C:T	0	77699633	T	C
11	chr11:77700136:A:G	0	77700136	G	A
11	chr11:77703337:T:C	0	77703337	C	T
11	chr11:77703809:A:AAT	0	77703809	AAT	A
11	chr11:77704187:G:A	0	77704187	A	G
11	chr11:77704497:G:A	0	77704497	A	G
11	chr11:77704520:G:A	0	77704520	A	G
11	chr11:77704529:T:C	0	77704529	C	T
11	chr11:77706663:T:A	0	77706663	A	T
11	chr11:77707657:C:T	0	77707657	T	C
11	chr11:77707835:C:T	0	77707835	T	C
11	chr11:77709269:C:T	0	77709269	T	C
11	chr11:77711590:C:T	0	77711590	T	C
11	chr11:77712002:AGATT:A	0	77712002	A	AGATT
11	chr11:77714114:A:T	0	77714114	T	A
11	chr11:77715050:G:A	0	77715050	A	G
11	chr11:77717888:C:T	0	77717888	T	C
11	chr11:77718908:A:G	0	77718908	G	A
11	chr11:77719607:C:T	0	77719607	T	C
11	chr11:77720184:G:A	0	77720184	A	G
11	chr11:77720289:G:A	0	77720289	A	G
11	chr11:77720822:T:C	0	77720822	C	T
11	chr11:77722899:C:G	0	77722899	G	C
11	chr11:77723080:C:T	0	77723080	T	C
11	chr11:77723216:T:C	0	77723216	C	T
11	chr11:77724786:G:A	0	77724786	A	G
11	chr11:77728450:A:G	0	77728450	G	A
11	chr11:77729061:A:G	0	77729061	G	A
11	chr11:77730337:C:T	0	77730337	T	C
11	chr11:77730546:C:T	0	77730546	T	C
11	chr11:77730676:G:A	0	77730676	A	G
11	chr11:77730928:A:G	0	77730928	G	A
11	chr11:77733434:T:TTC	0	77733434	TTC	T
11	chr11:77735006:T:C	0	77735006	C	T
11	chr11:77735072:C:T	0	77735072	T	C
11	chr11:77735315:C:T	0	77735315	T	C
11	chr11:77736009:T:G	0	77736009	G	T
11	chr11:77736023:C:T	0	77736023	T	C
11	chr11:77737166:C:G	0	77737166	G	C
11	chr11:77737571:T:C	0	77737571	C	T
11	chr11:77738733:A:T	0	77738733	T	A
11	chr11:77739403:T:TA	0	77739403	TA	T
11	chr11:77741323:G:A	0	77741323	A	G
11	chr11:77741745:T:C	0	77741745	C	T
11	chr11:77742067:C:G	0	77742067	G	C
11	chr11:77742322:C:T	0	77742322	T	C
11	chr11:77742341:G:A	0	77742341	A	G
11	chr11:77743031:C:T	0	77743031	T	C
11	chr11:77743212:A:G	0	77743212	G	A
11	chr11:77743237:T:C	0	77743237	C	T
11	chr11:77743312:G:C	0	77743312	C	G
11	chr11:77744121:C:T	0	77744121	T	C
11	chr11:77744497:A:G	0	77744497	G	A
11	chr11:77744538:A:G	0	77744538	G	A
11	chr11:77745056:A:AT	0	77745056	AT	A
11	chr11:77745328:C:T	0	77745328	T	C
11	chr11:77745741:T:C	0	77745741	C	T
11	chr11:77745861:A:G	0	77745861	G	A
11	chr11:77746571:C:T	0	77746571	T	C
11	chr11:77746712:A:G	0	77746712	G	A
11	chr11:77747862:G:T	0	77747862	T	G
11	chr11:77751747:C:T	0	77751747	T	C
11	chr11:77752183:C:T	0	77752183	T	C
11	chr11:77752541:A:T	0	77752541	T	A
11	chr11:77752946:T:C	0	77752946	C	T
11	chr11:77753325:C:T	0	77753325	T	C
11	chr11:77753485:G:A	0	77753485	A	G
11	chr11:77753789:A:G	0	77753789	G	A
11	chr11:77753891:C:T	0	77753891	T	C
11	chr11:77754949:C:A	0	77754949	A	C
11	chr11:77755289:G:A	0	77755289	A	G
11	chr11:77755740:T:C	0	77755740	C	T
11	chr11:77757043:C:A	0	77757043	A	C
11	chr11:77758621:A:T	0	77758621	T	A
11	chr11:77758858:AC:A	0	77758858	A	AC
11	chr11:77759997:C:T	0	77759997	T	C
11	chr11:77760856:A:G	0	77760856	G	A
11	chr11:77761093:C:T	0	77761093	T	C
11	chr11:77761504:C:CT	0	77761504	CT	C
11	chr11:77762164:T:C	0	77762164	C	T
11	chr11:77762278:A:T	0	77762278	T	A
11	chr11:77762338:C:T	0	77762338	T	C
11	chr11:77764122:G:C	0	77764122	C	G
11	chr11:77764461:C:T	0	77764461	T	C
11	chr11:77765028:C:T	0	77765028	T	C
11	chr11:77765991:G:A	0	77765991	A	G
11	chr11:77766783:T:C	0	77766783	C	T
11	chr11:77766911:A:G	0	77766911	G	A
11	chr11:77767063:G:A	0	77767063	A	G
11	chr11:77767734:C:T	0	77767734	T	C
11	chr11:77768219:G:A	0	77768219	A	G
11	chr11:77768248:T:C	0	77768248	C	T
11	chr11:77771728:A:G	0	77771728	G	A
11	chr11:77773689:T:C	0	77773689	C	T
11	chr11:77775324:A:T	0	77775324	T	A
11	chr11:77777779:G:A	0	77777779	A	G
11	chr11:77778679:C:T	0	77778679	T	C
11	chr11:77778805:C:A	0	77778805	A	C
11	chr11:77779804:T:C	0	77779804	C	T
11	chr11:77779912:G:A	0	77779912	A	G
11	chr11:77781548:A:G	0	77781548	G	A
11	chr11:77781895:C:G	0	77781895	G	C
11	chr11:77782958:T:C	0	77782958	C	T
11	chr11:77783708:G:A	0	77783708	A	G
11	chr11:77784110:C:A	0	77784110	A	C
11	chr11:77784599:C:T	0	77784599	T	C
11	chr11:77785126:C:T	0	77785126	T	C
11	chr11:77785645:A:T	0	77785645	T	A
11	chr11:77785791:C:T	0	77785791	T	C
11	chr11:77787562:C:T	0	77787562	T	C
11	chr11:77787569:T:C	0	77787569	C	T
11	chr11:77787722:T:C	0	77787722	C	T
11	chr11:77787881:G:C	0	77787881	C	G
11	chr11:77788341:C:T	0	77788341	T	C
11	chr11:77789690:C:T	0	77789690	T	C
11	chr11:77790057:A:G	0	77790057	G	A
11	chr11:77790402:T:A	0	77790402	A	T
11	chr11:77790937:A:G	0	77790937	G	A
11	chr11:77791086:C:T	0	77791086	T	C
11	chr11:77791424:C:G	0	77791424	G	C
11	chr11:77791586:T:C	0	77791586	C	T
11	chr11:77792707:G:A	0	77792707	A	G
11	chr11:77793663:C:T	0	77793663	T	C
11	chr11:77793950:T:C	0	77793950	C	T
11	chr11:77794433:C:T	0	77794433	T	C
11	chr11:77794998:C:T	0	77794998	T	C
11	chr11:77795649:T:A	0	77795649	A	T
11	chr11:77796152:G:A	0	77796152	A	G
11	chr11:77796286:G:C	0	77796286	C	G
11	chr11:77797167:C:T	0	77797167	T	C
11	chr11:77797546:G:A	0	77797546	A	G
11	chr11:77798371:C:T	0	77798371	T	C
11	chr11:77799501:C:T	0	77799501	T	C
11	chr11:77802342:T:C	0	77802342	C	T
11	chr11:77803170:G:T	0	77803170	T	G
11	chr11:77803385:G:A	0	77803385	A	G
11	chr11:77804184:T:C	0	77804184	C	T
11	chr11:77805190:G:C	0	77805190	C	G
11	chr11:77806474:A:T	0	77806474	T	A
11	chr11:77807634:A:G	0	77807634	G	A
11	chr11:77807764:G:C	0	77807764	C	G
11	chr11:77807787:G:C	0	77807787	C	G
11	chr11:77809165:T:C	0	77809165	C	T
11	chr11:77810344:A:G	0	77810344	G	A
11	chr11:77811142:A:T	0	77811142	T	A
11	chr11:77811188:C:T	0	77811188	T	C
11	chr11:77811587:G:A	0	77811587	A	G
11	chr11:77811631:C:T	0	77811631	T	C
11	chr11:77811931:G:T	0	77811931	T	G
11	chr11:77812038:T:C	0	77812038	C	T
11	chr11:77812419:T:A	0	77812419	A	T
11	chr11:77812438:C:T	0	77812438	T	C
11	chr11:77814157:G:A	0	77814157	A	G
11	chr11:77814264:G:A	0	77814264	A	G
11	chr11:77814358:C:G	0	77814358	G	C
11	chr11:77815428:C:A	0	77815428	A	C
11	chr11:77815748:A:T	0	77815748	T	A
11	chr11:77817293:T:C	0	77817293	C	T
11	chr11:77818482:C:T	0	77818482	T	C
11	chr11:77819825:C:A	0	77819825	A	C
11	chr11:77820235:G:C	0	77820235	C	G
11	chr11:77820297:C:T	0	77820297	T	C
11	chr11:77821417:T:C	0	77821417	C	T
11	chr11:77821662:G:C	0	77821662	C	G
11	chr11:77822606:G:T	0	77822606	T	G
11	chr11:77823398:G:A	0	77823398	A	G
11	chr11:77825217:T:C	0	77825217	C	T
11	chr11:77827903:G:A	0	77827903	A	G
11	chr11:77827904:G:A	0	77827904	A	G
11	chr11:77827912:A:G	0	77827912	G	A
11	chr11:77828039:G:A	0	77828039	A	G
11	chr11:77828763:G:A	0	77828763	A	G
11	chr11:77829201:TTCACA:T	0	77829201	T	TTCACA
11	chr11:77834762:A:T	0	77834762	T	A
11	chr11:77837489:CT:C	0	77837489	C	CT
11	chr11:77838214:TA:T	0	77838214	T	TA
11	chr11:77838217:A:T	0	77838217	T	A
11	chr11:77839734:G:C	0	77839734	C	G
11	chr11:77840454:C:T	0	77840454	T	C
11	chr11:77840455:G:A	0	77840455	A	G
11	chr11:77841984:C:T	0	77841984	T	C
11	chr11:77842592:T:C	0	77842592	C	T
11	chr11:77843775:G:A	0	77843775	A	G
11	chr11:77843899:G:T	0	77843899	T	G
11	chr11:77844310:A:G	0	77844310	G	A
11	chr11:77847965:G:A	0	77847965	A	G
11	chr11:77849026:A:G	0	77849026	G	A
11	chr11:77849277:G:A	0	77849277	A	G
11	chr11:77849606:G:T	0	77849606	T	G
11	chr11:77850987:G:A	0	77850987	A	G
11	chr11:77852298:C:T	0	77852298	T	C
11	chr11:77852741:A:T	0	77852741	T	A
11	chr11:77853562:C:T	0	77853562	T	C
11	chr11:77854831:C:T	0	77854831	T	C
11	chr11:77855008:A:G	0	77855008	G	A
11	chr11:77855311:A:T	0	77855311	T	A
11	chr11:77856164:C:G	0	77856164	G	C
11	chr11:77856482:C:T	0	77856482	T	C
11	chr11:77856538:G:A	0	77856538	A	G
11	chr11:77856635:C:T	0	77856635	T	C
11	chr11:77857989:C:T	0	77857989	T	C
11	chr11:77858064:G:T	0	77858064	T	G
11	chr11:77858738:T:C	0	77858738	C	T
11	chr11:77861422:C:T	0	77861422	T	C
11	chr11:77862161:G:A	0	77862161	A	G
11	chr11:77863559:C:T	0	77863559	T	C
11	chr11:77864593:C:T	0	77864593	T	C
11	chr11:77864595:G:A	0	77864595	A	G
11	chr11:77864931:T:C	0	77864931	C	T
11	chr11:77866448:C:T	0	77866448	T	C
11	chr11:77866800:A:G	0	77866800	G	A
11	chr11:77866818:C:A	0	77866818	A	C
11	chr11:77867312:AT:A	0	77867312	A	AT
11	chr11:77869949:G:A	0	77869949	A	G
11	chr11:77870199:A:T	0	77870199	T	A
11	chr11:77870398:G:A	0	77870398	A	G
11	chr11:77870598:A:G	0	77870598	G	A
11	chr11:77871697:C:T	0	77871697	T	C
11	chr11:77872220:G:A	0	77872220	A	G
11	chr11:77872330:G:A	0	77872330	A	G
11	chr11:77872430:G:A	0	77872430	A	G
11	chr11:77872809:A:C	0	77872809	C	A
11	chr11:77873092:C:T	0	77873092	T	C
11	chr11:77873601:T:C	0	77873601	C	T
11	chr11:77873823:G:C	0	77873823	C	G
11	chr11:77875363:G:A	0	77875363	A	G
11	chr11:77875864:A:G	0	77875864	G	A
11	chr11:77876927:T:C	0	77876927	C	T
11	chr11:77878603:A:G	0	77878603	G	A
11	chr11:77881476:A:G	0	77881476	G	A
11	chr11:77881863:G:A	0	77881863	A	G
11	chr11:77882175:C:T	0	77882175	T	C
11	chr11:77882401:G:GT	0	77882401	GT	G
11	chr11:77883308:A:G	0	77883308	G	A
11	chr11:77884034:C:T	0	77884034	T	C
11	chr11:77884596:A:G	0	77884596	G	A
11	chr11:77884671:C:T	0	77884671	T	C
11	chr11:77885058:C:A	0	77885058	A	C
11	chr11:77885727:G:A	0	77885727	A	G
11	chr11:77886053:A:T	0	77886053	T	A
11	chr11:77886440:C:T	0	77886440	T	C
11	chr11:77886521:C:T	0	77886521	T	C
11	chr11:77886793:C:T	0	77886793	T	C
11	chr11:77887294:T:G	0	77887294	G	T
11	chr11:77887484:T:C	0	77887484	C	T
11	chr11:77887534:G:C	0	77887534	C	G
11	chr11:77888617:T:C	0	77888617	C	T
11	chr11:77888870:G:A	0	77888870	A	G
11	chr11:77889014:T:G	0	77889014	G	T
11	chr11:77890525:G:A	0	77890525	A	G
11	chr11:77891627:A:G	0	77891627	G	A
11	chr11:77892026:C:T	0	77892026	T	C
11	chr11:77892215:G:C	0	77892215	C	G
11	chr11:77892474:T:C	0	77892474	C	T
11	chr11:77892835:A:G	0	77892835	G	A
11	chr11:77892876:C:T	0	77892876	T	C
11	chr11:77893025:G:A	0	77893025	A	G
11	chr11:77893450:A:G	0	77893450	G	A
11	chr11:77895123:C:CT	0	77895123	CT	C
11	chr11:77895171:G:A	0	77895171	A	G
11	chr11:77896391:C:G	0	77896391	G	C
11	chr11:77896604:T:A	0	77896604	A	T
11	chr11:77897055:A:G	0	77897055	G	A
11	chr11:77897060:G:A	0	77897060	A	G
11	chr11:77899174:G:C	0	77899174	C	G
11	chr11:77899284:AG:A	0	77899284	A	AG
11	chr11:77902154:G:A	0	77902154	A	G
11	chr11:77904567:T:C	0	77904567	C	T
11	chr11:77905222:C:T	0	77905222	T	C
11	chr11:77905532:C:T	0	77905532	T	C
11	chr11:77906040:T:A	0	77906040	A	T
11	chr11:77906387:G:A	0	77906387	A	G
11	chr11:77906904:A:G	0	77906904	G	A
11	chr11:77907020:C:T	0	77907020	T	C
11	chr11:77907395:G:A	0	77907395	A	G
11	chr11:77909294:T:C	0	77909294	C	T
11	chr11:77910320:G:A	0	77910320	A	G
11	chr11:77910497:G:A	0	77910497	A	G
11	chr11:77912443:G:A	0	77912443	A	G
11	chr11:77912827:T:C	0	77912827	C	T
11	chr11:77914318:T:C	0	77914318	C	T
11	chr11:77914609:T:C	0	77914609	C	T
11	chr11:77914624:C:G	0	77914624	G	C
11	chr11:77915234:T:C	0	77915234	C	T
11	chr11:77915917:A:T	0	77915917	T	A
11	chr11:77916385:G:C	0	77916385	C	G
11	chr11:77916983:A:G	0	77916983	G	A
11	chr11:77916993:A:G	0	77916993	G	A
11	chr11:77917403:TC:T	0	77917403	T	TC
11	chr11:77917922:G:A	0	77917922	A	G
11	chr11:77918506:G:T	0	77918506	T	G
11	chr11:77918658:T:C	0	77918658	C	T
11	chr11:77918659:C:T	0	77918659	T	C
11	chr11:77919436:G:A	0	77919436	A	G
11	chr11:77921013:A:G	0	77921013	G	A
11	chr11:77924269:A:G	0	77924269	G	A
11	chr11:77924836:A:C	0	77924836	C	A
11	chr11:77925604:T:C	0	77925604	C	T
11	chr11:77926022:C:T	0	77926022	T	C
11	chr11:77926373:T:C	0	77926373	C	T
11	chr11:77926524:T:C	0	77926524	C	T
11	chr11:77926759:C:T	0	77926759	T	C
11	chr11:77927135:A:G	0	77927135	G	A
11	chr11:77927421:T:C	0	77927421	C	T
11	chr11:77927510:G:A	0	77927510	A	G
11	chr11:77927641:A:G	0	77927641	G	A
11	chr11:77927698:T:G	0	77927698	G	T
11	chr11:77928465:T:A	0	77928465	A	T
11	chr11:77929074:G:A	0	77929074	A	G
11	chr11:77930115:C:T	0	77930115	T	C
11	chr11:77930227:G:A	0	77930227	A	G
11	chr11:77930313:A:G	0	77930313	G	A
11	chr11:77930419:A:G	0	77930419	G	A
11	chr11:77930435:A:G	0	77930435	G	A
11	chr11:77933134:G:A	0	77933134	A	G
11	chr11:77933600:C:T	0	77933600	T	C
11	chr11:77933680:C:T	0	77933680	T	C
11	chr11:77933778:G:A	0	77933778	A	G
11	chr11:77934128:A:G	0	77934128	G	A
11	chr11:77934164:G:T	0	77934164	T	G
11	chr11:77935470:G:A	0	77935470	A	G
11	chr11:77936986:A:G	0	77936986	G	A
11	chr11:77937636:C:T	0	77937636	T	C
11	chr11:77940010:C:T	0	77940010	T	C
11	chr11:77940145:G:A	0	77940145	A	G
11	chr11:77940627:G:T	0	77940627	T	G
11	chr11:77941085:A:G	0	77941085	G	A
11	chr11:77941374:C:T	0	77941374	T	C
11	chr11:77942359:C:T	0	77942359	T	C
11	chr11:77942921:A:G	0	77942921	G	A
11	chr11:77943819:A:G	0	77943819	G	A
11	chr11:77944219:T:C	0	77944219	C	T
11	chr11:77944574:G:A	0	77944574	A	G
11	chr11:77945446:T:C	0	77945446	C	T
11	chr11:77946520:G:A	0	77946520	A	G
11	chr11:77946876:A:G	0	77946876	G	A
11	chr11:77947075:T:C	0	77947075	C	T
11	chr11:77947091:C:T	0	77947091	T	C
11	chr11:77947244:A:C	0	77947244	C	A
11	chr11:77947462:C:T	0	77947462	T	C
11	chr11:77947550:A:C	0	77947550	C	A
11	chr11:77948176:GA:G	0	77948176	G	GA
11	chr11:77948325:C:T	0	77948325	T	C
11	chr11:77948694:AAGG:A	0	77948694	A	AAGG
11	chr11:77950472:G:A	0	77950472	A	G
11	chr11:77950718:TTTTG:T	0	77950718	T	TTTTG
11	chr11:77950759:A:G	0	77950759	G	A
11	chr11:77950805:T:C	0	77950805	C	T
11	chr11:77951316:G:T	0	77951316	T	G
11	chr11:77951456:C:T	0	77951456	T	C
11	chr11:77951782:T:C	0	77951782	C	T
11	chr11:77953110:C:T	0	77953110	T	C
11	chr11:77953652:C:T	0	77953652	T	C
11	chr11:77953986:G:C	0	77953986	C	G
11	chr11:77954560:C:T	0	77954560	T	C
11	chr11:77954682:C:T	0	77954682	T	C
11	chr11:77955441:C:T	0	77955441	T	C
11	chr11:77955598:C:T	0	77955598	T	C
11	chr11:77955775:TGA:T	0	77955775	T	TGA
11	chr11:77956352:A:G	0	77956352	G	A
11	chr11:77956394:C:G	0	77956394	G	C
11	chr11:77956636:T:C	0	77956636	C	T
11	chr11:77956933:G:A	0	77956933	A	G
11	chr11:77956973:C:T	0	77956973	T	C
11	chr11:77957814:G:A	0	77957814	A	G
11	chr11:77958939:A:G	0	77958939	G	A
11	chr11:77959066:A:G	0	77959066	G	A
11	chr11:77959191:C:T	0	77959191	T	C
11	chr11:77959421:T:A	0	77959421	A	T
11	chr11:77960171:A:G	0	77960171	G	A
11	chr11:77960235:A:G	0	77960235	G	A
11	chr11:77960498:T:C	0	77960498	C	T
11	chr11:77960822:C:T	0	77960822	T	C
11	chr11:77961268:T:C	0	77961268	C	T
11	chr11:77961819:A:G	0	77961819	G	A
11	chr11:77964499:A:G	0	77964499	G	A
11	chr11:77964564:ACT:A	0	77964564	A	ACT
11	chr11:77964677:G:A	0	77964677	A	G
11	chr11:77964899:T:C	0	77964899	C	T
11	chr11:77965081:A:C	0	77965081	C	A
11	chr11:77965599:C:T	0	77965599	T	C
11	chr11:77965821:A:C	0	77965821	C	A
11	chr11:77967495:C:T	0	77967495	T	C
11	chr11:77969412:G:A	0	77969412	A	G
11	chr11:77969602:G:A	0	77969602	A	G
11	chr11:77970147:A:G	0	77970147	G	A
11	chr11:77970528:T:C	0	77970528	C	T
11	chr11:77970898:A:G	0	77970898	G	A
11	chr11:77971233:C:A	0	77971233	A	C
11	chr11:77973090:C:T	0	77973090	T	C
11	chr11:77973577:A:G	0	77973577	G	A
11	chr11:77973902:C:T	0	77973902	T	C
11	chr11:77974551:CATA:C	0	77974551	C	CATA
11	chr11:77974890:G:A	0	77974890	A	G
11	chr11:77974950:T:C	0	77974950	C	T
11	chr11:77975729:G:A	0	77975729	A	G
11	chr11:77976121:A:AT	0	77976121	AT	A
11	chr11:77976152:T:C	0	77976152	C	T
11	chr11:77976691:G:A	0	77976691	A	G
11	chr11:77976941:G:C	0	77976941	C	G
11	chr11:77977198:C:T	0	77977198	T	C
11	chr11:77977395:C:A	0	77977395	A	C
11	chr11:77977728:A:G	0	77977728	G	A
11	chr11:77978251:G:T	0	77978251	T	G
11	chr11:77979375:C:T	0	77979375	T	C
11	chr11:77980002:C:T	0	77980002	T	C
11	chr11:77980179:CT:C	0	77980179	C	CT
11	chr11:77982128:C:T	0	77982128	T	C
11	chr11:77982226:C:T	0	77982226	T	C
11	chr11:77982355:C:G	0	77982355	G	C
11	chr11:77982533:C:T	0	77982533	T	C
11	chr11:77983316:A:G	0	77983316	G	A
11	chr11:77983456:A:T	0	77983456	T	A
11	chr11:77983498:C:T	0	77983498	T	C
11	chr11:77984848:C:T	0	77984848	T	C
11	chr11:77986205:G:A	0	77986205	A	G
11	chr11:77986360:G:C	0	77986360	C	G
11	chr11:77987255:A:T	0	77987255	T	A
11	chr11:77987605:T:C	0	77987605	C	T
11	chr11:77987648:T:C	0	77987648	C	T
11	chr11:77988041:A:G	0	77988041	G	A
11	chr11:77989106:A:G	0	77989106	G	A
11	chr11:77989151:G:A	0	77989151	A	G
11	chr11:77990629:C:T	0	77990629	T	C
11	chr11:77990815:T:A	0	77990815	A	T
11	chr11:77991815:T:C	0	77991815	C	T
11	chr11:77992272:C:T	0	77992272	T	C
11	chr11:77992644:G:C	0	77992644	C	G
11	chr11:77993546:C:T	0	77993546	T	C
11	chr11:77993975:AG:A	0	77993975	A	AG
11	chr11:77997298:G:A	0	77997298	A	G
11	chr11:77997436:G:A	0	77997436	A	G
11	chr11:77997584:A:G	0	77997584	G	A
11	chr11:77998131:G:A	0	77998131	A	G
11	chr11:77998153:T:A	0	77998153	A	T
11	chr11:77998307:A:G	0	77998307	G	A
11	chr11:77998603:T:C	0	77998603	C	T
11	chr11:77999066:C:A	0	77999066	A	C
11	chr11:77999220:C:A	0	77999220	A	C
11	chr11:77999286:C:T	0	77999286	T	C
11	chr11:77999455:T:C	0	77999455	C	T
11	chr11:77999519:CTAAGT:C	0	77999519	C	CTAAGT
11	chr11:78000230:C:G	0	78000230	G	C
11	chr11:78000231:T:A	0	78000231	A	T
11	chr11:78000329:A:G	0	78000329	G	A
11	chr11:78001128:T:C	0	78001128	C	T
11	chr11:78002215:A:G	0	78002215	G	A
11	chr11:78003129:A:C	0	78003129	C	A
11	chr11:78003264:T:G	0	78003264	G	T
11	chr11:78003608:C:T	0	78003608	T	C
11	chr11:78003700:C:A	0	78003700	A	C
11	chr11:78004430:C:T	0	78004430	T	C
11	chr11:78004581:T:C	0	78004581	C	T
11	chr11:78005239:C:T	0	78005239	T	C
11	chr11:78006758:C:T	0	78006758	T	C
11	chr11:78007665:C:T	0	78007665	T	C
11	chr11:78008063:G:A	0	78008063	A	G
11	chr11:78008249:A:C	0	78008249	C	A
11	chr11:78008280:T:A	0	78008280	A	T
11	chr11:78008418:T:TA	0	78008418	TA	T
11	chr11:78008449:T:C	0	78008449	C	T
11	chr11:78008662:T:C	0	78008662	C	T
11	chr11:78008823:T:C	0	78008823	C	T
11	chr11:78008877:A:G	0	78008877	G	A
11	chr11:78010491:T:C	0	78010491	C	T
11	chr11:78012751:C:T	0	78012751	T	C
11	chr11:78013628:C:T	0	78013628	T	C
11	chr11:78015129:G:A	0	78015129	A	G
11	chr11:78015933:T:C	0	78015933	C	T
11	chr11:78015992:C:T	0	78015992	T	C
11	chr11:78016093:C:T	0	78016093	T	C
11	chr11:78016237:A:G	0	78016237	G	A
11	chr11:78016333:T:C	0	78016333	C	T
11	chr11:78017886:C:T	0	78017886	T	C
11	chr11:78018160:A:G	0	78018160	G	A
11	chr11:78018408:T:A	0	78018408	A	T
11	chr11:78018473:G:A	0	78018473	A	G
11	chr11:78018669:C:T	0	78018669	T	C
11	chr11:78019679:G:A	0	78019679	A	G
11	chr11:78020114:C:A	0	78020114	A	C
11	chr11:78020195:C:T	0	78020195	T	C
11	chr11:78020370:C:T	0	78020370	T	C
11	chr11:78020709:C:T	0	78020709	T	C
11	chr11:78021591:C:A	0	78021591	A	C
11	chr11:78022343:A:C	0	78022343	C	A
11	chr11:78022864:C:G	0	78022864	G	C
11	chr11:78022955:G:C	0	78022955	C	G
11	chr11:78022961:C:T	0	78022961	T	C
11	chr11:78023163:T:C	0	78023163	C	T
11	chr11:78024098:G:A	0	78024098	A	G
11	chr11:78024277:G:C	0	78024277	C	G
11	chr11:78024749:C:T	0	78024749	T	C
11	chr11:78024800:C:T	0	78024800	T	C
11	chr11:78024843:G:A	0	78024843	A	G
11	chr11:78026117:A:G	0	78026117	G	A
11	chr11:78026268:C:T	0	78026268	T	C
11	chr11:78026626:A:G	0	78026626	G	A
11	chr11:78026750:T:C	0	78026750	C	T
11	chr11:78026839:C:T	0	78026839	T	C
11	chr11:78026968:A:G	0	78026968	G	A
11	chr11:78027094:G:A	0	78027094	A	G
11	chr11:78027391:C:T	0	78027391	T	C
11	chr11:78027521:A:G	0	78027521	G	A
11	chr11:78028111:T:G	0	78028111	G	T
11	chr11:78028341:G:A	0	78028341	A	G
11	chr11:78028463:C:A	0	78028463	A	C
11	chr11:78028624:G:T	0	78028624	T	G
11	chr11:78028866:A:G	0	78028866	G	A
11	chr11:78029520:A:G	0	78029520	G	A
11	chr11:78029821:C:G	0	78029821	G	C
11	chr11:78029843:G:A	0	78029843	A	G
11	chr11:78029882:T:C	0	78029882	C	T
11	chr11:78030185:A:G	0	78030185	G	A
11	chr11:78030881:A:G	0	78030881	G	A
11	chr11:78031549:T:C	0	78031549	C	T
11	chr11:78031780:A:G	0	78031780	G	A
11	chr11:78032333:C:T	0	78032333	T	C
11	chr11:78032378:C:CA	0	78032378	CA	C
11	chr11:78032577:T:G	0	78032577	G	T
11	chr11:78032854:T:A	0	78032854	A	T
11	chr11:78032937:C:T	0	78032937	T	C
11	chr11:78033122:A:T	0	78033122	T	A
11	chr11:78033230:C:T	0	78033230	T	C
11	chr11:78033236:G:A	0	78033236	A	G
11	chr11:78033475:A:G	0	78033475	G	A
11	chr11:78033541:G:T	0	78033541	T	G
11	chr11:78033628:G:C	0	78033628	C	G
11	chr11:78034326:T:C	0	78034326	C	T
11	chr11:78034363:C:T	0	78034363	T	C
11	chr11:78034549:A:G	0	78034549	G	A
11	chr11:78034631:G:A	0	78034631	A	G
11	chr11:78034688:A:G	0	78034688	G	A
11	chr11:78035139:G:C	0	78035139	C	G
11	chr11:78035229:A:T	0	78035229	T	A
11	chr11:78035570:G:A	0	78035570	A	G
11	chr11:78035674:T:A	0	78035674	A	T
11	chr11:78036008:A:C	0	78036008	C	A
11	chr11:78036293:G:A	0	78036293	A	G
11	chr11:78036724:T:C	0	78036724	C	T
11	chr11:78036787:C:T	0	78036787	T	C
11	chr11:78038016:T:C	0	78038016	C	T
11	chr11:78038205:C:A	0	78038205	A	C
11	chr11:78039277:G:A	0	78039277	A	G
11	chr11:78039957:G:A	0	78039957	A	G
11	chr11:78040331:T:C	0	78040331	C	T
11	chr11:78040692:T:C	0	78040692	C	T
11	chr11:78040966:G:A	0	78040966	A	G
11	chr11:78041167:C:T	0	78041167	T	C
11	chr11:78041466:C:G	0	78041466	G	C
11	chr11:78042659:T:C	0	78042659	C	T
11	chr11:78043191:C:T	0	78043191	T	C
11	chr11:78043258:A:G	0	78043258	G	A
11	chr11:78043265:T:C	0	78043265	C	T
11	chr11:78043557:A:G	0	78043557	G	A
11	chr11:78043810:G:A	0	78043810	A	G
11	chr11:78043813:T:C	0	78043813	C	T
11	chr11:78043853:A:T	0	78043853	T	A
11	chr11:78043919:G:C	0	78043919	C	G
11	chr11:78044299:A:C	0	78044299	C	A
11	chr11:78044513:A:G	0	78044513	G	A
11	chr11:78044978:A:G	0	78044978	G	A
11	chr11:78045430:T:A	0	78045430	A	T
11	chr11:78045774:C:T	0	78045774	T	C
11	chr11:78047221:A:C	0	78047221	C	A
11	chr11:78047323:A:T	0	78047323	T	A
11	chr11:78048110:C:A	0	78048110	A	C
11	chr11:78048140:C:T	0	78048140	T	C
11	chr11:78048142:T:C	0	78048142	C	T
11	chr11:78048753:G:C	0	78048753	C	G
11	chr11:78050030:G:A	0	78050030	A	G
11	chr11:78050453:TGGCAGAAGGAGGTA:T	0	78050453	T	TGGCAGAAGGAGGTA
11	chr11:78053223:G:C	0	78053223	C	G
11	chr11:78053495:C:T	0	78053495	T	C
11	chr11:78053825:C:A	0	78053825	A	C
11	chr11:78053929:T:C	0	78053929	C	T
11	chr11:78054200:T:A	0	78054200	A	T
11	chr11:78054649:C:T	0	78054649	T	C
11	chr11:78054797:T:C	0	78054797	C	T
11	chr11:78054944:A:C	0	78054944	C	A
11	chr11:78055622:T:C	0	78055622	C	T
11	chr11:78056884:A:G	0	78056884	G	A
11	chr11:78056899:C:T	0	78056899	T	C
11	chr11:78057071:A:T	0	78057071	T	A
11	chr11:78057105:A:G	0	78057105	G	A
11	chr11:78057207:G:A	0	78057207	A	G
11	chr11:78057273:T:C	0	78057273	C	T
11	chr11:78057342:C:T	0	78057342	T	C
11	chr11:78057569:C:A	0	78057569	A	C
11	chr11:78057646:C:T	0	78057646	T	C
11	chr11:78059050:C:T	0	78059050	T	C
11	chr11:78059548:A:G	0	78059548	G	A
11	chr11:78059742:A:G	0	78059742	G	A
11	chr11:78060201:A:G	0	78060201	G	A
11	chr11:78060207:G:A	0	78060207	A	G
11	chr11:78060507:CT:C	0	78060507	C	CT
11	chr11:78061133:T:C	0	78061133	C	T
11	chr11:78061219:G:T	0	78061219	T	G
11	chr11:78061408:G:A	0	78061408	A	G
11	chr11:78061573:G:A	0	78061573	A	G
11	chr11:78062373:T:C	0	78062373	C	T
11	chr11:78062669:T:C	0	78062669	C	T
11	chr11:78062971:C:T	0	78062971	T	C
11	chr11:78063690:T:C	0	78063690	C	T
11	chr11:78064621:T:C	0	78064621	C	T
11	chr11:78064974:G:A	0	78064974	A	G
11	chr11:78065544:G:C	0	78065544	C	G
11	chr11:78065973:G:A	0	78065973	A	G
11	chr11:78066142:C:T	0	78066142	T	C
11	chr11:78066284:T:C	0	78066284	C	T
11	chr11:78066288:A:C	0	78066288	C	A
11	chr11:78066338:A:T	0	78066338	T	A
11	chr11:78066594:A:G	0	78066594	G	A
11	chr11:78066775:C:G	0	78066775	G	C
11	chr11:78066974:C:T	0	78066974	T	C
11	chr11:78067519:C:T	0	78067519	T	C
11	chr11:78067541:G:A	0	78067541	A	G
11	chr11:78067765:G:A	0	78067765	A	G
11	chr11:78070127:T:C	0	78070127	C	T
11	chr11:78070383:T:C	0	78070383	C	T
11	chr11:78072160:A:G	0	78072160	G	A
11	chr11:78072265:C:A	0	78072265	A	C
11	chr11:78072414:G:A	0	78072414	A	G
11	chr11:78073334:A:G	0	78073334	G	A
11	chr11:78074407:G:A	0	78074407	A	G
11	chr11:78074490:G:A	0	78074490	A	G
11	chr11:78074580:T:C	0	78074580	C	T
11	chr11:78074599:T:C	0	78074599	C	T
11	chr11:78074790:A:C	0	78074790	C	A
11	chr11:78074893:T:C	0	78074893	C	T
11	chr11:78074911:T:C	0	78074911	C	T
11	chr11:78075319:T:C	0	78075319	C	T
11	chr11:78076259:T:A	0	78076259	A	T
11	chr11:78076373:T:C	0	78076373	C	T
11	chr11:78077598:C:T	0	78077598	T	C
11	chr11:78077681:G:C	0	78077681	C	G
11	chr11:78078133:G:A	0	78078133	A	G
11	chr11:78078508:T:C	0	78078508	C	T
11	chr11:78078585:A:G	0	78078585	G	A
11	chr11:78079607:T:C	0	78079607	C	T
11	chr11:78079609:G:C	0	78079609	C	G
11	chr11:78080263:T:A	0	78080263	A	T
11	chr11:78080403:G:C	0	78080403	C	G
11	chr11:78081093:G:T	0	78081093	T	G
11	chr11:78083171:C:T	0	78083171	T	C
11	chr11:78083460:C:T	0	78083460	T	C
11	chr11:78083468:A:G	0	78083468	G	A
11	chr11:78083653:C:T	0	78083653	T	C
11	chr11:78083678:A:C	0	78083678	C	A
11	chr11:78084413:C:G	0	78084413	G	C
11	chr11:78084525:A:G	0	78084525	G	A
11	chr11:78084560:C:T	0	78084560	T	C
11	chr11:78084719:C:T	0	78084719	T	C
11	chr11:78085425:T:C	0	78085425	C	T
11	chr11:78085671:G:A	0	78085671	A	G
11	chr11:78085928:G:C	0	78085928	C	G
11	chr11:78086580:G:A	0	78086580	A	G
11	chr11:78087514:G:A	0	78087514	A	G
11	chr11:78087989:T:C	0	78087989	C	T
11	chr11:78088101:T:C	0	78088101	C	T
11	chr11:78088465:C:T	0	78088465	T	C
11	chr11:78089044:C:T	0	78089044	T	C
11	chr11:78090536:C:T	0	78090536	T	C
11	chr11:78091289:A:G	0	78091289	G	A
11	chr11:78091349:C:T	0	78091349	T	C
11	chr11:78091879:G:C	0	78091879	C	G
11	chr11:78092134:C:T	0	78092134	T	C
11	chr11:78092186:G:GA	0	78092186	GA	G
11	chr11:78092376:C:A	0	78092376	A	C
11	chr11:78092585:G:A	0	78092585	A	G
11	chr11:78092951:C:T	0	78092951	T	C
11	chr11:78093945:T:C	0	78093945	C	T
11	chr11:78093962:G:A	0	78093962	A	G
11	chr11:78094111:G:GAA	0	78094111	GAA	G
11	chr11:78094190:G:A	0	78094190	A	G
11	chr11:78095088:A:G	0	78095088	G	A
11	chr11:78096117:C:T	0	78096117	T	C
11	chr11:78096444:G:A	0	78096444	A	G
11	chr11:78097772:T:C	0	78097772	C	T
11	chr11:78098338:C:T	0	78098338	T	C
11	chr11:78098410:C:T	0	78098410	T	C
11	chr11:78098678:C:T	0	78098678	T	C
11	chr11:78099023:G:T	0	78099023	T	G
11	chr11:78099115:AATTTGGTC:A	0	78099115	A	AATTTGGTC
11	chr11:78099686:G:C	0	78099686	C	G
11	chr11:78099760:G:C	0	78099760	C	G
11	chr11:78099865:T:A	0	78099865	A	T
11	chr11:78099951:A:C	0	78099951	C	A
11	chr11:78100150:G:T	0	78100150	T	G
11	chr11:78100588:T:G	0	78100588	G	T
11	chr11:78100680:T:C	0	78100680	C	T
11	chr11:78100847:T:C	0	78100847	C	T
11	chr11:78100944:T:C	0	78100944	C	T
11	chr11:78101741:G:A	0	78101741	A	G
11	chr11:78102161:C:T	0	78102161	T	C
11	chr11:78102162:G:A	0	78102162	A	G
11	chr11:78102696:T:C	0	78102696	C	T
11	chr11:78102750:T:C	0	78102750	C	T
11	chr11:78102803:C:T	0	78102803	T	C
11	chr11:78104150:C:T	0	78104150	T	C
11	chr11:78104730:G:A	0	78104730	A	G
11	chr11:78105481:A:G	0	78105481	G	A
11	chr11:78105901:A:G	0	78105901	G	A
11	chr11:78106157:G:A	0	78106157	A	G
11	chr11:78106173:C:T	0	78106173	T	C
11	chr11:78106182:A:G	0	78106182	G	A
11	chr11:78107339:A:G	0	78107339	G	A
11	chr11:78107515:A:G	0	78107515	G	A
11	chr11:78107719:G:C	0	78107719	C	G
11	chr11:78108209:G:A	0	78108209	A	G
11	chr11:78108572:A:G	0	78108572	G	A
11	chr11:78109122:T:C	0	78109122	C	T
11	chr11:78109627:T:C	0	78109627	C	T
11	chr11:78110254:A:G	0	78110254	G	A
11	chr11:78110342:C:T	0	78110342	T	C
11	chr11:78111059:G:A	0	78111059	A	G
11	chr11:78111520:C:T	0	78111520	T	C
11	chr11:78111656:ACACT:A	0	78111656	A	ACACT
11	chr11:78112182:C:T	0	78112182	T	C
11	chr11:78112281:A:C	0	78112281	C	A
11	chr11:78113233:C:G	0	78113233	G	C
11	chr11:78113450:T:C	0	78113450	C	T
11	chr11:78113452:C:T	0	78113452	T	C
11	chr11:78114018:A:G	0	78114018	G	A
11	chr11:78114274:T:C	0	78114274	C	T
11	chr11:78114462:A:G	0	78114462	G	A
11	chr11:78114596:A:G	0	78114596	G	A
11	chr11:78114651:C:T	0	78114651	T	C
11	chr11:78114835:C:T	0	78114835	T	C
11	chr11:78114929:T:C	0	78114929	C	T
11	chr11:78115021:T:A	0	78115021	A	T
11	chr11:78115300:C:T	0	78115300	T	C
11	chr11:78115726:C:T	0	78115726	T	C
11	chr11:78115749:A:G	0	78115749	G	A
11	chr11:78115814:T:C	0	78115814	C	T
11	chr11:78116428:G:T	0	78116428	T	G
11	chr11:78116479:A:G	0	78116479	G	A
11	chr11:78116712:G:A	0	78116712	A	G
11	chr11:78116910:T:C	0	78116910	C	T
11	chr11:78117420:A:G	0	78117420	G	A
11	chr11:78117634:C:T	0	78117634	T	C
11	chr11:78118132:T:C	0	78118132	C	T
11	chr11:78118249:T:C	0	78118249	C	T
11	chr11:78118250:A:G	0	78118250	G	A
11	chr11:78118671:C:T	0	78118671	T	C
11	chr11:78118878:C:T	0	78118878	T	C
11	chr11:78118912:T:C	0	78118912	C	T
11	chr11:78119002:G:A	0	78119002	A	G
11	chr11:78119543:T:C	0	78119543	C	T
11	chr11:78119684:T:C	0	78119684	C	T
11	chr11:78120019:C:T	0	78120019	T	C
11	chr11:78120425:T:A	0	78120425	A	T
11	chr11:78121423:T:G	0	78121423	G	T
11	chr11:78121548:C:G	0	78121548	G	C
11	chr11:78122089:G:A	0	78122089	A	G
11	chr11:78122866:TA:T	0	78122866	T	TA
11	chr11:78123029:T:A	0	78123029	A	T
11	chr11:78123084:G:A	0	78123084	A	G
11	chr11:78123272:T:C	0	78123272	C	T
11	chr11:78123654:A:C	0	78123654	C	A
11	chr11:78124453:C:G	0	78124453	G	C
11	chr11:78124805:C:T	0	78124805	T	C
11	chr11:78124831:G:C	0	78124831	C	G
11	chr11:78124852:A:G	0	78124852	G	A
11	chr11:78124967:C:T	0	78124967	T	C
11	chr11:78125125:C:T	0	78125125	T	C
11	chr11:78125274:C:T	0	78125274	T	C
11	chr11:78125367:G:A	0	78125367	A	G
11	chr11:78125434:C:T	0	78125434	T	C
11	chr11:78125582:G:A	0	78125582	A	G
11	chr11:78126020:A:G	0	78126020	G	A
11	chr11:78126268:C:T	0	78126268	T	C
11	chr11:78126940:C:T	0	78126940	T	C
11	chr11:78126965:G:C	0	78126965	C	G
11	chr11:78127090:C:T	0	78127090	T	C
11	chr11:78127098:G:GC	0	78127098	GC	G
11	chr11:78127634:C:T	0	78127634	T	C
11	chr11:78127792:T:C	0	78127792	C	T
11	chr11:78127812:C:T	0	78127812	T	C
11	chr11:78127992:A:G	0	78127992	G	A
11	chr11:78128214:C:T	0	78128214	T	C
11	chr11:78128384:C:A	0	78128384	A	C
11	chr11:78128643:G:A	0	78128643	A	G
11	chr11:78128771:T:C	0	78128771	C	T
11	chr11:78128847:C:T	0	78128847	T	C
11	chr11:78128866:G:A	0	78128866	A	G
11	chr11:78128960:G:A	0	78128960	A	G
11	chr11:78129010:C:T	0	78129010	T	C
11	chr11:78129011:A:T	0	78129011	T	A
11	chr11:78129034:G:A	0	78129034	A	G
11	chr11:78129115:G:A	0	78129115	A	G
11	chr11:78129195:C:T	0	78129195	T	C
11	chr11:78129280:T:C	0	78129280	C	T
11	chr11:78129345:A:G	0	78129345	G	A
11	chr11:78129680:T:C	0	78129680	C	T
11	chr11:78129896:T:C	0	78129896	C	T
11	chr11:78129966:T:C	0	78129966	C	T
11	chr11:78130014:A:T	0	78130014	T	A
11	chr11:78130052:G:A	0	78130052	A	G
11	chr11:78130875:T:C	0	78130875	C	T
11	chr11:78131116:T:TTTAG	0	78131116	TTTAG	T
11	chr11:78131170:G:A	0	78131170	A	G
11	chr11:78131282:T:TAAAC	0	78131282	TAAAC	T
11	chr11:78131332:A:G	0	78131332	G	A
11	chr11:78131499:AGGCTGAGGCCAGAGGAC:A	0	78131499	A	AGGCTGAGGCCAGAGGAC
11	chr11:78131568:A:G	0	78131568	G	A
11	chr11:78131586:G:A	0	78131586	A	G
11	chr11:78131694:A:G	0	78131694	G	A
11	chr11:78131817:A:G	0	78131817	G	A
11	chr11:78131932:C:T	0	78131932	T	C
11	chr11:78131985:A:C	0	78131985	C	A
11	chr11:78132028:C:T	0	78132028	T	C
11	chr11:78132158:T:C	0	78132158	C	T
11	chr11:78132169:C:T	0	78132169	T	C
11	chr11:78132213:C:T	0	78132213	T	C
11	chr11:78132514:G:A	0	78132514	A	G
11	chr11:78132602:T:C	0	78132602	C	T
11	chr11:78132605:C:T	0	78132605	T	C
11	chr11:78132673:T:A	0	78132673	A	T
11	chr11:78132683:T:C	0	78132683	C	T
11	chr11:78132692:C:G	0	78132692	G	C
11	chr11:78132877:A:C	0	78132877	C	A
11	chr11:78133708:G:A	0	78133708	A	G
11	chr11:78133835:A:G	0	78133835	G	A
11	chr11:78133970:C:T	0	78133970	T	C
11	chr11:78134099:T:G	0	78134099	G	T
11	chr11:78134369:C:T	0	78134369	T	C
11	chr11:78134413:C:T	0	78134413	T	C
11	chr11:78135149:T:C	0	78135149	C	T
11	chr11:78135559:A:T	0	78135559	T	A
11	chr11:78135711:G:A	0	78135711	A	G
11	chr11:78135897:A:G	0	78135897	G	A
11	chr11:78136275:C:T	0	78136275	T	C
11	chr11:78136430:G:A	0	78136430	A	G
11	chr11:78136738:G:C	0	78136738	C	G
11	chr11:78136925:G:C	0	78136925	C	G
11	chr11:78137261:A:T	0	78137261	T	A
11	chr11:78137554:T:C	0	78137554	C	T
11	chr11:78137809:G:T	0	78137809	T	G
11	chr11:78139471:C:A	0	78139471	A	C
11	chr11:78140560:G:T	0	78140560	T	G
11	chr11:78140889:C:T	0	78140889	T	C
11	chr11:78141101:A:AAGC	0	78141101	AAGC	A
11	chr11:78141784:C:T	0	78141784	T	C
11	chr11:78141829:C:T	0	78141829	T	C
11	chr11:78142396:T:A	0	78142396	A	T
11	chr11:78142434:C:T	0	78142434	T	C
11	chr11:78142655:A:G	0	78142655	G	A
11	chr11:78142732:T:TG	0	78142732	TG	T
11	chr11:78142850:C:T	0	78142850	T	C
11	chr11:78144311:G:A	0	78144311	A	G
11	chr11:78144878:G:A	0	78144878	A	G
11	chr11:78145459:A:G	0	78145459	G	A
11	chr11:78146648:A:G	0	78146648	G	A
11	chr11:78147375:A:G	0	78147375	G	A
11	chr11:78148987:T:C	0	78148987	C	T
11	chr11:78149417:G:A	0	78149417	A	G
11	chr11:78149698:A:G	0	78149698	G	A
11	chr11:78150134:T:C	0	78150134	C	T
11	chr11:78151291:CAG:C	0	78151291	C	CAG
11	chr11:78152149:G:A	0	78152149	A	G
11	chr11:78152977:T:C	0	78152977	C	T
11	chr11:78153133:T:A	0	78153133	A	T
11	chr11:78153964:A:G	0	78153964	G	A
11	chr11:78154915:A:G	0	78154915	G	A
11	chr11:78155234:C:T	0	78155234	T	C
11	chr11:78155752:C:T	0	78155752	T	C
11	chr11:78156003:G:C	0	78156003	C	G
11	chr11:78157929:G:T	0	78157929	T	G
11	chr11:78158696:A:C	0	78158696	C	A
11	chr11:78159440:C:T	0	78159440	T	C
11	chr11:78159592:A:T	0	78159592	T	A
11	chr11:78165443:A:G	0	78165443	G	A
11	chr11:78166323:G:C	0	78166323	C	G
11	chr11:78168166:T:C	0	78168166	C	T
11	chr11:78169658:C:T	0	78169658	T	C
11	chr11:78169838:C:A	0	78169838	A	C
11	chr11:78170052:G:A	0	78170052	A	G
```
