## Supplementary material for "Characterization of shared and ancestry-specific signals driving complex traits using multi-ancestry fine-mapping": mesusieoutput

```
                 eur          afr      eur_afr
   [1,] 1.111265e-04 0.0001511070 4.439540e-05
   [2,] 1.127095e-04 0.0001513005 4.602776e-05
   [3,] 2.130902e-04 0.0001543732 1.219443e-04
   [4,] 1.983730e-04 0.0001376447 5.325686e-05
   [5,] 2.906381e-04 0.0001320186 4.506847e-05
   [6,] 2.266686e-04 0.0001540480 1.317203e-04
   [7,] 2.020127e-04 0.0001530096 1.113639e-04
   [8,] 5.822794e-04 0.0001280527 7.673951e-05
   [9,] 2.568408e-04 0.0001373679 7.740631e-05
  [10,] 2.086058e-04 0.0001523113 1.151533e-04
  [11,] 1.106131e-04 0.0001493689 4.353147e-05
  [12,] 1.172865e-04 0.0001319802 3.706085e-05
  [13,] 1.095312e-04 0.0001501104 4.256603e-05
  [14,] 1.936169e-04 0.0001383344 5.151562e-05
  [15,] 1.934641e-04 0.0001382681 5.167484e-05
  [16,] 1.096237e-04 0.0001572294 4.447690e-05
  [17,] 1.313049e-04 0.0001765451 7.751856e-05
  [18,] 1.090239e-04 0.0001539912 4.265840e-05
  [19,] 1.103261e-04 0.0001560784 4.460969e-05
  [20,] 1.089410e-04 0.0001564729 4.311800e-05
  [21,] 2.121204e-04 0.0001421703 1.001056e-04
  [22,] 2.057906e-04 0.0001416113 9.536486e-05
  [23,] 2.027247e-04 0.0001342522 6.729820e-05
  [24,] 2.127337e-04 0.0001413679 9.906931e-05
  [25,] 8.495501e-05 0.0001869224 3.614654e-05
  [26,] 1.054713e-04 0.0001123505 2.774548e-05
  [27,] 1.528566e-04 0.0001361268 6.531685e-05
  [28,] 2.042634e-04 0.0002113703 1.851910e-04
  [29,] 1.133926e-04 0.0001754004 3.557418e-05
  [30,] 1.958315e-04 0.0002058234 1.699215e-04
  [31,] 1.343231e-04 0.0001312665 3.174081e-05
  [32,] 1.001203e-04 0.0002461898 5.879009e-05
  [33,] 1.831249e-04 0.0001396897 8.365112e-05
  [34,] 9.994240e-05 0.0002466938 5.854175e-05
  [35,] 9.883590e-05 0.0002537283 5.794790e-05
  [36,] 1.144713e-04 0.0002434113 8.129049e-05
  [37,] 1.224915e-04 0.0001371198 5.538754e-05
  [38,] 1.128449e-04 0.0002483449 8.086299e-05
  [39,] 7.980063e-04 0.0001369957 2.580987e-04
  [40,] 1.402012e-04 0.0001402744 6.106796e-05
  [41,] 2.678304e-04 0.0002319925 2.930204e-04
  [42,] 1.205489e-04 0.0001462771 4.881113e-05
  [43,] 1.299768e-04 0.0001239987 3.208663e-05
  [44,] 1.236971e-04 0.0001480681 5.258985e-05
  [45,] 1.170002e-04 0.0001849841 3.501298e-05
  [46,] 1.403034e-04 0.0001105138 4.509584e-05
  [47,] 1.309621e-04 0.0001249119 3.208802e-05
  [48,] 1.226837e-04 0.0001484647 5.175196e-05
  [49,] 1.305315e-04 0.0001236717 3.221070e-05
  [50,] 8.314158e-05 0.0001461045 3.023427e-05
  [51,] 8.303365e-05 0.0001380726 2.783326e-05
  [52,] 1.279331e-04 0.0001486661 5.652388e-05
  [53,] 1.301449e-04 0.0001487007 5.833493e-05
  [54,] 9.767936e-05 0.0003803924 7.760624e-05
  [55,] 1.241709e-04 0.0001590211 5.769999e-05
  [56,] 1.241709e-04 0.0001580230 5.729263e-05
  [57,] 1.528271e-04 0.0001632586 8.983822e-05
  [58,] 1.104956e-04 0.0003780332 1.204601e-04
  [59,] 1.325266e-04 0.0001223138 3.247533e-05
  [60,] 1.755899e-04 0.0002007189 1.433112e-04
  [61,] 1.294684e-04 0.0001227210 3.205541e-05
  [62,] 1.290450e-04 0.0001227391 3.200450e-05
  [63,] 2.057797e-04 0.0001155777 4.994534e-05
  [64,] 1.307115e-04 0.0001225284 3.221473e-05
  [65,] 1.841801e-04 0.0002972112 2.318932e-04
  [66,] 1.302246e-04 0.0001227391 3.211326e-05
  [67,] 1.830221e-04 0.0001548871 9.325990e-05
  [68,] 1.597639e-04 0.0003151604 1.987350e-04
  [69,] 1.257733e-04 0.0001227016 3.149578e-05
  [70,] 9.556686e-05 0.0003754789 5.634102e-05
  [71,] 1.230610e-04 0.0001189438 3.211018e-05
  [72,] 1.332507e-04 0.0001371088 4.440271e-05
  [73,] 1.255568e-04 0.0001186395 3.266986e-05
  [74,] 1.251719e-04 0.0001185712 3.264004e-05
  [75,] 1.664306e-03 0.0001885306 1.130098e-04
  [76,] 1.150988e-04 0.0001748993 3.485881e-05
  [77,] 1.738369e-04 0.0004064498 2.869223e-04
  [78,] 1.625725e-04 0.0001537881 7.898510e-05
  [79,] 1.641681e-04 0.0003979578 2.565770e-04
  [80,] 1.202553e-04 0.0003222530 1.270669e-04
  [81,] 1.749870e-04 0.0007059346 4.593675e-04
  [82,] 1.599242e-04 0.0002869855 1.809906e-04
  [83,] 1.327619e-04 0.0001928760 8.224589e-05
  [84,] 7.628167e-05 0.0002211021 2.856679e-05
  [85,] 1.048144e-04 0.0002125723 6.601405e-05
  [86,] 1.287800e-04 0.0001382027 4.389797e-05
  [87,] 9.057200e-05 0.0001199867 2.460573e-05
  [88,] 1.176274e-04 0.0001143635 3.838523e-05
  [89,] 8.652087e-05 0.0001240226 2.463285e-05
  [90,] 1.218740e-04 0.0001079407 3.359073e-05
  [91,] 1.023262e-04 0.0001387033 3.173505e-05
  [92,] 8.540579e-05 0.0001190889 2.614394e-05
  [93,] 7.745782e-05 0.0001202059 2.639715e-05
  [94,] 1.693911e-04 0.0001074063 4.459387e-05
  [95,] 8.689195e-05 0.0001212772 3.191943e-05
  [96,] 9.097469e-05 0.0001376305 3.010761e-05
  [97,] 1.682276e-04 0.0001068804 4.376507e-05
  [98,] 7.714294e-05 0.0001215217 2.639369e-05
  [99,] 1.705691e-04 0.0001074260 4.495544e-05
 [100,] 1.406697e-04 0.0001532682 3.531793e-05
 [101,] 1.693911e-04 0.0001073168 4.396184e-05
 [102,] 7.952235e-05 0.0001230011 2.822025e-05
 [103,] 9.350103e-05 0.0001198820 2.746335e-05
 [104,] 1.658761e-04 0.0001073171 4.324362e-05
 [105,] 1.241178e-04 0.0001123401 4.120232e-05
 [106,] 9.081951e-05 0.0001374042 3.003612e-05
 [107,] 1.463412e-04 0.0001143367 5.090277e-05
 [108,] 1.195311e-04 0.0001388674 3.920590e-05
 [109,] 9.053658e-05 0.0001376322 2.990284e-05
 [110,] 9.053714e-05 0.0001377365 2.991489e-05
 [111,] 1.109226e-04 0.0001074268 3.353961e-05
 [112,] 2.056633e-04 0.0001084297 4.379150e-05
 [113,] 9.438398e-05 0.0001191336 2.734204e-05
 [114,] 1.312510e-04 0.0001272912 4.387106e-05
 [115,] 2.233371e-04 0.0001094749 4.293780e-05
 [116,] 2.058994e-04 0.0001052861 5.407527e-05
 [117,] 7.585051e-05 0.0001184790 2.352707e-05
 [118,] 2.034298e-04 0.0001082654 4.064314e-05
 [119,] 1.559246e-04 0.0001054738 4.326125e-05
 [120,] 1.772598e-04 0.0001199090 5.785232e-05
 [121,] 1.630744e-04 0.0001071119 4.753908e-05
 [122,] 2.113538e-04 0.0001065842 4.378310e-05
 [123,] 1.676311e-04 0.0001062651 4.732513e-05
 [124,] 1.693294e-04 0.0001068265 4.837063e-05
 [125,] 2.078718e-04 0.0001105436 6.545834e-05
 [126,] 1.591975e-04 0.0001568512 3.114810e-05
 [127,] 7.741359e-05 0.0001607544 2.517123e-05
 [128,] 1.948167e-04 0.0001113679 6.282534e-05
 [129,] 9.941428e-05 0.0001667168 2.395839e-05
 [130,] 9.941428e-05 0.0001742686 2.383004e-05
 [131,] 1.713213e-04 0.0001789134 1.117636e-04
 [132,] 8.655152e-05 0.0001715853 2.341348e-05
 [133,] 1.640910e-04 0.0001814307 1.073201e-04
 [134,] 1.897677e-04 0.0001048561 4.679986e-05
 [135,] 1.219747e-04 0.0001593957 3.301785e-05
 [136,] 8.130233e-05 0.0001149704 2.479325e-05
 [137,] 8.145579e-05 0.0001142145 2.493782e-05
 [138,] 1.778278e-04 0.0001093917 5.400495e-05
 [139,] 1.061866e-04 0.0001709878 2.435432e-05
 [140,] 8.168068e-05 0.0001166272 2.482691e-05
 [141,] 8.219323e-05 0.0001169054 2.497067e-05
 [142,] 1.219424e-04 0.0001661199 3.345188e-05
 [143,] 8.167856e-05 0.0001175353 2.503284e-05
 [144,] 1.130109e-04 0.0001861685 2.445418e-05
 [145,] 2.755481e-04 0.0001049279 6.055608e-05
 [146,] 9.053993e-05 0.0001377696 2.991836e-05
 [147,] 2.718533e-04 0.0001054881 5.503265e-05
 [148,] 9.761105e-05 0.0001270449 2.549453e-05
 [149,] 8.977740e-05 0.0001377420 2.968998e-05
 [150,] 1.132292e-04 0.0001681610 3.346879e-05
 [151,] 1.275292e-04 0.0001618206 3.321068e-05
 [152,] 8.204775e-05 0.0001204010 2.623516e-05
 [153,] 8.976406e-05 0.0001377619 2.969372e-05
 [154,] 8.091148e-05 0.0002126709 2.497494e-05
 [155,] 5.571186e-04 0.0001495940 7.674619e-05
 [156,] 2.968638e-04 0.0001044937 6.080042e-05
 [157,] 1.529139e-04 0.0001134953 4.977592e-05
 [158,] 1.065575e-04 0.0001376360 3.517056e-05
 [159,] 2.446250e-04 0.0001430434 4.470140e-05
 [160,] 9.621139e-05 0.0001484302 3.791467e-05
 [161,] 3.584158e-04 0.0001391040 6.113418e-05
 [162,] 3.851941e-04 0.0001371841 6.600792e-05
 [163,] 1.176601e-04 0.0001451424 2.453556e-05
 [164,] 1.462026e-04 0.0001144764 4.887685e-05
 [165,] 2.625685e-04 0.0001396555 4.840575e-05
 [166,] 2.584796e-04 0.0001397024 4.783870e-05
 [167,] 2.584796e-04 0.0001399713 4.760657e-05
 [168,] 2.625685e-04 0.0001398194 4.821460e-05
 [169,] 1.956310e-04 0.0001038726 4.512731e-05
 [170,] 2.584796e-04 0.0001402278 4.749759e-05
 [171,] 2.505630e-04 0.0001402619 4.643486e-05
 [172,] 2.584796e-04 0.0001393829 4.786140e-05
 [173,] 2.939825e-04 0.0001386738 5.292798e-05
 [174,] 8.656212e-05 0.0001176856 2.278760e-05
 [175,] 1.121052e-04 0.0001450823 4.783431e-05
 [176,] 2.150736e-04 0.0001413633 4.130221e-05
 [177,] 1.247570e-04 0.0001547309 5.059482e-05
 [178,] 1.095601e-04 0.0001377865 3.679284e-05
 [179,] 2.281752e-04 0.0001458672 4.172368e-05
 [180,] 1.171386e-04 0.0001478726 5.220504e-05
 [181,] 1.135562e-04 0.0001836719 6.267336e-05
 [182,] 3.240246e-04 0.0001193863 1.291056e-04
 [183,] 1.881612e-04 0.0001394431 3.820850e-05
 [184,] 1.981169e-04 0.0001436168 3.833299e-05
 [185,] 9.935829e-05 0.0001111334 3.047282e-05
 [186,] 7.655056e-05 0.0001058545 2.311164e-05
 [187,] 1.024616e-04 0.0001084120 2.960017e-05
 [188,] 1.280444e-04 0.0001164722 4.081533e-05
 [189,] 9.970766e-05 0.0001107559 3.045023e-05
 [190,] 4.228035e-04 0.0001062890 9.956570e-05
 [191,] 1.060250e-04 0.0001098057 3.101908e-05
 [192,] 1.184199e-04 0.0002202793 8.214125e-05
 [193,] 7.858568e-05 0.0001624866 2.800144e-05
 [194,] 1.069396e-04 0.0001098303 3.165875e-05
 [195,] 1.274699e-04 0.0001938293 8.235203e-05
 [196,] 1.023641e-04 0.0001081779 2.914388e-05
 [197,] 7.806672e-05 0.0001025424 2.304446e-05
 [198,] 1.048003e-04 0.0002236841 6.785354e-05
 [199,] 1.043316e-04 0.0002221186 6.684062e-05
 [200,] 7.888806e-05 0.0001592643 3.011701e-05
 [201,] 1.318222e-04 0.0001939427 9.295826e-05
 [202,] 8.023054e-05 0.0001043930 2.403722e-05
 [203,] 1.071728e-04 0.0002282125 7.206230e-05
 [204,] 7.799036e-05 0.0001609405 2.882781e-05
 [205,] 7.954252e-05 0.0001566501 3.116647e-05
 [206,] 1.196066e-04 0.0002119892 8.020264e-05
 [207,] 1.036482e-04 0.0002214006 6.563805e-05
 [208,] 1.020866e-04 0.0002272250 6.487037e-05
 [209,] 1.076130e-04 0.0002284138 7.292243e-05
 [210,] 1.007763e-04 0.0001100626 3.029684e-05
 [211,] 1.260062e-04 0.0002110746 8.922833e-05
 [212,] 1.327348e-04 0.0001603012 6.202954e-05
 [213,] 1.015194e-04 0.0001097808 3.016478e-05
 [214,] 1.003170e-04 0.0002582540 6.938245e-05
 [215,] 8.061154e-05 0.0001042093 2.421634e-05
 [216,] 1.310375e-04 0.0002073787 9.406438e-05
 [217,] 7.955578e-05 0.0001041556 2.386679e-05
 [218,] 1.039179e-04 0.0001093028 3.019665e-05
 [219,] 1.269881e-04 0.0002281897 9.808751e-05
 [220,] 7.799036e-05 0.0002011283 3.207148e-05
 [221,] 7.795957e-05 0.0002085096 3.162289e-05
 [222,] 6.095966e-04 0.0001055845 1.298512e-04
 [223,] 1.233392e-04 0.0002271535 9.117898e-05
 [224,] 1.233392e-04 0.0002226127 8.943525e-05
 [225,] 1.003538e-04 0.0001093847 2.776289e-05
 [226,] 7.887440e-05 0.0002019163 3.400000e-05
 [227,] 1.224570e-04 0.0002314343 9.224554e-05
 [228,] 9.835729e-05 0.0001101330 2.895197e-05
 [229,] 1.164840e-04 0.0001907344 6.927887e-05
 [230,] 7.862574e-05 0.0001911975 2.983362e-05
 [231,] 1.213487e-04 0.0002128581 8.325711e-05
 [232,] 1.066261e-04 0.0001984035 6.253219e-05
 [233,] 1.225535e-04 0.0001130775 3.123179e-05
 [234,] 5.852053e-04 0.0001148198 1.912413e-04
 [235,] 8.153029e-05 0.0001999722 2.737718e-05
 [236,] 3.884304e-04 0.0001171206 1.383129e-04
 [237,] 1.437002e-04 0.0001417438 6.739516e-05
 [238,] 4.361455e-04 0.0001129437 7.169323e-05
 [239,] 7.954345e-05 0.0001135480 2.594346e-05
 [240,] 1.334325e-04 0.0001280538 4.151900e-05
 [241,] 7.624554e-05 0.0001176094 2.384591e-05
 [242,] 1.688161e-04 0.0001107947 4.783505e-05
 [243,] 9.449469e-05 0.0001323967 3.714687e-05
 [244,] 1.176412e-04 0.0001228610 4.817093e-05
 [245,] 7.908585e-05 0.0001142569 2.590791e-05
 [246,] 7.911624e-05 0.0001139717 2.600210e-05
 [247,] 1.029931e-04 0.0001397095 3.717139e-05
 [248,] 8.031424e-05 0.0001178066 2.734727e-05
 [249,] 1.319231e-04 0.0001266645 3.944653e-05
 [250,] 7.792390e-05 0.0001134365 2.528088e-05
 [251,] 7.864912e-05 0.0001149782 2.562939e-05
 [252,] 1.275047e-04 0.0001104028 3.802171e-05
 [253,] 7.897237e-05 0.0001142534 2.569203e-05
 [254,] 7.790762e-05 0.0001226447 2.706486e-05
 [255,] 7.785413e-05 0.0001189194 2.229823e-05
 [256,] 7.899228e-05 0.0001138231 2.245047e-05
 [257,] 7.808227e-05 0.0001149704 2.618756e-05
 [258,] 7.836318e-05 0.0001148345 2.629389e-05
 [259,] 1.318045e-04 0.0001265424 3.925269e-05
 [260,] 1.208682e-04 0.0001251208 4.719761e-05
 [261,] 1.318803e-04 0.0001270424 3.875405e-05
 [262,] 7.708894e-05 0.0001126207 2.234729e-05
 [263,] 7.711380e-05 0.0001122513 2.236134e-05
 [264,] 1.273283e-04 0.0001139894 3.829736e-05
 [265,] 7.476244e-05 0.0001153082 2.234159e-05
 [266,] 1.424234e-04 0.0001151276 5.072421e-05
 [267,] 7.718018e-05 0.0001207221 2.617717e-05
 [268,] 1.363717e-04 0.0001271616 4.128577e-05
 [269,] 1.217985e-04 0.0001199582 4.439620e-05
 [270,] 1.064199e-04 0.0001336677 3.447972e-05
 [271,] 1.362848e-04 0.0001271664 4.119444e-05
 [272,] 1.361888e-04 0.0001271021 4.112257e-05
 [273,] 7.341312e-05 0.0001081930 2.192688e-05
 [274,] 1.518159e-04 0.0001262629 4.747486e-05
 [275,] 1.543634e-04 0.0001271805 5.042681e-05
 [276,] 8.773442e-05 0.0001184304 3.178520e-05
 [277,] 8.320000e-05 0.0001188995 2.938626e-05
 [278,] 1.484404e-04 0.0001277192 4.922902e-05
 [279,] 1.071266e-04 0.0001129523 3.421427e-05
 [280,] 8.359529e-05 0.0001199921 2.985192e-05
 [281,] 8.167754e-05 0.0001091894 2.565788e-05
 [282,] 5.634706e-04 0.0001118415 1.895038e-04
 [283,] 3.878056e-04 0.0001057734 6.796292e-05
 [284,] 3.976513e-04 0.0001052367 9.487026e-05
 [285,] 9.679800e-05 0.0001252238 2.947315e-05
 [286,] 1.667866e-04 0.0001116081 5.080819e-05
 [287,] 6.741383e-04 0.0001159448 1.462956e-04
 [288,] 1.850124e-04 0.0001285082 6.268298e-05
 [289,] 1.976042e-04 0.0001283366 6.636467e-05
 [290,] 9.717648e-05 0.0001263744 2.902265e-05
 [291,] 1.046985e-04 0.0001106454 3.015164e-05
 [292,] 1.713575e-04 0.0001120622 5.277396e-05
 [293,] 1.242281e-04 0.0001090479 4.206073e-05
 [294,] 7.827787e-04 0.0001156946 1.825012e-04
 [295,] 9.651420e-05 0.0001250463 2.926583e-05
 [296,] 7.827787e-04 0.0001156921 1.830399e-04
 [297,] 1.722081e-04 0.0001122744 5.333628e-05
 [298,] 7.006841e-04 0.0001159184 1.555098e-04
 [299,] 1.050556e-04 0.0001103516 3.020866e-05
 [300,] 7.985143e-04 0.0001159354 1.736070e-04
 [301,] 5.808995e-04 0.0001168090 2.222905e-04
 [302,] 1.788128e-04 0.0001123870 5.538969e-05
 [303,] 1.745353e-04 0.0001123870 5.412629e-05
 [304,] 1.796511e-04 0.0001127016 5.612691e-05
 [305,] 1.815251e-04 0.0001265475 5.186068e-05
 [306,] 5.653093e-04 0.0001074747 1.553166e-04
 [307,] 1.754049e-04 0.0001118667 5.355781e-05
 [308,] 1.754049e-04 0.0001113997 5.279550e-05
 [309,] 2.073723e-04 0.0001115934 6.133103e-05
 [310,] 2.073723e-04 0.0001115934 6.133103e-05
 [311,] 2.071944e-04 0.0001333786 4.781917e-05
 [312,] 8.345038e-05 0.0001291523 2.531197e-05
 [313,] 1.074403e-04 0.0001135879 3.105086e-05
 [314,] 7.399185e-05 0.0001116113 2.230803e-05
 [315,] 1.428378e-04 0.0001309167 4.880287e-05
 [316,] 1.069725e-04 0.0001127496 3.076039e-05
 [317,] 1.122774e-04 0.0001129421 3.277559e-05
 [318,] 1.868091e-04 0.0001080908 4.811736e-05
 [319,] 8.964428e-05 0.0001075510 2.611067e-05
 [320,] 1.933588e-04 0.0001074876 4.637026e-05
 [321,] 1.406054e-04 0.0001154665 3.946251e-05
 [322,] 8.269030e-05 0.0001243339 2.555307e-05
 [323,] 1.901322e-04 0.0001076466 4.752462e-05
 [324,] 1.043386e-04 0.0001028794 2.792366e-05
 [325,] 2.080582e-04 0.0001159371 5.098012e-05
 [326,] 2.057245e-04 0.0001327267 4.761006e-05
 [327,] 1.225469e-04 0.0001122879 3.602122e-05
 [328,] 1.225469e-04 0.0001122879 3.602122e-05
 [329,] 8.502419e-05 0.0001023923 2.396317e-05
 [330,] 1.935536e-04 0.0001309384 6.139841e-05
 [331,] 9.734537e-05 0.0001085587 2.539234e-05
 [332,] 9.800927e-05 0.0001083552 2.554803e-05
 [333,] 9.659024e-05 0.0001086626 2.522968e-05
 [334,] 8.546874e-05 0.0001016424 2.455320e-05
 [335,] 8.294481e-05 0.0001016526 2.396242e-05
 [336,] 3.824443e-04 0.0001150747 8.839897e-05
 [337,] 2.259500e-04 0.0001152193 5.488856e-05
 [338,] 2.698757e-04 0.0001071007 5.642242e-05
 [339,] 1.530034e-04 0.0001251102 3.688954e-05
 [340,] 1.557579e-03 0.0001155674 2.694496e-04
 [341,] 1.345493e-04 0.0001116868 3.637646e-05
 [342,] 9.492705e-05 0.0001301156 3.054141e-05
 [343,] 1.557579e-03 0.0001154986 2.713509e-04
 [344,] 1.374505e-04 0.0001116884 3.690318e-05
 [345,] 1.469788e-04 0.0001258127 3.558364e-05
 [346,] 1.345493e-04 0.0001116884 3.633374e-05
 [347,] 1.343080e-04 0.0001116885 3.628421e-05
 [348,] 1.329971e-04 0.0001133682 3.460718e-05
 [349,] 1.343080e-04 0.0001116868 3.632916e-05
 [350,] 1.346403e-04 0.0001116846 3.480146e-05
 [351,] 5.218281e-04 0.0001037026 1.134968e-04
 [352,] 1.463492e-03 0.0001163818 2.393710e-04
 [353,] 1.333249e-04 0.0001144658 3.371621e-05
 [354,] 4.864497e-04 0.0001041136 9.768917e-05
 [355,] 1.384879e-04 0.0001133398 3.571024e-05
 [356,] 4.864497e-04 0.0001041136 9.768917e-05
 [357,] 1.434567e-03 0.0001166079 2.353800e-04
 [358,] 2.304879e-04 0.0001071876 4.960047e-05
 [359,] 1.592643e-03 0.0001171862 3.791063e-04
 [360,] 1.190411e-04 0.0001161286 3.707793e-05
 [361,] 1.233752e-04 0.0001137195 3.730986e-05
 [362,] 1.380438e-04 0.0001118746 3.573343e-05
 [363,] 1.557579e-03 0.0001170576 3.617986e-04
 [364,] 2.414944e-04 0.0001076175 5.022995e-05
 [365,] 1.592643e-03 0.0001171428 3.639320e-04
 [366,] 1.604315e-03 0.0001170518 3.469125e-04
 [367,] 1.635725e-03 0.0001169061 3.487519e-04
 [368,] 1.406397e-04 0.0001120615 3.623987e-05
 [369,] 1.635725e-03 0.0001172155 3.801145e-04
 [370,] 1.672841e-03 0.0001172155 3.877789e-04
 [371,] 1.372467e-03 0.0001172445 3.272580e-04
 [372,] 1.672841e-03 0.0001172297 3.890704e-04
 [373,] 1.161634e-04 0.0001135727 3.472353e-05
 [374,] 1.401585e-04 0.0001120878 3.610830e-05
 [375,] 1.276685e-04 0.0001293031 3.942856e-05
 [376,] 1.415153e-04 0.0001120674 3.800292e-05
 [377,] 8.022242e-04 0.0001400420 1.672342e-04
 [378,] 2.119001e-04 0.0001324938 5.101622e-05
 [379,] 1.582256e-04 0.0001281439 3.595868e-05
 [380,] 1.314144e-04 0.0001386495 4.012068e-05
 [381,] 1.193563e-04 0.0001183440 3.854972e-05
 [382,] 1.052285e-04 0.0001233804 3.570315e-05
 [383,] 1.195995e-04 0.0001336589 4.145979e-05
 [384,] 1.236315e-04 0.0001184950 3.926987e-05
 [385,] 9.528566e-05 0.0001048494 2.724653e-05
 [386,] 2.041874e-04 0.0001172049 6.360313e-05
 [387,] 1.343500e-04 0.0001262319 4.811935e-05
 [388,] 1.967296e-04 0.0001168288 6.069331e-05
 [389,] 1.989003e-04 0.0001171537 6.221578e-05
 [390,] 2.041874e-04 0.0001178583 6.495926e-05
 [391,] 2.041874e-04 0.0001178583 6.495926e-05
 [392,] 2.050060e-04 0.0001188370 6.713762e-05
 [393,] 9.734712e-05 0.0001092972 2.995515e-05
 [394,] 2.080893e-04 0.0001285944 8.422703e-05
 [395,] 2.050060e-04 0.0001209323 7.115021e-05
 [396,] 1.287016e-04 0.0001178925 4.016481e-05
 [397,] 1.940380e-04 0.0001296014 7.954118e-05
 [398,] 2.018863e-04 0.0001289371 8.224538e-05
 [399,] 1.996804e-04 0.0001289307 8.125792e-05
 [400,] 2.114538e-04 0.0001292721 8.704206e-05
 [401,] 2.130416e-04 0.0001297725 8.855234e-05
 [402,] 1.272406e-04 0.0001165425 3.873326e-05
 [403,] 2.139237e-04 0.0001281863 8.647974e-05
 [404,] 1.905046e-04 0.0001225903 6.875345e-05
 [405,] 1.932534e-04 0.0001235287 7.117065e-05
 [406,] 1.954354e-04 0.0001293127 7.986961e-05
 [407,] 9.746954e-05 0.0001106790 3.061687e-05
 [408,] 2.156253e-04 0.0001296907 8.968947e-05
 [409,] 2.139237e-04 0.0001296907 8.892613e-05
 [410,] 2.089559e-04 0.0001296883 8.668880e-05
 [411,] 1.960772e-04 0.0001293503 8.034828e-05
 [412,] 1.201748e-04 0.0001158687 3.620881e-05
 [413,] 1.967608e-04 0.0001276911 7.829358e-05
 [414,] 1.515109e-04 0.0001396714 4.800626e-05
 [415,] 1.789179e-04 0.0001151429 6.239176e-05
 [416,] 2.090544e-04 0.0001224004 7.547525e-05
 [417,] 1.176150e-04 0.0001160159 3.562933e-05
 [418,] 2.090544e-04 0.0001215054 7.392645e-05
 [419,] 2.090544e-04 0.0001217099 7.444410e-05
 [420,] 1.178567e-04 0.0001162416 3.592460e-05
 [421,] 1.016705e-04 0.0001054730 2.819867e-05
 [422,] 1.952837e-04 0.0001211679 6.878850e-05
 [423,] 1.682371e-04 0.0001178023 6.193249e-05
 [424,] 1.007703e-04 0.0001054955 2.800395e-05
 [425,] 1.243113e-04 0.0001312842 4.701571e-05
 [426,] 1.239333e-04 0.0001315392 4.695964e-05
 [427,] 1.996804e-04 0.0001267516 7.815426e-05
 [428,] 2.065792e-04 0.0001210507 7.259847e-05
 [429,] 1.006017e-04 0.0001055874 2.788097e-05
 [430,] 2.065070e-04 0.0001302230 8.635843e-05
 [431,] 2.065070e-04 0.0001300502 8.609629e-05
 [432,] 2.065070e-04 0.0001300502 8.609629e-05
 [433,] 9.699146e-05 0.0001113214 3.056226e-05
 [434,] 2.018863e-04 0.0001293527 8.296436e-05
 [435,] 1.391517e-04 0.0001165002 4.202473e-05
 [436,] 1.385280e-04 0.0001215484 4.927643e-05
 [437,] 9.632486e-05 0.0001061820 2.813539e-05
 [438,] 1.974251e-04 0.0001236428 7.323570e-05
 [439,] 9.539644e-05 0.0001077480 2.883385e-05
 [440,] 9.510658e-05 0.0001079519 2.877669e-05
 [441,] 1.996811e-04 0.0001245374 7.546686e-05
 [442,] 2.018863e-04 0.0001299999 8.381337e-05
 [443,] 9.920114e-05 0.0001044001 2.881465e-05
 [444,] 2.879621e-04 0.0001084025 6.975954e-05
 [445,] 1.308135e-04 0.0001086421 3.517139e-05
 [446,] 1.387420e-04 0.0001333725 4.490533e-05
 [447,] 1.205675e-04 0.0001075942 3.340323e-05
 [448,] 1.184180e-04 0.0001072609 3.205402e-05
 [449,] 1.174640e-04 0.0001073854 3.242463e-05
 [450,] 1.189548e-04 0.0001073824 3.270956e-05
 [451,] 1.183485e-04 0.0001072537 3.215575e-05
 [452,] 1.184977e-04 0.0001072537 3.218396e-05
 [453,] 1.345760e-04 0.0001314676 4.348128e-05
 [454,] 8.826895e-05 0.0001065356 2.587011e-05
 [455,] 1.174640e-04 0.0001072889 3.220119e-05
 [456,] 1.168769e-04 0.0001084422 3.308868e-05
 [457,] 8.784540e-05 0.0001065262 2.590975e-05
 [458,] 1.152415e-04 0.0001084941 3.269036e-05
 [459,] 8.806388e-05 0.0001272359 2.886780e-05
 [460,] 1.175280e-04 0.0001077872 3.271593e-05
 [461,] 1.176754e-04 0.0001072667 3.215807e-05
 [462,] 8.217860e-05 0.0001087386 2.286779e-05
 [463,] 1.198236e-04 0.0001072574 3.249586e-05
 [464,] 8.525465e-05 0.0001272359 2.791772e-05
 [465,] 1.507376e-04 0.0001292635 5.266614e-05
 [466,] 1.171059e-04 0.0001074874 3.189599e-05
 [467,] 1.076138e-04 0.0001274266 3.533521e-05
 [468,] 8.806738e-05 0.0001066978 2.617276e-05
 [469,] 9.830118e-05 0.0001389220 3.201799e-05
 [470,] 7.993425e-05 0.0001250624 2.430651e-05
 [471,] 8.499054e-05 0.0001266187 2.712879e-05
 [472,] 7.966592e-05 0.0001315518 2.464212e-05
 [473,] 1.161886e-04 0.0001072552 3.177286e-05
 [474,] 1.165779e-04 0.0001072966 3.160574e-05
 [475,] 1.158128e-04 0.0001071638 3.128105e-05
 [476,] 1.159366e-04 0.0001071638 3.130013e-05
 [477,] 1.177099e-04 0.0001206747 3.044272e-05
 [478,] 1.153448e-04 0.0001072611 3.165216e-05
 [479,] 8.516538e-05 0.0001207423 2.609374e-05
 [480,] 1.105540e-04 0.0001226232 3.130401e-05
 [481,] 1.209196e-04 0.0001186554 3.007614e-05
 [482,] 1.185258e-04 0.0001207000 3.026962e-05
 [483,] 1.185258e-04 0.0001207000 3.026962e-05
 [484,] 1.133944e-04 0.0001245213 3.574879e-05
 [485,] 1.340590e-04 0.0001314514 4.389360e-05
 [486,] 8.866982e-05 0.0001070900 2.672301e-05
 [487,] 8.823750e-05 0.0001067939 2.635400e-05
 [488,] 7.558004e-05 0.0001216233 2.322659e-05
 [489,] 1.426479e-04 0.0001246981 4.616258e-05
 [490,] 1.146868e-04 0.0001157478 3.027242e-05
 [491,] 1.170429e-04 0.0001223407 3.238313e-05
 [492,] 1.156557e-04 0.0001176348 3.030501e-05
 [493,] 1.142332e-04 0.0001172116 3.045870e-05
 [494,] 1.143443e-04 0.0001172116 3.044173e-05
 [495,] 7.797181e-05 0.0001308135 2.533809e-05
 [496,] 1.373785e-04 0.0001293960 4.732536e-05
 [497,] 1.142332e-04 0.0001160188 3.035370e-05
 [498,] 1.267629e-04 0.0001266252 3.970439e-05
 [499,] 1.052382e-04 0.0001178236 3.274139e-05
 [500,] 1.150432e-04 0.0001150640 3.018138e-05
 [501,] 1.062042e-04 0.0001080967 2.941900e-05
 [502,] 8.836498e-05 0.0001067817 2.644145e-05
 [503,] 1.053318e-04 0.0001165271 3.256337e-05
 [504,] 1.063583e-04 0.0001076653 2.938507e-05
 [505,] 1.048277e-04 0.0001161164 3.214219e-05
 [506,] 1.051558e-04 0.0001157133 3.242494e-05
 [507,] 1.066895e-04 0.0001080138 2.938241e-05
 [508,] 8.876464e-05 0.0001060850 2.652957e-05
 [509,] 1.052666e-04 0.0001150696 3.237609e-05
 [510,] 1.048689e-04 0.0001150569 3.195007e-05
 [511,] 1.055110e-04 0.0001145185 3.245608e-05
 [512,] 1.049120e-04 0.0001145185 3.187470e-05
 [513,] 1.049120e-04 0.0001138087 3.170682e-05
 [514,] 1.053248e-04 0.0001147075 3.233967e-05
 [515,] 1.067770e-04 0.0001081338 2.932961e-05
 [516,] 1.048195e-04 0.0001129026 3.138906e-05
 [517,] 1.049570e-04 0.0001127319 3.149622e-05
 [518,] 8.895083e-05 0.0001071013 2.683943e-05
 [519,] 7.567134e-05 0.0001071927 2.363136e-05
 [520,] 8.885565e-05 0.0001059858 2.652480e-05
 [521,] 7.749427e-05 0.0001297192 2.506351e-05
 [522,] 7.753406e-05 0.0001296996 2.505825e-05
 [523,] 7.754704e-05 0.0001296996 2.505717e-05
 [524,] 1.144464e-04 0.0001243016 3.577180e-05
 [525,] 7.759469e-05 0.0001296996 2.505475e-05
 [526,] 7.408355e-05 0.0001157081 2.325206e-05
 [527,] 1.139090e-04 0.0001099764 2.995326e-05
 [528,] 7.759469e-05 0.0001296802 2.505464e-05
 [529,] 7.759469e-05 0.0001296802 2.505464e-05
 [530,] 7.759469e-05 0.0001296802 2.505464e-05
 [531,] 7.759469e-05 0.0001296802 2.505464e-05
 [532,] 7.750545e-05 0.0001296162 2.506259e-05
 [533,] 7.754704e-05 0.0001296529 2.505974e-05
 [534,] 7.759469e-05 0.0001296802 2.505464e-05
 [535,] 1.136086e-04 0.0001076029 2.988148e-05
 [536,] 7.759469e-05 0.0001297072 2.505829e-05
 [537,] 1.120214e-04 0.0001114472 3.294804e-05
 [538,] 1.130333e-04 0.0001090832 3.002254e-05
 [539,] 1.118953e-04 0.0001113366 3.283862e-05
 [540,] 1.140155e-04 0.0001088396 2.990154e-05
 [541,] 7.771452e-05 0.0001295981 2.506136e-05
 [542,] 1.141236e-04 0.0001087202 2.989491e-05
 [543,] 1.272690e-04 0.0001189789 3.796387e-05
 [544,] 7.778102e-05 0.0001296345 2.506504e-05
 [545,] 7.771452e-05 0.0001297263 2.505977e-05
 [546,] 7.512904e-05 0.0001058959 2.254256e-05
 [547,] 7.785362e-05 0.0001295148 2.506908e-05
 [548,] 7.768948e-05 0.0001295327 2.505634e-05
 [549,] 7.789989e-05 0.0001296696 2.507441e-05
 [550,] 7.768948e-05 0.0001297263 2.505887e-05
 [551,] 7.880916e-05 0.0001296529 2.521102e-05
 [552,] 7.968637e-05 0.0001295625 2.539398e-05
 [553,] 8.009828e-05 0.0001295802 2.552943e-05
 [554,] 1.100300e-04 0.0001312459 3.299680e-05
 [555,] 1.040652e-04 0.0001230519 3.247407e-05
 [556,] 1.366709e-04 0.0001310537 4.568435e-05
 [557,] 1.383656e-04 0.0001310714 4.631342e-05
 [558,] 1.368073e-04 0.0001310714 4.575957e-05
 [559,] 1.393489e-04 0.0001310362 4.660559e-05
 [560,] 1.396483e-04 0.0001310014 4.665465e-05
 [561,] 1.134411e-04 0.0001112035 3.353911e-05
 [562,] 1.377544e-04 0.0001309689 4.593595e-05
 [563,] 1.383656e-04 0.0001308073 4.588186e-05
 [564,] 1.383656e-04 0.0001309860 4.617829e-05
 [565,] 1.383656e-04 0.0001309689 4.615086e-05
 [566,] 1.374362e-04 0.0001308943 4.563979e-05
 [567,] 1.374362e-04 0.0001308627 4.558709e-05
 [568,] 1.371205e-04 0.0001308471 4.545149e-05
 [569,] 1.537536e-04 0.0001308937 5.059225e-05
 [570,] 1.518582e-04 0.0001309188 5.002513e-05
 [571,] 1.546163e-04 0.0001309208 5.084686e-05
 [572,] 1.515169e-04 0.0001308460 4.963159e-05
 [573,] 1.052660e-04 0.0001108215 3.105388e-05
 [574,] 1.518582e-04 0.0001307881 4.958928e-05
 [575,] 1.601560e-04 0.0001306343 5.108134e-05
 [576,] 1.526243e-04 0.0001306531 4.931620e-05
 [577,] 1.530112e-04 0.0001306354 4.938011e-05
 [578,] 1.545861e-04 0.0001306173 4.981391e-05
 [579,] 1.057563e-04 0.0001098587 3.115982e-05
 [580,] 1.526243e-04 0.0001305493 4.895420e-05
 [581,] 1.537536e-04 0.0001305824 4.942824e-05
 [582,] 8.568023e-05 0.0001276067 2.836931e-05
 [583,] 1.007859e-04 0.0001051870 2.729177e-05
 [584,] 8.419537e-05 0.0001275089 2.782750e-05
 [585,] 1.504949e-04 0.0001304364 4.784256e-05
 [586,] 1.070783e-04 0.0001136870 2.978159e-05
 [587,] 1.317798e-04 0.0001298147 3.962478e-05
 [588,] 1.358373e-04 0.0001304084 4.225267e-05
 [589,] 1.069912e-04 0.0001125782 2.969099e-05
 [590,] 7.545135e-05 0.0001046524 2.231022e-05
 [591,] 2.975677e-04 0.0001050057 5.657564e-05
 [592,] 7.958711e-05 0.0001141631 2.389887e-05
 [593,] 7.944316e-05 0.0001125540 2.387075e-05
 [594,] 7.569606e-05 0.0001137049 2.331579e-05
 [595,] 8.057830e-05 0.0001270520 2.706519e-05
 [596,] 7.643330e-05 0.0001115409 2.291950e-05
 [597,] 1.160106e-04 0.0001113854 3.107073e-05
 [598,] 1.043469e-04 0.0001103600 2.891085e-05
 [599,] 1.059367e-04 0.0001101946 2.943638e-05
 [600,] 8.262083e-05 0.0001281763 2.393777e-05
 [601,] 1.046158e-04 0.0001082118 2.785577e-05
 [602,] 1.067996e-04 0.0001101299 2.970744e-05
 [603,] 7.686072e-05 0.0001260604 2.529851e-05
 [604,] 1.057572e-04 0.0001079348 2.816800e-05
 [605,] 1.520925e-04 0.0001366251 6.093833e-05
 [606,] 1.018821e-04 0.0001334282 2.980693e-05
 [607,] 1.528572e-04 0.0001264972 4.620218e-05
 [608,] 1.814000e-04 0.0001487967 9.282005e-05
 [609,] 1.743569e-04 0.0001497911 8.931814e-05
 [610,] 1.734022e-04 0.0001492353 8.811187e-05
 [611,] 1.865461e-04 0.0001217197 3.501745e-05
 [612,] 6.884323e-04 0.0001154960 1.779054e-04
 [613,] 1.770622e-04 0.0001508409 9.222739e-05
 [614,] 1.761183e-04 0.0001513157 9.209957e-05
 [615,] 4.267144e-04 0.0001155905 1.147126e-04
 [616,] 4.041852e-04 0.0001154075 1.053712e-04
 [617,] 4.109558e-04 0.0001154075 1.069313e-04
 [618,] 4.723542e-04 0.0001154149 1.212719e-04
 [619,] 4.642671e-04 0.0001154149 1.194324e-04
 [620,] 1.259574e-04 0.0001251177 3.926801e-05
 [621,] 4.010436e-04 0.0001280490 5.434516e-05
 [622,] 5.828721e-04 0.0001154149 1.460676e-04
 [623,] 4.315955e-04 0.0001234717 4.925657e-05
 [624,] 3.998269e-04 0.0001063269 7.522161e-05
 [625,] 3.932930e-04 0.0001177218 1.436375e-04
 [626,] 3.998269e-04 0.0001225814 1.632408e-04
 [627,] 4.087188e-04 0.0001231258 1.687843e-04
 [628,] 3.948033e-04 0.0001226817 1.615468e-04
 [629,] 3.883759e-04 0.0001226817 1.589305e-04
 [630,] 4.080772e-04 0.0001056230 8.058870e-05
 [631,] 3.009006e-04 0.0001251923 7.904118e-05
 [632,] 4.216329e-04 0.0001225230 1.725189e-04
 [633,] 1.160524e-04 0.0001379179 4.254139e-05
 [634,] 1.160524e-04 0.0001381980 4.263014e-05
 [635,] 9.974230e-05 0.0001292617 3.170309e-05
 [636,] 1.159638e-04 0.0001375056 4.232641e-05
 [637,] 4.400432e-04 0.0001052327 8.601965e-05
 [638,] 1.160524e-04 0.0001375056 4.241048e-05
 [639,] 1.731460e-04 0.0001050803 4.154924e-05
 [640,] 3.157237e-04 0.0001249800 8.374142e-05
 [641,] 9.964838e-05 0.0001293419 3.171431e-05
 [642,] 3.157237e-04 0.0001249275 8.408542e-05
 [643,] 4.080772e-04 0.0001232807 1.694626e-04
 [644,] 4.530518e-04 0.0001050719 9.029238e-05
 [645,] 3.106758e-04 0.0001248940 8.310103e-05
 [646,] 3.106758e-04 0.0001248940 8.310103e-05
 [647,] 3.157237e-04 0.0001248940 8.431579e-05
 [648,] 3.106758e-04 0.0001248940 8.310103e-05
 [649,] 1.767042e-04 0.0001443797 8.158323e-05
 [650,] 1.880240e-04 0.0001061204 3.746929e-05
 [651,] 9.932053e-05 0.0001268202 2.926372e-05
 [652,] 3.157237e-04 0.0001248776 8.443129e-05
 [653,] 1.273574e-04 0.0001328870 4.878150e-05
 [654,] 3.157237e-04 0.0001248303 8.477904e-05
 [655,] 9.837032e-05 0.0001269121 2.898988e-05
 [656,] 6.823750e-04 0.0001057171 1.160498e-04
 [657,] 2.916663e-04 0.0001248303 7.892944e-05
 [658,] 2.916663e-04 0.0001247166 7.977656e-05
 [659,] 2.963014e-04 0.0001247050 8.102200e-05
 [660,] 3.819699e-04 0.0001153869 9.933749e-05
 [661,] 2.695012e-04 0.0001248006 7.434722e-05
 [662,] 2.783388e-04 0.0001247890 7.664189e-05
 [663,] 2.826873e-04 0.0001247405 7.813628e-05
 [664,] 9.894480e-05 0.0001262784 2.947683e-05
 [665,] 1.104044e-04 0.0001342696 4.480199e-05
 [666,] 1.094962e-04 0.0001245143 3.387480e-05
 [667,] 2.871290e-04 0.0001244914 8.109513e-05
 [668,] 2.589890e-04 0.0001319873 3.482393e-05
 [669,] 2.853537e-04 0.0001245481 8.124956e-05
 [670,] 2.944493e-04 0.0001246663 8.184794e-05
 [671,] 2.944493e-04 0.0001246569 8.195778e-05
 [672,] 2.944493e-04 0.0001245911 8.284361e-05
 [673,] 3.044276e-04 0.0001245774 8.564662e-05
 [674,] 3.044276e-04 0.0001245774 8.564662e-05
 [675,] 9.864392e-05 0.0001306974 3.187104e-05
 [676,] 1.015734e-04 0.0001262551 3.014707e-05
 [677,] 3.157237e-04 0.0001383729 4.867064e-05
 [678,] 3.009006e-04 0.0001246059 8.427696e-05
 [679,] 3.009006e-04 0.0001245983 8.439131e-05
 [680,] 3.508660e-04 0.0001245710 9.770847e-05
 [681,] 6.421734e-04 0.0001051679 1.173153e-04
 [682,] 2.229321e-04 0.0001245220 6.522160e-05
 [683,] 2.198120e-04 0.0001245155 6.453428e-05
 [684,] 2.422545e-04 0.0001348759 4.201168e-05
 [685,] 2.219129e-04 0.0001246153 6.483769e-05
 [686,] 1.191703e-04 0.0001082725 3.212646e-05
 [687,] 3.401165e-04 0.0001246628 9.491514e-05
 [688,] 1.997464e-04 0.0001245009 6.003715e-05
 [689,] 1.182182e-04 0.0001082304 3.207041e-05
 [690,] 9.717683e-05 0.0001264178 2.907153e-05
 [691,] 3.257609e-04 0.0001249076 8.908531e-05
 [692,] 1.067079e-04 0.0001081653 3.006197e-05
 [693,] 3.886955e-04 0.0001116727 1.202242e-04
 [694,] 2.128730e-04 0.0001234738 4.697743e-05
 [695,] 2.470816e-04 0.0001304213 1.144796e-04
 [696,] 1.130314e-04 0.0001335744 4.427697e-05
 [697,] 9.815885e-05 0.0001298242 3.142566e-05
 [698,] 1.324040e-04 0.0001183367 3.658276e-05
 [699,] 9.726225e-05 0.0001299289 3.127198e-05
 [700,] 9.719891e-05 0.0001299181 3.123283e-05
 [701,] 1.131942e-04 0.0001207495 3.057471e-05
 [702,] 1.128159e-04 0.0001222813 3.097670e-05
 [703,] 1.110944e-04 0.0001234789 3.178871e-05
 [704,] 9.821460e-05 0.0001297382 3.144874e-05
 [705,] 9.816077e-05 0.0001297114 3.146013e-05
 [706,] 9.823379e-05 0.0001297806 3.147103e-05
 [707,] 1.070169e-04 0.0001226406 3.252361e-05
 [708,] 9.819807e-05 0.0001297924 3.145302e-05
 [709,] 9.821460e-05 0.0001298111 3.146794e-05
 [710,] 9.818544e-05 0.0001298047 3.144715e-05
 [711,] 9.818544e-05 0.0001298111 3.144851e-05
 [712,] 1.112193e-04 0.0001314950 4.234845e-05
 [713,] 9.741806e-05 0.0001299592 3.136220e-05
 [714,] 9.733282e-05 0.0001300014 3.133028e-05
 [715,] 1.367086e-04 0.0001255371 2.893528e-05
 [716,] 9.734668e-05 0.0001298888 3.129554e-05
 [717,] 9.738887e-05 0.0001299153 3.132446e-05
 [718,] 9.898848e-05 0.0001268599 2.938233e-05
 [719,] 9.712994e-05 0.0001305741 3.130799e-05
 [720,] 9.816043e-05 0.0001306572 3.149233e-05
 [721,] 9.815606e-05 0.0001306875 3.150811e-05
 [722,] 9.720601e-05 0.0001310952 3.147333e-05
 [723,] 1.157306e-04 0.0001254215 2.927139e-05
 [724,] 2.969706e-04 0.0002134289 3.148926e-04
 [725,] 9.717786e-05 0.0001306268 3.136364e-05
 [726,] 3.067627e-04 0.0001487270 1.688806e-04
 [727,] 9.712750e-05 0.0001303167 3.160773e-05
 [728,] 1.014877e-04 0.0001329573 3.674636e-05
 [729,] 1.159731e-04 0.0001326172 4.547119e-05
 [730,] 1.132733e-04 0.0001334238 4.431409e-05
 [731,] 2.010094e-04 0.0001187519 5.269097e-05
 [732,] 1.021418e-04 0.0001276995 3.056122e-05
 [733,] 2.392340e-04 0.0001209383 5.353837e-05
 [734,] 1.082553e-04 0.0001274018 3.326924e-05
 [735,] 1.127188e-04 0.0001226283 2.518209e-05
 [736,] 1.392390e-04 0.0001383820 5.187524e-05
 [737,] 1.028319e-04 0.0001549387 3.437242e-05
 [738,] 1.924011e-04 0.0001404826 7.848629e-05
 [739,] 1.397393e-04 0.0001383272 5.207657e-05
 [740,] 1.371797e-04 0.0001380911 5.054515e-05
 [741,] 1.040152e-04 0.0001598958 3.559409e-05
 [742,] 9.758655e-05 0.0001319293 3.183416e-05
 [743,] 1.054947e-04 0.0001616879 3.426296e-05
 [744,] 1.114791e-04 0.0001399685 4.566318e-05
 [745,] 9.850198e-05 0.0001339489 3.326897e-05
 [746,] 1.013368e-04 0.0001355987 2.761031e-05
 [747,] 1.472436e-04 0.0001403540 5.761239e-05
 [748,] 1.054668e-04 0.0001561224 4.098944e-05
 [749,] 1.083452e-04 0.0001523628 4.573510e-05
 [750,] 1.358700e-04 0.0001386620 5.025409e-05
 [751,] 9.971363e-05 0.0001366753 3.470273e-05
 [752,] 1.875597e-04 0.0001405987 7.660605e-05
 [753,] 9.748822e-05 0.0001326180 3.179081e-05
 [754,] 9.853394e-05 0.0001392821 3.423668e-05
 [755,] 9.993601e-05 0.0001369843 3.493849e-05
 [756,] 1.369951e-04 0.0001311182 3.431963e-05
 [757,] 9.888315e-05 0.0001353144 2.720260e-05
 [758,] 1.223885e-04 0.0001351969 4.228624e-05
 [759,] 1.180287e-04 0.0001337972 3.820511e-05
 [760,] 9.076674e-05 0.0001335079 2.598025e-05
 [761,] 1.021225e-04 0.0001548565 3.482173e-05
 [762,] 9.152040e-05 0.0001322740 2.631737e-05
 [763,] 1.077815e-04 0.0001478405 3.700545e-05
 [764,] 1.048895e-04 0.0001505768 3.344868e-05
 [765,] 1.006355e-04 0.0001418484 3.885221e-05
 [766,] 8.541201e-05 0.0004423177 4.963617e-05
 [767,] 8.513531e-05 0.0004840283 4.546489e-05
 [768,] 1.630438e-04 0.0001428477 4.382192e-05
 [769,] 1.122846e-04 0.0001493734 4.945239e-05
 [770,] 8.679022e-05 0.0003848790 6.125346e-05
 [771,] 1.314262e-04 0.0001332971 4.191637e-05
 [772,] 8.247172e-05 0.0003153849 3.470410e-05
 [773,] 9.768615e-05 0.0001578135 2.850473e-05
 [774,] 1.792969e-04 0.0001392071 4.776596e-05
 [775,] 1.096619e-04 0.0001372893 3.543864e-05
 [776,] 1.385578e-04 0.0001329168 4.376529e-05
 [777,] 1.129141e-04 0.0003652161 2.655261e-05
 [778,] 1.017807e-04 0.0002557692 5.684042e-05
 [779,] 9.221401e-05 0.0001072791 2.619039e-05
 [780,] 1.312674e-04 0.0001338196 3.926654e-05
 [781,] 1.066628e-04 0.0001643826 3.792310e-05
 [782,] 1.096240e-04 0.0001434589 3.648815e-05
 [783,] 1.306548e-04 0.0001329021 4.123569e-05
 [784,] 1.025237e-04 0.0001561526 2.769743e-05
 [785,] 1.813509e-04 0.0001286803 4.500724e-05
 [786,] 2.324791e-04 0.0001188612 9.419909e-05
 [787,] 1.064942e-04 0.0001102992 3.255020e-05
 [788,] 1.763434e-04 0.0001397012 4.691432e-05
 [789,] 2.390063e-04 0.0001174878 9.449045e-05
 [790,] 1.817012e-04 0.0001402490 4.746291e-05
 [791,] 1.330640e-04 0.0001330485 4.106427e-05
 [792,] 1.108372e-04 0.0001623825 3.394157e-05
 [793,] 1.097760e-04 0.0001117760 3.464765e-05
 [794,] 1.656697e-04 0.0001462997 3.178788e-05
 [795,] 1.045180e-04 0.0001424425 4.116657e-05
 [796,] 1.088957e-04 0.0001808222 3.727945e-05
 [797,] 1.080734e-04 0.0001762666 3.752555e-05
 [798,] 1.586136e-04 0.0001289764 4.133540e-05
 [799,] 1.826828e-04 0.0001298161 4.400459e-05
 [800,] 1.082396e-04 0.0001815934 3.800965e-05
 [801,] 1.087895e-04 0.0001823943 3.756043e-05
 [802,] 1.085109e-04 0.0001839582 3.801540e-05
 [803,] 1.836630e-04 0.0001532454 3.263223e-05
 [804,] 1.088957e-04 0.0001847788 3.774334e-05
 [805,] 1.097711e-04 0.0001085675 3.186263e-05
 [806,] 1.057516e-04 0.0001863568 4.607916e-05
 [807,] 1.091960e-04 0.0001922133 3.832718e-05
 [808,] 1.056862e-04 0.0001896366 4.626450e-05
 [809,] 1.057034e-04 0.0001905434 4.654747e-05
 [810,] 1.510422e-04 0.0001416824 4.257297e-05
 [811,] 1.507571e-04 0.0001794169 2.508098e-05
 [812,] 1.056028e-04 0.0001950411 4.647255e-05
 [813,] 1.019430e-04 0.0001597001 4.491385e-05
 [814,] 1.056160e-04 0.0001940000 4.644154e-05
 [815,] 1.056028e-04 0.0001940000 4.629179e-05
 [816,] 9.667252e-05 0.0001233158 2.931133e-05
 [817,] 1.017238e-04 0.0001620310 4.518994e-05
 [818,] 1.016267e-04 0.0001655786 4.588711e-05
 [819,] 1.412639e-04 0.0001418745 4.163383e-05
 [820,] 1.035555e-04 0.0001482712 4.145523e-05
 [821,] 1.020743e-04 0.0001677050 4.697509e-05
 [822,] 1.056118e-04 0.0001985685 4.715390e-05
 [823,] 1.050993e-04 0.0001094726 3.160302e-05
 [824,] 9.313458e-05 0.0001158978 2.855380e-05
 [825,] 9.057458e-05 0.0001166500 2.801551e-05
 [826,] 1.418783e-04 0.0001411822 4.163880e-05
 [827,] 1.344626e-04 0.0001322496 4.401566e-05
 [828,] 9.311911e-05 0.0001094722 2.749780e-05
 [829,] 9.318153e-05 0.0001096378 2.768729e-05
 [830,] 1.888729e-04 0.0001309268 4.443796e-05
 [831,] 8.584937e-05 0.0001330134 2.503254e-05
 [832,] 9.326342e-05 0.0001090494 2.771297e-05
 [833,] 1.011182e-04 0.0001103505 3.102982e-05
 [834,] 1.885879e-04 0.0001301513 4.479972e-05
 [835,] 1.291806e-04 0.0001763594 5.255488e-05
 [836,] 1.203962e-04 0.0001420189 4.365674e-05
 [837,] 1.732448e-04 0.0001402183 4.604551e-05
 [838,] 1.164533e-04 0.0001470352 4.546168e-05
 [839,] 9.124276e-05 0.0001158672 2.865386e-05
 [840,] 9.028107e-05 0.0001284076 2.627057e-05
 [841,] 1.189746e-04 0.0002341978 7.883865e-05
 [842,] 1.318136e-04 0.0001315766 4.143767e-05
 [843,] 1.153040e-04 0.0001384850 4.178565e-05
 [844,] 1.907153e-04 0.0001273512 4.752977e-05
 [845,] 1.866969e-04 0.0001406194 4.798599e-05
 [846,] 1.161618e-04 0.0001258362 3.796510e-05
 [847,] 1.832297e-04 0.0001282646 4.517450e-05
 [848,] 1.738611e-04 0.0001282368 4.331296e-05
 [849,] 9.712426e-05 0.0001090404 2.825821e-05
 [850,] 8.430271e-05 0.0001224117 3.029970e-05
 [851,] 1.527689e-04 0.0001389453 4.338509e-05
 [852,] 1.460955e-04 0.0001388258 4.243523e-05
 [853,] 8.278871e-05 0.0001221487 2.928770e-05
 [854,] 1.073657e-04 0.0001355840 4.886021e-05
 [855,] 8.278871e-05 0.0001221487 2.928770e-05
 [856,] 8.549363e-05 0.0001214093 3.079262e-05
 [857,] 8.081395e-05 0.0001261827 2.656783e-05
 [858,] 9.908164e-05 0.0001325114 4.289713e-05
 [859,] 9.187499e-05 0.0001136232 3.204040e-05
 [860,] 1.632377e-04 0.0001313193 4.967797e-05
 [861,] 7.838353e-05 0.0001166105 2.721593e-05
 [862,] 7.713279e-05 0.0001381789 2.985402e-05
 [863,] 7.463273e-05 0.0001386568 2.751962e-05
 [864,] 7.476611e-05 0.0001390009 2.773123e-05
 [865,] 1.319927e-04 0.0001372153 4.293404e-05
 [866,] 7.443665e-05 0.0001340313 2.680474e-05
 [867,] 7.476575e-05 0.0001252862 2.376818e-05
 [868,] 3.836822e-04 0.0001072011 9.391113e-05
 [869,] 1.439408e-04 0.0001411235 2.594454e-05
 [870,] 2.563119e-04 0.0001212505 4.116006e-05
 [871,] 3.219193e-04 0.0001066477 7.553790e-05
 [872,] 1.516456e-04 0.0001316474 4.858428e-05
 [873,] 1.432637e-04 0.0001314812 4.526646e-05
 [874,] 1.812269e-04 0.0001402998 4.701428e-05
 [875,] 1.063599e-04 0.0001198048 2.529941e-05
 [876,] 1.826098e-04 0.0001411480 4.681283e-05
 [877,] 1.029737e-04 0.0001273703 2.500185e-05
 [878,] 9.335249e-05 0.0001247840 2.522965e-05
 [879,] 1.779402e-04 0.0001419684 4.576796e-05
 [880,] 9.151542e-05 0.0001253624 2.545309e-05
 [881,] 1.919926e-04 0.0001510888 2.754193e-05
 [882,] 2.545064e-04 0.0001259673 3.570285e-05
 [883,] 1.520292e-04 0.0001044945 4.113586e-05
 [884,] 8.803848e-05 0.0001287307 3.020640e-05
 [885,] 8.787757e-05 0.0001183871 2.873818e-05
 [886,] 8.873898e-05 0.0001323919 2.898271e-05
 [887,] 1.532308e-04 0.0001102969 5.222409e-05
 [888,] 1.514541e-04 0.0001101547 5.146883e-05
 [889,] 3.854378e-04 0.0001259153 8.423009e-05
 [890,] 1.222458e-04 0.0001095699 4.114457e-05
 [891,] 2.506720e-04 0.0002425203 2.762650e-04
 [892,] 2.618959e-04 0.0002476092 3.011612e-04
 [893,] 2.645007e-04 0.0002320415 2.795390e-04
 [894,] 2.490443e-04 0.0002185579 2.390613e-04
 [895,] 2.384541e-04 0.0002162387 2.223934e-04
 [896,] 2.411443e-04 0.0002140063 2.228395e-04
 [897,] 2.334647e-04 0.0002136517 2.128553e-04
 [898,] 2.372334e-04 0.0002156721 2.194884e-04
 [899,] 2.424240e-04 0.0002149087 2.249841e-04
 [900,] 2.396713e-04 0.0002145090 2.210286e-04
 [901,] 1.768601e-04 0.0002119460 1.430863e-04
 [902,] 1.330881e-04 0.0001758625 6.996175e-05
 [903,] 1.768601e-04 0.0002119460 1.430863e-04
 [904,] 2.223777e-04 0.0002137932 1.988606e-04
 [905,] 1.275945e-04 0.0001354627 4.111559e-05
 [906,] 2.248304e-04 0.0002133975 2.013906e-04
 [907,] 2.245893e-04 0.0002130427 2.006819e-04
 [908,] 7.872714e-04 0.0001259992 2.277513e-04
 [909,] 2.270860e-04 0.0002133975 2.041410e-04
 [910,] 2.296249e-04 0.0002130427 2.068120e-04
 [911,] 1.720624e-04 0.0002104755 1.364912e-04
 [912,] 1.736462e-04 0.0002104755 1.382916e-04
 [913,] 2.296249e-04 0.0002130427 2.068120e-04
 [914,] 8.732889e-05 0.0001337918 2.891483e-05
 [915,] 1.736916e-04 0.0002079690 1.364687e-04
 [916,] 1.753472e-04 0.0002104755 1.402284e-04
 [917,] 1.753472e-04 0.0002101301 1.399662e-04
 [918,] 1.753472e-04 0.0002101301 1.399662e-04
 [919,] 1.736916e-04 0.0002079690 1.364687e-04
 [920,] 1.753472e-04 0.0002101301 1.399662e-04
 [921,] 2.372334e-04 0.0002126890 2.156684e-04
 [922,] 2.319465e-04 0.0002104755 2.064687e-04
 [923,] 2.345677e-04 0.0002102004 2.092673e-04
 [924,] 2.431389e-04 0.0002130427 2.233874e-04
 [925,] 2.583255e-04 0.0002119460 2.414065e-04
 [926,] 2.037841e-04 0.0002141505 1.772267e-04
 [927,] 2.030280e-04 0.0002137932 1.759602e-04
 [928,] 1.259374e-04 0.0001429311 6.257529e-05
 [929,] 1.133349e-04 0.0002072211 5.226321e-05
 [930,] 5.146332e-04 0.0001307167 2.956437e-04
 [931,] 1.133570e-04 0.0002136432 5.366374e-05
 [932,] 4.404971e-04 0.0001778697 3.554684e-04
 [933,] 1.134859e-04 0.0002178019 5.518201e-05
 [934,] 8.759708e-05 0.0001429226 3.236026e-05
 [935,] 7.457561e-05 0.0001659922 2.485939e-05
 [936,] 8.811222e-05 0.0001255693 2.802523e-05
 [937,] 1.453346e-04 0.0002250890 4.497127e-05
 [938,] 1.446739e-04 0.0002235424 4.497381e-05
 [939,] 8.338102e-05 0.0001029845 2.431889e-05
 [940,] 8.643548e-05 0.0001412925 2.993093e-05
 [941,] 8.338102e-05 0.0001029845 2.431889e-05
 [942,] 1.456285e-04 0.0002253922 4.485256e-05
 [943,] 1.468233e-04 0.0002266180 4.461172e-05
 [944,] 9.817140e-05 0.0001027338 2.751791e-05
 [945,] 3.445599e-04 0.0001258423 9.832121e-05
 [946,] 1.135276e-04 0.0001024566 3.080412e-05
 [947,] 9.743763e-05 0.0001557977 2.341012e-05
 [948,] 8.632145e-05 0.0001564131 2.276349e-05
 [949,] 9.611652e-05 0.0001554764 2.332352e-05
 [950,] 3.141932e-04 0.0001257304 8.761170e-05
 [951,] 8.743896e-05 0.0001391141 3.106670e-05
 [952,] 8.418105e-05 0.0001025533 2.437026e-05
 [953,] 8.731140e-05 0.0001360087 3.042341e-05
 [954,] 8.292449e-05 0.0001531567 2.268756e-05
 [955,] 8.731140e-05 0.0001372402 3.059057e-05
 [956,] 8.339588e-05 0.0001027091 2.433338e-05
 [957,] 8.371396e-05 0.0001026130 2.444223e-05
 [958,] 9.395663e-05 0.0001531567 2.330856e-05
 [959,] 8.506856e-05 0.0001025716 2.453813e-05
 [960,] 8.752120e-05 0.0001381405 3.106448e-05
 [961,] 1.744482e-04 0.0002168322 3.928069e-05
 [962,] 1.060944e-04 0.0001024766 2.902540e-05
 [963,] 9.762855e-05 0.0001531342 2.356650e-05
 [964,] 8.896060e-05 0.0001537500 2.301327e-05
 [965,] 8.357379e-05 0.0001026304 2.427534e-05
 [966,] 8.768320e-05 0.0001381405 3.130783e-05
 [967,] 8.346315e-05 0.0001026120 2.427075e-05
 [968,] 8.776107e-05 0.0001381405 3.141840e-05
 [969,] 8.776107e-05 0.0001381122 3.141427e-05
 [970,] 8.455169e-05 0.0001026857 2.473260e-05
 [971,] 8.776107e-05 0.0001381283 3.141663e-05
 [972,] 9.233078e-05 0.0001025082 2.601925e-05
 [973,] 9.233078e-05 0.0001025082 2.601925e-05
 [974,] 8.455169e-05 0.0001026120 2.469342e-05
 [975,] 8.785273e-05 0.0001388080 3.164301e-05
 [976,] 9.166199e-05 0.0001025910 2.572882e-05
 [977,] 8.704378e-05 0.0001549876 2.278773e-05
 [978,] 7.893176e-05 0.0001553093 2.276437e-05
 [979,] 7.810977e-05 0.0001559254 2.307094e-05
 [980,] 1.877921e-04 0.0001410913 7.290813e-05
 [981,] 7.838485e-05 0.0001559254 2.304294e-05
 [982,] 8.466140e-05 0.0001028042 2.482094e-05
 [983,] 9.166199e-05 0.0001025910 2.572880e-05
 [984,] 9.166199e-05 0.0001025712 2.575878e-05
 [985,] 9.166199e-05 0.0001025712 2.575878e-05
 [986,] 1.483418e-04 0.0002192341 4.358823e-05
 [987,] 9.126682e-05 0.0001025362 2.573773e-05
 [988,] 9.474510e-05 0.0001025239 2.648406e-05
 [989,] 8.466140e-05 0.0001025288 2.478715e-05
 [990,] 9.152227e-05 0.0001025529 2.576034e-05
 [991,] 8.759998e-05 0.0001384870 3.125039e-05
 [992,] 1.028202e-04 0.0001025074 2.820328e-05
 [993,] 8.502059e-05 0.0001026701 2.485949e-05
 [994,] 9.111895e-05 0.0001024597 2.594564e-05
 [995,] 8.670666e-05 0.0001442620 3.108747e-05
 [996,] 2.715546e-04 0.0001257395 7.664250e-05
 [997,] 9.278904e-05 0.0001024718 2.655222e-05
 [998,] 8.755228e-05 0.0001578432 2.277770e-05
 [999,] 1.482625e-04 0.0002265513 4.420036e-05
[1000,] 8.664038e-05 0.0001468966 3.125410e-05
[1001,] 1.006956e-04 0.0001025288 2.858191e-05
[1002,] 1.411873e-04 0.0001799002 4.121002e-05
[1003,] 1.016271e-04 0.0001024564 2.825786e-05
[1004,] 1.469622e-04 0.0001420047 4.300192e-05
[1005,] 7.916606e-05 0.0001255183 2.551436e-05
[1006,] 8.609904e-05 0.0001447511 3.067213e-05
[1007,] 8.627341e-05 0.0001586885 2.272937e-05
[1008,] 1.408042e-04 0.0001814884 4.136868e-05
[1009,] 1.478633e-04 0.0001403556 4.351900e-05
[1010,] 1.401093e-04 0.0001809556 4.149022e-05
[1011,] 8.664847e-05 0.0001486503 3.150311e-05
[1012,] 8.675698e-05 0.0001478745 3.166840e-05
[1013,] 8.985738e-05 0.0001562488 2.302031e-05
[1014,] 1.396129e-04 0.0001783426 4.134803e-05
[1015,] 1.273186e-04 0.0001084507 3.283818e-05
[1016,] 1.638055e-04 0.0001774820 3.817997e-05
[1017,] 1.432376e-04 0.0001080355 3.994482e-05
[1018,] 1.775544e-04 0.0001291921 6.101595e-05
[1019,] 1.614307e-04 0.0001799002 3.828963e-05
[1020,] 1.065761e-04 0.0001254912 3.320731e-05
[1021,] 1.389158e-04 0.0001080229 3.463569e-05
[1022,] 1.064366e-04 0.0001254971 3.320406e-05
[1023,] 1.337386e-04 0.0001749937 8.457200e-05
[1024,] 8.515837e-05 0.0001024671 2.462692e-05
[1025,] 8.390415e-05 0.0001029035 2.446354e-05
[1026,] 2.735889e-04 0.0001258848 7.686327e-05
[1027,] 1.508145e-04 0.0002263607 4.365821e-05
[1028,] 1.485898e-04 0.0001427577 4.308726e-05
[1029,] 3.314727e-04 0.0001258038 9.199816e-05
[1030,] 1.774368e-03 0.0001529284 1.541379e-03
[1031,] 1.660619e-04 0.0001475889 4.268066e-05
[1032,] 1.301791e-03 0.0001524431 1.122727e-03
[1033,] 1.637507e-04 0.0001463394 4.265044e-05
[1034,] 1.506868e-04 0.0001415702 4.365189e-05
[1035,] 1.941984e-04 0.0001517597 1.039202e-04
[1036,] 1.695357e-04 0.0001461685 4.329956e-05
[1037,] 9.410345e-05 0.0001032355 2.737300e-05
[1038,] 9.115516e-05 0.0001024553 2.595574e-05
[1039,] 2.975319e-04 0.0001258009 8.225228e-05
[1040,] 1.925969e-04 0.0001538433 1.055684e-04
[1041,] 1.672538e-04 0.0001154366 4.591229e-05
[1042,] 1.922652e-04 0.0001526507 1.037591e-04
[1043,] 8.637824e-05 0.0001037146 2.512951e-05
[1044,] 1.915912e-04 0.0001527612 1.034250e-04
[1045,] 1.922652e-04 0.0001538250 1.053272e-04
[1046,] 1.884650e-04 0.0001538250 1.025553e-04
[1047,] 1.884650e-04 0.0001539645 1.027339e-04
[1048,] 1.928819e-04 0.0001539645 1.059638e-04
[1049,] 1.927165e-04 0.0001538250 1.056564e-04
[1050,] 1.968539e-04 0.0001527566 1.071475e-04
[1051,] 1.791967e-04 0.0001549116 9.701397e-05
[1052,] 2.478837e-03 0.0001707657 2.794561e-03
[1053,] 3.061061e-03 0.0001720352 3.514619e-03
[1054,] 1.831498e-04 0.0001526062 9.719366e-05
[1055,] 1.661993e-04 0.0001492760 4.245832e-05
[1056,] 1.827424e-04 0.0001571231 1.022895e-04
[1057,] 9.076952e-05 0.0001029665 2.646430e-05
[1058,] 9.119801e-05 0.0001024818 2.609332e-05
[1059,] 9.357920e-05 0.0001024579 2.652121e-05
[1060,] 3.651304e-04 0.0001024659 8.002787e-05
[1061,] 3.796278e-04 0.0001025275 8.463137e-05
[1062,] 3.737642e-04 0.0001025275 8.357248e-05
[1063,] 3.673885e-04 0.0001025609 8.310883e-05
[1064,] 4.801517e-04 0.0001259702 1.271731e-04
[1065,] 3.464485e-04 0.0001415314 1.970733e-04
[1066,] 4.342936e-04 0.0001027646 9.829631e-05
[1067,] 3.697839e-04 0.0001042369 9.745609e-05
[1068,] 3.309756e-04 0.0001037093 8.550847e-05
[1069,] 3.888419e-04 0.0001051618 1.068801e-04
[1070,] 4.448305e-03 0.0001827915 5.887605e-03
[1071,] 3.649307e-04 0.0001035736 9.232450e-05
[1072,] 9.776073e-05 0.0001260512 3.093954e-05
[1073,] 9.510662e-05 0.0001962480 5.182244e-05
[1074,] 9.256453e-05 0.0001031188 2.706170e-05
[1075,] 1.628703e-04 0.0001482676 4.236723e-05
[1076,] 4.113881e-04 0.0001040080 1.052721e-04
[1077,] 3.974912e-04 0.0001259761 1.053650e-04
[1078,] 9.280739e-05 0.0001039507 2.761706e-05
[1079,] 1.756578e-04 0.0001499902 4.287733e-05
[1080,] 3.547889e-04 0.0001449217 2.107736e-04
[1081,] 1.615753e-04 0.0001476086 4.203798e-05
[1082,] 5.255597e-03 0.0001841977 7.088230e-03
[1083,] 3.925523e-04 0.0001051556 1.077349e-04
[1084,] 1.639247e-04 0.0001430382 4.442969e-05
[1085,] 3.779358e-04 0.0001444348 2.242866e-04
[1086,] 3.280374e-04 0.0001585697 2.232843e-04
[1087,] 6.751934e-04 0.0001259521 1.825071e-04
[1088,] 2.720183e-04 0.0001536939 1.725980e-04
[1089,] 2.930604e-04 0.0001058045 8.576363e-05
[1090,] 8.824047e-05 0.0001046868 2.633037e-05
[1091,] 1.592786e-04 0.0001500717 4.187999e-05
[1092,] 3.407084e-03 0.0002101710 5.941388e-03
[1093,] 8.879952e-05 0.0001061143 2.697622e-05
[1094,] 3.154821e-04 0.0001060676 9.253047e-05
[1095,] 1.597471e-04 0.0001437799 4.373247e-05
[1096,] 9.334129e-05 0.0002059271 5.153090e-05
[1097,] 2.930345e-04 0.0001060676 8.665207e-05
[1098,] 1.057244e-02 0.0001713188 1.199862e-02
[1099,] 2.867801e-04 0.0001066371 8.681895e-05
[1100,] 1.597471e-04 0.0001434501 4.381498e-05
[1101,] 8.864212e-05 0.0001055701 2.675436e-05
[1102,] 2.993651e-04 0.0001259556 8.150200e-05
[1103,] 9.284312e-05 0.0002021220 5.018151e-05
[1104,] 2.844069e-04 0.0001055381 8.261579e-05
[1105,] 1.821514e-03 0.0002234365 3.513101e-03
[1106,] 2.558045e-04 0.0001566459 1.652737e-04
[1107,] 3.217177e-04 0.0001058505 9.332788e-05
[1108,] 2.901802e-04 0.0001035222 7.576301e-05
[1109,] 8.909974e-05 0.0001044928 2.660581e-05
[1110,] 8.894736e-05 0.0001033692 2.613357e-05
[1111,] 2.979971e-04 0.0001035801 7.779855e-05
[1112,] 1.617045e-04 0.0001404059 4.522109e-05
[1113,] 3.032431e-04 0.0001049447 8.432630e-05
[1114,] 2.972397e-04 0.0001050033 8.390993e-05
[1115,] 2.984236e-04 0.0001047789 8.247136e-05
[1116,] 2.895519e-04 0.0001047784 8.033437e-05
[1117,] 2.955962e-04 0.0001030744 7.430862e-05
[1118,] 2.654702e-04 0.0001030744 6.791926e-05
[1119,] 2.695655e-04 0.0001041902 7.316617e-05
[1120,] 2.286933e-03 0.0001070026 5.235026e-04
[1121,] 8.824047e-05 0.0001033546 2.582112e-05
[1122,] 1.237561e-04 0.0001346181 4.194276e-05
[1123,] 1.227911e-04 0.0001347954 4.174499e-05
[1124,] 2.247214e-03 0.0002284491 4.550805e-03
[1125,] 2.813014e-03 0.0001104161 7.881489e-04
[1126,] 1.608516e-04 0.0001345366 4.885323e-05
[1127,] 9.114455e-05 0.0001046456 2.739266e-05
[1128,] 1.269807e-04 0.0001349027 4.348789e-05
[1129,] 1.632811e-04 0.0001333790 4.661787e-05
[1130,] 1.237194e-04 0.0001365478 4.377275e-05
[1131,] 3.553659e-04 0.0001060745 1.028547e-04
[1132,] 1.659871e-04 0.0001416400 6.425486e-05
[1133,] 3.486416e-03 0.0001111691 9.973582e-04
[1134,] 1.214489e-04 0.0001354548 4.276904e-05
[1135,] 1.166912e-04 0.0002017618 7.045703e-05
[1136,] 3.486416e-03 0.0001111691 9.973582e-04
[1137,] 1.619436e-04 0.0001469187 4.249729e-05
[1138,] 1.765790e-03 0.0001121757 5.488875e-04
[1139,] 2.762114e-04 0.0001047835 7.712270e-05
[1140,] 8.943147e-05 0.0001030292 2.612102e-05
[1141,] 2.813014e-03 0.0001099617 7.646985e-04
[1142,] 2.819142e-04 0.0001049541 7.916501e-05
[1143,] 1.863036e-03 0.0001091402 4.940904e-04
[1144,] 1.765790e-03 0.0001097001 4.845837e-04
[1145,] 1.592987e-04 0.0001469344 4.232304e-05
[1146,] 1.602413e-04 0.0001464838 4.215557e-05
[1147,] 1.241531e-04 0.0001374343 4.453870e-05
[1148,] 9.579561e-05 0.0002108116 5.550309e-05
[1149,] 8.943463e-05 0.0001033141 2.616605e-05
[1150,] 1.311463e-04 0.0001361391 4.775200e-05
[1151,] 8.171957e-05 0.0001072546 2.381820e-05
[1152,] 7.322736e-05 0.0001256895 2.361549e-05
[1153,] 1.418053e-04 0.0001429461 4.213940e-05
[1154,] 7.327305e-05 0.0001264039 2.361971e-05
[1155,] 1.158920e-04 0.0002323395 7.925710e-05
[1156,] 9.862893e-05 0.0001094632 3.173248e-05
[1157,] 7.936044e-05 0.0001049507 2.380505e-05
[1158,] 1.561897e-04 0.0001346673 4.747197e-05
[1159,] 7.962663e-05 0.0001050148 2.395283e-05
[1160,] 7.999221e-05 0.0001049552 2.410061e-05
[1161,] 8.824508e-05 0.0001034619 2.574087e-05
[1162,] 1.442165e-04 0.0001348628 4.973754e-05
[1163,] 7.338878e-05 0.0001261406 2.362633e-05
[1164,] 1.158920e-04 0.0002202570 7.536849e-05
[1165,] 1.598346e-04 0.0001344424 4.909744e-05
[1166,] 1.489211e-04 0.0001361097 4.805812e-05
[1167,] 1.263480e-04 0.0001356270 4.514447e-05
[1168,] 8.103924e-05 0.0001098080 2.391384e-05
[1169,] 8.045304e-05 0.0001073977 2.479628e-05
[1170,] 7.342050e-05 0.0001269906 2.362490e-05
[1171,] 1.619894e-04 0.0001441340 4.280652e-05
[1172,] 1.441862e-04 0.0001425309 4.175134e-05
[1173,] 1.639349e-04 0.0001453512 4.303761e-05
[1174,] 8.090998e-05 0.0001154752 2.389728e-05
[1175,] 1.525081e-04 0.0001339580 4.416294e-05
[1176,] 1.060362e-04 0.0002596406 8.104136e-05
[1177,] 1.049782e-04 0.0002321284 7.251270e-05
[1178,] 1.426744e-04 0.0001418052 4.172837e-05
[1179,] 1.542824e-04 0.0001345381 4.764066e-05
[1180,] 1.895160e-04 0.0001126165 5.667119e-05
[1181,] 7.939486e-05 0.0001110806 2.474335e-05
[1182,] 1.210855e-04 0.0001377694 4.006596e-05
[1183,] 1.487436e-04 0.0001356588 5.255354e-05
[1184,] 1.592818e-04 0.0001487823 4.191369e-05
[1185,] 9.974776e-05 0.0002274621 6.412609e-05
[1186,] 1.039327e-04 0.0001237751 4.012492e-05
[1187,] 1.811521e-04 0.0001273208 8.016575e-05
[1188,] 1.477109e-04 0.0002044433 1.130226e-04
[1189,] 8.721365e-05 0.0001316534 2.419885e-05
[1190,] 9.664413e-05 0.0001176222 2.476200e-05
[1191,] 8.685396e-05 0.0001185643 2.944933e-05
[1192,] 9.527282e-05 0.0001354939 2.412231e-05
[1193,] 1.005537e-04 0.0001277108 2.440983e-05
[1194,] 8.638486e-05 0.0001180279 2.922187e-05
[1195,] 1.063904e-04 0.0001295420 3.362772e-05
[1196,] 9.442823e-05 0.0001066695 2.955677e-05
[1197,] 8.615957e-05 0.0001155040 2.851006e-05
[1198,] 8.760470e-05 0.0001141619 2.866650e-05
[1199,] 1.073199e-04 0.0001297277 3.338798e-05
[1200,] 1.073199e-04 0.0001296972 3.345012e-05
[1201,] 1.092356e-04 0.0001297762 3.384101e-05
[1202,] 8.855167e-05 0.0001165883 2.978992e-05
[1203,] 8.778748e-05 0.0001163954 2.951629e-05
[1204,] 1.092356e-04 0.0001300898 3.337882e-05
[1205,] 9.010766e-05 0.0001054419 2.762901e-05
[1206,] 1.102226e-04 0.0001301401 3.358825e-05
[1207,] 1.092356e-04 0.0001301959 3.332040e-05
[1208,] 1.075789e-04 0.0001334872 3.040815e-05
[1209,] 1.092356e-04 0.0001302231 3.328914e-05
[1210,] 1.092356e-04 0.0001301939 3.325748e-05
[1211,] 9.442823e-05 0.0001059463 2.937986e-05
[1212,] 1.251890e-04 0.0001287060 3.893042e-05
[1213,] 1.092356e-04 0.0001302208 3.322770e-05
[1214,] 1.532380e-04 0.0001447088 4.304136e-05
[1215,] 1.066442e-04 0.0001341167 2.998417e-05
[1216,] 1.066442e-04 0.0001341167 2.998417e-05
[1217,] 1.095053e-04 0.0001340678 3.064602e-05
[1218,] 9.608342e-05 0.0001037770 2.663705e-05
[1219,] 1.030878e-04 0.0001342907 2.916928e-05
[1220,] 1.045866e-04 0.0001305580 3.166853e-05
[1221,] 8.476942e-05 0.0001280006 3.008326e-05
[1222,] 1.048303e-04 0.0001347299 2.944985e-05
[1223,] 1.039503e-04 0.0001347299 2.926264e-05
[1224,] 1.048303e-04 0.0001347784 2.943723e-05
[1225,] 1.028539e-04 0.0001306975 3.110717e-05
[1226,] 1.030878e-04 0.0001346860 2.909035e-05
[1227,] 1.003031e-04 0.0001311102 3.015192e-05
[1228,] 1.020135e-04 0.0001306986 3.092838e-05
[1229,] 8.495339e-05 0.0001254103 2.964536e-05
[1230,] 9.249303e-05 0.0001040710 2.664551e-05
[1231,] 1.003031e-04 0.0001311353 3.020751e-05
[1232,] 8.441893e-05 0.0001164939 2.760688e-05
[1233,] 9.815358e-05 0.0001359018 2.783857e-05
[1234,] 1.052244e-04 0.0001314757 3.119773e-05
[1235,] 1.052244e-04 0.0001314075 3.123530e-05
[1236,] 1.025986e-04 0.0001324886 3.011528e-05
[1237,] 1.005360e-04 0.0001385329 2.779423e-05
[1238,] 1.004198e-04 0.0001071037 2.723441e-05
[1239,] 1.086759e-04 0.0001151909 2.768979e-05
[1240,] 1.274138e-04 0.0001285465 3.852060e-05
[1241,] 2.623632e-03 0.0001373051 1.286844e-03
[1242,] 2.289837e-03 0.0001375470 1.138158e-03
[1243,] 2.000891e-03 0.0001380951 1.023305e-03
[1244,] 2.401254e-03 0.0001386073 1.263820e-03
[1245,] 1.008278e-04 0.0001121013 3.105155e-05
[1246,] 1.137251e-04 0.0001391008 3.878044e-05
[1247,] 9.716053e-05 0.0001121606 2.986893e-05
[1248,] 8.358004e-03 0.0001387941 4.516921e-03
[1249,] 9.227283e-03 0.0001385162 4.923009e-03
[1250,] 1.835528e-03 0.0001178353 6.808274e-04
[1251,] 1.000378e-04 0.0001459412 3.013716e-05
[1252,] 9.394728e-02 0.0001376847 4.891232e-02
[1253,] 6.825807e-03 0.0001181786 2.477855e-03
[1254,] 7.231516e-03 0.0001179696 2.605757e-03
[1255,] 1.028655e-04 0.0001120033 3.124118e-05
[1256,] 1.072010e-02 0.0001172721 3.725948e-03
[1257,] 9.821873e-05 0.0001119458 2.949234e-05
[1258,] 9.026872e-03 0.0001176952 3.217407e-03
[1259,] 8.560063e-03 0.0001174858 3.013527e-03
[1260,] 7.655365e-03 0.0001147931 2.349518e-03
[1261,] 8.070785e-03 0.0001143719 2.410222e-03
[1262,] 9.026872e-03 0.0001160997 2.976594e-03
[1263,] 9.022697e-03 0.0001155844 2.878848e-03
[1264,] 1.016178e-02 0.0001160997 3.336765e-03
[1265,] 9.026872e-03 0.0001158475 2.937462e-03
[1266,] 8.991154e-03 0.0001167399 3.063061e-03
[1267,] 8.608154e-03 0.0001137730 2.466114e-03
[1268,] 8.826986e-03 0.0001394471 4.948337e-03
[1269,] 1.057477e-04 0.0001117118 3.122637e-05
[1270,] 1.072014e-02 0.0001159730 3.490076e-03
[1271,] 1.071028e-04 0.0001114784 3.203702e-05
[1272,] 9.692342e-03 0.0001401065 5.595650e-03
[1273,] 1.057236e-04 0.0001118169 3.200337e-05
[1274,] 9.750308e-03 0.0001409369 5.839999e-03
[1275,] 9.959933e-05 0.0001118915 3.043032e-05
[1276,] 1.024486e-02 0.0001388961 5.588191e-03
[1277,] 8.804324e-03 0.0001390703 4.834854e-03
[1278,] 1.038151e-04 0.0001117368 3.085498e-05
[1279,] 1.057236e-04 0.0001117566 3.142455e-05
[1280,] 1.125979e-02 0.0001392138 6.249995e-03
[1281,] 1.038151e-04 0.0001118243 3.113057e-05
[1282,] 6.537746e-03 0.0001401673 3.768572e-03
[1283,] 6.537746e-03 0.0001401673 3.768572e-03
[1284,] 8.757777e-03 0.0001392401 4.857228e-03
[1285,] 6.847651e-03 0.0001404054 3.993655e-03
[1286,] 5.635062e-03 0.0001402382 3.253989e-03
[1287,] 5.635062e-03 0.0001403732 3.272691e-03
[1288,] 1.038151e-04 0.0001119504 3.169478e-05
[1289,] 5.461611e-03 0.0001175893 1.965939e-03
[1290,] 6.847010e-03 0.0001412345 4.144579e-03
[1291,] 1.050543e-04 0.0001119219 3.199658e-05
[1292,] 1.244545e-02 0.0001404410 7.335243e-03
[1293,] 6.537135e-03 0.0001416461 4.022126e-03
[1294,] 6.847010e-03 0.0001413801 4.168808e-03
[1295,] 6.847010e-03 0.0001415362 4.197859e-03
[1296,] 6.847010e-03 0.0001415362 4.197859e-03
[1297,] 6.534934e-03 0.0001412071 3.951466e-03
[1298,] 6.847010e-03 0.0001413882 4.173342e-03
[1299,] 6.847010e-03 0.0001413533 4.167559e-03
[1300,] 6.537135e-03 0.0001413533 3.975976e-03
[1301,] 7.209377e-03 0.0001413882 4.397865e-03
[1302,] 1.522125e-02 0.0001392010 8.497052e-03
[1303,] 6.537135e-03 0.0001411065 3.939953e-03
[1304,] 6.209943e-03 0.0001394013 3.563064e-03
[1305,] 7.049668e-04 0.0001159937 2.547669e-04
[1306,] 6.537135e-03 0.0001354392 3.131757e-03
[1307,] 1.039824e-04 0.0001119571 3.146365e-05
[1308,] 5.634539e-03 0.0001353794 2.692915e-03
[1309,] 6.867756e-03 0.0001348737 3.174075e-03
[1310,] 1.033440e-04 0.0001121389 3.158867e-05
[1311,] 4.437994e-03 0.0001355111 2.134204e-03
[1312,] 6.843843e-03 0.0001138974 2.062373e-03
[1313,] 7.799489e-03 0.0001143591 2.373867e-03
[1314,] 9.162318e-03 0.0001335106 3.865340e-03
[1315,] 1.025253e-04 0.0001598322 4.829300e-05
[1316,] 1.020401e-04 0.0001116919 3.013790e-05
[1317,] 1.045184e-04 0.0001117648 3.187179e-05
[1318,] 1.031797e-04 0.0001114938 3.020867e-05
[1319,] 1.032342e-04 0.0001117066 3.111521e-05
[1320,] 8.571239e-03 0.0001127071 2.389966e-03
[1321,] 1.045184e-04 0.0001113200 3.082164e-05
[1322,] 6.714303e-03 0.0001400859 3.873112e-03
[1323,] 9.431468e-03 0.0001141301 2.793727e-03
[1324,] 1.009666e-04 0.0001114128 3.025280e-05
[1325,] 1.056197e-04 0.0001140142 3.145565e-05
[1326,] 1.038706e-04 0.0001115081 3.064659e-05
[1327,] 1.038706e-04 0.0001115137 3.068560e-05
[1328,] 7.069346e-03 0.0001351008 3.313550e-03
[1329,] 1.032342e-04 0.0001115409 2.989362e-05
[1330,] 1.027849e-04 0.0001115778 3.067649e-05
[1331,] 1.032342e-04 0.0001115241 2.996553e-05
[1332,] 1.019953e-04 0.0001115413 2.959895e-05
[1333,] 1.013925e-04 0.0001117340 2.948807e-05
[1334,] 1.019953e-04 0.0001117340 2.963117e-05
[1335,] 1.026092e-04 0.0001117252 2.981182e-05
[1336,] 1.002192e-04 0.0001117102 2.930774e-05
[1337,] 1.027904e-04 0.0001117252 2.985497e-05
[1338,] 1.034187e-04 0.0001117437 2.993298e-05
[1339,] 4.139993e-03 0.0001394130 2.298813e-03
[1340,] 1.013925e-04 0.0001117252 2.952191e-05
[1341,] 1.013925e-04 0.0001117458 3.026277e-05
[1342,] 1.013925e-04 0.0001119166 2.955159e-05
[1343,] 9.936608e-05 0.0001118798 2.929171e-05
[1344,] 1.019953e-04 0.0001124759 2.903823e-05
[1345,] 1.013925e-04 0.0001118859 2.972178e-05
[1346,] 1.027849e-04 0.0001120813 3.103847e-05
[1347,] 1.015617e-04 0.0001120627 3.066954e-05
[1348,] 3.630217e-03 0.0001381561 1.986698e-03
[1349,] 6.067772e-04 0.0001295480 1.904286e-04
[1350,] 4.136800e-03 0.0001131419 1.181309e-03
[1351,] 1.008967e-04 0.0001123056 3.060315e-05
[1352,] 4.383412e-03 0.0001130452 1.240578e-03
[1353,] 3.551267e-03 0.0001136585 1.053226e-03
[1354,] 1.026010e-04 0.0001120910 3.046365e-05
[1355,] 1.020616e-04 0.0001123266 3.095961e-05
[1356,] 1.014739e-04 0.0001123947 3.091400e-05
[1357,] 1.045203e-04 0.0001123606 3.130457e-05
[1358,] 4.600555e-03 0.0001157810 1.478646e-03
[1359,] 1.047252e-04 0.0001127658 3.151620e-05
[1360,] 9.464225e-05 0.0001454452 3.864914e-05
[1361,] 2.764389e-03 0.0001364576 1.371610e-03
[1362,] 1.279354e-04 0.0001340019 4.088287e-05
[1363,] 1.291243e-04 0.0001339778 4.120610e-05
[1364,] 8.707174e-04 0.0001188028 3.350735e-04
[1365,] 9.382114e-05 0.0001462048 3.832014e-05
[1366,] 9.180250e-05 0.0001455823 3.687627e-05
[1367,] 9.230042e-05 0.0001458843 3.726760e-05
[1368,] 3.166714e-03 0.0001350488 1.460182e-03
[1369,] 1.014052e-03 0.0001152335 3.314864e-04
[1370,] 1.015696e-03 0.0001148734 3.248559e-04
[1371,] 1.634436e-03 0.0001130016 4.567599e-04
[1372,] 1.077909e-04 0.0001132366 3.223189e-05
[1373,] 9.747892e-05 0.0001443945 3.583571e-05
[1374,] 2.222357e-03 0.0001499583 1.856748e-03
[1375,] 2.091285e-03 0.0001234156 2.553345e-04
[1376,] 2.617088e-03 0.0001338343 1.118703e-03
[1377,] 1.119825e-03 0.0001156157 3.731679e-04
[1378,] 2.536934e-03 0.0001337288 1.073943e-03
[1379,] 8.843932e-04 0.0001197094 3.571146e-04
[1380,] 9.722449e-05 0.0001469011 4.057123e-05
[1381,] 9.329845e-05 0.0001458537 3.782676e-05
[1382,] 7.763058e-04 0.0001209928 3.263819e-04
[1383,] 9.846719e-04 0.0001342906 4.300309e-04
[1384,] 8.008744e-04 0.0001350295 3.645289e-04
[1385,] 1.376224e-03 0.0001181791 4.898013e-04
[1386,] 9.135129e-04 0.0001368934 4.544071e-04
[1387,] 3.354271e-04 0.0001217854 7.264181e-05
[1388,] 4.929572e-04 0.0001466403 3.376639e-04
[1389,] 1.106748e-04 0.0001407930 5.915578e-05
[1390,] 1.509944e-04 0.0001251847 4.781010e-05
[1391,] 9.824868e-05 0.0001543034 2.895014e-05
[1392,] 9.316323e-05 0.0001368937 3.305679e-05
[1393,] 1.737445e-04 0.0001090937 4.059850e-05
[1394,] 1.344015e-04 0.0001079290 3.794114e-05
[1395,] 7.879379e-05 0.0001071860 2.398074e-05
[1396,] 8.630741e-05 0.0001048396 2.486910e-05
[1397,] 8.685950e-05 0.0001047549 2.489710e-05
[1398,] 7.855729e-05 0.0001112855 2.434295e-05
[1399,] 2.585226e-04 0.0001395742 7.838355e-05
[1400,] 8.655524e-05 0.0001049459 2.488332e-05
[1401,] 8.609451e-05 0.0001043285 2.484168e-05
[1402,] 2.946317e-04 0.0001395075 8.941846e-05
[1403,] 2.394969e-04 0.0001395795 7.294257e-05
[1404,] 9.570529e-05 0.0001394975 3.272600e-05
[1405,] 8.993266e-05 0.0001090596 2.650120e-05
[1406,] 8.954740e-05 0.0001090537 2.643395e-05
[1407,] 9.354844e-05 0.0001398599 3.202158e-05
[1408,] 9.113801e-05 0.0001095918 2.660774e-05
[1409,] 1.638857e-04 0.0001088565 4.511139e-05
[1410,] 2.513235e-04 0.0001078901 5.084675e-05
[1411,] 8.440002e-05 0.0001030462 2.452030e-05
[1412,] 8.762761e-05 0.0001113838 2.480694e-05
[1413,] 2.653560e-04 0.0001075714 5.096995e-05
[1414,] 2.600222e-04 0.0001076227 5.014685e-05
[1415,] 2.546759e-04 0.0001082611 4.797295e-05
[1416,] 7.791195e-05 0.0001101759 2.411465e-05
[1417,] 7.681188e-05 0.0001104088 2.354050e-05
[1418,] 9.777265e-05 0.0001425305 3.136108e-05
[1419,] 8.531965e-05 0.0001087879 2.624098e-05
[1420,] 7.680597e-05 0.0001100527 2.348657e-05
[1421,] 1.080899e-04 0.0001391752 3.441637e-05
[1422,] 9.925173e-05 0.0001425701 3.158413e-05
[1423,] 1.089888e-04 0.0001063762 2.635101e-05
[1424,] 1.099400e-04 0.0001063762 2.649077e-05
[1425,] 8.294270e-05 0.0001088405 2.500158e-05
[1426,] 8.182788e-05 0.0001030505 2.301180e-05
[1427,] 8.182788e-05 0.0001029158 2.304571e-05
[1428,] 1.213969e-04 0.0001167647 3.516121e-05
[1429,] 8.234255e-05 0.0001027203 2.316123e-05
[1430,] 8.658082e-05 0.0001026016 2.397567e-05
[1431,] 8.234255e-05 0.0001026028 2.320037e-05
[1432,] 8.272318e-05 0.0001025465 2.328808e-05
[1433,] 8.272318e-05 0.0001025465 2.328808e-05
[1434,] 9.061033e-05 0.0001397739 3.062106e-05
[1435,] 1.015702e-04 0.0001385532 3.277751e-05
[1436,] 1.020904e-04 0.0001389265 3.289669e-05
[1437,] 8.566506e-05 0.0001025482 2.452056e-05
[1438,] 8.859129e-05 0.0001089548 2.593633e-05
[1439,] 1.030992e-04 0.0001389161 3.319882e-05
[1440,] 7.956220e-05 0.0001079232 2.311894e-05
[1441,] 2.554400e-04 0.0001081590 4.707439e-05
[1442,] 2.554400e-04 0.0001083094 4.681302e-05
[1443,] 8.512697e-05 0.0001024799 2.446005e-05
[1444,] 8.798302e-05 0.0001092404 2.553972e-05
[1445,] 1.037048e-04 0.0001387581 3.360594e-05
[1446,] 1.020904e-04 0.0001388328 3.300582e-05
[1447,] 8.736700e-05 0.0001092921 2.537774e-05
[1448,] 2.359170e-04 0.0001083731 4.503770e-05
[1449,] 1.558942e-04 0.0001068123 3.722651e-05
[1450,] 1.186815e-04 0.0001167426 3.484710e-05
[1451,] 1.470158e-04 0.0001423249 5.595447e-05
[1452,] 1.082114e-04 0.0001388025 3.491915e-05
[1453,] 1.159809e-04 0.0001387492 3.722699e-05
[1454,] 1.115889e-04 0.0001383909 3.643650e-05
[1455,] 8.108571e-05 0.0001103846 2.397413e-05
[1456,] 8.649922e-05 0.0001022789 2.476775e-05
[1457,] 1.042613e-04 0.0001386521 3.404280e-05
[1458,] 2.496742e-04 0.0001075051 4.768013e-05
[1459,] 8.184338e-05 0.0001100771 2.413371e-05
[1460,] 7.718996e-05 0.0001090583 2.351356e-05
[1461,] 2.536664e-04 0.0001074448 4.830589e-05
[1462,] 2.780780e-04 0.0001070038 5.254215e-05
[1463,] 1.826997e-04 0.0001227121 4.430077e-05
[1464,] 1.709549e-04 0.0001078405 3.773621e-05
[1465,] 1.156044e-04 0.0001386579 3.753549e-05
[1466,] 7.869805e-05 0.0001116285 2.396979e-05
[1467,] 7.852476e-05 0.0001111293 2.405123e-05
[1468,] 7.851983e-05 0.0001134258 2.423401e-05
[1469,] 7.854975e-05 0.0001129176 2.426953e-05
[1470,] 7.854368e-05 0.0001126219 2.409150e-05
[1471,] 1.362821e-04 0.0001323921 4.179874e-05
[1472,] 8.292481e-05 0.0001024619 2.419297e-05
[1473,] 7.852233e-05 0.0001126219 2.417461e-05
[1474,] 1.082748e-04 0.0001389302 3.477527e-05
[1475,] 8.300540e-05 0.0001027316 2.423627e-05
[1476,] 1.333746e-04 0.0001387223 4.364016e-05
[1477,] 7.852756e-05 0.0001111093 2.396628e-05
[1478,] 1.017926e-04 0.0001439021 3.193024e-05
[1479,] 1.745475e-04 0.0001080368 3.797410e-05
[1480,] 7.909349e-05 0.0001090122 2.403104e-05
[1481,] 7.865395e-05 0.0001083296 2.362045e-05
[1482,] 8.397814e-05 0.0001027300 2.445420e-05
[1483,] 1.179039e-04 0.0001387242 3.863009e-05
[1484,] 1.157072e-04 0.0001026520 3.063175e-05
[1485,] 1.165162e-04 0.0001387242 3.818640e-05
[1486,] 1.609668e-04 0.0001083295 3.654397e-05
[1487,] 1.210470e-04 0.0001386768 4.010425e-05
[1488,] 7.851961e-05 0.0001082967 2.375924e-05
[1489,] 8.527411e-05 0.0001119687 2.737835e-05
[1490,] 9.574353e-05 0.0001370818 2.921560e-05
[1491,] 9.372622e-05 0.0001575041 3.182914e-05
[1492,] 1.041805e-04 0.0001364025 3.173701e-05
[1493,] 9.393409e-05 0.0001645844 3.224798e-05
[1494,] 1.737842e-04 0.0001397751 5.067138e-05
[1495,] 1.153014e-04 0.0001237298 3.267626e-05
[1496,] 1.697984e-04 0.0001394040 5.012443e-05
[1497,] 7.750704e-05 0.0001351152 2.496979e-05
[1498,] 9.422507e-05 0.0001375616 3.101799e-05
[1499,] 1.794984e-04 0.0001394315 5.262830e-05
[1500,] 7.718322e-05 0.0001352148 2.486153e-05
[1501,] 1.766715e-04 0.0001393863 5.192681e-05
[1502,] 1.780754e-04 0.0001394864 5.213088e-05
[1503,] 7.889650e-05 0.0001353268 2.526632e-05
[1504,] 9.370752e-05 0.0001375645 3.094114e-05
[1505,] 9.370752e-05 0.0001375573 3.090856e-05
[1506,] 1.245761e-04 0.0001246811 3.255655e-05
[1507,] 9.370752e-05 0.0001376899 3.129519e-05
[1508,] 9.320004e-05 0.0001377048 3.115783e-05
[1509,] 7.831498e-05 0.0001351400 2.515563e-05
[1510,] 7.803718e-05 0.0001350484 2.509948e-05
[1511,] 7.751091e-05 0.0001690664 3.339599e-05
[1512,] 9.331972e-05 0.0001890926 3.616106e-05
[1513,] 9.868400e-05 0.0001376609 3.291116e-05
[1514,] 7.707523e-05 0.0001351084 2.483754e-05
[1515,] 7.959906e-05 0.0001350532 2.548630e-05
[1516,] 9.519509e-05 0.0001965987 3.311128e-05
[1517,] 9.425032e-05 0.0001974451 3.414602e-05
[1518,] 7.837450e-05 0.0001416028 2.437982e-05
[1519,] 9.627046e-05 0.0001509143 2.896829e-05
[1520,] 7.807086e-05 0.0001476275 2.962486e-05
[1521,] 7.914179e-05 0.0001452298 3.016782e-05
[1522,] 7.659101e-05 0.0001336063 2.477791e-05
[1523,] 8.628905e-05 0.0001577923 3.989027e-05
[1524,] 8.188592e-05 0.0001343513 2.605411e-05
[1525,] 1.093548e-04 0.0001374511 3.657127e-05
[1526,] 3.192407e-04 0.0001385577 8.995827e-05
[1527,] 3.423564e-04 0.0001388862 9.454994e-05
[1528,] 9.290241e-05 0.0001786338 3.487445e-05
[1529,] 8.271760e-05 0.0001345682 2.619809e-05
[1530,] 8.271760e-05 0.0001345793 2.619427e-05
[1531,] 2.407402e-04 0.0001406765 6.460884e-05
[1532,] 3.591846e-04 0.0001390241 9.812955e-05
[1533,] 3.504293e-04 0.0001390369 9.586835e-05
[1534,] 3.591846e-04 0.0001390440 9.804408e-05
[1535,] 8.140343e-05 0.0001347395 2.578956e-05
[1536,] 1.200376e-04 0.0001374254 4.016637e-05
[1537,] 8.447770e-05 0.0001347849 2.657563e-05
[1538,] 1.179591e-04 0.0001374295 3.952208e-05
[1539,] 1.149805e-04 0.0001374267 3.847140e-05
[1540,] 3.677980e-04 0.0001387085 1.013892e-04
[1541,] 8.141773e-05 0.0001550128 3.477475e-05
[1542,] 2.566663e-04 0.0001403572 6.868292e-05
[1543,] 7.717218e-05 0.0001320766 2.503301e-05
[1544,] 7.717218e-05 0.0001319533 2.491202e-05
[1545,] 3.817025e-04 0.0001352547 1.179299e-04
[1546,] 7.721543e-05 0.0001320652 2.487460e-05
[1547,] 7.721543e-05 0.0001320652 2.487460e-05
[1548,] 7.748959e-05 0.0001320823 2.494255e-05
[1549,] 1.050437e-04 0.0001827971 5.633419e-05
[1550,] 2.539523e-04 0.0001359108 7.348776e-05
[1551,] 8.256249e-05 0.0001676699 3.789535e-05
[1552,] 1.159553e-04 0.0001375781 3.915630e-05
[1553,] 1.077028e-04 0.0001375945 3.635676e-05
[1554,] 3.685086e-04 0.0001351783 1.119321e-04
[1555,] 3.809508e-04 0.0001351804 1.154900e-04
[1556,] 3.556578e-04 0.0001351510 1.078992e-04
[1557,] 3.430036e-04 0.0001350755 1.059931e-04
[1558,] 3.515080e-04 0.0001351532 1.066400e-04
[1559,] 8.319358e-05 0.0001316509 2.699308e-05
[1560,] 8.319358e-05 0.0001316509 2.699308e-05
[1561,] 1.868001e-04 0.0001353700 5.643788e-05
[1562,] 7.764946e-05 0.0001320891 2.493301e-05
[1563,] 2.488930e-04 0.0001358628 7.143903e-05
[1564,] 1.126417e-04 0.0001377113 3.826191e-05
[1565,] 1.119979e-04 0.0001503088 4.795000e-05
[1566,] 3.423564e-04 0.0001350161 1.058774e-04
[1567,] 1.102784e-04 0.0001376054 3.717510e-05
[1568,] 2.166365e-04 0.0001355797 6.379455e-05
[1569,] 2.302191e-04 0.0001359430 6.622167e-05
[1570,] 3.210746e-04 0.0001351456 9.683798e-05
[1571,] 8.267514e-05 0.0001318767 2.647115e-05
[1572,] 3.324770e-04 0.0001351456 1.001104e-04
[1573,] 9.929387e-05 0.0001216310 2.919441e-05
[1574,] 8.070029e-05 0.0001316753 2.615855e-05
[1575,] 8.070029e-05 0.0001316729 2.616354e-05
[1576,] 1.102037e-04 0.0001377219 3.738588e-05
[1577,] 1.110682e-04 0.0001377193 3.766381e-05
[1578,] 1.102037e-04 0.0001377238 3.735658e-05
[1579,] 8.146005e-05 0.0001319843 2.607817e-05
[1580,] 3.410392e-04 0.0001352468 1.013220e-04
[1581,] 1.366667e-04 0.0001956656 9.914379e-05
[1582,] 1.165387e-04 0.0002015846 7.635725e-05
[1583,] 3.410392e-04 0.0001351832 1.019463e-04
[1584,] 1.246124e-04 0.0002069648 9.156585e-05
[1585,] 1.169858e-04 0.0002642356 2.429577e-05
[1586,] 1.214598e-04 0.0001926977 8.247546e-05
[1587,] 1.183356e-04 0.0001374438 3.871965e-05
[1588,] 1.183343e-04 0.0002112175 8.627181e-05
[1589,] 1.110615e-04 0.0002106263 7.190857e-05
[1590,] 1.051554e-04 0.0002106853 6.345200e-05
[1591,] 1.213135e-04 0.0002101629 8.920088e-05
[1592,] 1.107441e-04 0.0002095410 7.111758e-05
[1593,] 1.146729e-04 0.0001375206 3.751793e-05
[1594,] 2.996351e-04 0.0001356107 8.642917e-05
[1595,] 1.186020e-04 0.0002205726 8.355718e-05
[1596,] 1.030678e-04 0.0001375162 3.383929e-05
[1597,] 1.015742e-04 0.0001375201 3.340938e-05
[1598,] 8.780621e-05 0.0001318552 2.825329e-05
[1599,] 1.101214e-04 0.0002085624 6.993176e-05
[1600,] 1.124062e-04 0.0002065320 7.246569e-05
[1601,] 1.108293e-04 0.0001939969 7.229322e-05
[1602,] 1.121360e-04 0.0002008063 7.002335e-05
[1603,] 1.139175e-04 0.0001871913 7.299639e-05
[1604,] 8.412002e-05 0.0001321073 2.693122e-05
[1605,] 1.156299e-04 0.0001177414 3.312200e-05
[1606,] 2.794713e-04 0.0001462663 6.053905e-05
[1607,] 1.000465e-04 0.0001914635 5.198725e-05
[1608,] 9.413714e-05 0.0001752214 5.094317e-05
[1609,] 1.023192e-04 0.0001914635 5.530868e-05
[1610,] 1.199345e-04 0.0001396966 4.368259e-05
[1611,] 1.135565e-04 0.0001872866 6.739538e-05
[1612,] 1.135565e-04 0.0001847757 6.651480e-05
[1613,] 1.135565e-04 0.0001816855 6.542570e-05
[1614,] 1.115282e-04 0.0001872866 6.499421e-05
[1615,] 8.232027e-05 0.0001330069 2.606433e-05
[1616,] 1.067484e-04 0.0001401467 3.876478e-05
[1617,] 1.152318e-04 0.0001643659 6.566835e-05
[1618,] 1.142077e-04 0.0001669998 6.585720e-05
[1619,] 2.473359e-04 0.0001871667 2.039502e-04
[1620,] 9.198197e-05 0.0001851950 5.111293e-05
[1621,] 1.304488e-04 0.0001312185 3.929589e-05
[1622,] 1.102286e-04 0.0001957852 6.618585e-05
[1623,] 1.070489e-04 0.0001985621 6.323731e-05
[1624,] 9.429163e-05 0.0001909950 5.472238e-05
[1625,] 1.148457e-04 0.0001995638 7.355220e-05
[1626,] 2.286976e-04 0.0001354811 7.285963e-05
[1627,] 7.379510e-05 0.0001316945 2.402179e-05
[1628,] 1.108540e-04 0.0001967628 6.730651e-05
[1629,] 1.108540e-04 0.0001985621 6.788100e-05
[1630,] 9.369623e-05 0.0001834941 5.243415e-05
[1631,] 1.090260e-04 0.0001957673 6.460909e-05
[1632,] 1.851684e-04 0.0001355238 5.786260e-05
[1633,] 7.310571e-05 0.0001316859 2.395562e-05
[1634,] 7.409382e-05 0.0001321013 2.444003e-05
[1635,] 9.887412e-05 0.0002078858 5.477944e-05
[1636,] 1.203607e-04 0.0001405263 4.459356e-05
[1637,] 1.111728e-04 0.0001913440 6.596249e-05
[1638,] 1.115282e-04 0.0001906172 6.616323e-05
[1639,] 1.111728e-04 0.0001904973 6.568659e-05
[1640,] 1.087352e-04 0.0001913440 6.289390e-05
[1641,] 8.956454e-05 0.0001833141 4.856689e-05
[1642,] 1.051394e-04 0.0001790359 6.214891e-05
[1643,] 1.098722e-04 0.0001705266 5.769262e-05
[1644,] 1.161250e-04 0.0001164243 3.450667e-05
[1645,] 1.089784e-04 0.0001637831 5.458831e-05
[1646,] 1.074755e-04 0.0001412304 3.972188e-05
[1647,] 1.040412e-04 0.0003068472 8.098956e-05
[1648,] 1.108336e-04 0.0001606098 5.534035e-05
[1649,] 1.105192e-04 0.0001600023 5.483552e-05
[1650,] 1.074755e-04 0.0001412426 3.973394e-05
[1651,] 8.304507e-05 0.0001563127 2.185436e-05
[1652,] 7.777088e-05 0.0001470483 2.249197e-05
[1653,] 1.102584e-04 0.0001615353 6.067163e-05
[1654,] 1.498283e-04 0.0001358582 7.300940e-05
[1655,] 1.118509e-04 0.0001625236 5.712616e-05
[1656,] 9.668776e-05 0.0001717063 4.397398e-05
[1657,] 1.081199e-04 0.0001657143 5.432513e-05
[1658,] 3.368899e-04 0.0001847010 2.892020e-04
[1659,] 9.746168e-05 0.0001798641 4.677137e-05
[1660,] 7.905094e-05 0.0001663324 2.247808e-05
[1661,] 9.224304e-05 0.0001408875 3.315364e-05
[1662,] 7.941242e-05 0.0001622288 2.232806e-05
[1663,] 1.330342e-04 0.0001369487 4.338550e-05
[1664,] 9.139362e-05 0.0001398059 3.223398e-05
[1665,] 9.553069e-05 0.0001400481 3.403410e-05
[1666,] 9.139362e-05 0.0001415787 3.303386e-05
[1667,] 9.677911e-05 0.0001418980 3.550760e-05
[1668,] 1.034329e-04 0.0001218283 2.721358e-05
[1669,] 1.015875e-04 0.0001422244 3.775705e-05
[1670,] 1.000414e-04 0.0001814737 5.076217e-05
[1671,] 1.072691e-04 0.0001657747 5.345538e-05
[1672,] 9.801606e-05 0.0001418662 3.603149e-05
[1673,] 7.842178e-05 0.0001672193 2.260735e-05
[1674,] 9.669496e-05 0.0001839718 4.590393e-05
[1675,] 1.040044e-04 0.0001422421 3.882561e-05
[1676,] 1.032684e-04 0.0001422202 3.849280e-05
[1677,] 1.040683e-04 0.0001664275 5.037251e-05
[1678,] 1.025459e-04 0.0001421983 3.816612e-05
[1679,] 9.654880e-05 0.0001854956 4.592901e-05
[1680,] 1.067393e-04 0.0001697738 5.407955e-05
[1681,] 1.014380e-04 0.0001371450 3.510202e-05
[1682,] 1.067393e-04 0.0001705266 5.430130e-05
[1683,] 8.209428e-05 0.0001681350 2.237102e-05
[1684,] 1.064801e-04 0.0001705266 5.401218e-05
[1685,] 7.620602e-05 0.0001681937 2.318968e-05
[1686,] 7.610906e-05 0.0001702620 2.328889e-05
[1687,] 1.072691e-04 0.0001772362 5.688401e-05
[1688,] 9.353288e-05 0.0001367847 3.190691e-05
[1689,] 9.137640e-05 0.0001367630 3.110465e-05
[1690,] 9.243278e-05 0.0001367741 3.149800e-05
[1691,] 7.597464e-05 0.0001731245 2.343011e-05
[1692,] 9.036253e-05 0.0001367741 3.074477e-05
[1693,] 1.165997e-04 0.0001847214 7.476502e-05
[1694,] 7.597464e-05 0.0001746293 2.347994e-05
[1695,] 9.133502e-05 0.0001313532 3.022536e-05
[1696,] 1.015038e-04 0.0001371006 3.511865e-05
[1697,] 9.189920e-05 0.0001368903 3.140963e-05
[1698,] 1.023802e-04 0.0001795896 5.139146e-05
[1699,] 3.324810e-04 0.0001356478 1.128336e-04
[1700,] 1.349941e-04 0.0001465438 7.158756e-05
[1701,] 1.081199e-04 0.0001827481 5.953795e-05
[1702,] 9.292338e-05 0.0001366093 3.150822e-05
[1703,] 8.145245e-05 0.0001762395 2.261620e-05
[1704,] 1.051282e-04 0.0001781263 5.480589e-05
[1705,] 1.000357e-04 0.0001368737 3.430266e-05
[1706,] 1.068655e-04 0.0001368843 3.681362e-05
[1707,] 8.145245e-05 0.0001748514 2.258701e-05
[1708,] 1.048143e-04 0.0001363901 3.527422e-05
[1709,] 8.247825e-05 0.0001833695 2.261868e-05
[1710,] 1.046515e-04 0.0001363633 3.516100e-05
[1711,] 7.995745e-05 0.0001842057 2.305508e-05
[1712,] 1.006673e-04 0.0001397548 3.595558e-05
[1713,] 9.933421e-05 0.0001398223 3.547964e-05
[1714,] 1.331832e-04 0.0001917982 9.376419e-05
[1715,] 4.030309e-04 0.0001351687 1.270819e-04
[1716,] 2.716027e-04 0.0001354052 9.489172e-05
[1717,] 1.062797e-04 0.0001905804 5.947506e-05
[1718,] 1.007424e-04 0.0001366321 3.433424e-05
[1719,] 1.221163e-04 0.0001971145 8.491652e-05
[1720,] 3.715045e-04 0.0001354596 1.212616e-04
[1721,] 9.772003e-05 0.0001247519 2.890351e-05
[1722,] 1.000566e-04 0.0001315342 3.248120e-05
[1723,] 3.849391e-04 0.0001354575 1.255078e-04
[1724,] 9.448163e-05 0.0001399319 3.333227e-05
[1725,] 1.129074e-04 0.0001315358 3.653503e-05
[1726,] 9.095733e-05 0.0001322416 3.014718e-05
[1727,] 2.744849e-04 0.0001353945 9.091773e-05
[1728,] 1.086884e-04 0.0002101905 6.835648e-05
[1729,] 3.145772e-04 0.0001352688 1.092402e-04
[1730,] 1.036160e-04 0.0001392617 3.673648e-05
[1731,] 3.647421e-04 0.0001355610 1.224228e-04
[1732,] 2.251369e-04 0.0001353437 7.881774e-05
[1733,] 2.890569e-04 0.0001354349 1.013819e-04
[1734,] 1.070023e-04 0.0001994910 6.288260e-05
[1735,] 2.462899e-04 0.0001357912 8.832674e-05
[1736,] 2.580906e-04 0.0001354784 9.085708e-05
[1737,] 1.276744e-04 0.0001367661 4.186148e-05
[1738,] 4.567422e-04 0.0001352934 1.434850e-04
[1739,] 3.356658e-04 0.0001347844 1.127576e-04
[1740,] 3.722337e-04 0.0001353910 1.314699e-04
[1741,] 3.892863e-04 0.0001351714 1.346217e-04
[1742,] 3.993202e-04 0.0001350907 1.371038e-04
[1743,] 9.628325e-05 0.0001398318 3.422723e-05
[1744,] 3.993202e-04 0.0001351512 1.378520e-04
[1745,] 1.115653e-04 0.0001312861 3.502591e-05
[1746,] 5.455578e-04 0.0001353112 1.688152e-04
[1747,] 9.670509e-05 0.0002590042 7.259844e-05
[1748,] 1.272231e-04 0.0001533089 6.795958e-05
[1749,] 1.006820e-04 0.0001423943 3.720034e-05
[1750,] 2.883521e-04 0.0001350235 9.941626e-05
[1751,] 3.000871e-04 0.0001347308 1.002799e-04
[1752,] 1.368084e-04 0.0002059487 1.044068e-04
[1753,] 1.358377e-04 0.0001767442 8.881649e-05
[1754,] 2.614248e-04 0.0001662340 1.860328e-04
[1755,] 1.549808e-04 0.0001623864 9.602539e-05
[1756,] 7.470154e-05 0.0003084809 4.191436e-05
[1757,] 1.253141e-04 0.0001441641 4.124580e-05
[1758,] 7.552949e-05 0.0002891388 3.571167e-05
[1759,] 7.723451e-05 0.0003732868 4.526804e-05
[1760,] 1.251715e-04 0.0001448881 4.147942e-05
[1761,] 1.254045e-04 0.0001448881 4.129587e-05
[1762,] 2.897270e-04 0.0002307529 3.210282e-04
[1763,] 7.405930e-05 0.0002652392 3.706087e-05
[1764,] 8.973708e-05 0.0001043268 2.586378e-05
[1765,] 9.172108e-05 0.0002005030 4.829125e-05
[1766,] 8.959218e-05 0.0001043793 2.574976e-05
[1767,] 2.330513e-04 0.0002383610 2.533949e-05
[1768,] 8.997178e-05 0.0001044426 2.576796e-05
[1769,] 1.834191e-04 0.0002555024 2.637144e-05
[1770,] 2.686691e-04 0.0002473056 2.589576e-05
[1771,] 2.533645e-04 0.0002447368 2.560500e-05
[1772,] 2.671766e-04 0.0002495467 2.579459e-05
[1773,] 1.759789e-04 0.0003129188 2.478634e-05
[1774,] 2.595089e-04 0.0002408360 2.581733e-05
[1775,] 1.554371e-04 0.0003117829 2.401650e-05
[1776,] 3.127955e-04 0.0001351027 1.033003e-04
[1777,] 8.768491e-05 0.0001068670 2.531864e-05
[1778,] 2.688073e-04 0.0002357038 2.614312e-05
[1779,] 8.753845e-05 0.0001067868 2.532599e-05
[1780,] 1.554371e-04 0.0003100090 2.406112e-05
[1781,] 8.808352e-05 0.0001044828 2.541638e-05
[1782,] 1.736770e-04 0.0003176403 2.466744e-05
[1783,] 2.786344e-04 0.0002420837 2.622068e-05
[1784,] 1.689890e-04 0.0003198561 2.446122e-05
[1785,] 1.004463e-04 0.0002116427 5.150743e-05
[1786,] 1.734427e-04 0.0003210258 2.461701e-05
[1787,] 1.419039e-04 0.0003189908 2.354609e-05
[1788,] 2.657791e-04 0.0002394751 2.600598e-05
[1789,] 8.612352e-05 0.0001046671 2.505875e-05
[1790,] 2.595151e-04 0.0002320251 2.604310e-05
[1791,] 1.251034e-04 0.0001449757 4.142934e-05
[1792,] 1.520416e-04 0.0002672009 2.465482e-05
[1793,] 8.603922e-05 0.0001048420 2.506264e-05
[1794,] 8.603922e-05 0.0001048420 2.506264e-05
[1795,] 1.666685e-04 0.0002302343 1.587333e-04
[1796,] 1.439204e-04 0.0002640240 2.432497e-05
[1797,] 8.600603e-05 0.0001047678 2.506292e-05
[1798,] 1.357010e-04 0.0003863728 2.323653e-05
[1799,] 1.761568e-04 0.0002735945 2.302106e-04
[1800,] 1.251452e-04 0.0001452073 4.143112e-05
[1801,] 1.349798e-04 0.0003850145 2.322689e-05
[1802,] 8.021857e-05 0.0003951714 5.301321e-05
[1803,] 8.597002e-05 0.0001054831 2.509414e-05
[1804,] 2.006859e-04 0.0001412745 4.497706e-05
[1805,] 1.057424e-03 0.0002005892 1.464600e-03
[1806,] 8.856165e-05 0.0001079543 2.530854e-05
[1807,] 3.180171e-04 0.0001349286 9.644524e-05
[1808,] 1.537969e-04 0.0001390694 5.466589e-05
[1809,] 8.798149e-05 0.0001094542 2.534613e-05
[1810,] 3.013589e-04 0.0001349086 9.095830e-05
[1811,] 1.248935e-04 0.0001467043 4.196735e-05
[1812,] 8.819497e-05 0.0001052705 2.521895e-05
[1813,] 1.248935e-04 0.0001467043 4.196735e-05
[1814,] 1.249571e-04 0.0001467688 4.189825e-05
[1815,] 2.768752e-04 0.0002249358 2.662783e-05
[1816,] 2.156312e-04 0.0001631015 2.735276e-05
[1817,] 8.852436e-05 0.0001044143 2.539521e-05
[1818,] 8.608998e-05 0.0001044997 2.522885e-05
[1819,] 8.604436e-05 0.0001050936 2.502326e-05
[1820,] 1.256519e-04 0.0001462702 4.165221e-05
[1821,] 1.250282e-04 0.0001463293 4.173896e-05
[1822,] 8.599823e-05 0.0001052336 2.504998e-05
[1823,] 3.917571e-04 0.0001127584 5.080253e-05
[1824,] 1.251231e-04 0.0001463628 4.165092e-05
[1825,] 3.320214e-04 0.0001350507 9.708002e-05
[1826,] 1.213252e-04 0.0001041014 3.041630e-05
[1827,] 1.196206e-04 0.0001081182 2.803674e-05
[1828,] 3.159007e-04 0.0001350753 9.241857e-05
[1829,] 1.206231e-03 0.0002035985 1.683047e-03
[1830,] 2.186723e-04 0.0002171278 2.540851e-05
[1831,] 3.365857e-04 0.0001408306 7.584303e-05
[1832,] 8.649460e-05 0.0001232767 3.327650e-05
[1833,] 9.446896e-05 0.0001884117 4.266187e-05
[1834,] 8.698996e-05 0.0001226757 3.338922e-05
[1835,] 3.262074e-04 0.0001410142 7.362857e-05
[1836,] 1.253575e-04 0.0001460864 4.152401e-05
[1837,] 2.097080e-04 0.0001918577 2.584771e-05
[1838,] 3.750988e-04 0.0001404035 8.380591e-05
[1839,] 9.998943e-05 0.0001858786 4.487620e-05
[1840,] 2.149752e-04 0.0001517955 2.817061e-05
[1841,] 1.253444e-04 0.0001448836 4.122372e-05
[1842,] 1.253681e-04 0.0001444677 4.114375e-05
[1843,] 2.164707e-04 0.0001945378 2.596215e-05
[1844,] 9.431746e-05 0.0001842767 4.161466e-05
[1845,] 7.958364e-05 0.0001262719 3.002964e-05
[1846,] 8.621262e-05 0.0001227745 3.299380e-05
[1847,] 3.399442e-04 0.0001401947 7.734937e-05
[1848,] 3.146874e-04 0.0001409024 7.162351e-05
[1849,] 9.439154e-05 0.0001851091 4.194324e-05
[1850,] 2.733328e-04 0.0001349450 8.143499e-05
[1851,] 2.579951e-04 0.0001349450 7.711934e-05
[1852,] 3.240958e-04 0.0001408305 7.351967e-05
[1853,] 7.929746e-05 0.0001262887 2.981337e-05
[1854,] 1.990705e-04 0.0001558057 2.720408e-05
[1855,] 7.495464e-05 0.0001256264 2.636774e-05
[1856,] 1.249633e-04 0.0001451742 4.159695e-05
[1857,] 1.249633e-04 0.0001451449 4.159173e-05
[1858,] 7.535055e-05 0.0001256264 2.671064e-05
[1859,] 1.251864e-04 0.0001449352 4.134868e-05
[1860,] 7.502730e-05 0.0001262699 2.649313e-05
[1861,] 9.496439e-05 0.0001940423 3.526827e-05
[1862,] 2.687349e-04 0.0001349834 7.983795e-05
[1863,] 2.642511e-04 0.0001404738 6.220331e-05
[1864,] 2.253871e-04 0.0001564424 2.839642e-05
[1865,] 2.401635e-04 0.0001410489 5.693059e-05
[1866,] 2.191043e-04 0.0001410875 5.273992e-05
[1867,] 1.329689e-04 0.0001330082 4.250220e-05
[1868,] 9.054822e-05 0.0001242697 3.525329e-05
[1869,] 9.105895e-05 0.0001233268 3.531627e-05
[1870,] 8.835275e-05 0.0001245883 3.411846e-05
[1871,] 2.269319e-04 0.0001575917 2.837410e-05
[1872,] 1.847814e-04 0.0001513267 2.681827e-05
[1873,] 2.337407e-04 0.0001413734 5.549302e-05
[1874,] 4.124898e-04 0.0001377293 1.679028e-04
[1875,] 1.137329e-04 0.0001221486 4.613517e-05
[1876,] 7.830791e-05 0.0001226693 2.835152e-05
[1877,] 8.580860e-05 0.0001400928 3.003504e-05
[1878,] 7.792662e-05 0.0001234038 2.823173e-05
[1879,] 2.773434e-04 0.0001351846 8.143334e-05
[1880,] 1.258635e-04 0.0001433072 4.103861e-05
[1881,] 3.853843e-04 0.0001397470 1.670420e-04
[1882,] 1.761558e-04 0.0001409169 4.968693e-05
[1883,] 2.534432e-04 0.0001412676 5.939086e-05
[1884,] 7.985767e-05 0.0001094790 2.441161e-05
[1885,] 3.239912e-04 0.0001631758 3.170316e-05
[1886,] 7.389565e-05 0.0001243236 2.559624e-05
[1887,] 8.609493e-05 0.0001407327 3.056333e-05
[1888,] 2.295174e-04 0.0001414909 5.453318e-05
[1889,] 2.325131e-04 0.0001414909 5.511964e-05
[1890,] 7.389565e-05 0.0001222027 2.534043e-05
[1891,] 9.954932e-05 0.0001812168 4.253615e-05
[1892,] 1.259944e-04 0.0001424167 4.086576e-05
[1893,] 2.644133e-04 0.0001349771 7.850620e-05
[1894,] 7.438085e-05 0.0001224689 2.544632e-05
[1895,] 2.372119e-04 0.0001517844 2.925400e-05
[1896,] 7.299832e-05 0.0001228102 2.441653e-05
[1897,] 2.344768e-04 0.0001524731 2.918591e-05
[1898,] 7.438085e-05 0.0001228249 2.547123e-05
[1899,] 7.397919e-05 0.0001219660 2.540606e-05
[1900,] 2.825272e-04 0.0001350922 8.270536e-05
[1901,] 4.397987e-04 0.0001379470 1.807797e-04
[1902,] 2.252680e-04 0.0001416610 5.345696e-05
[1903,] 1.285193e-04 0.0001409054 5.545608e-05
[1904,] 7.356025e-05 0.0001222638 2.449877e-05
[1905,] 4.370548e-04 0.0001378649 1.790428e-04
[1906,] 2.412902e-04 0.0001480732 2.987781e-05
[1907,] 2.088749e-04 0.0001421303 4.995455e-05
[1908,] 7.349465e-05 0.0001210457 2.427442e-05
[1909,] 2.412902e-04 0.0001475422 2.993766e-05
[1910,] 1.654236e-04 0.0001874231 1.145785e-04
[1911,] 2.396959e-04 0.0001350232 7.117054e-05
[1912,] 7.338499e-05 0.0001207588 2.405393e-05
[1913,] 2.114818e-04 0.0001417791 5.068633e-05
[1914,] 2.489325e-04 0.0001349851 7.397408e-05
[1915,] 7.332335e-05 0.0001193352 2.299173e-05
[1916,] 7.334091e-05 0.0001196091 2.385331e-05
[1917,] 7.334456e-05 0.0001187948 2.291913e-05
[1918,] 7.328962e-05 0.0001187948 2.301909e-05
[1919,] 7.336425e-05 0.0001185283 2.287200e-05
[1920,] 9.528554e-05 0.0001756979 3.308795e-05
[1921,] 7.338499e-05 0.0001187948 2.386406e-05
[1922,] 7.334091e-05 0.0001185283 2.375080e-05
[1923,] 2.314533e-04 0.0001423277 5.417585e-05
[1924,] 7.328962e-05 0.0001180050 2.296168e-05
[1925,] 7.334091e-05 0.0001179767 2.369815e-05
[1926,] 2.497226e-04 0.0001435086 3.067327e-05
[1927,] 7.330398e-05 0.0001179767 2.361435e-05
[1928,] 2.296459e-04 0.0001349939 6.840749e-05
[1929,] 9.528554e-05 0.0001734691 3.287677e-05
[1930,] 7.334091e-05 0.0001177178 2.367337e-05
[1931,] 2.568839e-04 0.0001425463 3.138857e-05
[1932,] 7.334091e-05 0.0001177302 2.367456e-05
[1933,] 2.063158e-04 0.0001422098 4.940880e-05
[1934,] 9.519279e-05 0.0001734691 3.298509e-05
[1935,] 7.338499e-05 0.0001255374 2.449354e-05
[1936,] 7.338499e-05 0.0001177178 2.375868e-05
[1937,] 7.325565e-05 0.0001545899 2.496060e-05
[1938,] 9.519279e-05 0.0001741821 3.305347e-05
[1939,] 2.506825e-04 0.0001435159 3.092424e-05
[1940,] 7.326304e-05 0.0001169676 2.294945e-05
[1941,] 7.338499e-05 0.0001177302 2.375990e-05
[1942,] 7.338499e-05 0.0001174736 2.373466e-05
[1943,] 7.338499e-05 0.0001174736 2.373466e-05
[1944,] 7.338499e-05 0.0001174736 2.373466e-05
[1945,] 1.857348e-04 0.0002459505 2.203125e-04
[1946,] 7.338499e-05 0.0001174613 2.373345e-05
[1947,] 7.338499e-05 0.0001174736 2.373466e-05
[1948,] 7.345964e-05 0.0001550678 2.461239e-05
[1949,] 9.528554e-05 0.0001713261 3.267295e-05
[1950,] 2.535855e-04 0.0001420807 3.127668e-05
[1951,] 2.063158e-04 0.0001422476 4.938582e-05
[1952,] 7.343623e-05 0.0001174736 2.382152e-05
[1953,] 9.558401e-05 0.0001706352 3.229748e-05
[1954,] 9.548114e-05 0.0001713261 3.246404e-05
[1955,] 7.326304e-05 0.0001167099 2.293006e-05
[1956,] 7.326027e-05 0.0001167182 2.337345e-05
[1957,] 7.343623e-05 0.0001174736 2.382152e-05
[1958,] 2.506688e-04 0.0001416188 3.118341e-05
[1959,] 1.986759e-04 0.0001424890 4.776426e-05
[1960,] 2.567269e-04 0.0001416547 3.150770e-05
[1961,] 2.535855e-04 0.0001411339 3.141209e-05
[1962,] 9.528554e-05 0.0001692018 3.247017e-05
[1963,] 2.425731e-04 0.0001349615 7.220343e-05
[1964,] 7.356025e-05 0.0001167182 2.392139e-05
[1965,] 7.262179e-05 0.0001157088 2.276874e-05
[1966,] 7.305580e-05 0.0001161904 2.382142e-05
[1967,] 1.258302e-04 0.0001416098 4.082366e-05
[1968,] 7.343623e-05 0.0001169555 2.376909e-05
[1969,] 2.631976e-04 0.0001349389 7.828032e-05
[1970,] 2.063158e-04 0.0001431257 4.890291e-05
[1971,] 2.506688e-04 0.0001411411 3.125124e-05
[1972,] 2.474847e-04 0.0001411411 3.107629e-05
[1973,] 2.383831e-04 0.0001411411 3.057338e-05
[1974,] 2.035548e-04 0.0001430076 4.844261e-05
[1975,] 7.345512e-05 0.0001169555 2.379842e-05
[1976,] 2.327037e-04 0.0001411411 3.025747e-05
[1977,] 1.986759e-04 0.0001428257 4.763919e-05
[1978,] 3.772905e-04 0.0001380280 1.536724e-04
[1979,] 7.261270e-05 0.0001164593 2.288659e-05
[1980,] 7.263881e-05 0.0001185283 2.291516e-05
[1981,] 2.141374e-04 0.0001455991 4.902474e-05
[1982,] 2.568839e-04 0.0001469868 3.079984e-05
[1983,] 7.260952e-05 0.0001161904 2.293344e-05
[1984,] 1.282381e-04 0.0001496541 6.080930e-05
[1985,] 1.667524e-04 0.0001299708 7.881790e-05
[1986,] 1.300212e-04 0.0001478831 6.063572e-05
[1987,] 9.667260e-05 0.0001792870 3.214013e-05
[1988,] 2.757858e-04 0.0001349991 8.186288e-05
[1989,] 2.475662e-04 0.0001522420 2.974011e-05
[1990,] 9.604869e-05 0.0001816582 3.284896e-05
[1991,] 2.444389e-04 0.0001500687 2.981654e-05
[1992,] 7.261444e-05 0.0001215730 2.345672e-05
[1993,] 7.262656e-05 0.0001215730 2.354142e-05
[1994,] 7.364100e-05 0.0001227961 2.467017e-05
[1995,] 1.257407e-04 0.0001309241 4.795156e-05
[1996,] 8.418568e-05 0.0001455308 2.658224e-05
[1997,] 7.729978e-05 0.0001364726 2.474820e-05
[1998,] 7.262656e-05 0.0001215589 2.354024e-05
[1999,] 2.757858e-04 0.0001350599 8.173823e-05
[2000,] 9.570772e-05 0.0001848840 3.346482e-05
[2001,] 1.331671e-04 0.0001266692 4.924185e-05
[2002,] 7.712685e-05 0.0001364287 2.475932e-05
[2003,] 3.632037e-04 0.0001397423 1.566034e-04
[2004,] 8.385726e-05 0.0001470421 2.694353e-05
[2005,] 2.757858e-04 0.0001350701 8.165951e-05
[2006,] 2.757858e-04 0.0001351082 8.154160e-05
[2007,] 8.443109e-05 0.0001476054 2.655996e-05
[2008,] 7.364100e-05 0.0001230865 2.470027e-05
[2009,] 9.581794e-05 0.0001856866 3.342210e-05
[2010,] 7.364100e-05 0.0001230865 2.470027e-05
[2011,] 2.858863e-04 0.0001351363 8.430134e-05
[2012,] 3.443570e-04 0.0001395357 1.469254e-04
[2013,] 7.350110e-05 0.0001239551 2.456172e-05
[2014,] 9.629324e-05 0.0001890826 3.326300e-05
[2015,] 3.731670e-04 0.0001395571 1.602750e-04
[2016,] 3.443570e-04 0.0001395119 1.468158e-04
[2017,] 2.822437e-04 0.0001352018 8.297355e-05
[2018,] 2.822437e-04 0.0001352018 8.297355e-05
[2019,] 9.616923e-05 0.0001898883 3.344381e-05
[2020,] 2.869679e-04 0.0001352131 8.419536e-05
[2021,] 7.356745e-05 0.0001233406 2.460596e-05
[2022,] 3.632037e-04 0.0001393566 1.546877e-04
[2023,] 4.034401e-04 0.0001391786 1.719730e-04
[2024,] 2.822437e-04 0.0001352466 8.281624e-05
[2025,] 1.381034e-04 0.0001391428 6.026997e-05
[2026,] 1.361659e-04 0.0001880860 8.613872e-05
[2027,] 8.597688e-05 0.0001223694 3.213553e-05
[2028,] 2.789885e-04 0.0001352807 8.184087e-05
[2029,] 8.603217e-05 0.0001485206 2.585356e-05
[2030,] 8.567453e-05 0.0001485206 2.599084e-05
[2031,] 2.789885e-04 0.0001352691 8.191862e-05
[2032,] 3.637763e-04 0.0001396342 1.562607e-04
[2033,] 8.353030e-05 0.0001506939 2.753693e-05
[2034,] 2.789885e-04 0.0001352866 8.180203e-05
[2035,] 8.473951e-05 0.0001469937 2.633680e-05
[2036,] 2.789885e-04 0.0001352973 8.187816e-05
[2037,] 1.256670e-04 0.0001421939 4.082697e-05
[2038,] 2.822437e-04 0.0001352973 8.277336e-05
[2039,] 3.799221e-04 0.0001353528 1.093272e-04
[2040,] 1.326848e-04 0.0001549202 6.694748e-05
[2041,] 2.003125e-04 0.0001290286 3.031930e-05
[2042,] 2.027098e-04 0.0001273502 3.080589e-05
[2043,] 3.696892e-04 0.0001394755 1.581805e-04
[2044,] 3.853816e-04 0.0001353807 1.107457e-04
[2045,] 7.372179e-05 0.0001239691 2.488856e-05
[2046,] 7.369391e-05 0.0001239401 2.484812e-05
[2047,] 2.858863e-04 0.0001353469 8.373631e-05
[2048,] 3.799000e-04 0.0001386917 1.585087e-04
[2049,] 3.821788e-04 0.0001353685 1.102209e-04
[2050,] 1.951372e-04 0.0001269746 3.029112e-05
[2051,] 2.789885e-04 0.0001353132 8.206786e-05
[2052,] 1.926260e-04 0.0001269746 3.009564e-05
[2053,] 4.472990e-04 0.0001353195 1.284740e-04
[2054,] 2.822437e-04 0.0001353027 8.304073e-05
[2055,] 1.920142e-04 0.0001263005 3.017028e-05
[2056,] 9.489859e-05 0.0001229723 3.714346e-05
[2057,] 7.372179e-05 0.0001221327 2.469448e-05
[2058,] 7.986817e-05 0.0001369122 2.488120e-05
[2059,] 2.789885e-04 0.0001353979 8.165190e-05
[2060,] 2.789885e-04 0.0001353632 8.187771e-05
[2061,] 1.353305e-04 0.0001250716 4.897407e-05
[2062,] 9.718462e-05 0.0001856559 3.229091e-05
[2063,] 2.789885e-04 0.0001353793 8.191463e-05
[2064,] 2.757858e-04 0.0001353516 8.121803e-05
[2065,] 9.033093e-05 0.0001480076 2.461335e-05
[2066,] 3.186857e-04 0.0001354804 9.205247e-05
[2067,] 1.951372e-04 0.0001273502 3.022294e-05
[2068,] 1.951372e-04 0.0001269746 3.029112e-05
[2069,] 7.372179e-05 0.0001218410 2.466337e-05
[2070,] 7.376511e-05 0.0001215230 2.468312e-05
[2071,] 2.822437e-04 0.0001355214 8.205085e-05
[2072,] 2.789885e-04 0.0001354895 8.135564e-05
[2073,] 7.360349e-05 0.0001215230 2.447268e-05
[2074,] 9.032468e-05 0.0001214858 3.428143e-05
[2075,] 2.654992e-04 0.0001355553 7.743286e-05
[2076,] 3.217036e-04 0.0001354229 9.363580e-05
[2077,] 9.672213e-05 0.0001863856 3.221522e-05
[2078,] 7.377249e-05 0.0001233241 2.488594e-05
[2079,] 2.795597e-04 0.0001354849 8.180705e-05
[2080,] 8.518764e-05 0.0001495630 2.586848e-05
[2081,] 2.750608e-04 0.0001354730 8.064772e-05
[2082,] 2.847919e-04 0.0001354789 8.327875e-05
[2083,] 9.702687e-05 0.0001839804 3.182839e-05
[2084,] 2.782518e-04 0.0001354945 8.152246e-05
[2085,] 3.599043e-04 0.0001355809 1.035993e-04
[2086,] 3.256696e-04 0.0001354592 9.494907e-05
[2087,] 7.344573e-05 0.0001184830 2.277203e-05
[2088,] 2.884810e-04 0.0001355670 8.440892e-05
[2089,] 2.884810e-04 0.0001355713 8.452094e-05
[2090,] 9.804718e-05 0.0001726944 3.043245e-05
[2091,] 3.738379e-04 0.0001357454 1.067556e-04
[2092,] 7.359243e-05 0.0001189846 2.419240e-05
[2093,] 3.342171e-04 0.0001355427 9.784286e-05
[2094,] 9.710871e-05 0.0001645892 3.028230e-05
[2095,] 2.884810e-04 0.0001355591 8.535072e-05
[2096,] 1.536511e-04 0.0001315622 7.298130e-05
[2097,] 9.611912e-05 0.0001150277 3.488169e-05
[2098,] 7.356030e-05 0.0001177001 2.400244e-05
[2099,] 7.380044e-05 0.0001164875 2.414841e-05
[2100,] 2.814951e-04 0.0001355547 8.390335e-05
[2101,] 9.711449e-05 0.0001617231 3.040763e-05
[2102,] 9.593160e-05 0.0001618167 3.117405e-05
[2103,] 2.526072e-04 0.0001411766 6.004187e-05
[2104,] 2.563924e-04 0.0001411766 6.079607e-05
[2105,] 1.321111e-04 0.0001380409 4.195341e-05
[2106,] 2.459252e-04 0.0001406204 5.921602e-05
[2107,] 7.415795e-05 0.0001158490 2.439365e-05
[2108,] 1.261032e-04 0.0001403404 4.048397e-05
[2109,] 7.427781e-05 0.0001177139 2.473161e-05
[2110,] 2.953613e-04 0.0001355730 8.893569e-05
[2111,] 3.426424e-04 0.0001355589 1.026286e-04
[2112,] 1.263840e-04 0.0001382937 4.191817e-05
[2113,] 3.600618e-04 0.0001384970 1.485437e-04
[2114,] 1.263592e-04 0.0001352625 4.043203e-05
[2115,] 4.778575e-04 0.0001097412 1.561437e-04
[2116,] 9.429392e-05 0.0001258527 3.683308e-05
[2117,] 1.218003e-04 0.0001360480 3.927146e-05
[2118,] 9.256395e-05 0.0001259869 3.592173e-05
[2119,] 9.429392e-05 0.0001256557 3.682792e-05
[2120,] 9.437959e-05 0.0001273071 3.736470e-05
[2121,] 1.231189e-04 0.0001356264 3.922097e-05
[2122,] 8.403463e-05 0.0001276531 3.097094e-05
[2123,] 1.224911e-04 0.0001355534 3.922003e-05
[2124,] 1.225487e-04 0.0001354777 3.921758e-05
[2125,] 1.218495e-04 0.0001358550 3.923361e-05
[2126,] 2.542428e-04 0.0001392913 7.795892e-05
[2127,] 9.835094e-05 0.0001217349 3.821078e-05
[2128,] 2.014428e-04 0.0001392695 6.247499e-05
[2129,] 9.572639e-05 0.0001292319 3.878985e-05
[2130,] 1.002261e-04 0.0001197388 3.840083e-05
[2131,] 9.477408e-05 0.0001094655 3.181920e-05
[2132,] 4.345916e-04 0.0001045228 1.196905e-04
[2133,] 1.218866e-04 0.0001347206 3.920553e-05
[2134,] 2.867204e-04 0.0001048848 8.397603e-05
[2135,] 8.476526e-05 0.0001044881 2.610274e-05
[2136,] 3.101425e-04 0.0001041425 8.565230e-05
[2137,] 3.048518e-04 0.0001041425 8.437489e-05
[2138,] 2.946320e-04 0.0001033465 8.035428e-05
[2139,] 1.973792e-04 0.0001319234 6.102046e-05
[2140,] 1.636985e-04 0.0001380916 5.569050e-05
[2141,] 8.788415e-05 0.0001034939 2.679177e-05
[2142,] 8.788415e-05 0.0001034939 2.679177e-05
[2143,] 1.035087e-04 0.0002374093 5.601647e-05
[2144,] 3.610055e-04 0.0001030538 9.409774e-05
[2145,] 3.610055e-04 0.0001029861 9.368904e-05
[2146,] 3.610055e-04 0.0001029178 9.326865e-05
[2147,] 3.100692e-04 0.0001028524 8.153618e-05
[2148,] 2.018715e-04 0.0001319715 6.072327e-05
[2149,] 9.137673e-05 0.0001031159 2.759517e-05
[2150,] 1.774335e-04 0.0001318625 5.426783e-05
[2151,] 9.263494e-05 0.0001032620 2.805641e-05
[2152,] 2.018715e-04 0.0001318669 6.122046e-05
[2153,] 1.996059e-04 0.0001318304 6.055429e-05
[2154,] 9.203351e-05 0.0001031161 2.778727e-05
[2155,] 9.220694e-05 0.0001028577 2.781231e-05
[2156,] 2.041766e-04 0.0001318419 6.210919e-05
[2157,] 2.041766e-04 0.0001318381 6.214803e-05
[2158,] 3.669673e-04 0.0001027889 9.374960e-05
[2159,] 1.786145e-04 0.0001383105 6.219550e-05
[2160,] 9.263494e-05 0.0001027862 2.788943e-05
[2161,] 9.263494e-05 0.0001030457 2.791555e-05
[2162,] 2.041766e-04 0.0001317956 6.265595e-05
[2163,] 2.041766e-04 0.0001317984 6.261667e-05
[2164,] 9.263494e-05 0.0001029101 2.782314e-05
[2165,] 9.263625e-05 0.0001024548 2.765849e-05
[2166,] 2.065220e-04 0.0001317881 6.345284e-05
[2167,] 9.178757e-05 0.0001026596 2.740583e-05
[2168,] 9.178757e-05 0.0001026596 2.740583e-05
[2169,] 9.966718e-05 0.0001287833 2.525432e-05
[2170,] 9.178757e-05 0.0001026013 2.736276e-05
[2171,] 9.178757e-05 0.0001026013 2.736276e-05
[2172,] 9.178757e-05 0.0001025447 2.731997e-05
[2173,] 9.220694e-05 0.0001026013 2.747894e-05
[2174,] 9.397177e-05 0.0001025447 2.791766e-05
[2175,] 9.178757e-05 0.0001025447 2.731997e-05
[2176,] 3.610055e-04 0.0001027099 9.028600e-05
[2177,] 1.230136e-04 0.0001346706 3.953832e-05
[2178,] 2.041766e-04 0.0001317789 6.292792e-05
[2179,] 9.137673e-05 0.0001025447 2.720656e-05
[2180,] 9.268883e-05 0.0001026146 2.668102e-05
[2181,] 2.041766e-04 0.0001317789 6.292792e-05
[2182,] 9.178757e-05 0.0001025447 2.731997e-05
[2183,] 9.178757e-05 0.0001024898 2.727746e-05
[2184,] 2.065220e-04 0.0001318094 6.375576e-05
[2185,] 9.178757e-05 0.0001024892 2.727703e-05
[2186,] 1.232492e-04 0.0001346616 3.959633e-05
[2187,] 2.065220e-04 0.0001318113 6.371562e-05
[2188,] 2.041766e-04 0.0001318113 6.302840e-05
[2189,] 1.929945e-04 0.0001383443 6.762205e-05
[2190,] 9.203319e-05 0.0001024433 2.730743e-05
[2191,] 3.699830e-04 0.0001026657 9.183391e-05
[2192,] 9.178757e-05 0.0001024366 2.723524e-05
[2193,] 9.137673e-05 0.0001024366 2.712330e-05
[2194,] 9.137673e-05 0.0001024366 2.712330e-05
[2195,] 9.178757e-05 0.0001024366 2.723524e-05
[2196,] 9.364855e-05 0.0001026728 2.622113e-05
[2197,] 9.136497e-05 0.0001024366 2.712009e-05
[2198,] 8.985409e-05 0.0001024366 2.670542e-05
[2199,] 9.137673e-05 0.0001023851 2.708209e-05
[2200,] 9.097432e-05 0.0001023910 2.697753e-05
[2201,] 9.178757e-05 0.0001023910 2.719814e-05
[2202,] 9.118799e-05 0.0001023405 2.699454e-05
[2203,] 2.115821e-04 0.0001317950 6.565662e-05
[2204,] 3.806862e-04 0.0001025680 9.324829e-05
[2205,] 3.877977e-04 0.0001025219 9.429773e-05
[2206,] 1.950046e-04 0.0001383512 6.834741e-05
[2207,] 9.137673e-05 0.0001023910 2.708685e-05
[2208,] 2.089085e-04 0.0001317950 6.486559e-05
[2209,] 3.806862e-04 0.0001025624 9.319988e-05
[2210,] 3.806862e-04 0.0001025624 9.319988e-05
[2211,] 3.610055e-04 0.0001026591 8.989733e-05
[2212,] 9.023260e-05 0.0001023851 2.677065e-05
[2213,] 9.178757e-05 0.0001024366 2.723524e-05
[2214,] 3.737443e-04 0.0001027625 9.337999e-05
[2215,] 2.107340e-04 0.0001318251 6.592773e-05
[2216,] 9.178757e-05 0.0001022458 2.707351e-05
[2217,] 9.178757e-05 0.0001022458 2.707351e-05
[2218,] 9.220694e-05 0.0001024987 2.739923e-05
[2219,] 9.353587e-05 0.0001031926 2.628194e-05
[2220,] 2.131680e-04 0.0001237939 4.314220e-05
[2221,] 9.227575e-05 0.0001025470 2.745612e-05
[2222,] 3.730078e-04 0.0001032590 9.516525e-05
[2223,] 3.737443e-04 0.0001030821 9.404563e-05
[2224,] 8.780294e-05 0.0001026060 2.609516e-05
[2225,] 2.511662e-04 0.0001318946 7.959480e-05
[2226,] 2.642461e-04 0.0001318821 8.324139e-05
[2227,] 8.628103e-05 0.0001025640 2.564098e-05
[2228,] 2.543485e-04 0.0001318289 7.948806e-05
[2229,] 8.747787e-05 0.0001024703 2.590747e-05
[2230,] 8.685014e-05 0.0001024323 2.570764e-05
[2231,] 1.233982e-04 0.0001346427 3.976492e-05
[2232,] 2.618267e-03 0.0001269970 2.604156e-04
[2233,] 7.720631e-05 0.0001041585 2.366854e-05
[2234,] 7.720631e-05 0.0001051648 2.387505e-05
[2235,] 2.092117e-04 0.0001382226 7.273299e-05
[2236,] 2.195360e-04 0.0001146939 8.232008e-05
[2237,] 1.822619e-04 0.0001177734 6.618332e-05
[2238,] 1.257300e-04 0.0001168649 3.159514e-05
[2239,] 1.257300e-04 0.0001169460 3.155519e-05
[2240,] 1.354020e-04 0.0001181461 3.264868e-05
[2241,] 1.316876e-04 0.0001182403 3.198373e-05
[2242,] 1.243060e-04 0.0001180529 3.082702e-05
[2243,] 1.243060e-04 0.0001179606 3.086458e-05
[2244,] 1.049248e-04 0.0001131826 2.826988e-05
[2245,] 1.243060e-04 0.0001180529 3.082702e-05
[2246,] 1.243060e-04 0.0001180200 3.084033e-05
[2247,] 1.053593e-04 0.0001143226 2.776428e-05
[2248,] 1.304520e-04 0.0001182067 3.179109e-05
[2249,] 1.232920e-04 0.0001179280 3.070429e-05
[2250,] 1.232920e-04 0.0001180200 3.066729e-05
[2251,] 1.821533e-04 0.0001375685 6.180560e-05
[2252,] 1.308949e-04 0.0001156282 3.311454e-05
[2253,] 1.301069e-04 0.0001348590 4.154555e-05
[2254,] 1.055009e-04 0.0001123641 2.856971e-05
[2255,] 1.341834e-04 0.0001156975 3.367793e-05
[2256,] 1.323304e-04 0.0001157677 3.326599e-05
[2257,] 1.310832e-04 0.0001157677 3.303679e-05
[2258,] 1.330356e-04 0.0001158460 3.334420e-05
[2259,] 1.019792e-04 0.0001124212 2.784590e-05
[2260,] 1.314622e-04 0.0001345728 4.190237e-05
[2261,] 1.325705e-04 0.0001348364 4.192202e-05
[2262,] 1.308949e-04 0.0001176297 3.201413e-05
[2263,] 1.019792e-04 0.0001125985 2.775405e-05
[2264,] 1.081338e-04 0.0001457706 4.466748e-05
[2265,] 1.316193e-04 0.0001348364 4.173689e-05
[2266,] 1.316193e-04 0.0001348574 4.172658e-05
[2267,] 1.328759e-04 0.0001163685 3.301510e-05
[2268,] 1.321851e-04 0.0001348629 4.183352e-05
[2269,] 1.317683e-04 0.0001348417 4.176911e-05
[2270,] 1.316501e-04 0.0001348364 4.174283e-05
[2271,] 1.308949e-04 0.0001169425 3.234864e-05
[2272,] 1.317154e-04 0.0001348417 4.175273e-05
[2273,] 1.315008e-04 0.0001348574 4.169769e-05
[2274,] 1.316501e-04 0.0001348417 4.174014e-05
[2275,] 1.316501e-04 0.0001348417 4.174014e-05
[2276,] 8.804700e-05 0.0001193442 2.536620e-05
[2277,] 1.316811e-04 0.0001348007 4.176780e-05
[2278,] 8.451355e-05 0.0001156757 2.670850e-05
[2279,] 1.321142e-04 0.0001347859 4.186495e-05
[2280,] 1.315925e-04 0.0001174979 3.206527e-05
[2281,] 1.316811e-04 0.0001347810 4.177905e-05
[2282,] 1.316811e-04 0.0001347859 4.177622e-05
[2283,] 1.303328e-04 0.0001180091 3.162745e-05
[2284,] 1.315925e-04 0.0001184152 3.166751e-05
[2285,] 1.016675e-04 0.0001147409 2.679149e-05
[2286,] 9.577033e-05 0.0001139922 2.704115e-05
[2287,] 1.290963e-04 0.0001186189 3.117793e-05
[2288,] 1.024049e-04 0.0001147409 2.691612e-05
[2289,] 1.315925e-04 0.0001186189 3.158550e-05
[2290,] 1.315925e-04 0.0001186189 3.158550e-05
[2291,] 1.348179e-04 0.0001187222 3.206861e-05
[2292,] 1.296860e-04 0.0001186189 3.127428e-05
[2293,] 1.322042e-04 0.0001186189 3.168529e-05
[2294,] 1.316516e-04 0.0001347969 4.184507e-05
[2295,] 1.309334e-04 0.0001186189 3.147795e-05
[2296,] 1.012662e-04 0.0001146490 2.675000e-05
[2297,] 1.303328e-04 0.0001186189 3.137989e-05
[2298,] 1.303328e-04 0.0001187222 3.133983e-05
[2299,] 1.315925e-04 0.0001188265 3.150408e-05
[2300,] 1.816016e-04 0.0001382661 6.375285e-05
[2301,] 1.031566e-04 0.0001149277 2.698834e-05
[2302,] 1.501587e-04 0.0001470291 7.426936e-05
[2303,] 1.031566e-04 0.0001149277 2.698834e-05
[2304,] 1.290963e-04 0.0001189316 3.106029e-05
[2305,] 1.024082e-04 0.0001151284 2.680675e-05
[2306,] 8.612464e-05 0.0001170897 2.781257e-05
[2307,] 8.576484e-05 0.0001170897 2.764457e-05
[2308,] 1.328759e-04 0.0001192637 3.154388e-05
[2309,] 1.315925e-04 0.0001193728 3.129909e-05
[2310,] 8.454215e-05 0.0001171732 2.705429e-05
[2311,] 9.130745e-05 0.0001153889 3.118593e-05
[2312,] 1.039267e-04 0.0001156560 2.700117e-05
[2313,] 1.047082e-04 0.0001156560 2.712996e-05
[2314,] 1.341834e-04 0.0001197057 3.158799e-05
[2315,] 1.353812e-04 0.0001199324 3.169361e-05
[2316,] 1.313130e-04 0.0001348781 4.170670e-05
[2317,] 1.055009e-04 0.0001156252 2.717917e-05
[2318,] 1.319454e-04 0.0001349124 4.182913e-05
[2319,] 1.312844e-04 0.0001349176 4.169848e-05
[2320,] 1.070611e-04 0.0001160517 2.740528e-05
[2321,] 1.054245e-04 0.0001162828 2.707858e-05
[2322,] 1.316224e-04 0.0001349549 4.182702e-05
[2323,] 1.316224e-04 0.0001349786 4.183146e-05
[2324,] 1.367358e-04 0.0001212160 3.156873e-05
[2325,] 1.315697e-04 0.0001349920 4.183069e-05
[2326,] 9.305073e-05 0.0001178476 2.917178e-05
[2327,] 1.027768e-04 0.0001250643 3.528698e-05
[2328,] 1.042382e-04 0.0001252768 3.608172e-05
[2329,] 1.283067e-04 0.0001147557 3.243973e-05
[2330,] 1.287475e-04 0.0001345060 4.129811e-05
[2331,] 9.861510e-05 0.0001126246 2.878482e-05
[2332,] 1.154340e-04 0.0001221455 2.874708e-05
[2333,] 1.342856e-04 0.0001332432 4.248322e-05
[2334,] 2.491263e-04 0.0001376713 8.744237e-05
[2335,] 8.052245e-05 0.0001161943 2.688059e-05
[2336,] 3.224094e-04 0.0001336603 1.030254e-04
[2337,] 1.431200e-04 0.0001153453 3.465420e-05
[2338,] 8.435126e-05 0.0001810241 3.624717e-05
[2339,] 1.318547e-04 0.0001540250 6.587368e-05
[2340,] 2.667759e-04 0.0001376115 9.300277e-05
[2341,] 9.210971e-05 0.0001193222 2.881475e-05
[2342,] 2.617696e-04 0.0001374889 9.047860e-05
[2343,] 9.220349e-05 0.0001191592 2.887296e-05
[2344,] 2.799720e-04 0.0001375420 9.737274e-05
[2345,] 3.114439e-04 0.0001336546 1.000119e-04
[2346,] 3.195458e-04 0.0001336618 1.026764e-04
[2347,] 1.460014e-04 0.0001381043 5.130000e-05
[2348,] 2.401553e-04 0.0001374501 8.375625e-05
[2349,] 1.350529e-04 0.0001141433 4.323490e-05
[2350,] 8.590317e-05 0.0001289690 3.068068e-05
[2351,] 1.343696e-04 0.0001329307 2.863160e-05
[2352,] 1.305623e-04 0.0001317084 2.836190e-05
[2353,] 1.336913e-04 0.0001345251 4.224146e-05
[2354,] 1.101988e-04 0.0001353942 3.346155e-05
[2355,] 1.053659e-04 0.0001152480 3.907821e-05
[2356,] 1.116384e-04 0.0001352956 3.386135e-05
[2357,] 1.325032e-04 0.0001323038 2.850459e-05
[2358,] 1.275623e-04 0.0001319056 2.797509e-05
[2359,] 1.300507e-04 0.0001317084 2.830064e-05
[2360,] 1.312015e-04 0.0001317084 2.843845e-05
[2361,] 1.330331e-04 0.0001315123 2.868835e-05
[2362,] 1.330331e-04 0.0001342808 2.834989e-05
[2363,] 1.357315e-04 0.0001345123 2.862814e-05
[2364,] 1.343696e-04 0.0001345123 2.847166e-05
[2365,] 1.265553e-04 0.0001794787 7.319287e-05
[2366,] 1.305623e-04 0.0001317084 2.836190e-05
[2367,] 1.305623e-04 0.0001319056 2.833270e-05
[2368,] 1.305623e-04 0.0001319056 2.833270e-05
[2369,] 1.292970e-04 0.0001319056 2.818179e-05
[2370,] 8.023721e-05 0.0001192844 2.274133e-05
[2371,] 1.292970e-04 0.0001317422 2.820550e-05
[2372,] 1.292970e-04 0.0001317155 2.820938e-05
[2373,] 1.292970e-04 0.0001317422 2.820550e-05
[2374,] 1.302834e-04 0.0001317422 2.832349e-05
[2375,] 1.277374e-04 0.0001317422 2.801908e-05
[2376,] 1.277374e-04 0.0001319397 2.799116e-05
[2377,] 1.249643e-04 0.0001315662 2.771219e-05
[2378,] 1.268555e-04 0.0001307736 2.805291e-05
[2379,] 1.273529e-04 0.0001307736 2.811342e-05
[2380,] 1.280553e-04 0.0001315508 2.808454e-05
[2381,] 1.280553e-04 0.0001309650 2.817032e-05
[2382,] 1.287895e-04 0.0001323383 2.805996e-05
[2383,] 1.292970e-04 0.0001323383 2.811996e-05
[2384,] 1.280553e-04 0.0001323383 2.797318e-05
[2385,] 1.032317e-04 0.0001359977 3.154075e-05
[2386,] 1.335168e-04 0.0001344252 4.223688e-05
[2387,] 1.275573e-04 0.0001321384 2.794200e-05
[2388,] 1.275573e-04 0.0001321384 2.794200e-05
[2389,] 1.280553e-04 0.0001323383 2.797318e-05
[2390,] 1.277870e-04 0.0001329658 2.785621e-05
[2391,] 1.265734e-04 0.0001329658 2.771461e-05
[2392,] 1.253825e-04 0.0001331708 2.754961e-05
[2393,] 1.263482e-04 0.0001321384 2.779873e-05
[2394,] 9.767428e-05 0.0001254161 2.451061e-05
[2395,] 1.264652e-04 0.0001399675 3.859317e-05
[2396,] 1.309568e-04 0.0001325560 2.842572e-05
[2397,] 1.334880e-04 0.0001325560 2.872566e-05
[2398,] 8.884687e-05 0.0001305871 3.267886e-05
[2399,] 1.055165e-04 0.0001354145 3.229193e-05
[2400,] 8.023721e-05 0.0001215389 2.264303e-05
[2401,] 9.857974e-05 0.0001128950 3.519754e-05
[2402,] 1.282317e-04 0.0001305637 2.825220e-05
[2403,] 8.842147e-05 0.0001288685 3.221439e-05
[2404,] 1.250610e-04 0.0001397836 3.839428e-05
[2405,] 1.312734e-04 0.0001343861 4.170365e-05
[2406,] 1.054431e-04 0.0001252303 2.543177e-05
[2407,] 1.183756e-04 0.0001077308 2.855963e-05
[2408,] 8.785221e-05 0.0001276275 3.159862e-05
[2409,] 9.381874e-05 0.0001232948 3.423892e-05
[2410,] 9.381874e-05 0.0001232948 3.423892e-05
[2411,] 8.667155e-05 0.0001318967 3.236713e-05
[2412,] 8.757735e-05 0.0001276193 3.143712e-05
[2413,] 8.723879e-05 0.0001278350 3.128608e-05
[2414,] 8.723879e-05 0.0001279835 3.131858e-05
[2415,] 8.723879e-05 0.0001279835 3.131858e-05
[2416,] 8.723879e-05 0.0001286926 3.147274e-05
[2417,] 1.331213e-04 0.0001343640 4.217691e-05
[2418,] 8.723879e-05 0.0001283271 3.139349e-05
[2419,] 1.177137e-04 0.0001376537 2.615428e-05
[2420,] 8.667155e-05 0.0001341605 3.284602e-05
[2421,] 1.286900e-04 0.0001820071 7.649551e-05
[2422,] 8.713239e-05 0.0001352426 3.336583e-05
[2423,] 1.056390e-04 0.0001349009 3.258840e-05
[2424,] 1.170893e-04 0.0001411127 2.579371e-05
[2425,] 8.649632e-05 0.0001375294 3.341791e-05
[2426,] 8.618928e-05 0.0001387131 3.344154e-05
[2427,] 1.170893e-04 0.0001448940 2.547270e-05
[2428,] 8.618928e-05 0.0001411761 3.393732e-05
[2429,] 1.029776e-04 0.0001393966 4.420705e-05
[2430,] 1.021547e-04 0.0001389905 2.395307e-05
[2431,] 8.577994e-05 0.0001403812 3.349531e-05
[2432,] 1.273663e-04 0.0001924639 7.983331e-05
[2433,] 8.476141e-05 0.0001404010 3.275881e-05
[2434,] 8.613973e-05 0.0001343701 3.189737e-05
[2435,] 1.303161e-04 0.0001343199 4.150498e-05
[2436,] 1.200710e-04 0.0001053089 2.908146e-05
[2437,] 8.503288e-05 0.0001404010 3.295854e-05
[2438,] 8.503288e-05 0.0001404010 3.295854e-05
[2439,] 8.531135e-05 0.0001401539 3.311656e-05
[2440,] 8.531135e-05 0.0001401539 3.311656e-05
[2441,] 1.002711e-04 0.0001343460 2.416265e-05
[2442,] 1.321602e-04 0.0001125836 2.792285e-05
[2443,] 9.435333e-05 0.0001376065 2.336906e-05
[2444,] 1.150361e-04 0.0001525716 3.900473e-05
[2445,] 9.766368e-05 0.0001282087 3.779112e-05
[2446,] 1.359884e-04 0.0001344003 4.271927e-05
[2447,] 1.215894e-04 0.0001401998 3.738006e-05
[2448,] 8.695005e-05 0.0001339521 3.237448e-05
[2449,] 1.005861e-04 0.0001316572 2.439370e-05
[2450,] 1.207060e-04 0.0001061780 2.894574e-05
[2451,] 1.303656e-04 0.0001376537 2.757005e-05
[2452,] 8.207623e-05 0.0001399317 3.055473e-05
[2453,] 8.159773e-05 0.0001399348 3.013865e-05
[2454,] 8.169255e-05 0.0001401748 3.025643e-05
[2455,] 9.500411e-05 0.0001357261 2.349603e-05
[2456,] 2.946185e-04 0.0001374860 9.109775e-05
[2457,] 8.179243e-05 0.0001391868 3.020417e-05
[2458,] 8.179243e-05 0.0001391868 3.020417e-05
[2459,] 8.144393e-05 0.0001396900 2.996676e-05
[2460,] 1.242230e-04 0.0001865180 7.342958e-05
[2461,] 8.179243e-05 0.0001391868 3.020417e-05
[2462,] 1.342998e-04 0.0001344966 4.224781e-05
[2463,] 8.939962e-05 0.0001389493 3.563090e-05
[2464,] 2.491963e-04 0.0001374938 7.752684e-05
[2465,] 1.045901e-04 0.0001317090 4.293528e-05
[2466,] 1.360870e-04 0.0001345479 4.259115e-05
[2467,] 1.340798e-04 0.0001345654 4.215226e-05
[2468,] 8.977888e-05 0.0001384783 3.576863e-05
[2469,] 8.977888e-05 0.0001384783 3.576863e-05
[2470,] 9.778073e-05 0.0001368267 4.028343e-05
[2471,] 1.332824e-04 0.0001346231 4.201178e-05
[2472,] 9.016620e-05 0.0001389493 3.612563e-05
[2473,] 8.977888e-05 0.0001391868 3.593045e-05
[2474,] 8.939962e-05 0.0001396900 3.579663e-05
[2475,] 9.142575e-05 0.0001365186 3.338700e-05
[2476,] 9.056164e-05 0.0001394496 3.649636e-05
[2477,] 1.083415e-04 0.0001350965 3.620249e-05
[2478,] 9.016620e-05 0.0001387131 3.607083e-05
[2479,] 9.292505e-05 0.0001309631 2.372290e-05
[2480,] 1.338435e-04 0.0001345452 4.209039e-05
[2481,] 2.649631e-04 0.0001374080 8.708455e-05
[2482,] 8.459964e-05 0.0002147399 3.986375e-05
[2483,] 9.131197e-05 0.0001355493 3.551226e-05
[2484,] 9.131197e-05 0.0001396551 3.648425e-05
[2485,] 8.463699e-05 0.0001394496 3.247796e-05
[2486,] 1.335534e-04 0.0001345730 4.207147e-05
[2487,] 8.386354e-05 0.0001375102 3.157607e-05
[2488,] 1.352067e-04 0.0001344378 4.243906e-05
[2489,] 1.639609e-04 0.0001593367 2.824976e-05
[2490,] 1.234783e-04 0.0001389951 3.870398e-05
[2491,] 1.558529e-04 0.0001574271 2.771706e-05
[2492,] 1.331014e-04 0.0001345129 4.201652e-05
[2493,] 1.184604e-04 0.0001475508 2.461815e-05
[2494,] 1.558529e-04 0.0001567072 2.777723e-05
[2495,] 1.558529e-04 0.0001567072 2.777723e-05
[2496,] 2.656057e-04 0.0001376245 8.239636e-05
[2497,] 8.324361e-05 0.0002163676 3.661416e-05
[2498,] 1.531942e-04 0.0001559349 2.760979e-05
[2499,] 1.326782e-04 0.0001344768 4.189400e-05
[2500,] 1.325343e-04 0.0001344288 4.193258e-05
[2501,] 1.200269e-04 0.0001091768 2.850675e-05
[2502,] 1.324757e-04 0.0001344340 4.191824e-05
[2503,] 8.392380e-05 0.0001352748 3.121235e-05
[2504,] 1.462325e-04 0.0001072830 4.768148e-05
[2505,] 8.370883e-05 0.0002132804 3.769426e-05
[2506,] 8.414760e-05 0.0001354885 3.140683e-05
[2507,] 8.133069e-05 0.0002118917 3.218796e-05
[2508,] 1.330784e-04 0.0001343070 4.209667e-05
[2509,] 1.228357e-04 0.0001388840 3.864214e-05
[2510,] 1.230780e-04 0.0001451920 2.517227e-05
[2511,] 8.417651e-05 0.0001353405 3.140065e-05
[2512,] 1.331371e-04 0.0001345525 4.196136e-05
[2513,] 1.137903e-04 0.0001458417 2.436086e-05
[2514,] 1.325624e-04 0.0001344769 4.191254e-05
[2515,] 1.331111e-04 0.0001345547 4.199575e-05
[2516,] 1.163552e-04 0.0001293136 4.731345e-05
[2517,] 8.128321e-05 0.0001368825 2.669684e-05
[2518,] 1.467945e-04 0.0001544130 2.722884e-05
[2519,] 1.549487e-04 0.0001560682 2.781581e-05
[2520,] 1.399572e-04 0.0001053463 4.320561e-05
[2521,] 1.108574e-04 0.0001355819 2.563854e-05
[2522,] 1.330029e-04 0.0001345899 4.191703e-05
[2523,] 1.327696e-04 0.0001346429 4.189263e-05
[2524,] 1.176910e-04 0.0001440742 2.481269e-05
[2525,] 1.559870e-04 0.0001564496 7.550188e-05
[2526,] 1.125876e-04 0.0001347013 2.591245e-05
[2527,] 1.146005e-04 0.0001347013 2.614100e-05
[2528,] 1.135842e-04 0.0001340495 2.608993e-05
[2529,] 8.690437e-05 0.0001320475 3.235541e-05
[2530,] 1.161804e-04 0.0001344588 2.637627e-05
[2531,] 8.173465e-05 0.0002028505 3.031967e-05
[2532,] 1.225193e-04 0.0001391503 3.836966e-05
[2533,] 1.478295e-04 0.0001073437 4.801734e-05
[2534,] 1.593186e-04 0.0001553217 2.832876e-05
[2535,] 1.557551e-04 0.0001527743 2.824575e-05
[2536,] 1.000581e-04 0.0001291144 3.866333e-05
[2537,] 2.156829e-04 0.0001380719 6.621798e-05
[2538,] 1.325529e-04 0.0001344258 4.175745e-05
[2539,] 9.490115e-05 0.0001264152 3.532377e-05
[2540,] 1.466660e-04 0.0001453281 5.779299e-05
[2541,] 1.335922e-04 0.0001796935 2.483737e-05
[2542,] 1.061436e-04 0.0001772641 5.159445e-05
[2543,] 1.241574e-04 0.0001799694 2.442876e-05
[2544,] 1.241574e-04 0.0001799694 2.442876e-05
[2545,] 1.054155e-04 0.0001754613 5.020975e-05
[2546,] 1.484185e-04 0.0001397066 4.314560e-05
[2547,] 1.233829e-04 0.0001735714 6.694075e-05
[2548,] 8.414739e-05 0.0001291083 2.281088e-05
[2549,] 2.125812e-04 0.0001383097 6.421904e-05
[2550,] 1.099178e-04 0.0001832915 2.418731e-05
[2551,] 1.660544e-04 0.0001774062 2.819784e-05
[2552,] 1.087046e-04 0.0001873021 4.804332e-05
[2553,] 1.083192e-04 0.0001916971 4.745080e-05
[2554,] 1.348746e-04 0.0001344649 4.277759e-05
[2555,] 1.088136e-04 0.0003468155 7.359970e-05
[2556,] 7.698579e-05 0.0001291684 2.508816e-05
[2557,] 1.067519e-04 0.0003505129 8.428353e-05
[2558,] 1.013384e-04 0.0001366899 3.330694e-05
[2559,] 1.596814e-04 0.0001024038 3.868606e-05
[2560,] 1.502672e-04 0.0001024392 3.682710e-05
[2561,] 9.271749e-05 0.0001028575 2.669537e-05
[2562,] 9.271749e-05 0.0001027558 2.649747e-05
[2563,] 1.647044e-04 0.0001021094 3.956058e-05
[2564,] 1.570695e-04 0.0002102347 1.255684e-04
[2565,] 1.608448e-04 0.0002119354 1.307884e-04
[2566,] 1.034980e-04 0.0001367662 3.337205e-05
[2567,] 9.148330e-05 0.0002164996 5.481205e-05
[2568,] 1.620875e-04 0.0001020221 3.831244e-05
[2569,] 9.327462e-05 0.0001025026 2.663694e-05
[2570,] 1.052540e-04 0.0002758635 6.436580e-05
[2571,] 1.559436e-04 0.0001021820 3.683371e-05
[2572,] 1.048492e-04 0.0002780010 6.303411e-05
[2573,] 1.077562e-04 0.0001367342 3.481923e-05
[2574,] 1.666089e-04 0.0001020684 3.896809e-05
[2575,] 1.666089e-04 0.0001020637 3.898144e-05
[2576,] 1.684724e-04 0.0001021491 3.906944e-05
[2577,] 1.046025e-04 0.0002758635 6.153064e-05
[2578,] 1.731771e-04 0.0001021440 3.988526e-05
[2579,] 1.910315e-04 0.0001028911 4.270563e-05
[2580,] 6.549660e-04 0.0001035119 9.673264e-05
[2581,] 1.328742e-04 0.0001379188 4.067126e-05
[2582,] 9.026501e-05 0.0002678447 2.394181e-05
[2583,] 1.771830e-04 0.0001021854 4.045014e-05
[2584,] 1.038899e-04 0.0002792113 5.715316e-05
[2585,] 1.675996e-04 0.0001369965 5.085388e-05
[2586,] 1.987677e-04 0.0001020281 4.457721e-05
[2587,] 1.929301e-04 0.0001019577 4.386643e-05
[2588,] 1.963516e-04 0.0001019251 4.458808e-05
[2589,] 1.754023e-04 0.0001018941 4.108687e-05
[2590,] 1.622075e-04 0.0001374544 4.841459e-05
[2591,] 1.751992e-04 0.0001018647 4.117203e-05
[2592,] 1.734136e-04 0.0001017867 4.121700e-05
[2593,] 2.020492e-04 0.0001017644 4.644028e-05
[2594,] 1.906220e-04 0.0001018647 4.387692e-05
[2595,] 1.710349e-04 0.0001018941 4.031585e-05
[2596,] 2.047539e-04 0.0001016628 4.784354e-05
[2597,] 1.050900e-04 0.0002698943 6.176038e-05
[2598,] 1.041041e-04 0.0002583233 5.604196e-05
[2599,] 2.073278e-04 0.0001019323 4.863310e-05
[2600,] 1.038008e-04 0.0002500971 5.148771e-05
[2601,] 1.454233e-04 0.0001397153 5.230031e-05
[2602,] 1.043012e-04 0.0002582956 5.723118e-05
[2603,] 1.447978e-04 0.0001400500 5.231189e-05
[2604,] 2.058135e-04 0.0001301908 6.086316e-05
[2605,] 1.641809e-04 0.0002177356 1.380549e-04
[2606,] 1.059249e-04 0.0001367052 3.491033e-05
[2607,] 1.039684e-04 0.0002555005 5.459377e-05
[2608,] 9.384172e-05 0.0002155681 2.705557e-05
[2609,] 2.129067e-04 0.0001019189 5.152943e-05
[2610,] 1.047798e-04 0.0002582956 5.949819e-05
[2611,] 1.038541e-04 0.0002500971 5.260770e-05
[2612,] 1.970838e-04 0.0001302067 5.898048e-05
[2613,] 1.039318e-04 0.0002491685 5.333948e-05
[2614,] 8.181030e-05 0.0002740406 3.712457e-05
[2615,] 2.040243e-04 0.0001301900 6.125815e-05
[2616,] 1.040390e-04 0.0002499916 5.436661e-05
[2617,] 1.051957e-04 0.0002546076 6.047644e-05
[2618,] 1.045901e-04 0.0002438567 5.631742e-05
[2619,] 1.045354e-04 0.0002439829 5.606634e-05
[2620,] 6.409219e-04 0.0001026463 1.104138e-04
[2621,] 6.658947e-04 0.0001027926 1.109413e-04
[2622,] 1.103904e-04 0.0001376700 3.814381e-05
[2623,] 1.089089e-04 0.0002224966 4.294945e-05
[2624,] 6.010399e-04 0.0001029082 1.059446e-04
[2625,] 3.034184e-04 0.0001032960 5.625561e-05
[2626,] 1.769468e-04 0.0002389233 1.689142e-04
[2627,] 1.052151e-04 0.0002471841 6.128954e-05
[2628,] 2.034765e-04 0.0001387493 6.684067e-05
[2629,] 1.067324e-04 0.0002444584 6.475919e-05
[2630,] 9.054310e-05 0.0002266483 5.450150e-05
[2631,] 1.210352e-04 0.0001287355 3.519648e-05
[2632,] 1.191172e-04 0.0001369269 4.035260e-05
[2633,] 1.658748e-04 0.0001372049 5.024923e-05
[2634,] 1.041118e-04 0.0002654439 2.272712e-05
[2635,] 3.220749e-04 0.0001038208 5.450782e-05
[2636,] 1.603725e-04 0.0002393166 1.476685e-04
[2637,] 1.798316e-04 0.0002643394 2.451703e-05
[2638,] 8.331345e-05 0.0002384796 4.551895e-05
[2639,] 8.758821e-05 0.0002342687 5.170503e-05
[2640,] 1.696042e-04 0.0002319579 1.548856e-04
[2641,] 1.065428e-04 0.0002727302 6.949190e-05
[2642,] 1.691805e-04 0.0002400433 1.598986e-04
[2643,] 1.722719e-04 0.0002367639 1.617622e-04
[2644,] 1.232840e-04 0.0001368342 4.014365e-05
[2645,] 8.840404e-05 0.0002996647 3.783934e-05
[2646,] 8.627226e-05 0.0002401095 5.061396e-05
[2647,] 1.074296e-04 0.0002799532 7.349966e-05
[2648,] 1.049551e-04 0.0002676916 6.427797e-05
[2649,] 1.255204e-04 0.0001369351 4.261396e-05
[2650,] 3.238580e-04 0.0001028047 6.061507e-05
[2651,] 1.220527e-04 0.0001370802 4.173458e-05
[2652,] 1.328502e-04 0.0001282277 3.754551e-05
[2653,] 1.464718e-04 0.0002724213 2.312583e-05
[2654,] 2.078979e-04 0.0002408813 2.126226e-04
[2655,] 8.914313e-05 0.0002150515 5.085733e-05
[2656,] 1.146019e-04 0.0001368994 3.875356e-05
[2657,] 8.596558e-05 0.0002176471 4.698281e-05
[2658,] 8.769762e-05 0.0002601292 3.579808e-05
[2659,] 8.718749e-05 0.0002149329 4.857820e-05
[2660,] 2.697195e-04 0.0001059396 4.468787e-05
[2661,] 8.814517e-05 0.0002130596 4.923985e-05
[2662,] 1.058727e-04 0.0003240881 8.025249e-05
[2663,] 1.383643e-04 0.0001396574 4.164530e-05
[2664,] 3.703433e-04 0.0001028750 6.673568e-05
[2665,] 8.441285e-05 0.0002077116 4.343712e-05
[2666,] 1.314806e-04 0.0001369517 4.465850e-05
[2667,] 9.381042e-05 0.0003460380 4.464576e-05
[2668,] 1.017522e-04 0.0003173723 2.276294e-05
[2669,] 2.024268e-04 0.0002087858 1.760028e-04
[2670,] 1.427060e-04 0.0001406238 5.113288e-05
[2671,] 4.037149e-04 0.0001051268 6.355507e-05
[2672,] 3.971822e-04 0.0001059083 6.116907e-05
[2673,] 2.810033e-04 0.0001122038 4.039156e-05
[2674,] 1.054030e-04 0.0003849361 8.868166e-05
[2675,] 1.425176e-04 0.0001400878 5.056334e-05
[2676,] 1.090013e-04 0.0003482216 9.268257e-05
[2677,] 1.976120e-04 0.0002229269 1.830917e-04
[2678,] 2.172719e-04 0.0002353194 2.199325e-04
[2679,] 1.056440e-04 0.0003995408 9.228776e-05
[2680,] 9.109960e-05 0.0002105700 5.255049e-05
[2681,] 9.866341e-05 0.0003867269 4.052352e-05
[2682,] 1.092107e-04 0.0003415924 9.187314e-05
[2683,] 1.122280e-04 0.0001370446 3.815533e-05
[2684,] 3.829826e-04 0.0001041946 6.721872e-05
[2685,] 1.243965e-04 0.0001400818 4.386187e-05
[2686,] 2.009091e-04 0.0002185854 1.827527e-04
[2687,] 1.625247e-04 0.0002096485 1.317394e-04
[2688,] 1.913367e-04 0.0002204335 1.728718e-04
[2689,] 1.687137e-04 0.0002003370 1.319722e-04
[2690,] 1.167279e-04 0.0001375841 4.038125e-05
[2691,] 1.612299e-04 0.0001329781 4.959215e-05
[2692,] 1.026062e-04 0.0001374469 3.514344e-05
[2693,] 1.076038e-04 0.0003408699 8.827808e-05
[2694,] 1.453394e-04 0.0002846085 2.325129e-05
[2695,] 1.158890e-04 0.0001378683 4.044720e-05
[2696,] 1.212421e-04 0.0001379263 4.247374e-05
[2697,] 8.019993e-05 0.0002498586 2.475361e-05
[2698,] 9.544897e-05 0.0003701396 4.468996e-05
[2699,] 1.288451e-04 0.0001146933 3.452264e-05
[2700,] 9.222589e-05 0.0001135934 2.657810e-05
[2701,] 9.600682e-05 0.0002856025 3.996209e-05
[2702,] 1.653052e-04 0.0001391845 4.621005e-05
[2703,] 1.072004e-04 0.0003105180 8.514954e-05
[2704,] 1.381774e-04 0.0001135246 3.830206e-05
[2705,] 1.356074e-04 0.0001135248 3.778685e-05
[2706,] 2.060886e-04 0.0002394930 2.239735e-04
[2707,] 1.205272e-04 0.0001137023 3.348446e-05
[2708,] 8.377263e-05 0.0002676409 5.142696e-05
[2709,] 8.380710e-05 0.0002710042 5.186819e-05
[2710,] 1.583235e-04 0.0001399717 4.386567e-05
[2711,] 1.530075e-04 0.0002978307 1.831318e-04
[2712,] 1.206044e-04 0.0001134534 3.360611e-05
[2713,] 1.535438e-04 0.0002947024 1.823151e-04
[2714,] 1.958328e-04 0.0001126505 3.375606e-05
[2715,] 1.206516e-04 0.0001134534 3.361550e-05
[2716,] 1.505139e-04 0.0001396045 4.226853e-05
[2717,] 1.958328e-04 0.0001133233 3.352679e-05
[2718,] 1.670997e-04 0.0001709191 1.091934e-04
[2719,] 2.620159e-04 0.0002491900 3.285520e-04
[2720,] 1.948044e-04 0.0001137129 3.332542e-05
[2721,] 1.602376e-04 0.0001412657 4.473829e-05
[2722,] 8.694577e-05 0.0001105922 2.294389e-05
[2723,] 1.180560e-04 0.0001118447 3.262390e-05
[2724,] 7.940093e-04 0.0002275703 9.990278e-04
[2725,] 1.578582e-04 0.0001386104 4.483106e-05
[2726,] 1.192169e-04 0.0001117983 3.292869e-05
[2727,] 9.610771e-05 0.0002600313 7.133294e-05
[2728,] 1.522721e-04 0.0002575986 1.520867e-04
[2729,] 1.906854e-04 0.0001167709 3.220488e-05
[2730,] 1.171591e-04 0.0001116932 3.235201e-05
[2731,] 1.936841e-04 0.0001167709 3.240152e-05
[2732,] 1.423507e-04 0.0001406345 4.092559e-05
[2733,] 1.916758e-04 0.0001167709 3.226983e-05
[2734,] 1.193103e-04 0.0001115594 3.301437e-05
[2735,] 1.518985e-04 0.0002651469 1.567060e-04
[2736,] 1.897040e-04 0.0001170563 3.191540e-05
[2737,] 1.432303e-04 0.0001401107 4.154114e-05
[2738,] 2.078324e-04 0.0002604725 2.515395e-04
[2739,] 1.513786e-04 0.0002584263 1.507347e-04
[2740,] 2.609695e-04 0.0002582182 3.428925e-04
[2741,] 1.445528e-04 0.0001401216 4.177920e-05
[2742,] 9.054680e-05 0.0002605917 6.347997e-05
[2743,] 8.168569e-05 0.0003175001 4.921986e-05
[2744,] 2.118800e-04 0.0002646406 2.646714e-04
[2745,] 8.941148e-05 0.0002621444 6.205074e-05
[2746,] 7.384415e-05 0.0001122546 2.302032e-05
[2747,] 1.942733e-04 0.0002581053 2.260548e-04
[2748,] 1.002363e-04 0.0001791884 4.762304e-05
[2749,] 1.927152e-04 0.0001092132 3.494473e-05
[2750,] 1.880348e-04 0.0002602554 2.170244e-04
[2751,] 1.362303e-04 0.0001389432 4.082605e-05
```
