## Supplementary material for "Characterization of shared and ancestry-specific signals driving complex traits using multi-ancestry fine-mapping": s1_remaining_snps.pvar

```
##FILTER=<ID=PASS,Description="All filters passed">
##reference=ftp://ftp.1000genomes.ebi.ac.uk//vol1/ftp/technical/reference/phase2_reference_assembly_sequence/hs37d5.fa.gz
##contig=<ID=11,assembly=b37,length=135006516>
##ALT=<ID=CNV,Description="Copy Number Polymorphism">
##ALT=<ID=DEL,Description="Deletion">
##ALT=<ID=DUP,Description="Duplication">
##ALT=<ID=INS:ME:ALU,Description="Insertion of ALU element">
##ALT=<ID=INS:ME:LINE1,Description="Insertion of LINE1 element">
##ALT=<ID=INS:ME:SVA,Description="Insertion of SVA element">
##ALT=<ID=INS:MT,Description="Nuclear Mitochondrial Insertion">
##ALT=<ID=INV,Description="Inversion">
##ALT=<ID=CN0,Description="Copy number allele: 0 copies">
##ALT=<ID=CN1,Description="Copy number allele: 1 copy">
##ALT=<ID=CN2,Description="Copy number allele: 2 copies">
##ALT=<ID=CN3,Description="Copy number allele: 3 copies">
##ALT=<ID=CN4,Description="Copy number allele: 4 copies">
##ALT=<ID=CN5,Description="Copy number allele: 5 copies">
##ALT=<ID=CN6,Description="Copy number allele: 6 copies">
##ALT=<ID=CN7,Description="Copy number allele: 7 copies">
##ALT=<ID=CN8,Description="Copy number allele: 8 copies">
##ALT=<ID=CN9,Description="Copy number allele: 9 copies">
##ALT=<ID=CN10,Description="Copy number allele: 10 copies">
##ALT=<ID=CN11,Description="Copy number allele: 11 copies">
##ALT=<ID=CN12,Description="Copy number allele: 12 copies">
##ALT=<ID=CN13,Description="Copy number allele: 13 copies">
##ALT=<ID=CN14,Description="Copy number allele: 14 copies">
##ALT=<ID=CN15,Description="Copy number allele: 15 copies">
##ALT=<ID=CN16,Description="Copy number allele: 16 copies">
##ALT=<ID=CN17,Description="Copy number allele: 17 copies">
##ALT=<ID=CN18,Description="Copy number allele: 18 copies">
##ALT=<ID=CN19,Description="Copy number allele: 19 copies">
##ALT=<ID=CN20,Description="Copy number allele: 20 copies">
##ALT=<ID=CN21,Description="Copy number allele: 21 copies">
##ALT=<ID=CN22,Description="Copy number allele: 22 copies">
##ALT=<ID=CN23,Description="Copy number allele: 23 copies">
##ALT=<ID=CN24,Description="Copy number allele: 24 copies">
##ALT=<ID=CN25,Description="Copy number allele: 25 copies">
##ALT=<ID=CN26,Description="Copy number allele: 26 copies">
##ALT=<ID=CN27,Description="Copy number allele: 27 copies">
##ALT=<ID=CN28,Description="Copy number allele: 28 copies">
##ALT=<ID=CN29,Description="Copy number allele: 29 copies">
##ALT=<ID=CN30,Description="Copy number allele: 30 copies">
##ALT=<ID=CN31,Description="Copy number allele: 31 copies">
##ALT=<ID=CN32,Description="Copy number allele: 32 copies">
##ALT=<ID=CN33,Description="Copy number allele: 33 copies">
##ALT=<ID=CN34,Description="Copy number allele: 34 copies">
##ALT=<ID=CN35,Description="Copy number allele: 35 copies">
##ALT=<ID=CN36,Description="Copy number allele: 36 copies">
##ALT=<ID=CN37,Description="Copy number allele: 37 copies">
##ALT=<ID=CN38,Description="Copy number allele: 38 copies">
##ALT=<ID=CN39,Description="Copy number allele: 39 copies">
##ALT=<ID=CN40,Description="Copy number allele: 40 copies">
##ALT=<ID=CN41,Description="Copy number allele: 41 copies">
##ALT=<ID=CN42,Description="Copy number allele: 42 copies">
##ALT=<ID=CN43,Description="Copy number allele: 43 copies">
##ALT=<ID=CN44,Description="Copy number allele: 44 copies">
##ALT=<ID=CN45,Description="Copy number allele: 45 copies">
##ALT=<ID=CN46,Description="Copy number allele: 46 copies">
##ALT=<ID=CN47,Description="Copy number allele: 47 copies">
##ALT=<ID=CN48,Description="Copy number allele: 48 copies">
##ALT=<ID=CN49,Description="Copy number allele: 49 copies">
##ALT=<ID=CN50,Description="Copy number allele: 50 copies">
##ALT=<ID=CN51,Description="Copy number allele: 51 copies">
##ALT=<ID=CN52,Description="Copy number allele: 52 copies">
##ALT=<ID=CN53,Description="Copy number allele: 53 copies">
##ALT=<ID=CN54,Description="Copy number allele: 54 copies">
##ALT=<ID=CN55,Description="Copy number allele: 55 copies">
##ALT=<ID=CN56,Description="Copy number allele: 56 copies">
##ALT=<ID=CN57,Description="Copy number allele: 57 copies">
##ALT=<ID=CN58,Description="Copy number allele: 58 copies">
##ALT=<ID=CN59,Description="Copy number allele: 59 copies">
##ALT=<ID=CN60,Description="Copy number allele: 60 copies">
##ALT=<ID=CN61,Description="Copy number allele: 61 copies">
##ALT=<ID=CN62,Description="Copy number allele: 62 copies">
##ALT=<ID=CN63,Description="Copy number allele: 63 copies">
##ALT=<ID=CN64,Description="Copy number allele: 64 copies">
##ALT=<ID=CN65,Description="Copy number allele: 65 copies">
##ALT=<ID=CN66,Description="Copy number allele: 66 copies">
##ALT=<ID=CN67,Description="Copy number allele: 67 copies">
##ALT=<ID=CN68,Description="Copy number allele: 68 copies">
##ALT=<ID=CN69,Description="Copy number allele: 69 copies">
##ALT=<ID=CN70,Description="Copy number allele: 70 copies">
##ALT=<ID=CN71,Description="Copy number allele: 71 copies">
##ALT=<ID=CN72,Description="Copy number allele: 72 copies">
##ALT=<ID=CN73,Description="Copy number allele: 73 copies">
##ALT=<ID=CN74,Description="Copy number allele: 74 copies">
##ALT=<ID=CN75,Description="Copy number allele: 75 copies">
##ALT=<ID=CN76,Description="Copy number allele: 76 copies">
##ALT=<ID=CN77,Description="Copy number allele: 77 copies">
##ALT=<ID=CN78,Description="Copy number allele: 78 copies">
##ALT=<ID=CN79,Description="Copy number allele: 79 copies">
##ALT=<ID=CN80,Description="Copy number allele: 80 copies">
##ALT=<ID=CN81,Description="Copy number allele: 81 copies">
##ALT=<ID=CN82,Description="Copy number allele: 82 copies">
##ALT=<ID=CN83,Description="Copy number allele: 83 copies">
##ALT=<ID=CN84,Description="Copy number allele: 84 copies">
##ALT=<ID=CN85,Description="Copy number allele: 85 copies">
##ALT=<ID=CN86,Description="Copy number allele: 86 copies">
##ALT=<ID=CN87,Description="Copy number allele: 87 copies">
##ALT=<ID=CN88,Description="Copy number allele: 88 copies">
##ALT=<ID=CN89,Description="Copy number allele: 89 copies">
##ALT=<ID=CN90,Description="Copy number allele: 90 copies">
##ALT=<ID=CN91,Description="Copy number allele: 91 copies">
##ALT=<ID=CN92,Description="Copy number allele: 92 copies">
##ALT=<ID=CN93,Description="Copy number allele: 93 copies">
##ALT=<ID=CN94,Description="Copy number allele: 94 copies">
##ALT=<ID=CN95,Description="Copy number allele: 95 copies">
##ALT=<ID=CN96,Description="Copy number allele: 96 copies">
##ALT=<ID=CN97,Description="Copy number allele: 97 copies">
##ALT=<ID=CN98,Description="Copy number allele: 98 copies">
##ALT=<ID=CN99,Description="Copy number allele: 99 copies">
##ALT=<ID=CN100,Description="Copy number allele: 100 copies">
##ALT=<ID=CN101,Description="Copy number allele: 101 copies">
##ALT=<ID=CN102,Description="Copy number allele: 102 copies">
##ALT=<ID=CN103,Description="Copy number allele: 103 copies">
##ALT=<ID=CN104,Description="Copy number allele: 104 copies">
##ALT=<ID=CN105,Description="Copy number allele: 105 copies">
##ALT=<ID=CN106,Description="Copy number allele: 106 copies">
##ALT=<ID=CN107,Description="Copy number allele: 107 copies">
##ALT=<ID=CN108,Description="Copy number allele: 108 copies">
##ALT=<ID=CN109,Description="Copy number allele: 109 copies">
##ALT=<ID=CN110,Description="Copy number allele: 110 copies">
##ALT=<ID=CN111,Description="Copy number allele: 111 copies">
##ALT=<ID=CN112,Description="Copy number allele: 112 copies">
##ALT=<ID=CN113,Description="Copy number allele: 113 copies">
##ALT=<ID=CN114,Description="Copy number allele: 114 copies">
##ALT=<ID=CN115,Description="Copy number allele: 115 copies">
##ALT=<ID=CN116,Description="Copy number allele: 116 copies">
##ALT=<ID=CN117,Description="Copy number allele: 117 copies">
##ALT=<ID=CN118,Description="Copy number allele: 118 copies">
##ALT=<ID=CN119,Description="Copy number allele: 119 copies">
##ALT=<ID=CN120,Description="Copy number allele: 120 copies">
##ALT=<ID=CN121,Description="Copy number allele: 121 copies">
##ALT=<ID=CN122,Description="Copy number allele: 122 copies">
##ALT=<ID=CN123,Description="Copy number allele: 123 copies">
##ALT=<ID=CN124,Description="Copy number allele: 124 copies">
##INFO=<ID=CIEND,Number=2,Type=Integer,Description="Confidence interval around END for imprecise variants">
##INFO=<ID=CIPOS,Number=2,Type=Integer,Description="Confidence interval around POS for imprecise variants">
##INFO=<ID=CS,Number=1,Type=String,Description="Source call set.">
##INFO=<ID=END,Number=1,Type=Integer,Description="End coordinate of this variant">
##INFO=<ID=IMPRECISE,Number=0,Type=Flag,Description="Imprecise structural variation">
##INFO=<ID=MC,Number=.,Type=String,Description="Merged calls.">
##INFO=<ID=MEINFO,Number=4,Type=String,Description="Mobile element info of the form NAME,START,END<POLARITY; If there is only 5' OR 3' support for this call, will be NULL NULL for START and END">
##INFO=<ID=MEND,Number=1,Type=Integer,Description="Mitochondrial end coordinate of inserted sequence">
##INFO=<ID=MLEN,Number=1,Type=Integer,Description="Estimated length of mitochondrial insert">
##INFO=<ID=MSTART,Number=1,Type=Integer,Description="Mitochondrial start coordinate of inserted sequence">
##INFO=<ID=SVLEN,Number=.,Type=Integer,Description="SV length. It is only calculated for structural variation MEIs. For other types of SVs; one may calculate the SV length by INFO:END-START+1, or by finding the difference between lengthes of REF and ALT alleles">
##INFO=<ID=SVTYPE,Number=1,Type=String,Description="Type of structural variant">
##INFO=<ID=TSD,Number=1,Type=String,Description="Precise Target Site Duplication for bases, if unknown, value will be NULL">
##INFO=<ID=AC,Number=A,Type=Integer,Description="Total number of alternate alleles in called genotypes">
##INFO=<ID=AF,Number=A,Type=Float,Description="Estimated allele frequency in the range (0,1)">
##INFO=<ID=NS,Number=1,Type=Integer,Description="Number of samples with data">
##INFO=<ID=AN,Number=1,Type=Integer,Description="Total number of alleles in called genotypes">
##INFO=<ID=EAS_AF,Number=A,Type=Float,Description="Allele frequency in the EAS populations calculated from AC and AN, in the range (0,1)">
##INFO=<ID=EUR_AF,Number=A,Type=Float,Description="Allele frequency in the EUR populations calculated from AC and AN, in the range (0,1)">
##INFO=<ID=AFR_AF,Number=A,Type=Float,Description="Allele frequency in the AFR populations calculated from AC and AN, in the range (0,1)">
##INFO=<ID=AMR_AF,Number=A,Type=Float,Description="Allele frequency in the AMR populations calculated from AC and AN, in the range (0,1)">
##INFO=<ID=SAS_AF,Number=A,Type=Float,Description="Allele frequency in the SAS populations calculated from AC and AN, in the range (0,1)">
##INFO=<ID=DP,Number=1,Type=Integer,Description="Total read depth; only low coverage data were counted towards the DP, exome data were not used">
##INFO=<ID=AA,Number=1,Type=String,Description="Ancestral Allele. Format: AA|REF|ALT|IndelType. AA: Ancestral allele, REF:Reference Allele, ALT:Alternate Allele, IndelType:Type of Indel (REF, ALT and IndelType are only defined for indels)">
##INFO=<ID=VT,Number=.,Type=String,Description="indicates what type of variant the line represents">
##INFO=<ID=EX_TARGET,Number=0,Type=Flag,Description="indicates whether a variant is within the exon pull down target boundaries">
##INFO=<ID=MULTI_ALLELIC,Number=0,Type=Flag,Description="indicates whether a site is multi-allelic">
#CHROM	POS	ID	REF	ALT	QUAL	FILTER	INFO
11	80678916	rs7938489	C	G	100	PASS	AC=410;AF=0.081869;AN=5008;NS=2504;DP=17053;EAS_AF=0.0952;AMR_AF=0.0317;AFR_AF=0.0061;EUR_AF=0.0775;SAS_AF=0.2106;AA=C|||;VT=SNP
11	80678969	rs7938508	C	T	100	PASS	AC=413;AF=0.0824681;AN=5008;NS=2504;DP=17468;EAS_AF=0.0952;AMR_AF=0.0317;AFR_AF=0.0076;EUR_AF=0.0785;SAS_AF=0.2106;AA=C|||;VT=SNP
11	80681389	rs79948839	A	G	100	PASS	AC=401;AF=0.0800719;AN=5008;NS=2504;DP=20363;EAS_AF=0.0942;AMR_AF=0.0144;AFR_AF=0.1551;EUR_AF=0.0378;SAS_AF=0.0542;AA=A|||;VT=SNP
11	80682077	rs73510738	C	T	100	PASS	AC=291;AF=0.058107;AN=5008;NS=2504;DP=17224;EAS_AF=0.0347;AMR_AF=0.0317;AFR_AF=0.1377;EUR_AF=0.0179;SAS_AF=0.0348;AA=C|||;VT=SNP
11	80682191	rs1498334	A	G	100	PASS	AC=1776;AF=0.354633;AN=5008;NS=2504;DP=17574;EAS_AF=0.2113;AMR_AF=0.3775;AFR_AF=0.2708;EUR_AF=0.5706;SAS_AF=0.3773;AA=A|||;VT=SNP
11	80683169	rs115134132	A	G	100	PASS	AC=438;AF=0.0874601;AN=5008;NS=2504;DP=12333;EAS_AF=0.0992;AMR_AF=0.0202;AFR_AF=0.152;EUR_AF=0.0517;SAS_AF=0.0726;AA=A|||;VT=SNP
11	80683548	rs7114780	A	G	100	PASS	AC=398;AF=0.0794728;AN=5008;NS=2504;DP=17166;EAS_AF=0.0952;AMR_AF=0.0159;AFR_AF=0.1513;EUR_AF=0.0378;SAS_AF=0.0542;AA=A|||;VT=SNP
11	80683813	rs10897735	A	C	100	PASS	AC=1719;AF=0.343251;AN=5008;NS=2504;DP=16383;EAS_AF=0.2113;AMR_AF=0.366;AFR_AF=0.2458;EUR_AF=0.5626;SAS_AF=0.3691;AA=A|||;VT=SNP
11	80684193	rs72937930	T	C	100	PASS	AC=208;AF=0.0415335;AN=5008;NS=2504;DP=18095;EAS_AF=0.003;AMR_AF=0.1931;AFR_AF=0.0023;EUR_AF=0.0537;SAS_AF=0.0143;AA=T|||;VT=SNP
11	80684532	rs7119064	A	G	100	PASS	AC=441;AF=0.0880591;AN=5008;NS=2504;DP=17436;EAS_AF=0.0942;AMR_AF=0.0159;AFR_AF=0.1838;EUR_AF=0.0388;SAS_AF=0.0542;AA=A|||;VT=SNP
11	80684651	rs78617303	T	G	100	PASS	AC=474;AF=0.0946486;AN=5008;NS=2504;DP=19261;EAS_AF=0.1012;AMR_AF=0.036;AFR_AF=0.0416;EUR_AF=0.0805;SAS_AF=0.2157;AA=T|||;VT=SNP
11	80685181	rs12791153	A	T	100	PASS	AC=209;AF=0.0417332;AN=5008;NS=2504;DP=16075;EAS_AF=0.0496;AMR_AF=0.0504;AFR_AF=0.0234;EUR_AF=0.0825;SAS_AF=0.0102;AA=A|||;VT=SNP
11	80685624	rs12576357	C	G	100	PASS	AC=466;AF=0.0930511;AN=5008;NS=2504;DP=15765;EAS_AF=0.1012;AMR_AF=0.0346;AFR_AF=0.0363;EUR_AF=0.0795;SAS_AF=0.2168;AA=C|||;VT=SNP
11	80685960	rs73510744	A	G	100	PASS	AC=304;AF=0.0607029;AN=5008;NS=2504;DP=15317;EAS_AF=0.0357;AMR_AF=0.0303;AFR_AF=0.1437;EUR_AF=0.0179;SAS_AF=0.0399;AA=A|||;VT=SNP
11	80687195	rs60199623	A	G	100	PASS	AC=303;AF=0.0605032;AN=5008;NS=2504;DP=15638;EAS_AF=0.0357;AMR_AF=0.0303;AFR_AF=0.1437;EUR_AF=0.0179;SAS_AF=0.0389;AA=A|||;VT=SNP
11	80687331	rs9666176	A	G	100	PASS	AC=483;AF=0.0964457;AN=5008;NS=2504;DP=17729;EAS_AF=0.1002;AMR_AF=0.0346;AFR_AF=0.0605;EUR_AF=0.0785;SAS_AF=0.2035;AA=A|||;VT=SNP
11	80687755	rs12576906	C	A	100	PASS	AC=1263;AF=0.252196;AN=5008;NS=2504;DP=17712;EAS_AF=0.2212;AMR_AF=0.0807;AFR_AF=0.4932;EUR_AF=0.1103;SAS_AF=0.226;AA=A|||;VT=SNP
11	80688062	rs12577119	C	A	100	PASS	AC=421;AF=0.0840655;AN=5008;NS=2504;DP=18357;EAS_AF=0.0952;AMR_AF=0.0346;AFR_AF=0.0378;EUR_AF=0.0775;SAS_AF=0.1769;AA=C|||;VT=SNP
11	80688268	rs75762279	A	G	100	PASS	AC=384;AF=0.0766773;AN=5008;NS=2504;DP=17473;EAS_AF=0.0992;AMR_AF=0.0317;AFR_AF=0.0038;EUR_AF=0.0765;SAS_AF=0.184;AA=A|||;VT=SNP
11	80689258	rs79762626	G	A	100	PASS	AC=418;AF=0.0834665;AN=5008;NS=2504;DP=14926;EAS_AF=0.0972;AMR_AF=0.0346;AFR_AF=0.0371;EUR_AF=0.0775;SAS_AF=0.1728;AA=G|||;VT=SNP
11	80689753	rs79572083	T	A	100	PASS	AC=394;AF=0.0786741;AN=5008;NS=2504;DP=17375;EAS_AF=0.0903;AMR_AF=0.0144;AFR_AF=0.1536;EUR_AF=0.0368;SAS_AF=0.0542;AA=T|||;VT=SNP
11	80690263	rs74765972	G	A	100	PASS	AC=346;AF=0.0690895;AN=5008;NS=2504;DP=13210;EAS_AF=0.0923;AMR_AF=0.0144;AFR_AF=0.1157;EUR_AF=0.0368;SAS_AF=0.0542;AA=G|||;VT=SNP
11	80690336	rs11232416	C	T	100	PASS	AC=937;AF=0.187101;AN=5008;NS=2504;DP=13854;EAS_AF=0.0149;AMR_AF=0.1945;AFR_AF=0.1551;EUR_AF=0.3509;SAS_AF=0.2342;AA=C|||;VT=SNP
11	80690388	rs17159674	A	C	100	PASS	AC=412;AF=0.0822684;AN=5008;NS=2504;DP=13427;EAS_AF=0.0923;AMR_AF=0.0187;AFR_AF=0.1611;EUR_AF=0.0378;SAS_AF=0.0562;AA=A|||;VT=SNP
11	80691433	rs57841376	A	G	100	PASS	AC=1431;AF=0.285743;AN=5008;NS=2504;DP=17364;EAS_AF=0.2282;AMR_AF=0.1888;AFR_AF=0.3578;EUR_AF=0.2654;SAS_AF=0.3374;AA=A|||;VT=SNP
11	80691448	rs4627106	T	G	100	PASS	AC=2875;AF=0.574081;AN=5008;NS=2504;DP=17778;EAS_AF=0.6567;AMR_AF=0.5965;AFR_AF=0.5113;EUR_AF=0.4533;SAS_AF=0.682;AA=T|||;VT=SNP
11	80692597	rs75408516	A	G	100	PASS	AC=840;AF=0.167732;AN=5008;NS=2504;DP=19058;EAS_AF=0.1687;AMR_AF=0.0648;AFR_AF=0.3623;EUR_AF=0.0527;SAS_AF=0.0951;AA=A|||;VT=SNP
11	80693111	rs4307746	C	T	100	PASS	AC=2610;AF=0.521166;AN=5008;NS=2504;DP=21112;EAS_AF=0.5645;AMR_AF=0.7579;AFR_AF=0.1581;EUR_AF=0.6988;SAS_AF=0.6166;AA=C|||;VT=SNP
11	80693838	rs1498329	C	T	100	PASS	AC=521;AF=0.104034;AN=5008;NS=2504;DP=18579;EAS_AF=0.0893;AMR_AF=0.0418;AFR_AF=0.1392;EUR_AF=0.0825;SAS_AF=0.138;AA=C|||;VT=SNP
11	80693863	rs2133158	C	T	100	PASS	AC=2731;AF=0.545327;AN=5008;NS=2504;DP=18033;EAS_AF=0.5645;AMR_AF=0.7594;AFR_AF=0.2504;EUR_AF=0.6978;SAS_AF=0.6155;AA=C|||;VT=SNP
11	80694041	rs904316	T	C	100	PASS	AC=4558;AF=0.910144;AN=5008;NS=2504;DP=13543;EAS_AF=0.8294;AMR_AF=0.915;AFR_AF=0.9614;EUR_AF=0.9036;SAS_AF=0.9274;AA=C|||;VT=SNP
11	80694631	rs17159678	C	T	100	PASS	AC=875;AF=0.17472;AN=5008;NS=2504;DP=19794;EAS_AF=0.0923;AMR_AF=0.0836;AFR_AF=0.2799;EUR_AF=0.1511;SAS_AF=0.2065;AA=T|||;VT=SNP
11	80694839	rs147267185	G	A	100	PASS	AC=448;AF=0.0894569;AN=5008;NS=2504;DP=14035;EAS_AF=0.1706;AMR_AF=0.0403;AFR_AF=0.115;EUR_AF=0.0348;SAS_AF=0.0624;AA=G|||;VT=SNP
11	80695021	rs7934736	C	T	100	PASS	AC=875;AF=0.17472;AN=5008;NS=2504;DP=15366;EAS_AF=0.0923;AMR_AF=0.0836;AFR_AF=0.2799;EUR_AF=0.1511;SAS_AF=0.2065;AA=C|||;VT=SNP
11	80695445	rs7950346	T	C	100	PASS	AC=938;AF=0.1873;AN=5008;NS=2504;DP=17088;EAS_AF=0.0933;AMR_AF=0.0865;AFR_AF=0.3253;EUR_AF=0.1511;SAS_AF=0.2065;AA=T|||;VT=SNP
11	80695877	rs17159688	T	A	100	PASS	AC=843;AF=0.168331;AN=5008;NS=2504;DP=17574;EAS_AF=0.0913;AMR_AF=0.0821;AFR_AF=0.2806;EUR_AF=0.1431;SAS_AF=0.183;AA=A|||;VT=SNP
11	80695889	rs10897736	A	G	100	PASS	AC=3166;AF=0.632188;AN=5008;NS=2504;DP=17296;EAS_AF=0.7371;AMR_AF=0.7997;AFR_AF=0.3185;EUR_AF=0.7416;SAS_AF=0.7168;AA=A|||;VT=SNP
11	80696136	rs73510750	T	C	100	PASS	AC=888;AF=0.177316;AN=5008;NS=2504;DP=15964;EAS_AF=0.0933;AMR_AF=0.085;AFR_AF=0.2806;EUR_AF=0.1581;SAS_AF=0.2096;AA=T|||;VT=SNP
11	80696566	rs144518232	C	G	100	PASS	AC=235;AF=0.0469249;AN=5008;NS=2504;DP=13268;EAS_AF=0.003;AMR_AF=0.1988;AFR_AF=0.0015;EUR_AF=0.0765;SAS_AF=0.0153;AA=C|||;VT=SNP
11	80696935	rs112654565	T	C	100	PASS	AC=837;AF=0.167133;AN=5008;NS=2504;DP=12513;EAS_AF=0.1706;AMR_AF=0.0591;AFR_AF=0.3707;EUR_AF=0.0517;SAS_AF=0.0838;AA=t|||;VT=SNP
11	80698138	rs992697	C	T	100	PASS	AC=2671;AF=0.533347;AN=5008;NS=2504;DP=19411;EAS_AF=0.5685;AMR_AF=0.7637;AFR_AF=0.1989;EUR_AF=0.6938;SAS_AF=0.6207;AA=C|||;VT=SNP
11	80701613	rs7946942	C	T	100	PASS	AC=602;AF=0.120208;AN=5008;NS=2504;DP=17906;EAS_AF=0.1647;AMR_AF=0.0519;AFR_AF=0.2383;EUR_AF=0.0408;SAS_AF=0.045;AA=C|||;VT=SNP
11	80702138	rs4945468	A	G	100	PASS	AC=4423;AF=0.883187;AN=5008;NS=2504;DP=18591;EAS_AF=0.8294;AMR_AF=0.9078;AFR_AF=0.8654;EUR_AF=0.9036;SAS_AF=0.9243;AA=G|||;VT=SNP
11	80702730	rs78665028	A	G	100	PASS	AC=714;AF=0.142572;AN=5008;NS=2504;DP=18491;EAS_AF=0.1696;AMR_AF=0.0548;AFR_AF=0.3139;EUR_AF=0.0417;SAS_AF=0.0491;AA=A|||;VT=SNP
11	80703098	rs79658954	C	G	100	PASS	AC=345;AF=0.0688898;AN=5008;NS=2504;DP=20034;EAS_AF=0.0843;AMR_AF=0.0317;AFR_AF=0.025;EUR_AF=0.0835;SAS_AF=0.1237;AA=C|||;VT=SNP
11	80703639	rs4945469	C	T	100	PASS	AC=3847;AF=0.768171;AN=5008;NS=2504;DP=17909;EAS_AF=0.6597;AMR_AF=0.8617;AFR_AF=0.6505;EUR_AF=0.8638;SAS_AF=0.8742;AA=T|||;VT=SNP
11	80703967	rs4944276	A	G	100	PASS	AC=4563;AF=0.911142;AN=5008;NS=2504;DP=18886;EAS_AF=0.8304;AMR_AF=0.9164;AFR_AF=0.9644;EUR_AF=0.9066;SAS_AF=0.9233;AA=G|||;VT=SNP
11	80704734	rs77419856	G	A	100	PASS	AC=618;AF=0.123403;AN=5008;NS=2504;DP=16466;EAS_AF=0.1677;AMR_AF=0.0519;AFR_AF=0.2481;EUR_AF=0.0408;SAS_AF=0.045;AA=G|||;VT=SNP
11	80705351	rs10732254	C	T	100	PASS	AC=4560;AF=0.910543;AN=5008;NS=2504;DP=13034;EAS_AF=0.8294;AMR_AF=0.9164;AFR_AF=0.9629;EUR_AF=0.9066;SAS_AF=0.9233;AA=T|||;VT=SNP
11	80707611	rs7342241	C	T	100	PASS	AC=4064;AF=0.811502;AN=5008;NS=2504;DP=5405;EAS_AF=0.8065;AMR_AF=0.8401;AFR_AF=0.8457;EUR_AF=0.7694;SAS_AF=0.7935;AA=T|||;VT=SNP
11	80707760	rs7342242	C	T	100	PASS	AC=4482;AF=0.894968;AN=5008;NS=2504;DP=19941;EAS_AF=0.9633;AMR_AF=0.8631;AFR_AF=0.9803;EUR_AF=0.7873;SAS_AF=0.8425;AA=T|||;VT=SNP
11	80708680	rs76877170	C	T	100	PASS	AC=753;AF=0.150359;AN=5008;NS=2504;DP=17992;EAS_AF=0.1627;AMR_AF=0.0576;AFR_AF=0.348;EUR_AF=0.0408;SAS_AF=0.0491;AA=C|||;VT=SNP
11	80708687	rs78439598	C	T	100	PASS	AC=756;AF=0.150958;AN=5008;NS=2504;DP=18273;EAS_AF=0.1647;AMR_AF=0.0576;AFR_AF=0.3495;EUR_AF=0.0398;SAS_AF=0.0491;AA=C|||;VT=SNP
11	80708698	rs2373711	C	T	100	PASS	AC=1289;AF=0.257388;AN=5008;NS=2504;DP=18322;EAS_AF=0.248;AMR_AF=0.1081;AFR_AF=0.5076;EUR_AF=0.1312;SAS_AF=0.1646;AA=T|||;VT=SNP
11	80710677	rs80039587	T	C	100	PASS	AC=701;AF=0.139976;AN=5008;NS=2504;DP=19220;EAS_AF=0.1647;AMR_AF=0.0548;AFR_AF=0.3086;EUR_AF=0.0408;SAS_AF=0.0491;AA=T|||;VT=SNP
11	80711024	rs4489770	A	G	100	PASS	AC=701;AF=0.139976;AN=5008;NS=2504;DP=13243;EAS_AF=0.1647;AMR_AF=0.0548;AFR_AF=0.3086;EUR_AF=0.0408;SAS_AF=0.0491;AA=A|||;VT=SNP
11	80714305	rs4945471	G	T	100	PASS	AC=4140;AF=0.826677;AN=5008;NS=2504;DP=17372;EAS_AF=0.8194;AMR_AF=0.8775;AFR_AF=0.6899;EUR_AF=0.8837;SAS_AF=0.9243;AA=T|||;VT=SNP
11	80714563	rs4945472	C	T	100	PASS	AC=3626;AF=0.724042;AN=5008;NS=2504;DP=17684;EAS_AF=0.7312;AMR_AF=0.83;AFR_AF=0.5613;EUR_AF=0.7952;SAS_AF=0.7883;AA=T|||;VT=SNP
11	80714931	rs10751035	C	T	100	PASS	AC=4265;AF=0.851637;AN=5008;NS=2504;DP=15782;EAS_AF=0.8284;AMR_AF=0.8948;AFR_AF=0.7496;EUR_AF=0.9056;SAS_AF=0.9274;AA=c|||;VT=SNP
11	80715250	rs77192655	T	G	100	PASS	AC=879;AF=0.175519;AN=5008;NS=2504;DP=11623;EAS_AF=0.1627;AMR_AF=0.0778;AFR_AF=0.3525;EUR_AF=0.0875;SAS_AF=0.1094;AA=T|||;VT=SNP
11	80715312	rs10897737	C	T	100	PASS	AC=4420;AF=0.882588;AN=5008;NS=2504;DP=10872;EAS_AF=0.8284;AMR_AF=0.9078;AFR_AF=0.8601;EUR_AF=0.9056;SAS_AF=0.9274;AA=T|||;VT=SNP
11	80715370	rs10897738	C	T	100	PASS	AC=4419;AF=0.882388;AN=5008;NS=2504;DP=10005;EAS_AF=0.8294;AMR_AF=0.9078;AFR_AF=0.8593;EUR_AF=0.9056;SAS_AF=0.9264;AA=T|||;VT=SNP
11	80715686	rs1391540	T	A	100	PASS	AC=4056;AF=0.809904;AN=5008;NS=2504;DP=14384;EAS_AF=0.8284;AMR_AF=0.8674;AFR_AF=0.6868;EUR_AF=0.8588;SAS_AF=0.8661;AA=T|||;VT=SNP
11	80715689	rs1391539	G	A	100	PASS	AC=4270;AF=0.852636;AN=5008;NS=2504;DP=14363;EAS_AF=0.8294;AMR_AF=0.8948;AFR_AF=0.7534;EUR_AF=0.9056;SAS_AF=0.9264;AA=A|||;VT=SNP
11	80715767	rs1391538	T	C	100	PASS	AC=2740;AF=0.547125;AN=5008;NS=2504;DP=14548;EAS_AF=0.5774;AMR_AF=0.7565;AFR_AF=0.211;EUR_AF=0.7078;SAS_AF=0.6564;AA=T|||;VT=SNP
11	80715794	rs1391537	A	G	100	PASS	AC=4267;AF=0.852037;AN=5008;NS=2504;DP=14696;EAS_AF=0.8294;AMR_AF=0.8919;AFR_AF=0.7519;EUR_AF=0.9056;SAS_AF=0.9274;AA=G|||;VT=SNP
11	80716179	rs11232428	G	A	100	PASS	AC=345;AF=0.0688898;AN=5008;NS=2504;DP=19048;EAS_AF=0.0218;AMR_AF=0.0663;AFR_AF=0.028;EUR_AF=0.1252;SAS_AF=0.1166;AA=G|||;VT=SNP
11	80716238	rs10792530	G	A	100	PASS	AC=2734;AF=0.545927;AN=5008;NS=2504;DP=18298;EAS_AF=0.5744;AMR_AF=0.7493;AFR_AF=0.2095;EUR_AF=0.7058;SAS_AF=0.6626;AA=G|||;VT=SNP
11	80716264	rs9919563	G	A	100	PASS	AC=4416;AF=0.881789;AN=5008;NS=2504;DP=19041;EAS_AF=0.8284;AMR_AF=0.9078;AFR_AF=0.8578;EUR_AF=0.9046;SAS_AF=0.9274;AA=A|||;VT=SNP
11	80716400	rs9919564	C	G	100	PASS	AC=1043;AF=0.208267;AN=5008;NS=2504;DP=21191;EAS_AF=0.252;AMR_AF=0.0937;AFR_AF=0.32;EUR_AF=0.1243;SAS_AF=0.18;AA=C|||;VT=SNP
11	80717021	rs7110013	C	T	100	PASS	AC=4421;AF=0.882788;AN=5008;NS=2504;DP=18664;EAS_AF=0.8313;AMR_AF=0.9078;AFR_AF=0.8593;EUR_AF=0.9046;SAS_AF=0.9274;AA=T|||;VT=SNP
11	80717239	rs6591923	T	G	100	PASS	AC=4837;AF=0.965855;AN=5008;NS=2504;DP=17533;EAS_AF=0.9831;AMR_AF=0.9323;AFR_AF=0.997;EUR_AF=0.9235;SAS_AF=0.9734;AA=G|||;VT=SNP
11	80717273	rs1498333	C	A	100	PASS	AC=4261;AF=0.850839;AN=5008;NS=2504;DP=16054;EAS_AF=0.8313;AMR_AF=0.8948;AFR_AF=0.7451;EUR_AF=0.9046;SAS_AF=0.9274;AA=A|||;VT=SNP
11	80717275	rs1498332	T	A	100	PASS	AC=4261;AF=0.850839;AN=5008;NS=2504;DP=16005;EAS_AF=0.8313;AMR_AF=0.8948;AFR_AF=0.7451;EUR_AF=0.9046;SAS_AF=0.9274;AA=A|||;VT=SNP
11	80717367	rs72937957	G	A	100	PASS	AC=521;AF=0.104034;AN=5008;NS=2504;DP=15191;EAS_AF=0.0764;AMR_AF=0.3386;AFR_AF=0.0038;EUR_AF=0.1083;SAS_AF=0.0971;AA=G|||;VT=SNP
11	80718255	rs1566241	G	A	100	PASS	AC=410;AF=0.081869;AN=5008;NS=2504;DP=13000;EAS_AF=0.0863;AMR_AF=0.0418;AFR_AF=0.0658;EUR_AF=0.0835;SAS_AF=0.1258;AA=G|||;VT=SNP
11	80718383	rs1566240	T	C	100	PASS	AC=2693;AF=0.53774;AN=5008;NS=2504;DP=12300;EAS_AF=0.5823;AMR_AF=0.7478;AFR_AF=0.1717;EUR_AF=0.7068;SAS_AF=0.6636;AA=T|||;VT=SNP
11	80718505	rs1566239	T	A	100	PASS	AC=398;AF=0.0794728;AN=5008;NS=2504;DP=11817;EAS_AF=0.0218;AMR_AF=0.0677;AFR_AF=0.0673;EUR_AF=0.1243;SAS_AF=0.1176;AA=T|||;VT=SNP
11	80718912	rs10792531	A	T	100	PASS	AC=2674;AF=0.533946;AN=5008;NS=2504;DP=15369;EAS_AF=0.5813;AMR_AF=0.7464;AFR_AF=0.1641;EUR_AF=0.7048;SAS_AF=0.6585;AA=A|||;VT=SNP
11	80719478	rs4945473	C	T	100	PASS	AC=2779;AF=0.554912;AN=5008;NS=2504;DP=16684;EAS_AF=0.5764;AMR_AF=0.7565;AFR_AF=0.2035;EUR_AF=0.7326;SAS_AF=0.682;AA=T|||;VT=SNP
11	80719488	rs4945474	G	T	100	PASS	AC=3297;AF=0.658347;AN=5008;NS=2504;DP=16325;EAS_AF=0.7252;AMR_AF=0.7853;AFR_AF=0.4554;EUR_AF=0.7237;SAS_AF=0.7065;AA=T|||;VT=SNP
11	80720166	rs10732888	C	T	100	PASS	AC=2659;AF=0.53095;AN=5008;NS=2504;DP=14897;EAS_AF=0.5625;AMR_AF=0.7464;AFR_AF=0.1619;EUR_AF=0.7028;SAS_AF=0.6677;AA=C|||;VT=SNP
11	80721178	rs9666296	C	T	100	PASS	AC=712;AF=0.142173;AN=5008;NS=2504;DP=17048;EAS_AF=0.1627;AMR_AF=0.0562;AFR_AF=0.3185;EUR_AF=0.0417;SAS_AF=0.047;AA=C|||;VT=SNP
11	80721384	rs10897739	C	A	100	PASS	AC=2301;AF=0.459465;AN=5008;NS=2504;DP=16800;EAS_AF=0.5546;AMR_AF=0.6873;AFR_AF=0.0635;EUR_AF=0.6034;SAS_AF=0.5869;AA=A|||;VT=SNP
11	80721756	rs10897740	T	C	100	PASS	AC=3158;AF=0.630591;AN=5008;NS=2504;DP=13704;EAS_AF=0.5893;AMR_AF=0.8256;AFR_AF=0.3843;EUR_AF=0.7972;SAS_AF=0.6963;AA=T|||;VT=SNP
11	80721928	rs1532505	C	G	100	PASS	AC=4893;AF=0.977037;AN=5008;NS=2504;DP=12927;EAS_AF=0.9841;AMR_AF=0.9654;AFR_AF=0.997;EUR_AF=0.9364;SAS_AF=0.9928;AA=G|||;VT=SNP
11	80722000	rs1532504	T	C	100	PASS	AC=1260;AF=0.251597;AN=5008;NS=2504;DP=14162;EAS_AF=0.2817;AMR_AF=0.2147;AFR_AF=0.0439;EUR_AF=0.3479;SAS_AF=0.4284;AA=T|||;VT=SNP
11	80722309	rs1391530	C	T	100	PASS	AC=3926;AF=0.783946;AN=5008;NS=2504;DP=14701;EAS_AF=0.755;AMR_AF=0.7507;AFR_AF=0.9478;EUR_AF=0.7008;SAS_AF=0.7014;AA=T|||;VT=SNP
11	80723712	rs7935980	C	T	100	PASS	AC=2400;AF=0.479233;AN=5008;NS=2504;DP=15487;EAS_AF=0.7857;AMR_AF=0.3775;AFR_AF=0.4123;EUR_AF=0.3042;SAS_AF=0.5061;AA=C|||;VT=SNP
11	80723955	rs7951353	T	A	100	PASS	AC=1578;AF=0.315096;AN=5008;NS=2504;DP=13427;EAS_AF=0.3601;AMR_AF=0.2608;AFR_AF=0.4017;EUR_AF=0.1789;SAS_AF=0.3303;AA=T|||;VT=SNP
11	80726364	rs17412370	T	G	100	PASS	AC=465;AF=0.0928514;AN=5008;NS=2504;DP=16512;EAS_AF=0.0109;AMR_AF=0.1311;AFR_AF=0.0439;EUR_AF=0.2117;SAS_AF=0.0941;AA=T|||;VT=SNP
11	80727080	rs10751036	G	A	100	PASS	AC=3808;AF=0.760383;AN=5008;NS=2504;DP=20334;EAS_AF=0.8502;AMR_AF=0.7579;AFR_AF=0.8351;EUR_AF=0.5915;SAS_AF=0.7423;AA=A|||;VT=SNP
11	80727085	rs10792532	C	T	100	PASS	AC=2619;AF=0.522963;AN=5008;NS=2504;DP=20275;EAS_AF=0.4147;AMR_AF=0.5605;AFR_AF=0.6634;EUR_AF=0.4284;SAS_AF=0.5153;AA=C|||;VT=SNP
11	80727242	rs10897741	C	T	100	PASS	AC=1570;AF=0.313498;AN=5008;NS=2504;DP=18451;EAS_AF=0.3512;AMR_AF=0.2233;AFR_AF=0.4357;EUR_AF=0.168;SAS_AF=0.3231;AA=C|||;VT=SNP
11	80727414	rs10792533	C	G	100	PASS	AC=2600;AF=0.519169;AN=5008;NS=2504;DP=16113;EAS_AF=0.4157;AMR_AF=0.5576;AFR_AF=0.6626;EUR_AF=0.4205;SAS_AF=0.5061;AA=G|||;VT=SNP
11	80727649	rs72937971	G	A	100	PASS	AC=500;AF=0.0998403;AN=5008;NS=2504;DP=14342;EAS_AF=0.0089;AMR_AF=0.1225;AFR_AF=0.1566;EUR_AF=0.17;SAS_AF=0.0286;AA=G|||;VT=SNP
11	80727767	rs7130958	A	G	100	PASS	AC=1594;AF=0.318291;AN=5008;NS=2504;DP=12883;EAS_AF=0.371;AMR_AF=0.2248;AFR_AF=0.4372;EUR_AF=0.168;SAS_AF=0.3241;AA=A|||;VT=SNP
11	80728023	rs7104256	G	C	100	PASS	AC=2620;AF=0.523163;AN=5008;NS=2504;DP=13173;EAS_AF=0.4147;AMR_AF=0.562;AFR_AF=0.6626;EUR_AF=0.4284;SAS_AF=0.5164;AA=a|||;VT=SNP
11	80728292	rs11232430	C	T	100	PASS	AC=1572;AF=0.313898;AN=5008;NS=2504;DP=16578;EAS_AF=0.3512;AMR_AF=0.2233;AFR_AF=0.4372;EUR_AF=0.168;SAS_AF=0.3231;AA=C|||;VT=SNP
11	80728653	rs1498326	C	T	100	PASS	AC=442;AF=0.0882588;AN=5008;NS=2504;DP=19830;EAS_AF=0.0546;AMR_AF=0.2017;AFR_AF=0.0038;EUR_AF=0.0855;SAS_AF=0.1595;AA=C|||;VT=SNP
11	80729199	rs10897742	A	C	100	PASS	AC=1584;AF=0.316294;AN=5008;NS=2504;DP=18428;EAS_AF=0.3581;AMR_AF=0.2248;AFR_AF=0.4357;EUR_AF=0.168;SAS_AF=0.3292;AA=A|||;VT=SNP
11	80729376	rs1874796	C	T	100	PASS	AC=2611;AF=0.521366;AN=5008;NS=2504;DP=19570;EAS_AF=0.4196;AMR_AF=0.5562;AFR_AF=0.6619;EUR_AF=0.4205;SAS_AF=0.5153;AA=T|||;VT=SNP
11	80729659	rs1874795	A	G	100	PASS	AC=3887;AF=0.776158;AN=5008;NS=2504;DP=17478;EAS_AF=0.8532;AMR_AF=0.7594;AFR_AF=0.8805;EUR_AF=0.5974;SAS_AF=0.7515;AA=G|||;VT=SNP
11	80729909	rs7947053	T	C	100	PASS	AC=1583;AF=0.316094;AN=5008;NS=2504;DP=16779;EAS_AF=0.3581;AMR_AF=0.2233;AFR_AF=0.4349;EUR_AF=0.169;SAS_AF=0.3292;AA=T|||;VT=SNP
11	80730211	rs60573309	C	A	100	PASS	AC=844;AF=0.16853;AN=5008;NS=2504;DP=18006;EAS_AF=0.4296;AMR_AF=0.1614;AFR_AF=0.0121;EUR_AF=0.1282;SAS_AF=0.1575;AA=C|||;VT=SNP
11	80730848	rs72937978	G	A	100	PASS	AC=549;AF=0.109625;AN=5008;NS=2504;DP=16928;EAS_AF=0.0109;AMR_AF=0.1268;AFR_AF=0.1891;EUR_AF=0.17;SAS_AF=0.0297;AA=G|||;VT=SNP
11	80731375	rs1498331	T	A	100	PASS	AC=871;AF=0.173922;AN=5008;NS=2504;DP=14021;EAS_AF=0.4296;AMR_AF=0.1643;AFR_AF=0.0121;EUR_AF=0.1352;SAS_AF=0.1759;AA=T|||;VT=SNP
11	80731379	rs1498330	T	C	100	PASS	AC=69;AF=0.013778;AN=5008;NS=2504;DP=13985;EAS_AF=0.004;AMR_AF=0.0086;AFR_AF=0.0076;EUR_AF=0.0338;SAS_AF=0.0153;AA=T|||;VT=SNP
11	80731623	rs7947017	G	A	100	PASS	AC=494;AF=0.0986422;AN=5008;NS=2504;DP=12791;EAS_AF=0.0089;AMR_AF=0.1153;AFR_AF=0.1558;EUR_AF=0.169;SAS_AF=0.0297;AA=A|||;VT=SNP
11	80731797	rs11232431	A	G	100	PASS	AC=413;AF=0.0824681;AN=5008;NS=2504;DP=14290;EAS_AF=0.0069;AMR_AF=0.111;AFR_AF=0.0983;EUR_AF=0.169;SAS_AF=0.0297;AA=A|||;VT=SNP
11	80732367	rs12420363	C	A	100	PASS	AC=838;AF=0.167332;AN=5008;NS=2504;DP=17085;EAS_AF=0.4137;AMR_AF=0.1585;AFR_AF=0.0136;EUR_AF=0.1282;SAS_AF=0.1677;AA=C|||;VT=SNP
11	80732821	rs11232432	G	A	100	PASS	AC=1551;AF=0.309704;AN=5008;NS=2504;DP=16184;EAS_AF=0.377;AMR_AF=0.255;AFR_AF=0.4092;EUR_AF=0.1561;SAS_AF=0.3027;AA=g|||;VT=SNP
11	80734844	rs904318	G	A	100	PASS	AC=3801;AF=0.758986;AN=5008;NS=2504;DP=15604;EAS_AF=0.8532;AMR_AF=0.7565;AFR_AF=0.8404;EUR_AF=0.5795;SAS_AF=0.7382;AA=A|||;VT=SNP
11	80735316	rs904317	A	G	100	PASS	AC=4708;AF=0.940096;AN=5008;NS=2504;DP=16064;EAS_AF=0.8661;AMR_AF=0.9553;AFR_AF=0.9902;EUR_AF=0.9543;SAS_AF=0.9233;AA=G|||;VT=SNP
11	80735865	rs11232433	G	A	100	PASS	AC=1533;AF=0.30611;AN=5008;NS=2504;DP=16989;EAS_AF=0.377;AMR_AF=0.2219;AFR_AF=0.4002;EUR_AF=0.161;SAS_AF=0.3149;AA=G|||;VT=SNP
11	80736067	rs72937988	T	G	100	PASS	AC=846;AF=0.16893;AN=5008;NS=2504;DP=17535;EAS_AF=0.4187;AMR_AF=0.1571;AFR_AF=0.0174;EUR_AF=0.1193;SAS_AF=0.1759;AA=T|||;VT=SNP
11	80736429	rs10751037	C	G	100	PASS	AC=3793;AF=0.757388;AN=5008;NS=2504;DP=17185;EAS_AF=0.8552;AMR_AF=0.755;AFR_AF=0.8404;EUR_AF=0.5726;SAS_AF=0.7362;AA=G|||;VT=SNP
11	80736451	rs10897743	T	C	100	PASS	AC=1604;AF=0.320288;AN=5008;NS=2504;DP=17447;EAS_AF=0.4077;AMR_AF=0.255;AFR_AF=0.4092;EUR_AF=0.164;SAS_AF=0.317;AA=T|||;VT=SNP
11	80736539	rs12417895	T	C	100	PASS	AC=789;AF=0.157548;AN=5008;NS=2504;DP=18817;EAS_AF=0.3919;AMR_AF=0.1542;AFR_AF=0.0159;EUR_AF=0.1123;SAS_AF=0.1564;AA=T|||;VT=SNP
11	80736944	rs10736740	T	C	100	PASS	AC=4228;AF=0.844249;AN=5008;NS=2504;DP=17011;EAS_AF=0.8552;AMR_AF=0.8617;AFR_AF=0.9743;EUR_AF=0.7465;SAS_AF=0.7454;AA=c|||;VT=SNP
11	80737235	rs17141360	G	A	100	PASS	AC=779;AF=0.155551;AN=5008;NS=2504;DP=20009;EAS_AF=0.3869;AMR_AF=0.1527;AFR_AF=0.0136;EUR_AF=0.1113;SAS_AF=0.1564;AA=G|||;VT=SNP
11	80737420	rs11232434	T	G	100	PASS	AC=1603;AF=0.320088;AN=5008;NS=2504;DP=19538;EAS_AF=0.4127;AMR_AF=0.255;AFR_AF=0.4032;EUR_AF=0.165;SAS_AF=0.318;AA=T|||;VT=SNP
11	80737997	rs17141367	C	T	100	PASS	AC=775;AF=0.154752;AN=5008;NS=2504;DP=16742;EAS_AF=0.3859;AMR_AF=0.1513;AFR_AF=0.0129;EUR_AF=0.1103;SAS_AF=0.1564;AA=C|||;VT=SNP
11	80738417	rs67343078	T	C	100	PASS	AC=783;AF=0.15635;AN=5008;NS=2504;DP=13799;EAS_AF=0.3859;AMR_AF=0.1527;AFR_AF=0.0151;EUR_AF=0.1103;SAS_AF=0.1605;AA=T|||;VT=SNP
11	80740268	rs11232437	A	C	100	PASS	AC=1636;AF=0.326677;AN=5008;NS=2504;DP=17636;EAS_AF=0.4286;AMR_AF=0.2565;AFR_AF=0.4153;EUR_AF=0.166;SAS_AF=0.317;AA=A|||;VT=SNP
11	80740802	rs12786108	T	G	100	PASS	AC=1871;AF=0.373602;AN=5008;NS=2504;DP=13084;EAS_AF=0.1339;AMR_AF=0.3689;AFR_AF=0.4259;EUR_AF=0.5984;SAS_AF=0.3221;AA=G|||;VT=SNP
11	80741026	rs11232438	C	T	100	PASS	AC=2890;AF=0.577077;AN=5008;NS=2504;DP=15112;EAS_AF=0.8631;AMR_AF=0.5908;AFR_AF=0.4637;EUR_AF=0.3638;SAS_AF=0.6452;AA=C|||;VT=SNP
11	80741274	rs12222420	T	C	100	PASS	AC=1629;AF=0.32528;AN=5008;NS=2504;DP=17045;EAS_AF=0.4276;AMR_AF=0.2536;AFR_AF=0.413;EUR_AF=0.165;SAS_AF=0.317;AA=T|||;VT=SNP
11	80742222	rs7119114	C	G	100	PASS	AC=3242;AF=0.647364;AN=5008;NS=2504;DP=13789;EAS_AF=0.8661;AMR_AF=0.634;AFR_AF=0.6157;EUR_AF=0.4076;SAS_AF=0.7209;AA=G|||;VT=SNP
11	80742613	rs1587327	A	G	100	PASS	AC=3295;AF=0.657947;AN=5008;NS=2504;DP=16918;EAS_AF=0.8651;AMR_AF=0.6354;AFR_AF=0.6566;EUR_AF=0.4076;SAS_AF=0.7198;AA=A|||;VT=SNP
11	80743018	rs10751038	A	T	100	PASS	AC=4249;AF=0.848442;AN=5008;NS=2504;DP=17425;EAS_AF=0.872;AMR_AF=0.8617;AFR_AF=0.9743;EUR_AF=0.7425;SAS_AF=0.7536;AA=T|||;VT=SNP
11	80743059	rs10751039	T	C	100	PASS	AC=3227;AF=0.644369;AN=5008;NS=2504;DP=18001;EAS_AF=0.8641;AMR_AF=0.6311;AFR_AF=0.618;EUR_AF=0.4016;SAS_AF=0.7127;AA=T|||;VT=SNP
11	80743454	rs10736741	C	T	100	PASS	AC=4250;AF=0.848642;AN=5008;NS=2504;DP=17755;EAS_AF=0.872;AMR_AF=0.8617;AFR_AF=0.9743;EUR_AF=0.7425;SAS_AF=0.7546;AA=T|||;VT=SNP
11	80743719	rs12419847	A	G	100	PASS	AC=792;AF=0.158147;AN=5008;NS=2504;DP=18411;EAS_AF=0.3978;AMR_AF=0.1499;AFR_AF=0.0182;EUR_AF=0.1083;SAS_AF=0.1575;AA=A|||;VT=SNP
11	80743780	rs11232439	T	G	100	PASS	AC=573;AF=0.114417;AN=5008;NS=2504;DP=19748;EAS_AF=0.0546;AMR_AF=0.2248;AFR_AF=0.0688;EUR_AF=0.0944;SAS_AF=0.18;AA=T|||;VT=SNP
11	80744231	rs10897744	G	A	100	PASS	AC=2409;AF=0.48103;AN=5008;NS=2504;DP=18717;EAS_AF=0.8046;AMR_AF=0.3718;AFR_AF=0.4546;EUR_AF=0.2773;SAS_AF=0.4703;AA=G|||;VT=SNP
11	80744776	rs10897745	T	C	100	PASS	AC=2412;AF=0.481629;AN=5008;NS=2504;DP=20745;EAS_AF=0.8056;AMR_AF=0.3746;AFR_AF=0.4546;EUR_AF=0.2773;SAS_AF=0.4703;AA=T|||;VT=SNP
11	80744858	rs10897746	C	T	100	PASS	AC=1579;AF=0.315296;AN=5008;NS=2504;DP=20298;EAS_AF=0.4097;AMR_AF=0.2205;AFR_AF=0.413;EUR_AF=0.163;SAS_AF=0.3098;AA=c|||;VT=SNP
11	80744860	rs10751040	T	C	100	PASS	AC=3449;AF=0.688698;AN=5008;NS=2504;DP=20344;EAS_AF=0.8631;AMR_AF=0.6427;AFR_AF=0.7731;EUR_AF=0.4085;SAS_AF=0.7157;AA=C|||;VT=SNP
11	80745207	rs10792534	T	C	100	PASS	AC=2445;AF=0.488219;AN=5008;NS=2504;DP=20695;EAS_AF=0.8145;AMR_AF=0.4063;AFR_AF=0.4546;EUR_AF=0.2793;SAS_AF=0.4703;AA=C|||;VT=SNP
11	80745253	rs10897747	G	A	100	PASS	AC=2445;AF=0.488219;AN=5008;NS=2504;DP=19818;EAS_AF=0.8145;AMR_AF=0.4063;AFR_AF=0.4546;EUR_AF=0.2793;SAS_AF=0.4703;AA=G|||;VT=SNP
11	80745524	rs11232440	G	T	100	PASS	AC=416;AF=0.0830671;AN=5008;NS=2504;DP=18753;EAS_AF=0.0496;AMR_AF=0.1758;AFR_AF=0.003;EUR_AF=0.0825;SAS_AF=0.1605;AA=G|||;VT=SNP
11	80745602	rs11232441	C	T	100	PASS	AC=2413;AF=0.481829;AN=5008;NS=2504;DP=20319;EAS_AF=0.8075;AMR_AF=0.3732;AFR_AF=0.4546;EUR_AF=0.2773;SAS_AF=0.4703;AA=C|||;VT=SNP
11	80746476	rs11532093	A	C	100	PASS	AC=3483;AF=0.695487;AN=5008;NS=2504;DP=17525;EAS_AF=0.8661;AMR_AF=0.6455;AFR_AF=0.7897;EUR_AF=0.4095;SAS_AF=0.7219;AA=C|||;VT=SNP
11	80748693	rs59978098	C	T	100	PASS	AC=782;AF=0.15615;AN=5008;NS=2504;DP=17521;EAS_AF=0.3909;AMR_AF=0.1513;AFR_AF=0.0129;EUR_AF=0.1133;SAS_AF=0.1554;AA=C|||;VT=SNP
11	80748954	rs72939906	C	T	100	PASS	AC=297;AF=0.0593051;AN=5008;NS=2504;DP=17676;EAS_AF=0.0069;AMR_AF=0.1095;AFR_AF=0.0113;EUR_AF=0.173;SAS_AF=0.0256;AA=C|||;VT=SNP
11	80749010	rs57504785	C	G	100	PASS	AC=900;AF=0.179712;AN=5008;NS=2504;DP=17180;EAS_AF=0.503;AMR_AF=0.1513;AFR_AF=0.0136;EUR_AF=0.1143;SAS_AF=0.1585;AA=C|||;VT=SNP
11	80749174	rs35380280	G	C	100	PASS	AC=2804;AF=0.559904;AN=5008;NS=2504;DP=21856;EAS_AF=0.8175;AMR_AF=0.4467;AFR_AF=0.6248;EUR_AF=0.3181;SAS_AF=0.5358;AA=C|||;VT=SNP
11	80749340	rs112142824	C	A	100	PASS	AC=307;AF=0.0613019;AN=5008;NS=2504;DP=19346;EAS_AF=0.0069;AMR_AF=0.111;AFR_AF=0.0136;EUR_AF=0.1789;SAS_AF=0.0256;AA=C|||;VT=SNP
11	80749450	rs1829763	T	A	100	PASS	AC=440;AF=0.0878594;AN=5008;NS=2504;DP=20424;EAS_AF=0.0516;AMR_AF=0.1801;AFR_AF=0.003;EUR_AF=0.0865;SAS_AF=0.1759;AA=T|||;VT=SNP
11	80749711	rs11232442	T	G	100	PASS	AC=574;AF=0.114617;AN=5008;NS=2504;DP=20870;EAS_AF=0.0565;AMR_AF=0.2248;AFR_AF=0.0666;EUR_AF=0.0954;SAS_AF=0.181;AA=T|||;VT=SNP
11	80749805	rs12576032	C	T	100	PASS	AC=2380;AF=0.47524;AN=5008;NS=2504;DP=19926;EAS_AF=0.8065;AMR_AF=0.3689;AFR_AF=0.4425;EUR_AF=0.2724;SAS_AF=0.4622;AA=C|||;VT=SNP
11	80750231	rs112226053	C	T	100	PASS	AC=304;AF=0.0607029;AN=5008;NS=2504;DP=22035;EAS_AF=0.0069;AMR_AF=0.111;AFR_AF=0.0129;EUR_AF=0.1779;SAS_AF=0.0245;AA=C|||;VT=SNP
11	80750888	rs1608169	G	T	100	PASS	AC=1114;AF=0.222444;AN=5008;NS=2504;DP=16237;EAS_AF=0.1518;AMR_AF=0.2075;AFR_AF=0.2345;EUR_AF=0.337;SAS_AF=0.1718;AA=G|||;VT=SNP
11	80751799	rs11232444	T	A	100	PASS	AC=1272;AF=0.253994;AN=5008;NS=2504;DP=17008;EAS_AF=0.1002;AMR_AF=0.3242;AFR_AF=0.2148;EUR_AF=0.4791;SAS_AF=0.184;AA=T|||;VT=SNP
11	80751851	rs2049262	A	T	100	PASS	AC=1000;AF=0.199681;AN=5008;NS=2504;DP=16609;EAS_AF=0.3859;AMR_AF=0.196;AFR_AF=0.0567;EUR_AF=0.1839;SAS_AF=0.2198;AA=A|||;VT=SNP
11	80753518	rs2177208	A	G	100	PASS	AC=1385;AF=0.276558;AN=5008;NS=2504;DP=15276;EAS_AF=0.2748;AMR_AF=0.3905;AFR_AF=0.1959;EUR_AF=0.2316;SAS_AF=0.3528;AA=A|||;VT=SNP
11	80753865	rs78795925	C	T	100	PASS	AC=320;AF=0.0638978;AN=5008;NS=2504;DP=13664;EAS_AF=0.0109;AMR_AF=0.1196;AFR_AF=0.0113;EUR_AF=0.175;SAS_AF=0.0358;AA=T|||;VT=SNP
11	80753968	rs1522648	C	A	100	PASS	AC=1292;AF=0.257987;AN=5008;NS=2504;DP=14252;EAS_AF=0.1002;AMR_AF=0.3141;AFR_AF=0.2254;EUR_AF=0.4851;SAS_AF=0.1912;AA=A|||;VT=SNP
11	80754793	rs61889103	C	G	100	PASS	AC=432;AF=0.086262;AN=5008;NS=2504;DP=18652;EAS_AF=0.0903;AMR_AF=0.085;AFR_AF=0.0166;EUR_AF=0.1382;SAS_AF=0.1237;AA=C|||;VT=SNP
11	80754898	rs11603944	G	C	100	PASS	AC=1298;AF=0.259185;AN=5008;NS=2504;DP=17170;EAS_AF=0.0992;AMR_AF=0.3141;AFR_AF=0.239;EUR_AF=0.4771;SAS_AF=0.1881;AA=C|||;VT=SNP
11	80755499	rs1916053	C	A	100	PASS	AC=1469;AF=0.293331;AN=5008;NS=2504;DP=14776;EAS_AF=0.1002;AMR_AF=0.3285;AFR_AF=0.3593;EUR_AF=0.4771;SAS_AF=0.1892;AA=A|||;VT=SNP
11	80755525	rs1522649	A	G	100	PASS	AC=2157;AF=0.430711;AN=5008;NS=2504;DP=15274;EAS_AF=0.2778;AMR_AF=0.5101;AFR_AF=0.4569;EUR_AF=0.5974;SAS_AF=0.3252;AA=A|||;VT=SNP
11	80756066	rs10792535	G	A	100	PASS	AC=1327;AF=0.264976;AN=5008;NS=2504;DP=11632;EAS_AF=0.2589;AMR_AF=0.3573;AFR_AF=0.1944;EUR_AF=0.2256;SAS_AF=0.3415;AA=G|||;VT=SNP
11	80756179	rs34759263	T	A	100	PASS	AC=1422;AF=0.283946;AN=5008;NS=2504;DP=7212;EAS_AF=0.0992;AMR_AF=0.3271;AFR_AF=0.3132;EUR_AF=0.4851;SAS_AF=0.1973;AA=T|||;VT=SNP
11	80756367	rs59090146	T	C	100	PASS	AC=1423;AF=0.284145;AN=5008;NS=2504;DP=12084;EAS_AF=0.1002;AMR_AF=0.3271;AFR_AF=0.3132;EUR_AF=0.4851;SAS_AF=0.1973;AA=C|||;VT=SNP
11	80756579	rs61889107	C	T	100	PASS	AC=1422;AF=0.283946;AN=5008;NS=2504;DP=15471;EAS_AF=0.1002;AMR_AF=0.3271;AFR_AF=0.3132;EUR_AF=0.4851;SAS_AF=0.1963;AA=C|||;VT=SNP
11	80756686	rs34103320	T	C	100	PASS	AC=1424;AF=0.284345;AN=5008;NS=2504;DP=17832;EAS_AF=0.1002;AMR_AF=0.3285;AFR_AF=0.3139;EUR_AF=0.4851;SAS_AF=0.1963;AA=T|||;VT=SNP
11	80757261	rs12420461	C	T	100	PASS	AC=920;AF=0.183706;AN=5008;NS=2504;DP=19412;EAS_AF=0.373;AMR_AF=0.1859;AFR_AF=0.028;EUR_AF=0.1759;SAS_AF=0.2055;AA=C|||;VT=SNP
11	80757902	rs4944277	A	G	100	PASS	AC=1515;AF=0.302516;AN=5008;NS=2504;DP=18043;EAS_AF=0.0992;AMR_AF=0.3343;AFR_AF=0.3767;EUR_AF=0.4851;SAS_AF=0.2014;AA=G|||;VT=SNP
11	80758126	rs4945476	C	G	100	PASS	AC=1514;AF=0.302316;AN=5008;NS=2504;DP=16697;EAS_AF=0.1002;AMR_AF=0.3329;AFR_AF=0.3782;EUR_AF=0.4851;SAS_AF=0.1984;AA=G|||;VT=SNP
11	80758289	rs4945477	T	C	100	PASS	AC=1408;AF=0.28115;AN=5008;NS=2504;DP=16595;EAS_AF=0.1002;AMR_AF=0.3228;AFR_AF=0.3033;EUR_AF=0.4851;SAS_AF=0.1984;AA=C|||;VT=SNP
11	80758302	rs4945478	G	A	100	PASS	AC=1282;AF=0.25599;AN=5008;NS=2504;DP=16453;EAS_AF=0.1002;AMR_AF=0.3141;AFR_AF=0.2141;EUR_AF=0.4831;SAS_AF=0.1984;AA=G|||;VT=SNP
11	80758533	rs12787890	T	A	100	PASS	AC=2671;AF=0.533347;AN=5008;NS=2504;DP=15365;EAS_AF=0.4831;AMR_AF=0.5317;AFR_AF=0.5658;EUR_AF=0.667;SAS_AF=0.4049;AA=A|||;VT=SNP
11	80760435	rs72939922	T	C	100	PASS	AC=461;AF=0.0920527;AN=5008;NS=2504;DP=16846;EAS_AF=0.0923;AMR_AF=0.0879;AFR_AF=0.0166;EUR_AF=0.1461;SAS_AF=0.1411;AA=T|||;VT=SNP
11	80761776	rs12796893	T	C	100	PASS	AC=1449;AF=0.289337;AN=5008;NS=2504;DP=19161;EAS_AF=0.1012;AMR_AF=0.3285;AFR_AF=0.3306;EUR_AF=0.4851;SAS_AF=0.1984;AA=T|||;VT=SNP
11	80762045	rs74649908	T	A	100	PASS	AC=167;AF=0.0333466;AN=5008;NS=2504;DP=18283;EAS_AF=0.0645;AMR_AF=0.0317;AFR_AF=0;EUR_AF=0.0268;SAS_AF=0.0542;AA=T|||;VT=SNP
11	80762049	rs1403255	A	G	100	PASS	AC=386;AF=0.0770767;AN=5008;NS=2504;DP=18326;EAS_AF=0.0089;AMR_AF=0.1282;AFR_AF=0.0582;EUR_AF=0.175;SAS_AF=0.0358;AA=A|||;VT=SNP
11	80763143	rs1533866	C	T	100	PASS	AC=1218;AF=0.243211;AN=5008;NS=2504;DP=17930;EAS_AF=0.1002;AMR_AF=0.3112;AFR_AF=0.1694;EUR_AF=0.4831;SAS_AF=0.1953;AA=C|||;VT=SNP
11	80764156	rs17413928	T	C	100	PASS	AC=462;AF=0.0922524;AN=5008;NS=2504;DP=20249;EAS_AF=0.0923;AMR_AF=0.0879;AFR_AF=0.0166;EUR_AF=0.1481;SAS_AF=0.1401;AA=T|||;VT=SNP
11	80767622	rs1533865	A	G	100	PASS	AC=3909;AF=0.780551;AN=5008;NS=2504;DP=16766;EAS_AF=0.755;AMR_AF=0.9179;AFR_AF=0.6664;EUR_AF=0.8966;SAS_AF=0.7444;AA=G|||;VT=SNP
11	80767675	rs1533864	G	A	100	PASS	AC=2559;AF=0.510982;AN=5008;NS=2504;DP=14374;EAS_AF=0.6538;AMR_AF=0.5908;AFR_AF=0.41;EUR_AF=0.4105;SAS_AF=0.547;AA=G|||;VT=SNP
11	80768250	rs17414123	C	T	100	PASS	AC=1355;AF=0.270567;AN=5008;NS=2504;DP=16190;EAS_AF=0.1012;AMR_AF=0.3228;AFR_AF=0.2648;EUR_AF=0.4851;SAS_AF=0.1953;AA=C|||;VT=SNP
11	80769390	rs7128907	A	C	100	PASS	AC=1344;AF=0.268371;AN=5008;NS=2504;DP=20463;EAS_AF=0.1071;AMR_AF=0.3228;AFR_AF=0.2474;EUR_AF=0.4811;SAS_AF=0.2055;AA=A|||;VT=SNP
11	80770205	rs11232447	T	A	100	PASS	AC=1419;AF=0.283347;AN=5008;NS=2504;DP=18484;EAS_AF=0.249;AMR_AF=0.3718;AFR_AF=0.3283;EUR_AF=0.1909;SAS_AF=0.2904;AA=A|||;VT=SNP
11	80771576	rs12802990	C	A	100	PASS	AC=1346;AF=0.26877;AN=5008;NS=2504;DP=17906;EAS_AF=0.2986;AMR_AF=0.304;AFR_AF=0.1301;EUR_AF=0.3718;SAS_AF=0.2945;AA=C|||;VT=SNP
11	80772535	rs1522647	G	A	100	PASS	AC=1317;AF=0.262979;AN=5008;NS=2504;DP=17236;EAS_AF=0.2887;AMR_AF=0.3718;AFR_AF=0.2179;EUR_AF=0.1918;SAS_AF=0.2935;AA=G|||;VT=SNP
11	80772720	rs72939936	G	A	100	PASS	AC=595;AF=0.11881;AN=5008;NS=2504;DP=16803;EAS_AF=0.2083;AMR_AF=0.1744;AFR_AF=0.0076;EUR_AF=0.1093;SAS_AF=0.1472;AA=G|||;VT=SNP
11	80773411	rs1533862	C	T	100	PASS	AC=1276;AF=0.254792;AN=5008;NS=2504;DP=19429;EAS_AF=0.251;AMR_AF=0.3689;AFR_AF=0.2186;EUR_AF=0.1918;SAS_AF=0.2914;AA=T|||;VT=SNP
11	80775068	rs11232448	C	T	100	PASS	AC=989;AF=0.197484;AN=5008;NS=2504;DP=15431;EAS_AF=0.3026;AMR_AF=0.2089;AFR_AF=0.0325;EUR_AF=0.2227;SAS_AF=0.2781;AA=C|||;VT=SNP
11	80775374	rs10897748	C	G	100	PASS	AC=1276;AF=0.254792;AN=5008;NS=2504;DP=15142;EAS_AF=0.252;AMR_AF=0.3674;AFR_AF=0.2171;EUR_AF=0.1918;SAS_AF=0.2935;AA=C|||;VT=SNP
11	80775862	rs1949701	C	T	100	PASS	AC=3987;AF=0.796126;AN=5008;NS=2504;DP=15908;EAS_AF=0.752;AMR_AF=0.9207;AFR_AF=0.7284;EUR_AF=0.8946;SAS_AF=0.7434;AA=C|||;VT=SNP
11	80775922	rs1949700	G	T	100	PASS	AC=2466;AF=0.492412;AN=5008;NS=2504;DP=15505;EAS_AF=0.501;AMR_AF=0.5331;AFR_AF=0.3404;EUR_AF=0.6968;SAS_AF=0.4499;AA=G|||;VT=SNP
11	80776292	rs12575037	G	A	100	PASS	AC=1279;AF=0.255391;AN=5008;NS=2504;DP=13812;EAS_AF=0.251;AMR_AF=0.3718;AFR_AF=0.2186;EUR_AF=0.1918;SAS_AF=0.2924;AA=G|||;VT=SNP
11	80776396	rs10751041	C	A	100	PASS	AC=4124;AF=0.823482;AN=5008;NS=2504;DP=15241;EAS_AF=0.7907;AMR_AF=0.9265;AFR_AF=0.7988;EUR_AF=0.8946;SAS_AF=0.7444;AA=A|||;VT=SNP
11	80777524	rs10897749	A	G	100	PASS	AC=1298;AF=0.259185;AN=5008;NS=2504;DP=18221;EAS_AF=0.2937;AMR_AF=0.3718;AFR_AF=0.1967;EUR_AF=0.1938;SAS_AF=0.2955;AA=A|||;VT=SNP
11	80779416	rs2373717	A	T	100	PASS	AC=3088;AF=0.616613;AN=5008;NS=2504;DP=15211;EAS_AF=0.5565;AMR_AF=0.7983;AFR_AF=0.4728;EUR_AF=0.7296;SAS_AF=0.6278;AA=T|||;VT=SNP
11	80779541	rs12289861	T	C	100	PASS	AC=996;AF=0.198882;AN=5008;NS=2504;DP=15008;EAS_AF=0.1895;AMR_AF=0.1254;AFR_AF=0.3306;EUR_AF=0.166;SAS_AF=0.1166;AA=T|||;VT=SNP
11	80779590	rs12283040	G	C	100	PASS	AC=984;AF=0.196486;AN=5008;NS=2504;DP=15720;EAS_AF=0.1885;AMR_AF=0.1254;AFR_AF=0.323;EUR_AF=0.165;SAS_AF=0.1166;AA=G|||;VT=SNP
11	80780054	rs1522656	G	A	100	PASS	AC=2787;AF=0.55651;AN=5008;NS=2504;DP=19937;EAS_AF=0.4931;AMR_AF=0.5533;AFR_AF=0.5749;EUR_AF=0.7018;SAS_AF=0.4499;AA=A|||;VT=SNP
11	80780652	rs1568639	C	A	100	PASS	AC=2129;AF=0.42512;AN=5008;NS=2504;DP=19871;EAS_AF=0.4395;AMR_AF=0.487;AFR_AF=0.4455;EUR_AF=0.3569;SAS_AF=0.409;AA=C|||;VT=SNP
11	80781809	rs12146634	A	C	100	PASS	AC=1969;AF=0.393171;AN=5008;NS=2504;DP=14535;EAS_AF=0.3145;AMR_AF=0.4409;AFR_AF=0.3608;EUR_AF=0.5378;SAS_AF=0.3354;AA=A|||;VT=SNP
11	80781942	rs61886685	C	A	100	PASS	AC=830;AF=0.165735;AN=5008;NS=2504;DP=16721;EAS_AF=0.1944;AMR_AF=0.1095;AFR_AF=0.2148;EUR_AF=0.159;SAS_AF=0.1166;AA=c|||;VT=SNP
11	80782289	rs12792782	A	T	100	PASS	AC=2779;AF=0.554912;AN=5008;NS=2504;DP=17655;EAS_AF=0.505;AMR_AF=0.549;AFR_AF=0.5666;EUR_AF=0.6968;SAS_AF=0.4489;AA=T|||;VT=SNP
11	80782982	rs1403261	G	A	100	PASS	AC=2920;AF=0.583067;AN=5008;NS=2504;DP=18279;EAS_AF=0.5;AMR_AF=0.5576;AFR_AF=0.6664;EUR_AF=0.7008;SAS_AF=0.453;AA=A|||;VT=SNP
11	80783619	rs1879900	A	G	100	PASS	AC=4321;AF=0.862819;AN=5008;NS=2504;DP=21340;EAS_AF=0.7986;AMR_AF=0.9294;AFR_AF=0.938;EUR_AF=0.8946;SAS_AF=0.7474;AA=T|||;VT=SNP
11	80783880	rs17414361	C	T	100	PASS	AC=733;AF=0.146366;AN=5008;NS=2504;DP=19789;EAS_AF=0.1954;AMR_AF=0.098;AFR_AF=0.149;EUR_AF=0.159;SAS_AF=0.1135;AA=C|||;VT=SNP
11	80784208	rs17348621	C	T	100	PASS	AC=872;AF=0.174121;AN=5008;NS=2504;DP=15745;EAS_AF=0.1944;AMR_AF=0.1124;AFR_AF=0.2451;EUR_AF=0.159;SAS_AF=0.1166;AA=C|||;VT=SNP
11	80785631	rs7943711	C	A	100	PASS	AC=1009;AF=0.201478;AN=5008;NS=2504;DP=13062;EAS_AF=0.1905;AMR_AF=0.1167;AFR_AF=0.3495;EUR_AF=0.159;SAS_AF=0.1166;AA=C|||;VT=SNP
11	80785647	rs11232449	C	A	100	PASS	AC=1239;AF=0.247404;AN=5008;NS=2504;DP=12964;EAS_AF=0.251;AMR_AF=0.366;AFR_AF=0.1936;EUR_AF=0.1918;SAS_AF=0.2894;AA=C|||;VT=SNP
11	80785766	rs7943839	C	T	100	PASS	AC=4245;AF=0.847644;AN=5008;NS=2504;DP=14569;EAS_AF=0.745;AMR_AF=0.928;AFR_AF=0.9244;EUR_AF=0.8946;SAS_AF=0.7444;AA=T|||;VT=SNP
11	80786768	rs75639880	T	C	100	PASS	AC=198;AF=0.0395367;AN=5008;NS=2504;DP=16268;EAS_AF=0.0952;AMR_AF=0.0317;AFR_AF=0.0008;EUR_AF=0.0338;SAS_AF=0.046;AA=T|||;VT=SNP
11	80786997	rs9634009	G	A	100	PASS	AC=1234;AF=0.246406;AN=5008;NS=2504;DP=16589;EAS_AF=0.249;AMR_AF=0.366;AFR_AF=0.1914;EUR_AF=0.1918;SAS_AF=0.2894;AA=G|||;VT=SNP
11	80788640	rs4387371	T	C	100	PASS	AC=941;AF=0.187899;AN=5008;NS=2504;DP=17323;EAS_AF=0.2004;AMR_AF=0.1167;AFR_AF=0.2784;EUR_AF=0.172;SAS_AF=0.1196;AA=T|||;VT=SNP
11	80788904	rs1403259	A	G	100	PASS	AC=1773;AF=0.354034;AN=5008;NS=2504;DP=18399;EAS_AF=0.3065;AMR_AF=0.428;AFR_AF=0.2254;EUR_AF=0.5368;SAS_AF=0.3364;AA=A|||;VT=SNP
11	80788916	rs1403258	G	A	100	PASS	AC=4222;AF=0.843051;AN=5008;NS=2504;DP=18384;EAS_AF=0.747;AMR_AF=0.928;AFR_AF=0.9062;EUR_AF=0.8946;SAS_AF=0.7434;AA=A|||;VT=SNP
11	80789029	rs1403257	G	A	100	PASS	AC=1766;AF=0.352636;AN=5008;NS=2504;DP=19253;EAS_AF=0.3056;AMR_AF=0.428;AFR_AF=0.2224;EUR_AF=0.5368;SAS_AF=0.3344;AA=A|||;VT=SNP
11	80790090	rs17141411	T	G	100	PASS	AC=1245;AF=0.248602;AN=5008;NS=2504;DP=18911;EAS_AF=0.252;AMR_AF=0.3689;AFR_AF=0.1936;EUR_AF=0.1928;SAS_AF=0.2914;AA=T|||;VT=SNP
11	80790181	rs1916054	G	A	100	PASS	AC=4219;AF=0.842452;AN=5008;NS=2504;DP=19682;EAS_AF=0.751;AMR_AF=0.9265;AFR_AF=0.9017;EUR_AF=0.8946;SAS_AF=0.7434;AA=A|||;VT=SNP
11	80790741	rs1533867	A	G	100	PASS	AC=2587;AF=0.516573;AN=5008;NS=2504;DP=16462;EAS_AF=0.501;AMR_AF=0.5303;AFR_AF=0.4312;EUR_AF=0.6968;SAS_AF=0.453;AA=A|||;VT=SNP
11	80791259	rs7110453	T	C	100	PASS	AC=2588;AF=0.516773;AN=5008;NS=2504;DP=18615;EAS_AF=0.505;AMR_AF=0.5317;AFR_AF=0.4289;EUR_AF=0.6968;SAS_AF=0.4519;AA=T|||;VT=SNP
11	80792660	rs11232450	T	C	100	PASS	AC=999;AF=0.199481;AN=5008;NS=2504;DP=18130;EAS_AF=0.3016;AMR_AF=0.2118;AFR_AF=0.028;EUR_AF=0.2266;SAS_AF=0.2894;AA=T|||;VT=SNP
11	80793190	rs4614479	A	G	100	PASS	AC=4285;AF=0.855631;AN=5008;NS=2504;DP=18437;EAS_AF=0.7976;AMR_AF=0.9308;AFR_AF=0.9085;EUR_AF=0.8946;SAS_AF=0.7505;AA=G|||;VT=SNP
11	80793210	rs4347412	A	T	100	PASS	AC=4277;AF=0.854034;AN=5008;NS=2504;DP=18506;EAS_AF=0.7927;AMR_AF=0.9308;AFR_AF=0.9077;EUR_AF=0.8946;SAS_AF=0.7485;AA=T|||;VT=SNP
11	80793342	rs72941978	T	A	100	PASS	AC=1283;AF=0.25619;AN=5008;NS=2504;DP=19188;EAS_AF=0.2877;AMR_AF=0.366;AFR_AF=0.1959;EUR_AF=0.1909;SAS_AF=0.2945;AA=T|||;VT=SNP
11	80793688	rs11232451	T	G	100	PASS	AC=2707;AF=0.540535;AN=5008;NS=2504;DP=16867;EAS_AF=0.5109;AMR_AF=0.5447;AFR_AF=0.4977;EUR_AF=0.7038;SAS_AF=0.4581;AA=T|||;VT=SNP
11	80794511	rs6591925	C	T	100	PASS	AC=4237;AF=0.846046;AN=5008;NS=2504;DP=16653;EAS_AF=0.755;AMR_AF=0.9308;AFR_AF=0.907;EUR_AF=0.8946;SAS_AF=0.7474;AA=C|||;VT=SNP
11	80794999	rs4945479	T	C	100	PASS	AC=1255;AF=0.250599;AN=5008;NS=2504;DP=19270;EAS_AF=0.252;AMR_AF=0.3689;AFR_AF=0.2005;EUR_AF=0.1918;SAS_AF=0.2935;AA=T|||;VT=SNP
11	80795843	rs1608172	G	A	100	PASS	AC=733;AF=0.146366;AN=5008;NS=2504;DP=16342;EAS_AF=0.1865;AMR_AF=0.085;AFR_AF=0.1899;EUR_AF=0.1332;SAS_AF=0.1033;AA=g|||;VT=SNP
11	80796017	rs1608171	T	C	100	PASS	AC=2589;AF=0.516973;AN=5008;NS=2504;DP=17206;EAS_AF=0.504;AMR_AF=0.5288;AFR_AF=0.4304;EUR_AF=0.6978;SAS_AF=0.453;AA=C|||;VT=SNP
11	80796581	rs1916056	T	G	100	PASS	AC=4240;AF=0.846645;AN=5008;NS=2504;DP=20941;EAS_AF=0.756;AMR_AF=0.9294;AFR_AF=0.9085;EUR_AF=0.8946;SAS_AF=0.7485;AA=G|||;VT=SNP
11	80796661	rs17414754	G	A	100	PASS	AC=786;AF=0.156949;AN=5008;NS=2504;DP=19312;EAS_AF=0.1875;AMR_AF=0.098;AFR_AF=0.1921;EUR_AF=0.159;SAS_AF=0.1176;AA=G|||;VT=SNP
11	80797647	rs1403260	A	T	100	PASS	AC=1250;AF=0.249601;AN=5008;NS=2504;DP=17553;EAS_AF=0.2569;AMR_AF=0.3674;AFR_AF=0.2012;EUR_AF=0.1859;SAS_AF=0.2894;AA=A|||;VT=SNP
11	80798033	rs10897750	A	C	100	PASS	AC=975;AF=0.194688;AN=5008;NS=2504;DP=18739;EAS_AF=0.2867;AMR_AF=0.2089;AFR_AF=0.028;EUR_AF=0.2197;SAS_AF=0.2894;AA=A|||;VT=SNP
11	80798034	rs10897751	A	G	100	PASS	AC=2591;AF=0.517372;AN=5008;NS=2504;DP=18687;EAS_AF=0.5089;AMR_AF=0.5274;AFR_AF=0.4206;EUR_AF=0.7048;SAS_AF=0.4571;AA=A|||;VT=SNP
11	80798445	rs12361016	C	T	100	PASS	AC=951;AF=0.189896;AN=5008;NS=2504;DP=19226;EAS_AF=0.2748;AMR_AF=0.2046;AFR_AF=0.0401;EUR_AF=0.2058;SAS_AF=0.2781;AA=C|||;VT=SNP
11	80798942	rs4394857	G	A	100	PASS	AC=4131;AF=0.82488;AN=5008;NS=2504;DP=16665;EAS_AF=0.7589;AMR_AF=0.9251;AFR_AF=0.829;EUR_AF=0.8956;SAS_AF=0.7434;AA=A|||;VT=SNP
11	80800343	rs4515988	T	G	100	PASS	AC=1304;AF=0.260383;AN=5008;NS=2504;DP=16678;EAS_AF=0.3075;AMR_AF=0.2522;AFR_AF=0.171;EUR_AF=0.2435;SAS_AF=0.3558;AA=T|||;VT=SNP
11	80803005	rs7130733	A	G	100	PASS	AC=1419;AF=0.283347;AN=5008;NS=2504;DP=17449;EAS_AF=0.2411;AMR_AF=0.2939;AFR_AF=0.2496;EUR_AF=0.3082;SAS_AF=0.3395;AA=G|||;VT=SNP
11	80803719	rs72941994	G	T	100	PASS	AC=134;AF=0.0267572;AN=5008;NS=2504;DP=17842;EAS_AF=0.0556;AMR_AF=0.049;AFR_AF=0;EUR_AF=0.0348;SAS_AF=0.0092;AA=G|||;VT=SNP
11	80804283	rs10897752	C	T	100	PASS	AC=1329;AF=0.265375;AN=5008;NS=2504;DP=18358;EAS_AF=0.2381;AMR_AF=0.281;AFR_AF=0.2073;EUR_AF=0.2922;SAS_AF=0.3333;AA=T|||;VT=SNP
11	80805072	rs4590891	T	G	100	PASS	AC=1435;AF=0.286542;AN=5008;NS=2504;DP=16066;EAS_AF=0.2857;AMR_AF=0.3127;AFR_AF=0.3298;EUR_AF=0.1869;SAS_AF=0.3129;AA=T|||;VT=SNP
11	80805226	rs11232453	G	A	100	PASS	AC=945;AF=0.188698;AN=5008;NS=2504;DP=12283;EAS_AF=0.1716;AMR_AF=0.2104;AFR_AF=0.0893;EUR_AF=0.2316;SAS_AF=0.2812;AA=G|||;VT=SNP
11	80805370	rs10792537	A	T	100	PASS	AC=3085;AF=0.616014;AN=5008;NS=2504;DP=11588;EAS_AF=0.5099;AMR_AF=0.6311;AFR_AF=0.7655;EUR_AF=0.4851;SAS_AF=0.6472;AA=T|||;VT=SNP
11	80806438	rs11232454	T	C	100	PASS	AC=1390;AF=0.277556;AN=5008;NS=2504;DP=18893;EAS_AF=0.2391;AMR_AF=0.2839;AFR_AF=0.2194;EUR_AF=0.3042;SAS_AF=0.364;AA=C|||;VT=SNP
11	80806592	rs7936123	A	G	100	PASS	AC=1655;AF=0.330471;AN=5008;NS=2504;DP=18591;EAS_AF=0.2391;AMR_AF=0.3184;AFR_AF=0.413;EUR_AF=0.3091;SAS_AF=0.3436;AA=G|||;VT=SNP
11	80806593	rs17349199	T	C	100	PASS	AC=313;AF=0.0625;AN=5008;NS=2504;DP=18561;EAS_AF=0.0486;AMR_AF=0.1282;AFR_AF=0.0053;EUR_AF=0.1342;SAS_AF=0.0337;AA=T|||;VT=SNP
11	80807430	rs7118180	A	G	100	PASS	AC=1409;AF=0.28135;AN=5008;NS=2504;DP=17073;EAS_AF=0.2312;AMR_AF=0.2925;AFR_AF=0.2481;EUR_AF=0.3091;SAS_AF=0.3415;AA=G|||;VT=SNP
11	80809348	rs72944004	T	C	100	PASS	AC=178;AF=0.0355431;AN=5008;NS=2504;DP=18818;EAS_AF=0.0635;AMR_AF=0.0519;AFR_AF=0.0234;EUR_AF=0.0368;SAS_AF=0.0102;AA=T|||;VT=SNP
11	80811894	rs11232456	A	C	100	PASS	AC=1418;AF=0.283147;AN=5008;NS=2504;DP=15520;EAS_AF=0.2391;AMR_AF=0.2954;AFR_AF=0.2466;EUR_AF=0.3101;SAS_AF=0.3415;AA=C|||;VT=SNP
11	80812245	rs11232457	T	C	100	PASS	AC=1318;AF=0.263179;AN=5008;NS=2504;DP=10212;EAS_AF=0.2381;AMR_AF=0.2752;AFR_AF=0.202;EUR_AF=0.2883;SAS_AF=0.3374;AA=C|||;VT=SNP
11	80812307	rs11232458	C	T	100	PASS	AC=1160;AF=0.231629;AN=5008;NS=2504;DP=8423;EAS_AF=0.2401;AMR_AF=0.2651;AFR_AF=0.1331;EUR_AF=0.2684;SAS_AF=0.2945;AA=c|||;VT=SNP
11	80812325	rs11232459	C	T	100	PASS	AC=1318;AF=0.263179;AN=5008;NS=2504;DP=9109;EAS_AF=0.2381;AMR_AF=0.2752;AFR_AF=0.202;EUR_AF=0.2883;SAS_AF=0.3374;AA=T|||;VT=SNP
11	80813122	rs6591926	C	G	100	PASS	AC=3282;AF=0.655351;AN=5008;NS=2504;DP=17906;EAS_AF=0.5069;AMR_AF=0.7075;AFR_AF=0.7731;EUR_AF=0.6133;SAS_AF=0.6554;AA=G|||;VT=SNP
11	80813185	rs7120971	C	T	100	PASS	AC=1534;AF=0.30631;AN=5008;NS=2504;DP=17545;EAS_AF=0.2292;AMR_AF=0.3458;AFR_AF=0.2322;EUR_AF=0.4135;SAS_AF=0.3476;AA=T|||;VT=SNP
11	80813626	rs7121417	A	T	100	PASS	AC=1547;AF=0.308906;AN=5008;NS=2504;DP=16721;EAS_AF=0.2381;AMR_AF=0.3487;AFR_AF=0.2322;EUR_AF=0.4135;SAS_AF=0.3497;AA=T|||;VT=SNP
11	80813732	rs11232461	T	C	100	PASS	AC=1337;AF=0.266973;AN=5008;NS=2504;DP=18687;EAS_AF=0.2361;AMR_AF=0.33;AFR_AF=0.1362;EUR_AF=0.3887;SAS_AF=0.3057;AA=T|||;VT=SNP
11	80813741	rs11232462	T	C	100	PASS	AC=1337;AF=0.266973;AN=5008;NS=2504;DP=18833;EAS_AF=0.2361;AMR_AF=0.33;AFR_AF=0.1362;EUR_AF=0.3887;SAS_AF=0.3057;AA=t|||;VT=SNP
11	80814178	rs72944013	C	T	100	PASS	AC=176;AF=0.0351438;AN=5008;NS=2504;DP=14915;EAS_AF=0.0635;AMR_AF=0.0519;AFR_AF=0.0227;EUR_AF=0.0358;SAS_AF=0.0102;AA=C|||;VT=SNP
11	80814214	rs17508431	G	C	100	PASS	AC=833;AF=0.166334;AN=5008;NS=2504;DP=15115;EAS_AF=0.1726;AMR_AF=0.1888;AFR_AF=0.0318;EUR_AF=0.2117;SAS_AF=0.2791;AA=G|||;VT=SNP
11	80814259	rs76999896	T	C	100	PASS	AC=177;AF=0.0353435;AN=5008;NS=2504;DP=14266;EAS_AF=0.0635;AMR_AF=0.0533;AFR_AF=0.0227;EUR_AF=0.0358;SAS_AF=0.0102;AA=T|||;VT=SNP
11	80815257	rs11232465	C	T	100	PASS	AC=1545;AF=0.308506;AN=5008;NS=2504;DP=17604;EAS_AF=0.2381;AMR_AF=0.3458;AFR_AF=0.233;EUR_AF=0.4135;SAS_AF=0.3487;AA=T|||;VT=SNP
11	80815619	rs11232466	G	C	100	PASS	AC=1689;AF=0.33726;AN=5008;NS=2504;DP=17140;EAS_AF=0.2381;AMR_AF=0.3703;AFR_AF=0.3222;EUR_AF=0.4185;SAS_AF=0.3528;AA=C|||;VT=SNP
11	80815998	rs12577008	G	T	100	PASS	AC=692;AF=0.138179;AN=5008;NS=2504;DP=14771;EAS_AF=0.2222;AMR_AF=0.1369;AFR_AF=0.0915;EUR_AF=0.0924;SAS_AF=0.1626;AA=G|||;VT=SNP
11	80816287	rs11232467	A	G	100	PASS	AC=1608;AF=0.321086;AN=5008;NS=2504;DP=11935;EAS_AF=0.2312;AMR_AF=0.3573;AFR_AF=0.2738;EUR_AF=0.4185;SAS_AF=0.3517;AA=a|||;VT=SNP
11	80816347	rs11232468	G	C	100	PASS	AC=1003;AF=0.20028;AN=5008;NS=2504;DP=13945;EAS_AF=0.2302;AMR_AF=0.2378;AFR_AF=0.0552;EUR_AF=0.2475;SAS_AF=0.2904;AA=G|||;VT=SNP
11	80817181	rs11232470	G	C	100	PASS	AC=1164;AF=0.232428;AN=5008;NS=2504;DP=16279;EAS_AF=0.1746;AMR_AF=0.2767;AFR_AF=0.1135;EUR_AF=0.3529;SAS_AF=0.2975;AA=G|||;VT=SNP
11	80817971	rs72944018	G	A	100	PASS	AC=164;AF=0.0327476;AN=5008;NS=2504;DP=18153;EAS_AF=0.0536;AMR_AF=0.0504;AFR_AF=0.0227;EUR_AF=0.0358;SAS_AF=0.0092;AA=G|||;VT=SNP
11	80818238	rs11232471	T	C	100	PASS	AC=903;AF=0.180312;AN=5008;NS=2504;DP=18771;EAS_AF=0.1746;AMR_AF=0.1931;AFR_AF=0.0802;EUR_AF=0.2117;SAS_AF=0.2802;AA=T|||;VT=SNP
11	80819064	rs17141461	C	G	100	PASS	AC=468;AF=0.0934505;AN=5008;NS=2504;DP=16299;EAS_AF=0.0397;AMR_AF=0.1671;AFR_AF=0.0643;EUR_AF=0.0875;SAS_AF=0.1421;AA=C|||;VT=SNP
11	80819397	rs72944021	C	A	100	PASS	AC=165;AF=0.0329473;AN=5008;NS=2504;DP=13769;EAS_AF=0.0536;AMR_AF=0.0504;AFR_AF=0.0234;EUR_AF=0.0358;SAS_AF=0.0092;AA=A|||;VT=SNP
11	80821119	rs72944024	G	A	100	PASS	AC=166;AF=0.033147;AN=5008;NS=2504;DP=16275;EAS_AF=0.0546;AMR_AF=0.0504;AFR_AF=0.0234;EUR_AF=0.0358;SAS_AF=0.0092;AA=G|||;VT=SNP
11	80821706	rs2948381	C	T	100	PASS	AC=1853;AF=0.370008;AN=5008;NS=2504;DP=18019;EAS_AF=0.2907;AMR_AF=0.3732;AFR_AF=0.4017;EUR_AF=0.4205;SAS_AF=0.3548;AA=T|||;VT=SNP
11	80822007	rs11820255	T	C	100	PASS	AC=572;AF=0.114217;AN=5008;NS=2504;DP=17818;EAS_AF=0.0635;AMR_AF=0.0893;AFR_AF=0.2496;EUR_AF=0.0606;SAS_AF=0.0562;AA=T|||;VT=SNP
11	80823126	rs112204574	G	A	100	PASS	AC=458;AF=0.0914537;AN=5008;NS=2504;DP=9351;EAS_AF=0.0635;AMR_AF=0.0807;AFR_AF=0.1687;EUR_AF=0.0596;SAS_AF=0.0562;AA=G|||;VT=SNP
11	80823347	rs1916055	G	A	100	PASS	AC=3359;AF=0.670727;AN=5008;NS=2504;DP=15034;EAS_AF=0.5685;AMR_AF=0.7046;AFR_AF=0.7859;EUR_AF=0.6103;SAS_AF=0.6585;AA=A|||;VT=SNP
11	80824141	rs2514461	T	C	100	PASS	AC=3777;AF=0.754193;AN=5008;NS=2504;DP=19044;EAS_AF=0.7698;AMR_AF=0.7233;AFR_AF=0.8865;EUR_AF=0.6352;SAS_AF=0.7035;AA=C|||;VT=SNP
11	80824349	rs72944029	T	C	100	PASS	AC=396;AF=0.0790735;AN=5008;NS=2504;DP=18595;EAS_AF=0.0635;AMR_AF=0.0706;AFR_AF=0.1263;EUR_AF=0.0606;SAS_AF=0.0562;AA=T|||;VT=SNP
11	80824388	rs1581422	G	A	100	PASS	AC=1327;AF=0.264976;AN=5008;NS=2504;DP=18348;EAS_AF=0.2748;AMR_AF=0.317;AFR_AF=0.2678;EUR_AF=0.1789;SAS_AF=0.3027;AA=G|||;VT=SNP
11	80824834	rs2514460	G	A	100	PASS	AC=3774;AF=0.753594;AN=5008;NS=2504;DP=18820;EAS_AF=0.7698;AMR_AF=0.7233;AFR_AF=0.8865;EUR_AF=0.6332;SAS_AF=0.7025;AA=A|||;VT=SNP
11	80825178	rs7941214	C	T	100	PASS	AC=2100;AF=0.419329;AN=5008;NS=2504;DP=17723;EAS_AF=0.3214;AMR_AF=0.464;AFR_AF=0.6293;EUR_AF=0.333;SAS_AF=0.2935;AA=T|||;VT=SNP
11	80825491	rs1522662	G	C	100	PASS	AC=2596;AF=0.518371;AN=5008;NS=2504;DP=18592;EAS_AF=0.497;AMR_AF=0.5245;AFR_AF=0.4939;EUR_AF=0.5328;SAS_AF=0.5542;AA=C|||;VT=SNP
11	80825874	rs2461684	T	C	100	PASS	AC=3229;AF=0.644768;AN=5008;NS=2504;DP=17089;EAS_AF=0.5863;AMR_AF=0.5144;AFR_AF=0.8185;EUR_AF=0.5676;SAS_AF=0.6421;AA=T|||;VT=SNP
11	80826074	rs10792538	G	A	100	PASS	AC=2598;AF=0.51877;AN=5008;NS=2504;DP=17567;EAS_AF=0.3403;AMR_AF=0.4438;AFR_AF=0.764;EUR_AF=0.4702;SAS_AF=0.4744;AA=G|||;VT=SNP
11	80827327	rs1522661	C	A	100	PASS	AC=926;AF=0.184904;AN=5008;NS=2504;DP=13743;EAS_AF=0.2827;AMR_AF=0.121;AFR_AF=0.1793;EUR_AF=0.1431;SAS_AF=0.18;AA=C|||;VT=SNP
11	80827852	rs2514459	C	T	100	PASS	AC=4519;AF=0.902356;AN=5008;NS=2504;DP=15784;EAS_AF=0.7619;AMR_AF=0.889;AFR_AF=0.9841;EUR_AF=0.9155;SAS_AF=0.9325;AA=T|||;VT=SNP
11	80827910	rs11232476	T	C	100	PASS	AC=1347;AF=0.26897;AN=5008;NS=2504;DP=16968;EAS_AF=0.1756;AMR_AF=0.3919;AFR_AF=0.1619;EUR_AF=0.3797;SAS_AF=0.3088;AA=T|||;VT=SNP
11	80828124	rs11601730	G	A	100	PASS	AC=541;AF=0.108027;AN=5008;NS=2504;DP=17865;EAS_AF=0.0496;AMR_AF=0.1167;AFR_AF=0.0098;EUR_AF=0.1779;SAS_AF=0.2229;AA=G|||;VT=SNP
11	80828514	rs61886701	A	G	100	PASS	AC=548;AF=0.109425;AN=5008;NS=2504;DP=18048;EAS_AF=0.0496;AMR_AF=0.1167;AFR_AF=0.0136;EUR_AF=0.1789;SAS_AF=0.2239;AA=A|||;VT=SNP
11	80829305	rs1916057	T	C	100	PASS	AC=907;AF=0.18111;AN=5008;NS=2504;DP=20005;EAS_AF=0.2946;AMR_AF=0.1196;AFR_AF=0.1558;EUR_AF=0.1431;SAS_AF=0.181;AA=T|||;VT=SNP
11	80829874	rs12284778	T	C	100	PASS	AC=1092;AF=0.218051;AN=5008;NS=2504;DP=18031;EAS_AF=0.2599;AMR_AF=0.1657;AFR_AF=0.3835;EUR_AF=0.0646;SAS_AF=0.1462;AA=T|||;VT=SNP
11	80829918	rs2461683	A	T	100	PASS	AC=4521;AF=0.902756;AN=5008;NS=2504;DP=16883;EAS_AF=0.7639;AMR_AF=0.889;AFR_AF=0.9841;EUR_AF=0.9155;SAS_AF=0.9325;AA=T|||;VT=SNP
11	80830223	rs2461682	T	C	100	PASS	AC=2838;AF=0.566693;AN=5008;NS=2504;DP=18209;EAS_AF=0.5069;AMR_AF=0.6297;AFR_AF=0.3661;EUR_AF=0.7028;SAS_AF=0.7147;AA=T|||;VT=SNP
11	80830924	rs1522660	T	G	100	PASS	AC=1420;AF=0.283546;AN=5008;NS=2504;DP=15189;EAS_AF=0.1746;AMR_AF=0.3977;AFR_AF=0.2141;EUR_AF=0.3807;SAS_AF=0.3088;AA=G|||;VT=SNP
11	80831002	rs2461681	A	C	100	PASS	AC=940;AF=0.1877;AN=5008;NS=2504;DP=14257;EAS_AF=0.2917;AMR_AF=0.1225;AFR_AF=0.1815;EUR_AF=0.1431;SAS_AF=0.181;AA=A|||;VT=SNP
11	80831236	rs12278236	T	A	100	PASS	AC=1414;AF=0.282348;AN=5008;NS=2504;DP=15723;EAS_AF=0.1746;AMR_AF=0.3963;AFR_AF=0.2103;EUR_AF=0.3807;SAS_AF=0.3088;AA=A|||;VT=SNP
11	80831350	rs2461680	T	C	100	PASS	AC=4520;AF=0.902556;AN=5008;NS=2504;DP=16746;EAS_AF=0.7629;AMR_AF=0.889;AFR_AF=0.9841;EUR_AF=0.9155;SAS_AF=0.9325;AA=C|||;VT=SNP
11	80831809	rs11232478	G	C	100	PASS	AC=1423;AF=0.284145;AN=5008;NS=2504;DP=16427;EAS_AF=0.1746;AMR_AF=0.3963;AFR_AF=0.2179;EUR_AF=0.3797;SAS_AF=0.3088;AA=C|||;VT=SNP
11	80832072	rs10897753	T	C	100	PASS	AC=1093;AF=0.218251;AN=5008;NS=2504;DP=15625;EAS_AF=0.2599;AMR_AF=0.1657;AFR_AF=0.3843;EUR_AF=0.0646;SAS_AF=0.1462;AA=T|||;VT=SNP
11	80832536	rs17415999	C	G	100	PASS	AC=1297;AF=0.258986;AN=5008;NS=2504;DP=16316;EAS_AF=0.1687;AMR_AF=0.3804;AFR_AF=0.1339;EUR_AF=0.3807;SAS_AF=0.3098;AA=C|||;VT=SNP
11	80832692	rs2461679	A	C	100	PASS	AC=2241;AF=0.447484;AN=5008;NS=2504;DP=17425;EAS_AF=0.4643;AMR_AF=0.5029;AFR_AF=0.3147;EUR_AF=0.5239;SAS_AF=0.4918;AA=A|||;VT=SNP
11	80832781	rs2514520	T	C	100	PASS	AC=4459;AF=0.890375;AN=5008;NS=2504;DP=18980;EAS_AF=0.7629;AMR_AF=0.8833;AFR_AF=0.941;EUR_AF=0.9155;SAS_AF=0.9325;AA=T|||;VT=SNP
11	80832856	rs4944280	G	A	100	PASS	AC=4520;AF=0.902556;AN=5008;NS=2504;DP=17163;EAS_AF=0.7629;AMR_AF=0.889;AFR_AF=0.9841;EUR_AF=0.9155;SAS_AF=0.9325;AA=g|||;VT=SNP
11	80832964	rs4944281	C	T	100	PASS	AC=4408;AF=0.880192;AN=5008;NS=2504;DP=15402;EAS_AF=0.7629;AMR_AF=0.8746;AFR_AF=0.907;EUR_AF=0.9155;SAS_AF=0.9325;AA=C|||;VT=SNP
11	80833116	rs17416013	A	T	100	PASS	AC=619;AF=0.123602;AN=5008;NS=2504;DP=15470;EAS_AF=0.0575;AMR_AF=0.1297;AFR_AF=0.0507;EUR_AF=0.1809;SAS_AF=0.227;AA=A|||;VT=SNP
11	80833267	rs10897754	G	T	100	PASS	AC=3304;AF=0.659744;AN=5008;NS=2504;DP=16029;EAS_AF=0.7034;AMR_AF=0.6671;AFR_AF=0.6959;EUR_AF=0.5905;SAS_AF=0.6319;AA=g|||;VT=SNP
11	80833527	rs2514519	T	C	100	PASS	AC=4521;AF=0.902756;AN=5008;NS=2504;DP=16766;EAS_AF=0.7639;AMR_AF=0.889;AFR_AF=0.9841;EUR_AF=0.9155;SAS_AF=0.9325;AA=t|||;VT=SNP
11	80833850	rs2514518	T	C	100	PASS	AC=4540;AF=0.90655;AN=5008;NS=2504;DP=18326;EAS_AF=0.7639;AMR_AF=0.8919;AFR_AF=0.997;EUR_AF=0.9155;SAS_AF=0.9325;AA=t|||;VT=SNP
11	80834334	rs2514516	T	C	100	PASS	AC=4525;AF=0.903554;AN=5008;NS=2504;DP=17971;EAS_AF=0.7639;AMR_AF=0.8977;AFR_AF=0.9834;EUR_AF=0.9155;SAS_AF=0.9315;AA=t|||;VT=SNP
11	80834338	rs2514515	T	C	100	PASS	AC=4525;AF=0.903554;AN=5008;NS=2504;DP=17795;EAS_AF=0.7639;AMR_AF=0.8977;AFR_AF=0.9834;EUR_AF=0.9155;SAS_AF=0.9315;AA=c|||;VT=SNP
11	80834585	rs149467106	T	C	100	PASS	AC=510;AF=0.101837;AN=5008;NS=2504;DP=16964;EAS_AF=0.0605;AMR_AF=0.1009;AFR_AF=0.0068;EUR_AF=0.169;SAS_AF=0.2045;AA=t|||;VT=SNP
11	80834661	rs112104375	C	T	100	PASS	AC=946;AF=0.188898;AN=5008;NS=2504;DP=17361;EAS_AF=0.0962;AMR_AF=0.2118;AFR_AF=0.1566;EUR_AF=0.2684;SAS_AF=0.2301;AA=c|||;VT=SNP
11	80834668	rs11232479	C	T	100	PASS	AC=848;AF=0.169329;AN=5008;NS=2504;DP=17793;EAS_AF=0.2431;AMR_AF=0.1542;AFR_AF=0.2526;EUR_AF=0.0567;SAS_AF=0.1074;AA=c|||;VT=SNP
11	80834770	rs2514514	G	A	100	PASS	AC=2013;AF=0.401957;AN=5008;NS=2504;DP=17447;EAS_AF=0.3323;AMR_AF=0.3775;AFR_AF=0.3336;EUR_AF=0.5169;SAS_AF=0.4652;AA=g|||;VT=SNP
11	80834820	rs140061303	C	T	100	PASS	AC=188;AF=0.0375399;AN=5008;NS=2504;DP=17512;EAS_AF=0.0853;AMR_AF=0.0865;AFR_AF=0.0008;EUR_AF=0.0298;SAS_AF=0.0112;AA=c|||;VT=SNP
11	80834911	rs11822393	C	T	100	PASS	AC=915;AF=0.182708;AN=5008;NS=2504;DP=16383;EAS_AF=0.244;AMR_AF=0.1628;AFR_AF=0.3154;EUR_AF=0.0596;SAS_AF=0.0808;AA=c|||;VT=SNP
11	80834978	rs2514513	T	C	100	PASS	AC=635;AF=0.126797;AN=5008;NS=2504;DP=16449;EAS_AF=0.2391;AMR_AF=0.0432;AFR_AF=0.0756;EUR_AF=0.0626;SAS_AF=0.2055;AA=T|||;VT=SNP
11	80835049	rs2514512	T	C	100	PASS	AC=4530;AF=0.904553;AN=5008;NS=2504;DP=15434;EAS_AF=0.746;AMR_AF=0.8977;AFR_AF=0.9962;EUR_AF=0.9215;SAS_AF=0.9315;AA=C|||;VT=SNP
11	80835186	rs2514511	A	G	100	PASS	AC=3869;AF=0.772564;AN=5008;NS=2504;DP=16418;EAS_AF=0.7381;AMR_AF=0.7464;AFR_AF=0.8124;EUR_AF=0.6779;SAS_AF=0.8701;AA=a|||;VT=SNP
11	80835735	rs2514510	T	C	100	PASS	AC=4480;AF=0.894569;AN=5008;NS=2504;DP=17163;EAS_AF=0.7381;AMR_AF=0.8963;AFR_AF=0.966;EUR_AF=0.9215;SAS_AF=0.9305;AA=t|||;VT=SNP
11	80835963	rs12364063	T	G	100	PASS	AC=1374;AF=0.274361;AN=5008;NS=2504;DP=20889;EAS_AF=0.1736;AMR_AF=0.3228;AFR_AF=0.2436;EUR_AF=0.2972;SAS_AF=0.362;AA=T|||;VT=SNP
11	80836074	rs56668804	G	A	100	PASS	AC=955;AF=0.190695;AN=5008;NS=2504;DP=20887;EAS_AF=0.0883;AMR_AF=0.2493;AFR_AF=0.1528;EUR_AF=0.2644;SAS_AF=0.2301;AA=-|||;VT=SNP
11	80836131	rs2514509	C	T	100	PASS	AC=4467;AF=0.891973;AN=5008;NS=2504;DP=20098;EAS_AF=0.7371;AMR_AF=0.8977;AFR_AF=0.9569;EUR_AF=0.9205;SAS_AF=0.9305;AA=-|||;VT=SNP
11	80837008	rs2514508	C	T	100	PASS	AC=2451;AF=0.489417;AN=5008;NS=2504;DP=21123;EAS_AF=0.5675;AMR_AF=0.4164;AFR_AF=0.5408;EUR_AF=0.3748;SAS_AF=0.5092;AA=C|||;VT=SNP
11	80838455	rs34721727	G	A	100	PASS	AC=1449;AF=0.289337;AN=5008;NS=2504;DP=12563;EAS_AF=0.1637;AMR_AF=0.3343;AFR_AF=0.2935;EUR_AF=0.3012;SAS_AF=0.3691;AA=G|||;VT=SNP
11	80839316	rs1568638	T	C	100	PASS	AC=531;AF=0.10603;AN=5008;NS=2504;DP=19063;EAS_AF=0.0615;AMR_AF=0.1225;AFR_AF=0.0068;EUR_AF=0.159;SAS_AF=0.2198;AA=T|||;VT=SNP
11	80839472	rs7112547	T	A	100	PASS	AC=931;AF=0.185903;AN=5008;NS=2504;DP=18928;EAS_AF=0.2302;AMR_AF=0.1023;AFR_AF=0.3457;EUR_AF=0.0527;SAS_AF=0.1207;AA=A|||;VT=SNP
11	80839482	rs10897755	C	T	100	PASS	AC=932;AF=0.186102;AN=5008;NS=2504;DP=18771;EAS_AF=0.2302;AMR_AF=0.1023;AFR_AF=0.3464;EUR_AF=0.0527;SAS_AF=0.1207;AA=c|||;VT=SNP
11	80840006	rs2177209	A	G	100	PASS	AC=3026;AF=0.604233;AN=5008;NS=2504;DP=16489;EAS_AF=0.5754;AMR_AF=0.5663;AFR_AF=0.6619;EUR_AF=0.6223;SAS_AF=0.5644;AA=G|||;VT=SNP
11	80840876	rs77637025	C	T	100	PASS	AC=466;AF=0.0930511;AN=5008;NS=2504;DP=18290;EAS_AF=0.0377;AMR_AF=0.1542;AFR_AF=0.1437;EUR_AF=0.1083;SAS_AF=0.0225;AA=C|||;VT=SNP
11	80841098	rs1522659	C	T	100	PASS	AC=1552;AF=0.309904;AN=5008;NS=2504;DP=14695;EAS_AF=0.3373;AMR_AF=0.3156;AFR_AF=0.2194;EUR_AF=0.3231;SAS_AF=0.3865;AA=C|||;VT=SNP
11	80841127	rs1522658	T	C	100	PASS	AC=1553;AF=0.310104;AN=5008;NS=2504;DP=14653;EAS_AF=0.3373;AMR_AF=0.3156;AFR_AF=0.2194;EUR_AF=0.3241;SAS_AF=0.3865;AA=T|||;VT=SNP
11	80841316	rs2512101	A	T	100	PASS	AC=1549;AF=0.309305;AN=5008;NS=2504;DP=13831;EAS_AF=0.3373;AMR_AF=0.3141;AFR_AF=0.2171;EUR_AF=0.3241;SAS_AF=0.3865;AA=A|||;VT=SNP
11	80841719	rs2461678	A	G	100	PASS	AC=3014;AF=0.601837;AN=5008;NS=2504;DP=17939;EAS_AF=0.5665;AMR_AF=0.5663;AFR_AF=0.6604;EUR_AF=0.6223;SAS_AF=0.5634;AA=G|||;VT=SNP
11	80842217	rs2461677	A	C	100	PASS	AC=2946;AF=0.588259;AN=5008;NS=2504;DP=19111;EAS_AF=0.5665;AMR_AF=0.5548;AFR_AF=0.6195;EUR_AF=0.6183;SAS_AF=0.5613;AA=A|||;VT=SNP
11	80844672	rs11232486	G	A	100	PASS	AC=1126;AF=0.22484;AN=5008;NS=2504;DP=19255;EAS_AF=0.1657;AMR_AF=0.3127;AFR_AF=0.118;EUR_AF=0.2773;SAS_AF=0.3139;AA=G|||;VT=SNP
11	80844895	rs11232487	G	A	100	PASS	AC=1506;AF=0.300719;AN=5008;NS=2504;DP=19213;EAS_AF=0.1677;AMR_AF=0.3343;AFR_AF=0.3411;EUR_AF=0.2932;SAS_AF=0.3671;AA=G|||;VT=SNP
11	80845340	rs2512106	T	G	100	PASS	AC=4361;AF=0.870807;AN=5008;NS=2504;DP=20286;EAS_AF=0.7401;AMR_AF=0.8847;AFR_AF=0.8926;EUR_AF=0.9105;SAS_AF=0.9254;AA=G|||;VT=SNP
11	80846484	rs12364823	C	T	100	PASS	AC=1108;AF=0.221246;AN=5008;NS=2504;DP=19794;EAS_AF=0.1002;AMR_AF=0.2983;AFR_AF=0.1717;EUR_AF=0.2913;SAS_AF=0.2863;AA=C|||;VT=SNP
11	80846552	rs11232488	A	T	100	PASS	AC=1423;AF=0.284145;AN=5008;NS=2504;DP=20896;EAS_AF=0.1667;AMR_AF=0.317;AFR_AF=0.3404;EUR_AF=0.2674;SAS_AF=0.3231;AA=A|||;VT=SNP
11	80846587	rs2512105	A	C	100	PASS	AC=524;AF=0.104633;AN=5008;NS=2504;DP=21119;EAS_AF=0.244;AMR_AF=0.0389;AFR_AF=0.0386;EUR_AF=0.0577;SAS_AF=0.1452;AA=C|||;VT=SNP
11	80846588	rs72944058	T	A	100	PASS	AC=548;AF=0.109425;AN=5008;NS=2504;DP=21106;EAS_AF=0.0387;AMR_AF=0.1715;AFR_AF=0.1422;EUR_AF=0.1342;SAS_AF=0.0685;AA=T|||;VT=SNP
11	80846625	rs12416782	T	G	100	PASS	AC=1367;AF=0.272963;AN=5008;NS=2504;DP=21713;EAS_AF=0.1667;AMR_AF=0.3156;AFR_AF=0.2943;EUR_AF=0.2674;SAS_AF=0.3292;AA=T|||;VT=SNP
11	80846753	rs2512104	G	A	100	PASS	AC=525;AF=0.104832;AN=5008;NS=2504;DP=19745;EAS_AF=0.245;AMR_AF=0.0389;AFR_AF=0.0386;EUR_AF=0.0577;SAS_AF=0.1452;AA=G|||;VT=SNP
11	80846766	rs56395825	A	T	100	PASS	AC=1085;AF=0.216653;AN=5008;NS=2504;DP=20039;EAS_AF=0.1002;AMR_AF=0.2954;AFR_AF=0.1551;EUR_AF=0.2922;SAS_AF=0.2863;AA=A|||;VT=SNP
11	80846781	rs2514502	T	G	100	PASS	AC=525;AF=0.104832;AN=5008;NS=2504;DP=20185;EAS_AF=0.245;AMR_AF=0.0389;AFR_AF=0.0386;EUR_AF=0.0577;SAS_AF=0.1452;AA=G|||;VT=SNP
11	80846844	rs2373714	A	G	100	PASS	AC=524;AF=0.104633;AN=5008;NS=2504;DP=18665;EAS_AF=0.244;AMR_AF=0.0389;AFR_AF=0.0386;EUR_AF=0.0577;SAS_AF=0.1452;AA=A|||;VT=SNP
11	80846962	rs2514501	C	T	100	PASS	AC=507;AF=0.101238;AN=5008;NS=2504;DP=18526;EAS_AF=0.2282;AMR_AF=0.0389;AFR_AF=0.0386;EUR_AF=0.0577;SAS_AF=0.1442;AA=T|||;VT=SNP
11	80846992	rs2512102	C	T	100	PASS	AC=524;AF=0.104633;AN=5008;NS=2504;DP=17325;EAS_AF=0.244;AMR_AF=0.0389;AFR_AF=0.0386;EUR_AF=0.0577;SAS_AF=0.1452;AA=C|||;VT=SNP
11	80847809	rs1608170	A	G	100	PASS	AC=534;AF=0.106629;AN=5008;NS=2504;DP=16328;EAS_AF=0.252;AMR_AF=0.0403;AFR_AF=0.0386;EUR_AF=0.0577;SAS_AF=0.1462;AA=C|||;VT=SNP
11	80847849	rs2461673	C	T	100	PASS	AC=1939;AF=0.387181;AN=5008;NS=2504;DP=16643;EAS_AF=0.4038;AMR_AF=0.3559;AFR_AF=0.379;EUR_AF=0.3241;SAS_AF=0.4683;AA=T|||;VT=SNP
11	80847935	rs35440563	T	C	100	PASS	AC=1426;AF=0.284744;AN=5008;NS=2504;DP=18898;EAS_AF=0.1706;AMR_AF=0.3156;AFR_AF=0.3404;EUR_AF=0.2674;SAS_AF=0.3231;AA=T|||;VT=SNP
11	80848033	rs2461672	C	T	100	PASS	AC=513;AF=0.102436;AN=5008;NS=2504;DP=19197;EAS_AF=0.2321;AMR_AF=0.0403;AFR_AF=0.0386;EUR_AF=0.0577;SAS_AF=0.1452;AA=C|||;VT=SNP
11	80848811	rs1522655	A	T	100	PASS	AC=1927;AF=0.384784;AN=5008;NS=2504;DP=16908;EAS_AF=0.3929;AMR_AF=0.3545;AFR_AF=0.3797;EUR_AF=0.325;SAS_AF=0.4663;AA=T|||;VT=SNP
11	80848850	rs1851441	T	A	100	PASS	AC=501;AF=0.10004;AN=5008;NS=2504;DP=16116;EAS_AF=0.2222;AMR_AF=0.0389;AFR_AF=0.0386;EUR_AF=0.0577;SAS_AF=0.1442;AA=T|||;VT=SNP
11	80848883	rs1522654	T	C	100	PASS	AC=1929;AF=0.385184;AN=5008;NS=2504;DP=17288;EAS_AF=0.3929;AMR_AF=0.3545;AFR_AF=0.3797;EUR_AF=0.325;SAS_AF=0.4683;AA=C|||;VT=SNP
11	80849055	rs11232491	G	A	100	PASS	AC=1421;AF=0.283746;AN=5008;NS=2504;DP=17877;EAS_AF=0.1667;AMR_AF=0.3156;AFR_AF=0.3404;EUR_AF=0.2674;SAS_AF=0.3221;AA=G|||;VT=SNP
11	80849560	rs2512108	T	C	100	PASS	AC=4515;AF=0.901558;AN=5008;NS=2504;DP=16582;EAS_AF=0.7411;AMR_AF=0.9006;AFR_AF=0.9932;EUR_AF=0.9135;SAS_AF=0.9315;AA=C|||;VT=SNP
11	80850116	rs10897756	G	C	100	PASS	AC=1398;AF=0.279153;AN=5008;NS=2504;DP=18320;EAS_AF=0.1468;AMR_AF=0.3156;AFR_AF=0.3404;EUR_AF=0.2674;SAS_AF=0.319;AA=G|||;VT=SNP
11	80850320	rs6591930	C	G	100	PASS	AC=861;AF=0.171925;AN=5008;NS=2504;DP=19786;EAS_AF=0.2163;AMR_AF=0.0908;AFR_AF=0.3147;EUR_AF=0.0487;SAS_AF=0.1176;AA=c|||;VT=SNP
11	80850747	rs7942756	A	T	100	PASS	AC=872;AF=0.174121;AN=5008;NS=2504;DP=19074;EAS_AF=0.2252;AMR_AF=0.0908;AFR_AF=0.3154;EUR_AF=0.0487;SAS_AF=0.1186;AA=A|||;VT=SNP
11	80850964	rs2514499	A	G	100	PASS	AC=540;AF=0.107827;AN=5008;NS=2504;DP=18372;EAS_AF=0.255;AMR_AF=0.0418;AFR_AF=0.0401;EUR_AF=0.0577;SAS_AF=0.1462;AA=A|||;VT=SNP
11	80851052	rs10897757	C	T	100	PASS	AC=1398;AF=0.279153;AN=5008;NS=2504;DP=17645;EAS_AF=0.1468;AMR_AF=0.3156;AFR_AF=0.3404;EUR_AF=0.2674;SAS_AF=0.319;AA=C|||;VT=SNP
11	80851139	rs2514498	T	C	100	PASS	AC=4431;AF=0.884784;AN=5008;NS=2504;DP=16723;EAS_AF=0.7421;AMR_AF=0.8977;AFR_AF=0.9304;EUR_AF=0.9135;SAS_AF=0.9315;AA=C|||;VT=SNP
11	80851246	rs1547555	A	G	100	PASS	AC=1399;AF=0.279353;AN=5008;NS=2504;DP=16044;EAS_AF=0.1468;AMR_AF=0.317;AFR_AF=0.3404;EUR_AF=0.2674;SAS_AF=0.319;AA=A|||;VT=SNP
11	80851383	rs1547556	T	G	100	PASS	AC=1410;AF=0.28155;AN=5008;NS=2504;DP=17001;EAS_AF=0.1468;AMR_AF=0.3199;AFR_AF=0.3404;EUR_AF=0.2724;SAS_AF=0.3231;AA=T|||;VT=SNP
11	80851497	rs1547557	T	C	100	PASS	AC=1401;AF=0.279752;AN=5008;NS=2504;DP=16817;EAS_AF=0.1498;AMR_AF=0.3156;AFR_AF=0.3404;EUR_AF=0.2664;SAS_AF=0.32;AA=T|||;VT=SNP
11	80851502	rs1547558	T	C	100	PASS	AC=590;AF=0.117812;AN=5008;NS=2504;DP=16807;EAS_AF=0.255;AMR_AF=0.0504;AFR_AF=0.0681;EUR_AF=0.0616;SAS_AF=0.1493;AA=T|||;VT=SNP
11	80851608	rs1522650	T	C	100	PASS	AC=1397;AF=0.278954;AN=5008;NS=2504;DP=16052;EAS_AF=0.1468;AMR_AF=0.3156;AFR_AF=0.3404;EUR_AF=0.2664;SAS_AF=0.319;AA=T|||;VT=SNP
11	80851648	rs1522651	G	T	100	PASS	AC=1397;AF=0.278954;AN=5008;NS=2504;DP=16499;EAS_AF=0.1468;AMR_AF=0.3156;AFR_AF=0.3404;EUR_AF=0.2664;SAS_AF=0.319;AA=T|||;VT=SNP
11	80851797	rs1522652	C	T	100	PASS	AC=1462;AF=0.291933;AN=5008;NS=2504;DP=17728;EAS_AF=0.1468;AMR_AF=0.3271;AFR_AF=0.379;EUR_AF=0.2704;SAS_AF=0.3211;AA=T|||;VT=SNP
11	80852116	rs10897758	C	T	100	PASS	AC=1398;AF=0.279153;AN=5008;NS=2504;DP=18049;EAS_AF=0.1468;AMR_AF=0.3156;AFR_AF=0.3404;EUR_AF=0.2664;SAS_AF=0.32;AA=T|||;VT=SNP
11	80852138	rs12271136	T	C	100	PASS	AC=826;AF=0.164936;AN=5008;NS=2504;DP=18716;EAS_AF=0.2262;AMR_AF=0.0908;AFR_AF=0.2799;EUR_AF=0.0487;SAS_AF=0.1186;AA=T|||;VT=SNP
11	80852196	rs1522653	T	C	100	PASS	AC=542;AF=0.108227;AN=5008;NS=2504;DP=18312;EAS_AF=0.255;AMR_AF=0.0432;AFR_AF=0.0408;EUR_AF=0.0577;SAS_AF=0.1462;AA=T|||;VT=SNP
11	80852378	rs79479926	T	G	100	PASS	AC=204;AF=0.0407348;AN=5008;NS=2504;DP=15889;EAS_AF=0.0982;AMR_AF=0.0331;AFR_AF=0.0008;EUR_AF=0.0288;SAS_AF=0.0532;AA=T|||;VT=SNP
11	80853324	rs2512109	T	C	100	PASS	AC=515;AF=0.102835;AN=5008;NS=2504;DP=16026;EAS_AF=0.247;AMR_AF=0.0389;AFR_AF=0.0295;EUR_AF=0.0577;SAS_AF=0.1452;AA=T|||;VT=SNP
11	80854000	rs11232492	C	T	100	PASS	AC=291;AF=0.058107;AN=5008;NS=2504;DP=15062;EAS_AF=0.0208;AMR_AF=0.0807;AFR_AF=0.0129;EUR_AF=0.1133;SAS_AF=0.0849;AA=c|||;VT=SNP
11	80854375	rs1357339	C	A	100	PASS	AC=491;AF=0.0980431;AN=5008;NS=2504;DP=18056;EAS_AF=0.0516;AMR_AF=0.0965;AFR_AF=0.0076;EUR_AF=0.1531;SAS_AF=0.2127;AA=N|||;VT=SNP
11	80854560	rs55654176	T	G	100	PASS	AC=1097;AF=0.21905;AN=5008;NS=2504;DP=17130;EAS_AF=0.1101;AMR_AF=0.2968;AFR_AF=0.1664;EUR_AF=0.2873;SAS_AF=0.2771;AA=T|||;VT=SNP
11	80855582	rs72944068	G	T	100	PASS	AC=113;AF=0.0225639;AN=5008;NS=2504;DP=15690;EAS_AF=0.0298;AMR_AF=0.0648;AFR_AF=0;EUR_AF=0.0328;SAS_AF=0.0051;AA=G|||;VT=SNP
11	80856703	rs1568635	T	C	100	PASS	AC=804;AF=0.160543;AN=5008;NS=2504;DP=14531;EAS_AF=0.2212;AMR_AF=0.0735;AFR_AF=0.2133;EUR_AF=0.0984;SAS_AF=0.1524;AA=T|||;VT=SNP
11	80857594	rs1568636	T	G	100	PASS	AC=618;AF=0.123403;AN=5008;NS=2504;DP=17070;EAS_AF=0.1567;AMR_AF=0.2925;AFR_AF=0.0151;EUR_AF=0.163;SAS_AF=0.0746;AA=T|||;VT=SNP
11	80858093	rs1568637	A	C	100	PASS	AC=496;AF=0.0990415;AN=5008;NS=2504;DP=14951;EAS_AF=0.0704;AMR_AF=0.0432;AFR_AF=0.1256;EUR_AF=0.0825;SAS_AF=0.1493;AA=A|||;VT=SNP
11	80858258	rs10897759	T	C	100	PASS	AC=806;AF=0.160942;AN=5008;NS=2504;DP=15577;EAS_AF=0.2034;AMR_AF=0.0821;AFR_AF=0.2322;EUR_AF=0.0974;SAS_AF=0.1421;AA=T|||;VT=SNP
11	80859847	rs2461661	G	A	100	PASS	AC=3196;AF=0.638179;AN=5008;NS=2504;DP=15905;EAS_AF=0.6181;AMR_AF=0.8329;AFR_AF=0.3177;EUR_AF=0.8519;SAS_AF=0.7342;AA=G|||;VT=SNP
11	80860445	rs2512111	G	A	100	PASS	AC=3963;AF=0.791334;AN=5008;NS=2504;DP=16561;EAS_AF=0.8363;AMR_AF=0.9078;AFR_AF=0.5151;EUR_AF=0.9443;SAS_AF=0.8783;AA=A|||;VT=SNP
11	80860589	rs7111175	G	A	100	PASS	AC=502;AF=0.10024;AN=5008;NS=2504;DP=15840;EAS_AF=0.1815;AMR_AF=0.0663;AFR_AF=0.0325;EUR_AF=0.0915;SAS_AF=0.1411;AA=G|||;VT=SNP
11	80860642	rs2514496	T	C	100	PASS	AC=3790;AF=0.756789;AN=5008;NS=2504;DP=16038;EAS_AF=0.8373;AMR_AF=0.902;AFR_AF=0.3873;EUR_AF=0.9443;SAS_AF=0.8773;AA=T|||;VT=SNP
11	80861356	rs2461662	G	A	100	PASS	AC=3854;AF=0.769569;AN=5008;NS=2504;DP=19112;EAS_AF=0.8363;AMR_AF=0.9049;AFR_AF=0.4349;EUR_AF=0.9443;SAS_AF=0.8773;AA=G|||;VT=SNP
11	80861776	rs2512112	G	A	100	PASS	AC=3857;AF=0.770168;AN=5008;NS=2504;DP=17298;EAS_AF=0.8373;AMR_AF=0.9049;AFR_AF=0.4365;EUR_AF=0.9443;SAS_AF=0.8773;AA=A|||;VT=SNP
11	80861818	rs2514495	C	T	100	PASS	AC=3857;AF=0.770168;AN=5008;NS=2504;DP=17049;EAS_AF=0.8373;AMR_AF=0.9049;AFR_AF=0.4365;EUR_AF=0.9443;SAS_AF=0.8773;AA=T|||;VT=SNP
11	80862270	rs2461663	G	A	100	PASS	AC=3858;AF=0.770367;AN=5008;NS=2504;DP=15718;EAS_AF=0.8383;AMR_AF=0.9049;AFR_AF=0.4357;EUR_AF=0.9443;SAS_AF=0.8783;AA=A|||;VT=SNP
11	80862626	rs2514494	A	C	100	PASS	AC=3225;AF=0.64397;AN=5008;NS=2504;DP=16976;EAS_AF=0.6389;AMR_AF=0.8357;AFR_AF=0.3177;EUR_AF=0.8519;SAS_AF=0.7403;AA=A|||;VT=SNP
11	80862634	rs2512113	A	G	100	PASS	AC=3870;AF=0.772764;AN=5008;NS=2504;DP=16925;EAS_AF=0.8472;AMR_AF=0.9063;AFR_AF=0.4357;EUR_AF=0.9443;SAS_AF=0.8804;AA=A|||;VT=SNP
11	80862726	rs2512114	C	A	100	PASS	AC=3857;AF=0.770168;AN=5008;NS=2504;DP=17089;EAS_AF=0.8373;AMR_AF=0.9049;AFR_AF=0.4357;EUR_AF=0.9443;SAS_AF=0.8783;AA=A|||;VT=SNP
11	80862797	rs35380973	A	T	100	PASS	AC=578;AF=0.115415;AN=5008;NS=2504;DP=17075;EAS_AF=0.2153;AMR_AF=0.0663;AFR_AF=0.0635;EUR_AF=0.0924;SAS_AF=0.1411;AA=A|||;VT=SNP
11	80862951	rs2461665	T	C	100	PASS	AC=4200;AF=0.838658;AN=5008;NS=2504;DP=15957;EAS_AF=0.8472;AMR_AF=0.9207;AFR_AF=0.6778;EUR_AF=0.9443;SAS_AF=0.8804;AA=C|||;VT=SNP
11	80863242	rs2512115	C	G	100	PASS	AC=3851;AF=0.76897;AN=5008;NS=2504;DP=16836;EAS_AF=0.8442;AMR_AF=0.9063;AFR_AF=0.4244;EUR_AF=0.9443;SAS_AF=0.8793;AA=G|||;VT=SNP
11	80863249	rs2461666	G	C	100	PASS	AC=3879;AF=0.774561;AN=5008;NS=2504;DP=15477;EAS_AF=0.8452;AMR_AF=0.9063;AFR_AF=0.444;EUR_AF=0.9443;SAS_AF=0.8804;AA=C|||;VT=SNP
11	80863521	rs2514491	C	G	100	PASS	AC=3856;AF=0.769968;AN=5008;NS=2504;DP=21229;EAS_AF=0.8462;AMR_AF=0.9063;AFR_AF=0.4259;EUR_AF=0.9443;SAS_AF=0.8804;AA=C|||;VT=SNP
11	80863664	rs2461667	C	A	100	PASS	AC=3853;AF=0.769369;AN=5008;NS=2504;DP=18330;EAS_AF=0.8462;AMR_AF=0.9063;AFR_AF=0.4236;EUR_AF=0.9443;SAS_AF=0.8804;AA=C|||;VT=SNP
11	80864160	rs12786838	G	A	100	PASS	AC=600;AF=0.119808;AN=5008;NS=2504;DP=15715;EAS_AF=0.2222;AMR_AF=0.0836;AFR_AF=0.0643;EUR_AF=0.0934;SAS_AF=0.1421;AA=G|||;VT=SNP
11	80864176	rs2512116	A	G	100	PASS	AC=3856;AF=0.769968;AN=5008;NS=2504;DP=15750;EAS_AF=0.8462;AMR_AF=0.9063;AFR_AF=0.4259;EUR_AF=0.9443;SAS_AF=0.8804;AA=a|||;VT=SNP
11	80864225	rs2514490	C	T	100	PASS	AC=4074;AF=0.813498;AN=5008;NS=2504;DP=16309;EAS_AF=0.8373;AMR_AF=0.915;AFR_AF=0.5938;EUR_AF=0.9443;SAS_AF=0.8793;AA=T|||;VT=SNP
11	80864354	rs2461668	G	A	100	PASS	AC=4161;AF=0.830871;AN=5008;NS=2504;DP=17314;EAS_AF=0.8373;AMR_AF=0.9207;AFR_AF=0.6566;EUR_AF=0.9443;SAS_AF=0.8793;AA=A|||;VT=SNP
11	80864388	rs2512117	G	A	100	PASS	AC=4197;AF=0.838059;AN=5008;NS=2504;DP=18380;EAS_AF=0.8462;AMR_AF=0.9236;AFR_AF=0.674;EUR_AF=0.9443;SAS_AF=0.8814;AA=A|||;VT=SNP
11	80864527	rs2461669	A	T	100	PASS	AC=3165;AF=0.631989;AN=5008;NS=2504;DP=18312;EAS_AF=0.623;AMR_AF=0.8213;AFR_AF=0.2935;EUR_AF=0.8519;SAS_AF=0.7382;AA=A|||;VT=SNP
11	80865196	rs2512118	A	G	100	PASS	AC=3854;AF=0.769569;AN=5008;NS=2504;DP=20579;EAS_AF=0.8462;AMR_AF=0.9078;AFR_AF=0.4236;EUR_AF=0.9443;SAS_AF=0.8804;AA=A|||;VT=SNP
11	80865359	rs2514489	A	C	100	PASS	AC=3852;AF=0.769169;AN=5008;NS=2504;DP=17510;EAS_AF=0.8462;AMR_AF=0.9063;AFR_AF=0.4228;EUR_AF=0.9443;SAS_AF=0.8804;AA=C|||;VT=SNP
11	80865729	rs2512094	A	C	100	PASS	AC=3853;AF=0.769369;AN=5008;NS=2504;DP=19326;EAS_AF=0.8452;AMR_AF=0.9078;AFR_AF=0.4236;EUR_AF=0.9443;SAS_AF=0.8804;AA=C|||;VT=SNP
11	80865791	rs2512095	G	A	100	PASS	AC=3956;AF=0.789936;AN=5008;NS=2504;DP=19908;EAS_AF=0.8452;AMR_AF=0.915;AFR_AF=0.4977;EUR_AF=0.9443;SAS_AF=0.8804;AA=A|||;VT=SNP
11	80866006	rs12799805	A	G	100	PASS	AC=633;AF=0.126398;AN=5008;NS=2504;DP=20780;EAS_AF=0.2232;AMR_AF=0.0836;AFR_AF=0.0855;EUR_AF=0.0974;SAS_AF=0.1421;AA=A|||;VT=SNP
11	80866253	rs2512096	A	C	100	PASS	AC=4088;AF=0.816294;AN=5008;NS=2504;DP=17992;EAS_AF=0.8452;AMR_AF=0.9179;AFR_AF=0.5953;EUR_AF=0.9443;SAS_AF=0.8814;AA=C|||;VT=SNP
11	80866692	rs2948380	C	T	100	PASS	AC=471;AF=0.0940495;AN=5008;NS=2504;DP=16850;EAS_AF=0.003;AMR_AF=0.147;AFR_AF=0.028;EUR_AF=0.2714;SAS_AF=0.0573;AA=C|||;VT=SNP
11	80866989	rs7926056	T	C	100	PASS	AC=1646;AF=0.328674;AN=5008;NS=2504;DP=17220;EAS_AF=0.2679;AMR_AF=0.4597;AFR_AF=0.1762;EUR_AF=0.3976;SAS_AF=0.4335;AA=T|||;VT=SNP
11	80867007	rs2512097	T	C	100	PASS	AC=3840;AF=0.766773;AN=5008;NS=2504;DP=17019;EAS_AF=0.8363;AMR_AF=0.9063;AFR_AF=0.4228;EUR_AF=0.9443;SAS_AF=0.8783;AA=C|||;VT=SNP
11	80867144	rs78618977	A	G	100	PASS	AC=601;AF=0.120008;AN=5008;NS=2504;DP=19294;EAS_AF=0.2192;AMR_AF=0.0836;AFR_AF=0.0643;EUR_AF=0.0974;SAS_AF=0.1421;AA=A|||;VT=SNP
11	80867185	rs2512098	T	C	100	PASS	AC=3840;AF=0.766773;AN=5008;NS=2504;DP=19719;EAS_AF=0.8363;AMR_AF=0.9063;AFR_AF=0.4228;EUR_AF=0.9443;SAS_AF=0.8783;AA=C|||;VT=SNP
11	80867591	rs2461670	C	T	100	PASS	AC=3838;AF=0.766374;AN=5008;NS=2504;DP=19294;EAS_AF=0.8353;AMR_AF=0.9049;AFR_AF=0.4228;EUR_AF=0.9443;SAS_AF=0.8783;AA=T|||;VT=SNP
11	80867613	rs7118190	A	G	100	PASS	AC=633;AF=0.126398;AN=5008;NS=2504;DP=19047;EAS_AF=0.2232;AMR_AF=0.0836;AFR_AF=0.0855;EUR_AF=0.0974;SAS_AF=0.1421;AA=A|||;VT=SNP
11	80868498	rs2512099	T	C	100	PASS	AC=3187;AF=0.636382;AN=5008;NS=2504;DP=16041;EAS_AF=0.6577;AMR_AF=0.817;AFR_AF=0.2905;EUR_AF=0.8469;SAS_AF=0.7372;AA=T|||;VT=SNP
11	80868734	rs2514474	C	T	100	PASS	AC=4064;AF=0.811502;AN=5008;NS=2504;DP=19701;EAS_AF=0.8274;AMR_AF=0.915;AFR_AF=0.5938;EUR_AF=0.9443;SAS_AF=0.8793;AA=T|||;VT=SNP
11	80868996	rs10792539	T	C	100	PASS	AC=1644;AF=0.328275;AN=5008;NS=2504;DP=17820;EAS_AF=0.2679;AMR_AF=0.4582;AFR_AF=0.1762;EUR_AF=0.3976;SAS_AF=0.4325;AA=T|||;VT=SNP
11	80869286	rs3019078	G	A	100	PASS	AC=3186;AF=0.636182;AN=5008;NS=2504;DP=16947;EAS_AF=0.6518;AMR_AF=0.8184;AFR_AF=0.2935;EUR_AF=0.8459;SAS_AF=0.7382;AA=G|||;VT=SNP
11	80869337	rs11232495	G	A	100	PASS	AC=646;AF=0.128994;AN=5008;NS=2504;DP=16873;EAS_AF=0.1766;AMR_AF=0.0865;AFR_AF=0.1293;EUR_AF=0.0984;SAS_AF=0.1411;AA=G|||;VT=SNP
11	80869453	rs11232496	T	C	100	PASS	AC=645;AF=0.128794;AN=5008;NS=2504;DP=16940;EAS_AF=0.1766;AMR_AF=0.0865;AFR_AF=0.1293;EUR_AF=0.0974;SAS_AF=0.1411;AA=T|||;VT=SNP
11	80869694	rs2512100	A	C	100	PASS	AC=4086;AF=0.815895;AN=5008;NS=2504;DP=19211;EAS_AF=0.8462;AMR_AF=0.9164;AFR_AF=0.5938;EUR_AF=0.9443;SAS_AF=0.8814;AA=C|||;VT=SNP
11	80870304	rs953661	A	T	100	PASS	AC=3736;AF=0.746006;AN=5008;NS=2504;DP=17520;EAS_AF=0.8284;AMR_AF=0.902;AFR_AF=0.3525;EUR_AF=0.9443;SAS_AF=0.8783;AA=A|||;VT=SNP
11	80870315	rs953660	A	T	100	PASS	AC=3163;AF=0.631589;AN=5008;NS=2504;DP=17454;EAS_AF=0.6508;AMR_AF=0.8156;AFR_AF=0.2784;EUR_AF=0.8469;SAS_AF=0.7372;AA=A|||;VT=SNP
11	80871602	rs2512126	G	C	100	PASS	AC=3947;AF=0.788139;AN=5008;NS=2504;DP=14388;EAS_AF=0.8462;AMR_AF=0.915;AFR_AF=0.4902;EUR_AF=0.9443;SAS_AF=0.8804;AA=C|||;VT=SNP
11	80871770	rs2514473	T	A	100	PASS	AC=3959;AF=0.790535;AN=5008;NS=2504;DP=12452;EAS_AF=0.8462;AMR_AF=0.915;AFR_AF=0.4992;EUR_AF=0.9443;SAS_AF=0.8804;AA=A|||;VT=SNP
11	80871776	rs2512125	A	T	100	PASS	AC=3959;AF=0.790535;AN=5008;NS=2504;DP=12522;EAS_AF=0.8462;AMR_AF=0.915;AFR_AF=0.4992;EUR_AF=0.9443;SAS_AF=0.8804;AA=A|||;VT=SNP
11	80871892	rs2512124	A	G	100	PASS	AC=3169;AF=0.632788;AN=5008;NS=2504;DP=11387;EAS_AF=0.626;AMR_AF=0.8213;AFR_AF=0.295;EUR_AF=0.8519;SAS_AF=0.7372;AA=A|||;VT=SNP
11	80871944	rs2514472	T	C	100	PASS	AC=4088;AF=0.816294;AN=5008;NS=2504;DP=11857;EAS_AF=0.8462;AMR_AF=0.9179;AFR_AF=0.5946;EUR_AF=0.9443;SAS_AF=0.8814;AA=C|||;VT=SNP
11	80872494	rs11603764	G	A	100	PASS	AC=687;AF=0.137181;AN=5008;NS=2504;DP=13241;EAS_AF=0.2212;AMR_AF=0.0865;AFR_AF=0.1293;EUR_AF=0.0924;SAS_AF=0.1431;AA=G|||;VT=SNP
11	80872894	rs67415525	A	G	100	PASS	AC=514;AF=0.102636;AN=5008;NS=2504;DP=13236;EAS_AF=0.2579;AMR_AF=0.1182;AFR_AF=0.0219;EUR_AF=0.0477;SAS_AF=0.0971;AA=A|||;VT=SNP
11	80873789	rs2512123	A	G	100	PASS	AC=3180;AF=0.634984;AN=5008;NS=2504;DP=16785;EAS_AF=0.6607;AMR_AF=0.8228;AFR_AF=0.2988;EUR_AF=0.8519;SAS_AF=0.7065;AA=A|||;VT=SNP
11	80874314	rs2514471	C	T	100	PASS	AC=3930;AF=0.784744;AN=5008;NS=2504;DP=17875;EAS_AF=0.8264;AMR_AF=0.9121;AFR_AF=0.4962;EUR_AF=0.9443;SAS_AF=0.8773;AA=T|||;VT=SNP
11	80874416	rs2030561	G	A	100	PASS	AC=3135;AF=0.625998;AN=5008;NS=2504;DP=16258;EAS_AF=0.6151;AMR_AF=0.8213;AFR_AF=0.3041;EUR_AF=0.8519;SAS_AF=0.7014;AA=G|||;VT=SNP
11	80874420	rs2030560	A	G	100	PASS	AC=3125;AF=0.624002;AN=5008;NS=2504;DP=16258;EAS_AF=0.6151;AMR_AF=0.8184;AFR_AF=0.298;EUR_AF=0.8519;SAS_AF=0.7014;AA=A|||;VT=SNP
11	80874599	rs2514470	A	G	100	PASS	AC=3937;AF=0.786142;AN=5008;NS=2504;DP=15401;EAS_AF=0.8284;AMR_AF=0.9107;AFR_AF=0.4992;EUR_AF=0.9443;SAS_AF=0.8793;AA=A|||;VT=SNP
11	80875461	rs1996846	A	G	100	PASS	AC=4074;AF=0.813498;AN=5008;NS=2504;DP=14894;EAS_AF=0.8462;AMR_AF=0.915;AFR_AF=0.584;EUR_AF=0.9443;SAS_AF=0.8834;AA=G|||;VT=SNP
11	80875985	rs2514469	G	A	100	PASS	AC=3039;AF=0.606829;AN=5008;NS=2504;DP=15493;EAS_AF=0.5337;AMR_AF=0.8228;AFR_AF=0.2965;EUR_AF=0.8459;SAS_AF=0.7025;AA=G|||;VT=SNP
11	80876158	rs2512122	C	G	100	PASS	AC=1448;AF=0.289137;AN=5008;NS=2504;DP=17474;EAS_AF=0.2688;AMR_AF=0.366;AFR_AF=0.1225;EUR_AF=0.4523;SAS_AF=0.3129;AA=C|||;VT=SNP
11	80876577	rs7926646	C	T	100	PASS	AC=742;AF=0.148163;AN=5008;NS=2504;DP=16436;EAS_AF=0.3562;AMR_AF=0.0648;AFR_AF=0.1089;EUR_AF=0.0586;SAS_AF=0.138;AA=C|||;VT=SNP
11	80877325	rs17141635	G	A	100	PASS	AC=190;AF=0.0379393;AN=5008;NS=2504;DP=14417;EAS_AF=0.0496;AMR_AF=0.0072;AFR_AF=0.0371;EUR_AF=0.0348;SAS_AF=0.0521;AA=G|||;VT=SNP
11	80878034	rs79561890	A	G	100	PASS	AC=753;AF=0.150359;AN=5008;NS=2504;DP=17059;EAS_AF=0.373;AMR_AF=0.0706;AFR_AF=0.0976;EUR_AF=0.0636;SAS_AF=0.138;AA=A|||;VT=SNP
11	80879005	rs10897760	C	T	100	PASS	AC=1439;AF=0.28734;AN=5008;NS=2504;DP=16787;EAS_AF=0.3681;AMR_AF=0.1153;AFR_AF=0.5953;EUR_AF=0.0656;SAS_AF=0.138;AA=T|||;VT=SNP
11	80881126	rs7101867	C	G	100	PASS	AC=1436;AF=0.286741;AN=5008;NS=2504;DP=17749;EAS_AF=0.373;AMR_AF=0.1138;AFR_AF=0.5885;EUR_AF=0.0656;SAS_AF=0.1401;AA=G|||;VT=SNP
11	80881726	rs8181482	C	T	100	PASS	AC=643;AF=0.128395;AN=5008;NS=2504;DP=15619;EAS_AF=0.369;AMR_AF=0.062;AFR_AF=0.0227;EUR_AF=0.0636;SAS_AF=0.137;AA=C|||;VT=SNP
11	80881998	rs11232498	A	G	100	PASS	AC=740;AF=0.147764;AN=5008;NS=2504;DP=14161;EAS_AF=0.369;AMR_AF=0.0706;AFR_AF=0.0908;EUR_AF=0.0636;SAS_AF=0.138;AA=A|||;VT=SNP
11	80882220	rs116827991	T	C	100	PASS	AC=740;AF=0.147764;AN=5008;NS=2504;DP=18700;EAS_AF=0.369;AMR_AF=0.0706;AFR_AF=0.0908;EUR_AF=0.0636;SAS_AF=0.138;AA=T|||;VT=SNP
11	80883208	rs76467468	G	A	100	PASS	AC=267;AF=0.0533147;AN=5008;NS=2504;DP=20867;EAS_AF=0.0506;AMR_AF=0.0187;AFR_AF=0.0545;EUR_AF=0.0527;SAS_AF=0.0798;AA=G|||;VT=SNP
11	80883886	rs2461671	G	C	100	PASS	AC=3999;AF=0.798522;AN=5008;NS=2504;DP=17922;EAS_AF=0.63;AMR_AF=0.8602;AFR_AF=0.8896;EUR_AF=0.837;SAS_AF=0.7658;AA=C|||;VT=SNP
11	80884316	rs10897761	T	C	100	PASS	AC=1399;AF=0.279353;AN=5008;NS=2504;DP=16812;EAS_AF=0.3681;AMR_AF=0.1138;AFR_AF=0.5885;EUR_AF=0.0656;SAS_AF=0.1074;AA=C|||;VT=SNP
11	80885379	rs10792540	C	A	100	PASS	AC=1388;AF=0.277157;AN=5008;NS=2504;DP=13021;EAS_AF=0.3591;AMR_AF=0.1124;AFR_AF=0.5877;EUR_AF=0.0656;SAS_AF=0.1074;AA=A|||;VT=SNP
11	80885501	rs2461675	C	T	100	PASS	AC=3977;AF=0.794129;AN=5008;NS=2504;DP=15143;EAS_AF=0.6161;AMR_AF=0.8588;AFR_AF=0.8888;EUR_AF=0.836;SAS_AF=0.7607;AA=T|||;VT=SNP
11	80885622	rs11232503	G	A	100	PASS	AC=1158;AF=0.23123;AN=5008;NS=2504;DP=16126;EAS_AF=0.3581;AMR_AF=0.0922;AFR_AF=0.4251;EUR_AF=0.0656;SAS_AF=0.1074;AA=G|||;VT=SNP
11	80886577	rs10897762	A	G	100	PASS	AC=922;AF=0.184105;AN=5008;NS=2504;DP=17563;EAS_AF=0.0585;AMR_AF=0.2579;AFR_AF=0.025;EUR_AF=0.4056;SAS_AF=0.2485;AA=A|||;VT=SNP
11	80886836	rs11232505	G	A	100	PASS	AC=787;AF=0.157149;AN=5008;NS=2504;DP=19358;EAS_AF=0.3591;AMR_AF=0.0706;AFR_AF=0.1581;EUR_AF=0.0636;SAS_AF=0.1053;AA=A|||;VT=SNP
11	80887010	rs12286515	A	G	100	PASS	AC=1491;AF=0.297724;AN=5008;NS=2504;DP=16710;EAS_AF=0.3681;AMR_AF=0.1153;AFR_AF=0.6573;EUR_AF=0.0656;SAS_AF=0.1074;AA=G|||;VT=SNP
11	80887085	rs2461674	C	T	100	PASS	AC=2593;AF=0.517772;AN=5008;NS=2504;DP=16243;EAS_AF=0.4901;AMR_AF=0.3689;AFR_AF=0.8177;EUR_AF=0.3459;SAS_AF=0.4233;AA=T|||;VT=SNP
11	80888097	rs10459041	C	T	100	PASS	AC=1023;AF=0.204273;AN=5008;NS=2504;DP=19082;EAS_AF=0.3661;AMR_AF=0.0865;AFR_AF=0.323;EUR_AF=0.0636;SAS_AF=0.1053;AA=T|||;VT=SNP
11	80888972	rs7121822	T	C	100	PASS	AC=912;AF=0.182109;AN=5008;NS=2504;DP=19990;EAS_AF=0.0585;AMR_AF=0.255;AFR_AF=0.025;EUR_AF=0.3976;SAS_AF=0.2485;AA=T|||;VT=SNP
11	80889618	rs4457776	A	G	100	PASS	AC=765;AF=0.152756;AN=5008;NS=2504;DP=21013;EAS_AF=0.0704;AMR_AF=0.1023;AFR_AF=0.1104;EUR_AF=0.2028;SAS_AF=0.2791;AA=A|||;VT=SNP
11	80890301	rs7932784	C	T	100	PASS	AC=881;AF=0.175919;AN=5008;NS=2504;DP=21069;EAS_AF=0.3571;AMR_AF=0.0793;AFR_AF=0.2262;EUR_AF=0.0636;SAS_AF=0.1053;AA=T|||;VT=SNP
11	80891052	rs12360815	G	C	100	PASS	AC=890;AF=0.177716;AN=5008;NS=2504;DP=19795;EAS_AF=0.0585;AMR_AF=0.2493;AFR_AF=0.025;EUR_AF=0.3837;SAS_AF=0.2444;AA=G|||;VT=SNP
11	80891357	rs2512127	T	C	100	PASS	AC=4055;AF=0.809704;AN=5008;NS=2504;DP=18726;EAS_AF=0.631;AMR_AF=0.8573;AFR_AF=0.9319;EUR_AF=0.838;SAS_AF=0.7658;AA=C|||;VT=SNP
11	80891492	rs75944648	T	G	100	PASS	AC=346;AF=0.0690895;AN=5008;NS=2504;DP=18789;EAS_AF=0.0188;AMR_AF=0.0692;AFR_AF=0.0348;EUR_AF=0.1044;SAS_AF=0.1309;AA=T|||;VT=SNP
11	80891512	rs2461676	C	A	100	PASS	AC=1139;AF=0.227436;AN=5008;NS=2504;DP=18718;EAS_AF=0.1389;AMR_AF=0.2608;AFR_AF=0.1581;EUR_AF=0.2893;SAS_AF=0.3252;AA=C|||;VT=SNP
11	80893313	rs10501488	T	C	100	PASS	AC=924;AF=0.184505;AN=5008;NS=2504;DP=18087;EAS_AF=0.0585;AMR_AF=0.255;AFR_AF=0.025;EUR_AF=0.4046;SAS_AF=0.2536;AA=T|||;VT=SNP
11	80894230	rs10501491	G	C	100	PASS	AC=1093;AF=0.218251;AN=5008;NS=2504;DP=16791;EAS_AF=0.122;AMR_AF=0.2565;AFR_AF=0.1513;EUR_AF=0.2823;SAS_AF=0.3149;AA=G|||;VT=SNP
11	80894692	rs11232506	A	G	100	PASS	AC=618;AF=0.123403;AN=5008;NS=2504;DP=19443;EAS_AF=0.3651;AMR_AF=0.062;AFR_AF=0.0287;EUR_AF=0.0636;SAS_AF=0.1074;AA=A|||;VT=SNP
11	80895496	rs11232507	C	T	100	PASS	AC=598;AF=0.119409;AN=5008;NS=2504;DP=17095;EAS_AF=0.3562;AMR_AF=0.062;AFR_AF=0.0098;EUR_AF=0.0636;SAS_AF=0.1217;AA=C|||;VT=SNP
11	80896117	rs11232509	G	C	100	PASS	AC=634;AF=0.126597;AN=5008;NS=2504;DP=15741;EAS_AF=0.3661;AMR_AF=0.062;AFR_AF=0.0295;EUR_AF=0.0636;SAS_AF=0.1217;AA=G|||;VT=SNP
11	80896136	rs11232510	C	T	100	PASS	AC=634;AF=0.126597;AN=5008;NS=2504;DP=15694;EAS_AF=0.3661;AMR_AF=0.062;AFR_AF=0.0295;EUR_AF=0.0636;SAS_AF=0.1217;AA=C|||;VT=SNP
11	80897179	rs4569033	G	A	100	PASS	AC=969;AF=0.19349;AN=5008;NS=2504;DP=19040;EAS_AF=0.4236;AMR_AF=0.1513;AFR_AF=0.1687;EUR_AF=0.0636;SAS_AF=0.1534;AA=G|||;VT=SNP
11	80897644	rs17141670	C	A	100	PASS	AC=618;AF=0.123403;AN=5008;NS=2504;DP=15519;EAS_AF=0.3581;AMR_AF=0.062;AFR_AF=0.0234;EUR_AF=0.0636;SAS_AF=0.1217;AA=C|||;VT=SNP
11	80898202	rs4285895	G	A	100	PASS	AC=1136;AF=0.226837;AN=5008;NS=2504;DP=17456;EAS_AF=0.1091;AMR_AF=0.2666;AFR_AF=0.0688;EUR_AF=0.4453;SAS_AF=0.3088;AA=G|||;VT=SNP
11	80898842	rs7122888	G	A	100	PASS	AC=1060;AF=0.211661;AN=5008;NS=2504;DP=14976;EAS_AF=0.4236;AMR_AF=0.1628;AFR_AF=0.23;EUR_AF=0.0656;SAS_AF=0.1534;AA=G|||;VT=SNP
11	80900293	rs12420486	C	T	100	PASS	AC=1110;AF=0.221645;AN=5008;NS=2504;DP=16820;EAS_AF=0.4226;AMR_AF=0.1599;AFR_AF=0.2716;EUR_AF=0.0636;SAS_AF=0.1534;AA=T|||;VT=SNP
11	80901061	rs7120835	A	T	100	PASS	AC=1200;AF=0.239617;AN=5008;NS=2504;DP=18106;EAS_AF=0.4226;AMR_AF=0.1671;AFR_AF=0.3359;EUR_AF=0.0636;SAS_AF=0.1534;AA=T|||;VT=SNP
11	80901065	rs7121180	G	T	100	PASS	AC=1201;AF=0.239816;AN=5008;NS=2504;DP=17969;EAS_AF=0.4226;AMR_AF=0.1671;AFR_AF=0.3366;EUR_AF=0.0636;SAS_AF=0.1534;AA=T|||;VT=SNP
11	80901266	rs11232511	C	G	100	PASS	AC=418;AF=0.0834665;AN=5008;NS=2504;DP=18105;EAS_AF=0.0734;AMR_AF=0.2277;AFR_AF=0.0091;EUR_AF=0.0865;SAS_AF=0.089;AA=C|||;VT=SNP
11	80902071	rs17141691	C	T	100	PASS	AC=198;AF=0.0395367;AN=5008;NS=2504;DP=19766;EAS_AF=0.0516;AMR_AF=0.0115;AFR_AF=0.0333;EUR_AF=0.0398;SAS_AF=0.0552;AA=C|||;VT=SNP
11	80902438	rs4288778	G	T	100	PASS	AC=3965;AF=0.791733;AN=5008;NS=2504;DP=17508;EAS_AF=0.6161;AMR_AF=0.8545;AFR_AF=0.8775;EUR_AF=0.837;SAS_AF=0.7658;AA=T|||;VT=SNP
11	80903615	rs4469908	A	G	100	PASS	AC=4005;AF=0.79972;AN=5008;NS=2504;DP=18532;EAS_AF=0.6319;AMR_AF=0.8559;AFR_AF=0.8903;EUR_AF=0.837;SAS_AF=0.772;AA=G|||;VT=SNP
11	80903884	rs7938364	T	C	100	PASS	AC=2642;AF=0.527556;AN=5008;NS=2504;DP=18875;EAS_AF=0.5456;AMR_AF=0.3646;AFR_AF=0.8192;EUR_AF=0.335;SAS_AF=0.4284;AA=C|||;VT=SNP
11	80904468	rs10501494	T	C	100	PASS	AC=466;AF=0.0930511;AN=5008;NS=2504;DP=17894;EAS_AF=0.0794;AMR_AF=0.2392;AFR_AF=0.0045;EUR_AF=0.1133;SAS_AF=0.1022;AA=t|||;VT=SNP
11	80905621	rs12418465	G	C	100	PASS	AC=981;AF=0.195887;AN=5008;NS=2504;DP=13376;EAS_AF=0.4425;AMR_AF=0.1513;AFR_AF=0.1604;EUR_AF=0.0636;SAS_AF=0.1575;AA=G|||;VT=SNP
11	80906302	rs12224901	T	C	100	PASS	AC=1073;AF=0.214257;AN=5008;NS=2504;DP=13648;EAS_AF=0.4365;AMR_AF=0.1513;AFR_AF=0.2368;EUR_AF=0.0636;SAS_AF=0.1544;AA=-|||;VT=SNP
11	80906461	rs12226292	A	G	100	PASS	AC=1256;AF=0.250799;AN=5008;NS=2504;DP=18628;EAS_AF=0.4415;AMR_AF=0.1686;AFR_AF=0.3601;EUR_AF=0.0636;SAS_AF=0.1575;AA=G|||;VT=SNP
11	80907234	rs11232513	T	A	100	PASS	AC=1085;AF=0.216653;AN=5008;NS=2504;DP=19707;EAS_AF=0.4415;AMR_AF=0.1585;AFR_AF=0.236;EUR_AF=0.0636;SAS_AF=0.1575;AA=T|||;VT=SNP
11	80907307	rs11232514	G	A	100	PASS	AC=1085;AF=0.216653;AN=5008;NS=2504;DP=20285;EAS_AF=0.4415;AMR_AF=0.1585;AFR_AF=0.236;EUR_AF=0.0636;SAS_AF=0.1575;AA=G|||;VT=SNP
11	80907838	rs56170413	C	T	100	PASS	AC=838;AF=0.167332;AN=5008;NS=2504;DP=18983;EAS_AF=0.0565;AMR_AF=0.17;AFR_AF=0.1029;EUR_AF=0.2684;SAS_AF=0.2628;AA=C|||;VT=SNP
11	80907942	rs56296702	A	G	100	PASS	AC=697;AF=0.139177;AN=5008;NS=2504;DP=18899;EAS_AF=0.0694;AMR_AF=0.0994;AFR_AF=0.0809;EUR_AF=0.1928;SAS_AF=0.2628;AA=A|||;VT=SNP
11	80908115	rs3924724	G	A	100	PASS	AC=1077;AF=0.215056;AN=5008;NS=2504;DP=18965;EAS_AF=0.4315;AMR_AF=0.1585;AFR_AF=0.2375;EUR_AF=0.0636;SAS_AF=0.1575;AA=G|||;VT=SNP
11	80908281	rs11232515	G	A	100	PASS	AC=361;AF=0.0720847;AN=5008;NS=2504;DP=18993;EAS_AF=0.0575;AMR_AF=0.2104;AFR_AF=0.0098;EUR_AF=0.0626;SAS_AF=0.0828;AA=G|||;VT=SNP
11	80908701	rs6591933	A	C	100	PASS	AC=1116;AF=0.222843;AN=5008;NS=2504;DP=18761;EAS_AF=0.4425;AMR_AF=0.1758;AFR_AF=0.236;EUR_AF=0.0815;SAS_AF=0.1575;AA=A|||;VT=SNP
11	80909633	rs4463866	T	C	100	PASS	AC=1242;AF=0.248003;AN=5008;NS=2504;DP=17730;EAS_AF=0.4276;AMR_AF=0.1686;AFR_AF=0.3608;EUR_AF=0.0636;SAS_AF=0.1564;AA=C|||;VT=SNP
11	80910864	rs11232516	C	T	100	PASS	AC=659;AF=0.131589;AN=5008;NS=2504;DP=19254;EAS_AF=0.3591;AMR_AF=0.0807;AFR_AF=0.0287;EUR_AF=0.0815;SAS_AF=0.1237;AA=c|||;VT=SNP
11	80911302	rs4472953	T	C	100	PASS	AC=3994;AF=0.797524;AN=5008;NS=2504;DP=16291;EAS_AF=0.6329;AMR_AF=0.8545;AFR_AF=0.8828;EUR_AF=0.837;SAS_AF=0.771;AA=C|||;VT=SNP
11	80911620	rs7111614	C	T	100	PASS	AC=1112;AF=0.222045;AN=5008;NS=2504;DP=19094;EAS_AF=0.4385;AMR_AF=0.1758;AFR_AF=0.236;EUR_AF=0.0815;SAS_AF=0.1575;AA=C|||;VT=SNP
11	80912022	rs74465945	T	C	100	PASS	AC=671;AF=0.133986;AN=5008;NS=2504;DP=22243;EAS_AF=0.371;AMR_AF=0.0807;AFR_AF=0.0287;EUR_AF=0.0815;SAS_AF=0.1237;AA=T|||;VT=SNP
11	80912394	rs7115688	C	T	100	PASS	AC=1282;AF=0.25599;AN=5008;NS=2504;DP=20492;EAS_AF=0.4385;AMR_AF=0.1859;AFR_AF=0.3593;EUR_AF=0.0815;SAS_AF=0.1575;AA=T|||;VT=SNP
11	80912928	rs7101972	T	C	100	PASS	AC=1107;AF=0.221046;AN=5008;NS=2504;DP=18031;EAS_AF=0.4385;AMR_AF=0.1744;AFR_AF=0.233;EUR_AF=0.0815;SAS_AF=0.1575;AA=T|||;VT=SNP
11	80913143	rs112628918	G	A	100	PASS	AC=670;AF=0.133786;AN=5008;NS=2504;DP=19054;EAS_AF=0.37;AMR_AF=0.0807;AFR_AF=0.0287;EUR_AF=0.0815;SAS_AF=0.1237;AA=G|||;VT=SNP
11	80914125	rs3924708	T	C	100	PASS	AC=3994;AF=0.797524;AN=5008;NS=2504;DP=18195;EAS_AF=0.623;AMR_AF=0.8559;AFR_AF=0.8903;EUR_AF=0.837;SAS_AF=0.7699;AA=C|||;VT=SNP
11	80914692	rs7124544	A	G	100	PASS	AC=1112;AF=0.222045;AN=5008;NS=2504;DP=16504;EAS_AF=0.4425;AMR_AF=0.1744;AFR_AF=0.233;EUR_AF=0.0815;SAS_AF=0.1585;AA=G|||;VT=SNP
11	80914843	rs4486655	T	G	100	PASS	AC=1281;AF=0.255791;AN=5008;NS=2504;DP=17416;EAS_AF=0.4435;AMR_AF=0.1844;AFR_AF=0.3548;EUR_AF=0.0815;SAS_AF=0.1585;AA=T|||;VT=SNP
11	80915510	rs7114393	T	C	100	PASS	AC=1107;AF=0.221046;AN=5008;NS=2504;DP=17926;EAS_AF=0.4395;AMR_AF=0.1744;AFR_AF=0.2322;EUR_AF=0.0815;SAS_AF=0.1575;AA=C|||;VT=SNP
11	80915801	rs7114811	T	A	100	PASS	AC=1281;AF=0.255791;AN=5008;NS=2504;DP=18808;EAS_AF=0.4395;AMR_AF=0.1859;AFR_AF=0.3578;EUR_AF=0.0815;SAS_AF=0.1575;AA=A|||;VT=SNP
11	80916004	rs7101872	C	G	100	PASS	AC=1272;AF=0.253994;AN=5008;NS=2504;DP=17963;EAS_AF=0.4296;AMR_AF=0.1859;AFR_AF=0.3585;EUR_AF=0.0815;SAS_AF=0.1575;AA=G|||;VT=SNP
11	80916076	rs73509544	C	A	100	PASS	AC=1108;AF=0.221246;AN=5008;NS=2504;DP=18486;EAS_AF=0.4395;AMR_AF=0.1744;AFR_AF=0.233;EUR_AF=0.0815;SAS_AF=0.1575;AA=C|||;VT=SNP
11	80916305	rs11232517	T	C	100	PASS	AC=672;AF=0.134185;AN=5008;NS=2504;DP=17994;EAS_AF=0.373;AMR_AF=0.0793;AFR_AF=0.0287;EUR_AF=0.0815;SAS_AF=0.1237;AA=T|||;VT=SNP
11	80916359	rs7102147	A	C	100	PASS	AC=1285;AF=0.256589;AN=5008;NS=2504;DP=17768;EAS_AF=0.4385;AMR_AF=0.1859;AFR_AF=0.3608;EUR_AF=0.0825;SAS_AF=0.1575;AA=C|||;VT=SNP
11	80916630	rs7118832	T	C	100	PASS	AC=1280;AF=0.255591;AN=5008;NS=2504;DP=17370;EAS_AF=0.4385;AMR_AF=0.1859;AFR_AF=0.3578;EUR_AF=0.0815;SAS_AF=0.1575;AA=C|||;VT=SNP
11	80916700	rs4944284	C	T	100	PASS	AC=3995;AF=0.797724;AN=5008;NS=2504;DP=17914;EAS_AF=0.6329;AMR_AF=0.8545;AFR_AF=0.8828;EUR_AF=0.837;SAS_AF=0.772;AA=T|||;VT=SNP
11	80916798	rs7102845	C	A	100	PASS	AC=2641;AF=0.527356;AN=5008;NS=2504;DP=16076;EAS_AF=0.495;AMR_AF=0.389;AFR_AF=0.8185;EUR_AF=0.3658;SAS_AF=0.4315;AA=A|||;VT=SNP
11	80917572	rs4944285	C	T	100	PASS	AC=3996;AF=0.797923;AN=5008;NS=2504;DP=10672;EAS_AF=0.6329;AMR_AF=0.8545;AFR_AF=0.8828;EUR_AF=0.837;SAS_AF=0.773;AA=T|||;VT=SNP
11	80918074	rs7110542	A	G	100	PASS	AC=1358;AF=0.271166;AN=5008;NS=2504;DP=17142;EAS_AF=0.0565;AMR_AF=0.2017;AFR_AF=0.4592;EUR_AF=0.2843;SAS_AF=0.274;AA=A|||;VT=SNP
11	80918448	rs7127115	T	A	100	PASS	AC=1358;AF=0.271166;AN=5008;NS=2504;DP=16688;EAS_AF=0.0565;AMR_AF=0.2017;AFR_AF=0.4592;EUR_AF=0.2843;SAS_AF=0.274;AA=T|||;VT=SNP
11	80918660	rs12292784	G	C	100	PASS	AC=1357;AF=0.270966;AN=5008;NS=2504;DP=11658;EAS_AF=0.0565;AMR_AF=0.2017;AFR_AF=0.4592;EUR_AF=0.2833;SAS_AF=0.274;AA=G|||;VT=SNP
11	80918876	rs11232519	G	C	100	PASS	AC=422;AF=0.0842652;AN=5008;NS=2504;DP=14216;EAS_AF=0.0754;AMR_AF=0.2291;AFR_AF=0.0106;EUR_AF=0.0855;SAS_AF=0.089;AA=G|||;VT=SNP
11	80918997	rs56035957	A	G	100	PASS	AC=1356;AF=0.270767;AN=5008;NS=2504;DP=16034;EAS_AF=0.0565;AMR_AF=0.2017;AFR_AF=0.4584;EUR_AF=0.2833;SAS_AF=0.274;AA=A|||;VT=SNP
11	80919021	rs10897763	G	T	100	PASS	AC=1383;AF=0.276158;AN=5008;NS=2504;DP=16472;EAS_AF=0.1329;AMR_AF=0.4856;AFR_AF=0.0643;EUR_AF=0.4901;SAS_AF=0.3415;AA=G|||;VT=SNP
11	80919052	rs4466865	G	A	100	PASS	AC=1076;AF=0.214856;AN=5008;NS=2504;DP=17094;EAS_AF=0.4345;AMR_AF=0.1556;AFR_AF=0.233;EUR_AF=0.0636;SAS_AF=0.1616;AA=G|||;VT=SNP
11	80919175	rs55745975	C	T	100	PASS	AC=1356;AF=0.270767;AN=5008;NS=2504;DP=20274;EAS_AF=0.0565;AMR_AF=0.2017;AFR_AF=0.4584;EUR_AF=0.2833;SAS_AF=0.274;AA=C|||;VT=SNP
11	80919234	rs61888600	G	A	100	PASS	AC=1358;AF=0.271166;AN=5008;NS=2504;DP=22441;EAS_AF=0.0565;AMR_AF=0.2032;AFR_AF=0.4584;EUR_AF=0.2833;SAS_AF=0.2751;AA=G|||;VT=SNP
11	80919266	rs61888601	G	A	100	PASS	AC=1356;AF=0.270767;AN=5008;NS=2504;DP=20986;EAS_AF=0.0565;AMR_AF=0.2017;AFR_AF=0.4584;EUR_AF=0.2833;SAS_AF=0.274;AA=G|||;VT=SNP
11	80919476	rs61888603	A	G	100	PASS	AC=1356;AF=0.270767;AN=5008;NS=2504;DP=18730;EAS_AF=0.0565;AMR_AF=0.2017;AFR_AF=0.4584;EUR_AF=0.2833;SAS_AF=0.274;AA=a|||;VT=SNP
11	80919577	rs61888604	C	T	100	PASS	AC=1354;AF=0.270367;AN=5008;NS=2504;DP=18173;EAS_AF=0.0565;AMR_AF=0.2017;AFR_AF=0.4576;EUR_AF=0.2833;SAS_AF=0.273;AA=C|||;VT=SNP
11	80919584	rs61888605	G	A	100	PASS	AC=1354;AF=0.270367;AN=5008;NS=2504;DP=17981;EAS_AF=0.0565;AMR_AF=0.2017;AFR_AF=0.4576;EUR_AF=0.2833;SAS_AF=0.273;AA=G|||;VT=SNP
11	80919651	rs61888606	G	C	100	PASS	AC=1354;AF=0.270367;AN=5008;NS=2504;DP=16234;EAS_AF=0.0565;AMR_AF=0.2017;AFR_AF=0.4569;EUR_AF=0.2833;SAS_AF=0.274;AA=G|||;VT=SNP
11	80919693	rs6591935	T	C	100	PASS	AC=974;AF=0.194489;AN=5008;NS=2504;DP=18004;EAS_AF=0.4306;AMR_AF=0.1484;AFR_AF=0.1626;EUR_AF=0.0636;SAS_AF=0.1616;AA=T|||;VT=SNP
11	80919706	rs61888607	C	T	100	PASS	AC=1356;AF=0.270767;AN=5008;NS=2504;DP=18015;EAS_AF=0.0565;AMR_AF=0.2017;AFR_AF=0.4584;EUR_AF=0.2833;SAS_AF=0.274;AA=T|||;VT=SNP
11	80919757	rs6591936	C	T	100	PASS	AC=632;AF=0.126198;AN=5008;NS=2504;DP=16402;EAS_AF=0.3641;AMR_AF=0.062;AFR_AF=0.0287;EUR_AF=0.0636;SAS_AF=0.1227;AA=C|||;VT=SNP
11	80919780	rs6591937	A	T	100	PASS	AC=1072;AF=0.214058;AN=5008;NS=2504;DP=15669;EAS_AF=0.4306;AMR_AF=0.1556;AFR_AF=0.233;EUR_AF=0.0636;SAS_AF=0.1616;AA=A|||;VT=SNP
11	80919790	rs6591938	C	T	100	PASS	AC=632;AF=0.126198;AN=5008;NS=2504;DP=15645;EAS_AF=0.3641;AMR_AF=0.062;AFR_AF=0.0287;EUR_AF=0.0636;SAS_AF=0.1227;AA=C|||;VT=SNP
11	80919913	rs6591939	C	T	100	PASS	AC=1072;AF=0.214058;AN=5008;NS=2504;DP=17684;EAS_AF=0.4306;AMR_AF=0.1556;AFR_AF=0.233;EUR_AF=0.0636;SAS_AF=0.1616;AA=C|||;VT=SNP
11	80920018	rs12269808	G	C	100	PASS	AC=1355;AF=0.270567;AN=5008;NS=2504;DP=17620;EAS_AF=0.0565;AMR_AF=0.2017;AFR_AF=0.4584;EUR_AF=0.2833;SAS_AF=0.273;AA=C|||;VT=SNP
11	80920078	rs6591940	A	G	100	PASS	AC=1073;AF=0.214257;AN=5008;NS=2504;DP=15233;EAS_AF=0.4306;AMR_AF=0.1556;AFR_AF=0.233;EUR_AF=0.0636;SAS_AF=0.1626;AA=A|||;VT=SNP
11	80920207	rs10897764	G	A	100	PASS	AC=2257;AF=0.450679;AN=5008;NS=2504;DP=14896;EAS_AF=0.1141;AMR_AF=0.4539;AFR_AF=0.4834;EUR_AF=0.674;SAS_AF=0.5215;AA=G|||;VT=SNP
11	80920293	rs10897765	A	G	100	PASS	AC=1357;AF=0.270966;AN=5008;NS=2504;DP=16143;EAS_AF=0.0565;AMR_AF=0.2017;AFR_AF=0.4592;EUR_AF=0.2833;SAS_AF=0.274;AA=G|||;VT=SNP
11	80920363	rs10897766	C	T	100	PASS	AC=1357;AF=0.270966;AN=5008;NS=2504;DP=16746;EAS_AF=0.0565;AMR_AF=0.2017;AFR_AF=0.4592;EUR_AF=0.2833;SAS_AF=0.274;AA=T|||;VT=SNP
11	80920424	rs11232520	T	G	100	PASS	AC=2517;AF=0.502596;AN=5008;NS=2504;DP=16211;EAS_AF=0.502;AMR_AF=0.366;AFR_AF=0.7421;EUR_AF=0.3479;SAS_AF=0.4356;AA=G|||;VT=SNP
11	80920600	rs11232521	C	T	100	PASS	AC=1358;AF=0.271166;AN=5008;NS=2504;DP=4956;EAS_AF=0.0565;AMR_AF=0.2017;AFR_AF=0.4592;EUR_AF=0.2833;SAS_AF=0.2751;AA=T|||;VT=SNP
11	80920667	rs10501495	T	C	100	PASS	AC=1359;AF=0.271366;AN=5008;NS=2504;DP=17523;EAS_AF=0.0565;AMR_AF=0.2017;AFR_AF=0.4592;EUR_AF=0.2843;SAS_AF=0.2751;AA=T|||;VT=SNP
11	80920802	rs10501496	C	T	100	PASS	AC=1359;AF=0.271366;AN=5008;NS=2504;DP=17893;EAS_AF=0.0565;AMR_AF=0.2017;AFR_AF=0.4592;EUR_AF=0.2843;SAS_AF=0.2751;AA=T|||;VT=SNP
11	80920820	rs7482152	G	T	100	PASS	AC=1360;AF=0.271565;AN=5008;NS=2504;DP=17710;EAS_AF=0.0565;AMR_AF=0.2017;AFR_AF=0.4592;EUR_AF=0.2843;SAS_AF=0.2761;AA=G|||;VT=SNP
11	80920854	rs11232522	G	C	100	PASS	AC=1355;AF=0.270567;AN=5008;NS=2504;DP=17702;EAS_AF=0.0565;AMR_AF=0.2017;AFR_AF=0.4584;EUR_AF=0.2813;SAS_AF=0.2751;AA=G|||;VT=SNP
11	80920913	rs4486656	C	T	100	PASS	AC=1354;AF=0.270367;AN=5008;NS=2504;DP=17866;EAS_AF=0.0565;AMR_AF=0.2017;AFR_AF=0.4584;EUR_AF=0.2803;SAS_AF=0.2751;AA=C|||;VT=SNP
11	80920926	rs4472954	G	C	100	PASS	AC=1354;AF=0.270367;AN=5008;NS=2504;DP=18263;EAS_AF=0.0565;AMR_AF=0.2017;AFR_AF=0.4584;EUR_AF=0.2803;SAS_AF=0.2751;AA=C|||;VT=SNP
11	80921407	rs12288304	C	T	100	PASS	AC=957;AF=0.191094;AN=5008;NS=2504;DP=18469;EAS_AF=0.0526;AMR_AF=0.1254;AFR_AF=0.4357;EUR_AF=0.1521;SAS_AF=0.09;AA=T|||;VT=SNP
11	80921481	rs10897767	G	A	100	PASS	AC=799;AF=0.159545;AN=5008;NS=2504;DP=18196;EAS_AF=0.0774;AMR_AF=0.2925;AFR_AF=0.0439;EUR_AF=0.2058;SAS_AF=0.2587;AA=G|||;VT=SNP
11	80921763	rs59583021	T	A	100	PASS	AC=804;AF=0.160543;AN=5008;NS=2504;DP=19200;EAS_AF=0.0526;AMR_AF=0.049;AFR_AF=0.447;EUR_AF=0.0557;SAS_AF=0.0716;AA=T|||;VT=SNP
11	80921973	rs61415633	A	G	100	PASS	AC=805;AF=0.160743;AN=5008;NS=2504;DP=20466;EAS_AF=0.0526;AMR_AF=0.049;AFR_AF=0.4486;EUR_AF=0.0547;SAS_AF=0.0716;AA=G|||;VT=SNP
11	80922032	rs57731988	T	G	100	PASS	AC=806;AF=0.160942;AN=5008;NS=2504;DP=20496;EAS_AF=0.0526;AMR_AF=0.049;AFR_AF=0.4493;EUR_AF=0.0547;SAS_AF=0.0716;AA=T|||;VT=SNP
11	80922196	rs56098880	C	G	100	PASS	AC=805;AF=0.160743;AN=5008;NS=2504;DP=20096;EAS_AF=0.0526;AMR_AF=0.049;AFR_AF=0.4486;EUR_AF=0.0547;SAS_AF=0.0716;AA=C|||;VT=SNP
11	80922600	rs12290303	C	T	100	PASS	AC=806;AF=0.160942;AN=5008;NS=2504;DP=19279;EAS_AF=0.0526;AMR_AF=0.049;AFR_AF=0.4493;EUR_AF=0.0547;SAS_AF=0.0716;AA=C|||;VT=SNP
11	80922877	rs6591941	C	T	100	PASS	AC=873;AF=0.174321;AN=5008;NS=2504;DP=19571;EAS_AF=0.3651;AMR_AF=0.0836;AFR_AF=0.1989;EUR_AF=0.0606;SAS_AF=0.1258;AA=C|||;VT=SNP
11	80922968	rs11232524	A	T	100	PASS	AC=804;AF=0.160543;AN=5008;NS=2504;DP=17574;EAS_AF=0.0526;AMR_AF=0.049;AFR_AF=0.4478;EUR_AF=0.0547;SAS_AF=0.0716;AA=A|||;VT=SNP
11	80923036	rs11232525	A	G	100	PASS	AC=805;AF=0.160743;AN=5008;NS=2504;DP=17916;EAS_AF=0.0526;AMR_AF=0.049;AFR_AF=0.4486;EUR_AF=0.0547;SAS_AF=0.0716;AA=A|||;VT=SNP
11	80923205	rs11232526	C	T	100	PASS	AC=806;AF=0.160942;AN=5008;NS=2504;DP=16454;EAS_AF=0.0526;AMR_AF=0.049;AFR_AF=0.4486;EUR_AF=0.0547;SAS_AF=0.0726;AA=T|||;VT=SNP
11	80923315	rs11232527	G	T	100	PASS	AC=806;AF=0.160942;AN=5008;NS=2504;DP=16660;EAS_AF=0.0526;AMR_AF=0.049;AFR_AF=0.4486;EUR_AF=0.0547;SAS_AF=0.0726;AA=G|||;VT=SNP
11	80923852	rs4283000	A	G	100	PASS	AC=805;AF=0.160743;AN=5008;NS=2504;DP=16269;EAS_AF=0.0526;AMR_AF=0.049;AFR_AF=0.4478;EUR_AF=0.0547;SAS_AF=0.0726;AA=G|||;VT=SNP
11	80924150	rs4291695	C	G	100	PASS	AC=805;AF=0.160743;AN=5008;NS=2504;DP=17754;EAS_AF=0.0526;AMR_AF=0.049;AFR_AF=0.4478;EUR_AF=0.0547;SAS_AF=0.0726;AA=G|||;VT=SNP
11	80924206	rs7113671	A	G	100	PASS	AC=804;AF=0.160543;AN=5008;NS=2504;DP=17716;EAS_AF=0.0526;AMR_AF=0.049;AFR_AF=0.4478;EUR_AF=0.0547;SAS_AF=0.0716;AA=G|||;VT=SNP
11	80924847	rs55995548	C	T	100	PASS	AC=765;AF=0.152756;AN=5008;NS=2504;DP=18722;EAS_AF=0.0536;AMR_AF=0.0461;AFR_AF=0.4281;EUR_AF=0.0487;SAS_AF=0.0654;AA=C|||;VT=SNP
11	80924993	rs6591942	G	T	100	PASS	AC=765;AF=0.152756;AN=5008;NS=2504;DP=18526;EAS_AF=0.0536;AMR_AF=0.0461;AFR_AF=0.4281;EUR_AF=0.0487;SAS_AF=0.0654;AA=T|||;VT=SNP
11	80925241	rs6591943	G	T	100	PASS	AC=767;AF=0.153155;AN=5008;NS=2504;DP=19129;EAS_AF=0.0536;AMR_AF=0.0461;AFR_AF=0.4289;EUR_AF=0.0497;SAS_AF=0.0654;AA=G|||;VT=SNP
11	80925479	rs6591944	A	C	100	PASS	AC=767;AF=0.153155;AN=5008;NS=2504;DP=19928;EAS_AF=0.0536;AMR_AF=0.0461;AFR_AF=0.4289;EUR_AF=0.0487;SAS_AF=0.0665;AA=C|||;VT=SNP
11	80925547	rs10897768	A	G	100	PASS	AC=1149;AF=0.229433;AN=5008;NS=2504;DP=21051;EAS_AF=0.4534;AMR_AF=0.183;AFR_AF=0.2436;EUR_AF=0.0795;SAS_AF=0.1667;AA=A|||;VT=SNP
11	80925718	rs4269944	A	G	100	PASS	AC=766;AF=0.152955;AN=5008;NS=2504;DP=18097;EAS_AF=0.0536;AMR_AF=0.0461;AFR_AF=0.4289;EUR_AF=0.0487;SAS_AF=0.0654;AA=G|||;VT=SNP
11	80926784	rs17141760	A	G	100	PASS	AC=246;AF=0.0491214;AN=5008;NS=2504;DP=17065;EAS_AF=0.0536;AMR_AF=0.0187;AFR_AF=0.0522;EUR_AF=0.0467;SAS_AF=0.0644;AA=A|||;VT=SNP
11	80926960	rs11232529	G	A	100	PASS	AC=738;AF=0.147364;AN=5008;NS=2504;DP=17687;EAS_AF=0.0536;AMR_AF=0.0461;AFR_AF=0.407;EUR_AF=0.0487;SAS_AF=0.0665;AA=A|||;VT=SNP
11	80927005	rs11232530	G	T	100	PASS	AC=738;AF=0.147364;AN=5008;NS=2504;DP=16981;EAS_AF=0.0536;AMR_AF=0.0461;AFR_AF=0.407;EUR_AF=0.0487;SAS_AF=0.0665;AA=T|||;VT=SNP
11	80927211	rs11232531	G	A	100	PASS	AC=738;AF=0.147364;AN=5008;NS=2504;DP=18133;EAS_AF=0.0536;AMR_AF=0.0461;AFR_AF=0.407;EUR_AF=0.0487;SAS_AF=0.0665;AA=G|||;VT=SNP
11	80927384	rs11232532	A	G	100	PASS	AC=1157;AF=0.23103;AN=5008;NS=2504;DP=17834;EAS_AF=0.4633;AMR_AF=0.1816;AFR_AF=0.2436;EUR_AF=0.0795;SAS_AF=0.1656;AA=A|||;VT=SNP
11	80927771	rs4592439	T	A	100	PASS	AC=738;AF=0.147364;AN=5008;NS=2504;DP=18418;EAS_AF=0.0536;AMR_AF=0.0461;AFR_AF=0.407;EUR_AF=0.0487;SAS_AF=0.0665;AA=T|||;VT=SNP
11	80927947	rs4616061	C	T	100	PASS	AC=745;AF=0.148762;AN=5008;NS=2504;DP=16951;EAS_AF=0.0536;AMR_AF=0.0461;AFR_AF=0.4123;EUR_AF=0.0487;SAS_AF=0.0665;AA=T|||;VT=SNP
11	80928144	rs12361615	G	A	100	PASS	AC=951;AF=0.189896;AN=5008;NS=2504;DP=14623;EAS_AF=0.0615;AMR_AF=0.255;AFR_AF=0.025;EUR_AF=0.4056;SAS_AF=0.2771;AA=G|||;VT=SNP
11	80928249	rs7116760	T	A	100	PASS	AC=1884;AF=0.376198;AN=5008;NS=2504;DP=15410;EAS_AF=0.499;AMR_AF=0.2262;AFR_AF=0.6558;EUR_AF=0.1282;SAS_AF=0.2331;AA=T|||;VT=SNP
11	80928453	rs11232533	A	C	100	PASS	AC=962;AF=0.192093;AN=5008;NS=2504;DP=16583;EAS_AF=0.0615;AMR_AF=0.2594;AFR_AF=0.025;EUR_AF=0.4115;SAS_AF=0.2791;AA=A|||;VT=SNP
11	80928471	rs11232534	C	T	100	PASS	AC=746;AF=0.148962;AN=5008;NS=2504;DP=16996;EAS_AF=0.0536;AMR_AF=0.0461;AFR_AF=0.413;EUR_AF=0.0487;SAS_AF=0.0665;AA=c|||;VT=SNP
11	80928775	rs12049884	A	T	100	PASS	AC=676;AF=0.134984;AN=5008;NS=2504;DP=18809;EAS_AF=0.3661;AMR_AF=0.0865;AFR_AF=0.0303;EUR_AF=0.0795;SAS_AF=0.1299;AA=A|||;VT=SNP
11	80928809	rs11232535	T	C	100	PASS	AC=767;AF=0.153155;AN=5008;NS=2504;DP=19059;EAS_AF=0.0585;AMR_AF=0.0461;AFR_AF=0.416;EUR_AF=0.0547;SAS_AF=0.0726;AA=T|||;VT=SNP
11	80929352	rs4616062	C	G	100	PASS	AC=475;AF=0.0948482;AN=5008;NS=2504;DP=19670;EAS_AF=0.0536;AMR_AF=0.0375;AFR_AF=0.2065;EUR_AF=0.0527;SAS_AF=0.0706;AA=C|||;VT=SNP
11	80929382	rs17141777	G	A	100	PASS	AC=673;AF=0.134385;AN=5008;NS=2504;DP=19221;EAS_AF=0.376;AMR_AF=0.0865;AFR_AF=0.0204;EUR_AF=0.0795;SAS_AF=0.1299;AA=G|||;VT=SNP
11	80929451	rs4288771	A	C	100	PASS	AC=3011;AF=0.601238;AN=5008;NS=2504;DP=17285;EAS_AF=0.5794;AMR_AF=0.5951;AFR_AF=0.8321;EUR_AF=0.4314;SAS_AF=0.4908;AA=C|||;VT=SNP
11	80929943	rs7928711	G	C	100	PASS	AC=3404;AF=0.679712;AN=5008;NS=2504;DP=18564;EAS_AF=0.4921;AMR_AF=0.5821;AFR_AF=0.7973;EUR_AF=0.8042;SAS_AF=0.6554;AA=G|||;VT=SNP
11	80930194	rs10897769	G	A	100	PASS	AC=2365;AF=0.472244;AN=5008;NS=2504;DP=17430;EAS_AF=0.4375;AMR_AF=0.3285;AFR_AF=0.7443;EUR_AF=0.2883;SAS_AF=0.4315;AA=A|||;VT=SNP
11	80930195	rs60745016	T	C	100	PASS	AC=2368;AF=0.472843;AN=5008;NS=2504;DP=17526;EAS_AF=0.4405;AMR_AF=0.3285;AFR_AF=0.7436;EUR_AF=0.2893;SAS_AF=0.4315;AA=G|||;VT=SNP
11	80930312	rs10751043	T	C	100	PASS	AC=2588;AF=0.516773;AN=5008;NS=2504;DP=19088;EAS_AF=0.7302;AMR_AF=0.3127;AFR_AF=0.5711;EUR_AF=0.3648;SAS_AF=0.5245;AA=T|||;VT=SNP
11	80930360	rs4376927	A	G	100	PASS	AC=3664;AF=0.731629;AN=5008;NS=2504;DP=18157;EAS_AF=0.9355;AMR_AF=0.6369;AFR_AF=0.8275;EUR_AF=0.5119;SAS_AF=0.6851;AA=A|||;VT=SNP
11	80930372	rs4623923	T	C	100	PASS	AC=2584;AF=0.515974;AN=5008;NS=2504;DP=18124;EAS_AF=0.7302;AMR_AF=0.3112;AFR_AF=0.5651;EUR_AF=0.3698;SAS_AF=0.5245;AA=T|||;VT=SNP
11	80930377	rs12419987	T	C	100	PASS	AC=989;AF=0.197484;AN=5008;NS=2504;DP=17987;EAS_AF=0.2054;AMR_AF=0.3199;AFR_AF=0.1974;EUR_AF=0.1412;SAS_AF=0.1605;AA=T|||;VT=SNP
11	80930458	rs11232538	A	G	100	PASS	AC=2184;AF=0.436102;AN=5008;NS=2504;DP=16881;EAS_AF=0.2063;AMR_AF=0.4856;AFR_AF=0.7209;EUR_AF=0.3618;SAS_AF=0.3292;AA=A|||;VT=SNP
11	80930613	rs4315099	T	C	100	PASS	AC=2337;AF=0.466653;AN=5008;NS=2504;DP=17651;EAS_AF=0.2113;AMR_AF=0.4957;AFR_AF=0.829;EUR_AF=0.3608;SAS_AF=0.3282;AA=C|||;VT=SNP
11	80930669	rs4315100	T	C	100	PASS	AC=1889;AF=0.377196;AN=5008;NS=2504;DP=18129;EAS_AF=0.1458;AMR_AF=0.2954;AFR_AF=0.7194;EUR_AF=0.3012;SAS_AF=0.2894;AA=T|||;VT=SNP
11	80930696	rs11232540	A	G	100	PASS	AC=1465;AF=0.292532;AN=5008;NS=2504;DP=17560;EAS_AF=0.7242;AMR_AF=0.1499;AFR_AF=0.0998;EUR_AF=0.1491;SAS_AF=0.3569;AA=A|||;VT=SNP
11	80930854	rs4520614	T	C	100	PASS	AC=2348;AF=0.46885;AN=5008;NS=2504;DP=16070;EAS_AF=0.2113;AMR_AF=0.4957;AFR_AF=0.8374;EUR_AF=0.3608;SAS_AF=0.3282;AA=C|||;VT=SNP
11	80930934	rs4412769	G	T	100	PASS	AC=3846;AF=0.767971;AN=5008;NS=2504;DP=16444;EAS_AF=0.9345;AMR_AF=0.647;AFR_AF=0.9652;EUR_AF=0.5099;SAS_AF=0.681;AA=T|||;VT=SNP
11	80931067	rs56309555	A	G	100	PASS	AC=1551;AF=0.309704;AN=5008;NS=2504;DP=18596;EAS_AF=0.7252;AMR_AF=0.1556;AFR_AF=0.1513;EUR_AF=0.1551;SAS_AF=0.364;AA=A|||;VT=SNP
11	80931088	rs12573998	G	A	100	PASS	AC=299;AF=0.0597045;AN=5008;NS=2504;DP=18308;EAS_AF=0.0635;AMR_AF=0.1902;AFR_AF=0.0045;EUR_AF=0.0596;SAS_AF=0.0378;AA=G|||;VT=SNP
11	80931284	rs17141801	T	C	100	PASS	AC=730;AF=0.145767;AN=5008;NS=2504;DP=18110;EAS_AF=0.1468;AMR_AF=0.134;AFR_AF=0.2148;EUR_AF=0.0855;SAS_AF=0.1217;AA=T|||;VT=SNP
11	80931507	rs12574020	C	T	100	PASS	AC=286;AF=0.0571086;AN=5008;NS=2504;DP=18908;EAS_AF=0.0496;AMR_AF=0.1902;AFR_AF=0.0053;EUR_AF=0.0596;SAS_AF=0.0378;AA=C|||;VT=SNP
11	80932237	rs7111166	T	C	100	PASS	AC=818;AF=0.163339;AN=5008;NS=2504;DP=18917;EAS_AF=0.0913;AMR_AF=0.1873;AFR_AF=0.3253;EUR_AF=0.1083;SAS_AF=0.0583;AA=T|||;VT=SNP
11	80932351	rs7125586	C	T	100	PASS	AC=800;AF=0.159744;AN=5008;NS=2504;DP=19628;EAS_AF=0.0923;AMR_AF=0.1844;AFR_AF=0.3132;EUR_AF=0.1083;SAS_AF=0.0573;AA=C|||;VT=SNP
11	80932382	rs7125911	G	A	100	PASS	AC=859;AF=0.171526;AN=5008;NS=2504;DP=20693;EAS_AF=0.0913;AMR_AF=0.1916;AFR_AF=0.354;EUR_AF=0.1083;SAS_AF=0.0583;AA=G|||;VT=SNP
11	80932391	rs10897771	G	A	100	PASS	AC=1924;AF=0.384185;AN=5008;NS=2504;DP=20711;EAS_AF=0.7788;AMR_AF=0.2032;AFR_AF=0.2534;EUR_AF=0.2406;SAS_AF=0.4305;AA=G|||;VT=SNP
11	80932427	rs7125940	G	T	100	PASS	AC=2783;AF=0.555711;AN=5008;NS=2504;DP=20521;EAS_AF=0.87;AMR_AF=0.3948;AFR_AF=0.6074;EUR_AF=0.3489;SAS_AF=0.4888;AA=T|||;VT=SNP
11	80932563	rs7125761	A	G	100	PASS	AC=844;AF=0.16853;AN=5008;NS=2504;DP=19144;EAS_AF=0.0923;AMR_AF=0.1902;AFR_AF=0.3419;EUR_AF=0.1103;SAS_AF=0.0573;AA=G|||;VT=SNP
11	80932585	rs6591945	A	G	100	PASS	AC=871;AF=0.173922;AN=5008;NS=2504;DP=18324;EAS_AF=0.0923;AMR_AF=0.1916;AFR_AF=0.3623;EUR_AF=0.1083;SAS_AF=0.0583;AA=A|||;VT=SNP
11	80932827	rs7947523	C	G	100	PASS	AC=2755;AF=0.55012;AN=5008;NS=2504;DP=20809;EAS_AF=0.8819;AMR_AF=0.3775;AFR_AF=0.6014;EUR_AF=0.33;SAS_AF=0.4877;AA=G|||;VT=SNP
11	80933114	rs4612829	T	A	100	PASS	AC=2796;AF=0.558307;AN=5008;NS=2504;DP=18574;EAS_AF=0.8819;AMR_AF=0.3948;AFR_AF=0.6074;EUR_AF=0.3489;SAS_AF=0.4898;AA=A|||;VT=SNP
11	80933125	rs4257003	C	T	100	PASS	AC=2796;AF=0.558307;AN=5008;NS=2504;DP=18538;EAS_AF=0.8819;AMR_AF=0.3948;AFR_AF=0.6074;EUR_AF=0.3489;SAS_AF=0.4898;AA=T|||;VT=SNP
11	80933192	rs4400835	A	G	100	PASS	AC=2795;AF=0.558107;AN=5008;NS=2504;DP=19169;EAS_AF=0.8819;AMR_AF=0.3948;AFR_AF=0.6067;EUR_AF=0.3489;SAS_AF=0.4898;AA=G|||;VT=SNP
11	80933195	rs4369436	G	A	100	PASS	AC=2796;AF=0.558307;AN=5008;NS=2504;DP=19194;EAS_AF=0.8819;AMR_AF=0.3948;AFR_AF=0.6074;EUR_AF=0.3489;SAS_AF=0.4898;AA=A|||;VT=SNP
11	80933483	rs11232541	G	C	100	PASS	AC=514;AF=0.102636;AN=5008;NS=2504;DP=21108;EAS_AF=0.0595;AMR_AF=0.1988;AFR_AF=0.1641;EUR_AF=0.0616;SAS_AF=0.0378;AA=G|||;VT=SNP
11	80933636	rs11232542	T	C	100	PASS	AC=2261;AF=0.451478;AN=5008;NS=2504;DP=18832;EAS_AF=0.7907;AMR_AF=0.2939;AFR_AF=0.3457;EUR_AF=0.3539;SAS_AF=0.4571;AA=C|||;VT=SNP
11	80933687	rs11232543	A	G	100	PASS	AC=2804;AF=0.559904;AN=5008;NS=2504;DP=17187;EAS_AF=0.8819;AMR_AF=0.3948;AFR_AF=0.6082;EUR_AF=0.3539;SAS_AF=0.4918;AA=A|||;VT=SNP
11	80934156	rs4400836	A	G	100	PASS	AC=1500;AF=0.299521;AN=5008;NS=2504;DP=19119;EAS_AF=0.7351;AMR_AF=0.1614;AFR_AF=0.1014;EUR_AF=0.164;SAS_AF=0.3558;AA=A|||;VT=SNP
11	80934654	rs4267095	C	T	100	PASS	AC=2117;AF=0.422724;AN=5008;NS=2504;DP=12987;EAS_AF=0.6994;AMR_AF=0.2867;AFR_AF=0.3132;EUR_AF=0.3509;SAS_AF=0.456;AA=C|||;VT=SNP
11	80934783	rs4267096	C	T	100	PASS	AC=2707;AF=0.540535;AN=5008;NS=2504;DP=10979;EAS_AF=0.7907;AMR_AF=0.3934;AFR_AF=0.6074;EUR_AF=0.3509;SAS_AF=0.4918;AA=T|||;VT=SNP
11	80934801	rs4408336	A	C	100	PASS	AC=2714;AF=0.541933;AN=5008;NS=2504;DP=11057;EAS_AF=0.7976;AMR_AF=0.3934;AFR_AF=0.6074;EUR_AF=0.3509;SAS_AF=0.4918;AA=C|||;VT=SNP
11	80935572	rs6591946	C	T	100	PASS	AC=2715;AF=0.542133;AN=5008;NS=2504;DP=15327;EAS_AF=0.7976;AMR_AF=0.3948;AFR_AF=0.6082;EUR_AF=0.3519;SAS_AF=0.4898;AA=T|||;VT=SNP
11	80935720	rs4643102	T	C	100	PASS	AC=2721;AF=0.543331;AN=5008;NS=2504;DP=16699;EAS_AF=0.8026;AMR_AF=0.3963;AFR_AF=0.6074;EUR_AF=0.3529;SAS_AF=0.4898;AA=T|||;VT=SNP
11	80935759	rs4274217	C	T	100	PASS	AC=2722;AF=0.54353;AN=5008;NS=2504;DP=17558;EAS_AF=0.8026;AMR_AF=0.3977;AFR_AF=0.6074;EUR_AF=0.3529;SAS_AF=0.4898;AA=C|||;VT=SNP
11	80935761	rs4556563	T	A	100	PASS	AC=2129;AF=0.42512;AN=5008;NS=2504;DP=17839;EAS_AF=0.7103;AMR_AF=0.2896;AFR_AF=0.3124;EUR_AF=0.3529;SAS_AF=0.454;AA=T|||;VT=SNP
11	80935866	rs4414242	A	G	100	PASS	AC=3308;AF=0.660543;AN=5008;NS=2504;DP=19432;EAS_AF=0.9345;AMR_AF=0.5922;AFR_AF=0.7716;EUR_AF=0.4145;SAS_AF=0.5297;AA=G|||;VT=SNP
11	80935911	rs4414243	A	C	100	PASS	AC=2718;AF=0.542732;AN=5008;NS=2504;DP=19153;EAS_AF=0.8016;AMR_AF=0.3948;AFR_AF=0.6074;EUR_AF=0.3529;SAS_AF=0.4888;AA=A|||;VT=SNP
11	80936097	rs12575496	C	T	100	PASS	AC=589;AF=0.117612;AN=5008;NS=2504;DP=18491;EAS_AF=0.1329;AMR_AF=0.1974;AFR_AF=0.1641;EUR_AF=0.0616;SAS_AF=0.0399;AA=C|||;VT=SNP
11	80936250	rs12576623	T	C	100	PASS	AC=593;AF=0.118411;AN=5008;NS=2504;DP=17958;EAS_AF=0.1369;AMR_AF=0.1974;AFR_AF=0.1641;EUR_AF=0.0616;SAS_AF=0.0399;AA=T|||;VT=SNP
11	80936288	rs10501497	C	T	100	PASS	AC=285;AF=0.0569089;AN=5008;NS=2504;DP=17531;EAS_AF=0.0546;AMR_AF=0.0303;AFR_AF=0.0446;EUR_AF=0.0755;SAS_AF=0.0757;AA=C|||;VT=SNP
11	80936385	rs12575521	C	T	100	PASS	AC=589;AF=0.117612;AN=5008;NS=2504;DP=18456;EAS_AF=0.1329;AMR_AF=0.1974;AFR_AF=0.1641;EUR_AF=0.0616;SAS_AF=0.0399;AA=C|||;VT=SNP
11	80936536	rs11232544	G	A	100	PASS	AC=2131;AF=0.425519;AN=5008;NS=2504;DP=20050;EAS_AF=0.7103;AMR_AF=0.2781;AFR_AF=0.3343;EUR_AF=0.336;SAS_AF=0.4519;AA=G|||;VT=SNP
11	80936648	rs74971618	C	T	100	PASS	AC=589;AF=0.117612;AN=5008;NS=2504;DP=18857;EAS_AF=0.1329;AMR_AF=0.1974;AFR_AF=0.1641;EUR_AF=0.0616;SAS_AF=0.0399;AA=C|||;VT=SNP
11	80936656	rs11232545	A	G	100	PASS	AC=1677;AF=0.334864;AN=5008;NS=2504;DP=18718;EAS_AF=0.7093;AMR_AF=0.1916;AFR_AF=0.1278;EUR_AF=0.2386;SAS_AF=0.4294;AA=A|||;VT=SNP
11	80936733	rs7112839	C	G	100	PASS	AC=3308;AF=0.660543;AN=5008;NS=2504;DP=17983;EAS_AF=0.9345;AMR_AF=0.5937;AFR_AF=0.7716;EUR_AF=0.4145;SAS_AF=0.5286;AA=G|||;VT=SNP
11	80936781	rs55756238	C	G	100	PASS	AC=286;AF=0.0571086;AN=5008;NS=2504;DP=19382;EAS_AF=0.0546;AMR_AF=0.0303;AFR_AF=0.0446;EUR_AF=0.0755;SAS_AF=0.0767;AA=C|||;VT=SNP
11	80936936	rs10897772	G	T	100	PASS	AC=3307;AF=0.660343;AN=5008;NS=2504;DP=19910;EAS_AF=0.9345;AMR_AF=0.5922;AFR_AF=0.7716;EUR_AF=0.4145;SAS_AF=0.5286;AA=T|||;VT=SNP
11	80937020	rs11232546	T	C	100	PASS	AC=2722;AF=0.54353;AN=5008;NS=2504;DP=11519;EAS_AF=0.8016;AMR_AF=0.3948;AFR_AF=0.6074;EUR_AF=0.3529;SAS_AF=0.4928;AA=T|||;VT=SNP
11	80937279	rs17353621	A	G	100	PASS	AC=2111;AF=0.421526;AN=5008;NS=2504;DP=19915;EAS_AF=0.7113;AMR_AF=0.2925;AFR_AF=0.2965;EUR_AF=0.3529;SAS_AF=0.454;AA=A|||;VT=SNP
11	80937323	rs12421978	A	G	100	PASS	AC=3309;AF=0.660743;AN=5008;NS=2504;DP=19694;EAS_AF=0.9345;AMR_AF=0.5937;AFR_AF=0.7723;EUR_AF=0.4145;SAS_AF=0.5286;AA=A|||;VT=SNP
11	80937380	rs12421989	A	T	100	PASS	AC=3307;AF=0.660343;AN=5008;NS=2504;DP=19519;EAS_AF=0.9345;AMR_AF=0.5922;AFR_AF=0.7716;EUR_AF=0.4145;SAS_AF=0.5286;AA=A|||;VT=SNP
11	80937475	rs12420693	T	C	100	PASS	AC=3308;AF=0.660543;AN=5008;NS=2504;DP=19575;EAS_AF=0.9345;AMR_AF=0.5922;AFR_AF=0.7716;EUR_AF=0.4145;SAS_AF=0.5297;AA=T|||;VT=SNP
11	80937547	rs12422000	A	G	100	PASS	AC=3306;AF=0.660144;AN=5008;NS=2504;DP=19727;EAS_AF=0.9345;AMR_AF=0.5908;AFR_AF=0.7716;EUR_AF=0.4145;SAS_AF=0.5286;AA=a|||;VT=SNP
11	80938028	rs72946126	A	T	100	PASS	AC=222;AF=0.0443291;AN=5008;NS=2504;DP=12508;EAS_AF=0.0734;AMR_AF=0.0519;AFR_AF=0.0076;EUR_AF=0.0457;SAS_AF=0.0573;AA=A|||;VT=SNP
11	80938120	rs11232548	T	C	100	PASS	AC=1321;AF=0.263778;AN=5008;NS=2504;DP=8995;EAS_AF=0.6448;AMR_AF=0.1427;AFR_AF=0.0703;EUR_AF=0.1402;SAS_AF=0.3456;AA=T|||;VT=SNP
11	80938188	rs7120956	G	A	100	PASS	AC=3849;AF=0.76857;AN=5008;NS=2504;DP=9732;EAS_AF=0.9345;AMR_AF=0.6527;AFR_AF=0.966;EUR_AF=0.507;SAS_AF=0.682;AA=A|||;VT=SNP
11	80938299	rs7106567	T	G	100	PASS	AC=3300;AF=0.658946;AN=5008;NS=2504;DP=10293;EAS_AF=0.9345;AMR_AF=0.5908;AFR_AF=0.7678;EUR_AF=0.4145;SAS_AF=0.5276;AA=T|||;VT=SNP
11	80938399	rs12576190	G	C	100	PASS	AC=604;AF=0.120607;AN=5008;NS=2504;DP=11824;EAS_AF=0.1448;AMR_AF=0.1988;AFR_AF=0.1649;EUR_AF=0.0626;SAS_AF=0.0399;AA=G|||;VT=SNP
11	80939070	rs4444097	A	G	100	PASS	AC=3307;AF=0.660343;AN=5008;NS=2504;DP=15939;EAS_AF=0.9345;AMR_AF=0.5922;AFR_AF=0.7708;EUR_AF=0.4145;SAS_AF=0.5297;AA=G|||;VT=SNP
11	80939566	rs4638327	G	A	100	PASS	AC=3850;AF=0.76877;AN=5008;NS=2504;DP=13870;EAS_AF=0.9345;AMR_AF=0.6527;AFR_AF=0.9667;EUR_AF=0.507;SAS_AF=0.682;AA=A|||;VT=SNP
11	80939573	rs4444103	C	A	100	PASS	AC=2084;AF=0.416134;AN=5008;NS=2504;DP=14054;EAS_AF=0.7014;AMR_AF=0.2896;AFR_AF=0.2867;EUR_AF=0.3519;SAS_AF=0.453;AA=C|||;VT=SNP
11	80939671	rs4288772	A	G	100	PASS	AC=3306;AF=0.660144;AN=5008;NS=2504;DP=12783;EAS_AF=0.9345;AMR_AF=0.5922;AFR_AF=0.7708;EUR_AF=0.4135;SAS_AF=0.5297;AA=G|||;VT=SNP
11	80940039	rs11232550	T	G	100	PASS	AC=3305;AF=0.659944;AN=5008;NS=2504;DP=10424;EAS_AF=0.9345;AMR_AF=0.5922;AFR_AF=0.7708;EUR_AF=0.4135;SAS_AF=0.5286;AA=G|||;VT=SNP
11	80940322	rs12577810	T	A	100	PASS	AC=3305;AF=0.659944;AN=5008;NS=2504;DP=14410;EAS_AF=0.9345;AMR_AF=0.5922;AFR_AF=0.7708;EUR_AF=0.4135;SAS_AF=0.5286;AA=T|||;VT=SNP
11	80940422	rs11232551	A	C	100	PASS	AC=2702;AF=0.539537;AN=5008;NS=2504;DP=15697;EAS_AF=0.877;AMR_AF=0.3862;AFR_AF=0.5408;EUR_AF=0.3529;SAS_AF=0.4908;AA=A|||;VT=SNP
11	80940705	rs11232552	G	A	100	PASS	AC=3283;AF=0.655551;AN=5008;NS=2504;DP=16405;EAS_AF=0.9345;AMR_AF=0.5879;AFR_AF=0.7557;EUR_AF=0.4135;SAS_AF=0.5297;AA=G|||;VT=SNP
11	80940740	rs10897773	T	C	100	PASS	AC=3306;AF=0.660144;AN=5008;NS=2504;DP=16531;EAS_AF=0.9345;AMR_AF=0.5922;AFR_AF=0.7708;EUR_AF=0.4135;SAS_AF=0.5297;AA=T|||;VT=SNP
11	80940829	rs10897774	T	A	100	PASS	AC=3306;AF=0.660144;AN=5008;NS=2504;DP=16409;EAS_AF=0.9345;AMR_AF=0.5922;AFR_AF=0.7708;EUR_AF=0.4135;SAS_AF=0.5297;AA=A|||;VT=SNP
11	80941126	rs7933150	C	T	100	PASS	AC=3848;AF=0.768371;AN=5008;NS=2504;DP=18083;EAS_AF=0.9345;AMR_AF=0.6513;AFR_AF=0.9667;EUR_AF=0.505;SAS_AF=0.683;AA=T|||;VT=SNP
11	80941360	rs4145064	G	A	100	PASS	AC=1431;AF=0.285743;AN=5008;NS=2504;DP=19241;EAS_AF=0.1508;AMR_AF=0.4063;AFR_AF=0.5416;EUR_AF=0.1899;SAS_AF=0.092;AA=G|||;VT=SNP
11	80941531	rs11232553	G	A	100	PASS	AC=540;AF=0.107827;AN=5008;NS=2504;DP=19496;EAS_AF=0.0605;AMR_AF=0.2133;AFR_AF=0.1634;EUR_AF=0.0775;SAS_AF=0.0378;AA=G|||;VT=SNP
11	80941620	rs4145061	A	G	100	PASS	AC=3306;AF=0.660144;AN=5008;NS=2504;DP=20838;EAS_AF=0.9345;AMR_AF=0.5922;AFR_AF=0.7708;EUR_AF=0.4135;SAS_AF=0.5297;AA=A|||;VT=SNP
11	80941676	rs11232554	G	A	100	PASS	AC=1410;AF=0.28155;AN=5008;NS=2504;DP=20975;EAS_AF=0.7282;AMR_AF=0.1427;AFR_AF=0.0711;EUR_AF=0.1412;SAS_AF=0.3487;AA=G|||;VT=SNP
11	80942094	rs11232555	T	C	100	PASS	AC=3176;AF=0.634185;AN=5008;NS=2504;DP=18757;EAS_AF=0.9345;AMR_AF=0.5764;AFR_AF=0.6831;EUR_AF=0.4125;SAS_AF=0.5276;AA=T|||;VT=SNP
11	80942145	rs4999944	G	C	100	PASS	AC=3308;AF=0.660543;AN=5008;NS=2504;DP=18105;EAS_AF=0.9345;AMR_AF=0.5908;AFR_AF=0.7731;EUR_AF=0.4125;SAS_AF=0.5307;AA=G|||;VT=SNP
11	80942149	rs4999943	G	A	100	PASS	AC=3307;AF=0.660343;AN=5008;NS=2504;DP=17947;EAS_AF=0.9345;AMR_AF=0.5908;AFR_AF=0.7731;EUR_AF=0.4125;SAS_AF=0.5297;AA=A|||;VT=SNP
11	80942264	rs4999941	C	T	100	PASS	AC=3304;AF=0.659744;AN=5008;NS=2504;DP=15545;EAS_AF=0.9345;AMR_AF=0.5908;AFR_AF=0.7716;EUR_AF=0.4125;SAS_AF=0.5286;AA=C|||;VT=SNP
11	80942337	rs4999940	A	G	100	PASS	AC=3308;AF=0.660543;AN=5008;NS=2504;DP=15121;EAS_AF=0.9345;AMR_AF=0.5922;AFR_AF=0.7738;EUR_AF=0.4125;SAS_AF=0.5286;AA=G|||;VT=SNP
11	80942380	rs4999939	A	C	100	PASS	AC=3304;AF=0.659744;AN=5008;NS=2504;DP=15472;EAS_AF=0.9345;AMR_AF=0.5908;AFR_AF=0.7716;EUR_AF=0.4125;SAS_AF=0.5286;AA=C|||;VT=SNP
11	80942489	rs10501498	T	C	100	PASS	AC=289;AF=0.0577077;AN=5008;NS=2504;DP=16930;EAS_AF=0.0556;AMR_AF=0.0303;AFR_AF=0.0356;EUR_AF=0.0815;SAS_AF=0.0849;AA=T|||;VT=SNP
11	80942545	rs4999938	T	A	100	PASS	AC=3849;AF=0.76857;AN=5008;NS=2504;DP=16002;EAS_AF=0.9345;AMR_AF=0.6527;AFR_AF=0.9667;EUR_AF=0.507;SAS_AF=0.681;AA=N|||;VT=SNP
11	80942684	rs11232556	A	G	100	PASS	AC=2727;AF=0.544529;AN=5008;NS=2504;DP=16919;EAS_AF=0.8442;AMR_AF=0.4885;AFR_AF=0.4826;EUR_AF=0.4145;SAS_AF=0.4928;AA=A|||;VT=SNP
11	80942769	rs10501499	G	A	100	PASS	AC=3308;AF=0.660543;AN=5008;NS=2504;DP=16847;EAS_AF=0.9345;AMR_AF=0.5937;AFR_AF=0.7716;EUR_AF=0.4145;SAS_AF=0.5286;AA=G|||;VT=SNP
11	80942794	rs12421924	A	G	100	PASS	AC=3308;AF=0.660543;AN=5008;NS=2504;DP=16774;EAS_AF=0.9345;AMR_AF=0.5937;AFR_AF=0.7716;EUR_AF=0.4145;SAS_AF=0.5286;AA=G|||;VT=SNP
11	80943034	rs4417296	A	C	100	PASS	AC=3318;AF=0.66254;AN=5008;NS=2504;DP=17661;EAS_AF=0.9345;AMR_AF=0.5937;AFR_AF=0.7716;EUR_AF=0.4235;SAS_AF=0.5297;AA=A|||;VT=SNP
11	80943073	rs4463867	C	A	100	PASS	AC=2123;AF=0.423922;AN=5008;NS=2504;DP=17405;EAS_AF=0.6994;AMR_AF=0.2896;AFR_AF=0.3169;EUR_AF=0.3529;SAS_AF=0.453;AA=C|||;VT=SNP
11	80943969	rs4943819	T	A	100	PASS	AC=3284;AF=0.655751;AN=5008;NS=2504;DP=15991;EAS_AF=0.9345;AMR_AF=0.5865;AFR_AF=0.7708;EUR_AF=0.4115;SAS_AF=0.5133;AA=A|||;VT=SNP
11	80944201	rs12574178	A	G	100	PASS	AC=3284;AF=0.655751;AN=5008;NS=2504;DP=15578;EAS_AF=0.9345;AMR_AF=0.5865;AFR_AF=0.7708;EUR_AF=0.4115;SAS_AF=0.5133;AA=G|||;VT=SNP
11	80944380	rs12576407	G	A	100	PASS	AC=2649;AF=0.528954;AN=5008;NS=2504;DP=15276;EAS_AF=0.8442;AMR_AF=0.4798;AFR_AF=0.4433;EUR_AF=0.4105;SAS_AF=0.4765;AA=G|||;VT=SNP
11	80944394	rs12577440	T	C	100	PASS	AC=3286;AF=0.65615;AN=5008;NS=2504;DP=14724;EAS_AF=0.9345;AMR_AF=0.5865;AFR_AF=0.7716;EUR_AF=0.4105;SAS_AF=0.5153;AA=T|||;VT=SNP
11	80945812	rs12226497	T	C	100	PASS	AC=1163;AF=0.232228;AN=5008;NS=2504;DP=17378;EAS_AF=0.2341;AMR_AF=0.2997;AFR_AF=0.4334;EUR_AF=0.0706;SAS_AF=0.0767;AA=T|||;VT=SNP
11	80946038	rs10897775	A	G	100	PASS	AC=3274;AF=0.653754;AN=5008;NS=2504;DP=16599;EAS_AF=0.9345;AMR_AF=0.5879;AFR_AF=0.7443;EUR_AF=0.4225;SAS_AF=0.5266;AA=G|||;VT=SNP
11	80946189	rs11232559	G	A	100	PASS	AC=3171;AF=0.633187;AN=5008;NS=2504;DP=14498;EAS_AF=0.9345;AMR_AF=0.5677;AFR_AF=0.7073;EUR_AF=0.3996;SAS_AF=0.5092;AA=A|||;VT=SNP
11	80947566	rs10897776	C	G	100	PASS	AC=1222;AF=0.24401;AN=5008;NS=2504;DP=18226;EAS_AF=0.2341;AMR_AF=0.3055;AFR_AF=0.4818;EUR_AF=0.0616;SAS_AF=0.0767;AA=G|||;VT=SNP
11	80947901	rs3019076	T	G	100	PASS	AC=3851;AF=0.76897;AN=5008;NS=2504;DP=17167;EAS_AF=0.9345;AMR_AF=0.6527;AFR_AF=0.9675;EUR_AF=0.508;SAS_AF=0.681;AA=G|||;VT=SNP
11	80947955	rs3019077	T	C	100	PASS	AC=3316;AF=0.662141;AN=5008;NS=2504;DP=16981;EAS_AF=0.9345;AMR_AF=0.5937;AFR_AF=0.77;EUR_AF=0.4235;SAS_AF=0.5297;AA=C|||;VT=SNP
11	80948325	rs10792541	A	G	100	PASS	AC=1244;AF=0.248403;AN=5008;NS=2504;DP=16110;EAS_AF=0.2341;AMR_AF=0.3184;AFR_AF=0.4713;EUR_AF=0.0865;SAS_AF=0.0787;AA=A|||;VT=SNP
11	80949350	rs2514462	T	C	100	PASS	AC=2344;AF=0.468051;AN=5008;NS=2504;DP=18603;EAS_AF=0.7371;AMR_AF=0.3473;AFR_AF=0.5431;EUR_AF=0.2455;SAS_AF=0.4039;AA=T|||;VT=SNP
11	80949897	rs11828567	G	T	100	PASS	AC=1108;AF=0.221246;AN=5008;NS=2504;DP=12795;EAS_AF=0.1567;AMR_AF=0.1571;AFR_AF=0.466;EUR_AF=0.0736;SAS_AF=0.1544;AA=G|||;VT=SNP
11	80950144	rs2446111	G	T	100	PASS	AC=2478;AF=0.494808;AN=5008;NS=2504;DP=17597;EAS_AF=0.7917;AMR_AF=0.3919;AFR_AF=0.4327;EUR_AF=0.3429;SAS_AF=0.502;AA=g|||;VT=SNP
11	80950374	rs10897777	A	G	100	PASS	AC=685;AF=0.136781;AN=5008;NS=2504;DP=18749;EAS_AF=0.1478;AMR_AF=0.098;AFR_AF=0.1936;EUR_AF=0.1252;SAS_AF=0.0879;AA=A|||;VT=SNP
11	80950504	rs35071790	A	G	100	PASS	AC=298;AF=0.0595048;AN=5008;NS=2504;DP=19661;EAS_AF=0.0476;AMR_AF=0.0288;AFR_AF=0.0401;EUR_AF=0.0855;SAS_AF=0.093;AA=A|||;VT=SNP
11	80950974	rs72952041	G	A	100	PASS	AC=312;AF=0.0623003;AN=5008;NS=2504;DP=14178;EAS_AF=0.1528;AMR_AF=0.0504;AFR_AF=0.0182;EUR_AF=0.0358;SAS_AF=0.0644;AA=G|||;VT=SNP
11	80951419	rs77240341	C	A	100	PASS	AC=317;AF=0.0632987;AN=5008;NS=2504;DP=14999;EAS_AF=0.0476;AMR_AF=0.0303;AFR_AF=0.0424;EUR_AF=0.0915;SAS_AF=0.1022;AA=a|||;VT=SNP
11	80951446	rs79533045	T	C	100	PASS	AC=317;AF=0.0632987;AN=5008;NS=2504;DP=14990;EAS_AF=0.0476;AMR_AF=0.0303;AFR_AF=0.0424;EUR_AF=0.0915;SAS_AF=0.1022;AA=T|||;VT=SNP
11	80951579	rs11232560	C	A	100	PASS	AC=1144;AF=0.228435;AN=5008;NS=2504;DP=14988;EAS_AF=0.5764;AMR_AF=0.0965;AFR_AF=0.118;EUR_AF=0.0765;SAS_AF=0.2689;AA=C|||;VT=SNP
11	80952549	rs79072465	C	A	100	PASS	AC=1060;AF=0.211661;AN=5008;NS=2504;DP=19334;EAS_AF=0.5615;AMR_AF=0.0879;AFR_AF=0.0711;EUR_AF=0.0765;SAS_AF=0.2679;AA=C|||;VT=SNP
11	80953295	rs75524503	G	A	100	PASS	AC=1054;AF=0.210463;AN=5008;NS=2504;DP=15718;EAS_AF=0.5665;AMR_AF=0.0879;AFR_AF=0.0628;EUR_AF=0.0765;SAS_AF=0.2679;AA=G|||;VT=SNP
11	80953534	rs74819201	C	T	100	PASS	AC=299;AF=0.0597045;AN=5008;NS=2504;DP=16409;EAS_AF=0.0476;AMR_AF=0.0288;AFR_AF=0.0408;EUR_AF=0.0855;SAS_AF=0.093;AA=T|||;VT=SNP
11	80953821	rs2061378	G	A	100	PASS	AC=304;AF=0.0607029;AN=5008;NS=2504;DP=14811;EAS_AF=0.0476;AMR_AF=0.0288;AFR_AF=0.0408;EUR_AF=0.0875;SAS_AF=0.0961;AA=A|||;VT=SNP
11	80953968	rs1013042	C	A	100	PASS	AC=300;AF=0.0599042;AN=5008;NS=2504;DP=16770;EAS_AF=0.0476;AMR_AF=0.0288;AFR_AF=0.0408;EUR_AF=0.0855;SAS_AF=0.0941;AA=A|||;VT=SNP
11	80954031	rs9943555	A	G	100	PASS	AC=1086;AF=0.216853;AN=5008;NS=2504;DP=17265;EAS_AF=0.5675;AMR_AF=0.0908;AFR_AF=0.0734;EUR_AF=0.0825;SAS_AF=0.2771;AA=A|||;VT=SNP
11	80954069	rs1902862	A	G	100	PASS	AC=300;AF=0.0599042;AN=5008;NS=2504;DP=17325;EAS_AF=0.0476;AMR_AF=0.0288;AFR_AF=0.0408;EUR_AF=0.0855;SAS_AF=0.0941;AA=A|||;VT=SNP
11	80954158	rs1902863	A	T	100	PASS	AC=300;AF=0.0599042;AN=5008;NS=2504;DP=17172;EAS_AF=0.0476;AMR_AF=0.0288;AFR_AF=0.0408;EUR_AF=0.0855;SAS_AF=0.0941;AA=T|||;VT=SNP
11	80954447	rs75506905	C	G	100	PASS	AC=301;AF=0.0601038;AN=5008;NS=2504;DP=17923;EAS_AF=0.0476;AMR_AF=0.0288;AFR_AF=0.0416;EUR_AF=0.0855;SAS_AF=0.0941;AA=G|||;VT=SNP
11	80954544	rs75449069	A	G	100	PASS	AC=301;AF=0.0601038;AN=5008;NS=2504;DP=19730;EAS_AF=0.0476;AMR_AF=0.0288;AFR_AF=0.0416;EUR_AF=0.0855;SAS_AF=0.0941;AA=G|||;VT=SNP
11	80955005	rs11232561	T	C	100	PASS	AC=702;AF=0.140176;AN=5008;NS=2504;DP=16765;EAS_AF=0.1458;AMR_AF=0.1009;AFR_AF=0.2073;EUR_AF=0.1243;SAS_AF=0.0879;AA=T|||;VT=SNP
11	80955060	rs4393339	C	G	100	PASS	AC=334;AF=0.0666933;AN=5008;NS=2504;DP=16797;EAS_AF=0.0476;AMR_AF=0.0303;AFR_AF=0.0431;EUR_AF=0.0915;SAS_AF=0.1186;AA=C|||;VT=SNP
11	80955162	rs2061379	A	T	100	PASS	AC=323;AF=0.0644968;AN=5008;NS=2504;DP=14927;EAS_AF=0.0476;AMR_AF=0.0303;AFR_AF=0.0431;EUR_AF=0.0915;SAS_AF=0.1074;AA=A|||;VT=SNP
11	80955322	rs7118112	C	T	100	PASS	AC=1123;AF=0.224241;AN=5008;NS=2504;DP=13315;EAS_AF=0.5645;AMR_AF=0.098;AFR_AF=0.0908;EUR_AF=0.0885;SAS_AF=0.2832;AA=C|||;VT=SNP
11	80956027	rs35127226	T	C	100	PASS	AC=323;AF=0.0644968;AN=5008;NS=2504;DP=19440;EAS_AF=0.0466;AMR_AF=0.0303;AFR_AF=0.0431;EUR_AF=0.0924;SAS_AF=0.1074;AA=T|||;VT=SNP
11	80956140	rs55934309	G	A	100	PASS	AC=322;AF=0.0642971;AN=5008;NS=2504;DP=18049;EAS_AF=0.0466;AMR_AF=0.0303;AFR_AF=0.0431;EUR_AF=0.0924;SAS_AF=0.1063;AA=G|||;VT=SNP
11	80956606	rs2446118	A	G	100	PASS	AC=3781;AF=0.754992;AN=5008;NS=2504;DP=17701;EAS_AF=0.9355;AMR_AF=0.5159;AFR_AF=0.9667;EUR_AF=0.5139;SAS_AF=0.7004;AA=G|||;VT=SNP
11	80956734	rs75897232	G	A	100	PASS	AC=321;AF=0.0640974;AN=5008;NS=2504;DP=17120;EAS_AF=0.0456;AMR_AF=0.0303;AFR_AF=0.0431;EUR_AF=0.0924;SAS_AF=0.1063;AA=G|||;VT=SNP
11	80957871	rs76126162	C	G	100	PASS	AC=297;AF=0.0593051;AN=5008;NS=2504;DP=20864;EAS_AF=0.0456;AMR_AF=0.0288;AFR_AF=0.0408;EUR_AF=0.0855;SAS_AF=0.093;AA=C|||;VT=SNP
11	80958164	rs4551792	C	A	100	PASS	AC=293;AF=0.0585064;AN=5008;NS=2504;DP=22634;EAS_AF=0.0456;AMR_AF=0.0288;AFR_AF=0.0348;EUR_AF=0.0855;SAS_AF=0.0971;AA=C|||;VT=SNP
11	80958607	rs77783457	C	T	100	PASS	AC=319;AF=0.0636981;AN=5008;NS=2504;DP=19617;EAS_AF=0.0456;AMR_AF=0.0303;AFR_AF=0.0371;EUR_AF=0.0924;SAS_AF=0.1125;AA=C|||;VT=SNP
11	80958706	rs77090825	T	C	100	PASS	AC=1139;AF=0.227436;AN=5008;NS=2504;DP=17751;EAS_AF=0.5774;AMR_AF=0.098;AFR_AF=0.0915;EUR_AF=0.0895;SAS_AF=0.2843;AA=T|||;VT=SNP
11	80958881	rs1458071	A	G	100	PASS	AC=1070;AF=0.213658;AN=5008;NS=2504;DP=18226;EAS_AF=0.1696;AMR_AF=0.232;AFR_AF=0.3533;EUR_AF=0.1511;SAS_AF=0.1217;AA=A|||;VT=SNP
11	80958943	rs78778328	T	A	100	PASS	AC=328;AF=0.0654952;AN=5008;NS=2504;DP=17316;EAS_AF=0.0466;AMR_AF=0.0303;AFR_AF=0.0431;EUR_AF=0.0924;SAS_AF=0.1125;AA=T|||;VT=SNP
11	80959709	rs2514463	C	T	100	PASS	AC=514;AF=0.102636;AN=5008;NS=2504;DP=19939;EAS_AF=0.0724;AMR_AF=0.1326;AFR_AF=0.0877;EUR_AF=0.1481;SAS_AF=0.0859;AA=C|||;VT=SNP
11	80960241	rs12419957	T	G	100	PASS	AC=495;AF=0.0988419;AN=5008;NS=2504;DP=17828;EAS_AF=0.1349;AMR_AF=0.1081;AFR_AF=0.0386;EUR_AF=0.0924;SAS_AF=0.1431;AA=T|||;VT=SNP
11	80960444	rs10897778	G	A	100	PASS	AC=695;AF=0.138778;AN=5008;NS=2504;DP=15539;EAS_AF=0.1429;AMR_AF=0.098;AFR_AF=0.2065;EUR_AF=0.1233;SAS_AF=0.0879;AA=G|||;VT=SNP
11	80961171	rs11232562	G	A	100	PASS	AC=522;AF=0.104233;AN=5008;NS=2504;DP=17301;EAS_AF=0.1429;AMR_AF=0.0922;AFR_AF=0.0787;EUR_AF=0.1233;SAS_AF=0.0879;AA=G|||;VT=SNP
11	80961648	rs11232563	A	G	100	PASS	AC=700;AF=0.139776;AN=5008;NS=2504;DP=17888;EAS_AF=0.1468;AMR_AF=0.098;AFR_AF=0.2065;EUR_AF=0.1243;SAS_AF=0.0879;AA=A|||;VT=SNP
11	80963011	rs2446110	G	A	100	PASS	AC=2960;AF=0.591054;AN=5008;NS=2504;DP=16393;EAS_AF=0.8899;AMR_AF=0.428;AFR_AF=0.6846;EUR_AF=0.3678;SAS_AF=0.502;AA=A|||;VT=SNP
11	80963578	rs1975830	T	C	100	PASS	AC=3877;AF=0.774161;AN=5008;NS=2504;DP=13399;EAS_AF=0.9375;AMR_AF=0.5447;AFR_AF=0.972;EUR_AF=0.5457;SAS_AF=0.7362;AA=C|||;VT=SNP
11	80963681	rs1975831	A	T	100	PASS	AC=2985;AF=0.596046;AN=5008;NS=2504;DP=12885;EAS_AF=0.871;AMR_AF=0.4323;AFR_AF=0.711;EUR_AF=0.3738;SAS_AF=0.502;AA=T|||;VT=SNP
11	80963849	rs11232564	C	G	100	PASS	AC=566;AF=0.113019;AN=5008;NS=2504;DP=16166;EAS_AF=0.1587;AMR_AF=0.0778;AFR_AF=0.1694;EUR_AF=0.0865;SAS_AF=0.0419;AA=C|||;VT=SNP
11	80964065	rs2168819	G	A	100	PASS	AC=2269;AF=0.453075;AN=5008;NS=2504;DP=16624;EAS_AF=0.7054;AMR_AF=0.3718;AFR_AF=0.3767;EUR_AF=0.326;SAS_AF=0.4847;AA=A|||;VT=SNP
11	80964188	rs72952053	G	C	100	PASS	AC=171;AF=0.0341454;AN=5008;NS=2504;DP=17772;EAS_AF=0.0486;AMR_AF=0.0245;AFR_AF=0.0189;EUR_AF=0.0258;SAS_AF=0.0552;AA=G|||;VT=SNP
11	80964208	rs77978379	T	C	100	PASS	AC=1261;AF=0.251797;AN=5008;NS=2504;DP=17970;EAS_AF=0.626;AMR_AF=0.1888;AFR_AF=0.0749;EUR_AF=0.1064;SAS_AF=0.2996;AA=T|||;VT=SNP
11	80965274	rs2514464	C	T	100	PASS	AC=339;AF=0.0676917;AN=5008;NS=2504;DP=21199;EAS_AF=0.0258;AMR_AF=0.1023;AFR_AF=0.0567;EUR_AF=0.1372;SAS_AF=0.0297;AA=C|||;VT=SNP
11	80965401	rs72952056	A	G	100	PASS	AC=188;AF=0.0375399;AN=5008;NS=2504;DP=20162;EAS_AF=0.0486;AMR_AF=0.0274;AFR_AF=0.0303;EUR_AF=0.0268;SAS_AF=0.0542;AA=G|||;VT=SNP
11	80966038	rs35589026	A	G	100	PASS	AC=165;AF=0.0329473;AN=5008;NS=2504;DP=16409;EAS_AF=0.0486;AMR_AF=0.0245;AFR_AF=0.0144;EUR_AF=0.0268;SAS_AF=0.0542;AA=A|||;VT=SNP
11	80966178	rs7934189	A	G	100	PASS	AC=1304;AF=0.260383;AN=5008;NS=2504;DP=17958;EAS_AF=0.624;AMR_AF=0.1945;AFR_AF=0.1165;EUR_AF=0.1014;SAS_AF=0.2904;AA=A|||;VT=SNP
11	80966231	rs79685444	T	C	100	PASS	AC=300;AF=0.0599042;AN=5008;NS=2504;DP=17210;EAS_AF=0.0575;AMR_AF=0.0245;AFR_AF=0.0371;EUR_AF=0.0875;SAS_AF=0.09;AA=T|||;VT=SNP
11	80966352	rs7934604	G	C	100	PASS	AC=1241;AF=0.247804;AN=5008;NS=2504;DP=16793;EAS_AF=0.624;AMR_AF=0.1859;AFR_AF=0.0734;EUR_AF=0.1014;SAS_AF=0.2904;AA=G|||;VT=SNP
11	80967698	rs936367	A	G	100	PASS	AC=653;AF=0.130391;AN=5008;NS=2504;DP=18124;EAS_AF=0.0843;AMR_AF=0.1297;AFR_AF=0.0961;EUR_AF=0.2276;SAS_AF=0.1247;AA=A|||;VT=SNP
11	80967711	rs56679550	G	A	100	PASS	AC=725;AF=0.144768;AN=5008;NS=2504;DP=18431;EAS_AF=0.1478;AMR_AF=0.1052;AFR_AF=0.2277;EUR_AF=0.1163;SAS_AF=0.0869;AA=G|||;VT=SNP
11	80967870	rs723454	A	G	100	PASS	AC=3801;AF=0.758986;AN=5008;NS=2504;DP=20670;EAS_AF=0.9385;AMR_AF=0.5259;AFR_AF=0.9705;EUR_AF=0.5288;SAS_AF=0.6902;AA=G|||;VT=SNP
11	80968843	rs1945881	C	A	100	PASS	AC=4652;AF=0.928914;AN=5008;NS=2504;DP=15280;EAS_AF=0.9742;AMR_AF=0.8948;AFR_AF=0.9357;EUR_AF=0.8598;SAS_AF=0.9683;AA=A|||;VT=SNP
11	80969030	rs79236333	G	A	100	PASS	AC=1212;AF=0.242013;AN=5008;NS=2504;DP=16823;EAS_AF=0.626;AMR_AF=0.1787;AFR_AF=0.0651;EUR_AF=0.0954;SAS_AF=0.2812;AA=G|||;VT=SNP
11	80969350	rs11600733	A	C	100	PASS	AC=1278;AF=0.255192;AN=5008;NS=2504;DP=18838;EAS_AF=0.626;AMR_AF=0.1888;AFR_AF=0.1097;EUR_AF=0.0954;SAS_AF=0.2812;AA=A|||;VT=SNP
11	80970448	rs72952064	T	A	100	PASS	AC=163;AF=0.0325479;AN=5008;NS=2504;DP=18971;EAS_AF=0.0466;AMR_AF=0.0245;AFR_AF=0.0144;EUR_AF=0.0268;SAS_AF=0.0542;AA=T|||;VT=SNP
11	80971141	rs936368	A	G	100	PASS	AC=4353;AF=0.869209;AN=5008;NS=2504;DP=20744;EAS_AF=0.9742;AMR_AF=0.8573;AFR_AF=0.8404;EUR_AF=0.8032;SAS_AF=0.8763;AA=G|||;VT=SNP
11	80971151	rs936369	T	G	100	PASS	AC=4656;AF=0.929712;AN=5008;NS=2504;DP=20663;EAS_AF=0.9742;AMR_AF=0.8963;AFR_AF=0.9372;EUR_AF=0.8598;SAS_AF=0.9693;AA=G|||;VT=SNP
11	80971498	rs75895290	C	G	100	PASS	AC=309;AF=0.0617013;AN=5008;NS=2504;DP=18554;EAS_AF=0.0585;AMR_AF=0.0245;AFR_AF=0.0371;EUR_AF=0.0875;SAS_AF=0.0982;AA=C|||;VT=SNP
11	80971794	rs11232569	A	G	100	PASS	AC=545;AF=0.108826;AN=5008;NS=2504;DP=21282;EAS_AF=0.1508;AMR_AF=0.0994;AFR_AF=0.0923;EUR_AF=0.1163;SAS_AF=0.0869;AA=A|||;VT=SNP
11	80972053	rs2514487	C	A	100	PASS	AC=4352;AF=0.86901;AN=5008;NS=2504;DP=17290;EAS_AF=0.9742;AMR_AF=0.8588;AFR_AF=0.8389;EUR_AF=0.8032;SAS_AF=0.8763;AA=A|||;VT=SNP
11	80972075	rs141342554	T	G	100	PASS	AC=676;AF=0.134984;AN=5008;NS=2504;DP=18197;EAS_AF=0.4206;AMR_AF=0.1484;AFR_AF=0.0015;EUR_AF=0.0388;SAS_AF=0.1104;AA=T|||;VT=SNP
11	80972497	rs55974557	A	G	100	PASS	AC=1217;AF=0.243011;AN=5008;NS=2504;DP=10752;EAS_AF=0.0615;AMR_AF=0.4741;AFR_AF=0.0295;EUR_AF=0.4722;SAS_AF=0.319;AA=A|||;VT=SNP
11	80974455	rs1458072	A	G	100	PASS	AC=4257;AF=0.85004;AN=5008;NS=2504;DP=14348;EAS_AF=0.9732;AMR_AF=0.8487;AFR_AF=0.7912;EUR_AF=0.7942;SAS_AF=0.8609;AA=G|||;VT=SNP
11	80974760	rs1458073	C	T	100	PASS	AC=4069;AF=0.8125;AN=5008;NS=2504;DP=11648;EAS_AF=0.9732;AMR_AF=0.8329;AFR_AF=0.6596;EUR_AF=0.7942;SAS_AF=0.8579;AA=T|||;VT=SNP
11	80975336	rs936370	C	T	100	PASS	AC=1213;AF=0.242212;AN=5008;NS=2504;DP=19828;EAS_AF=0.0625;AMR_AF=0.4712;AFR_AF=0.0295;EUR_AF=0.4702;SAS_AF=0.318;AA=C|||;VT=SNP
11	80975616	rs56380372	A	G	100	PASS	AC=1258;AF=0.251198;AN=5008;NS=2504;DP=20905;EAS_AF=0.626;AMR_AF=0.1888;AFR_AF=0.0734;EUR_AF=0.1083;SAS_AF=0.2965;AA=A|||;VT=SNP
11	80975989	rs2514486	C	T	100	PASS	AC=1206;AF=0.240815;AN=5008;NS=2504;DP=19209;EAS_AF=0.0605;AMR_AF=0.4712;AFR_AF=0.0287;EUR_AF=0.4712;SAS_AF=0.3129;AA=C|||;VT=SNP
11	80979923	rs1894181	C	T	100	PASS	AC=388;AF=0.077476;AN=5008;NS=2504;DP=14748;EAS_AF=0.1597;AMR_AF=0.072;AFR_AF=0.0363;EUR_AF=0.0865;SAS_AF=0.0429;AA=C|||;VT=SNP
11	80980222	rs77349254	C	T	100	PASS	AC=1252;AF=0.25;AN=5008;NS=2504;DP=15798;EAS_AF=0.621;AMR_AF=0.2104;AFR_AF=0.0703;EUR_AF=0.1034;SAS_AF=0.2894;AA=C|||;VT=SNP
11	80980283	rs17433078	C	T	100	PASS	AC=452;AF=0.0902556;AN=5008;NS=2504;DP=16296;EAS_AF=0.0982;AMR_AF=0.0461;AFR_AF=0.0492;EUR_AF=0.1143;SAS_AF=0.1442;AA=C|||;VT=SNP
11	80980565	rs7941465	G	C	100	PASS	AC=2335;AF=0.466254;AN=5008;NS=2504;DP=16417;EAS_AF=0.7768;AMR_AF=0.3357;AFR_AF=0.5461;EUR_AF=0.2147;SAS_AF=0.3896;AA=C|||;VT=SNP
11	80980888	rs7941624	A	G	100	PASS	AC=2254;AF=0.45008;AN=5008;NS=2504;DP=17762;EAS_AF=0.7708;AMR_AF=0.3343;AFR_AF=0.4887;EUR_AF=0.2147;SAS_AF=0.3916;AA=A|||;VT=SNP
11	80981000	rs7951680	A	C	100	PASS	AC=300;AF=0.0599042;AN=5008;NS=2504;DP=17585;EAS_AF=0.0298;AMR_AF=0.0519;AFR_AF=0.1452;EUR_AF=0.0318;SAS_AF=0.0102;AA=A|||;VT=SNP
11	80981078	rs17141846	G	T	100	PASS	AC=747;AF=0.149161;AN=5008;NS=2504;DP=17719;EAS_AF=0.1538;AMR_AF=0.1023;AFR_AF=0.2035;EUR_AF=0.1064;SAS_AF=0.1483;AA=A|||;VT=SNP
11	80981111	rs17141849	A	G	100	PASS	AC=2096;AF=0.41853;AN=5008;NS=2504;DP=18189;EAS_AF=0.7183;AMR_AF=0.2594;AFR_AF=0.4486;EUR_AF=0.2147;SAS_AF=0.3916;AA=A|||;VT=SNP
11	80981253	rs77588560	C	T	100	PASS	AC=112;AF=0.0223642;AN=5008;NS=2504;DP=18809;EAS_AF=0.0387;AMR_AF=0.0231;AFR_AF=0.0076;EUR_AF=0.0159;SAS_AF=0.0317;AA=C|||;VT=SNP
11	80982032	rs2199021	A	G	100	PASS	AC=2218;AF=0.442891;AN=5008;NS=2504;DP=17928;EAS_AF=0.753;AMR_AF=0.2954;AFR_AF=0.4758;EUR_AF=0.2624;SAS_AF=0.3691;AA=G|||;VT=SNP
11	80982068	rs12222795	A	G	100	PASS	AC=659;AF=0.131589;AN=5008;NS=2504;DP=17688;EAS_AF=0.1567;AMR_AF=0.111;AFR_AF=0.0946;EUR_AF=0.1412;SAS_AF=0.1605;AA=a|||;VT=SNP
11	80983197	rs57874955	A	C	100	PASS	AC=174;AF=0.0347444;AN=5008;NS=2504;DP=18078;EAS_AF=0.0258;AMR_AF=0.0403;AFR_AF=0.0613;EUR_AF=0.0288;SAS_AF=0.0102;AA=A|||;VT=SNP
11	80983402	rs56404265	A	G	100	PASS	AC=384;AF=0.0766773;AN=5008;NS=2504;DP=18277;EAS_AF=0.1101;AMR_AF=0.0346;AFR_AF=0.0545;EUR_AF=0.0606;SAS_AF=0.1186;AA=A|||;VT=SNP
11	80984029	rs17141854	A	G	100	PASS	AC=547;AF=0.109225;AN=5008;NS=2504;DP=17285;EAS_AF=0.0278;AMR_AF=0.0706;AFR_AF=0.2209;EUR_AF=0.0726;SAS_AF=0.1074;AA=A|||;VT=SNP
11	80984220	rs10897779	G	T	100	PASS	AC=1899;AF=0.379193;AN=5008;NS=2504;DP=18414;EAS_AF=0.7163;AMR_AF=0.2406;AFR_AF=0.3192;EUR_AF=0.2326;SAS_AF=0.362;AA=G|||;VT=SNP
11	80985548	rs1458095	C	T	100	PASS	AC=1149;AF=0.229433;AN=5008;NS=2504;DP=18847;EAS_AF=0.1736;AMR_AF=0.1599;AFR_AF=0.4017;EUR_AF=0.1034;SAS_AF=0.2331;AA=T|||;VT=SNP
11	80985948	rs12276609	T	C	100	PASS	AC=1155;AF=0.230631;AN=5008;NS=2504;DP=20247;EAS_AF=0.256;AMR_AF=0.1556;AFR_AF=0.2716;EUR_AF=0.2028;SAS_AF=0.2311;AA=T|||;VT=SNP
11	80986341	rs76863727	T	C	100	PASS	AC=160;AF=0.0319489;AN=5008;NS=2504;DP=19299;EAS_AF=0.0109;AMR_AF=0.0735;AFR_AF=0.0045;EUR_AF=0.0676;SAS_AF=0.0245;AA=T|||;VT=SNP
11	80986372	rs74644796	C	T	100	PASS	AC=1116;AF=0.222843;AN=5008;NS=2504;DP=18712;EAS_AF=0.5704;AMR_AF=0.1225;AFR_AF=0.093;EUR_AF=0.0905;SAS_AF=0.2474;AA=C|||;VT=SNP
11	80986405	rs1458097	T	C	100	PASS	AC=470;AF=0.0938498;AN=5008;NS=2504;DP=17815;EAS_AF=0.1091;AMR_AF=0.0346;AFR_AF=0.1195;EUR_AF=0.0606;SAS_AF=0.1196;AA=C|||;VT=SNP
11	80986736	rs147339011	T	C	100	PASS	AC=110;AF=0.0219649;AN=5008;NS=2504;DP=17899;EAS_AF=0.0407;AMR_AF=0.0231;AFR_AF=0.0061;EUR_AF=0.0139;SAS_AF=0.0317;AA=T|||;VT=SNP
11	80986806	rs10501500	T	C	100	PASS	AC=777;AF=0.155152;AN=5008;NS=2504;DP=17676;EAS_AF=0.1558;AMR_AF=0.1196;AFR_AF=0.211;EUR_AF=0.1431;SAS_AF=0.1166;AA=T|||;VT=SNP
11	80987742	rs1585226	A	T	100	PASS	AC=1302;AF=0.259984;AN=5008;NS=2504;DP=18087;EAS_AF=0.0734;AMR_AF=0.4625;AFR_AF=0.0303;EUR_AF=0.507;SAS_AF=0.365;AA=A|||;VT=SNP
11	80989439	rs2514482	G	A	100	PASS	AC=2596;AF=0.518371;AN=5008;NS=2504;DP=14792;EAS_AF=0.6716;AMR_AF=0.6282;AFR_AF=0.1868;EUR_AF=0.6272;SAS_AF=0.6186;AA=G|||;VT=SNP
11	80989469	rs58322344	T	G	100	PASS	AC=1043;AF=0.208267;AN=5008;NS=2504;DP=15560;EAS_AF=0.2143;AMR_AF=0.2075;AFR_AF=0.2935;EUR_AF=0.1501;SAS_AF=0.1472;AA=T|||;VT=SNP
11	80989676	rs73513597	T	C	100	PASS	AC=176;AF=0.0351438;AN=5008;NS=2504;DP=17559;EAS_AF=0.0268;AMR_AF=0.0403;AFR_AF=0.062;EUR_AF=0.0288;SAS_AF=0.0102;AA=T|||;VT=SNP
11	80990096	rs1379728	T	C	100	PASS	AC=2604;AF=0.519968;AN=5008;NS=2504;DP=19179;EAS_AF=0.6736;AMR_AF=0.6282;AFR_AF=0.1876;EUR_AF=0.6272;SAS_AF=0.6237;AA=T|||;VT=SNP
11	80990735	rs78786035	T	C	100	PASS	AC=89;AF=0.0177716;AN=5008;NS=2504;DP=17957;EAS_AF=0.0268;AMR_AF=0.0303;AFR_AF=0.0023;EUR_AF=0.0288;SAS_AF=0.0092;AA=T|||;VT=SNP
11	80990818	rs148562787	T	A	100	PASS	AC=110;AF=0.0219649;AN=5008;NS=2504;DP=19432;EAS_AF=0.0427;AMR_AF=0.0231;AFR_AF=0.0061;EUR_AF=0.0119;SAS_AF=0.0317;AA=T|||;VT=SNP
11	80991034	rs78851753	C	T	100	PASS	AC=1109;AF=0.221446;AN=5008;NS=2504;DP=18174;EAS_AF=0.5694;AMR_AF=0.1225;AFR_AF=0.0847;EUR_AF=0.0944;SAS_AF=0.2485;AA=C|||;VT=SNP
11	80992153	rs2085557	C	T	100	PASS	AC=1041;AF=0.207867;AN=5008;NS=2504;DP=18460;EAS_AF=0.2143;AMR_AF=0.2089;AFR_AF=0.2912;EUR_AF=0.1521;SAS_AF=0.1452;AA=C|||;VT=SNP
11	80992519	rs1870277	A	G	100	PASS	AC=1613;AF=0.322085;AN=5008;NS=2504;DP=16972;EAS_AF=0.1409;AMR_AF=0.4798;AFR_AF=0.1241;EUR_AF=0.5408;SAS_AF=0.4397;AA=A|||;VT=SNP
11	80992824	rs1945880	T	C	100	PASS	AC=1302;AF=0.259984;AN=5008;NS=2504;DP=17746;EAS_AF=0.5933;AMR_AF=0.1599;AFR_AF=0.1604;EUR_AF=0.1233;SAS_AF=0.2628;AA=T|||;VT=SNP
11	80993013	rs74884902	G	A	100	PASS	AC=1110;AF=0.221645;AN=5008;NS=2504;DP=17028;EAS_AF=0.5665;AMR_AF=0.1196;AFR_AF=0.087;EUR_AF=0.0944;SAS_AF=0.2515;AA=A|||;VT=SNP
11	80993354	rs11232574	G	A	100	PASS	AC=1260;AF=0.251597;AN=5008;NS=2504;DP=14418;EAS_AF=0.5665;AMR_AF=0.134;AFR_AF=0.1929;EUR_AF=0.0944;SAS_AF=0.2515;AA=G|||;VT=SNP
11	80993455	rs11823808	T	C	100	PASS	AC=529;AF=0.105631;AN=5008;NS=2504;DP=14614;EAS_AF=0.0714;AMR_AF=0.0778;AFR_AF=0.2436;EUR_AF=0.0417;SAS_AF=0.0399;AA=T|||;VT=SNP
11	80993523	rs2511427	G	C	100	PASS	AC=1328;AF=0.265176;AN=5008;NS=2504;DP=14464;EAS_AF=0.0754;AMR_AF=0.4683;AFR_AF=0.0318;EUR_AF=0.5129;SAS_AF=0.3773;AA=G|||;VT=SNP
11	80993530	rs112653981	A	G	100	PASS	AC=1108;AF=0.221246;AN=5008;NS=2504;DP=14645;EAS_AF=0.5655;AMR_AF=0.1196;AFR_AF=0.0885;EUR_AF=0.0944;SAS_AF=0.2485;AA=A|||;VT=SNP
11	80993542	rs111240128	C	T	100	PASS	AC=1107;AF=0.221046;AN=5008;NS=2504;DP=14744;EAS_AF=0.5655;AMR_AF=0.1196;AFR_AF=0.0877;EUR_AF=0.0944;SAS_AF=0.2485;AA=C|||;VT=SNP
11	80993583	rs56100049	G	A	100	PASS	AC=1111;AF=0.221845;AN=5008;NS=2504;DP=15556;EAS_AF=0.5665;AMR_AF=0.1196;AFR_AF=0.0877;EUR_AF=0.0944;SAS_AF=0.2515;AA=G|||;VT=SNP
11	80993667	rs2514479	T	C	100	PASS	AC=1629;AF=0.32528;AN=5008;NS=2504;DP=16489;EAS_AF=0.1419;AMR_AF=0.4813;AFR_AF=0.1218;EUR_AF=0.5497;SAS_AF=0.4479;AA=T|||;VT=SNP
11	80994050	rs17141861	C	G	100	PASS	AC=1112;AF=0.222045;AN=5008;NS=2504;DP=19055;EAS_AF=0.5665;AMR_AF=0.1196;AFR_AF=0.0877;EUR_AF=0.0944;SAS_AF=0.2526;AA=G|||;VT=SNP
11	80994464	rs1947593	T	A	100	PASS	AC=1392;AF=0.277955;AN=5008;NS=2504;DP=18127;EAS_AF=0.2242;AMR_AF=0.2406;AFR_AF=0.4418;EUR_AF=0.1859;SAS_AF=0.2331;AA=T|||;VT=SNP
11	80994473	rs78563215	G	A	100	PASS	AC=1111;AF=0.221845;AN=5008;NS=2504;DP=18108;EAS_AF=0.5665;AMR_AF=0.1196;AFR_AF=0.087;EUR_AF=0.0954;SAS_AF=0.2515;AA=A|||;VT=SNP
11	80994770	rs6591954	G	T	100	PASS	AC=1111;AF=0.221845;AN=5008;NS=2504;DP=19120;EAS_AF=0.5665;AMR_AF=0.1196;AFR_AF=0.0877;EUR_AF=0.0944;SAS_AF=0.2515;AA=T|||;VT=SNP
11	80994883	rs1350418	G	A	100	PASS	AC=1110;AF=0.221645;AN=5008;NS=2504;DP=17778;EAS_AF=0.5655;AMR_AF=0.1196;AFR_AF=0.0877;EUR_AF=0.0944;SAS_AF=0.2515;AA=G|||;VT=SNP
11	80994984	rs1350419	A	G	100	PASS	AC=1187;AF=0.237021;AN=5008;NS=2504;DP=18902;EAS_AF=0.5665;AMR_AF=0.1196;AFR_AF=0.1445;EUR_AF=0.0954;SAS_AF=0.2515;AA=G|||;VT=SNP
11	80995338	rs58372353	T	C	100	PASS	AC=129;AF=0.0257588;AN=5008;NS=2504;DP=18431;EAS_AF=0.0268;AMR_AF=0.0317;AFR_AF=0.0318;EUR_AF=0.0288;SAS_AF=0.0092;AA=T|||;VT=SNP
11	80995487	rs2514478	T	C	100	PASS	AC=3627;AF=0.724241;AN=5008;NS=2504;DP=19065;EAS_AF=0.4296;AMR_AF=0.7983;AFR_AF=0.8707;EUR_AF=0.7783;SAS_AF=0.7219;AA=C|||;VT=SNP
11	80995527	rs11604754	T	G	100	PASS	AC=1114;AF=0.222444;AN=5008;NS=2504;DP=20066;EAS_AF=0.5704;AMR_AF=0.1196;AFR_AF=0.0877;EUR_AF=0.0944;SAS_AF=0.2505;AA=T|||;VT=SNP
11	80995619	rs11232575	G	A	100	PASS	AC=1700;AF=0.339457;AN=5008;NS=2504;DP=20696;EAS_AF=0.6369;AMR_AF=0.1974;AFR_AF=0.3775;EUR_AF=0.1372;SAS_AF=0.2904;AA=A|||;VT=SNP
11	80995727	rs11602605	G	A	100	PASS	AC=1110;AF=0.221645;AN=5008;NS=2504;DP=19404;EAS_AF=0.5665;AMR_AF=0.1196;AFR_AF=0.0877;EUR_AF=0.0944;SAS_AF=0.2505;AA=a|||;VT=SNP
11	80995807	rs11602595	C	A	100	PASS	AC=1110;AF=0.221645;AN=5008;NS=2504;DP=18675;EAS_AF=0.5665;AMR_AF=0.1196;AFR_AF=0.0877;EUR_AF=0.0944;SAS_AF=0.2505;AA=C|||;VT=SNP
11	80995886	rs11606794	A	T	100	PASS	AC=1339;AF=0.267372;AN=5008;NS=2504;DP=18314;EAS_AF=0.626;AMR_AF=0.1282;AFR_AF=0.1256;EUR_AF=0.1312;SAS_AF=0.3282;AA=A|||;VT=SNP
11	80996016	rs2125245	T	C	100	PASS	AC=1711;AF=0.341653;AN=5008;NS=2504;DP=18865;EAS_AF=0.6369;AMR_AF=0.1974;AFR_AF=0.385;EUR_AF=0.1362;SAS_AF=0.2924;AA=C|||;VT=SNP
11	80996467	rs111856453	C	T	100	PASS	AC=1712;AF=0.341853;AN=5008;NS=2504;DP=19100;EAS_AF=0.6379;AMR_AF=0.1974;AFR_AF=0.385;EUR_AF=0.1372;SAS_AF=0.2914;AA=T|||;VT=SNP
11	80997078	rs73515527	C	T	100	PASS	AC=191;AF=0.038139;AN=5008;NS=2504;DP=20006;EAS_AF=0.0278;AMR_AF=0.0403;AFR_AF=0.0726;EUR_AF=0.0288;SAS_AF=0.0102;AA=C|||;VT=SNP
11	80997458	rs73515529	T	C	100	PASS	AC=1306;AF=0.260783;AN=5008;NS=2504;DP=18620;EAS_AF=0.5972;AMR_AF=0.1599;AFR_AF=0.1611;EUR_AF=0.1233;SAS_AF=0.2618;AA=T|||;VT=SNP
11	80997715	rs11606011	T	C	100	PASS	AC=1418;AF=0.283147;AN=5008;NS=2504;DP=13994;EAS_AF=0.6409;AMR_AF=0.183;AFR_AF=0.1672;EUR_AF=0.1382;SAS_AF=0.2914;AA=C|||;VT=SNP
11	80998845	rs1379729	T	C	100	PASS	AC=1097;AF=0.21905;AN=5008;NS=2504;DP=14177;EAS_AF=0.5655;AMR_AF=0.1196;AFR_AF=0.0772;EUR_AF=0.0954;SAS_AF=0.2515;AA=T|||;VT=SNP
11	80999047	rs58675032	A	G	100	PASS	AC=1115;AF=0.222644;AN=5008;NS=2504;DP=13966;EAS_AF=0.2232;AMR_AF=0.2104;AFR_AF=0.3389;EUR_AF=0.1521;SAS_AF=0.1462;AA=A|||;VT=SNP
11	80999142	rs7110483	T	C	100	PASS	AC=1574;AF=0.314297;AN=5008;NS=2504;DP=14029;EAS_AF=0.6538;AMR_AF=0.1686;AFR_AF=0.2277;EUR_AF=0.164;SAS_AF=0.3395;AA=T|||;VT=SNP
11	80999162	rs7124670	A	G	100	PASS	AC=1691;AF=0.33766;AN=5008;NS=2504;DP=13775;EAS_AF=0.7024;AMR_AF=0.1916;AFR_AF=0.236;EUR_AF=0.1759;SAS_AF=0.3691;AA=A|||;VT=SNP
11	80999225	rs7125101	G	A	100	PASS	AC=229;AF=0.0457268;AN=5008;NS=2504;DP=15220;EAS_AF=0.0268;AMR_AF=0.0403;AFR_AF=0.1021;EUR_AF=0.0288;SAS_AF=0.0102;AA=G|||;VT=SNP
11	80999362	rs10160598	G	A	100	PASS	AC=373;AF=0.0744808;AN=5008;NS=2504;DP=13436;EAS_AF=0.0456;AMR_AF=0.0375;AFR_AF=0.1952;EUR_AF=0.0139;SAS_AF=0.0297;AA=G|||;VT=SNP
11	80999546	rs17141868	G	A	100	PASS	AC=1568;AF=0.313099;AN=5008;NS=2504;DP=17371;EAS_AF=0.6528;AMR_AF=0.1686;AFR_AF=0.2277;EUR_AF=0.16;SAS_AF=0.3384;AA=G|||;VT=SNP
11	81000331	rs11601279	A	G	100	PASS	AC=1578;AF=0.315096;AN=5008;NS=2504;DP=15968;EAS_AF=0.6567;AMR_AF=0.1686;AFR_AF=0.2284;EUR_AF=0.162;SAS_AF=0.3415;AA=A|||;VT=SNP
11	81000451	rs2514475	T	C	100	PASS	AC=1317;AF=0.262979;AN=5008;NS=2504;DP=16356;EAS_AF=0.0744;AMR_AF=0.4683;AFR_AF=0.0318;EUR_AF=0.5119;SAS_AF=0.3681;AA=T|||;VT=SNP
11	81000978	rs1350420	G	A	100	PASS	AC=3329;AF=0.664736;AN=5008;NS=2504;DP=16483;EAS_AF=0.9216;AMR_AF=0.4424;AFR_AF=0.8676;EUR_AF=0.3598;SAS_AF=0.5971;AA=A|||;VT=SNP
11	81001092	rs11600036	G	A	100	PASS	AC=1564;AF=0.3123;AN=5008;NS=2504;DP=17415;EAS_AF=0.6528;AMR_AF=0.1671;AFR_AF=0.2277;EUR_AF=0.16;SAS_AF=0.3354;AA=G|||;VT=SNP
11	81001867	rs17141874	C	G	100	PASS	AC=1108;AF=0.221246;AN=5008;NS=2504;DP=20353;EAS_AF=0.2232;AMR_AF=0.2104;AFR_AF=0.3298;EUR_AF=0.1571;SAS_AF=0.1462;AA=c|||;VT=SNP
11	81002761	rs1841018	C	T	100	PASS	AC=1320;AF=0.263578;AN=5008;NS=2504;DP=18088;EAS_AF=0.0754;AMR_AF=0.4697;AFR_AF=0.0325;EUR_AF=0.5099;SAS_AF=0.3701;AA=C|||;VT=SNP
11	81002799	rs7124972	C	T	100	PASS	AC=553;AF=0.110423;AN=5008;NS=2504;DP=16879;EAS_AF=0.1171;AMR_AF=0.1268;AFR_AF=0.2005;EUR_AF=0.0199;SAS_AF=0.0634;AA=C|||;VT=SNP
11	81002800	rs76041947	G	C	100	PASS	AC=307;AF=0.0613019;AN=5008;NS=2504;DP=16881;EAS_AF=0.0675;AMR_AF=0.0115;AFR_AF=0.0893;EUR_AF=0.0368;SAS_AF=0.0777;AA=g|||;VT=SNP
11	81003075	rs73515549	A	G	100	PASS	AC=203;AF=0.0405351;AN=5008;NS=2504;DP=18605;EAS_AF=0.0268;AMR_AF=0.036;AFR_AF=0.0847;EUR_AF=0.0288;SAS_AF=0.0102;AA=A|||;VT=SNP
11	81003650	rs77356126	A	C	100	PASS	AC=288;AF=0.057508;AN=5008;NS=2504;DP=19357;EAS_AF=0.1052;AMR_AF=0.0303;AFR_AF=0.0076;EUR_AF=0.0497;SAS_AF=0.1033;AA=A|||;VT=SNP
11	81003824	rs12281121	T	C	100	PASS	AC=2107;AF=0.420727;AN=5008;NS=2504;DP=18944;EAS_AF=0.7728;AMR_AF=0.2911;AFR_AF=0.4198;EUR_AF=0.1829;SAS_AF=0.3957;AA=C|||;VT=SNP
11	81004672	rs10501501	T	C	100	PASS	AC=3324;AF=0.663738;AN=5008;NS=2504;DP=17889;EAS_AF=0.9196;AMR_AF=0.4438;AFR_AF=0.8691;EUR_AF=0.3628;SAS_AF=0.5879;AA=C|||;VT=SNP
11	81005520	rs7123143	T	G	100	PASS	AC=792;AF=0.158147;AN=5008;NS=2504;DP=18475;EAS_AF=0.1796;AMR_AF=0.1369;AFR_AF=0.2458;EUR_AF=0.0596;SAS_AF=0.1339;AA=T|||;VT=SNP
11	81005553	rs75572711	T	G	100	PASS	AC=103;AF=0.0205671;AN=5008;NS=2504;DP=19198;EAS_AF=0.0446;AMR_AF=0.0216;AFR_AF=0.0008;EUR_AF=0.0119;SAS_AF=0.0307;AA=T|||;VT=SNP
11	81005812	rs10501502	G	A	100	PASS	AC=317;AF=0.0632987;AN=5008;NS=2504;DP=19833;EAS_AF=0.1071;AMR_AF=0.0303;AFR_AF=0.0272;EUR_AF=0.0517;SAS_AF=0.1022;AA=G|||;VT=SNP
11	81006339	rs2032408	T	C	100	PASS	AC=1343;AF=0.268171;AN=5008;NS=2504;DP=19561;EAS_AF=0.0764;AMR_AF=0.4726;AFR_AF=0.0333;EUR_AF=0.5109;SAS_AF=0.3885;AA=T|||;VT=SNP
11	81006417	rs73515558	A	G	100	PASS	AC=211;AF=0.0421326;AN=5008;NS=2504;DP=18990;EAS_AF=0.0268;AMR_AF=0.0317;AFR_AF=0.0953;EUR_AF=0.0268;SAS_AF=0.0092;AA=A|||;VT=SNP
11	81007383	rs17141880	T	C	100	PASS	AC=328;AF=0.0654952;AN=5008;NS=2504;DP=15328;EAS_AF=0.1121;AMR_AF=0.0303;AFR_AF=0.0295;EUR_AF=0.0537;SAS_AF=0.1033;AA=T|||;VT=SNP
11	81007788	rs1945879	A	C	100	PASS	AC=1344;AF=0.268371;AN=5008;NS=2504;DP=11600;EAS_AF=0.0764;AMR_AF=0.4741;AFR_AF=0.0333;EUR_AF=0.5109;SAS_AF=0.3885;AA=A|||;VT=SNP
11	81008183	rs2511431	A	G	100	PASS	AC=1348;AF=0.269169;AN=5008;NS=2504;DP=11575;EAS_AF=0.0774;AMR_AF=0.4784;AFR_AF=0.0333;EUR_AF=0.5109;SAS_AF=0.3885;AA=A|||;VT=SNP
11	81008355	rs11232580	G	A	100	PASS	AC=1027;AF=0.205072;AN=5008;NS=2504;DP=11046;EAS_AF=0.2093;AMR_AF=0.1326;AFR_AF=0.3041;EUR_AF=0.164;SAS_AF=0.1605;AA=G|||;VT=SNP
11	81009680	rs1350422	T	G	100	PASS	AC=1933;AF=0.385982;AN=5008;NS=2504;DP=16870;EAS_AF=0.3294;AMR_AF=0.4308;AFR_AF=0.5197;EUR_AF=0.2803;SAS_AF=0.3405;AA=T|||;VT=SNP
11	81009749	rs73515564	C	A	100	PASS	AC=167;AF=0.0333466;AN=5008;NS=2504;DP=15186;EAS_AF=0.0288;AMR_AF=0.0317;AFR_AF=0.0613;EUR_AF=0.0258;SAS_AF=0.0092;AA=C|||;VT=SNP
11	81009976	rs73515568	T	C	100	PASS	AC=202;AF=0.0403355;AN=5008;NS=2504;DP=16160;EAS_AF=0.0308;AMR_AF=0.0375;AFR_AF=0.0817;EUR_AF=0.0258;SAS_AF=0.0112;AA=T|||;VT=SNP
11	81010116	rs2446113	A	C	100	PASS	AC=1862;AF=0.371805;AN=5008;NS=2504;DP=17440;EAS_AF=0.3294;AMR_AF=0.428;AFR_AF=0.4675;EUR_AF=0.2803;SAS_AF=0.3405;AA=A|||;VT=SNP
11	81010164	rs10501503	T	C	100	PASS	AC=2350;AF=0.469249;AN=5008;NS=2504;DP=17297;EAS_AF=0.6349;AMR_AF=0.4366;AFR_AF=0.1778;EUR_AF=0.5616;SAS_AF=0.6207;AA=T|||;VT=SNP
11	81010240	rs2446114	G	C	100	PASS	AC=1867;AF=0.372804;AN=5008;NS=2504;DP=17665;EAS_AF=0.3294;AMR_AF=0.428;AFR_AF=0.4675;EUR_AF=0.2803;SAS_AF=0.3456;AA=G|||;VT=SNP
11	81010755	rs2446115	T	C	100	PASS	AC=1854;AF=0.370208;AN=5008;NS=2504;DP=20203;EAS_AF=0.3254;AMR_AF=0.428;AFR_AF=0.4644;EUR_AF=0.2793;SAS_AF=0.3415;AA=T|||;VT=SNP
11	81010850	rs2514467	C	T	100	PASS	AC=1447;AF=0.288938;AN=5008;NS=2504;DP=20723;EAS_AF=0.2788;AMR_AF=0.389;AFR_AF=0.2678;EUR_AF=0.2475;SAS_AF=0.2996;AA=C|||;VT=SNP
11	81011491	rs1471156	A	T	100	PASS	AC=2563;AF=0.511781;AN=5008;NS=2504;DP=18979;EAS_AF=0.6399;AMR_AF=0.4481;AFR_AF=0.3313;EUR_AF=0.5616;SAS_AF=0.6176;AA=A|||;VT=SNP
11	81011841	rs2514466	T	C	100	PASS	AC=1968;AF=0.392971;AN=5008;NS=2504;DP=17139;EAS_AF=0.3343;AMR_AF=0.4467;AFR_AF=0.4917;EUR_AF=0.3062;SAS_AF=0.3712;AA=t|||;VT=SNP
11	81012218	rs75067868	G	T	100	PASS	AC=426;AF=0.0850639;AN=5008;NS=2504;DP=17441;EAS_AF=0.0466;AMR_AF=0.0519;AFR_AF=0.1861;EUR_AF=0.0497;SAS_AF=0.0481;AA=G|||;VT=SNP
11	81012780	rs1471157	T	G	100	PASS	AC=2557;AF=0.510583;AN=5008;NS=2504;DP=17953;EAS_AF=0.627;AMR_AF=0.4481;AFR_AF=0.3502;EUR_AF=0.5557;SAS_AF=0.6053;AA=T|||;VT=SNP
11	81013110	rs1471158	C	G	100	PASS	AC=2502;AF=0.499601;AN=5008;NS=2504;DP=19187;EAS_AF=0.621;AMR_AF=0.4438;AFR_AF=0.292;EUR_AF=0.5557;SAS_AF=0.637;AA=C|||;VT=SNP
11	81013487	rs7118929	G	T	100	PASS	AC=2582;AF=0.515575;AN=5008;NS=2504;DP=17727;EAS_AF=0.625;AMR_AF=0.4481;AFR_AF=0.3502;EUR_AF=0.5557;SAS_AF=0.6329;AA=G|||;VT=SNP
11	81013539	rs7118643	A	G	100	PASS	AC=2584;AF=0.515974;AN=5008;NS=2504;DP=17694;EAS_AF=0.625;AMR_AF=0.4481;AFR_AF=0.3502;EUR_AF=0.5557;SAS_AF=0.635;AA=A|||;VT=SNP
11	81013548	rs77822922	G	A	100	PASS	AC=163;AF=0.0325479;AN=5008;NS=2504;DP=17813;EAS_AF=0.0764;AMR_AF=0.0072;AFR_AF=0.0023;EUR_AF=0.0179;SAS_AF=0.0613;AA=G|||;VT=SNP
11	81013578	rs6591955	C	T	100	PASS	AC=2580;AF=0.515176;AN=5008;NS=2504;DP=17835;EAS_AF=0.624;AMR_AF=0.4481;AFR_AF=0.3495;EUR_AF=0.5557;SAS_AF=0.6329;AA=C|||;VT=SNP
11	81014879	rs7123367	A	G	100	PASS	AC=1016;AF=0.202875;AN=5008;NS=2504;DP=18855;EAS_AF=0.0655;AMR_AF=0.2882;AFR_AF=0.0545;EUR_AF=0.4235;SAS_AF=0.2577;AA=A|||;VT=SNP
11	81014974	rs2446116	G	A	100	PASS	AC=1362;AF=0.271965;AN=5008;NS=2504;DP=17363;EAS_AF=0.2629;AMR_AF=0.3098;AFR_AF=0.3775;EUR_AF=0.2117;SAS_AF=0.1738;AA=G|||;VT=SNP
11	81015307	rs2446117	C	T	100	PASS	AC=1972;AF=0.39377;AN=5008;NS=2504;DP=17999;EAS_AF=0.3284;AMR_AF=0.451;AFR_AF=0.593;EUR_AF=0.2525;SAS_AF=0.2965;AA=C|||;VT=SNP
11	81017127	rs77356714	C	T	100	PASS	AC=700;AF=0.139776;AN=5008;NS=2504;DP=19015;EAS_AF=0.3562;AMR_AF=0.1182;AFR_AF=0.0045;EUR_AF=0.0994;SAS_AF=0.1564;AA=C|||;VT=SNP
11	81017162	rs1379733	C	A	100	PASS	AC=1123;AF=0.224241;AN=5008;NS=2504;DP=18480;EAS_AF=0.2688;AMR_AF=0.3112;AFR_AF=0.1906;EUR_AF=0.2087;SAS_AF=0.1779;AA=C|||;VT=SNP
11	81017200	rs79321234	T	G	100	PASS	AC=242;AF=0.0483227;AN=5008;NS=2504;DP=18068;EAS_AF=0.0437;AMR_AF=0.0187;AFR_AF=0.0688;EUR_AF=0.0497;SAS_AF=0.045;AA=T|||;VT=SNP
11	81017251	rs7105074	C	T	100	PASS	AC=430;AF=0.0858626;AN=5008;NS=2504;DP=19033;EAS_AF=0.0427;AMR_AF=0.0346;AFR_AF=0.2035;EUR_AF=0.0497;SAS_AF=0.045;AA=C|||;VT=SNP
11	81017292	rs73517648	G	T	100	PASS	AC=232;AF=0.0463259;AN=5008;NS=2504;DP=18452;EAS_AF=0.0308;AMR_AF=0.0375;AFR_AF=0.1044;EUR_AF=0.0258;SAS_AF=0.0112;AA=G|||;VT=SNP
11	81017973	rs3936487	A	T	100	PASS	AC=1384;AF=0.276358;AN=5008;NS=2504;DP=15824;EAS_AF=0.5526;AMR_AF=0.1787;AFR_AF=0.087;EUR_AF=0.1968;SAS_AF=0.3988;AA=A|||;VT=SNP
11	81018480	rs73517651	T	C	100	PASS	AC=232;AF=0.0463259;AN=5008;NS=2504;DP=19112;EAS_AF=0.0308;AMR_AF=0.0375;AFR_AF=0.1044;EUR_AF=0.0258;SAS_AF=0.0112;AA=T|||;VT=SNP
11	81018687	rs7109922	A	C	100	PASS	AC=1386;AF=0.276757;AN=5008;NS=2504;DP=17823;EAS_AF=0.5585;AMR_AF=0.1772;AFR_AF=0.0832;EUR_AF=0.1978;SAS_AF=0.3998;AA=A|||;VT=SNP
11	81019298	rs56316233	T	C	100	PASS	AC=1391;AF=0.277756;AN=5008;NS=2504;DP=20130;EAS_AF=0.5585;AMR_AF=0.1772;AFR_AF=0.087;EUR_AF=0.1978;SAS_AF=0.3998;AA=T|||;VT=SNP
11	81020315	rs73517654	T	C	100	PASS	AC=271;AF=0.0541134;AN=5008;NS=2504;DP=17074;EAS_AF=0.0327;AMR_AF=0.0375;AFR_AF=0.1324;EUR_AF=0.0258;SAS_AF=0.0112;AA=T|||;VT=SNP
11	81020912	rs17141922	G	T	100	PASS	AC=1373;AF=0.274161;AN=5008;NS=2504;DP=18071;EAS_AF=0.5427;AMR_AF=0.1772;AFR_AF=0.0862;EUR_AF=0.1978;SAS_AF=0.3988;AA=G|||;VT=SNP
11	81021364	rs4944288	A	C	100	PASS	AC=2836;AF=0.566294;AN=5008;NS=2504;DP=17768;EAS_AF=0.4524;AMR_AF=0.7017;AFR_AF=0.5076;EUR_AF=0.6551;SAS_AF=0.5757;AA=A|||;VT=SNP
11	81021616	rs11232585	A	G	100	PASS	AC=3050;AF=0.609026;AN=5008;NS=2504;DP=13726;EAS_AF=0.4534;AMR_AF=0.7133;AFR_AF=0.6619;EUR_AF=0.6581;SAS_AF=0.5736;AA=G|||;VT=SNP
11	81021839	rs17141926	T	C	100	PASS	AC=2665;AF=0.532149;AN=5008;NS=2504;DP=18149;EAS_AF=0.6716;AMR_AF=0.3732;AFR_AF=0.6589;EUR_AF=0.3052;SAS_AF=0.5634;AA=T|||;VT=SNP
11	81022395	rs11232586	G	A	100	PASS	AC=1609;AF=0.321286;AN=5008;NS=2504;DP=17103;EAS_AF=0.6022;AMR_AF=0.1801;AFR_AF=0.2239;EUR_AF=0.1869;SAS_AF=0.4018;AA=G|||;VT=SNP
11	81022485	rs10501504	A	G	100	PASS	AC=1638;AF=0.327077;AN=5008;NS=2504;DP=18112;EAS_AF=0.6071;AMR_AF=0.1816;AFR_AF=0.2262;EUR_AF=0.1889;SAS_AF=0.4202;AA=A|||;VT=SNP
11	81022775	rs12786250	C	T	100	PASS	AC=860;AF=0.171725;AN=5008;NS=2504;DP=16868;EAS_AF=0.2321;AMR_AF=0.2666;AFR_AF=0.0802;EUR_AF=0.173;SAS_AF=0.1646;AA=C|||;VT=SNP
11	81023270	rs7107955	A	C	100	PASS	AC=2854;AF=0.569888;AN=5008;NS=2504;DP=12788;EAS_AF=0.6677;AMR_AF=0.4597;AFR_AF=0.4501;EUR_AF=0.5944;SAS_AF=0.684;AA=A|||;VT=SNP
11	81023435	rs7108233	A	G	100	PASS	AC=2860;AF=0.571086;AN=5008;NS=2504;DP=14820;EAS_AF=0.6736;AMR_AF=0.4597;AFR_AF=0.4501;EUR_AF=0.5944;SAS_AF=0.684;AA=G|||;VT=SNP
11	81023955	rs10897781	A	C	100	PASS	AC=915;AF=0.182708;AN=5008;NS=2504;DP=15990;EAS_AF=0.0665;AMR_AF=0.2651;AFR_AF=0.0424;EUR_AF=0.3698;SAS_AF=0.2413;AA=A|||;VT=SNP
11	81023959	rs6591957	G	A	100	PASS	AC=2784;AF=0.555911;AN=5008;NS=2504;DP=15933;EAS_AF=0.6687;AMR_AF=0.4553;AFR_AF=0.3964;EUR_AF=0.5934;SAS_AF=0.6881;AA=G|||;VT=SNP
11	81024192	rs7934575	C	A	100	PASS	AC=3887;AF=0.776158;AN=5008;NS=2504;DP=16944;EAS_AF=0.9087;AMR_AF=0.7464;AFR_AF=0.6248;EUR_AF=0.7873;SAS_AF=0.8538;AA=A|||;VT=SNP
11	81024199	rs7949653	T	C	100	PASS	AC=3888;AF=0.776358;AN=5008;NS=2504;DP=17203;EAS_AF=0.9087;AMR_AF=0.7478;AFR_AF=0.6248;EUR_AF=0.7873;SAS_AF=0.8538;AA=T|||;VT=SNP
11	81024317	rs6591958	G	C	100	PASS	AC=3878;AF=0.774361;AN=5008;NS=2504;DP=17316;EAS_AF=0.9087;AMR_AF=0.7464;AFR_AF=0.6248;EUR_AF=0.7823;SAS_AF=0.8497;AA=G|||;VT=SNP
11	81024600	rs4340076	T	C	100	PASS	AC=3939;AF=0.786542;AN=5008;NS=2504;DP=17908;EAS_AF=0.9077;AMR_AF=0.7493;AFR_AF=0.6732;EUR_AF=0.7813;SAS_AF=0.8466;AA=T|||;VT=SNP
11	81024883	rs5013022	C	T	100	PASS	AC=3936;AF=0.785942;AN=5008;NS=2504;DP=13306;EAS_AF=0.9077;AMR_AF=0.7493;AFR_AF=0.6725;EUR_AF=0.7793;SAS_AF=0.8466;AA=C|||;VT=SNP
11	81025298	rs2125248	A	G	100	PASS	AC=3963;AF=0.791334;AN=5008;NS=2504;DP=12205;EAS_AF=0.9077;AMR_AF=0.7507;AFR_AF=0.6929;EUR_AF=0.7793;SAS_AF=0.8456;AA=G|||;VT=SNP
11	81025379	rs2168821	A	T	100	PASS	AC=3934;AF=0.785543;AN=5008;NS=2504;DP=13154;EAS_AF=0.9077;AMR_AF=0.7493;AFR_AF=0.6717;EUR_AF=0.7793;SAS_AF=0.8456;AA=T|||;VT=SNP
11	81026089	rs7929218	T	C	100	PASS	AC=3934;AF=0.785543;AN=5008;NS=2504;DP=15621;EAS_AF=0.9077;AMR_AF=0.7493;AFR_AF=0.6725;EUR_AF=0.7793;SAS_AF=0.8446;AA=C|||;VT=SNP
11	81026219	rs7942822	G	A	100	PASS	AC=3933;AF=0.785343;AN=5008;NS=2504;DP=20777;EAS_AF=0.9077;AMR_AF=0.7493;AFR_AF=0.6717;EUR_AF=0.7793;SAS_AF=0.8446;AA=G|||;VT=SNP
11	81026696	rs7121529	A	G	100	PASS	AC=3963;AF=0.791334;AN=5008;NS=2504;DP=17790;EAS_AF=0.9077;AMR_AF=0.7507;AFR_AF=0.6936;EUR_AF=0.7793;SAS_AF=0.8446;AA=G|||;VT=SNP
11	81026772	rs10736742	C	G	100	PASS	AC=3933;AF=0.785343;AN=5008;NS=2504;DP=17529;EAS_AF=0.9077;AMR_AF=0.7493;AFR_AF=0.6717;EUR_AF=0.7793;SAS_AF=0.8446;AA=G|||;VT=SNP
11	81026776	rs12416937	C	T	100	PASS	AC=452;AF=0.0902556;AN=5008;NS=2504;DP=17497;EAS_AF=0.0556;AMR_AF=0.1196;AFR_AF=0.1172;EUR_AF=0.0447;SAS_AF=0.1155;AA=C|||;VT=SNP
11	81026884	rs7122064	G	T	100	PASS	AC=3933;AF=0.785343;AN=5008;NS=2504;DP=16205;EAS_AF=0.9077;AMR_AF=0.7493;AFR_AF=0.6717;EUR_AF=0.7793;SAS_AF=0.8446;AA=T|||;VT=SNP
11	81027116	rs7110915	T	C	100	PASS	AC=3933;AF=0.785343;AN=5008;NS=2504;DP=13245;EAS_AF=0.9077;AMR_AF=0.7493;AFR_AF=0.6717;EUR_AF=0.7793;SAS_AF=0.8446;AA=C|||;VT=SNP
11	81027393	rs10897785	C	T	100	PASS	AC=110;AF=0.0219649;AN=5008;NS=2504;DP=10015;EAS_AF=0.0407;AMR_AF=0.0389;AFR_AF=0;EUR_AF=0.0348;SAS_AF=0.0072;AA=C|||;VT=SNP
11	81027673	rs10792547	C	A	100	PASS	AC=3928;AF=0.784345;AN=5008;NS=2504;DP=12287;EAS_AF=0.9077;AMR_AF=0.7493;AFR_AF=0.6687;EUR_AF=0.7783;SAS_AF=0.8446;AA=a|||;VT=SNP
11	81027753	rs10792548	A	C	100	PASS	AC=3933;AF=0.785343;AN=5008;NS=2504;DP=13859;EAS_AF=0.9077;AMR_AF=0.7493;AFR_AF=0.6717;EUR_AF=0.7793;SAS_AF=0.8446;AA=C|||;VT=SNP
11	81027845	rs11232589	T	G	100	PASS	AC=906;AF=0.180911;AN=5008;NS=2504;DP=16484;EAS_AF=0.0635;AMR_AF=0.2637;AFR_AF=0.0484;EUR_AF=0.3628;SAS_AF=0.2352;AA=T|||;VT=SNP
11	81027857	rs10897786	G	A	100	PASS	AC=3933;AF=0.785343;AN=5008;NS=2504;DP=16775;EAS_AF=0.9077;AMR_AF=0.7493;AFR_AF=0.6717;EUR_AF=0.7793;SAS_AF=0.8446;AA=A|||;VT=SNP
11	81027901	rs10897787	A	C	100	PASS	AC=3933;AF=0.785343;AN=5008;NS=2504;DP=16637;EAS_AF=0.9077;AMR_AF=0.7493;AFR_AF=0.6717;EUR_AF=0.7793;SAS_AF=0.8446;AA=C|||;VT=SNP
11	81028011	rs7129219	A	C	100	PASS	AC=3933;AF=0.785343;AN=5008;NS=2504;DP=16490;EAS_AF=0.9077;AMR_AF=0.7493;AFR_AF=0.6717;EUR_AF=0.7793;SAS_AF=0.8446;AA=C|||;VT=SNP
11	81028121	rs7129429	C	T	100	PASS	AC=3932;AF=0.785144;AN=5008;NS=2504;DP=17153;EAS_AF=0.9077;AMR_AF=0.7493;AFR_AF=0.6717;EUR_AF=0.7783;SAS_AF=0.8446;AA=C|||;VT=SNP
11	81028245	rs7115381	T	C	100	PASS	AC=3933;AF=0.785343;AN=5008;NS=2504;DP=17748;EAS_AF=0.9077;AMR_AF=0.7493;AFR_AF=0.6717;EUR_AF=0.7793;SAS_AF=0.8446;AA=C|||;VT=SNP
11	81028471	rs12222309	C	T	100	PASS	AC=1076;AF=0.214856;AN=5008;NS=2504;DP=20240;EAS_AF=0.2411;AMR_AF=0.2795;AFR_AF=0.2231;EUR_AF=0.1849;SAS_AF=0.1616;AA=C|||;VT=SNP
11	81028610	rs4943823	G	A	100	PASS	AC=3934;AF=0.785543;AN=5008;NS=2504;DP=17697;EAS_AF=0.9077;AMR_AF=0.7493;AFR_AF=0.6717;EUR_AF=0.7793;SAS_AF=0.8456;AA=G|||;VT=SNP
11	81028695	rs4943824	T	C	100	PASS	AC=3934;AF=0.785543;AN=5008;NS=2504;DP=15498;EAS_AF=0.9077;AMR_AF=0.7493;AFR_AF=0.6717;EUR_AF=0.7793;SAS_AF=0.8456;AA=t|||;VT=SNP
11	81028716	rs7937908	T	G	100	PASS	AC=3934;AF=0.785543;AN=5008;NS=2504;DP=15364;EAS_AF=0.9077;AMR_AF=0.7493;AFR_AF=0.6717;EUR_AF=0.7793;SAS_AF=0.8456;AA=G|||;VT=SNP
11	81028785	rs7951594	G	A	100	PASS	AC=3935;AF=0.785743;AN=5008;NS=2504;DP=12763;EAS_AF=0.9077;AMR_AF=0.7493;AFR_AF=0.6725;EUR_AF=0.7793;SAS_AF=0.8456;AA=G|||;VT=SNP
11	81028866	rs7951623	G	A	100	PASS	AC=3933;AF=0.785343;AN=5008;NS=2504;DP=13402;EAS_AF=0.9077;AMR_AF=0.7493;AFR_AF=0.6717;EUR_AF=0.7793;SAS_AF=0.8446;AA=A|||;VT=SNP
11	81028973	rs4943825	A	G	100	PASS	AC=3933;AF=0.785343;AN=5008;NS=2504;DP=12314;EAS_AF=0.9077;AMR_AF=0.7493;AFR_AF=0.6717;EUR_AF=0.7793;SAS_AF=0.8446;AA=A|||;VT=SNP
11	81029228	rs10732889	A	G	100	PASS	AC=3933;AF=0.785343;AN=5008;NS=2504;DP=16101;EAS_AF=0.9077;AMR_AF=0.7478;AFR_AF=0.6717;EUR_AF=0.7793;SAS_AF=0.8456;AA=A|||;VT=SNP
11	81029614	rs10751045	G	A	100	PASS	AC=3932;AF=0.785144;AN=5008;NS=2504;DP=16329;EAS_AF=0.9077;AMR_AF=0.7478;AFR_AF=0.6717;EUR_AF=0.7793;SAS_AF=0.8446;AA=G|||;VT=SNP
11	81029666	rs10751046	C	T	100	PASS	AC=3933;AF=0.785343;AN=5008;NS=2504;DP=17060;EAS_AF=0.9087;AMR_AF=0.7478;AFR_AF=0.6717;EUR_AF=0.7793;SAS_AF=0.8446;AA=T|||;VT=SNP
11	81029753	rs7926904	A	C	100	PASS	AC=3935;AF=0.785743;AN=5008;NS=2504;DP=18403;EAS_AF=0.9077;AMR_AF=0.7493;AFR_AF=0.6717;EUR_AF=0.7813;SAS_AF=0.8446;AA=C|||;VT=SNP
11	81029778	rs7927004	A	G	100	PASS	AC=3933;AF=0.785343;AN=5008;NS=2504;DP=18329;EAS_AF=0.9077;AMR_AF=0.7493;AFR_AF=0.6717;EUR_AF=0.7803;SAS_AF=0.8436;AA=G|||;VT=SNP
11	81029996	rs7930035	A	G	100	PASS	AC=3936;AF=0.785942;AN=5008;NS=2504;DP=18057;EAS_AF=0.9077;AMR_AF=0.7478;AFR_AF=0.6717;EUR_AF=0.7813;SAS_AF=0.8466;AA=G|||;VT=SNP
11	81030144	rs7945232	T	C	100	PASS	AC=3937;AF=0.786142;AN=5008;NS=2504;DP=19206;EAS_AF=0.9077;AMR_AF=0.7478;AFR_AF=0.6717;EUR_AF=0.7823;SAS_AF=0.8466;AA=C|||;VT=SNP
11	81030311	rs34920840	C	A	100	PASS	AC=2292;AF=0.457668;AN=5008;NS=2504;DP=17020;EAS_AF=0.3085;AMR_AF=0.5692;AFR_AF=0.4244;EUR_AF=0.5944;SAS_AF=0.4366;AA=A|||;VT=SNP
11	81030422	rs12418411	C	T	100	PASS	AC=713;AF=0.142372;AN=5008;NS=2504;DP=19014;EAS_AF=0.0863;AMR_AF=0.1614;AFR_AF=0.2436;EUR_AF=0.0706;SAS_AF=0.1237;AA=C|||;VT=SNP
11	81030947	rs7931231	C	T	100	PASS	AC=1980;AF=0.395367;AN=5008;NS=2504;DP=15179;EAS_AF=0.3036;AMR_AF=0.5418;AFR_AF=0.2769;EUR_AF=0.5477;SAS_AF=0.3896;AA=C|||;VT=SNP
11	81030993	rs10897788	G	A	100	PASS	AC=802;AF=0.160144;AN=5008;NS=2504;DP=15983;EAS_AF=0.0893;AMR_AF=0.1657;AFR_AF=0.3064;EUR_AF=0.0706;SAS_AF=0.1237;AA=G|||;VT=SNP
11	81031262	rs7941704	G	A	100	PASS	AC=3414;AF=0.681709;AN=5008;NS=2504;DP=17682;EAS_AF=0.9058;AMR_AF=0.7118;AFR_AF=0.3737;EUR_AF=0.7316;SAS_AF=0.7945;AA=G|||;VT=SNP
11	81033703	rs7129178	G	A	100	PASS	AC=798;AF=0.159345;AN=5008;NS=2504;DP=21324;EAS_AF=0.0883;AMR_AF=0.1671;AFR_AF=0.3033;EUR_AF=0.0706;SAS_AF=0.1237;AA=G|||;VT=SNP
11	81034169	rs6591959	G	A	100	PASS	AC=1051;AF=0.209864;AN=5008;NS=2504;DP=14883;EAS_AF=0.2331;AMR_AF=0.2781;AFR_AF=0.2042;EUR_AF=0.1869;SAS_AF=0.1687;AA=G|||;VT=SNP
11	81035036	rs7106222	C	T	100	PASS	AC=2606;AF=0.520367;AN=5008;NS=2504;DP=13111;EAS_AF=0.8442;AMR_AF=0.4654;AFR_AF=0.3139;EUR_AF=0.4026;SAS_AF=0.6258;AA=C|||;VT=SNP
11	81035192	rs11602373	G	T	100	PASS	AC=3585;AF=0.715855;AN=5008;NS=2504;DP=14134;EAS_AF=0.9315;AMR_AF=0.6369;AFR_AF=0.7542;EUR_AF=0.4871;SAS_AF=0.7331;AA=T|||;VT=SNP
11	81035579	rs73519611	T	C	100	PASS	AC=587;AF=0.117212;AN=5008;NS=2504;DP=18154;EAS_AF=0.0863;AMR_AF=0.1412;AFR_AF=0.2383;EUR_AF=0.0348;SAS_AF=0.0532;AA=T|||;VT=SNP
11	81036082	rs7110752	C	T	100	PASS	AC=651;AF=0.129992;AN=5008;NS=2504;DP=20386;EAS_AF=0.0863;AMR_AF=0.1427;AFR_AF=0.2859;EUR_AF=0.0348;SAS_AF=0.0532;AA=C|||;VT=SNP
11	81036106	rs75748448	T	C	100	PASS	AC=1550;AF=0.309505;AN=5008;NS=2504;DP=19893;EAS_AF=0.6032;AMR_AF=0.1873;AFR_AF=0.1044;EUR_AF=0.2187;SAS_AF=0.4642;AA=T|||;VT=SNP
11	81036173	rs11232592	T	C	100	PASS	AC=1053;AF=0.210264;AN=5008;NS=2504;DP=20612;EAS_AF=0.2411;AMR_AF=0.2781;AFR_AF=0.205;EUR_AF=0.1859;SAS_AF=0.1626;AA=T|||;VT=SNP
11	81036255	rs17141964	T	C	100	PASS	AC=1552;AF=0.309904;AN=5008;NS=2504;DP=20907;EAS_AF=0.6032;AMR_AF=0.1873;AFR_AF=0.1059;EUR_AF=0.2187;SAS_AF=0.4642;AA=T|||;VT=SNP
11	81037613	rs7115723	C	A	100	PASS	AC=650;AF=0.129792;AN=5008;NS=2504;DP=17004;EAS_AF=0.0853;AMR_AF=0.1427;AFR_AF=0.2859;EUR_AF=0.0348;SAS_AF=0.0532;AA=C|||;VT=SNP
11	81037987	rs73519612	T	C	100	PASS	AC=585;AF=0.116813;AN=5008;NS=2504;DP=18007;EAS_AF=0.0863;AMR_AF=0.1412;AFR_AF=0.2375;EUR_AF=0.0348;SAS_AF=0.0521;AA=T|||;VT=SNP
11	81038384	rs3862753	A	G	100	PASS	AC=1820;AF=0.363419;AN=5008;NS=2504;DP=17705;EAS_AF=0.6091;AMR_AF=0.2118;AFR_AF=0.2103;EUR_AF=0.2634;SAS_AF=0.5276;AA=G|||;VT=SNP
11	81038973	rs1975832	G	C	100	PASS	AC=900;AF=0.179712;AN=5008;NS=2504;DP=15261;EAS_AF=0.0655;AMR_AF=0.2622;AFR_AF=0.0461;EUR_AF=0.3658;SAS_AF=0.228;AA=G|||;VT=SNP
11	81039746	rs7124329	A	T	100	PASS	AC=1781;AF=0.355631;AN=5008;NS=2504;DP=21008;EAS_AF=0.6071;AMR_AF=0.2104;AFR_AF=0.1838;EUR_AF=0.2624;SAS_AF=0.5276;AA=A|||;VT=SNP
11	81039888	rs7124886	G	A	100	PASS	AC=2867;AF=0.572484;AN=5008;NS=2504;DP=20556;EAS_AF=0.8442;AMR_AF=0.4885;AFR_AF=0.4175;EUR_AF=0.4483;SAS_AF=0.6892;AA=G|||;VT=SNP
11	81040093	rs11232596	T	C	100	PASS	AC=2868;AF=0.572684;AN=5008;NS=2504;DP=20691;EAS_AF=0.8442;AMR_AF=0.4885;AFR_AF=0.4175;EUR_AF=0.4483;SAS_AF=0.6902;AA=C|||;VT=SNP
11	81040340	rs4944292	A	G	100	PASS	AC=2831;AF=0.565296;AN=5008;NS=2504;DP=19249;EAS_AF=0.8442;AMR_AF=0.487;AFR_AF=0.3911;EUR_AF=0.4473;SAS_AF=0.6902;AA=A|||;VT=SNP
11	81040569	rs10792549	T	C	100	PASS	AC=1088;AF=0.217252;AN=5008;NS=2504;DP=16815;EAS_AF=0.0645;AMR_AF=0.2723;AFR_AF=0.1831;EUR_AF=0.3668;SAS_AF=0.228;AA=T|||;VT=SNP
11	81040793	rs1458098	G	T	100	PASS	AC=1045;AF=0.208666;AN=5008;NS=2504;DP=18915;EAS_AF=0.2361;AMR_AF=0.2767;AFR_AF=0.2073;EUR_AF=0.1829;SAS_AF=0.1605;AA=G|||;VT=SNP
11	81040929	rs13328917	T	C	100	PASS	AC=1565;AF=0.3125;AN=5008;NS=2504;DP=18052;EAS_AF=0.6062;AMR_AF=0.1902;AFR_AF=0.1044;EUR_AF=0.2187;SAS_AF=0.4744;AA=T|||;VT=SNP
11	81041179	rs11232597	A	T	100	PASS	AC=1051;AF=0.209864;AN=5008;NS=2504;DP=17869;EAS_AF=0.2411;AMR_AF=0.2767;AFR_AF=0.2073;EUR_AF=0.1839;SAS_AF=0.1605;AA=A|||;VT=SNP
11	81041329	rs10897790	T	C	100	PASS	AC=2864;AF=0.571885;AN=5008;NS=2504;DP=18154;EAS_AF=0.8433;AMR_AF=0.4885;AFR_AF=0.4175;EUR_AF=0.4473;SAS_AF=0.6881;AA=C|||;VT=SNP
11	81041448	rs11232598	G	C	100	PASS	AC=1052;AF=0.210064;AN=5008;NS=2504;DP=17705;EAS_AF=0.2401;AMR_AF=0.2767;AFR_AF=0.2088;EUR_AF=0.1839;SAS_AF=0.1605;AA=G|||;VT=SNP
11	81041943	rs11232599	G	T	100	PASS	AC=1537;AF=0.306909;AN=5008;NS=2504;DP=11662;EAS_AF=0.6022;AMR_AF=0.1902;AFR_AF=0.087;EUR_AF=0.2177;SAS_AF=0.4744;AA=G|||;VT=SNP
11	81042029	rs79750877	T	C	100	PASS	AC=1565;AF=0.3125;AN=5008;NS=2504;DP=13974;EAS_AF=0.6062;AMR_AF=0.1902;AFR_AF=0.1044;EUR_AF=0.2187;SAS_AF=0.4744;AA=T|||;VT=SNP
11	81042306	rs10897791	G	T	100	PASS	AC=2861;AF=0.571286;AN=5008;NS=2504;DP=15510;EAS_AF=0.8433;AMR_AF=0.4885;AFR_AF=0.4168;EUR_AF=0.4463;SAS_AF=0.6871;AA=T|||;VT=SNP
11	81042580	rs11603482	G	T	100	PASS	AC=1562;AF=0.311901;AN=5008;NS=2504;DP=18723;EAS_AF=0.6062;AMR_AF=0.1902;AFR_AF=0.1029;EUR_AF=0.2177;SAS_AF=0.4744;AA=G|||;VT=SNP
11	81042935	rs11232600	G	T	100	PASS	AC=1046;AF=0.208866;AN=5008;NS=2504;DP=19064;EAS_AF=0.2371;AMR_AF=0.2767;AFR_AF=0.2073;EUR_AF=0.1839;SAS_AF=0.1595;AA=G|||;VT=SNP
11	81043457	rs7118382	A	T	100	PASS	AC=620;AF=0.123802;AN=5008;NS=2504;DP=17602;EAS_AF=0.0873;AMR_AF=0.1455;AFR_AF=0.261;EUR_AF=0.0348;SAS_AF=0.0521;AA=A|||;VT=SNP
11	81043520	rs7118816	G	A	100	PASS	AC=1785;AF=0.35643;AN=5008;NS=2504;DP=17041;EAS_AF=0.6062;AMR_AF=0.2133;AFR_AF=0.1853;EUR_AF=0.2634;SAS_AF=0.5276;AA=G|||;VT=SNP
11	81043936	rs7119026	A	G	100	PASS	AC=2836;AF=0.566294;AN=5008;NS=2504;DP=16210;EAS_AF=0.8423;AMR_AF=0.4914;AFR_AF=0.3941;EUR_AF=0.4493;SAS_AF=0.6881;AA=G|||;VT=SNP
11	81044272	rs10792550	G	T	100	PASS	AC=2891;AF=0.577276;AN=5008;NS=2504;DP=15922;EAS_AF=0.8433;AMR_AF=0.4914;AFR_AF=0.4372;EUR_AF=0.4473;SAS_AF=0.6871;AA=T|||;VT=SNP
11	81044640	rs1458099	C	A	100	PASS	AC=1553;AF=0.310104;AN=5008;NS=2504;DP=13321;EAS_AF=0.6012;AMR_AF=0.1902;AFR_AF=0.1051;EUR_AF=0.2197;SAS_AF=0.4652;AA=C|||;VT=SNP
11	81044761	rs12576342	G	A	100	PASS	AC=1046;AF=0.208866;AN=5008;NS=2504;DP=14559;EAS_AF=0.2371;AMR_AF=0.2767;AFR_AF=0.2073;EUR_AF=0.1839;SAS_AF=0.1595;AA=g|||;VT=SNP
11	81044895	rs1458100	G	A	100	PASS	AC=1569;AF=0.313299;AN=5008;NS=2504;DP=15778;EAS_AF=0.6052;AMR_AF=0.1945;AFR_AF=0.1051;EUR_AF=0.2197;SAS_AF=0.4744;AA=G|||;VT=SNP
11	81045045	rs12796968	C	A	100	PASS	AC=1046;AF=0.208866;AN=5008;NS=2504;DP=13151;EAS_AF=0.2371;AMR_AF=0.2767;AFR_AF=0.2073;EUR_AF=0.1829;SAS_AF=0.1605;AA=N|||;VT=SNP
11	81045204	rs12798841	T	G	100	PASS	AC=1046;AF=0.208866;AN=5008;NS=2504;DP=12747;EAS_AF=0.2371;AMR_AF=0.2767;AFR_AF=0.2073;EUR_AF=0.1829;SAS_AF=0.1605;AA=t|||;VT=SNP
11	81045214	rs11232603	T	G	100	PASS	AC=1547;AF=0.308906;AN=5008;NS=2504;DP=12856;EAS_AF=0.6062;AMR_AF=0.1945;AFR_AF=0.0877;EUR_AF=0.2197;SAS_AF=0.4744;AA=t|||;VT=SNP
11	81045283	rs12576553	G	T	100	PASS	AC=1044;AF=0.208466;AN=5008;NS=2504;DP=13058;EAS_AF=0.2361;AMR_AF=0.2767;AFR_AF=0.2073;EUR_AF=0.1829;SAS_AF=0.1595;AA=g|||;VT=SNP
11	81045334	rs11232604	T	A	100	PASS	AC=1788;AF=0.357029;AN=5008;NS=2504;DP=12915;EAS_AF=0.6071;AMR_AF=0.2147;AFR_AF=0.1853;EUR_AF=0.2644;SAS_AF=0.5276;AA=t|||;VT=SNP
11	81045343	rs11232605	T	G	100	PASS	AC=1788;AF=0.357029;AN=5008;NS=2504;DP=12964;EAS_AF=0.6071;AMR_AF=0.2147;AFR_AF=0.1853;EUR_AF=0.2644;SAS_AF=0.5276;AA=t|||;VT=SNP
11	81045482	rs11232607	A	G	100	PASS	AC=1545;AF=0.308506;AN=5008;NS=2504;DP=16212;EAS_AF=0.6062;AMR_AF=0.1945;AFR_AF=0.0862;EUR_AF=0.2197;SAS_AF=0.4744;AA=a|||;VT=SNP
11	81045496	rs12574398	A	C	100	PASS	AC=1046;AF=0.208866;AN=5008;NS=2504;DP=16280;EAS_AF=0.2371;AMR_AF=0.2767;AFR_AF=0.2073;EUR_AF=0.1829;SAS_AF=0.1605;AA=a|||;VT=SNP
11	81045793	rs17141996	T	C	100	PASS	AC=1782;AF=0.355831;AN=5008;NS=2504;DP=19070;EAS_AF=0.6032;AMR_AF=0.2147;AFR_AF=0.1846;EUR_AF=0.2634;SAS_AF=0.5276;AA=T|||;VT=SNP
11	81045903	rs11232608	G	A	100	PASS	AC=2833;AF=0.565695;AN=5008;NS=2504;DP=17004;EAS_AF=0.8433;AMR_AF=0.4914;AFR_AF=0.3911;EUR_AF=0.4503;SAS_AF=0.6871;AA=A|||;VT=SNP
11	81045982	rs11232609	A	G	100	PASS	AC=2836;AF=0.566294;AN=5008;NS=2504;DP=16317;EAS_AF=0.8433;AMR_AF=0.4928;AFR_AF=0.3926;EUR_AF=0.4473;SAS_AF=0.6902;AA=G|||;VT=SNP
11	81045984	rs11232610	C	T	100	PASS	AC=2835;AF=0.566094;AN=5008;NS=2504;DP=16395;EAS_AF=0.8433;AMR_AF=0.4914;AFR_AF=0.3926;EUR_AF=0.4473;SAS_AF=0.6902;AA=c|||;VT=SNP
11	81046009	rs75806381	T	C	100	PASS	AC=210;AF=0.0419329;AN=5008;NS=2504;DP=16086;EAS_AF=0.003;AMR_AF=0.0418;AFR_AF=0.0053;EUR_AF=0.0676;SAS_AF=0.1053;AA=T|||;VT=SNP
11	81046020	rs11232611	C	A	100	PASS	AC=2835;AF=0.566094;AN=5008;NS=2504;DP=16096;EAS_AF=0.8433;AMR_AF=0.4914;AFR_AF=0.3926;EUR_AF=0.4473;SAS_AF=0.6902;AA=c|||;VT=SNP
11	81046173	rs11605723	C	T	100	PASS	AC=1567;AF=0.312899;AN=5008;NS=2504;DP=16759;EAS_AF=0.6032;AMR_AF=0.1945;AFR_AF=0.1044;EUR_AF=0.2197;SAS_AF=0.4755;AA=C|||;VT=SNP
11	81046189	rs7130948	C	T	100	PASS	AC=1784;AF=0.35623;AN=5008;NS=2504;DP=16536;EAS_AF=0.6042;AMR_AF=0.2147;AFR_AF=0.1846;EUR_AF=0.2634;SAS_AF=0.5286;AA=c|||;VT=SNP
11	81046254	rs7116853	T	C	100	PASS	AC=1784;AF=0.35623;AN=5008;NS=2504;DP=16938;EAS_AF=0.6042;AMR_AF=0.2147;AFR_AF=0.1846;EUR_AF=0.2634;SAS_AF=0.5286;AA=C|||;VT=SNP
11	81046318	rs7131092	C	T	100	PASS	AC=1784;AF=0.35623;AN=5008;NS=2504;DP=15785;EAS_AF=0.6042;AMR_AF=0.2147;AFR_AF=0.1846;EUR_AF=0.2634;SAS_AF=0.5286;AA=T|||;VT=SNP
11	81046334	rs73519616	A	T	100	PASS	AC=551;AF=0.110024;AN=5008;NS=2504;DP=15648;EAS_AF=0.0853;AMR_AF=0.1398;AFR_AF=0.2148;EUR_AF=0.0348;SAS_AF=0.0501;AA=A|||;VT=SNP
11	81046353	rs7131108	C	T	100	PASS	AC=1783;AF=0.35603;AN=5008;NS=2504;DP=15425;EAS_AF=0.6042;AMR_AF=0.2133;AFR_AF=0.1846;EUR_AF=0.2634;SAS_AF=0.5286;AA=T|||;VT=SNP
11	81046354	rs7131000	A	G	100	PASS	AC=1787;AF=0.356829;AN=5008;NS=2504;DP=15460;EAS_AF=0.6081;AMR_AF=0.2133;AFR_AF=0.1846;EUR_AF=0.2634;SAS_AF=0.5286;AA=G|||;VT=SNP
11	81046412	rs10501506	G	A	100	PASS	AC=1542;AF=0.307907;AN=5008;NS=2504;DP=16988;EAS_AF=0.6022;AMR_AF=0.1945;AFR_AF=0.087;EUR_AF=0.2197;SAS_AF=0.4744;AA=G|||;VT=SNP
11	81046506	rs7131237	A	C	100	PASS	AC=1783;AF=0.35603;AN=5008;NS=2504;DP=17887;EAS_AF=0.6032;AMR_AF=0.2147;AFR_AF=0.1846;EUR_AF=0.2644;SAS_AF=0.5276;AA=C|||;VT=SNP
11	81046873	rs2125246	T	C	100	PASS	AC=1052;AF=0.210064;AN=5008;NS=2504;DP=14673;EAS_AF=0.2411;AMR_AF=0.2767;AFR_AF=0.2073;EUR_AF=0.1839;SAS_AF=0.1616;AA=T|||;VT=SNP
11	81046920	rs1458101	G	A	100	PASS	AC=1782;AF=0.355831;AN=5008;NS=2504;DP=14854;EAS_AF=0.6032;AMR_AF=0.2147;AFR_AF=0.1846;EUR_AF=0.2634;SAS_AF=0.5276;AA=G|||;VT=SNP
11	81047240	rs1458102	C	T	100	PASS	AC=1567;AF=0.312899;AN=5008;NS=2504;DP=13710;EAS_AF=0.6032;AMR_AF=0.1945;AFR_AF=0.1044;EUR_AF=0.2197;SAS_AF=0.4755;AA=C|||;VT=SNP
11	81047274	rs1458103	A	C	100	PASS	AC=1789;AF=0.357228;AN=5008;NS=2504;DP=12572;EAS_AF=0.6071;AMR_AF=0.2147;AFR_AF=0.1846;EUR_AF=0.2664;SAS_AF=0.5276;AA=C|||;VT=SNP
11	81048352	rs10897793	C	A	100	PASS	AC=1049;AF=0.209465;AN=5008;NS=2504;DP=20863;EAS_AF=0.2371;AMR_AF=0.2767;AFR_AF=0.2073;EUR_AF=0.1849;SAS_AF=0.1616;AA=C|||;VT=SNP
11	81048744	rs10897794	G	A	100	PASS	AC=1086;AF=0.216853;AN=5008;NS=2504;DP=21806;EAS_AF=0.0645;AMR_AF=0.2723;AFR_AF=0.1823;EUR_AF=0.3648;SAS_AF=0.229;AA=G|||;VT=SNP
11	81048919	rs4614480	T	C	100	PASS	AC=1787;AF=0.356829;AN=5008;NS=2504;DP=18474;EAS_AF=0.6081;AMR_AF=0.2118;AFR_AF=0.1876;EUR_AF=0.2624;SAS_AF=0.5266;AA=C|||;VT=SNP
11	81048935	rs7947608	T	G	100	PASS	AC=2840;AF=0.567093;AN=5008;NS=2504;DP=18406;EAS_AF=0.8442;AMR_AF=0.4899;AFR_AF=0.3949;EUR_AF=0.4513;SAS_AF=0.6881;AA=G|||;VT=SNP
11	81048957	rs7110442	G	A	100	PASS	AC=590;AF=0.117812;AN=5008;NS=2504;DP=19162;EAS_AF=0.0873;AMR_AF=0.1441;AFR_AF=0.239;EUR_AF=0.0348;SAS_AF=0.0521;AA=G|||;VT=SNP
11	81049063	rs11232614	G	A	100	PASS	AC=1053;AF=0.210264;AN=5008;NS=2504;DP=20588;EAS_AF=0.2361;AMR_AF=0.2781;AFR_AF=0.2073;EUR_AF=0.1889;SAS_AF=0.1616;AA=G|||;VT=SNP
11	81049571	rs11601420	T	C	100	PASS	AC=1777;AF=0.354832;AN=5008;NS=2504;DP=17088;EAS_AF=0.6081;AMR_AF=0.2061;AFR_AF=0.1868;EUR_AF=0.2575;SAS_AF=0.5266;AA=T|||;VT=SNP
11	81049756	rs7936448	G	T	100	PASS	AC=707;AF=0.141174;AN=5008;NS=2504;DP=19095;EAS_AF=0.0873;AMR_AF=0.1484;AFR_AF=0.323;EUR_AF=0.0368;SAS_AF=0.0532;AA=G|||;VT=SNP
11	81049778	rs10501507	G	T	100	PASS	AC=1759;AF=0.351238;AN=5008;NS=2504;DP=19636;EAS_AF=0.6042;AMR_AF=0.2017;AFR_AF=0.1868;EUR_AF=0.2555;SAS_AF=0.5174;AA=G|||;VT=SNP
11	81050014	rs73519620	C	A	100	PASS	AC=220;AF=0.0439297;AN=5008;NS=2504;DP=17787;EAS_AF=0.0238;AMR_AF=0.0115;AFR_AF=0.1248;EUR_AF=0.0149;SAS_AF=0.0082;AA=C|||;VT=SNP
11	81050141	rs7117789	C	T	100	PASS	AC=3625;AF=0.723842;AN=5008;NS=2504;DP=20353;EAS_AF=0.9315;AMR_AF=0.6412;AFR_AF=0.7753;EUR_AF=0.4881;SAS_AF=0.7413;AA=T|||;VT=SNP
11	81050158	rs7117798	C	G	100	PASS	AC=1066;AF=0.212859;AN=5008;NS=2504;DP=20806;EAS_AF=0.2401;AMR_AF=0.2839;AFR_AF=0.208;EUR_AF=0.1928;SAS_AF=0.1616;AA=G|||;VT=SNP
11	81050179	rs7118067	G	C	100	PASS	AC=2900;AF=0.579073;AN=5008;NS=2504;DP=21456;EAS_AF=0.8433;AMR_AF=0.4914;AFR_AF=0.4395;EUR_AF=0.4523;SAS_AF=0.6881;AA=C|||;VT=SNP
11	81050438	rs10501508	C	T	100	PASS	AC=789;AF=0.157548;AN=5008;NS=2504;DP=19120;EAS_AF=0.0873;AMR_AF=0.1513;AFR_AF=0.3828;EUR_AF=0.0378;SAS_AF=0.0532;AA=c|||;VT=SNP
11	81050867	rs73519627	T	C	100	PASS	AC=175;AF=0.0349441;AN=5008;NS=2504;DP=19234;EAS_AF=0.0218;AMR_AF=0.0058;AFR_AF=0.0961;EUR_AF=0.0149;SAS_AF=0.0072;AA=A|||;VT=SNP
11	81050881	rs11232616	G	A	100	PASS	AC=786;AF=0.156949;AN=5008;NS=2504;DP=19532;EAS_AF=0.0873;AMR_AF=0.1513;AFR_AF=0.3805;EUR_AF=0.0378;SAS_AF=0.0532;AA=G|||;VT=SNP
11	81051151	rs1458105	C	T	100	PASS	AC=1053;AF=0.210264;AN=5008;NS=2504;DP=19102;EAS_AF=0.2401;AMR_AF=0.2781;AFR_AF=0.208;EUR_AF=0.1859;SAS_AF=0.1595;AA=C|||;VT=SNP
11	81051241	rs11232617	T	C	100	PASS	AC=1052;AF=0.210064;AN=5008;NS=2504;DP=18853;EAS_AF=0.2401;AMR_AF=0.2781;AFR_AF=0.2073;EUR_AF=0.1859;SAS_AF=0.1595;AA=T|||;VT=SNP
11	81051262	rs1458106	C	A	100	PASS	AC=2823;AF=0.563698;AN=5008;NS=2504;DP=19149;EAS_AF=0.8442;AMR_AF=0.4856;AFR_AF=0.3949;EUR_AF=0.4473;SAS_AF=0.6779;AA=A|||;VT=SNP
11	81051298	rs12287583	C	A	100	PASS	AC=786;AF=0.156949;AN=5008;NS=2504;DP=19097;EAS_AF=0.0873;AMR_AF=0.1513;AFR_AF=0.3805;EUR_AF=0.0378;SAS_AF=0.0532;AA=C|||;VT=SNP
11	81051466	rs1458107	A	G	100	PASS	AC=870;AF=0.173722;AN=5008;NS=2504;DP=18360;EAS_AF=0.4226;AMR_AF=0.1383;AFR_AF=0.0061;EUR_AF=0.1292;SAS_AF=0.2147;AA=A|||;VT=SNP
11	81052047	rs12289406	G	T	100	PASS	AC=639;AF=0.127596;AN=5008;NS=2504;DP=18639;EAS_AF=0.0863;AMR_AF=0.1455;AFR_AF=0.2746;EUR_AF=0.0368;SAS_AF=0.0521;AA=G|||;VT=SNP
11	81052094	rs58986040	C	G	100	PASS	AC=1216;AF=0.242812;AN=5008;NS=2504;DP=18799;EAS_AF=0.2391;AMR_AF=0.3804;AFR_AF=0.3533;EUR_AF=0.1362;SAS_AF=0.1094;AA=C|||;VT=SNP
11	81052302	rs10897796	C	T	100	PASS	AC=875;AF=0.17472;AN=5008;NS=2504;DP=19405;EAS_AF=0.0645;AMR_AF=0.2565;AFR_AF=0.0461;EUR_AF=0.3469;SAS_AF=0.227;AA=C|||;VT=SNP
11	81052356	rs12289565	G	A	100	PASS	AC=734;AF=0.146565;AN=5008;NS=2504;DP=19109;EAS_AF=0.0873;AMR_AF=0.1499;AFR_AF=0.3427;EUR_AF=0.0378;SAS_AF=0.0521;AA=A|||;VT=SNP
11	81052981	rs80135496	C	T	100	PASS	AC=580;AF=0.115815;AN=5008;NS=2504;DP=20222;EAS_AF=0.0843;AMR_AF=0.0533;AFR_AF=0.1989;EUR_AF=0.0934;SAS_AF=0.1033;AA=T|||;VT=SNP
11	81053049	rs4943826	T	C	100	PASS	AC=1080;AF=0.215655;AN=5008;NS=2504;DP=19298;EAS_AF=0.2431;AMR_AF=0.3674;AFR_AF=0.2602;EUR_AF=0.1282;SAS_AF=0.1094;AA=T|||;VT=SNP
11	81053468	rs1458108	G	C	100	PASS	AC=581;AF=0.116014;AN=5008;NS=2504;DP=12627;EAS_AF=0.0843;AMR_AF=0.0533;AFR_AF=0.1989;EUR_AF=0.0944;SAS_AF=0.1033;AA=G|||;VT=SNP
11	81058903	rs7130184	A	G	100	PASS	AC=2382;AF=0.475639;AN=5008;NS=2504;DP=17321;EAS_AF=0.3026;AMR_AF=0.5793;AFR_AF=0.4735;EUR_AF=0.6044;SAS_AF=0.4509;AA=G|||;VT=SNP
11	81059307	rs11232621	G	A	100	PASS	AC=1503;AF=0.30012;AN=5008;NS=2504;DP=14242;EAS_AF=0.5883;AMR_AF=0.1801;AFR_AF=0.0877;EUR_AF=0.2137;SAS_AF=0.4642;AA=G|||;VT=SNP
11	81060191	rs10897797	A	G	100	PASS	AC=1523;AF=0.304113;AN=5008;NS=2504;DP=17539;EAS_AF=0.5933;AMR_AF=0.1859;AFR_AF=0.0885;EUR_AF=0.2137;SAS_AF=0.4744;AA=A|||;VT=SNP
11	81061245	rs4943827	G	A	100	PASS	AC=890;AF=0.177716;AN=5008;NS=2504;DP=13162;EAS_AF=0.0645;AMR_AF=0.2622;AFR_AF=0.0378;EUR_AF=0.3678;SAS_AF=0.228;AA=G|||;VT=SNP
11	81061864	rs7942106	C	A	100	PASS	AC=601;AF=0.120008;AN=5008;NS=2504;DP=16375;EAS_AF=0.0863;AMR_AF=0.1398;AFR_AF=0.2496;EUR_AF=0.0358;SAS_AF=0.0521;AA=C|||;VT=SNP
11	81062170	rs77496568	C	A	100	PASS	AC=220;AF=0.0439297;AN=5008;NS=2504;DP=19387;EAS_AF=0.0228;AMR_AF=0.0115;AFR_AF=0.1256;EUR_AF=0.0149;SAS_AF=0.0082;AA=C|||;VT=SNP
11	81062424	rs4944293	G	C	100	PASS	AC=892;AF=0.178115;AN=5008;NS=2504;DP=18934;EAS_AF=0.0645;AMR_AF=0.2637;AFR_AF=0.0378;EUR_AF=0.3688;SAS_AF=0.228;AA=G|||;VT=SNP
11	81062761	rs1585228	T	C	100	PASS	AC=1976;AF=0.394569;AN=5008;NS=2504;DP=16224;EAS_AF=0.3085;AMR_AF=0.5533;AFR_AF=0.2489;EUR_AF=0.5586;SAS_AF=0.3988;AA=T|||;VT=SNP
11	81064584	rs59994265	T	C	100	PASS	AC=238;AF=0.047524;AN=5008;NS=2504;DP=8780;EAS_AF=0.0387;AMR_AF=0.0115;AFR_AF=0.1256;EUR_AF=0.0159;SAS_AF=0.0092;AA=-|||;VT=SNP
11	81065379	rs6591961	T	A	100	PASS	AC=1967;AF=0.392772;AN=5008;NS=2504;DP=17819;EAS_AF=0.3065;AMR_AF=0.549;AFR_AF=0.2481;EUR_AF=0.5567;SAS_AF=0.3978;AA=T|||;VT=SNP
11	81065817	rs73519637	A	C	100	PASS	AC=238;AF=0.047524;AN=5008;NS=2504;DP=14709;EAS_AF=0.0387;AMR_AF=0.0115;AFR_AF=0.1256;EUR_AF=0.0159;SAS_AF=0.0092;AA=A|||;VT=SNP
11	81067496	rs73519638	G	A	100	PASS	AC=169;AF=0.033746;AN=5008;NS=2504;DP=14777;EAS_AF=0.0198;AMR_AF=0.0058;AFR_AF=0.093;EUR_AF=0.0149;SAS_AF=0.0072;AA=G|||;VT=SNP
11	81067620	rs7115501	A	C	100	PASS	AC=621;AF=0.124002;AN=5008;NS=2504;DP=16418;EAS_AF=0.0635;AMR_AF=0.1427;AFR_AF=0.2436;EUR_AF=0.0696;SAS_AF=0.0675;AA=C|||;VT=SNP
11	81069469	rs150267575	A	T	100	PASS	AC=103;AF=0.0205671;AN=5008;NS=2504;DP=22508;EAS_AF=0.0367;AMR_AF=0.0043;AFR_AF=0.0303;EUR_AF=0.0149;SAS_AF=0.0082;AA=A|||;VT=SNP
11	81070610	rs10897798	G	A	100	PASS	AC=1507;AF=0.300919;AN=5008;NS=2504;DP=19692;EAS_AF=0.6071;AMR_AF=0.1801;AFR_AF=0.0855;EUR_AF=0.1958;SAS_AF=0.4703;AA=G|||;VT=SNP
11	81071641	rs11232629	T	A	100	PASS	AC=1485;AF=0.296526;AN=5008;NS=2504;DP=14579;EAS_AF=0.5923;AMR_AF=0.1801;AFR_AF=0.084;EUR_AF=0.2008;SAS_AF=0.4601;AA=T|||;VT=SNP
11	81071843	rs10897799	A	G	100	PASS	AC=900;AF=0.179712;AN=5008;NS=2504;DP=14823;EAS_AF=0.0655;AMR_AF=0.2608;AFR_AF=0.0378;EUR_AF=0.3648;SAS_AF=0.2413;AA=A|||;VT=SNP
11	81072055	rs17142074	A	G	100	PASS	AC=594;AF=0.11861;AN=5008;NS=2504;DP=15488;EAS_AF=0.0635;AMR_AF=0.1427;AFR_AF=0.2269;EUR_AF=0.0666;SAS_AF=0.0654;AA=G|||;VT=SNP
11	81073082	rs11232630	C	A	100	PASS	AC=602;AF=0.120208;AN=5008;NS=2504;DP=17511;EAS_AF=0.1567;AMR_AF=0.049;AFR_AF=0.059;EUR_AF=0.0905;SAS_AF=0.2464;AA=C|||;VT=SNP
11	81073899	rs75792310	A	G	100	PASS	AC=618;AF=0.123403;AN=5008;NS=2504;DP=18950;EAS_AF=0.0635;AMR_AF=0.1427;AFR_AF=0.2421;EUR_AF=0.0686;SAS_AF=0.0675;AA=G|||;VT=SNP
11	81074820	rs12146577	C	T	100	PASS	AC=1487;AF=0.296925;AN=5008;NS=2504;DP=18822;EAS_AF=0.6012;AMR_AF=0.1787;AFR_AF=0.084;EUR_AF=0.1968;SAS_AF=0.4581;AA=C|||;VT=SNP
11	81074931	rs12284858	G	A	100	PASS	AC=619;AF=0.123602;AN=5008;NS=2504;DP=17759;EAS_AF=0.0645;AMR_AF=0.1427;AFR_AF=0.2421;EUR_AF=0.0686;SAS_AF=0.0675;AA=A|||;VT=SNP
11	81075059	rs11232631	T	C	100	PASS	AC=618;AF=0.123403;AN=5008;NS=2504;DP=18994;EAS_AF=0.0635;AMR_AF=0.1427;AFR_AF=0.2421;EUR_AF=0.0686;SAS_AF=0.0675;AA=T|||;VT=SNP
11	81075131	rs11232632	T	G	100	PASS	AC=618;AF=0.123403;AN=5008;NS=2504;DP=18402;EAS_AF=0.0635;AMR_AF=0.1427;AFR_AF=0.2421;EUR_AF=0.0686;SAS_AF=0.0675;AA=G|||;VT=SNP
11	81075152	rs11232633	A	G	100	PASS	AC=618;AF=0.123403;AN=5008;NS=2504;DP=18357;EAS_AF=0.0635;AMR_AF=0.1427;AFR_AF=0.2421;EUR_AF=0.0686;SAS_AF=0.0675;AA=G|||;VT=SNP
11	81075199	rs11232634	A	G	100	PASS	AC=618;AF=0.123403;AN=5008;NS=2504;DP=17883;EAS_AF=0.0635;AMR_AF=0.1427;AFR_AF=0.2421;EUR_AF=0.0686;SAS_AF=0.0675;AA=G|||;VT=SNP
11	81075290	rs11232635	C	G	100	PASS	AC=623;AF=0.124401;AN=5008;NS=2504;DP=18167;EAS_AF=0.0635;AMR_AF=0.1441;AFR_AF=0.2436;EUR_AF=0.0706;SAS_AF=0.0675;AA=G|||;VT=SNP
11	81076823	rs12275125	A	G	100	PASS	AC=618;AF=0.123403;AN=5008;NS=2504;DP=17180;EAS_AF=0.0645;AMR_AF=0.1427;AFR_AF=0.2413;EUR_AF=0.0686;SAS_AF=0.0675;AA=G|||;VT=SNP
11	81078376	rs7931800	C	T	100	PASS	AC=572;AF=0.114217;AN=5008;NS=2504;DP=17751;EAS_AF=0.0635;AMR_AF=0.1427;AFR_AF=0.208;EUR_AF=0.0686;SAS_AF=0.0665;AA=T|||;VT=SNP
11	81078558	rs11232636	T	C	100	PASS	AC=1978;AF=0.394968;AN=5008;NS=2504;DP=19447;EAS_AF=0.3065;AMR_AF=0.549;AFR_AF=0.2421;EUR_AF=0.5696;SAS_AF=0.4039;AA=T|||;VT=SNP
11	81078904	rs10897801	T	C	100	PASS	AC=1980;AF=0.395367;AN=5008;NS=2504;DP=20204;EAS_AF=0.3065;AMR_AF=0.5519;AFR_AF=0.2421;EUR_AF=0.5706;SAS_AF=0.4029;AA=T|||;VT=SNP
11	81078939	rs7932450	C	T	100	PASS	AC=624;AF=0.124601;AN=5008;NS=2504;DP=20451;EAS_AF=0.0645;AMR_AF=0.1441;AFR_AF=0.2451;EUR_AF=0.0686;SAS_AF=0.0675;AA=T|||;VT=SNP
11	81079971	rs73508180	T	C	100	PASS	AC=238;AF=0.047524;AN=5008;NS=2504;DP=18267;EAS_AF=0.0387;AMR_AF=0.0115;AFR_AF=0.1263;EUR_AF=0.0149;SAS_AF=0.0092;AA=T|||;VT=SNP
11	81080744	rs11232637	G	A	100	PASS	AC=513;AF=0.102436;AN=5008;NS=2504;DP=18834;EAS_AF=0.0635;AMR_AF=0.1412;AFR_AF=0.1687;EUR_AF=0.0646;SAS_AF=0.0644;AA=A|||;VT=SNP
11	81080947	rs4587751	T	C	100	PASS	AC=1505;AF=0.300519;AN=5008;NS=2504;DP=17423;EAS_AF=0.6101;AMR_AF=0.1816;AFR_AF=0.0855;EUR_AF=0.1988;SAS_AF=0.4611;AA=T|||;VT=SNP
11	81081857	rs11232638	T	G	100	PASS	AC=1488;AF=0.297125;AN=5008;NS=2504;DP=15067;EAS_AF=0.5942;AMR_AF=0.1816;AFR_AF=0.0855;EUR_AF=0.1988;SAS_AF=0.4601;AA=T|||;VT=SNP
11	81082011	rs11232639	A	G	100	PASS	AC=1442;AF=0.287939;AN=5008;NS=2504;DP=15822;EAS_AF=0.5942;AMR_AF=0.1772;AFR_AF=0.084;EUR_AF=0.1978;SAS_AF=0.4192;AA=A|||;VT=SNP
11	81082182	rs1945874	C	T	100	PASS	AC=2888;AF=0.576677;AN=5008;NS=2504;DP=16899;EAS_AF=0.4018;AMR_AF=0.7133;AFR_AF=0.6346;EUR_AF=0.6481;SAS_AF=0.5082;AA=T|||;VT=SNP
11	81082293	rs1945875	G	A	100	PASS	AC=2974;AF=0.59385;AN=5008;NS=2504;DP=16234;EAS_AF=0.4018;AMR_AF=0.7118;AFR_AF=0.6982;EUR_AF=0.6501;SAS_AF=0.5092;AA=A|||;VT=SNP
11	81082368	rs1945876	A	G	100	PASS	AC=2998;AF=0.598642;AN=5008;NS=2504;DP=15663;EAS_AF=0.4018;AMR_AF=0.7161;AFR_AF=0.7141;EUR_AF=0.6501;SAS_AF=0.5092;AA=G|||;VT=SNP
11	81082396	rs1945877	A	G	100	PASS	AC=2997;AF=0.598442;AN=5008;NS=2504;DP=15644;EAS_AF=0.4018;AMR_AF=0.7161;AFR_AF=0.7133;EUR_AF=0.6501;SAS_AF=0.5092;AA=G|||;VT=SNP
11	81083010	rs7107733	G	T	100	PASS	AC=885;AF=0.176717;AN=5008;NS=2504;DP=14402;EAS_AF=0.0645;AMR_AF=0.2594;AFR_AF=0.0378;EUR_AF=0.3628;SAS_AF=0.2301;AA=G|||;VT=SNP
11	81083414	rs7930882	G	T	100	PASS	AC=2644;AF=0.527955;AN=5008;NS=2504;DP=13437;EAS_AF=0.3234;AMR_AF=0.5893;AFR_AF=0.593;EUR_AF=0.6342;SAS_AF=0.498;AA=G|||;VT=SNP
11	81084433	rs7480648	A	T	100	PASS	AC=3009;AF=0.600839;AN=5008;NS=2504;DP=2579;EAS_AF=0.4077;AMR_AF=0.7205;AFR_AF=0.7073;EUR_AF=0.6571;SAS_AF=0.5133;AA=T|||;VT=SNP
11	81085002	rs10751048	G	T	100	PASS	AC=2944;AF=0.587859;AN=5008;NS=2504;DP=15817;EAS_AF=0.3899;AMR_AF=0.7075;AFR_AF=0.6914;EUR_AF=0.6521;SAS_AF=0.501;AA=T|||;VT=SNP
11	81085864	rs1598885	T	G	100	PASS	AC=3011;AF=0.601238;AN=5008;NS=2504;DP=15481;EAS_AF=0.4077;AMR_AF=0.7205;AFR_AF=0.7073;EUR_AF=0.659;SAS_AF=0.5133;AA=G|||;VT=SNP
11	81086195	rs6591962	G	C	100	PASS	AC=2975;AF=0.59405;AN=5008;NS=2504;DP=13541;EAS_AF=0.3879;AMR_AF=0.7147;AFR_AF=0.705;EUR_AF=0.6521;SAS_AF=0.5112;AA=C|||;VT=SNP
11	81086405	rs6591963	G	A	100	PASS	AC=1961;AF=0.391573;AN=5008;NS=2504;DP=14374;EAS_AF=0.2986;AMR_AF=0.549;AFR_AF=0.2383;EUR_AF=0.5676;SAS_AF=0.4018;AA=G|||;VT=SNP
11	81086885	rs10751050	G	A	100	PASS	AC=2950;AF=0.589058;AN=5008;NS=2504;DP=15994;EAS_AF=0.4038;AMR_AF=0.7075;AFR_AF=0.6747;EUR_AF=0.6541;SAS_AF=0.5133;AA=A|||;VT=SNP
11	81087038	rs57945812	A	T	100	PASS	AC=391;AF=0.0780751;AN=5008;NS=2504;DP=15503;EAS_AF=0.0843;AMR_AF=0.0519;AFR_AF=0.0378;EUR_AF=0.1143;SAS_AF=0.1074;AA=A|||;VT=SNP
11	81087438	rs1458110	A	T	100	PASS	AC=1074;AF=0.214457;AN=5008;NS=2504;DP=16015;EAS_AF=0.2361;AMR_AF=0.2867;AFR_AF=0.2042;EUR_AF=0.2048;SAS_AF=0.1646;AA=A|||;VT=SNP
11	81087889	rs11600859	C	T	100	PASS	AC=1478;AF=0.295128;AN=5008;NS=2504;DP=18355;EAS_AF=0.5883;AMR_AF=0.1801;AFR_AF=0.0855;EUR_AF=0.1978;SAS_AF=0.4581;AA=C|||;VT=SNP
11	81088119	rs59729203	A	G	100	PASS	AC=188;AF=0.0375399;AN=5008;NS=2504;DP=17920;EAS_AF=0.0367;AMR_AF=0.0058;AFR_AF=0.093;EUR_AF=0.0159;SAS_AF=0.0082;AA=A|||;VT=SNP
11	81089226	rs725696	G	A	100	PASS	AC=2922;AF=0.583466;AN=5008;NS=2504;DP=16780;EAS_AF=0.3859;AMR_AF=0.7075;AFR_AF=0.6815;EUR_AF=0.6491;SAS_AF=0.499;AA=A|||;VT=SNP
11	81090012	rs2168822	T	G	100	PASS	AC=884;AF=0.176518;AN=5008;NS=2504;DP=17854;EAS_AF=0.0645;AMR_AF=0.2594;AFR_AF=0.0378;EUR_AF=0.3628;SAS_AF=0.229;AA=T|||;VT=SNP
11	81090618	rs11604756	T	A	100	PASS	AC=1508;AF=0.301118;AN=5008;NS=2504;DP=14968;EAS_AF=0.6101;AMR_AF=0.1801;AFR_AF=0.0817;EUR_AF=0.1988;SAS_AF=0.4703;AA=T|||;VT=SNP
11	81090949	rs7931001	C	A	100	PASS	AC=388;AF=0.077476;AN=5008;NS=2504;DP=15186;EAS_AF=0.0397;AMR_AF=0.0187;AFR_AF=0.2095;EUR_AF=0.0159;SAS_AF=0.0429;AA=C|||;VT=SNP
11	81092121	rs10897803	A	G	100	PASS	AC=2790;AF=0.557109;AN=5008;NS=2504;DP=16802;EAS_AF=0.3413;AMR_AF=0.5994;AFR_AF=0.6838;EUR_AF=0.6332;SAS_AF=0.5;AA=A|||;VT=SNP
11	81092165	rs59537843	T	C	100	PASS	AC=413;AF=0.0824681;AN=5008;NS=2504;DP=18103;EAS_AF=0.0397;AMR_AF=0.0231;AFR_AF=0.2254;EUR_AF=0.0169;SAS_AF=0.0429;AA=T|||;VT=SNP
11	81092411	rs10792552	G	C	100	PASS	AC=1967;AF=0.392772;AN=5008;NS=2504;DP=15793;EAS_AF=0.2976;AMR_AF=0.549;AFR_AF=0.2428;EUR_AF=0.5696;SAS_AF=0.4008;AA=G|||;VT=SNP
11	81092457	rs10897804	G	T	100	PASS	AC=2955;AF=0.590056;AN=5008;NS=2504;DP=15297;EAS_AF=0.3849;AMR_AF=0.7147;AFR_AF=0.6959;EUR_AF=0.6511;SAS_AF=0.5072;AA=G|||;VT=SNP
11	81092895	rs7932774	T	A	100	PASS	AC=394;AF=0.0786741;AN=5008;NS=2504;DP=15055;EAS_AF=0.0238;AMR_AF=0.0231;AFR_AF=0.2247;EUR_AF=0.0159;SAS_AF=0.0419;AA=T|||;VT=SNP
11	81093173	rs1458081	G	T	100	PASS	AC=2697;AF=0.538538;AN=5008;NS=2504;DP=15252;EAS_AF=0.3383;AMR_AF=0.5893;AFR_AF=0.6301;EUR_AF=0.6322;SAS_AF=0.4888;AA=G|||;VT=SNP
11	81093405	rs1458082	G	A	100	PASS	AC=2722;AF=0.54353;AN=5008;NS=2504;DP=16110;EAS_AF=0.3423;AMR_AF=0.5937;AFR_AF=0.6362;EUR_AF=0.6312;SAS_AF=0.5;AA=C|||;VT=SNP
11	81093687	rs1870276	C	T	100	PASS	AC=893;AF=0.178315;AN=5008;NS=2504;DP=19615;EAS_AF=0.0645;AMR_AF=0.2608;AFR_AF=0.0378;EUR_AF=0.3618;SAS_AF=0.2382;AA=T|||;VT=SNP
11	81093994	rs10897805	A	C	100	PASS	AC=2820;AF=0.563099;AN=5008;NS=2504;DP=19771;EAS_AF=0.3442;AMR_AF=0.6037;AFR_AF=0.6959;EUR_AF=0.6392;SAS_AF=0.502;AA=A|||;VT=SNP
11	81096761	rs6591964	T	C	100	PASS	AC=3015;AF=0.602037;AN=5008;NS=2504;DP=17295;EAS_AF=0.4077;AMR_AF=0.7176;AFR_AF=0.7141;EUR_AF=0.6561;SAS_AF=0.5133;AA=C|||;VT=SNP
11	81096763	rs11232647	G	T	100	PASS	AC=1492;AF=0.297923;AN=5008;NS=2504;DP=17303;EAS_AF=0.5883;AMR_AF=0.183;AFR_AF=0.0953;EUR_AF=0.1968;SAS_AF=0.4581;AA=G|||;VT=SNP
11	81096834	rs73508197	A	G	100	PASS	AC=237;AF=0.0473243;AN=5008;NS=2504;DP=18031;EAS_AF=0.0387;AMR_AF=0.0115;AFR_AF=0.1256;EUR_AF=0.0149;SAS_AF=0.0092;AA=A|||;VT=SNP
11	81097071	rs7114694	A	G	100	PASS	AC=1987;AF=0.396765;AN=5008;NS=2504;DP=17740;EAS_AF=0.3056;AMR_AF=0.5504;AFR_AF=0.2496;EUR_AF=0.5696;SAS_AF=0.4029;AA=A|||;VT=SNP
11	81097104	rs11232648	T	C	100	PASS	AC=1494;AF=0.298323;AN=5008;NS=2504;DP=17395;EAS_AF=0.6042;AMR_AF=0.1801;AFR_AF=0.0855;EUR_AF=0.1968;SAS_AF=0.4591;AA=T|||;VT=SNP
11	81097557	rs1894180	G	C	100	PASS	AC=2965;AF=0.592053;AN=5008;NS=2504;DP=14675;EAS_AF=0.3849;AMR_AF=0.7118;AFR_AF=0.6989;EUR_AF=0.6551;SAS_AF=0.5112;AA=C|||;VT=SNP
11	81097766	rs17142128	C	T	100	PASS	AC=374;AF=0.0746805;AN=5008;NS=2504;DP=16555;EAS_AF=0.0238;AMR_AF=0.0216;AFR_AF=0.2103;EUR_AF=0.0159;SAS_AF=0.0419;AA=C|||;VT=SNP
11	81098689	rs1458084	G	T	100	PASS	AC=1073;AF=0.214257;AN=5008;NS=2504;DP=17851;EAS_AF=0.2331;AMR_AF=0.2882;AFR_AF=0.2073;EUR_AF=0.2038;SAS_AF=0.1626;AA=G|||;VT=SNP
11	81098714	rs1458085	G	A	100	PASS	AC=2945;AF=0.588059;AN=5008;NS=2504;DP=17275;EAS_AF=0.3849;AMR_AF=0.7133;AFR_AF=0.6906;EUR_AF=0.6501;SAS_AF=0.5061;AA=A|||;VT=SNP
11	81098785	rs1458086	T	G	100	PASS	AC=2390;AF=0.477236;AN=5008;NS=2504;DP=15951;EAS_AF=0.3244;AMR_AF=0.5706;AFR_AF=0.4871;EUR_AF=0.5865;SAS_AF=0.4427;AA=T|||;VT=SNP
11	81098789	rs1458087	G	A	100	PASS	AC=2947;AF=0.588458;AN=5008;NS=2504;DP=15863;EAS_AF=0.3859;AMR_AF=0.7133;AFR_AF=0.6906;EUR_AF=0.6511;SAS_AF=0.5061;AA=A|||;VT=SNP
11	81098866	rs17142131	T	C	100	PASS	AC=376;AF=0.0750799;AN=5008;NS=2504;DP=14360;EAS_AF=0.0238;AMR_AF=0.0216;AFR_AF=0.2118;EUR_AF=0.0159;SAS_AF=0.0419;AA=T|||;VT=SNP
11	81098955	rs11604147	C	G	100	PASS	AC=1497;AF=0.298922;AN=5008;NS=2504;DP=11084;EAS_AF=0.6091;AMR_AF=0.1758;AFR_AF=0.084;EUR_AF=0.1968;SAS_AF=0.4622;AA=C|||;VT=SNP
11	81099060	rs10897806	C	T	100	PASS	AC=899;AF=0.179513;AN=5008;NS=2504;DP=9956;EAS_AF=0.0645;AMR_AF=0.2608;AFR_AF=0.0393;EUR_AF=0.3658;SAS_AF=0.2382;AA=C|||;VT=SNP
11	81099720	rs10897807	C	T	100	PASS	AC=1084;AF=0.216454;AN=5008;NS=2504;DP=19060;EAS_AF=0.2331;AMR_AF=0.2867;AFR_AF=0.2148;EUR_AF=0.2048;SAS_AF=0.1636;AA=c|||;VT=SNP
11	81099740	rs10792553	A	C	100	PASS	AC=2976;AF=0.594249;AN=5008;NS=2504;DP=18970;EAS_AF=0.3849;AMR_AF=0.7161;AFR_AF=0.7057;EUR_AF=0.6561;SAS_AF=0.5092;AA=C|||;VT=SNP
11	81099928	rs7124654	G	A	100	PASS	AC=1999;AF=0.399161;AN=5008;NS=2504;DP=14644;EAS_AF=0.2976;AMR_AF=0.549;AFR_AF=0.2602;EUR_AF=0.5706;SAS_AF=0.409;AA=G|||;VT=SNP
11	81100027	rs7113218	T	A	100	PASS	AC=2772;AF=0.553514;AN=5008;NS=2504;DP=16595;EAS_AF=0.3224;AMR_AF=0.598;AFR_AF=0.6838;EUR_AF=0.6372;SAS_AF=0.498;AA=T|||;VT=SNP
11	81100457	rs1458088	C	G	100	PASS	AC=2985;AF=0.596046;AN=5008;NS=2504;DP=18162;EAS_AF=0.3849;AMR_AF=0.7161;AFR_AF=0.7133;EUR_AF=0.6551;SAS_AF=0.5092;AA=G|||;VT=SNP
11	81101288	rs4600228	A	G	100	PASS	AC=3007;AF=0.600439;AN=5008;NS=2504;DP=18984;EAS_AF=0.4048;AMR_AF=0.7161;AFR_AF=0.7141;EUR_AF=0.6551;SAS_AF=0.5102;AA=G|||;VT=SNP
11	81101351	rs10501509	T	C	100	PASS	AC=1497;AF=0.298922;AN=5008;NS=2504;DP=19190;EAS_AF=0.6071;AMR_AF=0.1772;AFR_AF=0.0847;EUR_AF=0.1968;SAS_AF=0.4622;AA=T|||;VT=SNP
11	81101723	rs12362031	T	G	100	PASS	AC=1479;AF=0.295327;AN=5008;NS=2504;DP=17393;EAS_AF=0.5913;AMR_AF=0.1772;AFR_AF=0.084;EUR_AF=0.1968;SAS_AF=0.4611;AA=T|||;VT=SNP
11	81101822	rs1458089	T	C	100	PASS	AC=2995;AF=0.598043;AN=5008;NS=2504;DP=18807;EAS_AF=0.4038;AMR_AF=0.7161;AFR_AF=0.7057;EUR_AF=0.6551;SAS_AF=0.5102;AA=C|||;VT=SNP
11	81103426	rs75107782	T	C	100	PASS	AC=399;AF=0.0796725;AN=5008;NS=2504;DP=14630;EAS_AF=0.0238;AMR_AF=0.0274;AFR_AF=0.2262;EUR_AF=0.0159;SAS_AF=0.0419;AA=T|||;VT=SNP
11	81103555	rs10751052	T	C	100	PASS	AC=2957;AF=0.590455;AN=5008;NS=2504;DP=14825;EAS_AF=0.378;AMR_AF=0.7118;AFR_AF=0.705;EUR_AF=0.6511;SAS_AF=0.5061;AA=C|||;VT=SNP
11	81103739	rs10897809	A	G	100	PASS	AC=2985;AF=0.596046;AN=5008;NS=2504;DP=9928;EAS_AF=0.4008;AMR_AF=0.7161;AFR_AF=0.705;EUR_AF=0.6491;SAS_AF=0.5102;AA=G|||;VT=SNP
11	81103892	rs1545656	G	A	100	PASS	AC=2963;AF=0.591653;AN=5008;NS=2504;DP=13568;EAS_AF=0.38;AMR_AF=0.7118;AFR_AF=0.7057;EUR_AF=0.6511;SAS_AF=0.5092;AA=A|||;VT=SNP
11	81104239	rs1545657	T	C	100	PASS	AC=2961;AF=0.591254;AN=5008;NS=2504;DP=11341;EAS_AF=0.378;AMR_AF=0.7118;AFR_AF=0.7057;EUR_AF=0.6511;SAS_AF=0.5092;AA=C|||;VT=SNP
11	81104668	rs2373737	C	G	100	PASS	AC=2983;AF=0.595647;AN=5008;NS=2504;DP=15685;EAS_AF=0.3988;AMR_AF=0.7118;AFR_AF=0.705;EUR_AF=0.6521;SAS_AF=0.5102;AA=C|||;VT=SNP
11	81105101	rs11232651	A	G	100	PASS	AC=2990;AF=0.597045;AN=5008;NS=2504;DP=17551;EAS_AF=0.3988;AMR_AF=0.7118;AFR_AF=0.7057;EUR_AF=0.6561;SAS_AF=0.5123;AA=A|||;VT=SNP
11	81105603	rs1458091	T	C	100	PASS	AC=2967;AF=0.592452;AN=5008;NS=2504;DP=14488;EAS_AF=0.379;AMR_AF=0.7118;AFR_AF=0.7042;EUR_AF=0.6561;SAS_AF=0.5112;AA=C|||;VT=SNP
11	81105893	rs4402319	A	G	100	PASS	AC=2185;AF=0.436302;AN=5008;NS=2504;DP=14435;EAS_AF=0.3542;AMR_AF=0.6614;AFR_AF=0.2753;EUR_AF=0.5875;SAS_AF=0.4233;AA=G|||;VT=SNP
11	81105902	rs9943631	A	G	100	PASS	AC=1507;AF=0.300919;AN=5008;NS=2504;DP=14824;EAS_AF=0.6171;AMR_AF=0.1816;AFR_AF=0.084;EUR_AF=0.1968;SAS_AF=0.4601;AA=A|||;VT=SNP
11	81105989	rs1350416	C	G	100	PASS	AC=806;AF=0.160942;AN=5008;NS=2504;DP=15449;EAS_AF=0.0248;AMR_AF=0.0519;AFR_AF=0.447;EUR_AF=0.0676;SAS_AF=0.0879;AA=C|||;VT=SNP
11	81106616	rs12286002	T	A	100	PASS	AC=793;AF=0.158347;AN=5008;NS=2504;DP=20199;EAS_AF=0.0248;AMR_AF=0.0504;AFR_AF=0.438;EUR_AF=0.0676;SAS_AF=0.0879;AA=T|||;VT=SNP
11	81106871	rs1458092	C	T	100	PASS	AC=1985;AF=0.396366;AN=5008;NS=2504;DP=19465;EAS_AF=0.2917;AMR_AF=0.5461;AFR_AF=0.2534;EUR_AF=0.5686;SAS_AF=0.4141;AA=C|||;VT=SNP
11	81107507	rs11232653	A	T	100	PASS	AC=2198;AF=0.438898;AN=5008;NS=2504;DP=16753;EAS_AF=0.3591;AMR_AF=0.6657;AFR_AF=0.2784;EUR_AF=0.5875;SAS_AF=0.4243;AA=A|||;VT=SNP
11	81107612	rs2219417	C	T	100	PASS	AC=523;AF=0.104433;AN=5008;NS=2504;DP=16735;EAS_AF=0.0238;AMR_AF=0.0303;AFR_AF=0.3162;EUR_AF=0.0179;SAS_AF=0.0429;AA=C|||;VT=SNP
11	81107726	rs1379727	G	A	100	PASS	AC=1498;AF=0.299121;AN=5008;NS=2504;DP=15959;EAS_AF=0.6121;AMR_AF=0.1772;AFR_AF=0.084;EUR_AF=0.1968;SAS_AF=0.4591;AA=G|||;VT=SNP
11	81109026	rs12284399	G	T	100	PASS	AC=777;AF=0.155152;AN=5008;NS=2504;DP=17794;EAS_AF=0.0248;AMR_AF=0.0504;AFR_AF=0.4244;EUR_AF=0.0696;SAS_AF=0.0879;AA=G|||;VT=SNP
11	81109201	rs12284512	G	C	100	PASS	AC=595;AF=0.11881;AN=5008;NS=2504;DP=16990;EAS_AF=0.0397;AMR_AF=0.0317;AFR_AF=0.3548;EUR_AF=0.0209;SAS_AF=0.044;AA=G|||;VT=SNP
11	81109767	rs17142171	T	C	100	PASS	AC=794;AF=0.158546;AN=5008;NS=2504;DP=15682;EAS_AF=0.0248;AMR_AF=0.0504;AFR_AF=0.4372;EUR_AF=0.0686;SAS_AF=0.089;AA=T|||;VT=SNP
11	81110347	rs10792554	G	A	100	PASS	AC=2978;AF=0.594649;AN=5008;NS=2504;DP=20602;EAS_AF=0.3839;AMR_AF=0.7161;AFR_AF=0.7118;EUR_AF=0.6511;SAS_AF=0.5092;AA=A|||;VT=SNP
11	81110423	rs11232655	A	G	100	PASS	AC=200;AF=0.0399361;AN=5008;NS=2504;DP=20121;EAS_AF=0.002;AMR_AF=0.036;AFR_AF=0.0068;EUR_AF=0.0646;SAS_AF=0.1012;AA=A|||;VT=SNP
11	81112247	rs729142	A	G	100	PASS	AC=2194;AF=0.438099;AN=5008;NS=2504;DP=18992;EAS_AF=0.3601;AMR_AF=0.6657;AFR_AF=0.2753;EUR_AF=0.5875;SAS_AF=0.4233;AA=A|||;VT=SNP
11	81112303	rs12280259	G	A	100	PASS	AC=773;AF=0.154353;AN=5008;NS=2504;DP=18420;EAS_AF=0.0427;AMR_AF=0.0548;AFR_AF=0.4115;EUR_AF=0.0626;SAS_AF=0.0869;AA=G|||;VT=SNP
11	81112900	rs12226371	A	G	100	PASS	AC=459;AF=0.0916534;AN=5008;NS=2504;DP=16214;EAS_AF=0.1498;AMR_AF=0.2248;AFR_AF=0.0091;EUR_AF=0.0865;SAS_AF=0.0542;AA=A|||;VT=SNP
11	81113797	rs721016	G	T	100	PASS	AC=2197;AF=0.438698;AN=5008;NS=2504;DP=18366;EAS_AF=0.3601;AMR_AF=0.6671;AFR_AF=0.2769;EUR_AF=0.5875;SAS_AF=0.4233;AA=G|||;VT=SNP
11	81113854	rs956160	T	C	100	PASS	AC=230;AF=0.0459265;AN=5008;NS=2504;DP=18897;EAS_AF=0.0387;AMR_AF=0.0115;AFR_AF=0.1195;EUR_AF=0.0159;SAS_AF=0.0092;AA=T|||;VT=SNP
11	81114442	rs7121345	A	G	100	PASS	AC=2196;AF=0.438498;AN=5008;NS=2504;DP=15152;EAS_AF=0.3601;AMR_AF=0.6657;AFR_AF=0.2769;EUR_AF=0.5875;SAS_AF=0.4233;AA=A|||;VT=SNP
11	81115178	rs4944295	C	T	100	PASS	AC=2965;AF=0.592053;AN=5008;NS=2504;DP=12241;EAS_AF=0.377;AMR_AF=0.7118;AFR_AF=0.705;EUR_AF=0.6551;SAS_AF=0.5112;AA=T|||;VT=SNP
11	81115651	rs10897810	G	A	100	PASS	AC=1491;AF=0.297724;AN=5008;NS=2504;DP=13148;EAS_AF=0.6002;AMR_AF=0.1844;AFR_AF=0.0862;EUR_AF=0.1958;SAS_AF=0.4571;AA=G|||;VT=SNP
11	81115730	rs10897811	C	T	100	PASS	AC=2187;AF=0.436701;AN=5008;NS=2504;DP=13394;EAS_AF=0.3552;AMR_AF=0.6614;AFR_AF=0.2746;EUR_AF=0.5875;SAS_AF=0.4254;AA=C|||;VT=SNP
11	81116058	rs10792556	G	A	100	PASS	AC=2958;AF=0.590655;AN=5008;NS=2504;DP=13045;EAS_AF=0.378;AMR_AF=0.7118;AFR_AF=0.7042;EUR_AF=0.6501;SAS_AF=0.5092;AA=A|||;VT=SNP
11	81116607	rs10792557	T	C	100	PASS	AC=2194;AF=0.438099;AN=5008;NS=2504;DP=16197;EAS_AF=0.3591;AMR_AF=0.6614;AFR_AF=0.2769;EUR_AF=0.5875;SAS_AF=0.4254;AA=t|||;VT=SNP
11	81116856	rs11232657	T	C	100	PASS	AC=2195;AF=0.438299;AN=5008;NS=2504;DP=16020;EAS_AF=0.3591;AMR_AF=0.6614;AFR_AF=0.2776;EUR_AF=0.5875;SAS_AF=0.4254;AA=T|||;VT=SNP
11	81117117	rs73509730	A	G	100	PASS	AC=193;AF=0.0385383;AN=5008;NS=2504;DP=14919;EAS_AF=0.0367;AMR_AF=0.0058;AFR_AF=0.0961;EUR_AF=0.0159;SAS_AF=0.0092;AA=A|||;VT=SNP
11	81117359	rs17142185	C	T	100	PASS	AC=411;AF=0.0820687;AN=5008;NS=2504;DP=17140;EAS_AF=0.0407;AMR_AF=0.0259;AFR_AF=0.2216;EUR_AF=0.0169;SAS_AF=0.0429;AA=C|||;VT=SNP
11	81118300	rs7108295	G	A	100	PASS	AC=778;AF=0.155351;AN=5008;NS=2504;DP=17762;EAS_AF=0.0248;AMR_AF=0.0504;AFR_AF=0.4312;EUR_AF=0.0636;SAS_AF=0.0859;AA=A|||;VT=SNP
11	81118415	rs12577339	C	T	100	PASS	AC=1076;AF=0.214856;AN=5008;NS=2504;DP=18215;EAS_AF=0.2212;AMR_AF=0.2824;AFR_AF=0.2194;EUR_AF=0.2038;SAS_AF=0.1656;AA=C|||;VT=SNP
11	81118985	rs1458109	T	G	100	PASS	AC=1509;AF=0.301318;AN=5008;NS=2504;DP=16234;EAS_AF=0.6181;AMR_AF=0.1816;AFR_AF=0.0847;EUR_AF=0.1968;SAS_AF=0.4601;AA=T|||;VT=SNP
11	81119353	rs11232659	A	G	100	PASS	AC=793;AF=0.158347;AN=5008;NS=2504;DP=18674;EAS_AF=0.0407;AMR_AF=0.0504;AFR_AF=0.4289;EUR_AF=0.0656;SAS_AF=0.0859;AA=A|||;VT=SNP
11	81119638	rs4582996	C	A	100	PASS	AC=1469;AF=0.293331;AN=5008;NS=2504;DP=20088;EAS_AF=0.2877;AMR_AF=0.4135;AFR_AF=0.3109;EUR_AF=0.2674;SAS_AF=0.2168;AA=A|||;VT=SNP
11	81119700	rs4344513	A	G	100	PASS	AC=3588;AF=0.716454;AN=5008;NS=2504;DP=22008;EAS_AF=0.9306;AMR_AF=0.6311;AFR_AF=0.7738;EUR_AF=0.4831;SAS_AF=0.7188;AA=a|||;VT=SNP
11	81119903	rs111767396	G	A	100	PASS	AC=232;AF=0.0463259;AN=5008;NS=2504;DP=19252;EAS_AF=0.0407;AMR_AF=0.0115;AFR_AF=0.1203;EUR_AF=0.0149;SAS_AF=0.0092;AA=G|||;VT=SNP
11	81120449	rs7117139	G	A	100	PASS	AC=3776;AF=0.753994;AN=5008;NS=2504;DP=15320;EAS_AF=0.9315;AMR_AF=0.6441;AFR_AF=0.9092;EUR_AF=0.4841;SAS_AF=0.7168;AA=A|||;VT=SNP
11	81120893	rs11232660	A	G	100	PASS	AC=463;AF=0.0924521;AN=5008;NS=2504;DP=16530;EAS_AF=0.1518;AMR_AF=0.2248;AFR_AF=0.0091;EUR_AF=0.0865;SAS_AF=0.0562;AA=A|||;VT=SNP
11	81122170	rs7925301	C	T	100	PASS	AC=1273;AF=0.254193;AN=5008;NS=2504;DP=21099;EAS_AF=0.2907;AMR_AF=0.3963;AFR_AF=0.2352;EUR_AF=0.2227;SAS_AF=0.1738;AA=C|||;VT=SNP
11	81122171	rs7940361	T	G	100	PASS	AC=2063;AF=0.411941;AN=5008;NS=2504;DP=21379;EAS_AF=0.3145;AMR_AF=0.4452;AFR_AF=0.6778;EUR_AF=0.2853;SAS_AF=0.2597;AA=G|||;VT=SNP
11	81122584	rs11232661	G	A	100	PASS	AC=582;AF=0.116214;AN=5008;NS=2504;DP=21996;EAS_AF=0.0238;AMR_AF=0.0317;AFR_AF=0.3585;EUR_AF=0.0199;SAS_AF=0.0429;AA=G|||;VT=SNP
11	81122841	rs7103165	C	T	100	PASS	AC=2069;AF=0.413139;AN=5008;NS=2504;DP=20062;EAS_AF=0.3155;AMR_AF=0.4467;AFR_AF=0.6778;EUR_AF=0.2853;SAS_AF=0.2638;AA=T|||;VT=SNP
11	81123060	rs1350423	C	T	100	PASS	AC=2069;AF=0.413139;AN=5008;NS=2504;DP=18343;EAS_AF=0.3155;AMR_AF=0.4467;AFR_AF=0.6778;EUR_AF=0.2853;SAS_AF=0.2638;AA=T|||;VT=SNP
11	81123236	rs17142194	T	C	100	PASS	AC=1509;AF=0.301318;AN=5008;NS=2504;DP=16053;EAS_AF=0.6161;AMR_AF=0.1844;AFR_AF=0.0862;EUR_AF=0.1968;SAS_AF=0.4581;AA=T|||;VT=SNP
11	81124116	rs12292541	C	T	100	PASS	AC=793;AF=0.158347;AN=5008;NS=2504;DP=16751;EAS_AF=0.0248;AMR_AF=0.0504;AFR_AF=0.4395;EUR_AF=0.0636;SAS_AF=0.09;AA=C|||;VT=SNP
11	81124192	rs1379732	T	C	100	PASS	AC=3593;AF=0.717452;AN=5008;NS=2504;DP=17465;EAS_AF=0.9315;AMR_AF=0.634;AFR_AF=0.7738;EUR_AF=0.4821;SAS_AF=0.7219;AA=C|||;VT=SNP
11	81124233	rs12798039	T	C	100	PASS	AC=468;AF=0.0934505;AN=5008;NS=2504;DP=17117;EAS_AF=0.1558;AMR_AF=0.2262;AFR_AF=0.0091;EUR_AF=0.0865;SAS_AF=0.0562;AA=T|||;VT=SNP
11	81124545	rs12279568	A	G	100	PASS	AC=589;AF=0.117612;AN=5008;NS=2504;DP=15168;EAS_AF=0.0238;AMR_AF=0.0317;AFR_AF=0.3608;EUR_AF=0.0199;SAS_AF=0.047;AA=A|||;VT=SNP
11	81125003	rs75900021	C	A	100	PASS	AC=44;AF=0.00878594;AN=5008;NS=2504;DP=19609;EAS_AF=0.0139;AMR_AF=0.0288;AFR_AF=0.003;EUR_AF=0.005;SAS_AF=0.001;AA=C|||;VT=SNP
11	81125035	rs73509740	A	G	100	PASS	AC=811;AF=0.161941;AN=5008;NS=2504;DP=20040;EAS_AF=0.0407;AMR_AF=0.0504;AFR_AF=0.4395;EUR_AF=0.0646;SAS_AF=0.091;AA=T|||;VT=SNP
11	81125584	rs12577860	C	A	100	PASS	AC=1446;AF=0.288738;AN=5008;NS=2504;DP=18408;EAS_AF=0.2688;AMR_AF=0.4135;AFR_AF=0.3086;EUR_AF=0.2664;SAS_AF=0.2168;AA=A|||;VT=SNP
11	81126244	rs6591966	G	A	100	PASS	AC=2029;AF=0.405152;AN=5008;NS=2504;DP=15096;EAS_AF=0.2877;AMR_AF=0.4452;AFR_AF=0.6694;EUR_AF=0.2853;SAS_AF=0.2638;AA=A|||;VT=SNP
11	81126668	rs7120046	A	G	100	PASS	AC=3780;AF=0.754792;AN=5008;NS=2504;DP=12391;EAS_AF=0.9315;AMR_AF=0.6455;AFR_AF=0.9077;EUR_AF=0.4841;SAS_AF=0.7219;AA=G|||;VT=SNP
11	81126683	rs73509743	G	A	100	PASS	AC=442;AF=0.0882588;AN=5008;NS=2504;DP=12823;EAS_AF=0.0397;AMR_AF=0.0259;AFR_AF=0.2436;EUR_AF=0.0159;SAS_AF=0.047;AA=G|||;VT=SNP
11	81127334	rs73509744	A	T	100	PASS	AC=426;AF=0.0850639;AN=5008;NS=2504;DP=21244;EAS_AF=0.0387;AMR_AF=0.0259;AFR_AF=0.2451;EUR_AF=0.0159;SAS_AF=0.0297;AA=A|||;VT=SNP
11	81127757	rs7946213	G	C	100	PASS	AC=234;AF=0.0467252;AN=5008;NS=2504;DP=17542;EAS_AF=0.0387;AMR_AF=0.0115;AFR_AF=0.1233;EUR_AF=0.0149;SAS_AF=0.0092;AA=G|||;VT=SNP
11	81128791	rs10897813	A	G	100	PASS	AC=1548;AF=0.309105;AN=5008;NS=2504;DP=13279;EAS_AF=0.3006;AMR_AF=0.4222;AFR_AF=0.3374;EUR_AF=0.2714;SAS_AF=0.2382;AA=G|||;VT=SNP
11	81128891	rs7114912	T	C	100	PASS	AC=575;AF=0.114816;AN=5008;NS=2504;DP=15567;EAS_AF=0.0387;AMR_AF=0.0303;AFR_AF=0.3525;EUR_AF=0.0189;SAS_AF=0.0307;AA=T|||;VT=SNP
11	81129111	rs12807518	T	C	100	PASS	AC=1086;AF=0.216853;AN=5008;NS=2504;DP=17471;EAS_AF=0.2351;AMR_AF=0.2853;AFR_AF=0.2156;EUR_AF=0.2038;SAS_AF=0.1646;AA=T|||;VT=SNP
11	81129123	rs12806487	G	A	100	PASS	AC=1079;AF=0.215455;AN=5008;NS=2504;DP=17375;EAS_AF=0.2331;AMR_AF=0.2853;AFR_AF=0.2141;EUR_AF=0.2028;SAS_AF=0.1626;AA=G|||;VT=SNP
11	81129463	rs73509749	G	A	100	PASS	AC=427;AF=0.0852636;AN=5008;NS=2504;DP=18121;EAS_AF=0.0387;AMR_AF=0.0259;AFR_AF=0.2451;EUR_AF=0.0169;SAS_AF=0.0297;AA=G|||;VT=SNP
11	81129597	rs11232662	G	C	100	PASS	AC=575;AF=0.114816;AN=5008;NS=2504;DP=18111;EAS_AF=0.0228;AMR_AF=0.0317;AFR_AF=0.3638;EUR_AF=0.0199;SAS_AF=0.0297;AA=G|||;VT=SNP
11	81130112	rs17142208	T	A	100	PASS	AC=838;AF=0.167332;AN=5008;NS=2504;DP=18670;EAS_AF=0.4286;AMR_AF=0.1239;AFR_AF=0.0053;EUR_AF=0.1044;SAS_AF=0.2127;AA=T|||;VT=SNP
11	81130348	rs6591967	G	A	100	PASS	AC=2089;AF=0.417133;AN=5008;NS=2504;DP=17675;EAS_AF=0.3214;AMR_AF=0.4524;AFR_AF=0.68;EUR_AF=0.2903;SAS_AF=0.2658;AA=A|||;VT=SNP
11	81131197	rs12276422	T	C	100	PASS	AC=115;AF=0.0229633;AN=5008;NS=2504;DP=14855;EAS_AF=0.0278;AMR_AF=0.0562;AFR_AF=0;EUR_AF=0.0408;SAS_AF=0.0072;AA=T|||;VT=SNP
11	81131290	rs75523698	C	A	100	PASS	AC=710;AF=0.141773;AN=5008;NS=2504;DP=15030;EAS_AF=0.0238;AMR_AF=0.0461;AFR_AF=0.388;EUR_AF=0.0676;SAS_AF=0.0746;AA=A|||;VT=SNP
11	81131602	rs6591968	T	G	100	PASS	AC=434;AF=0.0866613;AN=5008;NS=2504;DP=17112;EAS_AF=0.0397;AMR_AF=0.0288;AFR_AF=0.2481;EUR_AF=0.0169;SAS_AF=0.0297;AA=T|||;VT=SNP
11	81131871	rs12785743	G	C	100	PASS	AC=886;AF=0.176917;AN=5008;NS=2504;DP=18915;EAS_AF=0.2232;AMR_AF=0.268;AFR_AF=0.0832;EUR_AF=0.2038;SAS_AF=0.1636;AA=G|||;VT=SNP
11	81132183	rs11232664	A	G	100	PASS	AC=1309;AF=0.261382;AN=5008;NS=2504;DP=18465;EAS_AF=0.3036;AMR_AF=0.3991;AFR_AF=0.236;EUR_AF=0.2237;SAS_AF=0.1933;AA=A|||;VT=SNP
11	81133043	rs7126585	A	G	100	PASS	AC=1809;AF=0.361222;AN=5008;NS=2504;DP=16745;EAS_AF=0.3125;AMR_AF=0.428;AFR_AF=0.5832;EUR_AF=0.2296;SAS_AF=0.1994;AA=A|||;VT=SNP
11	81133196	rs7127158	G	A	100	PASS	AC=1387;AF=0.276957;AN=5008;NS=2504;DP=17042;EAS_AF=0.2421;AMR_AF=0.3055;AFR_AF=0.4304;EUR_AF=0.2048;SAS_AF=0.1595;AA=G|||;VT=SNP
11	81133502	rs7358390	T	C	100	PASS	AC=2200;AF=0.439297;AN=5008;NS=2504;DP=18800;EAS_AF=0.7312;AMR_AF=0.4063;AFR_AF=0.3124;EUR_AF=0.2654;SAS_AF=0.5123;AA=T|||;VT=SNP
11	81134144	rs10792558	T	C	100	PASS	AC=2205;AF=0.440296;AN=5008;NS=2504;DP=13429;EAS_AF=0.7341;AMR_AF=0.4035;AFR_AF=0.3124;EUR_AF=0.2575;SAS_AF=0.5245;AA=T|||;VT=SNP
11	81134854	rs11232666	T	C	100	PASS	AC=952;AF=0.190096;AN=5008;NS=2504;DP=17429;EAS_AF=0.2202;AMR_AF=0.2435;AFR_AF=0.115;EUR_AF=0.2366;SAS_AF=0.1748;AA=T|||;VT=SNP
11	81136255	rs10501511	A	G	100	PASS	AC=2115;AF=0.422324;AN=5008;NS=2504;DP=19226;EAS_AF=0.7133;AMR_AF=0.3963;AFR_AF=0.2731;EUR_AF=0.2555;SAS_AF=0.5143;AA=G|||;VT=SNP
11	81137480	rs10792559	T	A	100	PASS	AC=2166;AF=0.432508;AN=5008;NS=2504;DP=16280;EAS_AF=0.7133;AMR_AF=0.3977;AFR_AF=0.3018;EUR_AF=0.2575;SAS_AF=0.5245;AA=T|||;VT=SNP
11	81137818	rs1458074	A	G	100	PASS	AC=1140;AF=0.227636;AN=5008;NS=2504;DP=20040;EAS_AF=0.249;AMR_AF=0.2594;AFR_AF=0.2269;EUR_AF=0.2366;SAS_AF=0.1748;AA=A|||;VT=SNP
11	81137953	rs1458075	C	G	100	PASS	AC=3639;AF=0.726637;AN=5008;NS=2504;DP=20007;EAS_AF=0.9534;AMR_AF=0.6715;AFR_AF=0.7761;EUR_AF=0.495;SAS_AF=0.7035;AA=G|||;VT=SNP
11	81138730	rs958665	C	T	100	PASS	AC=1733;AF=0.346046;AN=5008;NS=2504;DP=13418;EAS_AF=0.6587;AMR_AF=0.268;AFR_AF=0.112;EUR_AF=0.2445;SAS_AF=0.5;AA=C|||;VT=SNP
11	81139375	rs11232669	A	C	100	PASS	AC=1129;AF=0.225439;AN=5008;NS=2504;DP=18708;EAS_AF=0.25;AMR_AF=0.2594;AFR_AF=0.2179;EUR_AF=0.2366;SAS_AF=0.1748;AA=A|||;VT=SNP
11	81139898	rs12284781	C	T	100	PASS	AC=954;AF=0.190495;AN=5008;NS=2504;DP=19105;EAS_AF=0.2222;AMR_AF=0.2421;AFR_AF=0.1157;EUR_AF=0.2366;SAS_AF=0.1748;AA=C|||;VT=SNP
11	81140333	rs10792561	A	T	100	PASS	AC=3639;AF=0.726637;AN=5008;NS=2504;DP=17404;EAS_AF=0.9534;AMR_AF=0.6715;AFR_AF=0.7753;EUR_AF=0.495;SAS_AF=0.7045;AA=T|||;VT=SNP
11	81140376	rs10792562	C	A	100	PASS	AC=3639;AF=0.726637;AN=5008;NS=2504;DP=16177;EAS_AF=0.9534;AMR_AF=0.6715;AFR_AF=0.7753;EUR_AF=0.495;SAS_AF=0.7045;AA=A|||;VT=SNP
11	81140671	rs936371	G	A	100	PASS	AC=3750;AF=0.748802;AN=5008;NS=2504;DP=19701;EAS_AF=0.9534;AMR_AF=0.6772;AFR_AF=0.8555;EUR_AF=0.495;SAS_AF=0.7055;AA=g|||;VT=SNP
11	81140687	rs936372	C	A	100	PASS	AC=1243;AF=0.248203;AN=5008;NS=2504;DP=19539;EAS_AF=0.2192;AMR_AF=0.2594;AFR_AF=0.3253;EUR_AF=0.2356;SAS_AF=0.1789;AA=C|||;VT=SNP
11	81141718	rs12291610	A	G	100	PASS	AC=1456;AF=0.290735;AN=5008;NS=2504;DP=15463;EAS_AF=0.247;AMR_AF=0.2723;AFR_AF=0.4493;EUR_AF=0.2366;SAS_AF=0.1902;AA=A|||;VT=SNP
11	81142043	rs1458076	C	T	100	PASS	AC=3751;AF=0.749002;AN=5008;NS=2504;DP=14982;EAS_AF=0.9544;AMR_AF=0.6772;AFR_AF=0.8555;EUR_AF=0.495;SAS_AF=0.7055;AA=T|||;VT=SNP
11	81142678	rs10792563	T	C	100	PASS	AC=1738;AF=0.347045;AN=5008;NS=2504;DP=16887;EAS_AF=0.6637;AMR_AF=0.268;AFR_AF=0.112;EUR_AF=0.2445;SAS_AF=0.5;AA=T|||;VT=SNP
11	81143630	rs7102943	T	C	100	PASS	AC=3751;AF=0.749002;AN=5008;NS=2504;DP=10921;EAS_AF=0.9544;AMR_AF=0.6772;AFR_AF=0.8555;EUR_AF=0.495;SAS_AF=0.7055;AA=C|||;VT=SNP
11	81144558	rs10751053	C	T	100	PASS	AC=3751;AF=0.749002;AN=5008;NS=2504;DP=19808;EAS_AF=0.9544;AMR_AF=0.6772;AFR_AF=0.8555;EUR_AF=0.495;SAS_AF=0.7055;AA=T|||;VT=SNP
11	81145132	rs10751054	T	C	100	PASS	AC=3577;AF=0.714257;AN=5008;NS=2504;DP=20830;EAS_AF=0.9544;AMR_AF=0.6686;AFR_AF=0.7307;EUR_AF=0.493;SAS_AF=0.7045;AA=T|||;VT=SNP
11	81145301	rs1540571	T	C	100	PASS	AC=3750;AF=0.748802;AN=5008;NS=2504;DP=17321;EAS_AF=0.9544;AMR_AF=0.6772;AFR_AF=0.8548;EUR_AF=0.495;SAS_AF=0.7055;AA=C|||;VT=SNP
11	81145387	rs1540572	A	G	100	PASS	AC=3720;AF=0.742812;AN=5008;NS=2504;DP=18915;EAS_AF=0.9544;AMR_AF=0.6744;AFR_AF=0.8336;EUR_AF=0.495;SAS_AF=0.7055;AA=G|||;VT=SNP
11	81146068	rs11232672	C	T	100	PASS	AC=1653;AF=0.330072;AN=5008;NS=2504;DP=17663;EAS_AF=0.6429;AMR_AF=0.2666;AFR_AF=0.0651;EUR_AF=0.2445;SAS_AF=0.499;AA=C|||;VT=SNP
11	81147138	rs35208171	G	A	100	PASS	AC=181;AF=0.0361422;AN=5008;NS=2504;DP=15768;EAS_AF=0.0734;AMR_AF=0.0086;AFR_AF=0.0008;EUR_AF=0.0318;SAS_AF=0.0695;AA=G|||;VT=SNP
11	81147289	rs7103528	A	G	100	PASS	AC=3720;AF=0.742812;AN=5008;NS=2504;DP=17231;EAS_AF=0.9544;AMR_AF=0.6758;AFR_AF=0.8336;EUR_AF=0.495;SAS_AF=0.7045;AA=G|||;VT=SNP
11	81149514	rs146439013	T	C	100	PASS	AC=82;AF=0.0163738;AN=5008;NS=2504;DP=17738;EAS_AF=0.0357;AMR_AF=0;AFR_AF=0.0015;EUR_AF=0.0169;SAS_AF=0.0276;AA=T|||;VT=SNP
11	81149533	rs3911554	G	A	100	PASS	AC=3557;AF=0.710264;AN=5008;NS=2504;DP=16944;EAS_AF=0.9544;AMR_AF=0.6671;AFR_AF=0.7171;EUR_AF=0.493;SAS_AF=0.7035;AA=G|||;VT=SNP
11	81149621	rs3911555	C	A	100	PASS	AC=3544;AF=0.707668;AN=5008;NS=2504;DP=17468;EAS_AF=0.9544;AMR_AF=0.6671;AFR_AF=0.7073;EUR_AF=0.493;SAS_AF=0.7035;AA=C|||;VT=SNP
11	81149756	rs3862754	G	A	100	PASS	AC=3570;AF=0.712859;AN=5008;NS=2504;DP=17043;EAS_AF=0.9544;AMR_AF=0.6686;AFR_AF=0.7254;EUR_AF=0.493;SAS_AF=0.7045;AA=G|||;VT=SNP
11	81149796	rs10501513	G	A	100	PASS	AC=1642;AF=0.327875;AN=5008;NS=2504;DP=17193;EAS_AF=0.6329;AMR_AF=0.2608;AFR_AF=0.0673;EUR_AF=0.2445;SAS_AF=0.499;AA=G|||;VT=SNP
11	81150139	rs2373824	T	G	100	PASS	AC=3548;AF=0.708466;AN=5008;NS=2504;DP=18323;EAS_AF=0.9544;AMR_AF=0.6671;AFR_AF=0.7103;EUR_AF=0.493;SAS_AF=0.7035;AA=T|||;VT=SNP
11	81150434	rs7925385	T	C	100	PASS	AC=3812;AF=0.761182;AN=5008;NS=2504;DP=16407;EAS_AF=0.9544;AMR_AF=0.6801;AFR_AF=0.9002;EUR_AF=0.495;SAS_AF=0.7055;AA=C|||;VT=SNP
11	81150526	rs10897818	T	G	100	PASS	AC=1279;AF=0.255391;AN=5008;NS=2504;DP=17272;EAS_AF=0.254;AMR_AF=0.2651;AFR_AF=0.3132;EUR_AF=0.2366;SAS_AF=0.1912;AA=T|||;VT=SNP
11	81150582	rs10736744	A	G	100	PASS	AC=3548;AF=0.708466;AN=5008;NS=2504;DP=18028;EAS_AF=0.9544;AMR_AF=0.6671;AFR_AF=0.7103;EUR_AF=0.493;SAS_AF=0.7035;AA=A|||;VT=SNP
11	81150790	rs10736745	G	T	100	PASS	AC=3549;AF=0.708666;AN=5008;NS=2504;DP=15831;EAS_AF=0.9544;AMR_AF=0.6671;AFR_AF=0.7103;EUR_AF=0.493;SAS_AF=0.7045;AA=G|||;VT=SNP
11	81150872	rs10736746	A	G	100	PASS	AC=3559;AF=0.710663;AN=5008;NS=2504;DP=16439;EAS_AF=0.9544;AMR_AF=0.67;AFR_AF=0.7171;EUR_AF=0.493;SAS_AF=0.7035;AA=A|||;VT=SNP
11	81151156	rs3911556	G	C	100	PASS	AC=3642;AF=0.727236;AN=5008;NS=2504;DP=17736;EAS_AF=0.9544;AMR_AF=0.6729;AFR_AF=0.7761;EUR_AF=0.495;SAS_AF=0.7045;AA=T|||;VT=SNP
11	81151214	rs4088515	T	C	100	PASS	AC=3548;AF=0.708466;AN=5008;NS=2504;DP=19168;EAS_AF=0.9544;AMR_AF=0.6671;AFR_AF=0.7103;EUR_AF=0.493;SAS_AF=0.7035;AA=T|||;VT=SNP
11	81151901	rs10751055	T	C	100	PASS	AC=3575;AF=0.713858;AN=5008;NS=2504;DP=19360;EAS_AF=0.9544;AMR_AF=0.6671;AFR_AF=0.7292;EUR_AF=0.495;SAS_AF=0.7035;AA=T|||;VT=SNP
11	81151945	rs10751056	T	C	100	PASS	AC=3751;AF=0.749002;AN=5008;NS=2504;DP=19410;EAS_AF=0.9544;AMR_AF=0.6787;AFR_AF=0.8555;EUR_AF=0.495;SAS_AF=0.7045;AA=C|||;VT=SNP
11	81152133	rs10897819	G	A	100	PASS	AC=1232;AF=0.246006;AN=5008;NS=2504;DP=17615;EAS_AF=0.2232;AMR_AF=0.2565;AFR_AF=0.3147;EUR_AF=0.2366;SAS_AF=0.1789;AA=G|||;VT=SNP
11	81153199	rs1458094	C	T	100	PASS	AC=1674;AF=0.334265;AN=5008;NS=2504;DP=19454;EAS_AF=0.6587;AMR_AF=0.2695;AFR_AF=0.0666;EUR_AF=0.2445;SAS_AF=0.5;AA=C|||;VT=SNP
11	81153304	rs1458093	G	C	100	PASS	AC=3729;AF=0.744609;AN=5008;NS=2504;DP=18147;EAS_AF=0.9544;AMR_AF=0.6772;AFR_AF=0.8336;EUR_AF=0.495;SAS_AF=0.7127;AA=C|||;VT=SNP
11	81154310	rs11232675	T	C	100	PASS	AC=1090;AF=0.217652;AN=5008;NS=2504;DP=15837;EAS_AF=0.2351;AMR_AF=0.2493;AFR_AF=0.205;EUR_AF=0.2366;SAS_AF=0.1748;AA=T|||;VT=SNP
11	81154688	rs7111594	C	G	100	PASS	AC=3555;AF=0.709864;AN=5008;NS=2504;DP=15575;EAS_AF=0.9544;AMR_AF=0.6686;AFR_AF=0.7103;EUR_AF=0.492;SAS_AF=0.7106;AA=C|||;VT=SNP
11	81157235	rs10128552	C	T	100	PASS	AC=3684;AF=0.735623;AN=5008;NS=2504;DP=21744;EAS_AF=0.9514;AMR_AF=0.6758;AFR_AF=0.8101;EUR_AF=0.494;SAS_AF=0.7035;AA=T|||;VT=SNP
11	81157349	rs10897820	C	T	100	PASS	AC=3684;AF=0.735623;AN=5008;NS=2504;DP=20581;EAS_AF=0.9514;AMR_AF=0.6758;AFR_AF=0.8101;EUR_AF=0.494;SAS_AF=0.7035;AA=T|||;VT=SNP
11	81158074	rs7127958	C	T	100	PASS	AC=3752;AF=0.749201;AN=5008;NS=2504;DP=20588;EAS_AF=0.9514;AMR_AF=0.6801;AFR_AF=0.8555;EUR_AF=0.494;SAS_AF=0.7086;AA=T|||;VT=SNP
11	81158162	rs10751057	T	A	100	PASS	AC=3348;AF=0.66853;AN=5008;NS=2504;DP=20090;EAS_AF=0.9514;AMR_AF=0.6527;AFR_AF=0.5673;EUR_AF=0.4911;SAS_AF=0.7076;AA=T|||;VT=SNP
11	81158636	rs9634010	T	A	100	PASS	AC=1964;AF=0.392173;AN=5008;NS=2504;DP=12686;EAS_AF=0.3065;AMR_AF=0.3991;AFR_AF=0.702;EUR_AF=0.2475;SAS_AF=0.2055;AA=a|||;VT=SNP
11	81158967	rs7129232	G	A	100	PASS	AC=1485;AF=0.296526;AN=5008;NS=2504;DP=17659;EAS_AF=0.2153;AMR_AF=0.3732;AFR_AF=0.5144;EUR_AF=0.1998;SAS_AF=0.1309;AA=G|||;VT=SNP
11	81160536	rs55860676	T	C	100	PASS	AC=207;AF=0.0413339;AN=5008;NS=2504;DP=18983;EAS_AF=0.1161;AMR_AF=0.0706;AFR_AF=0;EUR_AF=0.0338;SAS_AF=0.0072;AA=T|||;VT=SNP
11	81164016	rs72943388	A	G	100	PASS	AC=584;AF=0.116613;AN=5008;NS=2504;DP=17805;EAS_AF=0.0228;AMR_AF=0.1369;AFR_AF=0.034;EUR_AF=0.2505;SAS_AF=0.1728;AA=A|||;VT=SNP
11	81164740	rs7101617	G	A	100	PASS	AC=617;AF=0.123203;AN=5008;NS=2504;DP=21753;EAS_AF=0.0228;AMR_AF=0.1398;AFR_AF=0.0575;EUR_AF=0.2505;SAS_AF=0.1728;AA=G|||;VT=SNP
11	81168971	rs72943389	C	T	100	PASS	AC=609;AF=0.121605;AN=5008;NS=2504;DP=15978;EAS_AF=0.0228;AMR_AF=0.1412;AFR_AF=0.0575;EUR_AF=0.2525;SAS_AF=0.1616;AA=C|||;VT=SNP
11	81171093	rs17382292	G	A	100	PASS	AC=591;AF=0.118011;AN=5008;NS=2504;DP=19753;EAS_AF=0.0228;AMR_AF=0.147;AFR_AF=0.0401;EUR_AF=0.2535;SAS_AF=0.1616;AA=G|||;VT=SNP
11	81171701	rs10501514	C	T	100	PASS	AC=1511;AF=0.301717;AN=5008;NS=2504;DP=16660;EAS_AF=0.1677;AMR_AF=0.4222;AFR_AF=0.4561;EUR_AF=0.2763;SAS_AF=0.1718;AA=C|||;VT=SNP
11	81174280	rs11232677	G	C	100	PASS	AC=260;AF=0.0519169;AN=5008;NS=2504;DP=16722;EAS_AF=0.002;AMR_AF=0.0432;AFR_AF=0.0061;EUR_AF=0.0805;SAS_AF=0.1421;AA=G|||;VT=SNP
11	81176768	rs12576765	G	T	100	PASS	AC=1353;AF=0.270168;AN=5008;NS=2504;DP=16394;EAS_AF=0.1667;AMR_AF=0.4092;AFR_AF=0.3472;EUR_AF=0.2763;SAS_AF=0.1677;AA=G|||;VT=SNP
11	81177040	rs17382573	T	C	100	PASS	AC=594;AF=0.11861;AN=5008;NS=2504;DP=17856;EAS_AF=0.0228;AMR_AF=0.1484;AFR_AF=0.0348;EUR_AF=0.2515;SAS_AF=0.1728;AA=t|||;VT=SNP
11	81177894	rs7942157	T	C	100	PASS	AC=584;AF=0.116613;AN=5008;NS=2504;DP=18968;EAS_AF=0.0228;AMR_AF=0.1484;AFR_AF=0.0348;EUR_AF=0.2515;SAS_AF=0.1626;AA=T|||;VT=SNP
11	81178475	rs4537780	A	G	100	PASS	AC=2227;AF=0.444688;AN=5008;NS=2504;DP=19352;EAS_AF=0.1905;AMR_AF=0.5807;AFR_AF=0.5908;EUR_AF=0.5249;SAS_AF=0.3303;AA=A|||;VT=SNP
11	81178750	rs11232679	G	A	100	PASS	AC=354;AF=0.0706869;AN=5008;NS=2504;DP=18008;EAS_AF=0.0833;AMR_AF=0.0821;AFR_AF=0.0076;EUR_AF=0.1272;SAS_AF=0.0767;AA=G|||;VT=SNP
11	81178838	rs72943392	G	C	100	PASS	AC=683;AF=0.136382;AN=5008;NS=2504;DP=18940;EAS_AF=0.0228;AMR_AF=0.1614;AFR_AF=0.0779;EUR_AF=0.2744;SAS_AF=0.1728;AA=G|||;VT=SNP
11	81178910	rs11232680	T	A	100	PASS	AC=2386;AF=0.476438;AN=5008;NS=2504;DP=18954;EAS_AF=0.1895;AMR_AF=0.5879;AFR_AF=0.7035;EUR_AF=0.5288;SAS_AF=0.3323;AA=A|||;VT=SNP
11	81179117	rs12361324	T	C	100	PASS	AC=2387;AF=0.476637;AN=5008;NS=2504;DP=18311;EAS_AF=0.1895;AMR_AF=0.5879;AFR_AF=0.7042;EUR_AF=0.5288;SAS_AF=0.3323;AA=T|||;VT=SNP
11	81179157	rs12361326	T	A	100	PASS	AC=1121;AF=0.223842;AN=5008;NS=2504;DP=18043;EAS_AF=0.1657;AMR_AF=0.402;AFR_AF=0.1989;EUR_AF=0.2763;SAS_AF=0.137;AA=T|||;VT=SNP
11	81180289	rs1945885	T	C	100	PASS	AC=2379;AF=0.47504;AN=5008;NS=2504;DP=19032;EAS_AF=0.1905;AMR_AF=0.5879;AFR_AF=0.6982;EUR_AF=0.5278;SAS_AF=0.3323;AA=t|||;VT=SNP
11	81180500	rs11232681	A	G	100	PASS	AC=964;AF=0.192492;AN=5008;NS=2504;DP=19213;EAS_AF=0.1667;AMR_AF=0.3948;AFR_AF=0.0832;EUR_AF=0.2763;SAS_AF=0.137;AA=A|||;VT=SNP
11	81180516	rs1945886	C	A	100	PASS	AC=2383;AF=0.475839;AN=5008;NS=2504;DP=19470;EAS_AF=0.1895;AMR_AF=0.5879;AFR_AF=0.702;EUR_AF=0.5278;SAS_AF=0.3323;AA=A|||;VT=SNP
11	81181012	rs7128019	C	T	100	PASS	AC=2265;AF=0.452276;AN=5008;NS=2504;DP=19310;EAS_AF=0.1895;AMR_AF=0.5807;AFR_AF=0.618;EUR_AF=0.5278;SAS_AF=0.3303;AA=c|||;VT=SNP
11	81181527	rs12364281	C	T	100	PASS	AC=2260;AF=0.451278;AN=5008;NS=2504;DP=20022;EAS_AF=0.1905;AMR_AF=0.5793;AFR_AF=0.6142;EUR_AF=0.5278;SAS_AF=0.3303;AA=C|||;VT=SNP
11	81182076	rs4943828	A	C	100	PASS	AC=2261;AF=0.451478;AN=5008;NS=2504;DP=21166;EAS_AF=0.1905;AMR_AF=0.5807;AFR_AF=0.6135;EUR_AF=0.5278;SAS_AF=0.3313;AA=A|||;VT=SNP
11	81182561	rs4943832	C	T	100	PASS	AC=2382;AF=0.475639;AN=5008;NS=2504;DP=17434;EAS_AF=0.1905;AMR_AF=0.5865;AFR_AF=0.7012;EUR_AF=0.5278;SAS_AF=0.3323;AA=T|||;VT=SNP
11	81182704	rs4943833	A	G	100	PASS	AC=2231;AF=0.445487;AN=5008;NS=2504;DP=15572;EAS_AF=0.1905;AMR_AF=0.5764;AFR_AF=0.5961;EUR_AF=0.5258;SAS_AF=0.3292;AA=A|||;VT=SNP
11	81182998	rs1894179	T	C	100	PASS	AC=2393;AF=0.477835;AN=5008;NS=2504;DP=14048;EAS_AF=0.1905;AMR_AF=0.5879;AFR_AF=0.7012;EUR_AF=0.5278;SAS_AF=0.3425;AA=C|||;VT=SNP
11	81183631	rs7106939	C	A	100	PASS	AC=2354;AF=0.470048;AN=5008;NS=2504;DP=18181;EAS_AF=0.1905;AMR_AF=0.5865;AFR_AF=0.68;EUR_AF=0.5278;SAS_AF=0.3323;AA=A|||;VT=SNP
11	81183798	rs7107200	C	A	100	PASS	AC=2507;AF=0.500599;AN=5008;NS=2504;DP=16956;EAS_AF=0.1905;AMR_AF=0.5922;AFR_AF=0.7912;EUR_AF=0.5288;SAS_AF=0.3333;AA=A|||;VT=SNP
11	81184113	rs10897821	G	A	100	PASS	AC=2225;AF=0.444289;AN=5008;NS=2504;DP=15029;EAS_AF=0.1915;AMR_AF=0.5749;AFR_AF=0.5908;EUR_AF=0.5268;SAS_AF=0.3292;AA=G|||;VT=SNP
11	81184872	rs4944297	T	A	100	PASS	AC=705;AF=0.140775;AN=5008;NS=2504;DP=17583;EAS_AF=0.0228;AMR_AF=0.1571;AFR_AF=0.118;EUR_AF=0.2535;SAS_AF=0.1656;AA=T|||;VT=SNP
11	81185086	rs6591970	T	G	100	PASS	AC=1135;AF=0.226637;AN=5008;NS=2504;DP=16952;EAS_AF=0.1657;AMR_AF=0.4006;AFR_AF=0.2103;EUR_AF=0.2753;SAS_AF=0.138;AA=T|||;VT=SNP
11	81185331	rs7937418	G	T	100	PASS	AC=2388;AF=0.476837;AN=5008;NS=2504;DP=15049;EAS_AF=0.1905;AMR_AF=0.5865;AFR_AF=0.6974;EUR_AF=0.5268;SAS_AF=0.3446;AA=T|||;VT=SNP
11	81185712	rs1945887	T	C	100	PASS	AC=1181;AF=0.235823;AN=5008;NS=2504;DP=14333;EAS_AF=0.1667;AMR_AF=0.4006;AFR_AF=0.2443;EUR_AF=0.2744;SAS_AF=0.1391;AA=T|||;VT=SNP
11	81186597	rs72943398	A	T	100	PASS	AC=664;AF=0.132588;AN=5008;NS=2504;DP=16184;EAS_AF=0.0228;AMR_AF=0.1571;AFR_AF=0.0885;EUR_AF=0.2525;SAS_AF=0.1646;AA=A|||;VT=SNP
11	81187111	rs10897822	A	T	100	PASS	AC=1182;AF=0.236022;AN=5008;NS=2504;DP=18229;EAS_AF=0.1667;AMR_AF=0.402;AFR_AF=0.2443;EUR_AF=0.2744;SAS_AF=0.1391;AA=A|||;VT=SNP
11	81187176	rs17442358	T	A	100	PASS	AC=863;AF=0.172324;AN=5008;NS=2504;DP=18340;EAS_AF=0.0228;AMR_AF=0.1744;AFR_AF=0.2284;EUR_AF=0.2545;SAS_AF=0.1646;AA=T|||;VT=SNP
11	81187272	rs7124039	G	T	100	PASS	AC=1523;AF=0.304113;AN=5008;NS=2504;DP=20848;EAS_AF=0.1677;AMR_AF=0.415;AFR_AF=0.472;EUR_AF=0.2744;SAS_AF=0.1697;AA=T|||;VT=SNP
11	81187453	rs17442379	T	C	100	PASS	AC=583;AF=0.116414;AN=5008;NS=2504;DP=20127;EAS_AF=0.0228;AMR_AF=0.1484;AFR_AF=0.034;EUR_AF=0.2515;SAS_AF=0.1626;AA=T|||;VT=SNP
11	81187853	rs113040282	A	G	100	PASS	AC=622;AF=0.124201;AN=5008;NS=2504;DP=16707;EAS_AF=0.0228;AMR_AF=0.1527;AFR_AF=0.0613;EUR_AF=0.2515;SAS_AF=0.1626;AA=A|||;VT=SNP
11	81188339	rs11232683	T	A	100	PASS	AC=1162;AF=0.232029;AN=5008;NS=2504;DP=18877;EAS_AF=0.1667;AMR_AF=0.4107;AFR_AF=0.2254;EUR_AF=0.2744;SAS_AF=0.138;AA=T|||;VT=SNP
11	81188343	rs11232684	G	C	100	PASS	AC=1234;AF=0.246406;AN=5008;NS=2504;DP=18876;EAS_AF=0.1667;AMR_AF=0.4121;AFR_AF=0.2784;EUR_AF=0.2744;SAS_AF=0.1391;AA=G|||;VT=SNP
11	81188524	rs4944298	A	T	100	PASS	AC=642;AF=0.128195;AN=5008;NS=2504;DP=16930;EAS_AF=0.0228;AMR_AF=0.1556;AFR_AF=0.0749;EUR_AF=0.2515;SAS_AF=0.1626;AA=A|||;VT=SNP
11	81188588	rs11232685	A	G	100	PASS	AC=1162;AF=0.232029;AN=5008;NS=2504;DP=17461;EAS_AF=0.1667;AMR_AF=0.4107;AFR_AF=0.2254;EUR_AF=0.2744;SAS_AF=0.138;AA=A|||;VT=SNP
11	81189004	rs4245403	G	A	100	PASS	AC=1081;AF=0.215855;AN=5008;NS=2504;DP=15348;EAS_AF=0.0248;AMR_AF=0.1744;AFR_AF=0.3699;EUR_AF=0.2535;SAS_AF=0.1953;AA=G|||;VT=SNP
11	81189008	rs4245404	A	G	100	PASS	AC=1081;AF=0.215855;AN=5008;NS=2504;DP=15287;EAS_AF=0.0248;AMR_AF=0.1744;AFR_AF=0.3699;EUR_AF=0.2535;SAS_AF=0.1953;AA=A|||;VT=SNP
11	81189130	rs4943834	T	C	100	PASS	AC=596;AF=0.11901;AN=5008;NS=2504;DP=14819;EAS_AF=0.0228;AMR_AF=0.1499;AFR_AF=0.0431;EUR_AF=0.2515;SAS_AF=0.1626;AA=T|||;VT=SNP
11	81189281	rs7925176	G	A	100	PASS	AC=1079;AF=0.215455;AN=5008;NS=2504;DP=12861;EAS_AF=0.0248;AMR_AF=0.1744;AFR_AF=0.3684;EUR_AF=0.2535;SAS_AF=0.1953;AA=G|||;VT=SNP
11	81189342	rs7924977	C	A	100	PASS	AC=1080;AF=0.215655;AN=5008;NS=2504;DP=13259;EAS_AF=0.0248;AMR_AF=0.1744;AFR_AF=0.3684;EUR_AF=0.2535;SAS_AF=0.1963;AA=C|||;VT=SNP
11	81189350	rs7924980	C	A	100	PASS	AC=1080;AF=0.215655;AN=5008;NS=2504;DP=13259;EAS_AF=0.0248;AMR_AF=0.1744;AFR_AF=0.3684;EUR_AF=0.2535;SAS_AF=0.1963;AA=A|||;VT=SNP
11	81189449	rs12275535	C	T	100	PASS	AC=1240;AF=0.247604;AN=5008;NS=2504;DP=11815;EAS_AF=0.1667;AMR_AF=0.4107;AFR_AF=0.2837;EUR_AF=0.2744;SAS_AF=0.1391;AA=C|||;VT=SNP
11	81189608	rs7925250	A	C	100	PASS	AC=2386;AF=0.476438;AN=5008;NS=2504;DP=13092;EAS_AF=0.1925;AMR_AF=0.5879;AFR_AF=0.7005;EUR_AF=0.5278;SAS_AF=0.3344;AA=C|||;VT=SNP
11	81189934	rs17142272	C	A	100	PASS	AC=1202;AF=0.240016;AN=5008;NS=2504;DP=14464;EAS_AF=0.0238;AMR_AF=0.1873;AFR_AF=0.4561;EUR_AF=0.2525;SAS_AF=0.1953;AA=A|||;VT=SNP
11	81189951	rs4943835	T	C	100	PASS	AC=1181;AF=0.235823;AN=5008;NS=2504;DP=14665;EAS_AF=0.1667;AMR_AF=0.4006;AFR_AF=0.2443;EUR_AF=0.2744;SAS_AF=0.1391;AA=C|||;VT=SNP
11	81190240	rs72945305	T	A	100	PASS	AC=825;AF=0.164736;AN=5008;NS=2504;DP=16727;EAS_AF=0.0228;AMR_AF=0.1715;AFR_AF=0.2057;EUR_AF=0.2505;SAS_AF=0.1626;AA=T|||;VT=SNP
11	81190254	rs17142276	A	G	100	PASS	AC=1202;AF=0.240016;AN=5008;NS=2504;DP=16628;EAS_AF=0.0238;AMR_AF=0.1873;AFR_AF=0.4561;EUR_AF=0.2525;SAS_AF=0.1953;AA=A|||;VT=SNP
11	81190418	rs17142280	T	A	100	PASS	AC=1202;AF=0.240016;AN=5008;NS=2504;DP=16384;EAS_AF=0.0238;AMR_AF=0.1873;AFR_AF=0.4561;EUR_AF=0.2525;SAS_AF=0.1953;AA=A|||;VT=SNP
11	81190452	rs57523620	T	A	100	PASS	AC=1202;AF=0.240016;AN=5008;NS=2504;DP=16278;EAS_AF=0.0238;AMR_AF=0.1873;AFR_AF=0.4561;EUR_AF=0.2525;SAS_AF=0.1953;AA=A|||;VT=SNP
11	81190453	rs57610448	T	C	100	PASS	AC=1201;AF=0.239816;AN=5008;NS=2504;DP=16377;EAS_AF=0.0238;AMR_AF=0.1859;AFR_AF=0.4561;EUR_AF=0.2525;SAS_AF=0.1953;AA=C|||;VT=SNP
11	81190543	rs17142285	C	A	100	PASS	AC=1197;AF=0.239018;AN=5008;NS=2504;DP=16212;EAS_AF=0.0238;AMR_AF=0.1873;AFR_AF=0.4531;EUR_AF=0.2515;SAS_AF=0.1953;AA=A|||;VT=SNP
11	81190699	rs17142290	C	T	100	PASS	AC=1201;AF=0.239816;AN=5008;NS=2504;DP=16047;EAS_AF=0.0238;AMR_AF=0.1859;AFR_AF=0.4561;EUR_AF=0.2525;SAS_AF=0.1953;AA=T|||;VT=SNP
11	81190867	rs7106892	C	G	100	PASS	AC=1201;AF=0.239816;AN=5008;NS=2504;DP=17158;EAS_AF=0.0238;AMR_AF=0.1873;AFR_AF=0.4554;EUR_AF=0.2525;SAS_AF=0.1953;AA=C|||;VT=SNP
11	81190873	rs57544451	C	T	100	PASS	AC=1202;AF=0.240016;AN=5008;NS=2504;DP=17165;EAS_AF=0.0238;AMR_AF=0.1873;AFR_AF=0.4561;EUR_AF=0.2525;SAS_AF=0.1953;AA=C|||;VT=SNP
11	81191218	rs7118390	G	A	100	PASS	AC=1202;AF=0.240016;AN=5008;NS=2504;DP=19416;EAS_AF=0.0238;AMR_AF=0.1873;AFR_AF=0.4561;EUR_AF=0.2525;SAS_AF=0.1953;AA=A|||;VT=SNP
11	81191347	rs17442731	A	C	100	PASS	AC=581;AF=0.116014;AN=5008;NS=2504;DP=17783;EAS_AF=0.0228;AMR_AF=0.1484;AFR_AF=0.034;EUR_AF=0.2495;SAS_AF=0.1626;AA=A|||;VT=SNP
11	81191477	rs7118547	C	G	100	PASS	AC=1202;AF=0.240016;AN=5008;NS=2504;DP=20712;EAS_AF=0.0238;AMR_AF=0.1873;AFR_AF=0.4561;EUR_AF=0.2525;SAS_AF=0.1953;AA=C|||;VT=SNP
11	81191516	rs7118573	C	T	100	PASS	AC=1218;AF=0.243211;AN=5008;NS=2504;DP=21047;EAS_AF=0.0387;AMR_AF=0.1873;AFR_AF=0.4561;EUR_AF=0.2525;SAS_AF=0.1963;AA=C|||;VT=SNP
11	81191615	rs7104269	T	C	100	PASS	AC=2752;AF=0.549521;AN=5008;NS=2504;DP=20628;EAS_AF=0.2063;AMR_AF=0.6196;AFR_AF=0.9138;EUR_AF=0.5577;SAS_AF=0.3528;AA=C|||;VT=SNP
11	81191616	rs7118914	G	A	100	PASS	AC=1218;AF=0.243211;AN=5008;NS=2504;DP=20680;EAS_AF=0.0387;AMR_AF=0.1873;AFR_AF=0.4561;EUR_AF=0.2525;SAS_AF=0.1963;AA=G|||;VT=SNP
11	81191815	rs12422187	C	T	100	PASS	AC=1178;AF=0.235224;AN=5008;NS=2504;DP=20338;EAS_AF=0.1667;AMR_AF=0.4006;AFR_AF=0.2398;EUR_AF=0.2753;SAS_AF=0.1411;AA=C|||;VT=SNP
11	81191838	rs7119178	G	C	100	PASS	AC=1217;AF=0.243011;AN=5008;NS=2504;DP=20236;EAS_AF=0.0387;AMR_AF=0.1873;AFR_AF=0.4546;EUR_AF=0.2525;SAS_AF=0.1973;AA=C|||;VT=SNP
11	81191981	rs66599085	T	C	100	PASS	AC=803;AF=0.160343;AN=5008;NS=2504;DP=20388;EAS_AF=0.0377;AMR_AF=0.1657;AFR_AF=0.1785;EUR_AF=0.2515;SAS_AF=0.1646;AA=T|||;VT=SNP
11	81191993	rs12419688	A	G	100	PASS	AC=1196;AF=0.238818;AN=5008;NS=2504;DP=20770;EAS_AF=0.1677;AMR_AF=0.4006;AFR_AF=0.2542;EUR_AF=0.2753;SAS_AF=0.1391;AA=A|||;VT=SNP
11	81192003	rs72945316	T	C	100	PASS	AC=1200;AF=0.239617;AN=5008;NS=2504;DP=21089;EAS_AF=0.0387;AMR_AF=0.1873;AFR_AF=0.4418;EUR_AF=0.2525;SAS_AF=0.1973;AA=C|||;VT=SNP
11	81192131	rs11232687	A	G	100	PASS	AC=2401;AF=0.479433;AN=5008;NS=2504;DP=20609;EAS_AF=0.2054;AMR_AF=0.5879;AFR_AF=0.7005;EUR_AF=0.5278;SAS_AF=0.3364;AA=G|||;VT=SNP
11	81192258	rs4564360	T	G	100	PASS	AC=2288;AF=0.456869;AN=5008;NS=2504;DP=20256;EAS_AF=0.2044;AMR_AF=0.5821;AFR_AF=0.6225;EUR_AF=0.5308;SAS_AF=0.3282;AA=G|||;VT=SNP
11	81192284	rs72945319	A	C	100	PASS	AC=604;AF=0.120607;AN=5008;NS=2504;DP=20419;EAS_AF=0.0377;AMR_AF=0.147;AFR_AF=0.0378;EUR_AF=0.2505;SAS_AF=0.1656;AA=A|||;VT=SNP
11	81192641	rs10897823	C	T	100	PASS	AC=1146;AF=0.228834;AN=5008;NS=2504;DP=18096;EAS_AF=0.0853;AMR_AF=0.281;AFR_AF=0.3419;EUR_AF=0.2644;SAS_AF=0.1503;AA=T|||;VT=SNP
11	81192697	rs10897824	G	C	100	PASS	AC=1152;AF=0.230032;AN=5008;NS=2504;DP=17924;EAS_AF=0.1667;AMR_AF=0.3991;AFR_AF=0.2073;EUR_AF=0.2753;SAS_AF=0.1595;AA=G|||;VT=SNP
11	81192809	rs10897825	T	C	100	PASS	AC=1346;AF=0.26877;AN=5008;NS=2504;DP=17435;EAS_AF=0.1667;AMR_AF=0.4049;AFR_AF=0.3502;EUR_AF=0.2753;SAS_AF=0.1605;AA=T|||;VT=SNP
11	81192956	rs11232688	T	C	100	PASS	AC=1154;AF=0.230431;AN=5008;NS=2504;DP=19270;EAS_AF=0.1667;AMR_AF=0.3991;AFR_AF=0.2088;EUR_AF=0.2744;SAS_AF=0.1605;AA=T|||;VT=SNP
11	81192991	rs12798372	T	C	100	PASS	AC=1313;AF=0.262181;AN=5008;NS=2504;DP=19422;EAS_AF=0.1667;AMR_AF=0.4049;AFR_AF=0.3253;EUR_AF=0.2753;SAS_AF=0.1605;AA=T|||;VT=SNP
11	81193276	rs12420118	A	G	100	PASS	AC=2142;AF=0.427716;AN=5008;NS=2504;DP=21141;EAS_AF=0.2044;AMR_AF=0.5677;AFR_AF=0.528;EUR_AF=0.5249;SAS_AF=0.3231;AA=G|||;VT=SNP
11	81193297	rs10501515	G	A	100	PASS	AC=1346;AF=0.26877;AN=5008;NS=2504;DP=21186;EAS_AF=0.1667;AMR_AF=0.4049;AFR_AF=0.3502;EUR_AF=0.2753;SAS_AF=0.1605;AA=G|||;VT=SNP
11	81193556	rs72945323	G	A	100	PASS	AC=581;AF=0.116014;AN=5008;NS=2504;DP=19981;EAS_AF=0.0228;AMR_AF=0.147;AFR_AF=0.0378;EUR_AF=0.2465;SAS_AF=0.1616;AA=G|||;VT=SNP
11	81193585	rs12798498	G	A	100	PASS	AC=2125;AF=0.424321;AN=5008;NS=2504;DP=20038;EAS_AF=0.1895;AMR_AF=0.5692;AFR_AF=0.528;EUR_AF=0.5229;SAS_AF=0.3221;AA=A|||;VT=SNP
11	81193613	rs35898450	A	G	100	PASS	AC=1518;AF=0.303115;AN=5008;NS=2504;DP=20042;EAS_AF=0.1667;AMR_AF=0.4236;AFR_AF=0.4697;EUR_AF=0.2763;SAS_AF=0.1605;AA=T|||;VT=SNP
11	81193731	rs10792566	T	C	100	PASS	AC=4202;AF=0.839058;AN=5008;NS=2504;DP=17416;EAS_AF=0.6468;AMR_AF=0.8112;AFR_AF=0.9939;EUR_AF=0.8708;SAS_AF=0.8149;AA=C|||;VT=SNP
11	81193734	rs35075095	G	A	100	PASS	AC=1347;AF=0.26897;AN=5008;NS=2504;DP=17202;EAS_AF=0.1667;AMR_AF=0.4063;AFR_AF=0.3502;EUR_AF=0.2753;SAS_AF=0.1605;AA=A|||;VT=SNP
11	81193979	rs10501516	T	C	100	PASS	AC=1346;AF=0.26877;AN=5008;NS=2504;DP=16745;EAS_AF=0.1667;AMR_AF=0.4049;AFR_AF=0.3502;EUR_AF=0.2753;SAS_AF=0.1605;AA=C|||;VT=SNP
11	81194005	rs72945326	A	T	100	PASS	AC=596;AF=0.11901;AN=5008;NS=2504;DP=16777;EAS_AF=0.0367;AMR_AF=0.147;AFR_AF=0.0378;EUR_AF=0.2465;SAS_AF=0.1626;AA=A|||;VT=SNP
11	81194207	rs12804346	G	A	100	PASS	AC=1314;AF=0.26238;AN=5008;NS=2504;DP=15545;EAS_AF=0.1667;AMR_AF=0.4063;AFR_AF=0.3253;EUR_AF=0.2753;SAS_AF=0.1605;AA=G|||;VT=SNP
11	81194344	rs12288083	A	G	100	PASS	AC=1545;AF=0.308506;AN=5008;NS=2504;DP=17037;EAS_AF=0.1667;AMR_AF=0.4236;AFR_AF=0.4902;EUR_AF=0.2763;SAS_AF=0.1605;AA=G|||;VT=SNP
11	81194467	rs12274986	C	A	100	PASS	AC=1314;AF=0.26238;AN=5008;NS=2504;DP=14603;EAS_AF=0.1667;AMR_AF=0.4063;AFR_AF=0.3253;EUR_AF=0.2753;SAS_AF=0.1605;AA=C|||;VT=SNP
11	81194617	rs4288773	T	C	100	PASS	AC=1315;AF=0.26258;AN=5008;NS=2504;DP=14751;EAS_AF=0.1677;AMR_AF=0.4063;AFR_AF=0.3253;EUR_AF=0.2753;SAS_AF=0.1605;AA=C|||;VT=SNP
11	81194776	rs4261307	C	T	100	PASS	AC=1315;AF=0.26258;AN=5008;NS=2504;DP=14841;EAS_AF=0.1667;AMR_AF=0.4063;AFR_AF=0.3253;EUR_AF=0.2753;SAS_AF=0.1616;AA=T|||;VT=SNP
11	81194795	rs4482049	G	A	100	PASS	AC=1314;AF=0.26238;AN=5008;NS=2504;DP=15438;EAS_AF=0.1667;AMR_AF=0.4063;AFR_AF=0.3253;EUR_AF=0.2753;SAS_AF=0.1605;AA=g|||;VT=SNP
11	81194868	rs4482050	G	A	100	PASS	AC=1314;AF=0.26238;AN=5008;NS=2504;DP=15403;EAS_AF=0.1667;AMR_AF=0.4063;AFR_AF=0.3253;EUR_AF=0.2753;SAS_AF=0.1605;AA=A|||;VT=SNP
11	81195112	rs7927812	G	C	100	PASS	AC=1411;AF=0.281749;AN=5008;NS=2504;DP=17200;EAS_AF=0.1667;AMR_AF=0.4135;AFR_AF=0.3949;EUR_AF=0.2753;SAS_AF=0.1605;AA=G|||;VT=SNP
11	81195405	rs7928126	G	A	100	PASS	AC=1319;AF=0.263379;AN=5008;NS=2504;DP=18976;EAS_AF=0.1667;AMR_AF=0.4063;AFR_AF=0.3283;EUR_AF=0.2763;SAS_AF=0.1605;AA=G|||;VT=SNP
11	81195418	rs7928135	G	A	100	PASS	AC=1316;AF=0.26278;AN=5008;NS=2504;DP=19109;EAS_AF=0.1667;AMR_AF=0.4063;AFR_AF=0.326;EUR_AF=0.2763;SAS_AF=0.1605;AA=G|||;VT=SNP
11	81195540	rs17384174	G	T	100	PASS	AC=585;AF=0.116813;AN=5008;NS=2504;DP=19157;EAS_AF=0.0228;AMR_AF=0.1455;AFR_AF=0.034;EUR_AF=0.2475;SAS_AF=0.1708;AA=G|||;VT=SNP
11	81195739	rs11232690	T	A	100	PASS	AC=1321;AF=0.263778;AN=5008;NS=2504;DP=19249;EAS_AF=0.1667;AMR_AF=0.4063;AFR_AF=0.3306;EUR_AF=0.2753;SAS_AF=0.1605;AA=T|||;VT=SNP
11	81195795	rs11232691	T	C	100	PASS	AC=1327;AF=0.264976;AN=5008;NS=2504;DP=19027;EAS_AF=0.1667;AMR_AF=0.4063;AFR_AF=0.3351;EUR_AF=0.2753;SAS_AF=0.1605;AA=T|||;VT=SNP
11	81195848	rs10897826	G	A	100	PASS	AC=1321;AF=0.263778;AN=5008;NS=2504;DP=18563;EAS_AF=0.1667;AMR_AF=0.4063;AFR_AF=0.3306;EUR_AF=0.2753;SAS_AF=0.1605;AA=G|||;VT=SNP
11	81195964	rs10897827	T	C	100	PASS	AC=1357;AF=0.270966;AN=5008;NS=2504;DP=18177;EAS_AF=0.1667;AMR_AF=0.4092;AFR_AF=0.3533;EUR_AF=0.2773;SAS_AF=0.1626;AA=T|||;VT=SNP
11	81196050	rs10897828	C	T	100	PASS	AC=1290;AF=0.257588;AN=5008;NS=2504;DP=19162;EAS_AF=0.1657;AMR_AF=0.402;AFR_AF=0.3101;EUR_AF=0.2753;SAS_AF=0.1605;AA=C|||;VT=SNP
11	81196256	rs10792567	C	T	100	PASS	AC=1289;AF=0.257388;AN=5008;NS=2504;DP=18646;EAS_AF=0.1667;AMR_AF=0.4049;AFR_AF=0.3079;EUR_AF=0.2753;SAS_AF=0.1595;AA=C|||;VT=SNP
11	81196298	rs10792568	G	A	100	PASS	AC=1521;AF=0.303714;AN=5008;NS=2504;DP=18669;EAS_AF=0.1667;AMR_AF=0.4222;AFR_AF=0.4728;EUR_AF=0.2763;SAS_AF=0.1605;AA=A|||;VT=SNP
11	81196377	rs10792569	G	A	100	PASS	AC=1520;AF=0.303514;AN=5008;NS=2504;DP=18095;EAS_AF=0.1667;AMR_AF=0.4222;AFR_AF=0.4728;EUR_AF=0.2763;SAS_AF=0.1595;AA=A|||;VT=SNP
11	81196577	rs56665413	T	G	100	PASS	AC=873;AF=0.174321;AN=5008;NS=2504;DP=15718;EAS_AF=0.0367;AMR_AF=0.1657;AFR_AF=0.2247;EUR_AF=0.2535;SAS_AF=0.1728;AA=T|||;VT=SNP
11	81196584	rs17384341	T	A	100	PASS	AC=461;AF=0.0920527;AN=5008;NS=2504;DP=16001;EAS_AF=0.0952;AMR_AF=0.111;AFR_AF=0.0038;EUR_AF=0.1819;SAS_AF=0.1022;AA=T|||;VT=SNP
11	81196711	rs11232693	G	A	100	PASS	AC=2190;AF=0.4373;AN=5008;NS=2504;DP=16491;EAS_AF=0.2034;AMR_AF=0.572;AFR_AF=0.5545;EUR_AF=0.5258;SAS_AF=0.3333;AA=A|||;VT=SNP
11	81196736	rs11232694	A	T	100	PASS	AC=1295;AF=0.258586;AN=5008;NS=2504;DP=16677;EAS_AF=0.1667;AMR_AF=0.4049;AFR_AF=0.3124;EUR_AF=0.2753;SAS_AF=0.1595;AA=A|||;VT=SNP
11	81196782	rs11232695	G	C	100	PASS	AC=2219;AF=0.443091;AN=5008;NS=2504;DP=17272;EAS_AF=0.2034;AMR_AF=0.572;AFR_AF=0.5545;EUR_AF=0.5268;SAS_AF=0.362;AA=C|||;VT=SNP
11	81196857	rs4943836	T	C	100	PASS	AC=2194;AF=0.438099;AN=5008;NS=2504;DP=16145;EAS_AF=0.2054;AMR_AF=0.572;AFR_AF=0.5545;EUR_AF=0.5278;SAS_AF=0.3333;AA=C|||;VT=SNP
11	81196987	rs11232696	T	C	100	PASS	AC=1157;AF=0.23103;AN=5008;NS=2504;DP=14800;EAS_AF=0.1667;AMR_AF=0.4006;AFR_AF=0.2095;EUR_AF=0.2744;SAS_AF=0.1616;AA=T|||;VT=SNP
11	81197014	rs11232697	T	C	100	PASS	AC=1325;AF=0.264577;AN=5008;NS=2504;DP=14702;EAS_AF=0.1667;AMR_AF=0.4063;AFR_AF=0.3336;EUR_AF=0.2753;SAS_AF=0.1605;AA=C|||;VT=SNP
11	81197124	rs11232698	C	T	100	PASS	AC=1325;AF=0.264577;AN=5008;NS=2504;DP=17385;EAS_AF=0.1667;AMR_AF=0.4063;AFR_AF=0.3336;EUR_AF=0.2753;SAS_AF=0.1605;AA=C|||;VT=SNP
11	81197495	rs10792570	A	G	100	PASS	AC=1326;AF=0.264776;AN=5008;NS=2504;DP=16233;EAS_AF=0.1677;AMR_AF=0.4063;AFR_AF=0.3336;EUR_AF=0.2753;SAS_AF=0.1605;AA=A|||;VT=SNP
11	81197540	rs7113909	C	T	100	PASS	AC=2142;AF=0.427716;AN=5008;NS=2504;DP=16709;EAS_AF=0.1875;AMR_AF=0.5663;AFR_AF=0.5333;EUR_AF=0.5268;SAS_AF=0.3323;AA=T|||;VT=SNP
11	81198940	rs12808272	A	G	100	PASS	AC=1448;AF=0.289137;AN=5008;NS=2504;DP=15333;EAS_AF=0.1677;AMR_AF=0.4193;AFR_AF=0.3964;EUR_AF=0.2763;SAS_AF=0.1902;AA=G|||;VT=SNP
11	81199955	rs7944749	G	A	100	PASS	AC=976;AF=0.194888;AN=5008;NS=2504;DP=20909;EAS_AF=0.0843;AMR_AF=0.2781;AFR_AF=0.1959;EUR_AF=0.2644;SAS_AF=0.1769;AA=A|||;VT=SNP
11	81200373	rs7112342	T	C	100	PASS	AC=591;AF=0.118011;AN=5008;NS=2504;DP=20763;EAS_AF=0.0367;AMR_AF=0.1383;AFR_AF=0.0431;EUR_AF=0.2316;SAS_AF=0.1718;AA=t|||;VT=SNP
11	81200423	rs72945389	T	C	100	PASS	AC=117;AF=0.0233626;AN=5008;NS=2504;DP=20132;EAS_AF=0.0407;AMR_AF=0.0504;AFR_AF=0;EUR_AF=0.0348;SAS_AF=0.0061;AA=T|||;VT=SNP
11	81200424	rs72945390	A	T	100	PASS	AC=117;AF=0.0233626;AN=5008;NS=2504;DP=20085;EAS_AF=0.0407;AMR_AF=0.0504;AFR_AF=0;EUR_AF=0.0348;SAS_AF=0.0061;AA=A|||;VT=SNP
11	81200764	rs4133164	C	G	100	PASS	AC=2606;AF=0.520367;AN=5008;NS=2504;DP=17284;EAS_AF=0.1875;AMR_AF=0.5937;AFR_AF=0.8404;EUR_AF=0.5099;SAS_AF=0.3896;AA=G|||;VT=SNP
11	81200814	rs4133165	G	A	100	PASS	AC=959;AF=0.191494;AN=5008;NS=2504;DP=18133;EAS_AF=0.0873;AMR_AF=0.2767;AFR_AF=0.1808;EUR_AF=0.2644;SAS_AF=0.1779;AA=g|||;VT=SNP
11	81201162	rs4405339	A	G	100	PASS	AC=1051;AF=0.209864;AN=5008;NS=2504;DP=18952;EAS_AF=0.0873;AMR_AF=0.2839;AFR_AF=0.2466;EUR_AF=0.2644;SAS_AF=0.1779;AA=A|||;VT=SNP
11	81201414	rs4282997	C	G	100	PASS	AC=1054;AF=0.210463;AN=5008;NS=2504;DP=18438;EAS_AF=0.0873;AMR_AF=0.2853;AFR_AF=0.2474;EUR_AF=0.2654;SAS_AF=0.1779;AA=C|||;VT=SNP
11	81201632	rs17450386	G	C	100	PASS	AC=780;AF=0.155751;AN=5008;NS=2504;DP=18704;EAS_AF=0.0367;AMR_AF=0.1556;AFR_AF=0.1793;EUR_AF=0.2316;SAS_AF=0.1687;AA=G|||;VT=SNP
11	81201837	rs10501517	C	T	100	PASS	AC=2177;AF=0.434704;AN=5008;NS=2504;DP=15881;EAS_AF=0.1974;AMR_AF=0.5735;AFR_AF=0.5635;EUR_AF=0.5099;SAS_AF=0.3292;AA=T|||;VT=SNP
11	81202696	rs10897829	C	G	100	PASS	AC=2305;AF=0.460264;AN=5008;NS=2504;DP=15225;EAS_AF=0.1994;AMR_AF=0.5821;AFR_AF=0.6256;EUR_AF=0.5139;SAS_AF=0.364;AA=c|||;VT=SNP
11	81202910	rs7122181	A	T	100	PASS	AC=2707;AF=0.540535;AN=5008;NS=2504;DP=15424;EAS_AF=0.2034;AMR_AF=0.6138;AFR_AF=0.8389;EUR_AF=0.5388;SAS_AF=0.4346;AA=T|||;VT=SNP
11	81203090	rs12279546	T	C	100	PASS	AC=1454;AF=0.290335;AN=5008;NS=2504;DP=14270;EAS_AF=0.1677;AMR_AF=0.4323;AFR_AF=0.3366;EUR_AF=0.3062;SAS_AF=0.2372;AA=T|||;VT=SNP
11	81203324	rs61889998	A	G	100	PASS	AC=417;AF=0.0832668;AN=5008;NS=2504;DP=13151;EAS_AF=0.0873;AMR_AF=0.0821;AFR_AF=0.0076;EUR_AF=0.1312;SAS_AF=0.1329;AA=A|||;VT=SNP
11	81203521	rs7934083	T	C	100	PASS	AC=1989;AF=0.397165;AN=5008;NS=2504;DP=13504;EAS_AF=0.126;AMR_AF=0.4669;AFR_AF=0.472;EUR_AF=0.5258;SAS_AF=0.3937;AA=T|||;VT=SNP
11	81204480	rs17142400	C	T	100	PASS	AC=1243;AF=0.248203;AN=5008;NS=2504;DP=13705;EAS_AF=0.1101;AMR_AF=0.2954;AFR_AF=0.3782;EUR_AF=0.2465;SAS_AF=0.183;AA=C|||;VT=SNP
11	81204608	rs17450582	C	T	100	PASS	AC=844;AF=0.16853;AN=5008;NS=2504;DP=14958;EAS_AF=0.0367;AMR_AF=0.1614;AFR_AF=0.2224;EUR_AF=0.2326;SAS_AF=0.1708;AA=C|||;VT=SNP
11	81205075	rs12283301	T	C	100	PASS	AC=2737;AF=0.546526;AN=5008;NS=2504;DP=17103;EAS_AF=0.2024;AMR_AF=0.6138;AFR_AF=0.8601;EUR_AF=0.5398;SAS_AF=0.4366;AA=C|||;VT=SNP
11	81205259	rs66905132	C	T	100	PASS	AC=839;AF=0.167532;AN=5008;NS=2504;DP=19687;EAS_AF=0.0367;AMR_AF=0.1614;AFR_AF=0.2194;EUR_AF=0.2336;SAS_AF=0.1687;AA=C|||;VT=SNP
11	81205983	rs4354708	C	T	100	PASS	AC=2626;AF=0.524361;AN=5008;NS=2504;DP=14076;EAS_AF=0.1974;AMR_AF=0.5965;AFR_AF=0.8396;EUR_AF=0.5159;SAS_AF=0.3926;AA=T|||;VT=SNP
11	81206255	rs4421762	T	C	100	PASS	AC=958;AF=0.191294;AN=5008;NS=2504;DP=15961;EAS_AF=0.0853;AMR_AF=0.2795;AFR_AF=0.1785;EUR_AF=0.2674;SAS_AF=0.1769;AA=T|||;VT=SNP
11	81206277	rs4559706	A	G	100	PASS	AC=948;AF=0.189297;AN=5008;NS=2504;DP=15837;EAS_AF=0.0853;AMR_AF=0.2767;AFR_AF=0.1785;EUR_AF=0.2644;SAS_AF=0.1718;AA=A|||;VT=SNP
11	81206860	rs4262746	A	G	100	PASS	AC=2338;AF=0.466853;AN=5008;NS=2504;DP=17526;EAS_AF=0.2044;AMR_AF=0.5836;AFR_AF=0.6293;EUR_AF=0.5189;SAS_AF=0.3814;AA=G|||;VT=SNP
11	81207264	rs10501518	A	C	100	PASS	AC=606;AF=0.121006;AN=5008;NS=2504;DP=17580;EAS_AF=0.0367;AMR_AF=0.1398;AFR_AF=0.0424;EUR_AF=0.2346;SAS_AF=0.184;AA=A|||;VT=SNP
11	81207862	rs11823498	C	T	100	PASS	AC=662;AF=0.132188;AN=5008;NS=2504;DP=18998;EAS_AF=0.0367;AMR_AF=0.1455;AFR_AF=0.0832;EUR_AF=0.2346;SAS_AF=0.182;AA=C|||;VT=SNP
11	81209161	rs10897830	T	A	100	PASS	AC=2373;AF=0.473842;AN=5008;NS=2504;DP=20835;EAS_AF=0.1984;AMR_AF=0.5965;AFR_AF=0.6301;EUR_AF=0.5378;SAS_AF=0.3937;AA=A|||;VT=SNP
11	81209263	rs72947103	C	A	100	PASS	AC=601;AF=0.120008;AN=5008;NS=2504;DP=20677;EAS_AF=0.0367;AMR_AF=0.1383;AFR_AF=0.0424;EUR_AF=0.2326;SAS_AF=0.182;AA=C|||;VT=SNP
11	81209569	rs67068249	C	T	100	PASS	AC=1239;AF=0.247404;AN=5008;NS=2504;DP=21952;EAS_AF=0.0962;AMR_AF=0.2968;AFR_AF=0.3812;EUR_AF=0.2455;SAS_AF=0.1892;AA=T|||;VT=SNP
11	81209702	rs4463868	G	A	100	PASS	AC=845;AF=0.16873;AN=5008;NS=2504;DP=21365;EAS_AF=0.0238;AMR_AF=0.1628;AFR_AF=0.2254;EUR_AF=0.2316;SAS_AF=0.181;AA=G|||;VT=SNP
11	81210528	rs79081618	C	T	100	PASS	AC=521;AF=0.104034;AN=5008;NS=2504;DP=19244;EAS_AF=0.0198;AMR_AF=0.1297;AFR_AF=0.0333;EUR_AF=0.2276;SAS_AF=0.1411;AA=C|||;VT=SNP
11	81211044	rs11232700	G	T	100	PASS	AC=340;AF=0.0678914;AN=5008;NS=2504;DP=18417;EAS_AF=0.0794;AMR_AF=0.0778;AFR_AF=0.0076;EUR_AF=0.1252;SAS_AF=0.0716;AA=G|||;VT=SNP
11	81211602	rs12277988	G	A	100	PASS	AC=1068;AF=0.213259;AN=5008;NS=2504;DP=14589;EAS_AF=0.0109;AMR_AF=0.1801;AFR_AF=0.3812;EUR_AF=0.2386;SAS_AF=0.1922;AA=A|||;VT=SNP
11	81211648	rs12790840	C	T	100	PASS	AC=747;AF=0.149161;AN=5008;NS=2504;DP=15365;EAS_AF=0.1022;AMR_AF=0.219;AFR_AF=0.059;EUR_AF=0.1998;SAS_AF=0.2178;AA=C|||;VT=SNP
11	81211752	rs11232701	G	C	100	PASS	AC=856;AF=0.170927;AN=5008;NS=2504;DP=15100;EAS_AF=0.2966;AMR_AF=0.1052;AFR_AF=0.115;EUR_AF=0.1103;SAS_AF=0.226;AA=G|||;VT=SNP
11	81212953	rs10897831	C	T	100	PASS	AC=1322;AF=0.263978;AN=5008;NS=2504;DP=20347;EAS_AF=0.2877;AMR_AF=0.1787;AFR_AF=0.3147;EUR_AF=0.2256;SAS_AF=0.271;AA=C|||;VT=SNP
11	81213333	rs4459329	C	A	100	PASS	AC=2506;AF=0.500399;AN=5008;NS=2504;DP=19799;EAS_AF=0.2976;AMR_AF=0.4813;AFR_AF=0.6952;EUR_AF=0.4682;SAS_AF=0.4928;AA=A|||;VT=SNP
11	81213386	rs4348925	A	G	100	PASS	AC=4026;AF=0.803914;AN=5008;NS=2504;DP=17377;EAS_AF=0.5476;AMR_AF=0.8026;AFR_AF=0.9924;EUR_AF=0.7734;SAS_AF=0.8456;AA=G|||;VT=SNP
11	81213625	rs4405341	T	C	100	PASS	AC=4024;AF=0.803514;AN=5008;NS=2504;DP=16753;EAS_AF=0.5456;AMR_AF=0.8026;AFR_AF=0.9924;EUR_AF=0.7734;SAS_AF=0.8456;AA=C|||;VT=SNP
11	81213684	rs4405342	T	C	100	PASS	AC=1422;AF=0.283946;AN=5008;NS=2504;DP=17228;EAS_AF=0.248;AMR_AF=0.3156;AFR_AF=0.2269;EUR_AF=0.3042;SAS_AF=0.3548;AA=T|||;VT=SNP
11	81213851	rs72947108	C	A	100	PASS	AC=721;AF=0.14397;AN=5008;NS=2504;DP=14540;EAS_AF=0.0129;AMR_AF=0.255;AFR_AF=0.1528;EUR_AF=0.166;SAS_AF=0.1656;AA=C|||;VT=SNP
11	81214237	rs6591971	A	G	100	PASS	AC=4026;AF=0.803914;AN=5008;NS=2504;DP=16088;EAS_AF=0.5456;AMR_AF=0.8026;AFR_AF=0.9924;EUR_AF=0.7753;SAS_AF=0.8456;AA=G|||;VT=SNP
11	81215058	rs4944300	T	C	100	PASS	AC=4025;AF=0.803714;AN=5008;NS=2504;DP=15635;EAS_AF=0.5486;AMR_AF=0.8026;AFR_AF=0.9924;EUR_AF=0.7734;SAS_AF=0.8436;AA=C|||;VT=SNP
11	81215557	rs72947112	A	G	100	PASS	AC=712;AF=0.142173;AN=5008;NS=2504;DP=12247;EAS_AF=0.0129;AMR_AF=0.2435;AFR_AF=0.1543;EUR_AF=0.163;SAS_AF=0.1656;AA=A|||;VT=SNP
11	81215913	rs17142425	T	C	100	PASS	AC=713;AF=0.142372;AN=5008;NS=2504;DP=13369;EAS_AF=0.0139;AMR_AF=0.2435;AFR_AF=0.1551;EUR_AF=0.162;SAS_AF=0.1656;AA=T|||;VT=SNP
11	81216722	rs12294188	T	C	100	PASS	AC=693;AF=0.138379;AN=5008;NS=2504;DP=16320;EAS_AF=0.0109;AMR_AF=0.1268;AFR_AF=0.2587;EUR_AF=0.1561;SAS_AF=0.0971;AA=T|||;VT=SNP
11	81216846	rs4944301	A	G	100	PASS	AC=1378;AF=0.27516;AN=5008;NS=2504;DP=17132;EAS_AF=0.246;AMR_AF=0.2983;AFR_AF=0.2534;EUR_AF=0.2714;SAS_AF=0.3221;AA=A|||;VT=SNP
11	81217054	rs4944302	T	A	100	PASS	AC=1379;AF=0.275359;AN=5008;NS=2504;DP=16425;EAS_AF=0.246;AMR_AF=0.2997;AFR_AF=0.2534;EUR_AF=0.2714;SAS_AF=0.3221;AA=T|||;VT=SNP
11	81217632	rs11232703	T	C	100	PASS	AC=714;AF=0.142572;AN=5008;NS=2504;DP=15603;EAS_AF=0.0109;AMR_AF=0.1412;AFR_AF=0.2625;EUR_AF=0.162;SAS_AF=0.0971;AA=T|||;VT=SNP
11	81217700	rs4644664	G	C	100	PASS	AC=1292;AF=0.257987;AN=5008;NS=2504;DP=14980;EAS_AF=0.2242;AMR_AF=0.2896;AFR_AF=0.2118;EUR_AF=0.2714;SAS_AF=0.319;AA=G|||;VT=SNP
11	81218130	rs4432044	T	C	100	PASS	AC=2113;AF=0.421925;AN=5008;NS=2504;DP=14782;EAS_AF=0.2391;AMR_AF=0.5735;AFR_AF=0.3691;EUR_AF=0.4742;SAS_AF=0.5204;AA=T|||;VT=SNP
11	81218149	rs11232704	C	T	100	PASS	AC=670;AF=0.133786;AN=5008;NS=2504;DP=14654;EAS_AF=0.2688;AMR_AF=0.072;AFR_AF=0.0348;EUR_AF=0.1034;SAS_AF=0.2035;AA=C|||;VT=SNP
11	81218512	rs10792572	C	A	100	PASS	AC=3997;AF=0.798123;AN=5008;NS=2504;DP=13824;EAS_AF=0.5268;AMR_AF=0.7997;AFR_AF=0.9909;EUR_AF=0.7714;SAS_AF=0.8436;AA=A|||;VT=SNP
11	81220320	rs7131376	T	C	100	PASS	AC=1670;AF=0.333466;AN=5008;NS=2504;DP=15730;EAS_AF=0.2242;AMR_AF=0.3501;AFR_AF=0.3238;EUR_AF=0.3728;SAS_AF=0.407;AA=T|||;VT=SNP
11	81220909	rs73513649	C	A	100	PASS	AC=694;AF=0.138578;AN=5008;NS=2504;DP=18228;EAS_AF=0.2738;AMR_AF=0.0706;AFR_AF=0.0492;EUR_AF=0.1034;SAS_AF=0.2045;AA=C|||;VT=SNP
11	81220993	rs17142446	A	T	100	PASS	AC=694;AF=0.138578;AN=5008;NS=2504;DP=19322;EAS_AF=0.2738;AMR_AF=0.0706;AFR_AF=0.0492;EUR_AF=0.1034;SAS_AF=0.2045;AA=A|||;VT=SNP
11	81221062	rs17142449	A	G	100	PASS	AC=765;AF=0.152756;AN=5008;NS=2504;DP=19249;EAS_AF=0.2748;AMR_AF=0.0706;AFR_AF=0.1021;EUR_AF=0.1034;SAS_AF=0.2045;AA=A|||;VT=SNP
11	81221273	rs7127474	G	A	100	PASS	AC=1530;AF=0.305511;AN=5008;NS=2504;DP=19665;EAS_AF=0.2312;AMR_AF=0.3285;AFR_AF=0.2912;EUR_AF=0.3111;SAS_AF=0.3793;AA=A|||;VT=SNP
11	81221309	rs7127181	A	C	100	PASS	AC=1277;AF=0.254992;AN=5008;NS=2504;DP=19668;EAS_AF=0.2222;AMR_AF=0.3112;AFR_AF=0.1233;EUR_AF=0.3091;SAS_AF=0.3712;AA=C|||;VT=SNP
11	81221456	rs12273288	A	C	100	PASS	AC=581;AF=0.116014;AN=5008;NS=2504;DP=19185;EAS_AF=0.0109;AMR_AF=0.1383;AFR_AF=0.2148;EUR_AF=0.1272;SAS_AF=0.0634;AA=A|||;VT=SNP
11	81221497	rs4944303	C	T	100	PASS	AC=2538;AF=0.506789;AN=5008;NS=2504;DP=19486;EAS_AF=0.2371;AMR_AF=0.585;AFR_AF=0.5756;EUR_AF=0.5467;SAS_AF=0.5951;AA=T|||;VT=SNP
11	81221576	rs12420245	G	A	100	PASS	AC=1254;AF=0.250399;AN=5008;NS=2504;DP=18279;EAS_AF=0.2232;AMR_AF=0.3069;AFR_AF=0.1074;EUR_AF=0.3091;SAS_AF=0.3712;AA=G|||;VT=SNP
11	81221742	rs1945658	G	A	100	PASS	AC=824;AF=0.164537;AN=5008;NS=2504;DP=15837;EAS_AF=0.0119;AMR_AF=0.2507;AFR_AF=0.152;EUR_AF=0.2356;SAS_AF=0.2045;AA=G|||;VT=SNP
11	81221810	rs1945657	C	T	100	PASS	AC=574;AF=0.114617;AN=5008;NS=2504;DP=15329;EAS_AF=0.0109;AMR_AF=0.1383;AFR_AF=0.2095;EUR_AF=0.1252;SAS_AF=0.0654;AA=C|||;VT=SNP
11	81222314	rs997382	G	A	100	PASS	AC=2184;AF=0.436102;AN=5008;NS=2504;DP=15437;EAS_AF=0.497;AMR_AF=0.3905;AFR_AF=0.3268;EUR_AF=0.4135;SAS_AF=0.5767;AA=A|||;VT=SNP
11	81222351	rs997383	C	T	100	PASS	AC=2183;AF=0.435903;AN=5008;NS=2504;DP=15873;EAS_AF=0.497;AMR_AF=0.389;AFR_AF=0.3268;EUR_AF=0.4135;SAS_AF=0.5767;AA=T|||;VT=SNP
11	81222768	rs7478747	C	A	100	PASS	AC=1313;AF=0.262181;AN=5008;NS=2504;DP=17914;EAS_AF=0.2242;AMR_AF=0.2911;AFR_AF=0.208;EUR_AF=0.2763;SAS_AF=0.3395;AA=C|||;VT=SNP
11	81223009	rs12290030	C	T	100	PASS	AC=2230;AF=0.445288;AN=5008;NS=2504;DP=17205;EAS_AF=0.497;AMR_AF=0.3718;AFR_AF=0.4198;EUR_AF=0.3817;SAS_AF=0.544;AA=T|||;VT=SNP
11	81223225	rs12787574	C	T	100	PASS	AC=2094;AF=0.418131;AN=5008;NS=2504;DP=15434;EAS_AF=0.497;AMR_AF=0.3674;AFR_AF=0.3192;EUR_AF=0.3817;SAS_AF=0.544;AA=T|||;VT=SNP
11	81223327	rs17142469	T	C	100	PASS	AC=272;AF=0.0543131;AN=5008;NS=2504;DP=16006;EAS_AF=0.1488;AMR_AF=0.0202;AFR_AF=0.003;EUR_AF=0.0557;SAS_AF=0.0491;AA=C|||;VT=SNP
11	81223516	rs1945656	C	T	100	PASS	AC=2231;AF=0.445487;AN=5008;NS=2504;DP=17542;EAS_AF=0.497;AMR_AF=0.3732;AFR_AF=0.4198;EUR_AF=0.3817;SAS_AF=0.544;AA=T|||;VT=SNP
11	81223717	rs1945655	C	A	100	PASS	AC=2224;AF=0.444089;AN=5008;NS=2504;DP=16919;EAS_AF=0.496;AMR_AF=0.3718;AFR_AF=0.416;EUR_AF=0.3817;SAS_AF=0.544;AA=A|||;VT=SNP
11	81223900	rs6591972	C	G	100	PASS	AC=2230;AF=0.445288;AN=5008;NS=2504;DP=19903;EAS_AF=0.497;AMR_AF=0.3718;AFR_AF=0.4198;EUR_AF=0.3817;SAS_AF=0.544;AA=C|||;VT=SNP
11	81223989	rs4943837	C	T	100	PASS	AC=2230;AF=0.445288;AN=5008;NS=2504;DP=19886;EAS_AF=0.497;AMR_AF=0.3718;AFR_AF=0.4198;EUR_AF=0.3817;SAS_AF=0.544;AA=C|||;VT=SNP
11	81224239	rs6591973	A	T	100	PASS	AC=2230;AF=0.445288;AN=5008;NS=2504;DP=18335;EAS_AF=0.497;AMR_AF=0.3718;AFR_AF=0.4198;EUR_AF=0.3817;SAS_AF=0.544;AA=A|||;VT=SNP
11	81224286	rs1945654	G	C	100	PASS	AC=4427;AF=0.883986;AN=5008;NS=2504;DP=20439;EAS_AF=0.9891;AMR_AF=0.8487;AFR_AF=0.8404;EUR_AF=0.8429;SAS_AF=0.9018;AA=C|||;VT=SNP
11	81224447	rs4269945	C	A	100	PASS	AC=877;AF=0.17512;AN=5008;NS=2504;DP=20601;EAS_AF=0.0139;AMR_AF=0.2507;AFR_AF=0.1914;EUR_AF=0.2346;SAS_AF=0.2045;AA=C|||;VT=SNP
11	81224574	rs4359234	C	T	100	PASS	AC=876;AF=0.17492;AN=5008;NS=2504;DP=20129;EAS_AF=0.0119;AMR_AF=0.2507;AFR_AF=0.1921;EUR_AF=0.2346;SAS_AF=0.2045;AA=T|||;VT=SNP
11	81224751	rs11232705	C	T	100	PASS	AC=988;AF=0.197284;AN=5008;NS=2504;DP=22019;EAS_AF=0.4782;AMR_AF=0.1988;AFR_AF=0.0091;EUR_AF=0.2237;SAS_AF=0.1339;AA=C|||;VT=SNP
11	81225099	rs12293862	G	A	100	PASS	AC=1514;AF=0.302316;AN=5008;NS=2504;DP=18247;EAS_AF=0.2232;AMR_AF=0.3055;AFR_AF=0.351;EUR_AF=0.2783;SAS_AF=0.3405;AA=G|||;VT=SNP
11	81225948	rs11828414	G	T	100	PASS	AC=877;AF=0.17512;AN=5008;NS=2504;DP=14021;EAS_AF=0.0129;AMR_AF=0.2493;AFR_AF=0.1921;EUR_AF=0.2356;SAS_AF=0.2045;AA=T|||;VT=SNP
11	81226350	rs10792573	A	G	100	PASS	AC=1583;AF=0.316094;AN=5008;NS=2504;DP=16209;EAS_AF=0.2827;AMR_AF=0.317;AFR_AF=0.2557;EUR_AF=0.339;SAS_AF=0.408;AA=G|||;VT=SNP
11	81226558	rs10897833	A	G	100	PASS	AC=745;AF=0.148762;AN=5008;NS=2504;DP=20469;EAS_AF=0.2708;AMR_AF=0.0677;AFR_AF=0.0923;EUR_AF=0.1034;SAS_AF=0.2035;AA=A|||;VT=SNP
11	81226880	rs12808934	A	T	100	PASS	AC=707;AF=0.141174;AN=5008;NS=2504;DP=19230;EAS_AF=0.2708;AMR_AF=0.0663;AFR_AF=0.0643;EUR_AF=0.1034;SAS_AF=0.2035;AA=A|||;VT=SNP
11	81227002	rs11232706	T	C	100	PASS	AC=987;AF=0.197085;AN=5008;NS=2504;DP=18615;EAS_AF=0.4772;AMR_AF=0.1988;AFR_AF=0.0091;EUR_AF=0.2247;SAS_AF=0.1329;AA=T|||;VT=SNP
11	81227256	rs7944102	C	T	100	PASS	AC=1530;AF=0.305511;AN=5008;NS=2504;DP=19262;EAS_AF=0.2242;AMR_AF=0.3055;AFR_AF=0.3616;EUR_AF=0.2793;SAS_AF=0.3405;AA=T|||;VT=SNP
11	81227373	rs1945653	G	A	100	PASS	AC=881;AF=0.175919;AN=5008;NS=2504;DP=18026;EAS_AF=0.0119;AMR_AF=0.2507;AFR_AF=0.1959;EUR_AF=0.2346;SAS_AF=0.2045;AA=G|||;VT=SNP
11	81227418	rs1945652	T	A	100	PASS	AC=837;AF=0.167133;AN=5008;NS=2504;DP=17630;EAS_AF=0.0119;AMR_AF=0.2493;AFR_AF=0.1619;EUR_AF=0.2346;SAS_AF=0.2065;AA=T|||;VT=SNP
11	81227467	rs11232708	T	C	100	PASS	AC=1319;AF=0.263379;AN=5008;NS=2504;DP=15923;EAS_AF=0.2282;AMR_AF=0.2911;AFR_AF=0.208;EUR_AF=0.2783;SAS_AF=0.3395;AA=T|||;VT=SNP
11	81228083	rs7948217	G	A	100	PASS	AC=948;AF=0.189297;AN=5008;NS=2504;DP=17118;EAS_AF=0.2708;AMR_AF=0.0821;AFR_AF=0.2368;EUR_AF=0.1044;SAS_AF=0.2045;AA=A|||;VT=SNP
11	81228499	rs1945651	A	T	100	PASS	AC=3698;AF=0.738419;AN=5008;NS=2504;DP=19698;EAS_AF=0.7143;AMR_AF=0.781;AFR_AF=0.7648;EUR_AF=0.7406;SAS_AF=0.6953;AA=T|||;VT=SNP
11	81228516	rs11232709	T	C	100	PASS	AC=266;AF=0.053115;AN=5008;NS=2504;DP=19733;EAS_AF=0.1488;AMR_AF=0.0173;AFR_AF=0.0015;EUR_AF=0.0537;SAS_AF=0.0491;AA=T|||;VT=SNP
11	81229507	rs61890001	G	A	100	PASS	AC=93;AF=0.0185703;AN=5008;NS=2504;DP=16525;EAS_AF=0.002;AMR_AF=0.0274;AFR_AF=0.003;EUR_AF=0.0378;SAS_AF=0.0307;AA=G|||;VT=SNP
11	81229557	rs72947141	G	T	100	PASS	AC=1089;AF=0.217452;AN=5008;NS=2504;DP=17286;EAS_AF=0.0109;AMR_AF=0.268;AFR_AF=0.3442;EUR_AF=0.2356;SAS_AF=0.2045;AA=G|||;VT=SNP
11	81229685	rs66924223	C	T	100	PASS	AC=1297;AF=0.258986;AN=5008;NS=2504;DP=19643;EAS_AF=0.0119;AMR_AF=0.2795;AFR_AF=0.4788;EUR_AF=0.2376;SAS_AF=0.2239;AA=c|||;VT=SNP
11	81229887	rs67566515	A	C	100	PASS	AC=1395;AF=0.278554;AN=5008;NS=2504;DP=18167;EAS_AF=0.0119;AMR_AF=0.2867;AFR_AF=0.5477;EUR_AF=0.2386;SAS_AF=0.2249;AA=A|||;VT=SNP
11	81229937	rs17452191	A	C	100	PASS	AC=1104;AF=0.220447;AN=5008;NS=2504;DP=17317;EAS_AF=0.2292;AMR_AF=0.2824;AFR_AF=0.053;EUR_AF=0.2773;SAS_AF=0.3354;AA=A|||;VT=SNP
11	81231346	rs11232710	G	A	100	PASS	AC=986;AF=0.196885;AN=5008;NS=2504;DP=18101;EAS_AF=0.4752;AMR_AF=0.1988;AFR_AF=0.0091;EUR_AF=0.2227;SAS_AF=0.136;AA=g|||;VT=SNP
11	81231701	rs1945650	G	A	100	PASS	AC=1075;AF=0.214657;AN=5008;NS=2504;DP=16634;EAS_AF=0.0109;AMR_AF=0.2666;AFR_AF=0.3359;EUR_AF=0.2346;SAS_AF=0.2035;AA=G|||;VT=SNP
11	81231936	rs11232711	A	G	100	PASS	AC=681;AF=0.135982;AN=5008;NS=2504;DP=12609;EAS_AF=0.2748;AMR_AF=0.0663;AFR_AF=0.0386;EUR_AF=0.1044;SAS_AF=0.2065;AA=A|||;VT=SNP
11	81232328	rs12790310	T	C	100	PASS	AC=1116;AF=0.222843;AN=5008;NS=2504;DP=13541;EAS_AF=0.2262;AMR_AF=0.2824;AFR_AF=0.0635;EUR_AF=0.2773;SAS_AF=0.3364;AA=C|||;VT=SNP
11	81232569	rs12789674	G	C	100	PASS	AC=1197;AF=0.239018;AN=5008;NS=2504;DP=10959;EAS_AF=0.2242;AMR_AF=0.3026;AFR_AF=0.0666;EUR_AF=0.3101;SAS_AF=0.3691;AA=G|||;VT=SNP
11	81232575	rs4943838	T	G	100	PASS	AC=680;AF=0.135783;AN=5008;NS=2504;DP=11372;EAS_AF=0.2748;AMR_AF=0.0663;AFR_AF=0.0386;EUR_AF=0.1034;SAS_AF=0.2065;AA=T|||;VT=SNP
11	81232825	rs4944304	A	C	100	PASS	AC=845;AF=0.16873;AN=5008;NS=2504;DP=15711;EAS_AF=0.2748;AMR_AF=0.0706;AFR_AF=0.146;EUR_AF=0.1044;SAS_AF=0.226;AA=A|||;VT=SNP
11	81234940	rs73513679	C	T	100	PASS	AC=377;AF=0.0752796;AN=5008;NS=2504;DP=16163;EAS_AF=0.124;AMR_AF=0.0375;AFR_AF=0.0303;EUR_AF=0.0328;SAS_AF=0.1564;AA=C|||;VT=SNP
11	81235150	rs2032381	G	T	100	PASS	AC=654;AF=0.130591;AN=5008;NS=2504;DP=14893;EAS_AF=0.2738;AMR_AF=0.0576;AFR_AF=0.0378;EUR_AF=0.0875;SAS_AF=0.2045;AA=G|||;VT=SNP
11	81235185	rs12289413	A	C	100	PASS	AC=1007;AF=0.201078;AN=5008;NS=2504;DP=14544;EAS_AF=0.0119;AMR_AF=0.2579;AFR_AF=0.2874;EUR_AF=0.2356;SAS_AF=0.2035;AA=A|||;VT=SNP
11	81235736	rs12786388	G	A	100	PASS	AC=1026;AF=0.204872;AN=5008;NS=2504;DP=18652;EAS_AF=0.2093;AMR_AF=0.2017;AFR_AF=0.0514;EUR_AF=0.2753;SAS_AF=0.3374;AA=G|||;VT=SNP
11	81235894	rs12786273	A	T	100	PASS	AC=1294;AF=0.258387;AN=5008;NS=2504;DP=18075;EAS_AF=0.2232;AMR_AF=0.2853;AFR_AF=0.1846;EUR_AF=0.2763;SAS_AF=0.3569;AA=T|||;VT=SNP
11	81236034	rs1540173	G	A	100	PASS	AC=1229;AF=0.245407;AN=5008;NS=2504;DP=18123;EAS_AF=0.2103;AMR_AF=0.2046;AFR_AF=0.1846;EUR_AF=0.2763;SAS_AF=0.3609;AA=A|||;VT=SNP
11	81236445	rs1540172	A	T	100	PASS	AC=1225;AF=0.244609;AN=5008;NS=2504;DP=20763;EAS_AF=0.2103;AMR_AF=0.2046;AFR_AF=0.1846;EUR_AF=0.2773;SAS_AF=0.3558;AA=T|||;VT=SNP
11	81236468	rs1540171	A	C	100	PASS	AC=1058;AF=0.211262;AN=5008;NS=2504;DP=20550;EAS_AF=0.2093;AMR_AF=0.2003;AFR_AF=0.0772;EUR_AF=0.2753;SAS_AF=0.3364;AA=A|||;VT=SNP
11	81236613	rs1945689	T	A	100	PASS	AC=133;AF=0.0265575;AN=5008;NS=2504;DP=21186;EAS_AF=0.0784;AMR_AF=0.0461;AFR_AF=0.0008;EUR_AF=0.0119;SAS_AF=0.0092;AA=T|||;VT=SNP
11	81236682	rs10792574	A	G	100	PASS	AC=1040;AF=0.207668;AN=5008;NS=2504;DP=19494;EAS_AF=0.4792;AMR_AF=0.2104;AFR_AF=0.0257;EUR_AF=0.2425;SAS_AF=0.136;AA=A|||;VT=SNP
11	81236765	rs1945688	A	G	100	PASS	AC=1069;AF=0.213458;AN=5008;NS=2504;DP=19417;EAS_AF=0.2093;AMR_AF=0.2017;AFR_AF=0.0794;EUR_AF=0.2773;SAS_AF=0.3415;AA=A|||;VT=SNP
11	81236925	rs72949166	T	C	100	PASS	AC=831;AF=0.165935;AN=5008;NS=2504;DP=20538;EAS_AF=0.0119;AMR_AF=0.2464;AFR_AF=0.1611;EUR_AF=0.2346;SAS_AF=0.2035;AA=T|||;VT=SNP
11	81236931	rs11825324	T	C	100	PASS	AC=1040;AF=0.207668;AN=5008;NS=2504;DP=20552;EAS_AF=0.4792;AMR_AF=0.2104;AFR_AF=0.0257;EUR_AF=0.2425;SAS_AF=0.136;AA=T|||;VT=SNP
11	81237843	rs56291614	A	T	100	PASS	AC=952;AF=0.190096;AN=5008;NS=2504;DP=19427;EAS_AF=0.0119;AMR_AF=0.232;AFR_AF=0.2867;EUR_AF=0.2078;SAS_AF=0.1953;AA=A|||;VT=SNP
11	81238490	rs1945687	C	T	100	PASS	AC=2016;AF=0.402556;AN=5008;NS=2504;DP=19508;EAS_AF=0.2837;AMR_AF=0.3285;AFR_AF=0.6142;EUR_AF=0.2962;SAS_AF=0.4008;AA=T|||;VT=SNP
11	81238627	rs7925819	T	C	100	PASS	AC=4623;AF=0.923123;AN=5008;NS=2504;DP=17002;EAS_AF=0.9891;AMR_AF=0.8761;AFR_AF=0.9228;EUR_AF=0.8787;SAS_AF=0.9346;AA=C|||;VT=SNP
11	81239085	rs11232713	T	C	100	PASS	AC=729;AF=0.145567;AN=5008;NS=2504;DP=17755;EAS_AF=0.2867;AMR_AF=0.1412;AFR_AF=0.0386;EUR_AF=0.0895;SAS_AF=0.2055;AA=T|||;VT=SNP
11	81239454	rs10897834	G	T	100	PASS	AC=1713;AF=0.342053;AN=5008;NS=2504;DP=18979;EAS_AF=0.2986;AMR_AF=0.3703;AFR_AF=0.3585;EUR_AF=0.2942;SAS_AF=0.3937;AA=T|||;VT=SNP
11	81239579	rs1955072	T	C	100	PASS	AC=2127;AF=0.42472;AN=5008;NS=2504;DP=19209;EAS_AF=0.2996;AMR_AF=0.4107;AFR_AF=0.6399;EUR_AF=0.2982;SAS_AF=0.4029;AA=C|||;VT=SNP
11	81239719	rs11232714	T	C	100	PASS	AC=1016;AF=0.202875;AN=5008;NS=2504;DP=18241;EAS_AF=0.4762;AMR_AF=0.2104;AFR_AF=0.0098;EUR_AF=0.2425;SAS_AF=0.136;AA=T|||;VT=SNP
11	81240323	rs17142516	T	A	100	PASS	AC=948;AF=0.189297;AN=5008;NS=2504;DP=16962;EAS_AF=0.0119;AMR_AF=0.2305;AFR_AF=0.2859;EUR_AF=0.2068;SAS_AF=0.1943;AA=T|||;VT=SNP
11	81240563	rs10897835	G	C	100	PASS	AC=2168;AF=0.432907;AN=5008;NS=2504;DP=15143;EAS_AF=0.5;AMR_AF=0.402;AFR_AF=0.2927;EUR_AF=0.4264;SAS_AF=0.5818;AA=G|||;VT=SNP
11	81240569	rs112548485	C	T	100	PASS	AC=947;AF=0.189097;AN=5008;NS=2504;DP=15035;EAS_AF=0.0119;AMR_AF=0.2305;AFR_AF=0.2852;EUR_AF=0.2068;SAS_AF=0.1943;AA=C|||;VT=SNP
11	81240722	rs11232715	C	T	100	PASS	AC=656;AF=0.13099;AN=5008;NS=2504;DP=10348;EAS_AF=0.2728;AMR_AF=0.0591;AFR_AF=0.0378;EUR_AF=0.0875;SAS_AF=0.2065;AA=C|||;VT=SNP
11	81241083	rs12277559	C	G	100	PASS	AC=978;AF=0.195288;AN=5008;NS=2504;DP=17588;EAS_AF=0.0119;AMR_AF=0.2305;AFR_AF=0.3079;EUR_AF=0.2078;SAS_AF=0.1943;AA=C|||;VT=SNP
11	81241225	rs12277636	C	T	100	PASS	AC=2025;AF=0.404353;AN=5008;NS=2504;DP=18327;EAS_AF=0.2857;AMR_AF=0.3285;AFR_AF=0.618;EUR_AF=0.2962;SAS_AF=0.4029;AA=T|||;VT=SNP
11	81241487	rs7107343	G	A	100	PASS	AC=1169;AF=0.233427;AN=5008;NS=2504;DP=18814;EAS_AF=0.2232;AMR_AF=0.317;AFR_AF=0.053;EUR_AF=0.3201;SAS_AF=0.3395;AA=G|||;VT=SNP
11	81243671	rs1945686	C	G	100	PASS	AC=3058;AF=0.610623;AN=5008;NS=2504;DP=16448;EAS_AF=0.9683;AMR_AF=0.5504;AFR_AF=0.3434;EUR_AF=0.5477;SAS_AF=0.7106;AA=C|||;VT=SNP
11	81244072	rs61890005	T	G	100	PASS	AC=941;AF=0.187899;AN=5008;NS=2504;DP=17899;EAS_AF=0.5159;AMR_AF=0.2133;AFR_AF=0.0038;EUR_AF=0.1511;SAS_AF=0.1186;AA=T|||;VT=SNP
11	81244737	rs4245405	T	C	100	PASS	AC=3141;AF=0.627196;AN=5008;NS=2504;DP=16836;EAS_AF=0.9692;AMR_AF=0.5749;AFR_AF=0.3707;EUR_AF=0.5696;SAS_AF=0.7178;AA=T|||;VT=SNP
11	81246549	rs61890007	T	G	100	PASS	AC=960;AF=0.191693;AN=5008;NS=2504;DP=19747;EAS_AF=0.5159;AMR_AF=0.2133;AFR_AF=0.0182;EUR_AF=0.1511;SAS_AF=0.1186;AA=T|||;VT=SNP
11	81249149	rs77305940	C	T	100	PASS	AC=627;AF=0.1252;AN=5008;NS=2504;DP=22144;EAS_AF=0.0179;AMR_AF=0.2075;AFR_AF=0.1127;EUR_AF=0.1819;SAS_AF=0.136;AA=C|||;VT=SNP
11	81250099	rs113942404	C	T	100	PASS	AC=460;AF=0.091853;AN=5008;NS=2504;DP=20972;EAS_AF=0.12;AMR_AF=0.0735;AFR_AF=0.0091;EUR_AF=0.1153;SAS_AF=0.1636;AA=C|||;VT=SNP
11	81250292	rs145071162	G	C	100	PASS	AC=811;AF=0.161941;AN=5008;NS=2504;DP=19296;EAS_AF=0.0179;AMR_AF=0.2219;AFR_AF=0.2368;EUR_AF=0.1819;SAS_AF=0.1462;AA=G|||;VT=SNP
11	81251171	rs7948213	A	G	100	PASS	AC=3036;AF=0.60623;AN=5008;NS=2504;DP=18694;EAS_AF=0.9683;AMR_AF=0.5533;AFR_AF=0.32;EUR_AF=0.5517;SAS_AF=0.7137;AA=G|||;VT=SNP
11	81251311	rs7935014	T	C	100	PASS	AC=3832;AF=0.765176;AN=5008;NS=2504;DP=16772;EAS_AF=0.9871;AMR_AF=0.781;AFR_AF=0.5492;EUR_AF=0.7336;SAS_AF=0.8497;AA=C|||;VT=SNP
11	81251360	rs112374338	C	T	100	PASS	AC=627;AF=0.1252;AN=5008;NS=2504;DP=15672;EAS_AF=0.0179;AMR_AF=0.2061;AFR_AF=0.1135;EUR_AF=0.1819;SAS_AF=0.136;AA=C|||;VT=SNP
11	81251505	rs7935238	T	C	100	PASS	AC=3033;AF=0.605631;AN=5008;NS=2504;DP=15086;EAS_AF=0.9683;AMR_AF=0.5533;AFR_AF=0.3185;EUR_AF=0.5507;SAS_AF=0.7137;AA=T|||;VT=SNP
11	81252513	rs7924506	G	A	100	PASS	AC=626;AF=0.125;AN=5008;NS=2504;DP=18359;EAS_AF=0.0179;AMR_AF=0.2061;AFR_AF=0.1127;EUR_AF=0.1819;SAS_AF=0.136;AA=G|||;VT=SNP
11	81252692	rs7939532	T	C	100	PASS	AC=626;AF=0.125;AN=5008;NS=2504;DP=18642;EAS_AF=0.0179;AMR_AF=0.2061;AFR_AF=0.1127;EUR_AF=0.1819;SAS_AF=0.136;AA=T|||;VT=SNP
11	81252708	rs7117771	T	A	100	PASS	AC=3088;AF=0.616613;AN=5008;NS=2504;DP=18375;EAS_AF=0.9683;AMR_AF=0.5562;AFR_AF=0.357;EUR_AF=0.5517;SAS_AF=0.7147;AA=A|||;VT=SNP
11	81253149	rs1945685	A	G	100	PASS	AC=3868;AF=0.772364;AN=5008;NS=2504;DP=18071;EAS_AF=0.9871;AMR_AF=0.7824;AFR_AF=0.5756;EUR_AF=0.7336;SAS_AF=0.8497;AA=A|||;VT=SNP
11	81253156	rs1945684	A	G	100	PASS	AC=3852;AF=0.769169;AN=5008;NS=2504;DP=18095;EAS_AF=0.9871;AMR_AF=0.781;AFR_AF=0.5643;EUR_AF=0.7336;SAS_AF=0.8497;AA=G|||;VT=SNP
11	81253743	rs11232722	T	C	100	PASS	AC=533;AF=0.10643;AN=5008;NS=2504;DP=16645;EAS_AF=0.1498;AMR_AF=0.0764;AFR_AF=0.0091;EUR_AF=0.1262;SAS_AF=0.1943;AA=T|||;VT=SNP
11	81254083	rs1945683	A	T	100	PASS	AC=3850;AF=0.76877;AN=5008;NS=2504;DP=15744;EAS_AF=0.9871;AMR_AF=0.781;AFR_AF=0.5628;EUR_AF=0.7336;SAS_AF=0.8497;AA=T|||;VT=SNP
11	81254919	rs1945682	T	C	100	PASS	AC=3870;AF=0.772764;AN=5008;NS=2504;DP=17342;EAS_AF=0.9881;AMR_AF=0.7824;AFR_AF=0.5764;EUR_AF=0.7336;SAS_AF=0.8497;AA=C|||;VT=SNP
11	81254985	rs1945681	C	G	100	PASS	AC=3077;AF=0.614417;AN=5008;NS=2504;DP=18091;EAS_AF=0.9683;AMR_AF=0.5576;AFR_AF=0.3563;EUR_AF=0.5517;SAS_AF=0.7035;AA=G|||;VT=SNP
11	81255558	rs1573552	T	G	100	PASS	AC=3024;AF=0.603834;AN=5008;NS=2504;DP=13677;EAS_AF=0.9683;AMR_AF=0.5562;AFR_AF=0.3162;EUR_AF=0.5517;SAS_AF=0.7045;AA=G|||;VT=SNP
11	81257477	rs10897836	C	T	100	PASS	AC=1875;AF=0.374401;AN=5008;NS=2504;DP=17280;EAS_AF=0.4583;AMR_AF=0.3329;AFR_AF=0.1483;EUR_AF=0.3986;SAS_AF=0.5982;AA=c|||;VT=SNP
11	81257478	rs67188834	G	A	100	PASS	AC=933;AF=0.186302;AN=5008;NS=2504;DP=17223;EAS_AF=0.5109;AMR_AF=0.2118;AFR_AF=0.0038;EUR_AF=0.1511;SAS_AF=0.1166;AA=G|||;VT=SNP
11	81257748	rs1945677	G	A	100	PASS	AC=3861;AF=0.770966;AN=5008;NS=2504;DP=14959;EAS_AF=0.9871;AMR_AF=0.7824;AFR_AF=0.5711;EUR_AF=0.7326;SAS_AF=0.8497;AA=A|||;VT=SNP
11	81257779	rs1945676	C	A	100	PASS	AC=3082;AF=0.615415;AN=5008;NS=2504;DP=14887;EAS_AF=0.9683;AMR_AF=0.5591;AFR_AF=0.3517;EUR_AF=0.5507;SAS_AF=0.7147;AA=A|||;VT=SNP
11	81258089	rs10897837	G	T	100	PASS	AC=3073;AF=0.613618;AN=5008;NS=2504;DP=17055;EAS_AF=0.9683;AMR_AF=0.5576;AFR_AF=0.3457;EUR_AF=0.5507;SAS_AF=0.7147;AA=G|||;VT=SNP
11	81258169	rs17142537	T	C	100	PASS	AC=1211;AF=0.241813;AN=5008;NS=2504;DP=16464;EAS_AF=0.5149;AMR_AF=0.2262;AFR_AF=0.1989;EUR_AF=0.1531;SAS_AF=0.1207;AA=T|||;VT=SNP
11	81258185	rs59620581	C	T	100	PASS	AC=1161;AF=0.231829;AN=5008;NS=2504;DP=16555;EAS_AF=0.5149;AMR_AF=0.2233;AFR_AF=0.1626;EUR_AF=0.1531;SAS_AF=0.1207;AA=C|||;VT=SNP
11	81258285	rs11232724	A	G	100	PASS	AC=3008;AF=0.600639;AN=5008;NS=2504;DP=18211;EAS_AF=0.9683;AMR_AF=0.5519;AFR_AF=0.3064;EUR_AF=0.5417;SAS_AF=0.7147;AA=A|||;VT=SNP
11	81258435	rs61890048	T	C	100	PASS	AC=1042;AF=0.208067;AN=5008;NS=2504;DP=15894;EAS_AF=0.5496;AMR_AF=0.2349;AFR_AF=0.0197;EUR_AF=0.1551;SAS_AF=0.1462;AA=C|||;VT=SNP
11	81258441	rs7934859	T	C	100	PASS	AC=1787;AF=0.356829;AN=5008;NS=2504;DP=15748;EAS_AF=0.4266;AMR_AF=0.281;AFR_AF=0.1989;EUR_AF=0.3509;SAS_AF=0.5583;AA=T|||;VT=SNP
11	81258462	rs7948484	G	C	100	PASS	AC=1786;AF=0.356629;AN=5008;NS=2504;DP=15316;EAS_AF=0.4256;AMR_AF=0.2867;AFR_AF=0.205;EUR_AF=0.3429;SAS_AF=0.5542;AA=C|||;VT=SNP
11	81258685	rs7948608	C	T	100	PASS	AC=2935;AF=0.586062;AN=5008;NS=2504;DP=13593;EAS_AF=0.9692;AMR_AF=0.5447;AFR_AF=0.2867;EUR_AF=0.5179;SAS_AF=0.6953;AA=T|||;VT=SNP
11	81258898	rs7935436	T	C	100	PASS	AC=1826;AF=0.364617;AN=5008;NS=2504;DP=12841;EAS_AF=0.4554;AMR_AF=0.3184;AFR_AF=0.1452;EUR_AF=0.3748;SAS_AF=0.59;AA=T|||;VT=SNP
11	81259119	rs7951915	C	T	100	PASS	AC=2985;AF=0.596046;AN=5008;NS=2504;DP=15386;EAS_AF=0.9683;AMR_AF=0.5476;AFR_AF=0.3041;EUR_AF=0.5268;SAS_AF=0.7127;AA=T|||;VT=SNP
11	81259711	rs1894143	T	G	100	PASS	AC=3844;AF=0.767572;AN=5008;NS=2504;DP=20168;EAS_AF=0.9871;AMR_AF=0.768;AFR_AF=0.5779;EUR_AF=0.7177;SAS_AF=0.8487;AA=G|||;VT=SNP
11	81259828	rs4943839	G	A	100	PASS	AC=771;AF=0.153954;AN=5008;NS=2504;DP=19714;EAS_AF=0.0169;AMR_AF=0.2118;AFR_AF=0.2141;EUR_AF=0.1899;SAS_AF=0.136;AA=G|||;VT=SNP
11	81260404	rs17142545	G	A	100	PASS	AC=670;AF=0.133786;AN=5008;NS=2504;DP=19534;EAS_AF=0.0169;AMR_AF=0.2032;AFR_AF=0.1422;EUR_AF=0.1899;SAS_AF=0.136;AA=G|||;VT=SNP
11	81260677	rs4630320	A	G	100	PASS	AC=944;AF=0.188498;AN=5008;NS=2504;DP=16099;EAS_AF=0.5169;AMR_AF=0.2161;AFR_AF=0.0053;EUR_AF=0.1501;SAS_AF=0.1176;AA=A|||;VT=SNP
11	81260996	rs1894141	T	A	100	PASS	AC=2988;AF=0.596645;AN=5008;NS=2504;DP=17759;EAS_AF=0.9692;AMR_AF=0.5476;AFR_AF=0.3048;EUR_AF=0.5288;SAS_AF=0.7117;AA=T|||;VT=SNP
11	81261111	rs1894140	T	C	100	PASS	AC=2988;AF=0.596645;AN=5008;NS=2504;DP=16105;EAS_AF=0.9692;AMR_AF=0.5476;AFR_AF=0.3048;EUR_AF=0.5288;SAS_AF=0.7117;AA=T|||;VT=SNP
11	81262160	rs34172016	A	T	100	PASS	AC=809;AF=0.161542;AN=5008;NS=2504;DP=20090;EAS_AF=0.0169;AMR_AF=0.2305;AFR_AF=0.2148;EUR_AF=0.2048;SAS_AF=0.1452;AA=A|||;VT=SNP
11	81262829	rs35098658	G	C	100	PASS	AC=511;AF=0.102037;AN=5008;NS=2504;DP=17597;EAS_AF=0.0169;AMR_AF=0.1945;AFR_AF=0.0265;EUR_AF=0.1899;SAS_AF=0.136;AA=G|||;VT=SNP
11	81262836	rs35745724	T	A	100	PASS	AC=669;AF=0.133586;AN=5008;NS=2504;DP=17429;EAS_AF=0.0169;AMR_AF=0.2032;AFR_AF=0.1415;EUR_AF=0.1899;SAS_AF=0.136;AA=T|||;VT=SNP
11	81263034	rs2156832	G	A	100	PASS	AC=670;AF=0.133786;AN=5008;NS=2504;DP=15636;EAS_AF=0.0169;AMR_AF=0.2032;AFR_AF=0.1422;EUR_AF=0.1899;SAS_AF=0.136;AA=G|||;VT=SNP
11	81263630	rs17453283	C	G	100	PASS	AC=2981;AF=0.595248;AN=5008;NS=2504;DP=15255;EAS_AF=0.9692;AMR_AF=0.5461;AFR_AF=0.3033;EUR_AF=0.5258;SAS_AF=0.7106;AA=C|||;VT=SNP
11	81263907	rs12272883	C	T	100	PASS	AC=3811;AF=0.760982;AN=5008;NS=2504;DP=16567;EAS_AF=0.9871;AMR_AF=0.7666;AFR_AF=0.5552;EUR_AF=0.7167;SAS_AF=0.8476;AA=T|||;VT=SNP
11	81264111	rs11232727	T	C	100	PASS	AC=3072;AF=0.613419;AN=5008;NS=2504;DP=18079;EAS_AF=0.9702;AMR_AF=0.5562;AFR_AF=0.3646;EUR_AF=0.5268;SAS_AF=0.7117;AA=T|||;VT=SNP
11	81264443	rs2187539	G	T	100	PASS	AC=3830;AF=0.764776;AN=5008;NS=2504;DP=20394;EAS_AF=0.9871;AMR_AF=0.7651;AFR_AF=0.5703;EUR_AF=0.7167;SAS_AF=0.8476;AA=T|||;VT=SNP
11	81264998	rs12276226	G	T	100	PASS	AC=3811;AF=0.760982;AN=5008;NS=2504;DP=17897;EAS_AF=0.9871;AMR_AF=0.7666;AFR_AF=0.5552;EUR_AF=0.7167;SAS_AF=0.8476;AA=g|||;VT=SNP
11	81265047	rs61692267	C	T	100	PASS	AC=634;AF=0.126597;AN=5008;NS=2504;DP=18398;EAS_AF=0.0169;AMR_AF=0.2017;AFR_AF=0.115;EUR_AF=0.1899;SAS_AF=0.137;AA=C|||;VT=SNP
11	81265201	rs12276253	C	A	100	PASS	AC=1788;AF=0.357029;AN=5008;NS=2504;DP=20125;EAS_AF=0.4573;AMR_AF=0.2997;AFR_AF=0.1384;EUR_AF=0.3618;SAS_AF=0.5849;AA=C|||;VT=SNP
11	81265221	rs17142556	A	G	100	PASS	AC=774;AF=0.154553;AN=5008;NS=2504;DP=20220;EAS_AF=0.0179;AMR_AF=0.2277;AFR_AF=0.1884;EUR_AF=0.2048;SAS_AF=0.1462;AA=A|||;VT=SNP
11	81266104	rs7107748	C	T	100	PASS	AC=2940;AF=0.587061;AN=5008;NS=2504;DP=19253;EAS_AF=0.9633;AMR_AF=0.5274;AFR_AF=0.3033;EUR_AF=0.5129;SAS_AF=0.7014;AA=C|||;VT=SNP
11	81266423	rs4944306	T	C	100	PASS	AC=2941;AF=0.58726;AN=5008;NS=2504;DP=18409;EAS_AF=0.9643;AMR_AF=0.5274;AFR_AF=0.3033;EUR_AF=0.5129;SAS_AF=0.7014;AA=C|||;VT=SNP
11	81266712	rs1945708	G	C	100	PASS	AC=675;AF=0.134784;AN=5008;NS=2504;DP=18092;EAS_AF=0.0218;AMR_AF=0.2032;AFR_AF=0.1415;EUR_AF=0.1899;SAS_AF=0.137;AA=G|||;VT=SNP
11	81267008	rs10897839	C	T	100	PASS	AC=2940;AF=0.587061;AN=5008;NS=2504;DP=17453;EAS_AF=0.9643;AMR_AF=0.5274;AFR_AF=0.3033;EUR_AF=0.5119;SAS_AF=0.7014;AA=C|||;VT=SNP
11	81267107	rs12418785	C	T	100	PASS	AC=2941;AF=0.58726;AN=5008;NS=2504;DP=17278;EAS_AF=0.9643;AMR_AF=0.5274;AFR_AF=0.3033;EUR_AF=0.5119;SAS_AF=0.7025;AA=C|||;VT=SNP
11	81267228	rs1945706	C	T	100	PASS	AC=2941;AF=0.58726;AN=5008;NS=2504;DP=16640;EAS_AF=0.9643;AMR_AF=0.5274;AFR_AF=0.3033;EUR_AF=0.5119;SAS_AF=0.7025;AA=T|||;VT=SNP
11	81267255	rs17142564	C	T	100	PASS	AC=974;AF=0.194489;AN=5008;NS=2504;DP=16855;EAS_AF=0.506;AMR_AF=0.2075;AFR_AF=0.0567;EUR_AF=0.1312;SAS_AF=0.1155;AA=C|||;VT=SNP
11	81267334	rs66635029	T	G	100	PASS	AC=742;AF=0.148163;AN=5008;NS=2504;DP=16942;EAS_AF=0.0218;AMR_AF=0.2205;AFR_AF=0.1649;EUR_AF=0.2048;SAS_AF=0.1462;AA=T|||;VT=SNP
11	81267432	rs2213096	A	C	100	PASS	AC=1790;AF=0.357428;AN=5008;NS=2504;DP=17933;EAS_AF=0.4583;AMR_AF=0.3012;AFR_AF=0.1384;EUR_AF=0.3618;SAS_AF=0.5849;AA=A|||;VT=SNP
11	81267632	rs2213095	G	A	100	PASS	AC=3845;AF=0.767772;AN=5008;NS=2504;DP=19185;EAS_AF=0.9871;AMR_AF=0.7695;AFR_AF=0.5794;EUR_AF=0.7167;SAS_AF=0.8476;AA=A|||;VT=SNP
11	81268037	rs1945696	A	G	100	PASS	AC=3847;AF=0.768171;AN=5008;NS=2504;DP=18163;EAS_AF=0.9871;AMR_AF=0.7695;AFR_AF=0.5802;EUR_AF=0.7177;SAS_AF=0.8476;AA=G|||;VT=SNP
11	81268969	rs56349012	G	A	100	PASS	AC=517;AF=0.103235;AN=5008;NS=2504;DP=17951;EAS_AF=0.0218;AMR_AF=0.196;AFR_AF=0.0265;EUR_AF=0.1889;SAS_AF=0.137;AA=G|||;VT=SNP
11	81269055	rs55918918	T	G	100	PASS	AC=625;AF=0.1248;AN=5008;NS=2504;DP=16035;EAS_AF=0.0218;AMR_AF=0.1888;AFR_AF=0.1142;EUR_AF=0.1879;SAS_AF=0.135;AA=t|||;VT=SNP
11	81269298	rs17142569	T	G	100	PASS	AC=676;AF=0.134984;AN=5008;NS=2504;DP=18199;EAS_AF=0.0218;AMR_AF=0.2046;AFR_AF=0.1415;EUR_AF=0.1889;SAS_AF=0.138;AA=T|||;VT=SNP
11	81269527	rs1945691	G	A	100	PASS	AC=779;AF=0.155551;AN=5008;NS=2504;DP=18041;EAS_AF=0.0218;AMR_AF=0.2133;AFR_AF=0.2156;EUR_AF=0.1889;SAS_AF=0.137;AA=G|||;VT=SNP
11	81270758	rs2156836	G	T	100	PASS	AC=637;AF=0.127196;AN=5008;NS=2504;DP=19211;EAS_AF=0.0218;AMR_AF=0.2017;AFR_AF=0.1142;EUR_AF=0.1889;SAS_AF=0.137;AA=G|||;VT=SNP
11	81270782	rs2156835	A	G	100	PASS	AC=2947;AF=0.588458;AN=5008;NS=2504;DP=19264;EAS_AF=0.9643;AMR_AF=0.5432;AFR_AF=0.2799;EUR_AF=0.5288;SAS_AF=0.7117;AA=A|||;VT=SNP
11	81271049	rs2156834	T	C	100	PASS	AC=2948;AF=0.588658;AN=5008;NS=2504;DP=18315;EAS_AF=0.9643;AMR_AF=0.5432;AFR_AF=0.2806;EUR_AF=0.5288;SAS_AF=0.7117;AA=T|||;VT=SNP
11	81271427	rs17159752	T	C	100	PASS	AC=870;AF=0.173722;AN=5008;NS=2504;DP=18025;EAS_AF=0.0228;AMR_AF=0.2406;AFR_AF=0.2511;EUR_AF=0.2038;SAS_AF=0.1462;AA=T|||;VT=SNP
11	81271803	rs4944307	T	C	100	PASS	AC=2905;AF=0.580072;AN=5008;NS=2504;DP=19208;EAS_AF=0.9643;AMR_AF=0.5231;AFR_AF=0.2769;EUR_AF=0.5139;SAS_AF=0.7025;AA=T|||;VT=SNP
11	81272371	rs1955071	C	T	100	PASS	AC=674;AF=0.134585;AN=5008;NS=2504;DP=18187;EAS_AF=0.0218;AMR_AF=0.219;AFR_AF=0.115;EUR_AF=0.2038;SAS_AF=0.1462;AA=C|||;VT=SNP
11	81272413	rs4262743	C	T	100	PASS	AC=3832;AF=0.765176;AN=5008;NS=2504;DP=18496;EAS_AF=0.9871;AMR_AF=0.768;AFR_AF=0.5696;EUR_AF=0.7167;SAS_AF=0.8487;AA=T|||;VT=SNP
11	81273001	rs1945700	G	A	100	PASS	AC=545;AF=0.108826;AN=5008;NS=2504;DP=16864;EAS_AF=0.0635;AMR_AF=0.1037;AFR_AF=0.0356;EUR_AF=0.166;SAS_AF=0.1994;AA=G|||;VT=SNP
11	81273298	rs7115509	C	T	100	PASS	AC=742;AF=0.148163;AN=5008;NS=2504;DP=16146;EAS_AF=0.0218;AMR_AF=0.2104;AFR_AF=0.1884;EUR_AF=0.1899;SAS_AF=0.137;AA=C|||;VT=SNP
11	81273554	rs7116004	G	A	100	PASS	AC=3718;AF=0.742412;AN=5008;NS=2504;DP=19375;EAS_AF=0.9871;AMR_AF=0.7579;AFR_AF=0.4887;EUR_AF=0.7167;SAS_AF=0.8487;AA=G|||;VT=SNP
11	81274854	rs7928804	T	C	100	PASS	AC=818;AF=0.163339;AN=5008;NS=2504;DP=18688;EAS_AF=0.0218;AMR_AF=0.232;AFR_AF=0.2163;EUR_AF=0.2048;SAS_AF=0.1462;AA=T|||;VT=SNP
11	81274906	rs12421059	T	A	100	PASS	AC=669;AF=0.133586;AN=5008;NS=2504;DP=20431;EAS_AF=0.0218;AMR_AF=0.2205;AFR_AF=0.1097;EUR_AF=0.2048;SAS_AF=0.1462;AA=T|||;VT=SNP
11	81275458	rs113280191	G	T	100	PASS	AC=641;AF=0.127995;AN=5008;NS=2504;DP=20134;EAS_AF=0.0218;AMR_AF=0.2046;AFR_AF=0.1142;EUR_AF=0.1909;SAS_AF=0.137;AA=G|||;VT=SNP
11	81275682	rs10897840	A	G	100	PASS	AC=2792;AF=0.557508;AN=5008;NS=2504;DP=19185;EAS_AF=0.9643;AMR_AF=0.5288;AFR_AF=0.171;EUR_AF=0.5278;SAS_AF=0.7117;AA=A|||;VT=SNP
11	81275864	rs56380747	G	A	100	PASS	AC=519;AF=0.103634;AN=5008;NS=2504;DP=18723;EAS_AF=0.0218;AMR_AF=0.1974;AFR_AF=0.0257;EUR_AF=0.1909;SAS_AF=0.137;AA=g|||;VT=SNP
11	81275928	rs12794482	G	A	100	PASS	AC=590;AF=0.117812;AN=5008;NS=2504;DP=18251;EAS_AF=0.119;AMR_AF=0.1124;AFR_AF=0.0083;EUR_AF=0.161;SAS_AF=0.2239;AA=G|||;VT=SNP
11	81276056	rs12799113	A	G	100	PASS	AC=2940;AF=0.587061;AN=5008;NS=2504;DP=18737;EAS_AF=0.9643;AMR_AF=0.5375;AFR_AF=0.2784;EUR_AF=0.5278;SAS_AF=0.7117;AA=A|||;VT=SNP
11	81276060	rs12799292	C	T	100	PASS	AC=2940;AF=0.587061;AN=5008;NS=2504;DP=18767;EAS_AF=0.9643;AMR_AF=0.5375;AFR_AF=0.2784;EUR_AF=0.5278;SAS_AF=0.7117;AA=C|||;VT=SNP
11	81276347	rs12286881	C	T	100	PASS	AC=3775;AF=0.753794;AN=5008;NS=2504;DP=18121;EAS_AF=0.9871;AMR_AF=0.7637;AFR_AF=0.528;EUR_AF=0.7177;SAS_AF=0.8487;AA=T|||;VT=SNP
11	81276459	rs6591978	C	T	100	PASS	AC=3811;AF=0.760982;AN=5008;NS=2504;DP=19435;EAS_AF=0.9871;AMR_AF=0.768;AFR_AF=0.553;EUR_AF=0.7177;SAS_AF=0.8487;AA=T|||;VT=SNP
11	81276907	rs7950435	G	A	100	PASS	AC=3775;AF=0.753794;AN=5008;NS=2504;DP=18848;EAS_AF=0.9871;AMR_AF=0.7637;AFR_AF=0.528;EUR_AF=0.7177;SAS_AF=0.8487;AA=A|||;VT=SNP
11	81277442	rs17454023	T	C	100	PASS	AC=2941;AF=0.58726;AN=5008;NS=2504;DP=21002;EAS_AF=0.9643;AMR_AF=0.5432;AFR_AF=0.2761;EUR_AF=0.5278;SAS_AF=0.7117;AA=T|||;VT=SNP
11	81277485	rs3862755	T	C	100	PASS	AC=741;AF=0.147963;AN=5008;NS=2504;DP=19897;EAS_AF=0.0218;AMR_AF=0.2089;AFR_AF=0.1884;EUR_AF=0.1899;SAS_AF=0.137;AA=T|||;VT=SNP
11	81277513	rs1894146	T	A	100	PASS	AC=1858;AF=0.371006;AN=5008;NS=2504;DP=19422;EAS_AF=0.4593;AMR_AF=0.3256;AFR_AF=0.1377;EUR_AF=0.4026;SAS_AF=0.5951;AA=T|||;VT=SNP
11	81277798	rs67575031	C	T	100	PASS	AC=894;AF=0.178514;AN=5008;NS=2504;DP=18801;EAS_AF=0.504;AMR_AF=0.2017;AFR_AF=0.0045;EUR_AF=0.1262;SAS_AF=0.1155;AA=C|||;VT=SNP
11	81277921	rs1894147	A	T	100	PASS	AC=731;AF=0.145966;AN=5008;NS=2504;DP=15862;EAS_AF=0.0218;AMR_AF=0.2075;AFR_AF=0.1815;EUR_AF=0.1899;SAS_AF=0.137;AA=A|||;VT=SNP
11	81278029	rs1894148	T	C	100	PASS	AC=2037;AF=0.406749;AN=5008;NS=2504;DP=15826;EAS_AF=0.4593;AMR_AF=0.3343;AFR_AF=0.2663;EUR_AF=0.4036;SAS_AF=0.5971;AA=T|||;VT=SNP
11	81278225	rs1945678	T	G	100	PASS	AC=1522;AF=0.303914;AN=5008;NS=2504;DP=17585;EAS_AF=0.5069;AMR_AF=0.2695;AFR_AF=0.329;EUR_AF=0.2177;SAS_AF=0.1738;AA=T|||;VT=SNP
11	81278248	rs869291	A	C	100	PASS	AC=1885;AF=0.376398;AN=5008;NS=2504;DP=17598;EAS_AF=0.4603;AMR_AF=0.3256;AFR_AF=0.1573;EUR_AF=0.4016;SAS_AF=0.5961;AA=A|||;VT=SNP
11	81279349	rs1945679	C	T	100	PASS	AC=3760;AF=0.750799;AN=5008;NS=2504;DP=18967;EAS_AF=0.9841;AMR_AF=0.7666;AFR_AF=0.5083;EUR_AF=0.7177;SAS_AF=0.8609;AA=T|||;VT=SNP
11	81279543	rs7948448	T	C	100	PASS	AC=2013;AF=0.401957;AN=5008;NS=2504;DP=18382;EAS_AF=0.4494;AMR_AF=0.3329;AFR_AF=0.2511;EUR_AF=0.4016;SAS_AF=0.6063;AA=T|||;VT=SNP
11	81279694	rs7948672	T	C	100	PASS	AC=940;AF=0.1877;AN=5008;NS=2504;DP=17787;EAS_AF=0.5149;AMR_AF=0.2032;AFR_AF=0.031;EUR_AF=0.1252;SAS_AF=0.1155;AA=T|||;VT=SNP
11	81280209	rs7936985	C	T	100	PASS	AC=1155;AF=0.230631;AN=5008;NS=2504;DP=19100;EAS_AF=0.5149;AMR_AF=0.232;AFR_AF=0.1762;EUR_AF=0.1262;SAS_AF=0.1176;AA=T|||;VT=SNP
11	81280212	rs10897841	A	G	100	PASS	AC=2005;AF=0.400359;AN=5008;NS=2504;DP=19090;EAS_AF=0.4494;AMR_AF=0.3329;AFR_AF=0.2451;EUR_AF=0.4026;SAS_AF=0.6053;AA=A|||;VT=SNP
11	81280646	rs7115807	G	A	100	PASS	AC=939;AF=0.1875;AN=5008;NS=2504;DP=16408;EAS_AF=0.5149;AMR_AF=0.2032;AFR_AF=0.0303;EUR_AF=0.1252;SAS_AF=0.1155;AA=G|||;VT=SNP
11	81280808	rs2213094	A	G	100	PASS	AC=3764;AF=0.751597;AN=5008;NS=2504;DP=15388;EAS_AF=0.9871;AMR_AF=0.7666;AFR_AF=0.5083;EUR_AF=0.7187;SAS_AF=0.8609;AA=G|||;VT=SNP
11	81280906	rs17454247	A	T	100	PASS	AC=628;AF=0.125399;AN=5008;NS=2504;DP=16770;EAS_AF=0.0218;AMR_AF=0.219;AFR_AF=0.0847;EUR_AF=0.2048;SAS_AF=0.1391;AA=A|||;VT=SNP
11	81280946	rs7101618	T	A	100	PASS	AC=1029;AF=0.205471;AN=5008;NS=2504;DP=17122;EAS_AF=0.503;AMR_AF=0.2219;AFR_AF=0.1218;EUR_AF=0.0974;SAS_AF=0.1115;AA=T|||;VT=SNP
11	81281141	rs2156833	C	T	100	PASS	AC=3753;AF=0.749401;AN=5008;NS=2504;DP=16594;EAS_AF=0.9871;AMR_AF=0.7651;AFR_AF=0.5045;EUR_AF=0.7137;SAS_AF=0.8609;AA=T|||;VT=SNP
11	81281656	rs6591979	T	C	100	PASS	AC=3795;AF=0.757788;AN=5008;NS=2504;DP=15307;EAS_AF=0.9871;AMR_AF=0.7666;AFR_AF=0.5356;EUR_AF=0.7137;SAS_AF=0.8609;AA=C|||;VT=SNP
11	81281689	rs6591980	A	G	100	PASS	AC=3158;AF=0.630591;AN=5008;NS=2504;DP=16222;EAS_AF=0.9653;AMR_AF=0.5634;AFR_AF=0.4213;EUR_AF=0.5278;SAS_AF=0.7219;AA=G|||;VT=SNP
11	81281843	rs17142587	G	T	100	PASS	AC=960;AF=0.191693;AN=5008;NS=2504;DP=15867;EAS_AF=0.5149;AMR_AF=0.2032;AFR_AF=0.0461;EUR_AF=0.1252;SAS_AF=0.1155;AA=G|||;VT=SNP
11	81282356	rs17142590	T	G	100	PASS	AC=995;AF=0.198682;AN=5008;NS=2504;DP=16140;EAS_AF=0.5149;AMR_AF=0.2061;AFR_AF=0.0711;EUR_AF=0.1252;SAS_AF=0.1155;AA=T|||;VT=SNP
11	81282761	rs10897842	C	A	100	PASS	AC=1834;AF=0.366214;AN=5008;NS=2504;DP=15976;EAS_AF=0.4494;AMR_AF=0.3055;AFR_AF=0.1422;EUR_AF=0.3867;SAS_AF=0.6053;AA=C|||;VT=SNP
11	81283586	rs61890049	C	A	100	PASS	AC=938;AF=0.1873;AN=5008;NS=2504;DP=16629;EAS_AF=0.5139;AMR_AF=0.2032;AFR_AF=0.0303;EUR_AF=0.1252;SAS_AF=0.1155;AA=C|||;VT=SNP
11	81283670	rs7928592	G	T	100	PASS	AC=1834;AF=0.366214;AN=5008;NS=2504;DP=15652;EAS_AF=0.4494;AMR_AF=0.3055;AFR_AF=0.1422;EUR_AF=0.3857;SAS_AF=0.6063;AA=G|||;VT=SNP
11	81284183	rs7946893	T	G	100	PASS	AC=3174;AF=0.633786;AN=5008;NS=2504;DP=17238;EAS_AF=0.9663;AMR_AF=0.5677;AFR_AF=0.4327;EUR_AF=0.5308;SAS_AF=0.7157;AA=G|||;VT=SNP
11	81284197	rs10897843	T	C	100	PASS	AC=412;AF=0.0822684;AN=5008;NS=2504;DP=17470;EAS_AF=0.1786;AMR_AF=0.0346;AFR_AF=0.0537;EUR_AF=0.0696;SAS_AF=0.0685;AA=T|||;VT=SNP
11	81284504	rs11232733	A	T	100	PASS	AC=409;AF=0.0816693;AN=5008;NS=2504;DP=16808;EAS_AF=0.0298;AMR_AF=0.0821;AFR_AF=0.1309;EUR_AF=0.0924;SAS_AF=0.0573;AA=A|||;VT=SNP
11	81284762	rs7932389	A	G	100	PASS	AC=1090;AF=0.217652;AN=5008;NS=2504;DP=15537;EAS_AF=0.5208;AMR_AF=0.2406;AFR_AF=0.1082;EUR_AF=0.1372;SAS_AF=0.1196;AA=G|||;VT=SNP
11	81284878	rs4943840	T	C	100	PASS	AC=1897;AF=0.378794;AN=5008;NS=2504;DP=15144;EAS_AF=0.4444;AMR_AF=0.3127;AFR_AF=0.2216;EUR_AF=0.3917;SAS_AF=0.5573;AA=T|||;VT=SNP
11	81284927	rs17142595	T	C	100	PASS	AC=1084;AF=0.216454;AN=5008;NS=2504;DP=15575;EAS_AF=0.5208;AMR_AF=0.2392;AFR_AF=0.1044;EUR_AF=0.1372;SAS_AF=0.1196;AA=T|||;VT=SNP
11	81285814	rs1945707	A	G	100	PASS	AC=3977;AF=0.794129;AN=5008;NS=2504;DP=17117;EAS_AF=0.9851;AMR_AF=0.7911;AFR_AF=0.652;EUR_AF=0.7256;SAS_AF=0.862;AA=G|||;VT=SNP
11	81286847	rs17142603	G	C	100	PASS	AC=913;AF=0.182308;AN=5008;NS=2504;DP=15445;EAS_AF=0.5188;AMR_AF=0.2003;AFR_AF=0.0076;EUR_AF=0.1243;SAS_AF=0.1186;AA=G|||;VT=SNP
11	81287045	rs17142606	A	G	100	PASS	AC=913;AF=0.182308;AN=5008;NS=2504;DP=14892;EAS_AF=0.5198;AMR_AF=0.2003;AFR_AF=0.0076;EUR_AF=0.1243;SAS_AF=0.1176;AA=A|||;VT=SNP
11	81287264	rs17142609	G	A	100	PASS	AC=911;AF=0.181909;AN=5008;NS=2504;DP=16080;EAS_AF=0.5179;AMR_AF=0.2003;AFR_AF=0.0076;EUR_AF=0.1243;SAS_AF=0.1176;AA=G|||;VT=SNP
11	81288694	rs61890050	C	T	100	PASS	AC=912;AF=0.182109;AN=5008;NS=2504;DP=11837;EAS_AF=0.5188;AMR_AF=0.2003;AFR_AF=0.0076;EUR_AF=0.1243;SAS_AF=0.1176;AA=C|||;VT=SNP
11	81288940	rs10792577	C	G	100	PASS	AC=3355;AF=0.669928;AN=5008;NS=2504;DP=13359;EAS_AF=0.9643;AMR_AF=0.5836;AFR_AF=0.5613;EUR_AF=0.5338;SAS_AF=0.7147;AA=G|||;VT=SNP
11	81288960	rs10897844	G	A	100	PASS	AC=3962;AF=0.791134;AN=5008;NS=2504;DP=13184;EAS_AF=0.9851;AMR_AF=0.7867;AFR_AF=0.6452;EUR_AF=0.7237;SAS_AF=0.8609;AA=A|||;VT=SNP
11	81289170	rs5006149	T	C	100	PASS	AC=2122;AF=0.423722;AN=5008;NS=2504;DP=15011;EAS_AF=0.4454;AMR_AF=0.3473;AFR_AF=0.3328;EUR_AF=0.4076;SAS_AF=0.5951;AA=T|||;VT=SNP
11	81289173	rs5006148	C	T	100	PASS	AC=2124;AF=0.424121;AN=5008;NS=2504;DP=14899;EAS_AF=0.4454;AMR_AF=0.3473;AFR_AF=0.3343;EUR_AF=0.4076;SAS_AF=0.5951;AA=C|||;VT=SNP
11	81289813	rs1945709	A	C	100	PASS	AC=1850;AF=0.369409;AN=5008;NS=2504;DP=18599;EAS_AF=0.5397;AMR_AF=0.4568;AFR_AF=0.2988;EUR_AF=0.331;SAS_AF=0.2669;AA=C|||;VT=SNP
11	81290079	rs12786379	C	T	100	PASS	AC=1884;AF=0.376198;AN=5008;NS=2504;DP=17643;EAS_AF=0.4375;AMR_AF=0.3084;AFR_AF=0.2224;EUR_AF=0.3877;SAS_AF=0.5573;AA=C|||;VT=SNP
11	81290424	rs17142619	T	C	100	PASS	AC=178;AF=0.0355431;AN=5008;NS=2504;DP=17760;EAS_AF=0.1022;AMR_AF=0.0504;AFR_AF=0;EUR_AF=0.0308;SAS_AF=0.0092;AA=T|||;VT=SNP
11	81291185	rs17142621	A	G	100	PASS	AC=916;AF=0.182907;AN=5008;NS=2504;DP=18281;EAS_AF=0.5188;AMR_AF=0.2032;AFR_AF=0.0083;EUR_AF=0.1243;SAS_AF=0.1186;AA=A|||;VT=SNP
11	81291374	rs7938853	C	T	100	PASS	AC=1231;AF=0.245807;AN=5008;NS=2504;DP=20661;EAS_AF=0.5188;AMR_AF=0.2378;AFR_AF=0.2247;EUR_AF=0.1282;SAS_AF=0.1196;AA=T|||;VT=SNP
11	81291639	rs7939145	C	A	100	PASS	AC=1886;AF=0.376597;AN=5008;NS=2504;DP=20767;EAS_AF=0.4385;AMR_AF=0.3084;AFR_AF=0.2231;EUR_AF=0.3877;SAS_AF=0.5573;AA=C|||;VT=SNP
11	81291694	rs61891171	G	A	100	PASS	AC=1130;AF=0.225639;AN=5008;NS=2504;DP=20540;EAS_AF=0.5188;AMR_AF=0.2176;AFR_AF=0.1611;EUR_AF=0.1262;SAS_AF=0.1186;AA=A|||;VT=SNP
11	81292381	rs10501519	C	T	100	PASS	AC=538;AF=0.107428;AN=5008;NS=2504;DP=19324;EAS_AF=0.0208;AMR_AF=0.2017;AFR_AF=0.0333;EUR_AF=0.1889;SAS_AF=0.1462;AA=C|||;VT=SNP
11	81292509	rs10792578	A	C	100	PASS	AC=2977;AF=0.594449;AN=5008;NS=2504;DP=19557;EAS_AF=0.9583;AMR_AF=0.549;AFR_AF=0.3283;EUR_AF=0.5308;SAS_AF=0.6769;AA=A|||;VT=SNP
11	81292580	rs10501520	G	A	100	PASS	AC=915;AF=0.182708;AN=5008;NS=2504;DP=19170;EAS_AF=0.5188;AMR_AF=0.2032;AFR_AF=0.0076;EUR_AF=0.1243;SAS_AF=0.1186;AA=G|||;VT=SNP
11	81292922	rs17142632	A	G	100	PASS	AC=913;AF=0.182308;AN=5008;NS=2504;DP=19357;EAS_AF=0.5188;AMR_AF=0.2017;AFR_AF=0.0076;EUR_AF=0.1243;SAS_AF=0.1176;AA=A|||;VT=SNP
11	81294465	rs10897845	C	T	100	PASS	AC=1902;AF=0.379792;AN=5008;NS=2504;DP=13133;EAS_AF=0.4405;AMR_AF=0.3098;AFR_AF=0.2322;EUR_AF=0.3877;SAS_AF=0.5583;AA=C|||;VT=SNP
11	81294493	rs1945713	C	A	100	PASS	AC=911;AF=0.181909;AN=5008;NS=2504;DP=13498;EAS_AF=0.5179;AMR_AF=0.2017;AFR_AF=0.0076;EUR_AF=0.1243;SAS_AF=0.1166;AA=C|||;VT=SNP
11	81295168	rs17455523	T	G	100	PASS	AC=568;AF=0.113419;AN=5008;NS=2504;DP=15625;EAS_AF=0.0208;AMR_AF=0.2205;AFR_AF=0.034;EUR_AF=0.2038;SAS_AF=0.1472;AA=T|||;VT=SNP
11	81295646	rs11232735	T	A	100	PASS	AC=3100;AF=0.61901;AN=5008;NS=2504;DP=13537;EAS_AF=0.9127;AMR_AF=0.5389;AFR_AF=0.4554;EUR_AF=0.5139;SAS_AF=0.7025;AA=T|||;VT=SNP
11	81295647	rs11232736	T	A	100	PASS	AC=3325;AF=0.663938;AN=5008;NS=2504;DP=13581;EAS_AF=0.9633;AMR_AF=0.5677;AFR_AF=0.5567;EUR_AF=0.5219;SAS_AF=0.7147;AA=A|||;VT=SNP
11	81297438	rs7112632	G	A	100	PASS	AC=1419;AF=0.283347;AN=5008;NS=2504;DP=5599;EAS_AF=0.5238;AMR_AF=0.255;AFR_AF=0.3245;EUR_AF=0.1312;SAS_AF=0.1564;AA=A|||;VT=SNP
11	81297564	rs7934609	A	G	100	PASS	AC=3976;AF=0.79393;AN=5008;NS=2504;DP=16011;EAS_AF=0.9851;AMR_AF=0.7867;AFR_AF=0.6543;EUR_AF=0.7256;SAS_AF=0.8609;AA=G|||;VT=SNP
11	81297921	rs1573553	A	C	100	PASS	AC=912;AF=0.182109;AN=5008;NS=2504;DP=14569;EAS_AF=0.5179;AMR_AF=0.2017;AFR_AF=0.0076;EUR_AF=0.1243;SAS_AF=0.1176;AA=A|||;VT=SNP
11	81298073	rs1573555	C	G	100	PASS	AC=909;AF=0.18151;AN=5008;NS=2504;DP=13145;EAS_AF=0.5159;AMR_AF=0.2017;AFR_AF=0.0076;EUR_AF=0.1243;SAS_AF=0.1166;AA=C|||;VT=SNP
11	81298229	rs1573556	T	C	100	PASS	AC=911;AF=0.181909;AN=5008;NS=2504;DP=15212;EAS_AF=0.5179;AMR_AF=0.2017;AFR_AF=0.0076;EUR_AF=0.1243;SAS_AF=0.1166;AA=T|||;VT=SNP
11	81298795	rs17142648	C	T	100	PASS	AC=911;AF=0.181909;AN=5008;NS=2504;DP=17115;EAS_AF=0.5179;AMR_AF=0.2017;AFR_AF=0.0076;EUR_AF=0.1243;SAS_AF=0.1166;AA=C|||;VT=SNP
11	81299269	rs11232737	C	A	100	PASS	AC=2064;AF=0.412141;AN=5008;NS=2504;DP=15406;EAS_AF=0.4415;AMR_AF=0.3444;AFR_AF=0.3215;EUR_AF=0.4066;SAS_AF=0.5583;AA=C|||;VT=SNP
11	81300070	rs4944308	C	T	100	PASS	AC=1936;AF=0.386581;AN=5008;NS=2504;DP=14859;EAS_AF=0.4454;AMR_AF=0.3285;AFR_AF=0.2337;EUR_AF=0.4036;SAS_AF=0.5562;AA=C|||;VT=SNP
11	81300240	rs61891172	T	C	100	PASS	AC=917;AF=0.183107;AN=5008;NS=2504;DP=15252;EAS_AF=0.5129;AMR_AF=0.2017;AFR_AF=0.0136;EUR_AF=0.1252;SAS_AF=0.1186;AA=T|||;VT=SNP
11	81300647	rs4943841	A	T	100	PASS	AC=334;AF=0.0666933;AN=5008;NS=2504;DP=16427;EAS_AF=0.1865;AMR_AF=0.0346;AFR_AF=0.0045;EUR_AF=0.0686;SAS_AF=0.0481;AA=A|||;VT=SNP
11	81301622	rs55726355	C	T	100	PASS	AC=910;AF=0.181709;AN=5008;NS=2504;DP=18783;EAS_AF=0.5139;AMR_AF=0.2017;AFR_AF=0.0076;EUR_AF=0.1252;SAS_AF=0.1186;AA=C|||;VT=SNP
11	81302519	rs1945717	T	C	100	PASS	AC=3967;AF=0.792133;AN=5008;NS=2504;DP=17614;EAS_AF=0.9851;AMR_AF=0.7853;AFR_AF=0.649;EUR_AF=0.7247;SAS_AF=0.8609;AA=C|||;VT=SNP
11	81302554	rs7120638	G	A	100	PASS	AC=651;AF=0.129992;AN=5008;NS=2504;DP=18306;EAS_AF=0.127;AMR_AF=0.0893;AFR_AF=0.0401;EUR_AF=0.1521;SAS_AF=0.2607;AA=G|||;VT=SNP
11	81303549	rs17142661	A	G	100	PASS	AC=909;AF=0.18151;AN=5008;NS=2504;DP=16861;EAS_AF=0.5139;AMR_AF=0.2003;AFR_AF=0.0076;EUR_AF=0.1252;SAS_AF=0.1186;AA=A|||;VT=SNP
11	81303726	rs61891174	G	A	100	PASS	AC=910;AF=0.181709;AN=5008;NS=2504;DP=16518;EAS_AF=0.5139;AMR_AF=0.2017;AFR_AF=0.0076;EUR_AF=0.1252;SAS_AF=0.1186;AA=G|||;VT=SNP
11	81303849	rs7946535	C	T	100	PASS	AC=3908;AF=0.780351;AN=5008;NS=2504;DP=15863;EAS_AF=0.9851;AMR_AF=0.7853;AFR_AF=0.6044;EUR_AF=0.7247;SAS_AF=0.8609;AA=T|||;VT=SNP
11	81303873	rs7933268	T	G	100	PASS	AC=2480;AF=0.495208;AN=5008;NS=2504;DP=15817;EAS_AF=0.4653;AMR_AF=0.5303;AFR_AF=0.2723;EUR_AF=0.5924;SAS_AF=0.7025;AA=T|||;VT=SNP
11	81304188	rs7950006	G	A	100	PASS	AC=2941;AF=0.58726;AN=5008;NS=2504;DP=14931;EAS_AF=0.4712;AMR_AF=0.5821;AFR_AF=0.5537;EUR_AF=0.6004;SAS_AF=0.7423;AA=G|||;VT=SNP
11	81304449	rs12273958	C	G	100	PASS	AC=1929;AF=0.385184;AN=5008;NS=2504;DP=13931;EAS_AF=0.4444;AMR_AF=0.3256;AFR_AF=0.2345;EUR_AF=0.4006;SAS_AF=0.5542;AA=C|||;VT=SNP
11	81304602	rs9666087	C	A	100	PASS	AC=2191;AF=0.4375;AN=5008;NS=2504;DP=7263;EAS_AF=0.3829;AMR_AF=0.4914;AFR_AF=0.3185;EUR_AF=0.507;SAS_AF=0.545;AA=c|||;VT=SNP
11	81304861	rs17142668	A	C	100	PASS	AC=1069;AF=0.213458;AN=5008;NS=2504;DP=11382;EAS_AF=0.5139;AMR_AF=0.2161;AFR_AF=0.1188;EUR_AF=0.1262;SAS_AF=0.1196;AA=A|||;VT=SNP
11	81305741	rs17142672	G	A	100	PASS	AC=1380;AF=0.275559;AN=5008;NS=2504;DP=16716;EAS_AF=0.5198;AMR_AF=0.2522;AFR_AF=0.2965;EUR_AF=0.1322;SAS_AF=0.1595;AA=A|||;VT=SNP
11	81307822	rs61891175	T	C	100	PASS	AC=907;AF=0.18111;AN=5008;NS=2504;DP=17323;EAS_AF=0.5129;AMR_AF=0.2017;AFR_AF=0.0076;EUR_AF=0.1252;SAS_AF=0.1166;AA=T|||;VT=SNP
11	81307838	rs34991356	G	A	100	PASS	AC=1956;AF=0.390575;AN=5008;NS=2504;DP=17108;EAS_AF=0.5397;AMR_AF=0.4597;AFR_AF=0.3548;EUR_AF=0.325;SAS_AF=0.3037;AA=A|||;VT=SNP
11	81308343	rs61891177	C	G	100	PASS	AC=1364;AF=0.272364;AN=5008;NS=2504;DP=17758;EAS_AF=0.5188;AMR_AF=0.255;AFR_AF=0.2852;EUR_AF=0.1322;SAS_AF=0.1575;AA=C|||;VT=SNP
11	81308455	rs1945649	C	T	100	PASS	AC=2478;AF=0.494808;AN=5008;NS=2504;DP=19673;EAS_AF=0.4643;AMR_AF=0.5288;AFR_AF=0.2708;EUR_AF=0.5934;SAS_AF=0.7035;AA=T|||;VT=SNP
11	81308950	rs7116343	A	G	100	PASS	AC=3955;AF=0.789736;AN=5008;NS=2504;DP=15107;EAS_AF=0.9841;AMR_AF=0.7839;AFR_AF=0.6543;EUR_AF=0.7087;SAS_AF=0.8599;AA=G|||;VT=SNP
11	81309597	rs10897847	T	A	100	PASS	AC=2479;AF=0.495008;AN=5008;NS=2504;DP=13880;EAS_AF=0.4663;AMR_AF=0.5288;AFR_AF=0.2716;EUR_AF=0.5934;SAS_AF=0.7014;AA=T|||;VT=SNP
11	81313551	rs78042055	C	G	100	PASS	AC=75;AF=0.014976;AN=5008;NS=2504;DP=14298;EAS_AF=0.0387;AMR_AF=0.013;AFR_AF=0.0015;EUR_AF=0.0189;SAS_AF=0.0061;AA=C|||;VT=SNP
11	81313757	rs1945647	C	T	100	PASS	AC=3728;AF=0.744409;AN=5008;NS=2504;DP=16346;EAS_AF=0.9851;AMR_AF=0.7709;AFR_AF=0.4766;EUR_AF=0.7247;SAS_AF=0.8599;AA=T|||;VT=SNP
11	81314132	rs11232743	T	C	100	PASS	AC=3888;AF=0.776358;AN=5008;NS=2504;DP=14732;EAS_AF=0.9851;AMR_AF=0.7853;AFR_AF=0.5885;EUR_AF=0.7256;SAS_AF=0.8609;AA=T|||;VT=SNP
11	81314417	rs2032392	C	T	100	PASS	AC=3729;AF=0.744609;AN=5008;NS=2504;DP=15386;EAS_AF=0.9851;AMR_AF=0.7709;AFR_AF=0.4773;EUR_AF=0.7247;SAS_AF=0.8599;AA=T|||;VT=SNP
11	81314649	rs2032390	T	C	100	PASS	AC=3851;AF=0.76897;AN=5008;NS=2504;DP=17999;EAS_AF=0.9851;AMR_AF=0.7839;AFR_AF=0.5613;EUR_AF=0.7256;SAS_AF=0.8609;AA=T|||;VT=SNP
11	81314781	rs2032389	A	G	100	PASS	AC=3285;AF=0.65595;AN=5008;NS=2504;DP=18257;EAS_AF=0.8591;AMR_AF=0.6801;AFR_AF=0.5719;EUR_AF=0.5646;SAS_AF=0.637;AA=G|||;VT=SNP
11	81314974	rs2032388	A	C	100	PASS	AC=3899;AF=0.778554;AN=5008;NS=2504;DP=20132;EAS_AF=0.9851;AMR_AF=0.7867;AFR_AF=0.5946;EUR_AF=0.7276;SAS_AF=0.8609;AA=C|||;VT=SNP
11	81315415	rs58000470	C	T	100	PASS	AC=1224;AF=0.244409;AN=5008;NS=2504;DP=19345;EAS_AF=0.5188;AMR_AF=0.2421;AFR_AF=0.1868;EUR_AF=0.1322;SAS_AF=0.1564;AA=T|||;VT=SNP
11	81315698	rs58657959	T	C	100	PASS	AC=908;AF=0.18131;AN=5008;NS=2504;DP=20781;EAS_AF=0.5139;AMR_AF=0.2017;AFR_AF=0.0076;EUR_AF=0.1252;SAS_AF=0.1166;AA=T|||;VT=SNP
11	81316330	rs4944312	G	A	100	PASS	AC=3884;AF=0.775559;AN=5008;NS=2504;DP=18730;EAS_AF=0.9851;AMR_AF=0.7853;AFR_AF=0.5855;EUR_AF=0.7256;SAS_AF=0.8609;AA=A|||;VT=SNP
11	81316858	rs7949287	G	A	100	PASS	AC=2503;AF=0.4998;AN=5008;NS=2504;DP=16256;EAS_AF=0.4653;AMR_AF=0.5331;AFR_AF=0.2874;EUR_AF=0.5934;SAS_AF=0.7025;AA=G|||;VT=SNP
11	81316876	rs7935732	T	A	100	PASS	AC=1274;AF=0.254393;AN=5008;NS=2504;DP=15602;EAS_AF=0.5198;AMR_AF=0.2421;AFR_AF=0.2239;EUR_AF=0.1312;SAS_AF=0.1575;AA=T|||;VT=SNP
11	81317208	rs1945646	T	C	100	PASS	AC=3780;AF=0.754792;AN=5008;NS=2504;DP=19671;EAS_AF=0.9851;AMR_AF=0.7767;AFR_AF=0.5113;EUR_AF=0.7266;SAS_AF=0.8599;AA=C|||;VT=SNP
11	81317270	rs7952574	G	A	100	PASS	AC=3789;AF=0.756589;AN=5008;NS=2504;DP=18767;EAS_AF=0.9851;AMR_AF=0.7767;AFR_AF=0.5182;EUR_AF=0.7266;SAS_AF=0.8599;AA=A|||;VT=SNP
11	81317733	rs61891182	C	T	100	PASS	AC=1109;AF=0.221446;AN=5008;NS=2504;DP=21144;EAS_AF=0.5139;AMR_AF=0.2133;AFR_AF=0.1528;EUR_AF=0.1262;SAS_AF=0.1166;AA=C|||;VT=SNP
11	81317946	rs1945644	A	G	100	PASS	AC=3781;AF=0.754992;AN=5008;NS=2504;DP=20504;EAS_AF=0.9851;AMR_AF=0.7767;AFR_AF=0.5121;EUR_AF=0.7266;SAS_AF=0.8599;AA=G|||;VT=SNP
11	81318073	rs57801782	T	G	100	PASS	AC=1274;AF=0.254393;AN=5008;NS=2504;DP=19635;EAS_AF=0.5208;AMR_AF=0.2421;AFR_AF=0.2231;EUR_AF=0.1312;SAS_AF=0.1575;AA=T|||;VT=SNP
11	81319613	rs1945643	G	A	100	PASS	AC=903;AF=0.180312;AN=5008;NS=2504;DP=19375;EAS_AF=0.5129;AMR_AF=0.196;AFR_AF=0.0076;EUR_AF=0.1252;SAS_AF=0.1166;AA=G|||;VT=SNP
11	81319832	rs1945642	T	C	100	PASS	AC=3502;AF=0.699281;AN=5008;NS=2504;DP=18070;EAS_AF=0.9792;AMR_AF=0.7363;AFR_AF=0.3593;EUR_AF=0.7217;SAS_AF=0.8211;AA=t|||;VT=SNP
11	81320038	rs1945641	T	G	100	PASS	AC=903;AF=0.180312;AN=5008;NS=2504;DP=19695;EAS_AF=0.5129;AMR_AF=0.196;AFR_AF=0.0076;EUR_AF=0.1252;SAS_AF=0.1166;AA=T|||;VT=SNP
11	81320105	rs11232744	T	C	100	PASS	AC=2616;AF=0.522364;AN=5008;NS=2504;DP=19259;EAS_AF=0.4663;AMR_AF=0.5461;AFR_AF=0.3616;EUR_AF=0.5954;SAS_AF=0.7055;AA=T|||;VT=SNP
11	81320174	rs61891185	G	A	100	PASS	AC=903;AF=0.180312;AN=5008;NS=2504;DP=18416;EAS_AF=0.5129;AMR_AF=0.196;AFR_AF=0.0076;EUR_AF=0.1252;SAS_AF=0.1166;AA=G|||;VT=SNP
11	81321072	rs11232746	G	A	100	PASS	AC=2484;AF=0.496006;AN=5008;NS=2504;DP=17620;EAS_AF=0.4653;AMR_AF=0.5317;AFR_AF=0.2746;EUR_AF=0.5924;SAS_AF=0.7025;AA=A|||;VT=SNP
11	81321853	rs10751058	A	G	100	PASS	AC=2507;AF=0.500599;AN=5008;NS=2504;DP=10627;EAS_AF=0.4653;AMR_AF=0.5317;AFR_AF=0.2897;EUR_AF=0.5934;SAS_AF=0.7045;AA=A|||;VT=SNP
11	81322483	rs61891186	T	C	100	PASS	AC=904;AF=0.180511;AN=5008;NS=2504;DP=19638;EAS_AF=0.5129;AMR_AF=0.1945;AFR_AF=0.0076;EUR_AF=0.1252;SAS_AF=0.1186;AA=T|||;VT=SNP
11	81322832	rs7951813	A	G	100	PASS	AC=3477;AF=0.694289;AN=5008;NS=2504;DP=20381;EAS_AF=0.9782;AMR_AF=0.7334;AFR_AF=0.3449;EUR_AF=0.7187;SAS_AF=0.8211;AA=A|||;VT=SNP
11	81322864	rs11232749	A	G	100	PASS	AC=3523;AF=0.703474;AN=5008;NS=2504;DP=19987;EAS_AF=0.9782;AMR_AF=0.7349;AFR_AF=0.379;EUR_AF=0.7187;SAS_AF=0.8211;AA=G|||;VT=SNP
11	81322879	rs11232750	T	C	100	PASS	AC=3523;AF=0.703474;AN=5008;NS=2504;DP=20000;EAS_AF=0.9782;AMR_AF=0.7349;AFR_AF=0.379;EUR_AF=0.7187;SAS_AF=0.8211;AA=C|||;VT=SNP
11	81322906	rs11232751	C	G	100	PASS	AC=2483;AF=0.495807;AN=5008;NS=2504;DP=19960;EAS_AF=0.4653;AMR_AF=0.5317;AFR_AF=0.2738;EUR_AF=0.5924;SAS_AF=0.7025;AA=C|||;VT=SNP
11	81322983	rs4944313	C	T	100	PASS	AC=3523;AF=0.703474;AN=5008;NS=2504;DP=20102;EAS_AF=0.9782;AMR_AF=0.7349;AFR_AF=0.379;EUR_AF=0.7187;SAS_AF=0.8211;AA=C|||;VT=SNP
11	81323458	rs2097172	G	T	100	PASS	AC=1903;AF=0.379992;AN=5008;NS=2504;DP=18235;EAS_AF=0.4435;AMR_AF=0.3112;AFR_AF=0.2337;EUR_AF=0.3847;SAS_AF=0.5562;AA=T|||;VT=SNP
11	81323471	rs2097171	C	T	100	PASS	AC=2483;AF=0.495807;AN=5008;NS=2504;DP=18300;EAS_AF=0.4653;AMR_AF=0.5317;AFR_AF=0.2738;EUR_AF=0.5924;SAS_AF=0.7025;AA=C|||;VT=SNP
11	81323584	rs2105801	G	A	100	PASS	AC=2936;AF=0.586262;AN=5008;NS=2504;DP=18528;EAS_AF=0.9573;AMR_AF=0.5144;AFR_AF=0.3328;EUR_AF=0.5109;SAS_AF=0.6748;AA=A|||;VT=SNP
11	81324003	rs7482828	T	C	100	PASS	AC=3504;AF=0.699681;AN=5008;NS=2504;DP=17102;EAS_AF=0.9782;AMR_AF=0.7363;AFR_AF=0.3623;EUR_AF=0.7207;SAS_AF=0.8211;AA=T|||;VT=SNP
11	81324185	rs1945667	C	T	100	PASS	AC=3523;AF=0.703474;AN=5008;NS=2504;DP=14033;EAS_AF=0.9782;AMR_AF=0.7349;AFR_AF=0.379;EUR_AF=0.7187;SAS_AF=0.8211;AA=T|||;VT=SNP
11	81324820	rs61891220	G	A	100	PASS	AC=1037;AF=0.207069;AN=5008;NS=2504;DP=13233;EAS_AF=0.5129;AMR_AF=0.2032;AFR_AF=0.1044;EUR_AF=0.1262;SAS_AF=0.1166;AA=A|||;VT=SNP
11	81324875	rs71478357	C	A	100	PASS	AC=541;AF=0.108027;AN=5008;NS=2504;DP=13806;EAS_AF=0.0208;AMR_AF=0.2003;AFR_AF=0.034;EUR_AF=0.1918;SAS_AF=0.1462;AA=C|||;VT=SNP
11	81325329	rs1945666	T	A	100	PASS	AC=3064;AF=0.611821;AN=5008;NS=2504;DP=13163;EAS_AF=0.4722;AMR_AF=0.611;AFR_AF=0.5212;EUR_AF=0.6879;SAS_AF=0.8006;AA=T|||;VT=SNP
11	81325487	rs61891221	C	T	100	PASS	AC=903;AF=0.180312;AN=5008;NS=2504;DP=12473;EAS_AF=0.5129;AMR_AF=0.196;AFR_AF=0.0076;EUR_AF=0.1252;SAS_AF=0.1166;AA=C|||;VT=SNP
11	81325823	rs11232753	C	A	100	PASS	AC=3503;AF=0.699481;AN=5008;NS=2504;DP=9809;EAS_AF=0.9792;AMR_AF=0.7349;AFR_AF=0.3623;EUR_AF=0.7197;SAS_AF=0.8211;AA=A|||;VT=SNP
11	81325846	rs1945665	G	T	100	PASS	AC=2482;AF=0.495607;AN=5008;NS=2504;DP=10168;EAS_AF=0.4653;AMR_AF=0.5331;AFR_AF=0.2716;EUR_AF=0.5944;SAS_AF=0.7014;AA=G|||;VT=SNP
11	81326629	rs61891222	T	C	100	PASS	AC=906;AF=0.180911;AN=5008;NS=2504;DP=16699;EAS_AF=0.5129;AMR_AF=0.196;AFR_AF=0.0076;EUR_AF=0.1262;SAS_AF=0.1186;AA=T|||;VT=SNP
11	81326644	rs1945664	A	G	100	PASS	AC=3529;AF=0.704673;AN=5008;NS=2504;DP=16529;EAS_AF=0.9792;AMR_AF=0.7363;AFR_AF=0.3797;EUR_AF=0.7217;SAS_AF=0.8211;AA=G|||;VT=SNP
11	81326765	rs1945663	C	G	100	PASS	AC=3521;AF=0.703075;AN=5008;NS=2504;DP=17160;EAS_AF=0.9792;AMR_AF=0.7363;AFR_AF=0.3737;EUR_AF=0.7217;SAS_AF=0.8211;AA=C|||;VT=SNP
11	81327035	rs10897849	G	A	100	PASS	AC=2486;AF=0.496406;AN=5008;NS=2504;DP=15642;EAS_AF=0.4663;AMR_AF=0.5331;AFR_AF=0.2731;EUR_AF=0.5944;SAS_AF=0.7025;AA=G|||;VT=SNP
11	81327523	rs7943058	A	C	100	PASS	AC=3488;AF=0.696486;AN=5008;NS=2504;DP=14857;EAS_AF=0.9792;AMR_AF=0.7349;AFR_AF=0.3472;EUR_AF=0.7237;SAS_AF=0.8221;AA=C|||;VT=SNP
11	81327905	rs1945662	T	C	100	PASS	AC=2491;AF=0.497404;AN=5008;NS=2504;DP=17892;EAS_AF=0.4663;AMR_AF=0.5331;AFR_AF=0.2738;EUR_AF=0.5954;SAS_AF=0.7055;AA=T|||;VT=SNP
11	81327991	rs1945661	A	G	100	PASS	AC=3487;AF=0.696286;AN=5008;NS=2504;DP=18386;EAS_AF=0.9792;AMR_AF=0.7349;AFR_AF=0.3472;EUR_AF=0.7227;SAS_AF=0.8221;AA=A|||;VT=SNP
11	81328181	rs7946763	A	C	100	PASS	AC=2491;AF=0.497404;AN=5008;NS=2504;DP=17496;EAS_AF=0.4663;AMR_AF=0.5331;AFR_AF=0.2738;EUR_AF=0.5954;SAS_AF=0.7055;AA=A|||;VT=SNP
11	81328330	rs7947193	G	C	100	PASS	AC=3969;AF=0.792532;AN=5008;NS=2504;DP=17628;EAS_AF=0.9851;AMR_AF=0.7824;AFR_AF=0.6483;EUR_AF=0.7286;SAS_AF=0.862;AA=C|||;VT=SNP
11	81328840	rs1945660	A	G	100	PASS	AC=3898;AF=0.778355;AN=5008;NS=2504;DP=17693;EAS_AF=0.9851;AMR_AF=0.7824;AFR_AF=0.5946;EUR_AF=0.7286;SAS_AF=0.862;AA=G|||;VT=SNP
11	81329186	rs1945659	C	T	100	PASS	AC=1908;AF=0.38099;AN=5008;NS=2504;DP=20214;EAS_AF=0.4464;AMR_AF=0.3112;AFR_AF=0.2352;EUR_AF=0.3827;SAS_AF=0.5583;AA=C|||;VT=SNP
11	81329581	rs12804321	T	C	100	PASS	AC=591;AF=0.118011;AN=5008;NS=2504;DP=13479;EAS_AF=0.0198;AMR_AF=0.2248;AFR_AF=0.0477;EUR_AF=0.2127;SAS_AF=0.1411;AA=T|||;VT=SNP
11	81330013	rs7103355	C	G	100	PASS	AC=921;AF=0.183906;AN=5008;NS=2504;DP=18241;EAS_AF=0.0268;AMR_AF=0.2536;AFR_AF=0.2799;EUR_AF=0.1968;SAS_AF=0.1534;AA=C|||;VT=SNP
11	81330071	rs17159763	A	G	100	PASS	AC=902;AF=0.180112;AN=5008;NS=2504;DP=18508;EAS_AF=0.5129;AMR_AF=0.1945;AFR_AF=0.0053;EUR_AF=0.1262;SAS_AF=0.1186;AA=A|||;VT=SNP
11	81331198	rs10897851	C	G	100	PASS	AC=3359;AF=0.670727;AN=5008;NS=2504;DP=16977;EAS_AF=0.9792;AMR_AF=0.7248;AFR_AF=0.2821;EUR_AF=0.7157;SAS_AF=0.7935;AA=C|||;VT=SNP
11	81331393	rs10897852	G	C	100	PASS	AC=1917;AF=0.382788;AN=5008;NS=2504;DP=16237;EAS_AF=0.4464;AMR_AF=0.3127;AFR_AF=0.2405;EUR_AF=0.3857;SAS_AF=0.5562;AA=G|||;VT=SNP
11	81332333	rs35026199	G	A	100	PASS	AC=508;AF=0.101438;AN=5008;NS=2504;DP=14106;EAS_AF=0.0198;AMR_AF=0.1988;AFR_AF=0.0356;EUR_AF=0.1909;SAS_AF=0.1135;AA=G|||;VT=SNP
11	81332353	rs12573924	C	T	100	PASS	AC=710;AF=0.141773;AN=5008;NS=2504;DP=14123;EAS_AF=0.127;AMR_AF=0.1138;AFR_AF=0.09;EUR_AF=0.162;SAS_AF=0.226;AA=C|||;VT=SNP
11	81333590	rs7932823	T	C	100	PASS	AC=2872;AF=0.573482;AN=5008;NS=2504;DP=15198;EAS_AF=0.9583;AMR_AF=0.5418;AFR_AF=0.2383;EUR_AF=0.5467;SAS_AF=0.68;AA=T|||;VT=SNP
11	81333658	rs12793880	A	T	100	PASS	AC=514;AF=0.102636;AN=5008;NS=2504;DP=14668;EAS_AF=0.0198;AMR_AF=0.2003;AFR_AF=0.0393;EUR_AF=0.1909;SAS_AF=0.1135;AA=A|||;VT=SNP
11	81333962	rs61891223	T	C	100	PASS	AC=3965;AF=0.791733;AN=5008;NS=2504;DP=12470;EAS_AF=0.9841;AMR_AF=0.7925;AFR_AF=0.6505;EUR_AF=0.7425;SAS_AF=0.8344;AA=t|||;VT=SNP
11	81334250	rs10897853	C	T	100	PASS	AC=2871;AF=0.573283;AN=5008;NS=2504;DP=9814;EAS_AF=0.9573;AMR_AF=0.5432;AFR_AF=0.2383;EUR_AF=0.5447;SAS_AF=0.681;AA=C|||;VT=SNP
11	81334729	rs1945690	G	A	100	PASS	AC=1938;AF=0.386981;AN=5008;NS=2504;DP=19689;EAS_AF=0.0397;AMR_AF=0.3804;AFR_AF=0.7012;EUR_AF=0.4155;SAS_AF=0.2955;AA=A|||;VT=SNP
11	81335751	rs2226923	A	G	100	PASS	AC=590;AF=0.117812;AN=5008;NS=2504;DP=18038;EAS_AF=0.0208;AMR_AF=0.2219;AFR_AF=0.0477;EUR_AF=0.2078;SAS_AF=0.1462;AA=A|||;VT=SNP
11	81338823	rs10501522	C	T	100	PASS	AC=898;AF=0.179313;AN=5008;NS=2504;DP=15313;EAS_AF=0.5099;AMR_AF=0.1945;AFR_AF=0.0053;EUR_AF=0.1252;SAS_AF=0.1186;AA=C|||;VT=SNP
11	81339041	rs10501523	C	A	100	PASS	AC=1077;AF=0.215056;AN=5008;NS=2504;DP=15875;EAS_AF=0.0268;AMR_AF=0.2565;AFR_AF=0.3956;EUR_AF=0.1978;SAS_AF=0.1534;AA=A|||;VT=SNP
11	81339721	rs1945693	A	T	100	PASS	AC=4019;AF=0.802516;AN=5008;NS=2504;DP=15210;EAS_AF=0.9841;AMR_AF=0.7824;AFR_AF=0.6959;EUR_AF=0.7256;SAS_AF=0.8528;AA=T|||;VT=SNP
11	81340361	rs34229630	G	A	100	PASS	AC=555;AF=0.110823;AN=5008;NS=2504;DP=19971;EAS_AF=0.0198;AMR_AF=0.2032;AFR_AF=0.0469;EUR_AF=0.1928;SAS_AF=0.1411;AA=G|||;VT=SNP
11	81340688	rs7945872	A	T	100	PASS	AC=1141;AF=0.227835;AN=5008;NS=2504;DP=20793;EAS_AF=0.0268;AMR_AF=0.2781;AFR_AF=0.3994;EUR_AF=0.2147;SAS_AF=0.181;AA=A|||;VT=SNP
11	81343825	rs34097730	C	T	100	PASS	AC=865;AF=0.172724;AN=5008;NS=2504;DP=18256;EAS_AF=0.0278;AMR_AF=0.2406;AFR_AF=0.2413;EUR_AF=0.1958;SAS_AF=0.1575;AA=C|||;VT=SNP
11	81344521	rs61891224	G	T	100	PASS	AC=900;AF=0.179712;AN=5008;NS=2504;DP=18245;EAS_AF=0.5119;AMR_AF=0.1945;AFR_AF=0.0053;EUR_AF=0.1252;SAS_AF=0.1186;AA=G|||;VT=SNP
11	81344618	rs4944314	A	G	100	PASS	AC=1014;AF=0.202476;AN=5008;NS=2504;DP=19222;EAS_AF=0.0278;AMR_AF=0.2464;AFR_AF=0.3283;EUR_AF=0.1988;SAS_AF=0.1851;AA=G|||;VT=SNP
11	81344715	rs4944315	G	A	100	PASS	AC=960;AF=0.191693;AN=5008;NS=2504;DP=20991;EAS_AF=0.0278;AMR_AF=0.245;AFR_AF=0.3101;EUR_AF=0.1968;SAS_AF=0.1575;AA=A|||;VT=SNP
11	81345714	rs117017557	C	T	100	PASS	AC=103;AF=0.0205671;AN=5008;NS=2504;DP=19033;EAS_AF=0.0357;AMR_AF=0.0202;AFR_AF=0.0129;EUR_AF=0.0268;SAS_AF=0.0092;AA=C|||;VT=SNP
11	81345837	rs12791973	C	A	100	PASS	AC=559;AF=0.111621;AN=5008;NS=2504;DP=19524;EAS_AF=0.0208;AMR_AF=0.2032;AFR_AF=0.0628;EUR_AF=0.2008;SAS_AF=0.1145;AA=C|||;VT=SNP
11	81346344	rs12799371	T	C	100	PASS	AC=1125;AF=0.224641;AN=5008;NS=2504;DP=17093;EAS_AF=0.0288;AMR_AF=0.2767;AFR_AF=0.3986;EUR_AF=0.2187;SAS_AF=0.1605;AA=C|||;VT=SNP
11	81347186	rs7952128	A	G	100	PASS	AC=1002;AF=0.20008;AN=5008;NS=2504;DP=17479;EAS_AF=0.0288;AMR_AF=0.2493;AFR_AF=0.3116;EUR_AF=0.2048;SAS_AF=0.1861;AA=G|||;VT=SNP
11	81347971	rs7927690	C	T	100	PASS	AC=852;AF=0.170128;AN=5008;NS=2504;DP=19170;EAS_AF=0.0278;AMR_AF=0.2406;AFR_AF=0.2292;EUR_AF=0.2028;SAS_AF=0.1534;AA=C|||;VT=SNP
11	81347994	rs7927890	G	A	100	PASS	AC=891;AF=0.177915;AN=5008;NS=2504;DP=19410;EAS_AF=0.0278;AMR_AF=0.2435;AFR_AF=0.2572;EUR_AF=0.2028;SAS_AF=0.1534;AA=A|||;VT=SNP
11	81348236	rs7927943	C	T	100	PASS	AC=3838;AF=0.766374;AN=5008;NS=2504;DP=18693;EAS_AF=0.9841;AMR_AF=0.7695;AFR_AF=0.5885;EUR_AF=0.7217;SAS_AF=0.8262;AA=T|||;VT=SNP
11	81348350	rs7928048	C	T	100	PASS	AC=853;AF=0.170327;AN=5008;NS=2504;DP=17688;EAS_AF=0.0288;AMR_AF=0.2392;AFR_AF=0.2292;EUR_AF=0.2028;SAS_AF=0.1544;AA=T|||;VT=SNP
11	81349574	rs10897854	A	T	100	PASS	AC=2946;AF=0.588259;AN=5008;NS=2504;DP=15300;EAS_AF=0.9563;AMR_AF=0.5216;AFR_AF=0.3321;EUR_AF=0.5189;SAS_AF=0.6738;AA=A|||;VT=SNP
11	81350670	rs12801521	A	T	100	PASS	AC=587;AF=0.117212;AN=5008;NS=2504;DP=16824;EAS_AF=0.0218;AMR_AF=0.2075;AFR_AF=0.0794;EUR_AF=0.1978;SAS_AF=0.1196;AA=A|||;VT=SNP
11	81351569	rs4943842	C	A	100	PASS	AC=2270;AF=0.453275;AN=5008;NS=2504;DP=18494;EAS_AF=0.4524;AMR_AF=0.3963;AFR_AF=0.3132;EUR_AF=0.5249;SAS_AF=0.6104;AA=C|||;VT=SNP
11	81352713	rs11826249	G	T	100	PASS	AC=1559;AF=0.311302;AN=5008;NS=2504;DP=17517;EAS_AF=0.2986;AMR_AF=0.2738;AFR_AF=0.2103;EUR_AF=0.3091;SAS_AF=0.4898;AA=G|||;VT=SNP
11	81353676	rs1945698	A	G	100	PASS	AC=4036;AF=0.805911;AN=5008;NS=2504;DP=13761;EAS_AF=0.9851;AMR_AF=0.7925;AFR_AF=0.6793;EUR_AF=0.7435;SAS_AF=0.8661;AA=G|||;VT=SNP
11	81354364	rs1540174	A	C	100	PASS	AC=1079;AF=0.215455;AN=5008;NS=2504;DP=13849;EAS_AF=0.0288;AMR_AF=0.2767;AFR_AF=0.3427;EUR_AF=0.2207;SAS_AF=0.1871;AA=C|||;VT=SNP
11	81354464	rs1540175	C	A	100	PASS	AC=1048;AF=0.209265;AN=5008;NS=2504;DP=13553;EAS_AF=0.0298;AMR_AF=0.2738;AFR_AF=0.3427;EUR_AF=0.2177;SAS_AF=0.1595;AA=A|||;VT=SNP
11	81354835	rs1540176	T	C	100	PASS	AC=2021;AF=0.403554;AN=5008;NS=2504;DP=15643;EAS_AF=0.4415;AMR_AF=0.353;AFR_AF=0.267;EUR_AF=0.4374;SAS_AF=0.5501;AA=T|||;VT=SNP
11	81355517	rs1945702	T	C	100	PASS	AC=3378;AF=0.674521;AN=5008;NS=2504;DP=17221;EAS_AF=0.4623;AMR_AF=0.6268;AFR_AF=0.7617;EUR_AF=0.6928;SAS_AF=0.7904;AA=C|||;VT=SNP
11	81355654	rs10751059	T	C	100	PASS	AC=3302;AF=0.659345;AN=5008;NS=2504;DP=17373;EAS_AF=0.4663;AMR_AF=0.621;AFR_AF=0.708;EUR_AF=0.6859;SAS_AF=0.7924;AA=C|||;VT=SNP
11	81355792	rs1945703	A	G	100	PASS	AC=1961;AF=0.391573;AN=5008;NS=2504;DP=16121;EAS_AF=0.4196;AMR_AF=0.3256;AFR_AF=0.3041;EUR_AF=0.3797;SAS_AF=0.5399;AA=A|||;VT=SNP
11	81356656	rs7117338	C	T	100	PASS	AC=1818;AF=0.363019;AN=5008;NS=2504;DP=18316;EAS_AF=0.5427;AMR_AF=0.4438;AFR_AF=0.1641;EUR_AF=0.4145;SAS_AF=0.3364;AA=C|||;VT=SNP
11	81356871	rs17142718	G	A	100	PASS	AC=149;AF=0.0297524;AN=5008;NS=2504;DP=19088;EAS_AF=0.0218;AMR_AF=0.0317;AFR_AF=0.028;EUR_AF=0.0278;SAS_AF=0.0409;AA=G|||;VT=SNP
11	81357207	rs4944318	A	G	100	PASS	AC=3607;AF=0.720248;AN=5008;NS=2504;DP=20022;EAS_AF=0.881;AMR_AF=0.7363;AFR_AF=0.6596;EUR_AF=0.673;SAS_AF=0.6738;AA=G|||;VT=SNP
11	81357363	rs1945704	C	T	100	PASS	AC=3445;AF=0.687899;AN=5008;NS=2504;DP=20121;EAS_AF=0.873;AMR_AF=0.6484;AFR_AF=0.6014;EUR_AF=0.659;SAS_AF=0.6718;AA=T|||;VT=SNP
11	81357525	rs1945705	T	C	100	PASS	AC=148;AF=0.0295527;AN=5008;NS=2504;DP=19126;EAS_AF=0.0218;AMR_AF=0.0317;AFR_AF=0.0272;EUR_AF=0.0278;SAS_AF=0.0409;AA=T|||;VT=SNP
11	81357942	rs112995680	G	A	100	PASS	AC=148;AF=0.0295527;AN=5008;NS=2504;DP=17707;EAS_AF=0.0218;AMR_AF=0.0317;AFR_AF=0.0272;EUR_AF=0.0278;SAS_AF=0.0409;AA=G|||;VT=SNP
11	81358153	rs1071921	A	T	100	PASS	AC=1562;AF=0.311901;AN=5008;NS=2504;DP=16667;EAS_AF=0.5496;AMR_AF=0.4078;AFR_AF=0.087;EUR_AF=0.328;SAS_AF=0.2863;AA=A|||;VT=SNP
11	81358888	rs7934221	T	C	100	PASS	AC=1829;AF=0.365216;AN=5008;NS=2504;DP=15942;EAS_AF=0.5496;AMR_AF=0.4424;AFR_AF=0.1672;EUR_AF=0.4145;SAS_AF=0.3374;AA=T|||;VT=SNP
11	81359141	rs12801811	C	A	100	PASS	AC=1312;AF=0.261981;AN=5008;NS=2504;DP=16362;EAS_AF=0.3085;AMR_AF=0.2334;AFR_AF=0.2572;EUR_AF=0.2157;SAS_AF=0.2883;AA=C|||;VT=SNP
11	81359416	rs10897856	G	T	100	PASS	AC=3996;AF=0.797923;AN=5008;NS=2504;DP=13846;EAS_AF=0.8909;AMR_AF=0.7723;AFR_AF=0.8548;EUR_AF=0.7256;SAS_AF=0.7178;AA=T|||;VT=SNP
11	81359423	rs11821424	G	C	100	PASS	AC=1315;AF=0.26258;AN=5008;NS=2504;DP=13760;EAS_AF=0.3085;AMR_AF=0.2334;AFR_AF=0.2587;EUR_AF=0.2167;SAS_AF=0.2883;AA=G|||;VT=SNP
11	81360127	rs17142733	A	G	100	PASS	AC=1348;AF=0.269169;AN=5008;NS=2504;DP=16107;EAS_AF=0.5288;AMR_AF=0.2291;AFR_AF=0.2247;EUR_AF=0.1869;SAS_AF=0.1748;AA=A|||;VT=SNP
11	81360306	rs1945668	C	T	100	PASS	AC=1287;AF=0.256989;AN=5008;NS=2504;DP=14379;EAS_AF=0.3085;AMR_AF=0.232;AFR_AF=0.2368;EUR_AF=0.2187;SAS_AF=0.2883;AA=C|||;VT=SNP
11	81360397	rs1945669	C	T	100	PASS	AC=2840;AF=0.567093;AN=5008;NS=2504;DP=18243;EAS_AF=0.8581;AMR_AF=0.4885;AFR_AF=0.5371;EUR_AF=0.4324;SAS_AF=0.502;AA=T|||;VT=SNP
11	81361682	rs17142739	C	A	100	PASS	AC=1267;AF=0.252995;AN=5008;NS=2504;DP=17550;EAS_AF=0.5278;AMR_AF=0.2233;AFR_AF=0.1702;EUR_AF=0.1859;SAS_AF=0.1718;AA=C|||;VT=SNP
11	81361756	rs17142744	T	G	100	PASS	AC=1404;AF=0.280351;AN=5008;NS=2504;DP=16445;EAS_AF=0.5278;AMR_AF=0.2363;AFR_AF=0.2655;EUR_AF=0.1869;SAS_AF=0.1728;AA=T|||;VT=SNP
11	81361899	rs61888560	C	T	100	PASS	AC=1330;AF=0.265575;AN=5008;NS=2504;DP=16398;EAS_AF=0.5268;AMR_AF=0.2233;AFR_AF=0.2186;EUR_AF=0.1859;SAS_AF=0.1718;AA=C|||;VT=SNP
11	81362191	rs6591983	C	T	100	PASS	AC=2794;AF=0.557907;AN=5008;NS=2504;DP=13798;EAS_AF=0.8512;AMR_AF=0.4179;AFR_AF=0.5461;EUR_AF=0.4314;SAS_AF=0.501;AA=T|||;VT=SNP
11	81362511	rs61888561	A	T	100	PASS	AC=1403;AF=0.280152;AN=5008;NS=2504;DP=11676;EAS_AF=0.5278;AMR_AF=0.2363;AFR_AF=0.2648;EUR_AF=0.1869;SAS_AF=0.1728;AA=A|||;VT=SNP
11	81362652	rs10792582	T	C	100	PASS	AC=2931;AF=0.585264;AN=5008;NS=2504;DP=11980;EAS_AF=0.8512;AMR_AF=0.4308;AFR_AF=0.6407;EUR_AF=0.4334;SAS_AF=0.502;AA=C|||;VT=SNP
11	81363113	rs11232764	C	T	100	PASS	AC=669;AF=0.133586;AN=5008;NS=2504;DP=10623;EAS_AF=0.0198;AMR_AF=0.2277;AFR_AF=0.0787;EUR_AF=0.2296;SAS_AF=0.1595;AA=c|||;VT=SNP
11	81363128	rs11232765	A	T	100	PASS	AC=1219;AF=0.243411;AN=5008;NS=2504;DP=10714;EAS_AF=0.3016;AMR_AF=0.1585;AFR_AF=0.23;EUR_AF=0.2177;SAS_AF=0.2883;AA=A|||;VT=SNP
11	81363197	rs61888562	T	A	100	PASS	AC=1396;AF=0.278754;AN=5008;NS=2504;DP=10361;EAS_AF=0.5278;AMR_AF=0.2349;AFR_AF=0.2595;EUR_AF=0.1869;SAS_AF=0.1738;AA=T|||;VT=SNP
11	81363875	rs6591984	T	C	100	PASS	AC=1220;AF=0.24361;AN=5008;NS=2504;DP=16140;EAS_AF=0.3016;AMR_AF=0.1585;AFR_AF=0.23;EUR_AF=0.2187;SAS_AF=0.2883;AA=T|||;VT=SNP
11	81363935	rs1945670	C	T	100	PASS	AC=2931;AF=0.585264;AN=5008;NS=2504;DP=15247;EAS_AF=0.8512;AMR_AF=0.4308;AFR_AF=0.6399;EUR_AF=0.4334;SAS_AF=0.5031;AA=T|||;VT=SNP
11	81364629	rs1894144	G	C	100	PASS	AC=1278;AF=0.255192;AN=5008;NS=2504;DP=14953;EAS_AF=0.3085;AMR_AF=0.2305;AFR_AF=0.2307;EUR_AF=0.2187;SAS_AF=0.2883;AA=G|||;VT=SNP
11	81364765	rs1894145	G	T	100	PASS	AC=2796;AF=0.558307;AN=5008;NS=2504;DP=15032;EAS_AF=0.8512;AMR_AF=0.4179;AFR_AF=0.5469;EUR_AF=0.4314;SAS_AF=0.502;AA=T|||;VT=SNP
11	81364863	rs61888564	C	A	100	PASS	AC=1261;AF=0.251797;AN=5008;NS=2504;DP=18196;EAS_AF=0.5278;AMR_AF=0.2219;AFR_AF=0.1657;EUR_AF=0.1859;SAS_AF=0.1728;AA=C|||;VT=SNP
11	81364932	rs2187538	G	A	100	PASS	AC=2796;AF=0.558307;AN=5008;NS=2504;DP=18571;EAS_AF=0.8512;AMR_AF=0.4179;AFR_AF=0.5461;EUR_AF=0.4324;SAS_AF=0.502;AA=A|||;VT=SNP
11	81364953	rs61888565	C	A	100	PASS	AC=895;AF=0.178714;AN=5008;NS=2504;DP=19080;EAS_AF=0.5278;AMR_AF=0.1801;AFR_AF=0.0144;EUR_AF=0.1004;SAS_AF=0.1207;AA=C|||;VT=SNP
11	81365460	rs4397876	C	T	100	PASS	AC=2796;AF=0.558307;AN=5008;NS=2504;DP=18458;EAS_AF=0.8512;AMR_AF=0.4179;AFR_AF=0.5461;EUR_AF=0.4324;SAS_AF=0.502;AA=T|||;VT=SNP
11	81365730	rs4550244	A	G	100	PASS	AC=2799;AF=0.558906;AN=5008;NS=2504;DP=18275;EAS_AF=0.8512;AMR_AF=0.4193;AFR_AF=0.5461;EUR_AF=0.4344;SAS_AF=0.502;AA=G|||;VT=SNP
11	81365735	rs4370959	G	A	100	PASS	AC=1343;AF=0.268171;AN=5008;NS=2504;DP=18245;EAS_AF=0.5278;AMR_AF=0.2248;AFR_AF=0.2262;EUR_AF=0.1859;SAS_AF=0.1728;AA=G|||;VT=SNP
11	81366325	rs7106568	A	G	100	PASS	AC=1283;AF=0.25619;AN=5008;NS=2504;DP=19433;EAS_AF=0.3095;AMR_AF=0.232;AFR_AF=0.23;EUR_AF=0.2227;SAS_AF=0.2883;AA=A|||;VT=SNP
11	81366960	rs57179700	G	T	100	PASS	AC=1364;AF=0.272364;AN=5008;NS=2504;DP=15382;EAS_AF=0.5278;AMR_AF=0.2277;AFR_AF=0.2405;EUR_AF=0.1859;SAS_AF=0.1728;AA=G|||;VT=SNP
11	81367112	rs113513251	A	G	100	PASS	AC=149;AF=0.0297524;AN=5008;NS=2504;DP=16233;EAS_AF=0.0218;AMR_AF=0.0317;AFR_AF=0.028;EUR_AF=0.0278;SAS_AF=0.0409;AA=A|||;VT=SNP
11	81367328	rs1945671	A	T	100	PASS	AC=2860;AF=0.571086;AN=5008;NS=2504;DP=16355;EAS_AF=0.8591;AMR_AF=0.4928;AFR_AF=0.5545;EUR_AF=0.4364;SAS_AF=0.4908;AA=T|||;VT=SNP
11	81367523	rs1945672	A	G	100	PASS	AC=1274;AF=0.254393;AN=5008;NS=2504;DP=16246;EAS_AF=0.3095;AMR_AF=0.232;AFR_AF=0.2307;EUR_AF=0.2227;SAS_AF=0.2781;AA=A|||;VT=SNP
11	81367648	rs1945673	A	G	100	PASS	AC=1274;AF=0.254393;AN=5008;NS=2504;DP=17316;EAS_AF=0.3095;AMR_AF=0.232;AFR_AF=0.2307;EUR_AF=0.2227;SAS_AF=0.2781;AA=A|||;VT=SNP
11	81367712	rs77245667	C	T	100	PASS	AC=142;AF=0.0283546;AN=5008;NS=2504;DP=16969;EAS_AF=0.0526;AMR_AF=0.0014;AFR_AF=0.0023;EUR_AF=0.008;SAS_AF=0.0787;AA=C|||;VT=SNP
11	81367795	rs11232769	A	C	100	PASS	AC=2996;AF=0.598243;AN=5008;NS=2504;DP=16270;EAS_AF=0.8591;AMR_AF=0.5043;AFR_AF=0.6415;EUR_AF=0.4374;SAS_AF=0.5031;AA=C|||;VT=SNP
11	81367941	rs10897857	G	C	100	PASS	AC=1284;AF=0.25639;AN=5008;NS=2504;DP=18513;EAS_AF=0.3095;AMR_AF=0.232;AFR_AF=0.2315;EUR_AF=0.2217;SAS_AF=0.2883;AA=G|||;VT=SNP
11	81368061	rs10792583	T	G	100	PASS	AC=2955;AF=0.590056;AN=5008;NS=2504;DP=18017;EAS_AF=0.879;AMR_AF=0.4323;AFR_AF=0.6415;EUR_AF=0.4364;SAS_AF=0.4928;AA=G|||;VT=SNP
11	81368219	rs74707715	T	C	100	PASS	AC=201;AF=0.0401358;AN=5008;NS=2504;DP=18427;EAS_AF=0.0595;AMR_AF=0.0735;AFR_AF=0.0023;EUR_AF=0.008;SAS_AF=0.0808;AA=T|||;VT=SNP
11	81368689	rs111748736	G	A	100	PASS	AC=147;AF=0.029353;AN=5008;NS=2504;DP=17698;EAS_AF=0.0218;AMR_AF=0.0317;AFR_AF=0.0265;EUR_AF=0.0278;SAS_AF=0.0409;AA=G|||;VT=SNP
11	81368886	rs7924764	T	C	100	PASS	AC=2947;AF=0.588458;AN=5008;NS=2504;DP=17830;EAS_AF=0.878;AMR_AF=0.4308;AFR_AF=0.6369;EUR_AF=0.4364;SAS_AF=0.4928;AA=C|||;VT=SNP
11	81369096	rs1945674	C	T	100	PASS	AC=3628;AF=0.724441;AN=5008;NS=2504;DP=16979;EAS_AF=0.8988;AMR_AF=0.6571;AFR_AF=0.7254;EUR_AF=0.665;SAS_AF=0.6524;AA=T|||;VT=SNP
11	81369314	rs1945675	T	G	100	PASS	AC=1299;AF=0.259385;AN=5008;NS=2504;DP=16613;EAS_AF=0.3353;AMR_AF=0.2334;AFR_AF=0.2315;EUR_AF=0.2207;SAS_AF=0.2771;AA=T|||;VT=SNP
11	81369765	rs4503570	T	G	100	PASS	AC=3043;AF=0.607628;AN=5008;NS=2504;DP=12533;EAS_AF=0.9385;AMR_AF=0.4957;AFR_AF=0.5666;EUR_AF=0.4433;SAS_AF=0.5706;AA=G|||;VT=SNP
11	81370360	rs1945640	G	T	100	PASS	AC=416;AF=0.0830671;AN=5008;NS=2504;DP=19064;EAS_AF=0.0536;AMR_AF=0.0259;AFR_AF=0.1097;EUR_AF=0.0746;SAS_AF=0.1268;AA=G|||;VT=SNP
11	81370565	rs10897858	T	A	100	PASS	AC=1213;AF=0.242212;AN=5008;NS=2504;DP=18487;EAS_AF=0.3016;AMR_AF=0.1585;AFR_AF=0.2307;EUR_AF=0.2197;SAS_AF=0.2791;AA=T|||;VT=SNP
11	81371016	rs11232770	C	A	100	PASS	AC=594;AF=0.11861;AN=5008;NS=2504;DP=18650;EAS_AF=0.0208;AMR_AF=0.2205;AFR_AF=0.0257;EUR_AF=0.2286;SAS_AF=0.1595;AA=C|||;VT=SNP
11	81371324	rs116919476	G	A	100	PASS	AC=21;AF=0.00419329;AN=5008;NS=2504;DP=16131;EAS_AF=0.0079;AMR_AF=0.0014;AFR_AF=0.0008;EUR_AF=0.008;SAS_AF=0.0031;AA=G|||;VT=SNP
11	81371553	rs1945639	C	T	100	PASS	AC=1237;AF=0.247005;AN=5008;NS=2504;DP=18590;EAS_AF=0.3294;AMR_AF=0.1585;AFR_AF=0.2284;EUR_AF=0.2187;SAS_AF=0.2791;AA=C|||;VT=SNP
11	81371740	rs4944319	A	G	100	PASS	AC=683;AF=0.136382;AN=5008;NS=2504;DP=18110;EAS_AF=0.0218;AMR_AF=0.2277;AFR_AF=0.084;EUR_AF=0.2296;SAS_AF=0.1646;AA=A|||;VT=SNP
11	81371924	rs111951106	C	T	100	PASS	AC=144;AF=0.028754;AN=5008;NS=2504;DP=20315;EAS_AF=0.0208;AMR_AF=0.0317;AFR_AF=0.0257;EUR_AF=0.0278;SAS_AF=0.0399;AA=C|||;VT=SNP
11	81372109	rs6591985	A	G	100	PASS	AC=1299;AF=0.259385;AN=5008;NS=2504;DP=18765;EAS_AF=0.3373;AMR_AF=0.2305;AFR_AF=0.2292;EUR_AF=0.2217;SAS_AF=0.2791;AA=A|||;VT=SNP
11	81372135	rs112745967	T	C	100	PASS	AC=144;AF=0.028754;AN=5008;NS=2504;DP=18175;EAS_AF=0.0208;AMR_AF=0.0317;AFR_AF=0.0257;EUR_AF=0.0278;SAS_AF=0.0399;AA=T|||;VT=SNP
11	81372666	rs113579156	G	A	100	PASS	AC=144;AF=0.028754;AN=5008;NS=2504;DP=19735;EAS_AF=0.0208;AMR_AF=0.0317;AFR_AF=0.0257;EUR_AF=0.0278;SAS_AF=0.0399;AA=G|||;VT=SNP
11	81373029	rs59064106	C	T	100	PASS	AC=1344;AF=0.268371;AN=5008;NS=2504;DP=19914;EAS_AF=0.5278;AMR_AF=0.2248;AFR_AF=0.2269;EUR_AF=0.1859;SAS_AF=0.1728;AA=C|||;VT=SNP
11	81373148	rs61888571	T	C	100	PASS	AC=1487;AF=0.296925;AN=5008;NS=2504;DP=20589;EAS_AF=0.5486;AMR_AF=0.2565;AFR_AF=0.2526;EUR_AF=0.2127;SAS_AF=0.2127;AA=T|||;VT=SNP
11	81373190	rs10897859	G	A	100	PASS	AC=1262;AF=0.251997;AN=5008;NS=2504;DP=20419;EAS_AF=0.3085;AMR_AF=0.2305;AFR_AF=0.2247;EUR_AF=0.2207;SAS_AF=0.2781;AA=G|||;VT=SNP
11	81373454	rs11232771	T	C	100	PASS	AC=1345;AF=0.26857;AN=5008;NS=2504;DP=19717;EAS_AF=0.3075;AMR_AF=0.2334;AFR_AF=0.2844;EUR_AF=0.2237;SAS_AF=0.2781;AA=C|||;VT=SNP
11	81373888	rs34732281	A	G	100	PASS	AC=1299;AF=0.259385;AN=5008;NS=2504;DP=15605;EAS_AF=0.3373;AMR_AF=0.232;AFR_AF=0.2284;EUR_AF=0.2217;SAS_AF=0.2791;AA=A|||;VT=SNP
11	81374260	rs116988922	G	A	100	PASS	AC=144;AF=0.028754;AN=5008;NS=2504;DP=15858;EAS_AF=0.0208;AMR_AF=0.0317;AFR_AF=0.0257;EUR_AF=0.0278;SAS_AF=0.0399;AA=G|||;VT=SNP
11	81374340	rs114940839	A	G	100	PASS	AC=144;AF=0.028754;AN=5008;NS=2504;DP=16697;EAS_AF=0.0208;AMR_AF=0.0317;AFR_AF=0.0257;EUR_AF=0.0278;SAS_AF=0.0399;AA=A|||;VT=SNP
11	81374426	rs1945721	T	C	100	PASS	AC=1302;AF=0.259984;AN=5008;NS=2504;DP=15997;EAS_AF=0.3373;AMR_AF=0.232;AFR_AF=0.2284;EUR_AF=0.2247;SAS_AF=0.2791;AA=T|||;VT=SNP
11	81374558	rs61888572	T	C	100	PASS	AC=1404;AF=0.280351;AN=5008;NS=2504;DP=16386;EAS_AF=0.5813;AMR_AF=0.2233;AFR_AF=0.1679;EUR_AF=0.1938;SAS_AF=0.2515;AA=T|||;VT=SNP
11	81374851	rs80354590	G	A	100	PASS	AC=144;AF=0.028754;AN=5008;NS=2504;DP=17108;EAS_AF=0.0208;AMR_AF=0.0317;AFR_AF=0.0257;EUR_AF=0.0278;SAS_AF=0.0399;AA=G|||;VT=SNP
11	81375675	rs11232772	C	T	100	PASS	AC=696;AF=0.138978;AN=5008;NS=2504;DP=16251;EAS_AF=0.0218;AMR_AF=0.2291;AFR_AF=0.093;EUR_AF=0.2296;SAS_AF=0.1646;AA=C|||;VT=SNP
11	81376074	rs10792584	A	C	100	PASS	AC=1773;AF=0.354034;AN=5008;NS=2504;DP=15242;EAS_AF=0.3651;AMR_AF=0.3285;AFR_AF=0.2632;EUR_AF=0.3718;SAS_AF=0.4652;AA=A|||;VT=SNP
11	81376166	rs1945720	T	C	100	PASS	AC=1678;AF=0.335064;AN=5008;NS=2504;DP=15074;EAS_AF=0.3571;AMR_AF=0.2493;AFR_AF=0.2549;EUR_AF=0.3549;SAS_AF=0.4611;AA=T|||;VT=SNP
11	81376174	rs11232773	A	T	100	PASS	AC=690;AF=0.13778;AN=5008;NS=2504;DP=15060;EAS_AF=0.0208;AMR_AF=0.2291;AFR_AF=0.093;EUR_AF=0.2296;SAS_AF=0.1595;AA=A|||;VT=SNP
11	81376452	rs75195846	C	T	100	PASS	AC=459;AF=0.0916534;AN=5008;NS=2504;DP=13994;EAS_AF=0.0585;AMR_AF=0.1081;AFR_AF=0.0779;EUR_AF=0.0934;SAS_AF=0.1309;AA=C|||;VT=SNP
11	81376730	rs17142764	C	G	100	PASS	AC=1255;AF=0.250599;AN=5008;NS=2504;DP=16108;EAS_AF=0.5298;AMR_AF=0.2176;AFR_AF=0.1467;EUR_AF=0.1909;SAS_AF=0.1881;AA=C|||;VT=SNP
11	81377528	rs7131318	A	G	100	PASS	AC=1235;AF=0.246605;AN=5008;NS=2504;DP=19471;EAS_AF=0.0298;AMR_AF=0.2968;AFR_AF=0.3616;EUR_AF=0.3082;SAS_AF=0.2157;AA=A|||;VT=SNP
11	81378103	rs7927618	A	G	100	PASS	AC=2893;AF=0.577676;AN=5008;NS=2504;DP=17591;EAS_AF=0.5754;AMR_AF=0.5591;AFR_AF=0.7254;EUR_AF=0.5278;SAS_AF=0.4448;AA=G|||;VT=SNP
11	81378133	rs17142769	T	C	100	PASS	AC=938;AF=0.1873;AN=5008;NS=2504;DP=18208;EAS_AF=0.5258;AMR_AF=0.1902;AFR_AF=0.0045;EUR_AF=0.1243;SAS_AF=0.1483;AA=T|||;VT=SNP
11	81378229	rs7928021	G	A	100	PASS	AC=2886;AF=0.576278;AN=5008;NS=2504;DP=18003;EAS_AF=0.5754;AMR_AF=0.5576;AFR_AF=0.7209;EUR_AF=0.5278;SAS_AF=0.4448;AA=A|||;VT=SNP
11	81378401	rs7942979	T	G	100	PASS	AC=1236;AF=0.246805;AN=5008;NS=2504;DP=15936;EAS_AF=0.0298;AMR_AF=0.2968;AFR_AF=0.3623;EUR_AF=0.3082;SAS_AF=0.2157;AA=T|||;VT=SNP
11	81378772	rs112078023	G	A	100	PASS	AC=124;AF=0.0247604;AN=5008;NS=2504;DP=12464;EAS_AF=0.0208;AMR_AF=0.0317;AFR_AF=0.0257;EUR_AF=0.0278;SAS_AF=0.0194;AA=G|||;VT=SNP
11	81379503	rs1945719	T	G	100	PASS	AC=1305;AF=0.260583;AN=5008;NS=2504;DP=17200;EAS_AF=0.5258;AMR_AF=0.2205;AFR_AF=0.1694;EUR_AF=0.1918;SAS_AF=0.2096;AA=T|||;VT=SNP
11	81379720	rs12365411	C	T	100	PASS	AC=1383;AF=0.276158;AN=5008;NS=2504;DP=17093;EAS_AF=0.0298;AMR_AF=0.304;AFR_AF=0.4697;EUR_AF=0.3082;SAS_AF=0.2157;AA=T|||;VT=SNP
11	81381243	rs61888573	T	A	100	PASS	AC=948;AF=0.189297;AN=5008;NS=2504;DP=18158;EAS_AF=0.5258;AMR_AF=0.1801;AFR_AF=0.0408;EUR_AF=0.1004;SAS_AF=0.1411;AA=T|||;VT=SNP
11	81381261	rs61888574	A	G	100	PASS	AC=1508;AF=0.301118;AN=5008;NS=2504;DP=17995;EAS_AF=0.5476;AMR_AF=0.255;AFR_AF=0.2579;EUR_AF=0.2147;SAS_AF=0.227;AA=A|||;VT=SNP
11	81382386	rs142708098	G	C	100	PASS	AC=128;AF=0.0255591;AN=5008;NS=2504;DP=17380;EAS_AF=0.0218;AMR_AF=0.0317;AFR_AF=0.0272;EUR_AF=0.0278;SAS_AF=0.0204;AA=G|||;VT=SNP
11	81383805	rs112109163	A	G	100	PASS	AC=128;AF=0.0255591;AN=5008;NS=2504;DP=13676;EAS_AF=0.0218;AMR_AF=0.0317;AFR_AF=0.0272;EUR_AF=0.0278;SAS_AF=0.0204;AA=A|||;VT=SNP
11	81384034	rs61888575	A	C	100	PASS	AC=1305;AF=0.260583;AN=5008;NS=2504;DP=17710;EAS_AF=0.5258;AMR_AF=0.2219;AFR_AF=0.1687;EUR_AF=0.1918;SAS_AF=0.2096;AA=A|||;VT=SNP
11	81384407	rs61888576	T	C	100	PASS	AC=938;AF=0.1873;AN=5008;NS=2504;DP=17471;EAS_AF=0.5258;AMR_AF=0.1902;AFR_AF=0.0045;EUR_AF=0.1243;SAS_AF=0.1483;AA=T|||;VT=SNP
11	81384695	rs7108573	A	G	100	PASS	AC=2890;AF=0.577077;AN=5008;NS=2504;DP=14745;EAS_AF=0.5764;AMR_AF=0.5591;AFR_AF=0.7277;EUR_AF=0.5229;SAS_AF=0.4427;AA=G|||;VT=SNP
11	81385059	rs1945718	C	T	100	PASS	AC=2898;AF=0.578674;AN=5008;NS=2504;DP=16385;EAS_AF=0.5774;AMR_AF=0.5591;AFR_AF=0.7277;EUR_AF=0.5268;SAS_AF=0.4458;AA=T|||;VT=SNP
11	81385897	rs7113464	G	A	100	PASS	AC=1382;AF=0.275958;AN=5008;NS=2504;DP=16867;EAS_AF=0.0298;AMR_AF=0.304;AFR_AF=0.4705;EUR_AF=0.3062;SAS_AF=0.2157;AA=A|||;VT=SNP
11	81386227	rs12361803	T	C	100	PASS	AC=1235;AF=0.246605;AN=5008;NS=2504;DP=14020;EAS_AF=0.0298;AMR_AF=0.2968;AFR_AF=0.3623;EUR_AF=0.3072;SAS_AF=0.2157;AA=T|||;VT=SNP
11	81386366	rs61888577	A	G	100	PASS	AC=939;AF=0.1875;AN=5008;NS=2504;DP=14425;EAS_AF=0.5268;AMR_AF=0.1902;AFR_AF=0.0045;EUR_AF=0.1243;SAS_AF=0.1483;AA=A|||;VT=SNP
11	81386818	rs12366135	G	T	100	PASS	AC=638;AF=0.127396;AN=5008;NS=2504;DP=16472;EAS_AF=0.0198;AMR_AF=0.2291;AFR_AF=0.0522;EUR_AF=0.2286;SAS_AF=0.1636;AA=G|||;VT=SNP
11	81387246	rs4551793	A	G	100	PASS	AC=652;AF=0.130192;AN=5008;NS=2504;DP=17839;EAS_AF=0.0198;AMR_AF=0.2291;AFR_AF=0.0628;EUR_AF=0.2286;SAS_AF=0.1636;AA=A|||;VT=SNP
11	81387764	rs4465386	C	A	100	PASS	AC=1233;AF=0.246206;AN=5008;NS=2504;DP=16929;EAS_AF=0.0298;AMR_AF=0.2968;AFR_AF=0.3608;EUR_AF=0.3072;SAS_AF=0.2157;AA=C|||;VT=SNP
11	81388412	rs6591987	C	T	100	PASS	AC=2898;AF=0.578674;AN=5008;NS=2504;DP=15744;EAS_AF=0.5843;AMR_AF=0.5591;AFR_AF=0.7277;EUR_AF=0.5219;SAS_AF=0.4438;AA=T|||;VT=SNP
11	81388486	rs7125658	C	T	100	PASS	AC=1514;AF=0.302316;AN=5008;NS=2504;DP=12400;EAS_AF=0.5536;AMR_AF=0.255;AFR_AF=0.2572;EUR_AF=0.2147;SAS_AF=0.228;AA=C|||;VT=SNP
11	81388943	rs6591988	C	T	100	PASS	AC=2898;AF=0.578674;AN=5008;NS=2504;DP=16823;EAS_AF=0.5784;AMR_AF=0.5605;AFR_AF=0.7292;EUR_AF=0.5258;SAS_AF=0.4427;AA=T|||;VT=SNP
11	81389035	rs77886668	C	T	100	PASS	AC=126;AF=0.0251597;AN=5008;NS=2504;DP=17782;EAS_AF=0.0208;AMR_AF=0.0317;AFR_AF=0.0272;EUR_AF=0.0268;SAS_AF=0.0204;AA=C|||;VT=SNP
11	81389062	rs141649937	A	T	100	PASS	AC=126;AF=0.0251597;AN=5008;NS=2504;DP=17652;EAS_AF=0.0208;AMR_AF=0.0317;AFR_AF=0.0272;EUR_AF=0.0268;SAS_AF=0.0204;AA=A|||;VT=SNP
11	81389141	rs7950716	G	T	100	PASS	AC=2897;AF=0.578474;AN=5008;NS=2504;DP=17811;EAS_AF=0.5784;AMR_AF=0.5605;AFR_AF=0.7292;EUR_AF=0.5249;SAS_AF=0.4427;AA=T|||;VT=SNP
11	81389191	rs140636045	T	C	100	PASS	AC=133;AF=0.0265575;AN=5008;NS=2504;DP=19205;EAS_AF=0.0208;AMR_AF=0.0317;AFR_AF=0.0318;EUR_AF=0.0278;SAS_AF=0.0204;AA=T|||;VT=SNP
11	81389554	rs11512901	C	T	100	PASS	AC=2905;AF=0.580072;AN=5008;NS=2504;DP=18805;EAS_AF=0.5853;AMR_AF=0.5605;AFR_AF=0.7292;EUR_AF=0.5249;SAS_AF=0.4438;AA=T|||;VT=SNP
11	81389689	rs61888578	A	G	100	PASS	AC=993;AF=0.198283;AN=5008;NS=2504;DP=19539;EAS_AF=0.5347;AMR_AF=0.1916;AFR_AF=0.0408;EUR_AF=0.1203;SAS_AF=0.1493;AA=A|||;VT=SNP
11	81389704	rs66507910	T	A	100	PASS	AC=655;AF=0.130791;AN=5008;NS=2504;DP=19526;EAS_AF=0.0198;AMR_AF=0.2305;AFR_AF=0.0643;EUR_AF=0.2286;SAS_AF=0.1636;AA=T|||;VT=SNP
11	81390034	rs6591989	T	G	100	PASS	AC=1392;AF=0.277955;AN=5008;NS=2504;DP=17243;EAS_AF=0.0298;AMR_AF=0.3084;AFR_AF=0.4728;EUR_AF=0.3101;SAS_AF=0.2157;AA=G|||;VT=SNP
11	81390330	rs61888579	G	T	100	PASS	AC=1513;AF=0.302117;AN=5008;NS=2504;DP=10622;EAS_AF=0.5556;AMR_AF=0.2522;AFR_AF=0.2564;EUR_AF=0.2147;SAS_AF=0.228;AA=G|||;VT=SNP
11	81390457	rs7103641	C	G	100	PASS	AC=1238;AF=0.247204;AN=5008;NS=2504;DP=15319;EAS_AF=0.0298;AMR_AF=0.2997;AFR_AF=0.3608;EUR_AF=0.3101;SAS_AF=0.2157;AA=C|||;VT=SNP
11	81390519	rs7119927	T	C	100	PASS	AC=1222;AF=0.24401;AN=5008;NS=2504;DP=16381;EAS_AF=0.0298;AMR_AF=0.2983;AFR_AF=0.3495;EUR_AF=0.3101;SAS_AF=0.2157;AA=T|||;VT=SNP
11	81390760	rs72942173	A	G	100	PASS	AC=120;AF=0.0239617;AN=5008;NS=2504;DP=17633;EAS_AF=0.0546;AMR_AF=0.0476;AFR_AF=0;EUR_AF=0.0258;SAS_AF=0.0061;AA=A|||;VT=SNP
11	81390848	rs10897860	T	C	100	PASS	AC=1856;AF=0.370607;AN=5008;NS=2504;DP=18573;EAS_AF=0.4107;AMR_AF=0.3199;AFR_AF=0.2549;EUR_AF=0.3648;SAS_AF=0.5276;AA=T|||;VT=SNP
11	81391123	rs10792585	A	C	100	PASS	AC=1864;AF=0.372204;AN=5008;NS=2504;DP=17919;EAS_AF=0.4177;AMR_AF=0.3199;AFR_AF=0.2549;EUR_AF=0.3648;SAS_AF=0.5286;AA=A|||;VT=SNP
11	81391604	rs9888168	T	C	100	PASS	AC=1804;AF=0.360224;AN=5008;NS=2504;DP=17624;EAS_AF=0.4107;AMR_AF=0.3055;AFR_AF=0.2216;EUR_AF=0.3668;SAS_AF=0.5276;AA=T|||;VT=SNP
11	81392146	rs67030612	C	T	100	PASS	AC=1521;AF=0.303714;AN=5008;NS=2504;DP=19517;EAS_AF=0.5556;AMR_AF=0.2579;AFR_AF=0.2572;EUR_AF=0.2157;SAS_AF=0.2301;AA=C|||;VT=SNP
11	81392583	rs61888580	T	C	100	PASS	AC=1447;AF=0.288938;AN=5008;NS=2504;DP=18282;EAS_AF=0.5556;AMR_AF=0.255;AFR_AF=0.1959;EUR_AF=0.2217;SAS_AF=0.2331;AA=T|||;VT=SNP
11	81393198	rs11232775	T	C	100	PASS	AC=1228;AF=0.245208;AN=5008;NS=2504;DP=16757;EAS_AF=0.0298;AMR_AF=0.2939;AFR_AF=0.3585;EUR_AF=0.3091;SAS_AF=0.2137;AA=T|||;VT=SNP
11	81393231	rs75509424	C	T	100	PASS	AC=468;AF=0.0934505;AN=5008;NS=2504;DP=16643;EAS_AF=0.0208;AMR_AF=0.0706;AFR_AF=0.1536;EUR_AF=0.1133;SAS_AF=0.0828;AA=C|||;VT=SNP
11	81393591	rs7124756	G	C	100	PASS	AC=1844;AF=0.368211;AN=5008;NS=2504;DP=16346;EAS_AF=0.4107;AMR_AF=0.3184;AFR_AF=0.2549;EUR_AF=0.3569;SAS_AF=0.5245;AA=G|||;VT=SNP
11	81393691	rs11232776	A	T	100	PASS	AC=2908;AF=0.580671;AN=5008;NS=2504;DP=17876;EAS_AF=0.5794;AMR_AF=0.5605;AFR_AF=0.7292;EUR_AF=0.5318;SAS_AF=0.4458;AA=T|||;VT=SNP
11	81395174	rs12364666	A	G	100	PASS	AC=4312;AF=0.861022;AN=5008;NS=2504;DP=20059;EAS_AF=0.8343;AMR_AF=0.7637;AFR_AF=0.9349;EUR_AF=0.8101;SAS_AF=0.91;AA=G|||;VT=SNP
11	81395362	rs11232777	T	A	100	PASS	AC=2934;AF=0.585863;AN=5008;NS=2504;DP=17193;EAS_AF=0.5853;AMR_AF=0.5605;AFR_AF=0.7443;EUR_AF=0.5308;SAS_AF=0.4468;AA=A|||;VT=SNP
11	81395716	rs12361874	G	A	100	PASS	AC=642;AF=0.128195;AN=5008;NS=2504;DP=741;EAS_AF=0.0188;AMR_AF=0.2248;AFR_AF=0.0643;EUR_AF=0.2276;SAS_AF=0.1564;AA=G|||;VT=SNP
11	81396255	rs143777752	T	C	100	PASS	AC=127;AF=0.0253594;AN=5008;NS=2504;DP=16641;EAS_AF=0.0208;AMR_AF=0.0317;AFR_AF=0.0272;EUR_AF=0.0278;SAS_AF=0.0204;AA=T|||;VT=SNP
11	81396956	rs141666012	C	T	100	PASS	AC=436;AF=0.0870607;AN=5008;NS=2504;DP=14734;EAS_AF=0.0208;AMR_AF=0.0576;AFR_AF=0.152;EUR_AF=0.0954;SAS_AF=0.0798;AA=C|||;VT=SNP
11	81397016	rs11232778	T	A	100	PASS	AC=455;AF=0.0908546;AN=5008;NS=2504;DP=14746;EAS_AF=0.0089;AMR_AF=0.1902;AFR_AF=0.0166;EUR_AF=0.1779;SAS_AF=0.1155;AA=T|||;VT=SNP
11	81397478	rs4943843	G	A	100	PASS	AC=1398;AF=0.279153;AN=5008;NS=2504;DP=13422;EAS_AF=0.0298;AMR_AF=0.3026;AFR_AF=0.4826;EUR_AF=0.3091;SAS_AF=0.2137;AA=A|||;VT=SNP
11	81397746	rs7111365	A	T	100	PASS	AC=1724;AF=0.344249;AN=5008;NS=2504;DP=13243;EAS_AF=0.2708;AMR_AF=0.2925;AFR_AF=0.3828;EUR_AF=0.2863;SAS_AF=0.4642;AA=A|||;VT=SNP
11	81398206	rs59176942	G	A	100	PASS	AC=1374;AF=0.274361;AN=5008;NS=2504;DP=18523;EAS_AF=0.5486;AMR_AF=0.2334;AFR_AF=0.1944;EUR_AF=0.1948;SAS_AF=0.2106;AA=G|||;VT=SNP
11	81398585	rs7937530	C	T	100	PASS	AC=2904;AF=0.579872;AN=5008;NS=2504;DP=16201;EAS_AF=0.5784;AMR_AF=0.5605;AFR_AF=0.7428;EUR_AF=0.5249;SAS_AF=0.4315;AA=T|||;VT=SNP
11	81398681	rs6591990	G	A	100	PASS	AC=4294;AF=0.857428;AN=5008;NS=2504;DP=15835;EAS_AF=0.8304;AMR_AF=0.7637;AFR_AF=0.9342;EUR_AF=0.8101;SAS_AF=0.8967;AA=A|||;VT=SNP
11	81398763	rs7937672	C	A	100	PASS	AC=1250;AF=0.249601;AN=5008;NS=2504;DP=15598;EAS_AF=0.0298;AMR_AF=0.2939;AFR_AF=0.3759;EUR_AF=0.3082;SAS_AF=0.2137;AA=C|||;VT=SNP
11	81398908	rs10897861	G	A	100	PASS	AC=1250;AF=0.249601;AN=5008;NS=2504;DP=16155;EAS_AF=0.0298;AMR_AF=0.2939;AFR_AF=0.3759;EUR_AF=0.3082;SAS_AF=0.2137;AA=G|||;VT=SNP
11	81398956	rs10897862	G	T	100	PASS	AC=2906;AF=0.580272;AN=5008;NS=2504;DP=15425;EAS_AF=0.5774;AMR_AF=0.5605;AFR_AF=0.7451;EUR_AF=0.5249;SAS_AF=0.4315;AA=T|||;VT=SNP
11	81399426	rs56368247	C	T	100	PASS	AC=904;AF=0.180511;AN=5008;NS=2504;DP=13889;EAS_AF=0.5278;AMR_AF=0.1758;AFR_AF=0.0053;EUR_AF=0.1014;SAS_AF=0.1442;AA=C|||;VT=SNP
11	81399784	rs143637562	G	C	100	PASS	AC=127;AF=0.0253594;AN=5008;NS=2504;DP=16401;EAS_AF=0.0208;AMR_AF=0.0317;AFR_AF=0.0272;EUR_AF=0.0278;SAS_AF=0.0204;AA=G|||;VT=SNP
11	81399972	rs11232779	G	T	100	PASS	AC=665;AF=0.132788;AN=5008;NS=2504;DP=17113;EAS_AF=0.0188;AMR_AF=0.2334;AFR_AF=0.0749;EUR_AF=0.2286;SAS_AF=0.1585;AA=G|||;VT=SNP
11	81400669	rs7124252	C	T	100	PASS	AC=2907;AF=0.580471;AN=5008;NS=2504;DP=13839;EAS_AF=0.5784;AMR_AF=0.5605;AFR_AF=0.7443;EUR_AF=0.5258;SAS_AF=0.4315;AA=T|||;VT=SNP
11	81400713	rs57357615	A	T	100	PASS	AC=1414;AF=0.282348;AN=5008;NS=2504;DP=12885;EAS_AF=0.5486;AMR_AF=0.2493;AFR_AF=0.1952;EUR_AF=0.2167;SAS_AF=0.2168;AA=A|||;VT=SNP
11	81401328	rs11232780	G	A	100	PASS	AC=2762;AF=0.551518;AN=5008;NS=2504;DP=15397;EAS_AF=0.5853;AMR_AF=0.5519;AFR_AF=0.6331;EUR_AF=0.5258;SAS_AF=0.4325;AA=G|||;VT=SNP
11	81401584	rs56146648	T	C	100	PASS	AC=1526;AF=0.304712;AN=5008;NS=2504;DP=16676;EAS_AF=0.5565;AMR_AF=0.2522;AFR_AF=0.2731;EUR_AF=0.2157;SAS_AF=0.2168;AA=T|||;VT=SNP
11	81403090	rs6591991	A	T	100	PASS	AC=2896;AF=0.578275;AN=5008;NS=2504;DP=16348;EAS_AF=0.5863;AMR_AF=0.5605;AFR_AF=0.7292;EUR_AF=0.5258;SAS_AF=0.4325;AA=T|||;VT=SNP
11	81403396	rs7123455	G	A	100	PASS	AC=2874;AF=0.573882;AN=5008;NS=2504;DP=16609;EAS_AF=0.5794;AMR_AF=0.5576;AFR_AF=0.7216;EUR_AF=0.5258;SAS_AF=0.4294;AA=A|||;VT=SNP
11	81403724	rs35215766	C	T	100	PASS	AC=606;AF=0.121006;AN=5008;NS=2504;DP=16463;EAS_AF=0.0188;AMR_AF=0.2277;AFR_AF=0.0363;EUR_AF=0.2266;SAS_AF=0.1564;AA=C|||;VT=SNP
11	81404191	rs77265351	T	C	100	PASS	AC=438;AF=0.0874601;AN=5008;NS=2504;DP=17795;EAS_AF=0.0208;AMR_AF=0.0677;AFR_AF=0.1377;EUR_AF=0.1173;SAS_AF=0.0716;AA=T|||;VT=SNP
11	81404464	rs7127432	A	G	100	PASS	AC=1337;AF=0.266973;AN=5008;NS=2504;DP=20365;EAS_AF=0.0298;AMR_AF=0.3069;AFR_AF=0.4365;EUR_AF=0.3062;SAS_AF=0.2137;AA=A|||;VT=SNP
11	81405367	rs12282188	T	C	100	PASS	AC=460;AF=0.091853;AN=5008;NS=2504;DP=20932;EAS_AF=0.1657;AMR_AF=0.121;AFR_AF=0.0507;EUR_AF=0.0815;SAS_AF=0.0613;AA=T|||;VT=SNP
11	81405708	rs7117981	T	C	100	PASS	AC=2878;AF=0.574681;AN=5008;NS=2504;DP=21006;EAS_AF=0.5794;AMR_AF=0.5576;AFR_AF=0.7247;EUR_AF=0.5229;SAS_AF=0.4325;AA=C|||;VT=SNP
11	81405953	rs74748984	A	G	100	PASS	AC=441;AF=0.0880591;AN=5008;NS=2504;DP=18570;EAS_AF=0.0208;AMR_AF=0.0677;AFR_AF=0.1399;EUR_AF=0.1163;SAS_AF=0.0726;AA=A|||;VT=SNP
11	81406193	rs66528986	A	G	100	PASS	AC=1484;AF=0.296326;AN=5008;NS=2504;DP=15860;EAS_AF=0.5496;AMR_AF=0.2478;AFR_AF=0.2466;EUR_AF=0.2167;SAS_AF=0.2188;AA=A|||;VT=SNP
11	81406620	rs4304804	A	C	100	PASS	AC=1255;AF=0.250599;AN=5008;NS=2504;DP=14947;EAS_AF=0.0298;AMR_AF=0.3026;AFR_AF=0.3767;EUR_AF=0.3062;SAS_AF=0.2137;AA=A|||;VT=SNP
11	81406808	rs4556564	G	A	100	PASS	AC=2874;AF=0.573882;AN=5008;NS=2504;DP=17786;EAS_AF=0.5784;AMR_AF=0.5562;AFR_AF=0.7231;EUR_AF=0.5229;SAS_AF=0.4325;AA=A|||;VT=SNP
11	81407087	rs61888587	T	A	100	PASS	AC=1483;AF=0.296126;AN=5008;NS=2504;DP=17218;EAS_AF=0.5486;AMR_AF=0.2478;AFR_AF=0.2466;EUR_AF=0.2167;SAS_AF=0.2188;AA=T|||;VT=SNP
11	81407628	rs77148476	G	T	100	PASS	AC=137;AF=0.0273562;AN=5008;NS=2504;DP=14303;EAS_AF=0.0516;AMR_AF=0.0014;AFR_AF=0.0023;EUR_AF=0.008;SAS_AF=0.0746;AA=G|||;VT=SNP
11	81407874	rs4291696	G	T	100	PASS	AC=673;AF=0.134385;AN=5008;NS=2504;DP=13317;EAS_AF=0.0188;AMR_AF=0.2349;AFR_AF=0.0847;EUR_AF=0.2247;SAS_AF=0.1564;AA=G|||;VT=SNP
11	81408382	rs4944320	G	A	100	PASS	AC=2878;AF=0.574681;AN=5008;NS=2504;DP=15556;EAS_AF=0.5784;AMR_AF=0.5562;AFR_AF=0.7262;EUR_AF=0.5229;SAS_AF=0.4325;AA=A|||;VT=SNP
11	81408687	rs4944321	T	C	100	PASS	AC=1255;AF=0.250599;AN=5008;NS=2504;DP=17011;EAS_AF=0.0298;AMR_AF=0.3026;AFR_AF=0.3767;EUR_AF=0.3062;SAS_AF=0.2137;AA=T|||;VT=SNP
11	81409069	rs35740532	A	T	100	PASS	AC=603;AF=0.120407;AN=5008;NS=2504;DP=16890;EAS_AF=0.0188;AMR_AF=0.2277;AFR_AF=0.0363;EUR_AF=0.2237;SAS_AF=0.1564;AA=A|||;VT=SNP
11	81409103	rs12785237	T	C	100	PASS	AC=2653;AF=0.529752;AN=5008;NS=2504;DP=16505;EAS_AF=0.5784;AMR_AF=0.5476;AFR_AF=0.5613;EUR_AF=0.5229;SAS_AF=0.4315;AA=C|||;VT=SNP
11	81409277	rs12808392	G	A	100	PASS	AC=2877;AF=0.574481;AN=5008;NS=2504;DP=15990;EAS_AF=0.5784;AMR_AF=0.5562;AFR_AF=0.7262;EUR_AF=0.5229;SAS_AF=0.4315;AA=A|||;VT=SNP
11	81409351	rs12807970	A	T	100	PASS	AC=2654;AF=0.529952;AN=5008;NS=2504;DP=16279;EAS_AF=0.5784;AMR_AF=0.5476;AFR_AF=0.5605;EUR_AF=0.5239;SAS_AF=0.4325;AA=A|||;VT=SNP
11	81409643	rs11232782	C	T	100	PASS	AC=2653;AF=0.529752;AN=5008;NS=2504;DP=15571;EAS_AF=0.5784;AMR_AF=0.5476;AFR_AF=0.5613;EUR_AF=0.5229;SAS_AF=0.4315;AA=C|||;VT=SNP
11	81409649	rs11232783	C	T	100	PASS	AC=2653;AF=0.529752;AN=5008;NS=2504;DP=15687;EAS_AF=0.5784;AMR_AF=0.5476;AFR_AF=0.5613;EUR_AF=0.5229;SAS_AF=0.4315;AA=C|||;VT=SNP
11	81409883	rs55750237	A	G	100	PASS	AC=986;AF=0.196885;AN=5008;NS=2504;DP=16740;EAS_AF=0.5278;AMR_AF=0.1902;AFR_AF=0.0416;EUR_AF=0.1193;SAS_AF=0.1503;AA=A|||;VT=SNP
11	81409933	rs11232784	G	A	100	PASS	AC=2877;AF=0.574481;AN=5008;NS=2504;DP=16899;EAS_AF=0.5784;AMR_AF=0.5562;AFR_AF=0.7262;EUR_AF=0.5229;SAS_AF=0.4315;AA=A|||;VT=SNP
11	81410175	rs11232785	C	T	100	PASS	AC=2879;AF=0.57488;AN=5008;NS=2504;DP=17847;EAS_AF=0.5784;AMR_AF=0.5562;AFR_AF=0.7277;EUR_AF=0.5229;SAS_AF=0.4315;AA=T|||;VT=SNP
11	81410451	rs11232786	A	G	100	PASS	AC=1378;AF=0.27516;AN=5008;NS=2504;DP=16871;EAS_AF=0.0298;AMR_AF=0.3055;AFR_AF=0.4682;EUR_AF=0.3062;SAS_AF=0.2137;AA=A|||;VT=SNP
11	81410493	rs11232787	G	T	100	PASS	AC=2652;AF=0.529553;AN=5008;NS=2504;DP=17488;EAS_AF=0.5774;AMR_AF=0.5476;AFR_AF=0.5613;EUR_AF=0.5229;SAS_AF=0.4315;AA=G|||;VT=SNP
11	81410927	rs11232788	C	T	100	PASS	AC=2879;AF=0.57488;AN=5008;NS=2504;DP=16178;EAS_AF=0.5784;AMR_AF=0.5562;AFR_AF=0.7277;EUR_AF=0.5229;SAS_AF=0.4315;AA=T|||;VT=SNP
11	81410983	rs61888589	A	T	100	PASS	AC=1398;AF=0.279153;AN=5008;NS=2504;DP=16524;EAS_AF=0.5486;AMR_AF=0.245;AFR_AF=0.1846;EUR_AF=0.2167;SAS_AF=0.2178;AA=A|||;VT=SNP
11	81411075	rs11232789	C	T	100	PASS	AC=2889;AF=0.576877;AN=5008;NS=2504;DP=16233;EAS_AF=0.5784;AMR_AF=0.5591;AFR_AF=0.7337;EUR_AF=0.5229;SAS_AF=0.4315;AA=T|||;VT=SNP
11	81411408	rs11232790	C	T	100	PASS	AC=627;AF=0.1252;AN=5008;NS=2504;DP=16257;EAS_AF=0.0188;AMR_AF=0.2305;AFR_AF=0.0522;EUR_AF=0.2247;SAS_AF=0.1564;AA=C|||;VT=SNP
11	81411706	rs59372713	A	G	100	PASS	AC=987;AF=0.197085;AN=5008;NS=2504;DP=13995;EAS_AF=0.5278;AMR_AF=0.1902;AFR_AF=0.0424;EUR_AF=0.1193;SAS_AF=0.1503;AA=A|||;VT=SNP
11	81411714	rs11232791	A	G	100	PASS	AC=2877;AF=0.574481;AN=5008;NS=2504;DP=14185;EAS_AF=0.5784;AMR_AF=0.5562;AFR_AF=0.7262;EUR_AF=0.5229;SAS_AF=0.4315;AA=G|||;VT=SNP
11	81411826	rs61888591	G	A	100	PASS	AC=1400;AF=0.279553;AN=5008;NS=2504;DP=13543;EAS_AF=0.5496;AMR_AF=0.245;AFR_AF=0.1853;EUR_AF=0.2167;SAS_AF=0.2178;AA=G|||;VT=SNP
11	81412143	rs11232792	T	C	100	PASS	AC=2879;AF=0.57488;AN=5008;NS=2504;DP=16069;EAS_AF=0.5794;AMR_AF=0.5562;AFR_AF=0.7262;EUR_AF=0.5229;SAS_AF=0.4325;AA=C|||;VT=SNP
11	81412239	rs11232793	G	A	100	PASS	AC=1254;AF=0.250399;AN=5008;NS=2504;DP=19163;EAS_AF=0.0298;AMR_AF=0.3026;AFR_AF=0.3759;EUR_AF=0.3062;SAS_AF=0.2137;AA=G|||;VT=SNP
11	81412730	rs58055045	G	C	100	PASS	AC=993;AF=0.198283;AN=5008;NS=2504;DP=21004;EAS_AF=0.5278;AMR_AF=0.1902;AFR_AF=0.0461;EUR_AF=0.1193;SAS_AF=0.1513;AA=A|||;VT=SNP
11	81412768	rs7109201	C	T	100	PASS	AC=2898;AF=0.578674;AN=5008;NS=2504;DP=20671;EAS_AF=0.5853;AMR_AF=0.5591;AFR_AF=0.7345;EUR_AF=0.5229;SAS_AF=0.4325;AA=T|||;VT=SNP
11	81412930	rs7125568	T	C	100	PASS	AC=2891;AF=0.577276;AN=5008;NS=2504;DP=17747;EAS_AF=0.5784;AMR_AF=0.5591;AFR_AF=0.7345;EUR_AF=0.5229;SAS_AF=0.4325;AA=C|||;VT=SNP
11	81413398	rs12799794	C	T	100	PASS	AC=1664;AF=0.332268;AN=5008;NS=2504;DP=19394;EAS_AF=0.0506;AMR_AF=0.3573;AFR_AF=0.5159;EUR_AF=0.4056;SAS_AF=0.2812;AA=C|||;VT=SNP
11	81413479	rs2199236	C	T	100	PASS	AC=988;AF=0.197284;AN=5008;NS=2504;DP=20094;EAS_AF=0.5278;AMR_AF=0.1902;AFR_AF=0.0424;EUR_AF=0.1193;SAS_AF=0.1513;AA=C|||;VT=SNP
11	81413981	rs61888593	C	T	100	PASS	AC=1404;AF=0.280351;AN=5008;NS=2504;DP=17858;EAS_AF=0.5486;AMR_AF=0.2464;AFR_AF=0.1868;EUR_AF=0.2177;SAS_AF=0.2188;AA=c|||;VT=SNP
11	81414093	rs716101	T	A	100	PASS	AC=2657;AF=0.530551;AN=5008;NS=2504;DP=18828;EAS_AF=0.5794;AMR_AF=0.5476;AFR_AF=0.5628;EUR_AF=0.5229;SAS_AF=0.4325;AA=T|||;VT=SNP
11	81414225	rs4944322	T	A	100	PASS	AC=2884;AF=0.575879;AN=5008;NS=2504;DP=19225;EAS_AF=0.5794;AMR_AF=0.5591;AFR_AF=0.7277;EUR_AF=0.5229;SAS_AF=0.4335;AA=T|||;VT=SNP
11	81414246	rs4944323	T	C	100	PASS	AC=2884;AF=0.575879;AN=5008;NS=2504;DP=18818;EAS_AF=0.5794;AMR_AF=0.5591;AFR_AF=0.7277;EUR_AF=0.5229;SAS_AF=0.4335;AA=C|||;VT=SNP
11	81414376	rs4944324	T	C	100	PASS	AC=2880;AF=0.57508;AN=5008;NS=2504;DP=16162;EAS_AF=0.5794;AMR_AF=0.5562;AFR_AF=0.7269;EUR_AF=0.5229;SAS_AF=0.4325;AA=T|||;VT=SNP
11	81414567	rs4944325	A	T	100	PASS	AC=2880;AF=0.57508;AN=5008;NS=2504;DP=15449;EAS_AF=0.5794;AMR_AF=0.5562;AFR_AF=0.7269;EUR_AF=0.5229;SAS_AF=0.4325;AA=A|||;VT=SNP
11	81414612	rs75279996	T	C	100	PASS	AC=202;AF=0.0403355;AN=5008;NS=2504;DP=15098;EAS_AF=0.0595;AMR_AF=0.0778;AFR_AF=0.0023;EUR_AF=0.0119;SAS_AF=0.0746;AA=T|||;VT=SNP
11	81414755	rs1380539	C	T	100	PASS	AC=2879;AF=0.57488;AN=5008;NS=2504;DP=14168;EAS_AF=0.5784;AMR_AF=0.5562;AFR_AF=0.7269;EUR_AF=0.5229;SAS_AF=0.4325;AA=C|||;VT=SNP
11	81415170	rs7929624	T	C	100	PASS	AC=2879;AF=0.57488;AN=5008;NS=2504;DP=14758;EAS_AF=0.5794;AMR_AF=0.5562;AFR_AF=0.7262;EUR_AF=0.5229;SAS_AF=0.4325;AA=C|||;VT=SNP
11	81415264	rs7942918	A	C	100	PASS	AC=1664;AF=0.332268;AN=5008;NS=2504;DP=15747;EAS_AF=0.0506;AMR_AF=0.3573;AFR_AF=0.5159;EUR_AF=0.4036;SAS_AF=0.2832;AA=A|||;VT=SNP
11	81415514	rs61888615	A	G	100	PASS	AC=987;AF=0.197085;AN=5008;NS=2504;DP=14273;EAS_AF=0.5288;AMR_AF=0.1902;AFR_AF=0.0424;EUR_AF=0.1193;SAS_AF=0.1493;AA=A|||;VT=SNP
11	81415579	rs1824427	T	C	100	PASS	AC=1401;AF=0.279752;AN=5008;NS=2504;DP=15441;EAS_AF=0.5496;AMR_AF=0.245;AFR_AF=0.1861;EUR_AF=0.2167;SAS_AF=0.2178;AA=T|||;VT=SNP
11	81415580	rs11232796	C	G	100	PASS	AC=1256;AF=0.250799;AN=5008;NS=2504;DP=15444;EAS_AF=0.0298;AMR_AF=0.3026;AFR_AF=0.3767;EUR_AF=0.3062;SAS_AF=0.2147;AA=C|||;VT=SNP
11	81416373	rs12796388	G	T	100	PASS	AC=2880;AF=0.57508;AN=5008;NS=2504;DP=16848;EAS_AF=0.5794;AMR_AF=0.5576;AFR_AF=0.7262;EUR_AF=0.5229;SAS_AF=0.4325;AA=T|||;VT=SNP
11	81416463	rs61888616	G	T	100	PASS	AC=994;AF=0.198482;AN=5008;NS=2504;DP=15557;EAS_AF=0.5288;AMR_AF=0.1902;AFR_AF=0.0461;EUR_AF=0.1193;SAS_AF=0.1513;AA=G|||;VT=SNP
11	81416889	rs58637963	C	T	100	PASS	AC=989;AF=0.197484;AN=5008;NS=2504;DP=13932;EAS_AF=0.5288;AMR_AF=0.1902;AFR_AF=0.0424;EUR_AF=0.1193;SAS_AF=0.1513;AA=C|||;VT=SNP
11	81417007	rs11232799	G	A	100	PASS	AC=2657;AF=0.530551;AN=5008;NS=2504;DP=15704;EAS_AF=0.5804;AMR_AF=0.5476;AFR_AF=0.562;EUR_AF=0.5229;SAS_AF=0.4325;AA=G|||;VT=SNP
11	81417120	rs11232800	A	G	100	PASS	AC=2889;AF=0.576877;AN=5008;NS=2504;DP=16486;EAS_AF=0.5794;AMR_AF=0.5576;AFR_AF=0.7345;EUR_AF=0.5209;SAS_AF=0.4325;AA=G|||;VT=SNP
11	81417338	rs7937790	T	C	100	PASS	AC=2879;AF=0.57488;AN=5008;NS=2504;DP=18052;EAS_AF=0.5794;AMR_AF=0.5562;AFR_AF=0.7262;EUR_AF=0.5229;SAS_AF=0.4325;AA=C|||;VT=SNP
11	81417358	rs61888618	T	C	100	PASS	AC=1401;AF=0.279752;AN=5008;NS=2504;DP=18475;EAS_AF=0.5496;AMR_AF=0.245;AFR_AF=0.1853;EUR_AF=0.2167;SAS_AF=0.2188;AA=T|||;VT=SNP
11	81417643	rs7938175	T	C	100	PASS	AC=1255;AF=0.250599;AN=5008;NS=2504;DP=18618;EAS_AF=0.0298;AMR_AF=0.3026;AFR_AF=0.3767;EUR_AF=0.3062;SAS_AF=0.2137;AA=T|||;VT=SNP
11	81417652	rs61888619	T	C	100	PASS	AC=1401;AF=0.279752;AN=5008;NS=2504;DP=18421;EAS_AF=0.5506;AMR_AF=0.245;AFR_AF=0.1853;EUR_AF=0.2157;SAS_AF=0.2188;AA=T|||;VT=SNP
11	81417877	rs66721303	T	C	100	PASS	AC=1402;AF=0.279952;AN=5008;NS=2504;DP=18239;EAS_AF=0.5506;AMR_AF=0.245;AFR_AF=0.1853;EUR_AF=0.2167;SAS_AF=0.2188;AA=T|||;VT=SNP
11	81417946	rs67867628	C	G	100	PASS	AC=990;AF=0.197684;AN=5008;NS=2504;DP=16470;EAS_AF=0.5288;AMR_AF=0.1902;AFR_AF=0.0431;EUR_AF=0.1193;SAS_AF=0.1513;AA=C|||;VT=SNP
11	81418372	rs7927182	G	A	100	PASS	AC=627;AF=0.1252;AN=5008;NS=2504;DP=17159;EAS_AF=0.0188;AMR_AF=0.2305;AFR_AF=0.0522;EUR_AF=0.2247;SAS_AF=0.1564;AA=G|||;VT=SNP
11	81419023	rs961479	A	G	100	PASS	AC=2888;AF=0.576677;AN=5008;NS=2504;DP=18889;EAS_AF=0.5794;AMR_AF=0.5591;AFR_AF=0.7315;EUR_AF=0.5229;SAS_AF=0.4325;AA=G|||;VT=SNP
11	81419403	rs12793728	T	C	100	PASS	AC=2651;AF=0.529353;AN=5008;NS=2504;DP=18465;EAS_AF=0.5784;AMR_AF=0.5476;AFR_AF=0.559;EUR_AF=0.5229;SAS_AF=0.4325;AA=T|||;VT=SNP
11	81419498	rs11232802	C	A	100	PASS	AC=2874;AF=0.573882;AN=5008;NS=2504;DP=17549;EAS_AF=0.5784;AMR_AF=0.5562;AFR_AF=0.7231;EUR_AF=0.5229;SAS_AF=0.4325;AA=A|||;VT=SNP
11	81419512	rs115583380	C	A	100	PASS	AC=124;AF=0.0247604;AN=5008;NS=2504;DP=17409;EAS_AF=0.0208;AMR_AF=0.0317;AFR_AF=0.0272;EUR_AF=0.0258;SAS_AF=0.0194;AA=C|||;VT=SNP
11	81419961	rs1459947	G	A	100	PASS	AC=2891;AF=0.577276;AN=5008;NS=2504;DP=18301;EAS_AF=0.5784;AMR_AF=0.5591;AFR_AF=0.7345;EUR_AF=0.5229;SAS_AF=0.4325;AA=A|||;VT=SNP
11	81420160	rs11232804	C	T	100	PASS	AC=604;AF=0.120607;AN=5008;NS=2504;DP=20006;EAS_AF=0.0188;AMR_AF=0.2277;AFR_AF=0.0371;EUR_AF=0.2237;SAS_AF=0.1564;AA=C|||;VT=SNP
11	81420181	rs11232805	A	T	100	PASS	AC=1254;AF=0.250399;AN=5008;NS=2504;DP=19662;EAS_AF=0.0308;AMR_AF=0.3026;AFR_AF=0.3752;EUR_AF=0.3062;SAS_AF=0.2137;AA=A|||;VT=SNP
11	81420325	rs61888620	C	A	100	PASS	AC=1400;AF=0.279553;AN=5008;NS=2504;DP=16722;EAS_AF=0.5486;AMR_AF=0.245;AFR_AF=0.1853;EUR_AF=0.2167;SAS_AF=0.2188;AA=C|||;VT=SNP
11	81420433	rs1380540	T	A	100	PASS	AC=1402;AF=0.279952;AN=5008;NS=2504;DP=15290;EAS_AF=0.5486;AMR_AF=0.245;AFR_AF=0.1876;EUR_AF=0.2167;SAS_AF=0.2178;AA=T|||;VT=SNP
11	81420497	rs1380541	T	A	100	PASS	AC=1485;AF=0.296526;AN=5008;NS=2504;DP=16905;EAS_AF=0.5486;AMR_AF=0.2493;AFR_AF=0.2466;EUR_AF=0.2177;SAS_AF=0.2188;AA=T|||;VT=SNP
11	81421030	rs12360971	A	G	100	PASS	AC=1254;AF=0.250399;AN=5008;NS=2504;DP=19004;EAS_AF=0.0298;AMR_AF=0.3026;AFR_AF=0.3759;EUR_AF=0.3062;SAS_AF=0.2137;AA=A|||;VT=SNP
11	81421032	rs12363835	C	T	100	PASS	AC=2891;AF=0.577276;AN=5008;NS=2504;DP=18937;EAS_AF=0.5784;AMR_AF=0.562;AFR_AF=0.7345;EUR_AF=0.5229;SAS_AF=0.4305;AA=T|||;VT=SNP
11	81421162	rs67571596	A	G	100	PASS	AC=1487;AF=0.296925;AN=5008;NS=2504;DP=19421;EAS_AF=0.5486;AMR_AF=0.2522;AFR_AF=0.2474;EUR_AF=0.2167;SAS_AF=0.2188;AA=A|||;VT=SNP
11	81421478	rs4944326	G	A	100	PASS	AC=1255;AF=0.250599;AN=5008;NS=2504;DP=18774;EAS_AF=0.0298;AMR_AF=0.3026;AFR_AF=0.3767;EUR_AF=0.3062;SAS_AF=0.2137;AA=G|||;VT=SNP
11	81422622	rs17142789	G	A	100	PASS	AC=367;AF=0.0732827;AN=5008;NS=2504;DP=16882;EAS_AF=0.0208;AMR_AF=0.0519;AFR_AF=0.1104;EUR_AF=0.0974;SAS_AF=0.0675;AA=A|||;VT=SNP
11	81422749	rs12365904	T	A	100	PASS	AC=2666;AF=0.532348;AN=5008;NS=2504;DP=16368;EAS_AF=0.5784;AMR_AF=0.5504;AFR_AF=0.5688;EUR_AF=0.5229;SAS_AF=0.4325;AA=A|||;VT=SNP
11	81422838	rs12364359	C	A	100	PASS	AC=2631;AF=0.525359;AN=5008;NS=2504;DP=16535;EAS_AF=0.5784;AMR_AF=0.549;AFR_AF=0.5431;EUR_AF=0.5229;SAS_AF=0.4325;AA=A|||;VT=SNP
11	81423518	rs1903245	A	G	100	PASS	AC=1294;AF=0.258387;AN=5008;NS=2504;DP=18440;EAS_AF=0.0298;AMR_AF=0.3055;AFR_AF=0.4047;EUR_AF=0.3062;SAS_AF=0.2137;AA=A|||;VT=SNP
11	81423528	rs17142801	G	C	100	PASS	AC=1361;AF=0.271765;AN=5008;NS=2504;DP=18409;EAS_AF=0.5486;AMR_AF=0.2421;AFR_AF=0.1573;EUR_AF=0.2167;SAS_AF=0.2188;AA=G|||;VT=SNP
11	81424069	rs1459945	T	G	100	PASS	AC=2745;AF=0.548123;AN=5008;NS=2504;DP=20042;EAS_AF=0.5784;AMR_AF=0.5533;AFR_AF=0.6271;EUR_AF=0.5229;SAS_AF=0.4325;AA=G|||;VT=SNP
11	81424556	rs78540172	A	T	100	PASS	AC=677;AF=0.135184;AN=5008;NS=2504;DP=18552;EAS_AF=0.1726;AMR_AF=0.0879;AFR_AF=0.0635;EUR_AF=0.1332;SAS_AF=0.229;AA=A|||;VT=SNP
11	81424631	rs1903244	C	T	100	PASS	AC=2518;AF=0.502796;AN=5008;NS=2504;DP=16669;EAS_AF=0.5575;AMR_AF=0.5072;AFR_AF=0.6218;EUR_AF=0.4245;SAS_AF=0.363;AA=T|||;VT=SNP
11	81425152	rs76439070	G	A	100	PASS	AC=569;AF=0.113618;AN=5008;NS=2504;DP=16649;EAS_AF=0.1379;AMR_AF=0.085;AFR_AF=0.0151;EUR_AF=0.1292;SAS_AF=0.226;AA=G|||;VT=SNP
11	81425637	rs58587446	C	A	100	PASS	AC=990;AF=0.197684;AN=5008;NS=2504;DP=18555;EAS_AF=0.5248;AMR_AF=0.1902;AFR_AF=0.0469;EUR_AF=0.1193;SAS_AF=0.1503;AA=C|||;VT=SNP
11	81426448	rs4944327	G	A	100	PASS	AC=614;AF=0.122604;AN=5008;NS=2504;DP=18570;EAS_AF=0.0188;AMR_AF=0.2305;AFR_AF=0.0431;EUR_AF=0.2237;SAS_AF=0.1564;AA=G|||;VT=SNP
11	81426835	rs7938144	A	G	100	PASS	AC=1441;AF=0.28774;AN=5008;NS=2504;DP=18016;EAS_AF=0.5456;AMR_AF=0.245;AFR_AF=0.2186;EUR_AF=0.2177;SAS_AF=0.2178;AA=A|||;VT=SNP
11	81426995	rs17142805	C	T	100	PASS	AC=987;AF=0.197085;AN=5008;NS=2504;DP=18275;EAS_AF=0.5248;AMR_AF=0.1916;AFR_AF=0.0431;EUR_AF=0.1193;SAS_AF=0.1513;AA=C|||;VT=SNP
11	81427843	rs1459948	G	C	100	PASS	AC=1484;AF=0.296326;AN=5008;NS=2504;DP=18725;EAS_AF=0.5466;AMR_AF=0.2478;AFR_AF=0.2474;EUR_AF=0.2177;SAS_AF=0.2198;AA=G|||;VT=SNP
11	81427850	rs1459949	T	C	100	PASS	AC=2752;AF=0.549521;AN=5008;NS=2504;DP=18537;EAS_AF=0.5764;AMR_AF=0.5562;AFR_AF=0.6316;EUR_AF=0.5239;SAS_AF=0.4325;AA=T|||;VT=SNP
11	81428208	rs12146451	G	C	100	PASS	AC=2750;AF=0.549121;AN=5008;NS=2504;DP=17636;EAS_AF=0.5764;AMR_AF=0.5533;AFR_AF=0.6316;EUR_AF=0.5239;SAS_AF=0.4325;AA=C|||;VT=SNP
11	81428809	rs12362536	T	C	100	PASS	AC=2890;AF=0.577077;AN=5008;NS=2504;DP=11577;EAS_AF=0.5764;AMR_AF=0.5591;AFR_AF=0.7345;EUR_AF=0.5239;SAS_AF=0.4325;AA=C|||;VT=SNP
11	81429155	rs10897863	G	T	100	PASS	AC=405;AF=0.0808706;AN=5008;NS=2504;DP=14278;EAS_AF=0.1567;AMR_AF=0.0418;AFR_AF=0.062;EUR_AF=0.0755;SAS_AF=0.0613;AA=G|||;VT=SNP
11	81429353	rs12800629	G	A	100	PASS	AC=1638;AF=0.327077;AN=5008;NS=2504;DP=17435;EAS_AF=0.5357;AMR_AF=0.2666;AFR_AF=0.3835;EUR_AF=0.2018;SAS_AF=0.2076;AA=G|||;VT=SNP
11	81429368	rs1580239	G	A	100	PASS	AC=1109;AF=0.221446;AN=5008;NS=2504;DP=18002;EAS_AF=0.0397;AMR_AF=0.2867;AFR_AF=0.2481;EUR_AF=0.3211;SAS_AF=0.2239;AA=A|||;VT=SNP
11	81429529	rs1599210	T	C	100	PASS	AC=2748;AF=0.548722;AN=5008;NS=2504;DP=19823;EAS_AF=0.5754;AMR_AF=0.5533;AFR_AF=0.6316;EUR_AF=0.5239;SAS_AF=0.4315;AA=C|||;VT=SNP
11	81429861	rs1599211	T	C	100	PASS	AC=616;AF=0.123003;AN=5008;NS=2504;DP=18545;EAS_AF=0.0188;AMR_AF=0.2305;AFR_AF=0.0446;EUR_AF=0.2237;SAS_AF=0.1564;AA=T|||;VT=SNP
11	81430003	rs1119394	G	C	100	PASS	AC=987;AF=0.197085;AN=5008;NS=2504;DP=20872;EAS_AF=0.5248;AMR_AF=0.1916;AFR_AF=0.0439;EUR_AF=0.1193;SAS_AF=0.1503;AA=G|||;VT=SNP
11	81430144	rs10897864	G	C	100	PASS	AC=390;AF=0.0778754;AN=5008;NS=2504;DP=19982;EAS_AF=0.1577;AMR_AF=0.0418;AFR_AF=0.0461;EUR_AF=0.0805;SAS_AF=0.0613;AA=G|||;VT=SNP
11	81430152	rs12806464	C	T	100	PASS	AC=1027;AF=0.205072;AN=5008;NS=2504;DP=19705;EAS_AF=0.0397;AMR_AF=0.2839;AFR_AF=0.1861;EUR_AF=0.3221;SAS_AF=0.2249;AA=T|||;VT=SNP
11	81430510	rs75785544	C	T	100	PASS	AC=411;AF=0.0820687;AN=5008;NS=2504;DP=19570;EAS_AF=0.0208;AMR_AF=0.0533;AFR_AF=0.1415;EUR_AF=0.0984;SAS_AF=0.0685;AA=C|||;VT=SNP
11	81430543	rs1903239	T	C	100	PASS	AC=1722;AF=0.34385;AN=5008;NS=2504;DP=19240;EAS_AF=0.5357;AMR_AF=0.2695;AFR_AF=0.4455;EUR_AF=0.2018;SAS_AF=0.2076;AA=T|||;VT=SNP
11	81430655	rs1599212	T	C	100	PASS	AC=616;AF=0.123003;AN=5008;NS=2504;DP=18420;EAS_AF=0.0188;AMR_AF=0.2305;AFR_AF=0.0446;EUR_AF=0.2237;SAS_AF=0.1564;AA=T|||;VT=SNP
11	81432225	rs67620074	G	A	100	PASS	AC=617;AF=0.123203;AN=5008;NS=2504;DP=16083;EAS_AF=0.0188;AMR_AF=0.2305;AFR_AF=0.0446;EUR_AF=0.2237;SAS_AF=0.1575;AA=G|||;VT=SNP
11	81432376	rs12362006	T	C	100	PASS	AC=1654;AF=0.330272;AN=5008;NS=2504;DP=15961;EAS_AF=0.5357;AMR_AF=0.2666;AFR_AF=0.3835;EUR_AF=0.2018;SAS_AF=0.2239;AA=T|||;VT=SNP
11	81432744	rs12785693	G	A	100	PASS	AC=2909;AF=0.580871;AN=5008;NS=2504;DP=14992;EAS_AF=0.5754;AMR_AF=0.5591;AFR_AF=0.7375;EUR_AF=0.5239;SAS_AF=0.4489;AA=A|||;VT=SNP
11	81433065	rs61888621	T	C	100	PASS	AC=987;AF=0.197085;AN=5008;NS=2504;DP=13835;EAS_AF=0.5248;AMR_AF=0.1916;AFR_AF=0.0439;EUR_AF=0.1193;SAS_AF=0.1503;AA=t|||;VT=SNP
11	81433218	rs1585386	C	T	100	PASS	AC=2909;AF=0.580871;AN=5008;NS=2504;DP=15380;EAS_AF=0.5754;AMR_AF=0.5591;AFR_AF=0.7375;EUR_AF=0.5239;SAS_AF=0.4489;AA=T|||;VT=SNP
11	81433488	rs72944260	T	C	100	PASS	AC=616;AF=0.123003;AN=5008;NS=2504;DP=16347;EAS_AF=0.0188;AMR_AF=0.2305;AFR_AF=0.0446;EUR_AF=0.2237;SAS_AF=0.1564;AA=T|||;VT=SNP
11	81434039	rs61159830	T	C	100	PASS	AC=494;AF=0.0986422;AN=5008;NS=2504;DP=17177;EAS_AF=0.0208;AMR_AF=0.0562;AFR_AF=0.2027;EUR_AF=0.0984;SAS_AF=0.0685;AA=T|||;VT=SNP
11	81434115	rs9645698	A	C	100	PASS	AC=2897;AF=0.578474;AN=5008;NS=2504;DP=17480;EAS_AF=0.5764;AMR_AF=0.5591;AFR_AF=0.7398;EUR_AF=0.5239;SAS_AF=0.4325;AA=C|||;VT=SNP
11	81434181	rs61888622	A	C	100	PASS	AC=988;AF=0.197284;AN=5008;NS=2504;DP=17669;EAS_AF=0.5258;AMR_AF=0.1916;AFR_AF=0.0439;EUR_AF=0.1193;SAS_AF=0.1503;AA=A|||;VT=SNP
11	81434293	rs1075167	A	C	100	PASS	AC=405;AF=0.0808706;AN=5008;NS=2504;DP=16534;EAS_AF=0.0208;AMR_AF=0.0533;AFR_AF=0.1369;EUR_AF=0.0984;SAS_AF=0.0685;AA=A|||;VT=SNP
11	81434317	rs1075166	T	C	100	PASS	AC=494;AF=0.0986422;AN=5008;NS=2504;DP=16913;EAS_AF=0.0208;AMR_AF=0.0562;AFR_AF=0.2027;EUR_AF=0.0984;SAS_AF=0.0685;AA=T|||;VT=SNP
11	81434839	rs4944328	G	C	100	PASS	AC=617;AF=0.123203;AN=5008;NS=2504;DP=18039;EAS_AF=0.0198;AMR_AF=0.2305;AFR_AF=0.0446;EUR_AF=0.2237;SAS_AF=0.1564;AA=G|||;VT=SNP
11	81435082	rs4944329	A	G	100	PASS	AC=617;AF=0.123203;AN=5008;NS=2504;DP=18142;EAS_AF=0.0198;AMR_AF=0.2305;AFR_AF=0.0446;EUR_AF=0.2237;SAS_AF=0.1564;AA=A|||;VT=SNP
11	81435427	rs61888623	G	A	100	PASS	AC=987;AF=0.197085;AN=5008;NS=2504;DP=17031;EAS_AF=0.5248;AMR_AF=0.1916;AFR_AF=0.0439;EUR_AF=0.1193;SAS_AF=0.1503;AA=G|||;VT=SNP
11	81435572	rs1841279	G	T	100	PASS	AC=618;AF=0.123403;AN=5008;NS=2504;DP=17133;EAS_AF=0.0198;AMR_AF=0.2305;AFR_AF=0.0446;EUR_AF=0.2247;SAS_AF=0.1564;AA=G|||;VT=SNP
11	81436265	rs11232811	C	T	100	PASS	AC=2903;AF=0.579673;AN=5008;NS=2504;DP=15212;EAS_AF=0.5754;AMR_AF=0.5591;AFR_AF=0.733;EUR_AF=0.5239;SAS_AF=0.4489;AA=T|||;VT=SNP
11	81436289	rs80260133	T	C	100	PASS	AC=411;AF=0.0820687;AN=5008;NS=2504;DP=14606;EAS_AF=0.0208;AMR_AF=0.0533;AFR_AF=0.1415;EUR_AF=0.0984;SAS_AF=0.0685;AA=T|||;VT=SNP
11	81436481	rs75039132	C	T	100	PASS	AC=412;AF=0.0822684;AN=5008;NS=2504;DP=15556;EAS_AF=0.0208;AMR_AF=0.0533;AFR_AF=0.1415;EUR_AF=0.0994;SAS_AF=0.0685;AA=C|||;VT=SNP
11	81436517	rs11232812	G	A	100	PASS	AC=617;AF=0.123203;AN=5008;NS=2504;DP=15444;EAS_AF=0.0198;AMR_AF=0.2305;AFR_AF=0.0446;EUR_AF=0.2237;SAS_AF=0.1564;AA=G|||;VT=SNP
11	81436646	rs10897865	G	A	100	PASS	AC=393;AF=0.0784744;AN=5008;NS=2504;DP=18601;EAS_AF=0.1647;AMR_AF=0.1167;AFR_AF=0.0038;EUR_AF=0.0805;SAS_AF=0.0613;AA=G|||;VT=SNP
11	81437126	rs72944265	C	A	100	PASS	AC=585;AF=0.116813;AN=5008;NS=2504;DP=17013;EAS_AF=0.0833;AMR_AF=0.0951;AFR_AF=0.0408;EUR_AF=0.1521;SAS_AF=0.2331;AA=C|||;VT=SNP
11	81438590	rs10897866	A	C	100	PASS	AC=1801;AF=0.359625;AN=5008;NS=2504;DP=15514;EAS_AF=0.4226;AMR_AF=0.3069;AFR_AF=0.2126;EUR_AF=0.3668;SAS_AF=0.5235;AA=A|||;VT=SNP
11	81438871	rs12802547	C	T	100	PASS	AC=616;AF=0.123003;AN=5008;NS=2504;DP=15337;EAS_AF=0.0198;AMR_AF=0.2305;AFR_AF=0.0439;EUR_AF=0.2237;SAS_AF=0.1564;AA=C|||;VT=SNP
11	81439123	rs72944271	G	A	100	PASS	AC=1654;AF=0.330272;AN=5008;NS=2504;DP=11595;EAS_AF=0.5337;AMR_AF=0.2666;AFR_AF=0.3843;EUR_AF=0.2028;SAS_AF=0.2239;AA=G|||;VT=SNP
11	81439124	rs67003530	C	G	100	PASS	AC=1654;AF=0.330272;AN=5008;NS=2504;DP=11658;EAS_AF=0.5337;AMR_AF=0.2666;AFR_AF=0.3843;EUR_AF=0.2028;SAS_AF=0.2239;AA=C|||;VT=SNP
11	81439179	rs12807543	A	G	100	PASS	AC=616;AF=0.123003;AN=5008;NS=2504;DP=12560;EAS_AF=0.0198;AMR_AF=0.2305;AFR_AF=0.0439;EUR_AF=0.2237;SAS_AF=0.1564;AA=A|||;VT=SNP
11	81439307	rs61032465	T	G	100	PASS	AC=494;AF=0.0986422;AN=5008;NS=2504;DP=12434;EAS_AF=0.0208;AMR_AF=0.0562;AFR_AF=0.2035;EUR_AF=0.0974;SAS_AF=0.0685;AA=T|||;VT=SNP
11	81439358	rs11232813	T	A	100	PASS	AC=1284;AF=0.25639;AN=5008;NS=2504;DP=11143;EAS_AF=0.5347;AMR_AF=0.2406;AFR_AF=0.1188;EUR_AF=0.2008;SAS_AF=0.2239;AA=T|||;VT=SNP
11	81439448	rs7118791	G	A	100	PASS	AC=616;AF=0.123003;AN=5008;NS=2504;DP=11773;EAS_AF=0.0198;AMR_AF=0.2305;AFR_AF=0.0439;EUR_AF=0.2237;SAS_AF=0.1564;AA=G|||;VT=SNP
11	81439506	rs11232814	C	A	100	PASS	AC=1639;AF=0.327276;AN=5008;NS=2504;DP=10539;EAS_AF=0.5337;AMR_AF=0.2666;AFR_AF=0.3835;EUR_AF=0.2048;SAS_AF=0.2076;AA=C|||;VT=SNP
11	81439576	rs7104386	T	C	100	PASS	AC=616;AF=0.123003;AN=5008;NS=2504;DP=12580;EAS_AF=0.0198;AMR_AF=0.2305;AFR_AF=0.0439;EUR_AF=0.2237;SAS_AF=0.1564;AA=T|||;VT=SNP
11	81439808	rs148461892	C	A	100	PASS	AC=126;AF=0.0251597;AN=5008;NS=2504;DP=18588;EAS_AF=0.0208;AMR_AF=0.0317;AFR_AF=0.0272;EUR_AF=0.0268;SAS_AF=0.0204;AA=C|||;VT=SNP
11	81440704	rs12791613	C	T	100	PASS	AC=616;AF=0.123003;AN=5008;NS=2504;DP=18548;EAS_AF=0.0198;AMR_AF=0.2305;AFR_AF=0.0439;EUR_AF=0.2237;SAS_AF=0.1564;AA=C|||;VT=SNP
11	81441089	rs35032353	C	A	100	PASS	AC=612;AF=0.122204;AN=5008;NS=2504;DP=17376;EAS_AF=0.0198;AMR_AF=0.2291;AFR_AF=0.0439;EUR_AF=0.2207;SAS_AF=0.1564;AA=C|||;VT=SNP
11	81441331	rs12574915	G	A	100	PASS	AC=696;AF=0.138978;AN=5008;NS=2504;DP=19509;EAS_AF=0.1677;AMR_AF=0.0908;AFR_AF=0.0825;EUR_AF=0.1302;SAS_AF=0.229;AA=G|||;VT=SNP
11	81441351	rs11232816	C	T	100	PASS	AC=2123;AF=0.423922;AN=5008;NS=2504;DP=20086;EAS_AF=0.5446;AMR_AF=0.3228;AFR_AF=0.5893;EUR_AF=0.3002;SAS_AF=0.2751;AA=C|||;VT=SNP
11	81441402	rs11232817	C	T	100	PASS	AC=2131;AF=0.425519;AN=5008;NS=2504;DP=20580;EAS_AF=0.5546;AMR_AF=0.3228;AFR_AF=0.587;EUR_AF=0.3002;SAS_AF=0.2761;AA=c|||;VT=SNP
11	81441449	rs80312143	T	G	100	PASS	AC=411;AF=0.0820687;AN=5008;NS=2504;DP=19534;EAS_AF=0.0208;AMR_AF=0.0533;AFR_AF=0.1415;EUR_AF=0.0984;SAS_AF=0.0685;AA=T|||;VT=SNP
11	81441792	rs1114556	C	A	100	PASS	AC=609;AF=0.121605;AN=5008;NS=2504;DP=18650;EAS_AF=0.0198;AMR_AF=0.2291;AFR_AF=0.0439;EUR_AF=0.2207;SAS_AF=0.1534;AA=C|||;VT=SNP
11	81442048	rs1585387	T	G	100	PASS	AC=2905;AF=0.580072;AN=5008;NS=2504;DP=18408;EAS_AF=0.5744;AMR_AF=0.5591;AFR_AF=0.7352;EUR_AF=0.5239;SAS_AF=0.4489;AA=G|||;VT=SNP
11	81442066	rs1585388	A	G	100	PASS	AC=2906;AF=0.580272;AN=5008;NS=2504;DP=18861;EAS_AF=0.5754;AMR_AF=0.5591;AFR_AF=0.736;EUR_AF=0.5239;SAS_AF=0.4479;AA=G|||;VT=SNP
11	81442172	rs11232818	T	C	100	PASS	AC=616;AF=0.123003;AN=5008;NS=2504;DP=18460;EAS_AF=0.0198;AMR_AF=0.2305;AFR_AF=0.0439;EUR_AF=0.2237;SAS_AF=0.1564;AA=T|||;VT=SNP
11	81442332	rs76933520	T	C	100	PASS	AC=367;AF=0.0732827;AN=5008;NS=2504;DP=16968;EAS_AF=0.0208;AMR_AF=0.0504;AFR_AF=0.1097;EUR_AF=0.0984;SAS_AF=0.0685;AA=T|||;VT=SNP
11	81442542	rs11494262	G	T	100	PASS	AC=609;AF=0.121605;AN=5008;NS=2504;DP=17070;EAS_AF=0.0198;AMR_AF=0.2291;AFR_AF=0.0439;EUR_AF=0.2197;SAS_AF=0.1544;AA=G|||;VT=SNP
11	81443138	rs1114987	T	G	100	PASS	AC=2152;AF=0.429712;AN=5008;NS=2504;DP=18349;EAS_AF=0.5546;AMR_AF=0.3228;AFR_AF=0.5877;EUR_AF=0.3002;SAS_AF=0.2965;AA=T|||;VT=SNP
11	81443208	rs66923116	T	A	100	PASS	AC=601;AF=0.120008;AN=5008;NS=2504;DP=18926;EAS_AF=0.0198;AMR_AF=0.2277;AFR_AF=0.0363;EUR_AF=0.2237;SAS_AF=0.1534;AA=T|||;VT=SNP
11	81443299	rs1114986	C	T	100	PASS	AC=2136;AF=0.426518;AN=5008;NS=2504;DP=20209;EAS_AF=0.5546;AMR_AF=0.3228;AFR_AF=0.5877;EUR_AF=0.3002;SAS_AF=0.2802;AA=C|||;VT=SNP
11	81443562	rs11518736	T	G	100	PASS	AC=751;AF=0.14996;AN=5008;NS=2504;DP=20656;EAS_AF=0.0198;AMR_AF=0.2349;AFR_AF=0.1483;EUR_AF=0.2207;SAS_AF=0.1534;AA=G|||;VT=SNP
11	81443631	rs11518706	C	T	100	PASS	AC=613;AF=0.122404;AN=5008;NS=2504;DP=19796;EAS_AF=0.0198;AMR_AF=0.2305;AFR_AF=0.0439;EUR_AF=0.2237;SAS_AF=0.1534;AA=C|||;VT=SNP
11	81443864	rs35783657	C	G	100	PASS	AC=2136;AF=0.426518;AN=5008;NS=2504;DP=20542;EAS_AF=0.5546;AMR_AF=0.3228;AFR_AF=0.5877;EUR_AF=0.3012;SAS_AF=0.2791;AA=C|||;VT=SNP
11	81444099	rs7938721	C	T	100	PASS	AC=1868;AF=0.373003;AN=5008;NS=2504;DP=18028;EAS_AF=0.4216;AMR_AF=0.3199;AFR_AF=0.2481;EUR_AF=0.3648;SAS_AF=0.5378;AA=C|||;VT=SNP
11	81444241	rs2085735	C	T	100	PASS	AC=2891;AF=0.577276;AN=5008;NS=2504;DP=21291;EAS_AF=0.5744;AMR_AF=0.5591;AFR_AF=0.736;EUR_AF=0.5239;SAS_AF=0.4335;AA=T|||;VT=SNP
11	81444562	rs7117315	A	G	100	PASS	AC=1169;AF=0.233427;AN=5008;NS=2504;DP=22114;EAS_AF=0.0407;AMR_AF=0.2896;AFR_AF=0.2905;EUR_AF=0.3211;SAS_AF=0.2249;AA=G|||;VT=SNP
11	81444683	rs7117681	C	G	100	PASS	AC=613;AF=0.122404;AN=5008;NS=2504;DP=22116;EAS_AF=0.0198;AMR_AF=0.2305;AFR_AF=0.0439;EUR_AF=0.2237;SAS_AF=0.1534;AA=C|||;VT=SNP
11	81444867	rs7118032	G	A	100	PASS	AC=614;AF=0.122604;AN=5008;NS=2504;DP=1001;EAS_AF=0.0198;AMR_AF=0.2305;AFR_AF=0.0439;EUR_AF=0.2237;SAS_AF=0.1544;AA=G|||;VT=SNP
11	81445335	rs11232820	G	T	100	PASS	AC=391;AF=0.0780751;AN=5008;NS=2504;DP=17751;EAS_AF=0.1597;AMR_AF=0.0418;AFR_AF=0.0469;EUR_AF=0.0785;SAS_AF=0.0613;AA=G|||;VT=SNP
11	81445388	rs1124201	G	A	100	PASS	AC=933;AF=0.186302;AN=5008;NS=2504;DP=18085;EAS_AF=0.5228;AMR_AF=0.1888;AFR_AF=0.0053;EUR_AF=0.1203;SAS_AF=0.1503;AA=G|||;VT=SNP
11	81445655	rs1380534	C	G	100	PASS	AC=615;AF=0.122804;AN=5008;NS=2504;DP=17200;EAS_AF=0.0198;AMR_AF=0.232;AFR_AF=0.0439;EUR_AF=0.2237;SAS_AF=0.1544;AA=C|||;VT=SNP
11	81445673	rs1380535	A	C	100	PASS	AC=614;AF=0.122604;AN=5008;NS=2504;DP=16762;EAS_AF=0.0198;AMR_AF=0.2305;AFR_AF=0.0439;EUR_AF=0.2237;SAS_AF=0.1544;AA=A|||;VT=SNP
11	81445709	rs1380536	T	A	100	PASS	AC=1636;AF=0.326677;AN=5008;NS=2504;DP=17158;EAS_AF=0.5337;AMR_AF=0.268;AFR_AF=0.3797;EUR_AF=0.2058;SAS_AF=0.2076;AA=T|||;VT=SNP
11	81446043	rs11232821	A	G	100	PASS	AC=755;AF=0.150759;AN=5008;NS=2504;DP=21813;EAS_AF=0.0198;AMR_AF=0.2363;AFR_AF=0.1483;EUR_AF=0.2237;SAS_AF=0.1534;AA=G|||;VT=SNP
11	81446047	rs1459925	C	A	100	PASS	AC=2134;AF=0.426118;AN=5008;NS=2504;DP=21845;EAS_AF=0.5546;AMR_AF=0.3228;AFR_AF=0.587;EUR_AF=0.3002;SAS_AF=0.2791;AA=C|||;VT=SNP
11	81446048	rs1459926	C	A	100	PASS	AC=2134;AF=0.426118;AN=5008;NS=2504;DP=22007;EAS_AF=0.5546;AMR_AF=0.3228;AFR_AF=0.587;EUR_AF=0.3002;SAS_AF=0.2791;AA=C|||;VT=SNP
11	81446153	rs1459927	C	T	100	PASS	AC=2889;AF=0.576877;AN=5008;NS=2504;DP=21953;EAS_AF=0.5744;AMR_AF=0.5591;AFR_AF=0.7352;EUR_AF=0.5239;SAS_AF=0.4325;AA=T|||;VT=SNP
11	81446515	rs1459928	C	T	100	PASS	AC=2890;AF=0.577077;AN=5008;NS=2504;DP=21424;EAS_AF=0.5744;AMR_AF=0.5591;AFR_AF=0.7352;EUR_AF=0.5249;SAS_AF=0.4325;AA=T|||;VT=SNP
11	81446806	rs1380537	A	C	100	PASS	AC=613;AF=0.122404;AN=5008;NS=2504;DP=14733;EAS_AF=0.0198;AMR_AF=0.2305;AFR_AF=0.0439;EUR_AF=0.2237;SAS_AF=0.1534;AA=A|||;VT=SNP
11	81446885	rs1380538	T	G	100	PASS	AC=613;AF=0.122404;AN=5008;NS=2504;DP=16527;EAS_AF=0.0198;AMR_AF=0.2305;AFR_AF=0.0439;EUR_AF=0.2237;SAS_AF=0.1534;AA=T|||;VT=SNP
11	81447244	rs12361500	A	G	100	PASS	AC=2894;AF=0.577875;AN=5008;NS=2504;DP=15186;EAS_AF=0.5744;AMR_AF=0.5605;AFR_AF=0.7375;EUR_AF=0.5249;SAS_AF=0.4325;AA=G|||;VT=SNP
11	81447621	rs1459930	G	A	100	PASS	AC=1807;AF=0.360823;AN=5008;NS=2504;DP=16635;EAS_AF=0.4216;AMR_AF=0.3026;AFR_AF=0.211;EUR_AF=0.3648;SAS_AF=0.5378;AA=G|||;VT=SNP
11	81448515	rs1459932	T	C	100	PASS	AC=612;AF=0.122204;AN=5008;NS=2504;DP=17805;EAS_AF=0.0198;AMR_AF=0.2305;AFR_AF=0.0439;EUR_AF=0.2227;SAS_AF=0.1534;AA=T|||;VT=SNP
11	81448678	rs11232823	A	G	100	PASS	AC=754;AF=0.150559;AN=5008;NS=2504;DP=19094;EAS_AF=0.0198;AMR_AF=0.2363;AFR_AF=0.1483;EUR_AF=0.2227;SAS_AF=0.1534;AA=G|||;VT=SNP
11	81448703	rs61888627	G	A	100	PASS	AC=988;AF=0.197284;AN=5008;NS=2504;DP=17846;EAS_AF=0.5238;AMR_AF=0.1931;AFR_AF=0.0439;EUR_AF=0.1203;SAS_AF=0.1503;AA=G|||;VT=SNP
11	81448880	rs3921946	A	G	100	PASS	AC=2926;AF=0.584265;AN=5008;NS=2504;DP=16676;EAS_AF=0.5764;AMR_AF=0.5605;AFR_AF=0.7383;EUR_AF=0.5229;SAS_AF=0.4642;AA=G|||;VT=SNP
11	81449411	rs11232824	A	G	100	PASS	AC=611;AF=0.122005;AN=5008;NS=2504;DP=19120;EAS_AF=0.0198;AMR_AF=0.2305;AFR_AF=0.0439;EUR_AF=0.2217;SAS_AF=0.1534;AA=A|||;VT=SNP
11	81449443	rs7124504	T	C	100	PASS	AC=1659;AF=0.33127;AN=5008;NS=2504;DP=19215;EAS_AF=0.5347;AMR_AF=0.268;AFR_AF=0.3865;EUR_AF=0.2028;SAS_AF=0.2239;AA=T|||;VT=SNP
11	81449452	rs4944333	G	A	100	PASS	AC=600;AF=0.119808;AN=5008;NS=2504;DP=19273;EAS_AF=0.0198;AMR_AF=0.2277;AFR_AF=0.0363;EUR_AF=0.2227;SAS_AF=0.1534;AA=G|||;VT=SNP
11	81449608	rs4943845	C	T	100	PASS	AC=612;AF=0.122204;AN=5008;NS=2504;DP=19121;EAS_AF=0.0198;AMR_AF=0.2305;AFR_AF=0.0439;EUR_AF=0.2227;SAS_AF=0.1534;AA=C|||;VT=SNP
11	81449998	rs57840581	C	A	100	PASS	AC=985;AF=0.196685;AN=5008;NS=2504;DP=16272;EAS_AF=0.5238;AMR_AF=0.1916;AFR_AF=0.0424;EUR_AF=0.1203;SAS_AF=0.1503;AA=C|||;VT=SNP
11	81450003	rs11232825	C	T	100	PASS	AC=612;AF=0.122204;AN=5008;NS=2504;DP=16284;EAS_AF=0.0198;AMR_AF=0.2305;AFR_AF=0.0439;EUR_AF=0.2227;SAS_AF=0.1534;AA=C|||;VT=SNP
11	81450374	rs1841280	G	C	100	PASS	AC=608;AF=0.121406;AN=5008;NS=2504;DP=18583;EAS_AF=0.0198;AMR_AF=0.2291;AFR_AF=0.0439;EUR_AF=0.2197;SAS_AF=0.1534;AA=G|||;VT=SNP
11	81450518	rs1459933	G	A	100	PASS	AC=754;AF=0.150559;AN=5008;NS=2504;DP=19313;EAS_AF=0.0198;AMR_AF=0.2363;AFR_AF=0.1483;EUR_AF=0.2227;SAS_AF=0.1534;AA=G|||;VT=SNP
11	81451182	rs7945650	A	C	100	PASS	AC=2934;AF=0.585863;AN=5008;NS=2504;DP=19252;EAS_AF=0.5774;AMR_AF=0.5605;AFR_AF=0.7383;EUR_AF=0.5258;SAS_AF=0.4683;AA=C|||;VT=SNP
11	81452386	rs12364316	G	A	100	PASS	AC=611;AF=0.122005;AN=5008;NS=2504;DP=16485;EAS_AF=0.0198;AMR_AF=0.2305;AFR_AF=0.0431;EUR_AF=0.2227;SAS_AF=0.1534;AA=G|||;VT=SNP
11	81452535	rs34100581	G	T	100	PASS	AC=611;AF=0.122005;AN=5008;NS=2504;DP=17523;EAS_AF=0.0198;AMR_AF=0.2305;AFR_AF=0.0431;EUR_AF=0.2227;SAS_AF=0.1534;AA=G|||;VT=SNP
11	81452558	rs57156360	C	T	100	PASS	AC=1058;AF=0.211262;AN=5008;NS=2504;DP=17689;EAS_AF=0.5238;AMR_AF=0.2003;AFR_AF=0.0915;EUR_AF=0.1213;SAS_AF=0.1513;AA=C|||;VT=SNP
11	81453316	rs66529468	G	T	100	PASS	AC=607;AF=0.121206;AN=5008;NS=2504;DP=16936;EAS_AF=0.0198;AMR_AF=0.2291;AFR_AF=0.0431;EUR_AF=0.2197;SAS_AF=0.1534;AA=G|||;VT=SNP
11	81453571	rs716281	G	A	100	PASS	AC=2886;AF=0.576278;AN=5008;NS=2504;DP=20442;EAS_AF=0.5754;AMR_AF=0.5591;AFR_AF=0.7224;EUR_AF=0.5219;SAS_AF=0.4479;AA=A|||;VT=SNP
11	81454324	rs17405783	T	A	100	PASS	AC=748;AF=0.149361;AN=5008;NS=2504;DP=22845;EAS_AF=0.0198;AMR_AF=0.2363;AFR_AF=0.1437;EUR_AF=0.2227;SAS_AF=0.1534;AA=T|||;VT=SNP
11	81454657	rs17142817	C	G	100	PASS	AC=1150;AF=0.229633;AN=5008;NS=2504;DP=22549;EAS_AF=0.5228;AMR_AF=0.2032;AFR_AF=0.1619;EUR_AF=0.1203;SAS_AF=0.1503;AA=C|||;VT=SNP
11	81454995	rs4944334	G	A	100	PASS	AC=611;AF=0.122005;AN=5008;NS=2504;DP=20150;EAS_AF=0.0198;AMR_AF=0.2305;AFR_AF=0.0431;EUR_AF=0.2227;SAS_AF=0.1534;AA=G|||;VT=SNP
11	81455049	rs4944335	C	A	100	PASS	AC=2497;AF=0.498602;AN=5008;NS=2504;DP=21609;EAS_AF=0.5536;AMR_AF=0.5072;AFR_AF=0.5991;EUR_AF=0.4235;SAS_AF=0.3773;AA=A|||;VT=SNP
11	81455724	rs10897867	G	A	100	PASS	AC=1848;AF=0.36901;AN=5008;NS=2504;DP=9436;EAS_AF=0.4216;AMR_AF=0.3199;AFR_AF=0.2443;EUR_AF=0.3648;SAS_AF=0.5225;AA=G|||;VT=SNP
11	81455796	rs7934028	A	G	100	PASS	AC=2868;AF=0.572684;AN=5008;NS=2504;DP=10888;EAS_AF=0.5744;AMR_AF=0.5576;AFR_AF=0.7103;EUR_AF=0.5209;SAS_AF=0.4489;AA=a|||;VT=SNP
11	81455874	rs1563811	T	G	100	PASS	AC=2909;AF=0.580871;AN=5008;NS=2504;DP=10533;EAS_AF=0.5744;AMR_AF=0.562;AFR_AF=0.7383;EUR_AF=0.5209;SAS_AF=0.4499;AA=G|||;VT=SNP
11	81455884	rs11232827	C	T	100	PASS	AC=613;AF=0.122404;AN=5008;NS=2504;DP=10810;EAS_AF=0.0198;AMR_AF=0.2305;AFR_AF=0.0439;EUR_AF=0.2227;SAS_AF=0.1544;AA=C|||;VT=SNP
11	81455938	rs1563812	G	A	100	PASS	AC=1149;AF=0.229433;AN=5008;NS=2504;DP=12289;EAS_AF=0.5228;AMR_AF=0.2032;AFR_AF=0.1611;EUR_AF=0.1203;SAS_AF=0.1503;AA=G|||;VT=SNP
11	81455944	rs1563813	G	A	100	PASS	AC=1106;AF=0.220847;AN=5008;NS=2504;DP=12503;EAS_AF=0.5188;AMR_AF=0.2003;AFR_AF=0.1339;EUR_AF=0.1193;SAS_AF=0.1503;AA=G|||;VT=SNP
11	81457044	rs11232829	A	G	100	PASS	AC=1352;AF=0.269968;AN=5008;NS=2504;DP=13695;EAS_AF=0.0308;AMR_AF=0.304;AFR_AF=0.4402;EUR_AF=0.3042;SAS_AF=0.227;AA=G|||;VT=SNP
11	81457070	rs11232830	A	G	100	PASS	AC=1352;AF=0.269968;AN=5008;NS=2504;DP=15161;EAS_AF=0.0308;AMR_AF=0.304;AFR_AF=0.4402;EUR_AF=0.3042;SAS_AF=0.227;AA=G|||;VT=SNP
11	81457102	rs58601709	G	T	100	PASS	AC=85;AF=0.0169728;AN=5008;NS=2504;DP=16150;EAS_AF=0.0218;AMR_AF=0.0447;AFR_AF=0;EUR_AF=0.0268;SAS_AF=0.0051;AA=G|||;VT=SNP
11	81457488	rs11232831	A	G	100	PASS	AC=1352;AF=0.269968;AN=5008;NS=2504;DP=19617;EAS_AF=0.0308;AMR_AF=0.304;AFR_AF=0.4402;EUR_AF=0.3042;SAS_AF=0.227;AA=G|||;VT=SNP
11	81457612	rs11232833	G	A	100	PASS	AC=2904;AF=0.579872;AN=5008;NS=2504;DP=20444;EAS_AF=0.5704;AMR_AF=0.5605;AFR_AF=0.7383;EUR_AF=0.5219;SAS_AF=0.4489;AA=-|||;VT=SNP
11	81458083	rs116349831	T	C	100	PASS	AC=135;AF=0.0269569;AN=5008;NS=2504;DP=16142;EAS_AF=0.0208;AMR_AF=0.0317;AFR_AF=0.0318;EUR_AF=0.0268;SAS_AF=0.0235;AA=T|||;VT=SNP
11	81458187	rs7932114	T	C	100	PASS	AC=2904;AF=0.579872;AN=5008;NS=2504;DP=16999;EAS_AF=0.5744;AMR_AF=0.5605;AFR_AF=0.7345;EUR_AF=0.5219;SAS_AF=0.4499;AA=C|||;VT=SNP
11	81458322	rs7945480	A	G	100	PASS	AC=601;AF=0.120008;AN=5008;NS=2504;DP=18530;EAS_AF=0.0198;AMR_AF=0.2277;AFR_AF=0.0371;EUR_AF=0.2227;SAS_AF=0.1534;AA=A|||;VT=SNP
11	81458355	rs7932275	T	A	100	PASS	AC=745;AF=0.148762;AN=5008;NS=2504;DP=17698;EAS_AF=0.0198;AMR_AF=0.2334;AFR_AF=0.1407;EUR_AF=0.2227;SAS_AF=0.1564;AA=T|||;VT=SNP
11	81458366	rs74713264	G	A	100	PASS	AC=82;AF=0.0163738;AN=5008;NS=2504;DP=17310;EAS_AF=0.002;AMR_AF=0.0144;AFR_AF=0.0045;EUR_AF=0.0517;SAS_AF=0.0123;AA=G|||;VT=SNP
11	81458739	rs77536978	T	C	100	PASS	AC=479;AF=0.095647;AN=5008;NS=2504;DP=19805;EAS_AF=0.0198;AMR_AF=0.0519;AFR_AF=0.1899;EUR_AF=0.0994;SAS_AF=0.0736;AA=T|||;VT=SNP
11	81459211	rs112765177	C	T	100	PASS	AC=127;AF=0.0253594;AN=5008;NS=2504;DP=18264;EAS_AF=0.0179;AMR_AF=0.0317;AFR_AF=0.0303;EUR_AF=0.0258;SAS_AF=0.0215;AA=T|||;VT=SNP
11	81460126	rs4145707	A	T	100	PASS	AC=2455;AF=0.490216;AN=5008;NS=2504;DP=18112;EAS_AF=0.4544;AMR_AF=0.3833;AFR_AF=0.4213;EUR_AF=0.5219;SAS_AF=0.6636;AA=A|||;VT=SNP
11	81460202	rs10792586	C	T	100	PASS	AC=3561;AF=0.711062;AN=5008;NS=2504;DP=17612;EAS_AF=0.4851;AMR_AF=0.67;AFR_AF=0.7716;EUR_AF=0.7694;SAS_AF=0.8313;AA=C|||;VT=SNP
11	81461220	rs17159766	T	G	100	PASS	AC=331;AF=0.0660942;AN=5008;NS=2504;DP=16384;EAS_AF=0.0179;AMR_AF=0.0432;AFR_AF=0.1649;EUR_AF=0.0368;SAS_AF=0.0286;AA=T|||;VT=SNP
11	81461366	rs7936209	A	G	100	PASS	AC=3633;AF=0.725439;AN=5008;NS=2504;DP=15653;EAS_AF=0.4851;AMR_AF=0.6772;AFR_AF=0.823;EUR_AF=0.7694;SAS_AF=0.8303;AA=G|||;VT=SNP
11	81461388	rs7936624	G	C	100	PASS	AC=3559;AF=0.710663;AN=5008;NS=2504;DP=16024;EAS_AF=0.4851;AMR_AF=0.67;AFR_AF=0.7708;EUR_AF=0.7694;SAS_AF=0.8303;AA=G|||;VT=SNP
11	81461913	rs7131066	T	C	100	PASS	AC=3676;AF=0.734026;AN=5008;NS=2504;DP=18788;EAS_AF=0.4851;AMR_AF=0.6801;AFR_AF=0.8533;EUR_AF=0.7704;SAS_AF=0.8303;AA=C|||;VT=SNP
11	81463169	rs78942056	A	G	100	PASS	AC=215;AF=0.0429313;AN=5008;NS=2504;DP=17386;EAS_AF=0.0179;AMR_AF=0.0403;AFR_AF=0.0787;EUR_AF=0.0368;SAS_AF=0.0286;AA=A|||;VT=SNP
11	81463451	rs6591995	C	T	100	PASS	AC=3627;AF=0.724241;AN=5008;NS=2504;DP=15980;EAS_AF=0.4851;AMR_AF=0.6744;AFR_AF=0.823;EUR_AF=0.7654;SAS_AF=0.8303;AA=T|||;VT=SNP
11	81463561	rs17142832	A	G	100	PASS	AC=143;AF=0.0285543;AN=5008;NS=2504;DP=16157;EAS_AF=0.0179;AMR_AF=0.0331;AFR_AF=0.028;EUR_AF=0.0368;SAS_AF=0.0286;AA=A|||;VT=SNP
11	81464226	rs17142835	C	T	100	PASS	AC=140;AF=0.0279553;AN=5008;NS=2504;DP=17906;EAS_AF=0.0179;AMR_AF=0.0331;AFR_AF=0.028;EUR_AF=0.0368;SAS_AF=0.0256;AA=C|||;VT=SNP
11	81465190	rs17142839	G	A	100	PASS	AC=328;AF=0.0654952;AN=5008;NS=2504;DP=9338;EAS_AF=0.0179;AMR_AF=0.0432;AFR_AF=0.1649;EUR_AF=0.0368;SAS_AF=0.0256;AA=G|||;VT=SNP
11	81465206	rs11232835	C	T	100	PASS	AC=567;AF=0.113219;AN=5008;NS=2504;DP=9517;EAS_AF=0.0129;AMR_AF=0.2248;AFR_AF=0.0401;EUR_AF=0.2068;SAS_AF=0.1401;AA=C|||;VT=SNP
11	81465869	rs10751062	T	C	100	PASS	AC=3234;AF=0.645767;AN=5008;NS=2504;DP=10604;EAS_AF=0.4673;AMR_AF=0.6254;AFR_AF=0.6089;EUR_AF=0.7326;SAS_AF=0.8047;AA=T|||;VT=SNP
11	81465899	rs10897870	T	A	100	PASS	AC=571;AF=0.114018;AN=5008;NS=2504;DP=10022;EAS_AF=0.0129;AMR_AF=0.2262;AFR_AF=0.0401;EUR_AF=0.2097;SAS_AF=0.1401;AA=T|||;VT=SNP
11	81466717	rs4944336	A	C	100	PASS	AC=3675;AF=0.733826;AN=5008;NS=2504;DP=15222;EAS_AF=0.4851;AMR_AF=0.6787;AFR_AF=0.8533;EUR_AF=0.7704;SAS_AF=0.8303;AA=C|||;VT=SNP
11	81467652	rs10751063	A	C	100	PASS	AC=3232;AF=0.645367;AN=5008;NS=2504;DP=19398;EAS_AF=0.4673;AMR_AF=0.6254;AFR_AF=0.6067;EUR_AF=0.7336;SAS_AF=0.8047;AA=A|||;VT=SNP
11	81467911	rs10897871	T	G	100	PASS	AC=3472;AF=0.693291;AN=5008;NS=2504;DP=15635;EAS_AF=0.4762;AMR_AF=0.6643;AFR_AF=0.7247;EUR_AF=0.7575;SAS_AF=0.8292;AA=T|||;VT=SNP
11	81467934	rs12577477	A	G	100	PASS	AC=2386;AF=0.476438;AN=5008;NS=2504;DP=15401;EAS_AF=0.4454;AMR_AF=0.379;AFR_AF=0.3911;EUR_AF=0.508;SAS_AF=0.6605;AA=A|||;VT=SNP
11	81468545	rs17142851	T	A	100	PASS	AC=333;AF=0.0664936;AN=5008;NS=2504;DP=16757;EAS_AF=0.0129;AMR_AF=0.0418;AFR_AF=0.171;EUR_AF=0.0368;SAS_AF=0.0286;AA=T|||;VT=SNP
11	81468558	rs10897874	G	A	100	PASS	AC=2904;AF=0.579872;AN=5008;NS=2504;DP=17026;EAS_AF=0.4544;AMR_AF=0.4251;AFR_AF=0.7035;EUR_AF=0.5467;SAS_AF=0.6861;AA=A|||;VT=SNP
11	81468618	rs10897875	T	C	100	PASS	AC=3603;AF=0.719449;AN=5008;NS=2504;DP=16379;EAS_AF=0.4633;AMR_AF=0.6844;AFR_AF=0.8268;EUR_AF=0.7555;SAS_AF=0.8262;AA=T|||;VT=SNP
11	81469420	rs7926937	T	C	100	PASS	AC=2362;AF=0.471645;AN=5008;NS=2504;DP=16695;EAS_AF=0.4534;AMR_AF=0.3501;AFR_AF=0.4304;EUR_AF=0.4732;SAS_AF=0.6309;AA=T|||;VT=SNP
11	81469426	rs7940091	A	T	100	PASS	AC=2362;AF=0.471645;AN=5008;NS=2504;DP=16864;EAS_AF=0.4534;AMR_AF=0.3501;AFR_AF=0.4304;EUR_AF=0.4732;SAS_AF=0.6309;AA=A|||;VT=SNP
11	81470414	rs4298928	A	G	100	PASS	AC=2372;AF=0.473642;AN=5008;NS=2504;DP=19343;EAS_AF=0.4395;AMR_AF=0.353;AFR_AF=0.4478;EUR_AF=0.4732;SAS_AF=0.6299;AA=A|||;VT=SNP
11	81470498	rs4944337	A	G	100	PASS	AC=1139;AF=0.227436;AN=5008;NS=2504;DP=18677;EAS_AF=0.0248;AMR_AF=0.3184;AFR_AF=0.3169;EUR_AF=0.2803;SAS_AF=0.1963;AA=A|||;VT=SNP
11	81470541	rs4944338	G	A	100	PASS	AC=654;AF=0.130591;AN=5008;NS=2504;DP=18515;EAS_AF=0.0119;AMR_AF=0.2536;AFR_AF=0.0408;EUR_AF=0.2435;SAS_AF=0.1708;AA=A|||;VT=SNP
11	81470604	rs4245408	C	G	100	PASS	AC=3512;AF=0.701278;AN=5008;NS=2504;DP=17034;EAS_AF=0.4643;AMR_AF=0.6729;AFR_AF=0.7648;EUR_AF=0.7535;SAS_AF=0.8262;AA=G|||;VT=SNP
11	81470665	rs4245409	C	A	100	PASS	AC=3511;AF=0.701078;AN=5008;NS=2504;DP=16834;EAS_AF=0.4643;AMR_AF=0.6715;AFR_AF=0.7648;EUR_AF=0.7535;SAS_AF=0.8262;AA=A|||;VT=SNP
11	81470761	rs4515989	C	A	100	PASS	AC=553;AF=0.110423;AN=5008;NS=2504;DP=16630;EAS_AF=0.1012;AMR_AF=0.1383;AFR_AF=0.0333;EUR_AF=0.1024;SAS_AF=0.2127;AA=C|||;VT=SNP
11	81470836	rs4548642	T	C	100	PASS	AC=2372;AF=0.473642;AN=5008;NS=2504;DP=16244;EAS_AF=0.4395;AMR_AF=0.353;AFR_AF=0.447;EUR_AF=0.4742;SAS_AF=0.6299;AA=T|||;VT=SNP
11	81470901	rs5024903	T	A	100	PASS	AC=2374;AF=0.474042;AN=5008;NS=2504;DP=15422;EAS_AF=0.4405;AMR_AF=0.353;AFR_AF=0.4478;EUR_AF=0.4742;SAS_AF=0.6299;AA=T|||;VT=SNP
11	81470979	rs5024900	T	A	100	PASS	AC=2372;AF=0.473642;AN=5008;NS=2504;DP=14581;EAS_AF=0.4395;AMR_AF=0.353;AFR_AF=0.447;EUR_AF=0.4742;SAS_AF=0.6299;AA=T|||;VT=SNP
11	81471098	rs5024899	T	C	100	PASS	AC=2522;AF=0.503594;AN=5008;NS=2504;DP=16801;EAS_AF=0.4395;AMR_AF=0.3718;AFR_AF=0.5492;EUR_AF=0.4751;SAS_AF=0.6309;AA=T|||;VT=SNP
11	81471619	rs12785912	A	C	100	PASS	AC=1139;AF=0.227436;AN=5008;NS=2504;DP=19489;EAS_AF=0.0248;AMR_AF=0.3184;AFR_AF=0.3169;EUR_AF=0.2803;SAS_AF=0.1963;AA=A|||;VT=SNP
11	81471736	rs11232842	C	T	100	PASS	AC=3512;AF=0.701278;AN=5008;NS=2504;DP=17922;EAS_AF=0.4643;AMR_AF=0.6715;AFR_AF=0.7648;EUR_AF=0.7545;SAS_AF=0.8262;AA=T|||;VT=SNP
11	81472244	rs12791862	A	T	100	PASS	AC=1050;AF=0.209665;AN=5008;NS=2504;DP=17938;EAS_AF=0.0248;AMR_AF=0.3069;AFR_AF=0.2572;EUR_AF=0.2793;SAS_AF=0.1953;AA=A|||;VT=SNP
11	81472490	rs10897876	C	T	100	PASS	AC=3511;AF=0.701078;AN=5008;NS=2504;DP=17002;EAS_AF=0.4633;AMR_AF=0.6715;AFR_AF=0.7648;EUR_AF=0.7545;SAS_AF=0.8262;AA=T|||;VT=SNP
11	81472535	rs7480023	G	A	100	PASS	AC=1139;AF=0.227436;AN=5008;NS=2504;DP=16356;EAS_AF=0.0248;AMR_AF=0.3184;AFR_AF=0.3169;EUR_AF=0.2803;SAS_AF=0.1963;AA=G|||;VT=SNP
11	81472772	rs12793528	G	A	100	PASS	AC=1082;AF=0.216054;AN=5008;NS=2504;DP=13211;EAS_AF=0.0258;AMR_AF=0.3112;AFR_AF=0.2769;EUR_AF=0.2803;SAS_AF=0.1963;AA=G|||;VT=SNP
11	81473380	rs7934940	C	T	100	PASS	AC=3511;AF=0.701078;AN=5008;NS=2504;DP=13899;EAS_AF=0.4633;AMR_AF=0.6715;AFR_AF=0.7655;EUR_AF=0.7535;SAS_AF=0.8262;AA=T|||;VT=SNP
11	81473458	rs7935161	G	A	100	PASS	AC=3512;AF=0.701278;AN=5008;NS=2504;DP=15092;EAS_AF=0.4633;AMR_AF=0.6715;AFR_AF=0.7655;EUR_AF=0.7545;SAS_AF=0.8262;AA=A|||;VT=SNP
11	81473475	rs12799414	A	T	100	PASS	AC=1141;AF=0.227835;AN=5008;NS=2504;DP=15036;EAS_AF=0.0248;AMR_AF=0.3184;AFR_AF=0.3185;EUR_AF=0.2803;SAS_AF=0.1963;AA=A|||;VT=SNP
11	81473583	rs12801225	T	C	100	PASS	AC=1141;AF=0.227835;AN=5008;NS=2504;DP=15341;EAS_AF=0.0248;AMR_AF=0.3184;AFR_AF=0.3185;EUR_AF=0.2803;SAS_AF=0.1963;AA=T|||;VT=SNP
11	81473679	rs10792587	C	T	100	PASS	AC=2371;AF=0.473442;AN=5008;NS=2504;DP=15881;EAS_AF=0.4385;AMR_AF=0.353;AFR_AF=0.447;EUR_AF=0.4742;SAS_AF=0.6299;AA=C|||;VT=SNP
11	81473694	rs12799852	A	G	100	PASS	AC=655;AF=0.130791;AN=5008;NS=2504;DP=15698;EAS_AF=0.0119;AMR_AF=0.255;AFR_AF=0.0408;EUR_AF=0.2435;SAS_AF=0.1708;AA=A|||;VT=SNP
11	81473735	rs10792588	G	A	100	PASS	AC=3512;AF=0.701278;AN=5008;NS=2504;DP=15566;EAS_AF=0.4633;AMR_AF=0.6715;AFR_AF=0.7655;EUR_AF=0.7545;SAS_AF=0.8262;AA=A|||;VT=SNP
11	81474349	rs11232843	A	G	100	PASS	AC=3513;AF=0.701478;AN=5008;NS=2504;DP=20515;EAS_AF=0.4633;AMR_AF=0.6715;AFR_AF=0.7663;EUR_AF=0.7545;SAS_AF=0.8262;AA=G|||;VT=SNP
11	81474375	rs12805855	A	C	100	PASS	AC=1142;AF=0.228035;AN=5008;NS=2504;DP=20078;EAS_AF=0.0248;AMR_AF=0.3184;AFR_AF=0.3192;EUR_AF=0.2803;SAS_AF=0.1963;AA=A|||;VT=SNP
11	81474464	rs12807434	T	C	100	PASS	AC=1142;AF=0.228035;AN=5008;NS=2504;DP=18984;EAS_AF=0.0248;AMR_AF=0.3184;AFR_AF=0.3192;EUR_AF=0.2803;SAS_AF=0.1963;AA=T|||;VT=SNP
11	81474471	rs11232844	C	T	100	PASS	AC=3513;AF=0.701478;AN=5008;NS=2504;DP=19255;EAS_AF=0.4633;AMR_AF=0.6715;AFR_AF=0.7663;EUR_AF=0.7545;SAS_AF=0.8262;AA=T|||;VT=SNP
11	81474640	rs11232845	C	T	100	PASS	AC=3515;AF=0.701877;AN=5008;NS=2504;DP=17690;EAS_AF=0.4643;AMR_AF=0.6715;AFR_AF=0.7663;EUR_AF=0.7555;SAS_AF=0.8262;AA=T|||;VT=SNP
11	81475109	rs11232846	T	A	100	PASS	AC=1142;AF=0.228035;AN=5008;NS=2504;DP=18116;EAS_AF=0.0248;AMR_AF=0.3184;AFR_AF=0.3192;EUR_AF=0.2803;SAS_AF=0.1963;AA=T|||;VT=SNP
11	81475169	rs10792589	A	T	100	PASS	AC=3514;AF=0.701677;AN=5008;NS=2504;DP=18818;EAS_AF=0.4643;AMR_AF=0.6715;AFR_AF=0.7663;EUR_AF=0.7545;SAS_AF=0.8262;AA=A|||;VT=SNP
11	81475182	rs10792590	T	C	100	PASS	AC=3514;AF=0.701677;AN=5008;NS=2504;DP=18596;EAS_AF=0.4643;AMR_AF=0.6715;AFR_AF=0.7663;EUR_AF=0.7545;SAS_AF=0.8262;AA=C|||;VT=SNP
11	81475185	rs11606590	T	C	100	PASS	AC=1395;AF=0.278554;AN=5008;NS=2504;DP=18591;EAS_AF=0.2857;AMR_AF=0.2349;AFR_AF=0.1853;EUR_AF=0.2416;SAS_AF=0.4663;AA=T|||;VT=SNP
11	81475521	rs4944339	C	T	100	PASS	AC=3514;AF=0.701677;AN=5008;NS=2504;DP=20665;EAS_AF=0.4643;AMR_AF=0.6715;AFR_AF=0.7663;EUR_AF=0.7545;SAS_AF=0.8262;AA=G|||;VT=SNP
11	81475540	rs4944340	T	C	100	PASS	AC=3515;AF=0.701877;AN=5008;NS=2504;DP=20701;EAS_AF=0.4643;AMR_AF=0.6729;AFR_AF=0.7663;EUR_AF=0.7545;SAS_AF=0.8262;AA=C|||;VT=SNP
11	81475760	rs10792591	A	G	100	PASS	AC=3514;AF=0.701677;AN=5008;NS=2504;DP=18771;EAS_AF=0.4643;AMR_AF=0.6715;AFR_AF=0.7663;EUR_AF=0.7545;SAS_AF=0.8262;AA=G|||;VT=SNP
11	81475779	rs4944341	T	A	100	PASS	AC=3540;AF=0.706869;AN=5008;NS=2504;DP=18943;EAS_AF=0.4643;AMR_AF=0.6729;AFR_AF=0.7852;EUR_AF=0.7545;SAS_AF=0.8262;AA=A|||;VT=SNP
11	81475794	rs10897877	C	A	100	PASS	AC=3514;AF=0.701677;AN=5008;NS=2504;DP=18023;EAS_AF=0.4643;AMR_AF=0.6715;AFR_AF=0.7663;EUR_AF=0.7545;SAS_AF=0.8262;AA=A|||;VT=SNP
11	81475932	rs4944342	T	C	100	PASS	AC=3514;AF=0.701677;AN=5008;NS=2504;DP=17529;EAS_AF=0.4643;AMR_AF=0.6715;AFR_AF=0.7663;EUR_AF=0.7545;SAS_AF=0.8262;AA=C|||;VT=SNP
11	81476002	rs7946460	A	G	100	PASS	AC=2372;AF=0.473642;AN=5008;NS=2504;DP=15788;EAS_AF=0.4395;AMR_AF=0.353;AFR_AF=0.447;EUR_AF=0.4742;SAS_AF=0.6299;AA=A|||;VT=SNP
11	81476023	rs140700684	G	A	100	PASS	AC=133;AF=0.0265575;AN=5008;NS=2504;DP=15219;EAS_AF=0.0129;AMR_AF=0.0331;AFR_AF=0.028;EUR_AF=0.0358;SAS_AF=0.0245;AA=G|||;VT=SNP
11	81476078	rs4944344	C	T	100	PASS	AC=1142;AF=0.228035;AN=5008;NS=2504;DP=14073;EAS_AF=0.0248;AMR_AF=0.3184;AFR_AF=0.3192;EUR_AF=0.2803;SAS_AF=0.1963;AA=C|||;VT=SNP
11	81476106	rs4943846	G	A	100	PASS	AC=3514;AF=0.701677;AN=5008;NS=2504;DP=13591;EAS_AF=0.4643;AMR_AF=0.6715;AFR_AF=0.7663;EUR_AF=0.7545;SAS_AF=0.8262;AA=G|||;VT=SNP
11	81476143	rs61888649	G	A	100	PASS	AC=966;AF=0.192891;AN=5008;NS=2504;DP=14742;EAS_AF=0.5327;AMR_AF=0.1931;AFR_AF=0.0083;EUR_AF=0.1441;SAS_AF=0.1421;AA=G|||;VT=SNP
11	81476170	rs4944345	T	C	100	PASS	AC=1142;AF=0.228035;AN=5008;NS=2504;DP=14665;EAS_AF=0.0248;AMR_AF=0.3184;AFR_AF=0.3192;EUR_AF=0.2803;SAS_AF=0.1963;AA=T|||;VT=SNP
11	81476198	rs4944346	C	T	100	PASS	AC=3514;AF=0.701677;AN=5008;NS=2504;DP=15146;EAS_AF=0.4643;AMR_AF=0.6715;AFR_AF=0.7663;EUR_AF=0.7545;SAS_AF=0.8262;AA=C|||;VT=SNP
11	81476224	rs12794982	A	G	100	PASS	AC=3514;AF=0.701677;AN=5008;NS=2504;DP=15167;EAS_AF=0.4643;AMR_AF=0.6715;AFR_AF=0.7663;EUR_AF=0.7545;SAS_AF=0.8262;AA=G|||;VT=SNP
11	81476310	rs12795373	C	T	100	PASS	AC=1142;AF=0.228035;AN=5008;NS=2504;DP=16215;EAS_AF=0.0248;AMR_AF=0.3184;AFR_AF=0.3192;EUR_AF=0.2803;SAS_AF=0.1963;AA=C|||;VT=SNP
11	81476361	rs7125866	G	A	100	PASS	AC=3515;AF=0.701877;AN=5008;NS=2504;DP=16897;EAS_AF=0.4673;AMR_AF=0.6715;AFR_AF=0.7663;EUR_AF=0.7545;SAS_AF=0.8241;AA=A|||;VT=SNP
11	81476373	rs118079049	G	C	100	PASS	AC=133;AF=0.0265575;AN=5008;NS=2504;DP=17179;EAS_AF=0.0129;AMR_AF=0.0331;AFR_AF=0.028;EUR_AF=0.0358;SAS_AF=0.0245;AA=G|||;VT=SNP
11	81476623	rs7125917	A	C	100	PASS	AC=1143;AF=0.228235;AN=5008;NS=2504;DP=13946;EAS_AF=0.0248;AMR_AF=0.3184;AFR_AF=0.32;EUR_AF=0.2803;SAS_AF=0.1963;AA=A|||;VT=SNP
11	81477111	rs2045608	G	A	100	PASS	AC=1142;AF=0.228035;AN=5008;NS=2504;DP=18279;EAS_AF=0.0248;AMR_AF=0.3184;AFR_AF=0.3192;EUR_AF=0.2803;SAS_AF=0.1963;AA=G|||;VT=SNP
11	81477207	rs2045607	C	A	100	PASS	AC=1010;AF=0.201677;AN=5008;NS=2504;DP=16900;EAS_AF=0.0129;AMR_AF=0.2853;AFR_AF=0.2912;EUR_AF=0.2445;SAS_AF=0.1718;AA=C|||;VT=SNP
11	81477318	rs2045606	A	G	100	PASS	AC=3516;AF=0.702077;AN=5008;NS=2504;DP=15417;EAS_AF=0.4653;AMR_AF=0.6715;AFR_AF=0.7663;EUR_AF=0.7555;SAS_AF=0.8262;AA=A|||;VT=SNP
11	81477325	rs10792592	C	A	100	PASS	AC=2373;AF=0.473842;AN=5008;NS=2504;DP=15677;EAS_AF=0.4405;AMR_AF=0.353;AFR_AF=0.4463;EUR_AF=0.4751;SAS_AF=0.6299;AA=C|||;VT=SNP
11	81477371	rs10792593	T	A	100	PASS	AC=3514;AF=0.701677;AN=5008;NS=2504;DP=16184;EAS_AF=0.4643;AMR_AF=0.6715;AFR_AF=0.7663;EUR_AF=0.7545;SAS_AF=0.8262;AA=A|||;VT=SNP
11	81477546	rs10792594	A	G	100	PASS	AC=3514;AF=0.701677;AN=5008;NS=2504;DP=11208;EAS_AF=0.4643;AMR_AF=0.6715;AFR_AF=0.7663;EUR_AF=0.7545;SAS_AF=0.8262;AA=G|||;VT=SNP
11	81477650	rs7130202	C	T	100	PASS	AC=3514;AF=0.701677;AN=5008;NS=2504;DP=2482;EAS_AF=0.4643;AMR_AF=0.6715;AFR_AF=0.7663;EUR_AF=0.7545;SAS_AF=0.8262;AA=C|||;VT=SNP
11	81477742	rs4944347	C	T	100	PASS	AC=3514;AF=0.701677;AN=5008;NS=2504;DP=12010;EAS_AF=0.4643;AMR_AF=0.6715;AFR_AF=0.7663;EUR_AF=0.7545;SAS_AF=0.8262;AA=C|||;VT=SNP
11	81477782	rs56173162	C	T	100	PASS	AC=941;AF=0.187899;AN=5008;NS=2504;DP=12364;EAS_AF=0.5327;AMR_AF=0.1873;AFR_AF=0.0038;EUR_AF=0.1332;SAS_AF=0.138;AA=C|||;VT=SNP
11	81477783	rs2045605	G	A	100	PASS	AC=3517;AF=0.702276;AN=5008;NS=2504;DP=12390;EAS_AF=0.4643;AMR_AF=0.6729;AFR_AF=0.7663;EUR_AF=0.7555;SAS_AF=0.8272;AA=G|||;VT=SNP
11	81477830	rs2045604	T	G	100	PASS	AC=3540;AF=0.706869;AN=5008;NS=2504;DP=12434;EAS_AF=0.4643;AMR_AF=0.6729;AFR_AF=0.7852;EUR_AF=0.7545;SAS_AF=0.8262;AA=G|||;VT=SNP
11	81477943	rs2045603	G	A	100	PASS	AC=3514;AF=0.701677;AN=5008;NS=2504;DP=11693;EAS_AF=0.4643;AMR_AF=0.6715;AFR_AF=0.7663;EUR_AF=0.7545;SAS_AF=0.8262;AA=G|||;VT=SNP
11	81478320	rs4944348	T	C	100	PASS	AC=3517;AF=0.702276;AN=5008;NS=2504;DP=14691;EAS_AF=0.4653;AMR_AF=0.6715;AFR_AF=0.767;EUR_AF=0.7545;SAS_AF=0.8272;AA=T|||;VT=SNP
11	81478340	rs4944349	T	C	100	PASS	AC=3516;AF=0.702077;AN=5008;NS=2504;DP=15846;EAS_AF=0.4653;AMR_AF=0.6715;AFR_AF=0.7663;EUR_AF=0.7545;SAS_AF=0.8272;AA=T|||;VT=SNP
11	81478377	rs4944350	G	C	100	PASS	AC=3521;AF=0.703075;AN=5008;NS=2504;DP=16049;EAS_AF=0.4673;AMR_AF=0.6744;AFR_AF=0.7663;EUR_AF=0.7555;SAS_AF=0.8272;AA=C|||;VT=SNP
11	81478475	rs17142872	A	G	100	PASS	AC=1142;AF=0.228035;AN=5008;NS=2504;DP=14974;EAS_AF=0.0248;AMR_AF=0.3184;AFR_AF=0.3192;EUR_AF=0.2803;SAS_AF=0.1963;AA=A|||;VT=SNP
11	81478509	rs7941868	T	C	100	PASS	AC=2374;AF=0.474042;AN=5008;NS=2504;DP=14768;EAS_AF=0.4405;AMR_AF=0.3545;AFR_AF=0.4463;EUR_AF=0.4742;SAS_AF=0.6309;AA=T|||;VT=SNP
11	81478676	rs10792595	T	C	100	PASS	AC=2372;AF=0.473642;AN=5008;NS=2504;DP=13741;EAS_AF=0.4405;AMR_AF=0.353;AFR_AF=0.4463;EUR_AF=0.4742;SAS_AF=0.6299;AA=T|||;VT=SNP
11	81478705	rs11232847	C	T	100	PASS	AC=888;AF=0.177316;AN=5008;NS=2504;DP=14327;EAS_AF=0.0119;AMR_AF=0.2752;AFR_AF=0.2057;EUR_AF=0.2445;SAS_AF=0.1708;AA=C|||;VT=SNP
11	81478822	rs10751065	A	C	100	PASS	AC=3515;AF=0.701877;AN=5008;NS=2504;DP=13681;EAS_AF=0.4653;AMR_AF=0.6715;AFR_AF=0.7663;EUR_AF=0.7545;SAS_AF=0.8262;AA=A|||;VT=SNP
11	81478869	rs11232848	T	A	100	PASS	AC=1142;AF=0.228035;AN=5008;NS=2504;DP=14811;EAS_AF=0.0248;AMR_AF=0.3184;AFR_AF=0.3192;EUR_AF=0.2803;SAS_AF=0.1963;AA=T|||;VT=SNP
11	81478912	rs976930	T	C	100	PASS	AC=2371;AF=0.473442;AN=5008;NS=2504;DP=15590;EAS_AF=0.4395;AMR_AF=0.353;AFR_AF=0.4463;EUR_AF=0.4742;SAS_AF=0.6299;AA=T|||;VT=SNP
11	81478947	rs976929	T	A	100	PASS	AC=2371;AF=0.473442;AN=5008;NS=2504;DP=14843;EAS_AF=0.4395;AMR_AF=0.353;AFR_AF=0.4463;EUR_AF=0.4742;SAS_AF=0.6299;AA=T|||;VT=SNP
11	81479043	rs976928	A	G	100	PASS	AC=2346;AF=0.46845;AN=5008;NS=2504;DP=16122;EAS_AF=0.4395;AMR_AF=0.3501;AFR_AF=0.4289;EUR_AF=0.4742;SAS_AF=0.6299;AA=A|||;VT=SNP
11	81479087	rs976927	C	T	100	PASS	AC=3540;AF=0.706869;AN=5008;NS=2504;DP=16685;EAS_AF=0.4643;AMR_AF=0.6729;AFR_AF=0.7852;EUR_AF=0.7545;SAS_AF=0.8262;AA=T|||;VT=SNP
11	81479451	rs1459957	A	G	100	PASS	AC=3514;AF=0.701677;AN=5008;NS=2504;DP=17797;EAS_AF=0.4643;AMR_AF=0.6715;AFR_AF=0.7663;EUR_AF=0.7545;SAS_AF=0.8262;AA=G|||;VT=SNP
11	81479589	rs1459956	G	A	100	PASS	AC=2371;AF=0.473442;AN=5008;NS=2504;DP=18423;EAS_AF=0.4395;AMR_AF=0.353;AFR_AF=0.4463;EUR_AF=0.4742;SAS_AF=0.6299;AA=G|||;VT=SNP
11	81479624	rs9783381	G	C	100	PASS	AC=1144;AF=0.228435;AN=5008;NS=2504;DP=18348;EAS_AF=0.0248;AMR_AF=0.3184;AFR_AF=0.32;EUR_AF=0.2813;SAS_AF=0.1963;AA=G|||;VT=SNP
11	81479846	rs9783293	T	C	100	PASS	AC=3517;AF=0.702276;AN=5008;NS=2504;DP=20054;EAS_AF=0.4673;AMR_AF=0.6715;AFR_AF=0.7663;EUR_AF=0.7545;SAS_AF=0.8262;AA=C|||;VT=SNP
11	81479876	rs9783320	A	C	100	PASS	AC=3517;AF=0.702276;AN=5008;NS=2504;DP=19615;EAS_AF=0.4673;AMR_AF=0.6715;AFR_AF=0.7663;EUR_AF=0.7545;SAS_AF=0.8262;AA=A|||;VT=SNP
11	81479898	rs9783387	G	A	100	PASS	AC=3516;AF=0.702077;AN=5008;NS=2504;DP=19767;EAS_AF=0.4663;AMR_AF=0.6715;AFR_AF=0.7663;EUR_AF=0.7545;SAS_AF=0.8262;AA=G|||;VT=SNP
11	81479956	rs17142879	G	A	100	PASS	AC=943;AF=0.188299;AN=5008;NS=2504;DP=20288;EAS_AF=0.5308;AMR_AF=0.1888;AFR_AF=0.0045;EUR_AF=0.1342;SAS_AF=0.1391;AA=G|||;VT=SNP
11	81479993	rs11232849	T	C	100	PASS	AC=337;AF=0.0672923;AN=5008;NS=2504;DP=20886;EAS_AF=0.1488;AMR_AF=0.0418;AFR_AF=0.0174;EUR_AF=0.0795;SAS_AF=0.0562;AA=t|||;VT=SNP
11	81480322	rs2125819	C	G	100	PASS	AC=3575;AF=0.713858;AN=5008;NS=2504;DP=19798;EAS_AF=0.4653;AMR_AF=0.6758;AFR_AF=0.8086;EUR_AF=0.7555;SAS_AF=0.8262;AA=c|||;VT=SNP
11	81480886	rs10897878	G	A	100	PASS	AC=2439;AF=0.487021;AN=5008;NS=2504;DP=15898;EAS_AF=0.4395;AMR_AF=0.353;AFR_AF=0.497;EUR_AF=0.4751;SAS_AF=0.6299;AA=G|||;VT=SNP
11	81481040	rs10792596	G	T	100	PASS	AC=2406;AF=0.480431;AN=5008;NS=2504;DP=14599;EAS_AF=0.4405;AMR_AF=0.3516;AFR_AF=0.4728;EUR_AF=0.4742;SAS_AF=0.6299;AA=G|||;VT=SNP
11	81481091	rs7945507	C	T	100	PASS	AC=3603;AF=0.719449;AN=5008;NS=2504;DP=14318;EAS_AF=0.4613;AMR_AF=0.6729;AFR_AF=0.8343;EUR_AF=0.7555;SAS_AF=0.8262;AA=T|||;VT=SNP
11	81481342	rs7945683	A	C	100	PASS	AC=1106;AF=0.220847;AN=5008;NS=2504;DP=17099;EAS_AF=0.0248;AMR_AF=0.3112;AFR_AF=0.2958;EUR_AF=0.2803;SAS_AF=0.1963;AA=C|||;VT=SNP
11	81481356	rs7945957	G	T	100	PASS	AC=1106;AF=0.220847;AN=5008;NS=2504;DP=17743;EAS_AF=0.0248;AMR_AF=0.3112;AFR_AF=0.2958;EUR_AF=0.2803;SAS_AF=0.1963;AA=T|||;VT=SNP
11	81481440	rs7932553	T	C	100	PASS	AC=3546;AF=0.708067;AN=5008;NS=2504;DP=18783;EAS_AF=0.4643;AMR_AF=0.6657;AFR_AF=0.7927;EUR_AF=0.7555;SAS_AF=0.8262;AA=C|||;VT=SNP
11	81481643	rs7124977	G	A	100	PASS	AC=1023;AF=0.204273;AN=5008;NS=2504;DP=15411;EAS_AF=0.0248;AMR_AF=0.3084;AFR_AF=0.2337;EUR_AF=0.2803;SAS_AF=0.1973;AA=G|||;VT=SNP
11	81481654	rs6591996	C	T	100	PASS	AC=3602;AF=0.719249;AN=5008;NS=2504;DP=15980;EAS_AF=0.4603;AMR_AF=0.6729;AFR_AF=0.8343;EUR_AF=0.7555;SAS_AF=0.8262;AA=T|||;VT=SNP
11	81481968	rs12221862	A	G	100	PASS	AC=3544;AF=0.707668;AN=5008;NS=2504;DP=17872;EAS_AF=0.4623;AMR_AF=0.6657;AFR_AF=0.7927;EUR_AF=0.7555;SAS_AF=0.8262;AA=G|||;VT=SNP
11	81482366	rs17142888	T	C	100	PASS	AC=133;AF=0.0265575;AN=5008;NS=2504;DP=20136;EAS_AF=0.0129;AMR_AF=0.0331;AFR_AF=0.028;EUR_AF=0.0358;SAS_AF=0.0245;AA=C|||;VT=SNP
11	81482449	rs11232850	G	A	100	PASS	AC=649;AF=0.129593;AN=5008;NS=2504;DP=19519;EAS_AF=0.1458;AMR_AF=0.0576;AFR_AF=0.1551;EUR_AF=0.1481;SAS_AF=0.1104;AA=G|||;VT=SNP
11	81482463	rs10897879	C	T	100	PASS	AC=3370;AF=0.672923;AN=5008;NS=2504;DP=19390;EAS_AF=0.4544;AMR_AF=0.6297;AFR_AF=0.7897;EUR_AF=0.671;SAS_AF=0.773;AA=T|||;VT=SNP
11	81482992	rs10897880	A	G	100	PASS	AC=3314;AF=0.661741;AN=5008;NS=2504;DP=16556;EAS_AF=0.4613;AMR_AF=0.6254;AFR_AF=0.7443;EUR_AF=0.671;SAS_AF=0.773;AA=A|||;VT=SNP
11	81483087	rs11232851	T	G	100	PASS	AC=889;AF=0.177516;AN=5008;NS=2504;DP=17851;EAS_AF=0.0119;AMR_AF=0.2738;AFR_AF=0.205;EUR_AF=0.2455;SAS_AF=0.1728;AA=T|||;VT=SNP
11	81483819	rs7119331	T	C	100	PASS	AC=2387;AF=0.476637;AN=5008;NS=2504;DP=16657;EAS_AF=0.3968;AMR_AF=0.3386;AFR_AF=0.5983;EUR_AF=0.4036;SAS_AF=0.5675;AA=C|||;VT=SNP
11	81483822	rs76954827	G	C	100	PASS	AC=1691;AF=0.33766;AN=5008;NS=2504;DP=16678;EAS_AF=0.2262;AMR_AF=0.2925;AFR_AF=0.3139;EUR_AF=0.337;SAS_AF=0.5174;AA=G|||;VT=SNP
11	81484019	rs7106258	A	G	100	PASS	AC=1898;AF=0.378994;AN=5008;NS=2504;DP=17678;EAS_AF=0.1865;AMR_AF=0.232;AFR_AF=0.5393;EUR_AF=0.325;SAS_AF=0.5204;AA=A|||;VT=SNP
11	81484075	rs6591997	C	A	100	PASS	AC=1897;AF=0.378794;AN=5008;NS=2504;DP=16651;EAS_AF=0.1865;AMR_AF=0.232;AFR_AF=0.5393;EUR_AF=0.325;SAS_AF=0.5194;AA=A|||;VT=SNP
11	81484358	rs7929658	G	A	100	PASS	AC=1599;AF=0.319289;AN=5008;NS=2504;DP=13421;EAS_AF=0.1855;AMR_AF=0.2161;AFR_AF=0.323;EUR_AF=0.325;SAS_AF=0.5194;AA=G|||;VT=SNP
11	81484635	rs7930047	G	T	100	PASS	AC=1623;AF=0.324081;AN=5008;NS=2504;DP=16278;EAS_AF=0.1855;AMR_AF=0.219;AFR_AF=0.3419;EUR_AF=0.325;SAS_AF=0.5164;AA=G|||;VT=SNP
11	81484645	rs7929726	A	G	100	PASS	AC=1893;AF=0.377995;AN=5008;NS=2504;DP=16104;EAS_AF=0.1855;AMR_AF=0.232;AFR_AF=0.5393;EUR_AF=0.325;SAS_AF=0.5164;AA=G|||;VT=SNP
11	81484996	rs12273073	T	A	100	PASS	AC=1893;AF=0.377995;AN=5008;NS=2504;DP=16452;EAS_AF=0.1855;AMR_AF=0.232;AFR_AF=0.5393;EUR_AF=0.325;SAS_AF=0.5164;AA=A|||;VT=SNP
11	81485067	rs17142900	C	T	100	PASS	AC=914;AF=0.182508;AN=5008;NS=2504;DP=15507;EAS_AF=0.5724;AMR_AF=0.1614;AFR_AF=0.0023;EUR_AF=0.0915;SAS_AF=0.1329;AA=C|||;VT=SNP
11	81485107	rs12273132	T	C	100	PASS	AC=1893;AF=0.377995;AN=5008;NS=2504;DP=14734;EAS_AF=0.1855;AMR_AF=0.232;AFR_AF=0.5393;EUR_AF=0.325;SAS_AF=0.5164;AA=t|||;VT=SNP
11	81485344	rs11232852	G	T	100	PASS	AC=1893;AF=0.377995;AN=5008;NS=2504;DP=11709;EAS_AF=0.1845;AMR_AF=0.2334;AFR_AF=0.5393;EUR_AF=0.325;SAS_AF=0.5164;AA=G|||;VT=SNP
11	81485373	rs11232853	G	T	100	PASS	AC=2031;AF=0.405551;AN=5008;NS=2504;DP=11491;EAS_AF=0.2004;AMR_AF=0.2594;AFR_AF=0.5817;EUR_AF=0.3499;SAS_AF=0.5399;AA=T|||;VT=SNP
11	81485506	rs11827862	C	A	100	PASS	AC=1597;AF=0.31889;AN=5008;NS=2504;DP=14346;EAS_AF=0.1845;AMR_AF=0.2161;AFR_AF=0.3245;EUR_AF=0.325;SAS_AF=0.5164;AA=C|||;VT=SNP
11	81485582	rs11232854	T	A	100	PASS	AC=1892;AF=0.377796;AN=5008;NS=2504;DP=13840;EAS_AF=0.1845;AMR_AF=0.232;AFR_AF=0.5393;EUR_AF=0.325;SAS_AF=0.5164;AA=T|||;VT=SNP
11	81485591	rs11232855	C	T	100	PASS	AC=1892;AF=0.377796;AN=5008;NS=2504;DP=13678;EAS_AF=0.1845;AMR_AF=0.232;AFR_AF=0.5393;EUR_AF=0.325;SAS_AF=0.5164;AA=C|||;VT=SNP
11	81485688	rs11232856	A	G	100	PASS	AC=922;AF=0.184105;AN=5008;NS=2504;DP=13436;EAS_AF=0.0119;AMR_AF=0.2824;AFR_AF=0.2073;EUR_AF=0.2624;SAS_AF=0.18;AA=A|||;VT=SNP
11	81485988	rs17473496	C	A	100	PASS	AC=1617;AF=0.322883;AN=5008;NS=2504;DP=13797;EAS_AF=0.1815;AMR_AF=0.219;AFR_AF=0.3396;EUR_AF=0.326;SAS_AF=0.5164;AA=C|||;VT=SNP
11	81486065	rs17142905	C	T	100	PASS	AC=146;AF=0.0291534;AN=5008;NS=2504;DP=16582;EAS_AF=0.0159;AMR_AF=0.0274;AFR_AF=0.0484;EUR_AF=0.0249;SAS_AF=0.0225;AA=T|||;VT=SNP
11	81486279	rs12281253	A	C	100	PASS	AC=2037;AF=0.406749;AN=5008;NS=2504;DP=15296;EAS_AF=0.1974;AMR_AF=0.2594;AFR_AF=0.5877;EUR_AF=0.3499;SAS_AF=0.5409;AA=C|||;VT=SNP
11	81486301	rs73506202	T	C	100	PASS	AC=1617;AF=0.322883;AN=5008;NS=2504;DP=14895;EAS_AF=0.1815;AMR_AF=0.219;AFR_AF=0.3396;EUR_AF=0.325;SAS_AF=0.5174;AA=C|||;VT=SNP
11	81486448	rs56112222	T	C	100	PASS	AC=1616;AF=0.322684;AN=5008;NS=2504;DP=15860;EAS_AF=0.1815;AMR_AF=0.219;AFR_AF=0.3381;EUR_AF=0.326;SAS_AF=0.5174;AA=T|||;VT=SNP
11	81486450	rs2169115	A	G	100	PASS	AC=1616;AF=0.322684;AN=5008;NS=2504;DP=15884;EAS_AF=0.1815;AMR_AF=0.219;AFR_AF=0.3381;EUR_AF=0.326;SAS_AF=0.5174;AA=A|||;VT=SNP
11	81486464	rs56088638	C	T	100	PASS	AC=1615;AF=0.322484;AN=5008;NS=2504;DP=16045;EAS_AF=0.1815;AMR_AF=0.219;AFR_AF=0.3381;EUR_AF=0.325;SAS_AF=0.5174;AA=T|||;VT=SNP
11	81486655	rs1031702	G	A	100	PASS	AC=2037;AF=0.406749;AN=5008;NS=2504;DP=17111;EAS_AF=0.1974;AMR_AF=0.2594;AFR_AF=0.5877;EUR_AF=0.3509;SAS_AF=0.5399;AA=A|||;VT=SNP
11	81486744	rs12294805	G	T	100	PASS	AC=420;AF=0.0838658;AN=5008;NS=2504;DP=17578;EAS_AF=0.0159;AMR_AF=0.0403;AFR_AF=0.2481;EUR_AF=0.0249;SAS_AF=0.0235;AA=T|||;VT=SNP
11	81486831	rs17142912	G	T	100	PASS	AC=420;AF=0.0838658;AN=5008;NS=2504;DP=18013;EAS_AF=0.0159;AMR_AF=0.0403;AFR_AF=0.2481;EUR_AF=0.0249;SAS_AF=0.0235;AA=G|||;VT=SNP
11	81486958	rs1031701	G	A	100	PASS	AC=1596;AF=0.31869;AN=5008;NS=2504;DP=19935;EAS_AF=0.1845;AMR_AF=0.2161;AFR_AF=0.323;EUR_AF=0.326;SAS_AF=0.5164;AA=G|||;VT=SNP
11	81487280	rs73508007	T	C	100	PASS	AC=2037;AF=0.406749;AN=5008;NS=2504;DP=19284;EAS_AF=0.1974;AMR_AF=0.2594;AFR_AF=0.5877;EUR_AF=0.3509;SAS_AF=0.5399;AA=C|||;VT=SNP
11	81487338	rs11232857	G	A	100	PASS	AC=888;AF=0.177316;AN=5008;NS=2504;DP=18955;EAS_AF=0.2202;AMR_AF=0.1383;AFR_AF=0.2958;EUR_AF=0.0984;SAS_AF=0.0818;AA=A|||;VT=SNP
11	81487481	rs75798291	C	T	100	PASS	AC=420;AF=0.0838658;AN=5008;NS=2504;DP=20853;EAS_AF=0.0159;AMR_AF=0.0403;AFR_AF=0.2481;EUR_AF=0.0249;SAS_AF=0.0235;AA=T|||;VT=SNP
11	81487802	rs74906468	G	A	100	PASS	AC=420;AF=0.0838658;AN=5008;NS=2504;DP=19436;EAS_AF=0.0159;AMR_AF=0.0403;AFR_AF=0.2481;EUR_AF=0.0249;SAS_AF=0.0235;AA=A|||;VT=SNP
11	81487894	rs7120656	G	T	100	PASS	AC=1590;AF=0.317492;AN=5008;NS=2504;DP=19282;EAS_AF=0.1815;AMR_AF=0.2161;AFR_AF=0.323;EUR_AF=0.325;SAS_AF=0.5143;AA=G|||;VT=SNP
11	81487933	rs79487503	T	C	100	PASS	AC=444;AF=0.0886581;AN=5008;NS=2504;DP=18927;EAS_AF=0.0159;AMR_AF=0.0432;AFR_AF=0.2648;EUR_AF=0.0249;SAS_AF=0.0235;AA=C|||;VT=SNP
11	81488199	rs79518160	T	G	100	PASS	AC=416;AF=0.0830671;AN=5008;NS=2504;DP=18769;EAS_AF=0.0159;AMR_AF=0.0389;AFR_AF=0.2451;EUR_AF=0.0249;SAS_AF=0.0245;AA=T|||;VT=SNP
11	81488689	rs12272172	G	A	100	PASS	AC=420;AF=0.0838658;AN=5008;NS=2504;DP=16694;EAS_AF=0.0159;AMR_AF=0.0403;AFR_AF=0.2481;EUR_AF=0.0249;SAS_AF=0.0235;AA=G|||;VT=SNP
11	81489029	rs7935680	T	G	100	PASS	AC=1593;AF=0.318091;AN=5008;NS=2504;DP=15526;EAS_AF=0.1815;AMR_AF=0.2161;AFR_AF=0.323;EUR_AF=0.326;SAS_AF=0.5164;AA=T|||;VT=SNP
11	81489764	rs2085737	C	T	100	PASS	AC=420;AF=0.0838658;AN=5008;NS=2504;DP=17217;EAS_AF=0.0159;AMR_AF=0.0403;AFR_AF=0.2481;EUR_AF=0.0249;SAS_AF=0.0235;AA=C|||;VT=SNP
11	81489841	rs2085736	T	C	100	PASS	AC=425;AF=0.0848642;AN=5008;NS=2504;DP=19987;EAS_AF=0.0159;AMR_AF=0.0403;AFR_AF=0.2519;EUR_AF=0.0249;SAS_AF=0.0235;AA=t|||;VT=SNP
11	81490148	rs12275443	C	T	100	PASS	AC=420;AF=0.0838658;AN=5008;NS=2504;DP=16764;EAS_AF=0.0159;AMR_AF=0.0403;AFR_AF=0.2481;EUR_AF=0.0249;SAS_AF=0.0235;AA=C|||;VT=SNP
11	81490154	rs12275445	C	T	100	PASS	AC=420;AF=0.0838658;AN=5008;NS=2504;DP=16907;EAS_AF=0.0159;AMR_AF=0.0403;AFR_AF=0.2481;EUR_AF=0.0249;SAS_AF=0.0235;AA=C|||;VT=SNP
11	81490264	rs17142932	T	C	100	PASS	AC=1161;AF=0.231829;AN=5008;NS=2504;DP=18726;EAS_AF=0.5694;AMR_AF=0.2118;AFR_AF=0.0567;EUR_AF=0.1819;SAS_AF=0.1861;AA=T|||;VT=SNP
11	81490761	rs2219543	G	T	100	PASS	AC=420;AF=0.0838658;AN=5008;NS=2504;DP=19253;EAS_AF=0.0159;AMR_AF=0.0403;AFR_AF=0.2481;EUR_AF=0.0249;SAS_AF=0.0235;AA=T|||;VT=SNP
11	81490915	rs12576011	T	G	100	PASS	AC=1263;AF=0.252196;AN=5008;NS=2504;DP=18246;EAS_AF=0.1855;AMR_AF=0.1945;AFR_AF=0.1793;EUR_AF=0.2555;SAS_AF=0.4571;AA=T|||;VT=SNP
11	81491014	rs12293828	G	T	100	PASS	AC=444;AF=0.0886581;AN=5008;NS=2504;DP=19409;EAS_AF=0.0159;AMR_AF=0.0432;AFR_AF=0.2648;EUR_AF=0.0249;SAS_AF=0.0235;AA=T|||;VT=SNP
11	81491394	rs17474049	A	G	100	PASS	AC=1621;AF=0.323682;AN=5008;NS=2504;DP=19077;EAS_AF=0.1875;AMR_AF=0.219;AFR_AF=0.3396;EUR_AF=0.325;SAS_AF=0.5153;AA=A|||;VT=SNP
11	81491562	rs12294018	C	T	100	PASS	AC=417;AF=0.0832668;AN=5008;NS=2504;DP=18773;EAS_AF=0.0159;AMR_AF=0.0403;AFR_AF=0.2458;EUR_AF=0.0249;SAS_AF=0.0235;AA=C|||;VT=SNP
11	81491694	rs17142941	T	C	100	PASS	AC=420;AF=0.0838658;AN=5008;NS=2504;DP=17002;EAS_AF=0.0159;AMR_AF=0.0403;AFR_AF=0.2481;EUR_AF=0.0249;SAS_AF=0.0235;AA=C|||;VT=SNP
11	81491768	rs6591998	T	C	100	PASS	AC=1590;AF=0.317492;AN=5008;NS=2504;DP=15784;EAS_AF=0.1815;AMR_AF=0.2161;AFR_AF=0.323;EUR_AF=0.325;SAS_AF=0.5143;AA=T|||;VT=SNP
11	81492293	rs7118489	C	T	100	PASS	AC=1590;AF=0.317492;AN=5008;NS=2504;DP=18297;EAS_AF=0.1815;AMR_AF=0.2161;AFR_AF=0.323;EUR_AF=0.325;SAS_AF=0.5143;AA=C|||;VT=SNP
11	81492541	rs6591999	G	A	100	PASS	AC=2021;AF=0.403554;AN=5008;NS=2504;DP=15875;EAS_AF=0.1974;AMR_AF=0.2594;AFR_AF=0.5779;EUR_AF=0.3499;SAS_AF=0.5378;AA=A|||;VT=SNP
11	81492649	rs7104475	T	C	100	PASS	AC=3131;AF=0.6252;AN=5008;NS=2504;DP=17269;EAS_AF=0.8165;AMR_AF=0.6412;AFR_AF=0.6626;EUR_AF=0.5427;SAS_AF=0.4509;AA=C|||;VT=SNP
11	81493085	rs11232861	C	T	100	PASS	AC=1614;AF=0.322284;AN=5008;NS=2504;DP=17987;EAS_AF=0.1815;AMR_AF=0.219;AFR_AF=0.3396;EUR_AF=0.325;SAS_AF=0.5143;AA=C|||;VT=SNP
11	81493264	rs73508018	C	T	100	PASS	AC=2033;AF=0.40595;AN=5008;NS=2504;DP=17525;EAS_AF=0.1974;AMR_AF=0.2594;AFR_AF=0.587;EUR_AF=0.3499;SAS_AF=0.5378;AA=T|||;VT=SNP
11	81493547	rs7944730	G	A	100	PASS	AC=1614;AF=0.322284;AN=5008;NS=2504;DP=17659;EAS_AF=0.1815;AMR_AF=0.219;AFR_AF=0.3396;EUR_AF=0.325;SAS_AF=0.5143;AA=T|||;VT=SNP
11	81493903	rs7944887	A	G	100	PASS	AC=1614;AF=0.322284;AN=5008;NS=2504;DP=18619;EAS_AF=0.1815;AMR_AF=0.219;AFR_AF=0.3396;EUR_AF=0.325;SAS_AF=0.5143;AA=G|||;VT=SNP
11	81493976	rs7947949	C	T	100	PASS	AC=1592;AF=0.317891;AN=5008;NS=2504;DP=18330;EAS_AF=0.1815;AMR_AF=0.2176;AFR_AF=0.323;EUR_AF=0.326;SAS_AF=0.5143;AA=C|||;VT=SNP
11	81494020	rs7934539	T	C	100	PASS	AC=1617;AF=0.322883;AN=5008;NS=2504;DP=1036;EAS_AF=0.1815;AMR_AF=0.2205;AFR_AF=0.3404;EUR_AF=0.326;SAS_AF=0.5143;AA=T|||;VT=SNP
11	81494030	rs7947860	A	C	100	PASS	AC=1616;AF=0.322684;AN=5008;NS=2504;DP=3165;EAS_AF=0.1815;AMR_AF=0.2205;AFR_AF=0.3396;EUR_AF=0.326;SAS_AF=0.5143;AA=C|||;VT=SNP
11	81494066	rs4373963	G	A	100	PASS	AC=115;AF=0.0229633;AN=5008;NS=2504;DP=9872;EAS_AF=0.0159;AMR_AF=0.0245;AFR_AF=0.0265;EUR_AF=0.0239;SAS_AF=0.0235;AA=g|||;VT=SNP
11	81494072	rs7948066	C	T	100	PASS	AC=1616;AF=0.322684;AN=5008;NS=2504;DP=10901;EAS_AF=0.1815;AMR_AF=0.2205;AFR_AF=0.3396;EUR_AF=0.326;SAS_AF=0.5143;AA=C|||;VT=SNP
11	81494099	rs4334038	C	T	100	PASS	AC=2036;AF=0.40655;AN=5008;NS=2504;DP=16036;EAS_AF=0.1974;AMR_AF=0.2608;AFR_AF=0.5877;EUR_AF=0.3509;SAS_AF=0.5378;AA=T|||;VT=SNP
11	81494140	rs2888680	T	A	100	PASS	AC=1614;AF=0.322284;AN=5008;NS=2504;DP=19450;EAS_AF=0.1815;AMR_AF=0.219;AFR_AF=0.3396;EUR_AF=0.325;SAS_AF=0.5143;AA=A|||;VT=SNP
11	81494213	rs4329712	T	C	100	PASS	AC=1614;AF=0.322284;AN=5008;NS=2504;DP=18934;EAS_AF=0.1815;AMR_AF=0.219;AFR_AF=0.3396;EUR_AF=0.325;SAS_AF=0.5143;AA=T|||;VT=SNP
11	81494333	rs2888681	T	C	100	PASS	AC=1590;AF=0.317492;AN=5008;NS=2504;DP=17468;EAS_AF=0.1815;AMR_AF=0.2161;AFR_AF=0.323;EUR_AF=0.325;SAS_AF=0.5143;AA=T|||;VT=SNP
11	81494492	rs1870542	G	A	100	PASS	AC=688;AF=0.13738;AN=5008;NS=2504;DP=18266;EAS_AF=0.0129;AMR_AF=0.2608;AFR_AF=0.0416;EUR_AF=0.2594;SAS_AF=0.182;AA=G|||;VT=SNP
11	81494513	rs4606498	G	T	100	PASS	AC=2034;AF=0.40615;AN=5008;NS=2504;DP=17833;EAS_AF=0.1974;AMR_AF=0.2594;AFR_AF=0.5877;EUR_AF=0.3499;SAS_AF=0.5378;AA=T|||;VT=SNP
11	81494621	rs12420190	A	C	100	PASS	AC=482;AF=0.096246;AN=5008;NS=2504;DP=16299;EAS_AF=0.2153;AMR_AF=0.0994;AFR_AF=0.0484;EUR_AF=0.0736;SAS_AF=0.0593;AA=A|||;VT=SNP
11	81494748	rs7948710	A	T	100	PASS	AC=2033;AF=0.40595;AN=5008;NS=2504;DP=15156;EAS_AF=0.1974;AMR_AF=0.2594;AFR_AF=0.587;EUR_AF=0.3499;SAS_AF=0.5378;AA=T|||;VT=SNP
11	81494920	rs11232862	T	C	100	PASS	AC=1614;AF=0.322284;AN=5008;NS=2504;DP=18251;EAS_AF=0.1815;AMR_AF=0.219;AFR_AF=0.3396;EUR_AF=0.325;SAS_AF=0.5143;AA=T|||;VT=SNP
11	81494943	rs7948962	A	C	100	PASS	AC=1791;AF=0.357628;AN=5008;NS=2504;DP=18210;EAS_AF=0.1974;AMR_AF=0.2464;AFR_AF=0.41;EUR_AF=0.3489;SAS_AF=0.5399;AA=C|||;VT=SNP
11	81496259	rs7927911	C	A	100	PASS	AC=1311;AF=0.261781;AN=5008;NS=2504;DP=19574;EAS_AF=0.1796;AMR_AF=0.1974;AFR_AF=0.2216;EUR_AF=0.2545;SAS_AF=0.454;AA=C|||;VT=SNP
11	81496407	rs7928108	C	A	100	PASS	AC=1310;AF=0.261581;AN=5008;NS=2504;DP=20414;EAS_AF=0.1796;AMR_AF=0.1974;AFR_AF=0.2216;EUR_AF=0.2545;SAS_AF=0.453;AA=C|||;VT=SNP
11	81496626	rs4500509	A	G	100	PASS	AC=1590;AF=0.317492;AN=5008;NS=2504;DP=17680;EAS_AF=0.1815;AMR_AF=0.2161;AFR_AF=0.323;EUR_AF=0.325;SAS_AF=0.5143;AA=A|||;VT=SNP
11	81496943	rs4409862	C	T	100	PASS	AC=1586;AF=0.316693;AN=5008;NS=2504;DP=14728;EAS_AF=0.1815;AMR_AF=0.2161;AFR_AF=0.32;EUR_AF=0.325;SAS_AF=0.5143;AA=T|||;VT=SNP
11	81497217	rs56379697	G	A	100	PASS	AC=1249;AF=0.249401;AN=5008;NS=2504;DP=15660;EAS_AF=0.1796;AMR_AF=0.1945;AFR_AF=0.177;EUR_AF=0.2545;SAS_AF=0.453;AA=G|||;VT=SNP
11	81497237	rs4350378	T	A	100	PASS	AC=2966;AF=0.592252;AN=5008;NS=2504;DP=15546;EAS_AF=0.2093;AMR_AF=0.5432;AFR_AF=0.795;EUR_AF=0.6183;SAS_AF=0.7209;AA=A|||;VT=SNP
11	81497540	rs11602824	G	A	100	PASS	AC=1700;AF=0.339457;AN=5008;NS=2504;DP=20362;EAS_AF=0.1974;AMR_AF=0.2406;AFR_AF=0.3457;EUR_AF=0.3489;SAS_AF=0.5378;AA=A|||;VT=SNP
11	81497763	rs11607005	A	G	100	PASS	AC=1700;AF=0.339457;AN=5008;NS=2504;DP=17271;EAS_AF=0.1974;AMR_AF=0.2406;AFR_AF=0.3457;EUR_AF=0.3489;SAS_AF=0.5378;AA=G|||;VT=SNP
11	81498152	rs7950775	T	C	100	PASS	AC=1585;AF=0.316494;AN=5008;NS=2504;DP=12182;EAS_AF=0.1815;AMR_AF=0.2161;AFR_AF=0.3192;EUR_AF=0.325;SAS_AF=0.5143;AA=C|||;VT=SNP
11	81498261	rs7935776	C	T	100	PASS	AC=1588;AF=0.317093;AN=5008;NS=2504;DP=12536;EAS_AF=0.1815;AMR_AF=0.2161;AFR_AF=0.32;EUR_AF=0.325;SAS_AF=0.5164;AA=T|||;VT=SNP
11	81498361	rs12287612	T	C	100	PASS	AC=445;AF=0.0888578;AN=5008;NS=2504;DP=13041;EAS_AF=0.0159;AMR_AF=0.0432;AFR_AF=0.2655;EUR_AF=0.0249;SAS_AF=0.0235;AA=T|||;VT=SNP
11	81498525	rs2045611	G	T	100	PASS	AC=2009;AF=0.401158;AN=5008;NS=2504;DP=15397;EAS_AF=0.1974;AMR_AF=0.2579;AFR_AF=0.5681;EUR_AF=0.3499;SAS_AF=0.5399;AA=T|||;VT=SNP
11	81498558	rs2045610	T	C	100	PASS	AC=445;AF=0.0888578;AN=5008;NS=2504;DP=15868;EAS_AF=0.0159;AMR_AF=0.0432;AFR_AF=0.2655;EUR_AF=0.0249;SAS_AF=0.0235;AA=T|||;VT=SNP
11	81498692	rs2045609	T	G	100	PASS	AC=448;AF=0.0894569;AN=5008;NS=2504;DP=16937;EAS_AF=0.0159;AMR_AF=0.0432;AFR_AF=0.2678;EUR_AF=0.0249;SAS_AF=0.0235;AA=T|||;VT=SNP
11	81498875	rs7936801	G	C	100	PASS	AC=1707;AF=0.340855;AN=5008;NS=2504;DP=18047;EAS_AF=0.1984;AMR_AF=0.2421;AFR_AF=0.348;EUR_AF=0.3489;SAS_AF=0.5399;AA=G|||;VT=SNP
11	81499235	rs7926594	T	C	100	PASS	AC=1706;AF=0.340655;AN=5008;NS=2504;DP=16047;EAS_AF=0.1974;AMR_AF=0.2421;AFR_AF=0.348;EUR_AF=0.3489;SAS_AF=0.5399;AA=T|||;VT=SNP
11	81499473	rs149798537	G	C	100	PASS	AC=114;AF=0.0227636;AN=5008;NS=2504;DP=13894;EAS_AF=0.0159;AMR_AF=0.0245;AFR_AF=0.0257;EUR_AF=0.0239;SAS_AF=0.0235;AA=G|||;VT=SNP
11	81499623	rs115051448	C	G	100	PASS	AC=114;AF=0.0227636;AN=5008;NS=2504;DP=15646;EAS_AF=0.0159;AMR_AF=0.0245;AFR_AF=0.0257;EUR_AF=0.0239;SAS_AF=0.0235;AA=C|||;VT=SNP
11	81499628	rs73508043	G	C	100	PASS	AC=1564;AF=0.3123;AN=5008;NS=2504;DP=15369;EAS_AF=0.1815;AMR_AF=0.2147;AFR_AF=0.3026;EUR_AF=0.325;SAS_AF=0.5164;AA=G|||;VT=SNP
11	81500319	rs150326397	T	C	100	PASS	AC=114;AF=0.0227636;AN=5008;NS=2504;DP=9965;EAS_AF=0.0159;AMR_AF=0.0245;AFR_AF=0.0257;EUR_AF=0.0239;SAS_AF=0.0235;AA=C|||;VT=SNP
11	81501218	rs7935137	C	T	100	PASS	AC=916;AF=0.182907;AN=5008;NS=2504;DP=14418;EAS_AF=0.1488;AMR_AF=0.1326;AFR_AF=0.1551;EUR_AF=0.172;SAS_AF=0.3027;AA=C|||;VT=SNP
11	81503925	rs7944055	C	T	100	PASS	AC=885;AF=0.176717;AN=5008;NS=2504;DP=16060;EAS_AF=0.1488;AMR_AF=0.1239;AFR_AF=0.1551;EUR_AF=0.1581;SAS_AF=0.2914;AA=C|||;VT=SNP
11	81503992	rs7947005	C	T	100	PASS	AC=840;AF=0.167732;AN=5008;NS=2504;DP=16164;EAS_AF=0.1478;AMR_AF=0.1225;AFR_AF=0.1543;EUR_AF=0.1551;SAS_AF=0.2515;AA=C|||;VT=SNP
11	81504725	rs2199235	C	T	100	PASS	AC=1646;AF=0.328674;AN=5008;NS=2504;DP=19089;EAS_AF=0.1677;AMR_AF=0.196;AFR_AF=0.5076;EUR_AF=0.2773;SAS_AF=0.3998;AA=T|||;VT=SNP
11	81505171	rs11821463	G	A	100	PASS	AC=357;AF=0.0712859;AN=5008;NS=2504;DP=17796;EAS_AF=0.0169;AMR_AF=0.0375;AFR_AF=0.1982;EUR_AF=0.0258;SAS_AF=0.0266;AA=G|||;VT=SNP
11	81505463	rs11232869	T	G	100	PASS	AC=988;AF=0.197284;AN=5008;NS=2504;DP=19227;EAS_AF=0.5942;AMR_AF=0.1758;AFR_AF=0.003;EUR_AF=0.1143;SAS_AF=0.1513;AA=T|||;VT=SNP
11	81507217	rs17142966	C	G	100	PASS	AC=1613;AF=0.322085;AN=5008;NS=2504;DP=16037;EAS_AF=0.1677;AMR_AF=0.1859;AFR_AF=0.5068;EUR_AF=0.2604;SAS_AF=0.3916;AA=G|||;VT=SNP
11	81508556	rs72948303	A	G	100	PASS	AC=105;AF=0.0209665;AN=5008;NS=2504;DP=15898;EAS_AF=0.0347;AMR_AF=0.0504;AFR_AF=0;EUR_AF=0.0298;SAS_AF=0.0051;AA=A|||;VT=SNP
11	81509575	rs1542465	T	C	100	PASS	AC=1092;AF=0.218051;AN=5008;NS=2504;DP=13981;EAS_AF=0.0109;AMR_AF=0.2983;AFR_AF=0.2519;EUR_AF=0.2932;SAS_AF=0.2515;AA=T|||;VT=SNP
11	81510286	rs1903241	T	C	100	PASS	AC=2712;AF=0.541534;AN=5008;NS=2504;DP=14413;EAS_AF=0.1786;AMR_AF=0.4928;AFR_AF=0.7398;EUR_AF=0.5696;SAS_AF=0.6534;AA=C|||;VT=SNP
11	81510915	rs6592001	A	G	100	PASS	AC=662;AF=0.132188;AN=5008;NS=2504;DP=15504;EAS_AF=0.0188;AMR_AF=0.0591;AFR_AF=0.3056;EUR_AF=0.1004;SAS_AF=0.0992;AA=A|||;VT=SNP
11	81511877	rs7103876	G	A	100	PASS	AC=1609;AF=0.321286;AN=5008;NS=2504;DP=17763;EAS_AF=0.1677;AMR_AF=0.1931;AFR_AF=0.4803;EUR_AF=0.2763;SAS_AF=0.4018;AA=a|||;VT=SNP
11	81512267	rs6592002	A	G	100	PASS	AC=4195;AF=0.83766;AN=5008;NS=2504;DP=18637;EAS_AF=0.7798;AMR_AF=0.7435;AFR_AF=0.9365;EUR_AF=0.7773;SAS_AF=0.8926;AA=G|||;VT=SNP
11	81513714	rs11232875	T	C	100	PASS	AC=509;AF=0.101637;AN=5008;NS=2504;DP=16350;EAS_AF=0.2202;AMR_AF=0.1052;AFR_AF=0.0477;EUR_AF=0.0825;SAS_AF=0.0695;AA=T|||;VT=SNP
11	81514273	rs11232876	C	T	100	PASS	AC=807;AF=0.161142;AN=5008;NS=2504;DP=14325;EAS_AF=0.0109;AMR_AF=0.2795;AFR_AF=0.0446;EUR_AF=0.2972;SAS_AF=0.2495;AA=C|||;VT=SNP
11	81514996	rs7105466	T	C	100	PASS	AC=919;AF=0.183506;AN=5008;NS=2504;DP=16643;EAS_AF=0.1488;AMR_AF=0.134;AFR_AF=0.1596;EUR_AF=0.169;SAS_AF=0.3016;AA=T|||;VT=SNP
11	81515167	rs6592003	A	G	100	PASS	AC=955;AF=0.190695;AN=5008;NS=2504;DP=17582;EAS_AF=0.0109;AMR_AF=0.2896;AFR_AF=0.1498;EUR_AF=0.2982;SAS_AF=0.2505;AA=A|||;VT=SNP
11	81515696	rs4944353	G	A	100	PASS	AC=915;AF=0.182708;AN=5008;NS=2504;DP=18264;EAS_AF=0.1488;AMR_AF=0.134;AFR_AF=0.1566;EUR_AF=0.169;SAS_AF=0.3016;AA=G|||;VT=SNP
11	81515950	rs4944354	T	C	100	PASS	AC=1096;AF=0.21885;AN=5008;NS=2504;DP=18753;EAS_AF=0.0109;AMR_AF=0.2983;AFR_AF=0.2519;EUR_AF=0.2982;SAS_AF=0.2505;AA=T|||;VT=SNP
11	81516733	rs11232877	C	A	100	PASS	AC=665;AF=0.132788;AN=5008;NS=2504;DP=16128;EAS_AF=0.0188;AMR_AF=0.0591;AFR_AF=0.3079;EUR_AF=0.1004;SAS_AF=0.0992;AA=C|||;VT=SNP
11	81517261	rs12293984	T	C	100	PASS	AC=662;AF=0.132188;AN=5008;NS=2504;DP=18184;EAS_AF=0.0188;AMR_AF=0.0591;AFR_AF=0.3056;EUR_AF=0.1004;SAS_AF=0.0992;AA=T|||;VT=SNP
11	81518218	rs118155796	G	A	100	PASS	AC=34;AF=0.00678914;AN=5008;NS=2504;DP=14886;EAS_AF=0.0198;AMR_AF=0.0014;AFR_AF=0.0008;EUR_AF=0.0089;SAS_AF=0.0031;AA=g|||;VT=SNP
11	81518830	rs35404463	C	T	100	PASS	AC=1067;AF=0.213059;AN=5008;NS=2504;DP=16846;EAS_AF=0.0109;AMR_AF=0.2954;AFR_AF=0.233;EUR_AF=0.2972;SAS_AF=0.2495;AA=c|||;VT=SNP
11	81520026	rs11518738	G	T	100	PASS	AC=3528;AF=0.704473;AN=5008;NS=2504;DP=17194;EAS_AF=0.8313;AMR_AF=0.6744;AFR_AF=0.7617;EUR_AF=0.6531;SAS_AF=0.5706;AA=g|||;VT=SNP
11	81521413	rs61570059	T	C	100	PASS	AC=1340;AF=0.267572;AN=5008;NS=2504;DP=20601;EAS_AF=0.1835;AMR_AF=0.2003;AFR_AF=0.1868;EUR_AF=0.2714;SAS_AF=0.5072;AA=-|||;VT=SNP
11	81521496	rs55758837	A	C	100	PASS	AC=1848;AF=0.36901;AN=5008;NS=2504;DP=20104;EAS_AF=0.1855;AMR_AF=0.2305;AFR_AF=0.4365;EUR_AF=0.3429;SAS_AF=0.592;AA=a|||;VT=SNP
11	81521539	rs57811470	C	A	100	PASS	AC=1828;AF=0.365016;AN=5008;NS=2504;DP=21045;EAS_AF=0.1855;AMR_AF=0.2305;AFR_AF=0.4395;EUR_AF=0.3429;SAS_AF=0.5675;AA=c|||;VT=SNP
11	81521962	rs192546848	A	G	100	PASS	AC=113;AF=0.0225639;AN=5008;NS=2504;DP=21188;EAS_AF=0.0159;AMR_AF=0.0245;AFR_AF=0.025;EUR_AF=0.0239;SAS_AF=0.0235;AA=a|||;VT=SNP
11	81522138	rs9888230	C	T	100	PASS	AC=4548;AF=0.908147;AN=5008;NS=2504;DP=19674;EAS_AF=0.9821;AMR_AF=0.8271;AFR_AF=0.9145;EUR_AF=0.8489;SAS_AF=0.9417;AA=t|||;VT=SNP
11	81523242	rs12804874	A	C	100	PASS	AC=1926;AF=0.384585;AN=5008;NS=2504;DP=16139;EAS_AF=0.5913;AMR_AF=0.4885;AFR_AF=0.1861;EUR_AF=0.4314;SAS_AF=0.318;AA=A|||;VT=SNP
11	81523367	rs12805253	C	T	100	PASS	AC=4544;AF=0.907348;AN=5008;NS=2504;DP=17492;EAS_AF=0.9821;AMR_AF=0.8256;AFR_AF=0.9123;EUR_AF=0.8489;SAS_AF=0.9417;AA=c|||;VT=SNP
11	81523642	rs35671543	C	T	100	PASS	AC=1825;AF=0.364417;AN=5008;NS=2504;DP=16516;EAS_AF=0.1855;AMR_AF=0.232;AFR_AF=0.4372;EUR_AF=0.3419;SAS_AF=0.5675;AA=C|||;VT=SNP
11	81523710	rs9888169	A	G	100	PASS	AC=1824;AF=0.364217;AN=5008;NS=2504;DP=16715;EAS_AF=0.1855;AMR_AF=0.2305;AFR_AF=0.4372;EUR_AF=0.3419;SAS_AF=0.5675;AA=G|||;VT=SNP
11	81523872	rs9888301	T	C	100	PASS	AC=1824;AF=0.364217;AN=5008;NS=2504;DP=16791;EAS_AF=0.1855;AMR_AF=0.2305;AFR_AF=0.4372;EUR_AF=0.3419;SAS_AF=0.5675;AA=C|||;VT=SNP
11	81524008	rs9888255	G	T	100	PASS	AC=1824;AF=0.364217;AN=5008;NS=2504;DP=17198;EAS_AF=0.1855;AMR_AF=0.2305;AFR_AF=0.4372;EUR_AF=0.3419;SAS_AF=0.5675;AA=T|||;VT=SNP
11	81524119	rs9888140	T	C	100	PASS	AC=1826;AF=0.364617;AN=5008;NS=2504;DP=16446;EAS_AF=0.1855;AMR_AF=0.2305;AFR_AF=0.438;EUR_AF=0.3429;SAS_AF=0.5675;AA=C|||;VT=SNP
11	81524661	rs4944357	T	A	100	PASS	AC=1833;AF=0.366014;AN=5008;NS=2504;DP=15670;EAS_AF=0.1855;AMR_AF=0.2305;AFR_AF=0.438;EUR_AF=0.3429;SAS_AF=0.5746;AA=A|||;VT=SNP
11	81524682	rs4944358	A	G	100	PASS	AC=1826;AF=0.364617;AN=5008;NS=2504;DP=14641;EAS_AF=0.1855;AMR_AF=0.2305;AFR_AF=0.4372;EUR_AF=0.3429;SAS_AF=0.5685;AA=A|||;VT=SNP
11	81524718	rs4944359	A	G	100	PASS	AC=1826;AF=0.364617;AN=5008;NS=2504;DP=14275;EAS_AF=0.1855;AMR_AF=0.2305;AFR_AF=0.4372;EUR_AF=0.3429;SAS_AF=0.5685;AA=G|||;VT=SNP
11	81524999	rs11232881	A	G	100	PASS	AC=562;AF=0.11222;AN=5008;NS=2504;DP=18272;EAS_AF=0.2054;AMR_AF=0.098;AFR_AF=0.1172;EUR_AF=0.0755;SAS_AF=0.0573;AA=a|||;VT=SNP
11	81525036	rs7109633	C	A	100	PASS	AC=1827;AF=0.364816;AN=5008;NS=2504;DP=19168;EAS_AF=0.1855;AMR_AF=0.2305;AFR_AF=0.438;EUR_AF=0.3429;SAS_AF=0.5685;AA=c|||;VT=SNP
11	81525089	rs7109761	C	T	100	PASS	AC=1827;AF=0.364816;AN=5008;NS=2504;DP=17962;EAS_AF=0.1855;AMR_AF=0.2305;AFR_AF=0.438;EUR_AF=0.3429;SAS_AF=0.5685;AA=T|||;VT=SNP
11	81525184	rs7110083	G	T	100	PASS	AC=1827;AF=0.364816;AN=5008;NS=2504;DP=18611;EAS_AF=0.1855;AMR_AF=0.2305;AFR_AF=0.438;EUR_AF=0.3429;SAS_AF=0.5685;AA=G|||;VT=SNP
11	81525280	rs7126109	T	C	100	PASS	AC=1827;AF=0.364816;AN=5008;NS=2504;DP=20471;EAS_AF=0.1855;AMR_AF=0.232;AFR_AF=0.4372;EUR_AF=0.3429;SAS_AF=0.5685;AA=T|||;VT=SNP
11	81525368	rs7932418	C	A	100	PASS	AC=2588;AF=0.516773;AN=5008;NS=2504;DP=21820;EAS_AF=0.7976;AMR_AF=0.5879;AFR_AF=0.3797;EUR_AF=0.506;SAS_AF=0.3732;AA=C|||;VT=SNP
11	81525512	rs58895739	G	C	100	PASS	AC=1826;AF=0.364617;AN=5008;NS=2504;DP=18498;EAS_AF=0.1845;AMR_AF=0.232;AFR_AF=0.4372;EUR_AF=0.3429;SAS_AF=0.5685;AA=G|||;VT=SNP
11	81525653	rs1459935	C	A	100	PASS	AC=1827;AF=0.364816;AN=5008;NS=2504;DP=18560;EAS_AF=0.1855;AMR_AF=0.232;AFR_AF=0.4372;EUR_AF=0.3429;SAS_AF=0.5685;AA=C|||;VT=SNP
11	81525656	rs1459936	T	C	100	PASS	AC=1826;AF=0.364617;AN=5008;NS=2504;DP=18692;EAS_AF=0.1845;AMR_AF=0.232;AFR_AF=0.4372;EUR_AF=0.3429;SAS_AF=0.5685;AA=T|||;VT=SNP
11	81525713	rs1459937	G	A	100	PASS	AC=1826;AF=0.364617;AN=5008;NS=2504;DP=17907;EAS_AF=0.1845;AMR_AF=0.232;AFR_AF=0.4365;EUR_AF=0.3439;SAS_AF=0.5685;AA=A|||;VT=SNP
11	81525803	rs5002117	T	C	100	PASS	AC=1827;AF=0.364816;AN=5008;NS=2504;DP=18085;EAS_AF=0.1845;AMR_AF=0.232;AFR_AF=0.4372;EUR_AF=0.3439;SAS_AF=0.5685;AA=C|||;VT=SNP
11	81525811	rs1459938	C	G	100	PASS	AC=1828;AF=0.365016;AN=5008;NS=2504;DP=17824;EAS_AF=0.1845;AMR_AF=0.2334;AFR_AF=0.4372;EUR_AF=0.3439;SAS_AF=0.5685;AA=C|||;VT=SNP
11	81526028	rs34669599	T	G	100	PASS	AC=1826;AF=0.364617;AN=5008;NS=2504;DP=15525;EAS_AF=0.1855;AMR_AF=0.232;AFR_AF=0.4365;EUR_AF=0.3449;SAS_AF=0.5665;AA=G|||;VT=SNP
11	81526051	rs11607517	C	A	100	PASS	AC=1825;AF=0.364417;AN=5008;NS=2504;DP=16526;EAS_AF=0.1855;AMR_AF=0.232;AFR_AF=0.4365;EUR_AF=0.3439;SAS_AF=0.5665;AA=C|||;VT=SNP
11	81526071	rs11603398	A	T	100	PASS	AC=1826;AF=0.364617;AN=5008;NS=2504;DP=16329;EAS_AF=0.1855;AMR_AF=0.232;AFR_AF=0.4365;EUR_AF=0.3449;SAS_AF=0.5665;AA=A|||;VT=SNP
11	81526109	rs11603402	A	T	100	PASS	AC=1823;AF=0.364018;AN=5008;NS=2504;DP=16248;EAS_AF=0.1845;AMR_AF=0.232;AFR_AF=0.4365;EUR_AF=0.3429;SAS_AF=0.5665;AA=A|||;VT=SNP
11	81526145	rs11601416	T	C	100	PASS	AC=1826;AF=0.364617;AN=5008;NS=2504;DP=16480;EAS_AF=0.1855;AMR_AF=0.232;AFR_AF=0.4365;EUR_AF=0.3429;SAS_AF=0.5685;AA=C|||;VT=SNP
11	81526237	rs11607556	C	T	100	PASS	AC=1825;AF=0.364417;AN=5008;NS=2504;DP=17087;EAS_AF=0.1845;AMR_AF=0.232;AFR_AF=0.4372;EUR_AF=0.3419;SAS_AF=0.5685;AA=T|||;VT=SNP
11	81526345	rs11607620	G	T	100	PASS	AC=1826;AF=0.364617;AN=5008;NS=2504;DP=15691;EAS_AF=0.1845;AMR_AF=0.232;AFR_AF=0.4372;EUR_AF=0.3429;SAS_AF=0.5685;AA=T|||;VT=SNP
11	81526561	rs56044427	T	G	100	PASS	AC=1826;AF=0.364617;AN=5008;NS=2504;DP=16101;EAS_AF=0.1845;AMR_AF=0.232;AFR_AF=0.4372;EUR_AF=0.3429;SAS_AF=0.5685;AA=T|||;VT=SNP
11	81526573	rs11232882	A	G	100	PASS	AC=4435;AF=0.885583;AN=5008;NS=2504;DP=15881;EAS_AF=0.9782;AMR_AF=0.8228;AFR_AF=0.8351;EUR_AF=0.8489;SAS_AF=0.9407;AA=G|||;VT=SNP
11	81526968	rs151180007	G	T	100	PASS	AC=112;AF=0.0223642;AN=5008;NS=2504;DP=19398;EAS_AF=0.0159;AMR_AF=0.0245;AFR_AF=0.0242;EUR_AF=0.0239;SAS_AF=0.0235;AA=G|||;VT=SNP
11	81527090	rs10897887	T	C	100	PASS	AC=1825;AF=0.364417;AN=5008;NS=2504;DP=19403;EAS_AF=0.1845;AMR_AF=0.232;AFR_AF=0.4372;EUR_AF=0.3419;SAS_AF=0.5685;AA=T|||;VT=SNP
11	81527113	rs10897888	T	A	100	PASS	AC=1825;AF=0.364417;AN=5008;NS=2504;DP=19068;EAS_AF=0.1845;AMR_AF=0.232;AFR_AF=0.4372;EUR_AF=0.3419;SAS_AF=0.5685;AA=A|||;VT=SNP
11	81527324	rs13377597	G	C	100	PASS	AC=1828;AF=0.365016;AN=5008;NS=2504;DP=24585;EAS_AF=0.1845;AMR_AF=0.232;AFR_AF=0.438;EUR_AF=0.3429;SAS_AF=0.5695;AA=C|||;VT=SNP
11	81527785	rs73515937	G	A	100	PASS	AC=1825;AF=0.364417;AN=5008;NS=2504;DP=19582;EAS_AF=0.1845;AMR_AF=0.232;AFR_AF=0.4395;EUR_AF=0.341;SAS_AF=0.5665;AA=G|||;VT=SNP
11	81527798	rs79179826	T	C	100	PASS	AC=1825;AF=0.364417;AN=5008;NS=2504;DP=19703;EAS_AF=0.1845;AMR_AF=0.232;AFR_AF=0.4395;EUR_AF=0.341;SAS_AF=0.5665;AA=C|||;VT=SNP
11	81527801	rs77842364	T	C	100	PASS	AC=1825;AF=0.364417;AN=5008;NS=2504;DP=19734;EAS_AF=0.1845;AMR_AF=0.232;AFR_AF=0.4395;EUR_AF=0.341;SAS_AF=0.5665;AA=T|||;VT=SNP
11	81527902	rs73515940	G	A	100	PASS	AC=1826;AF=0.364617;AN=5008;NS=2504;DP=17536;EAS_AF=0.1845;AMR_AF=0.2334;AFR_AF=0.4372;EUR_AF=0.3419;SAS_AF=0.5685;AA=G|||;VT=SNP
11	81527949	rs73515942	C	T	100	PASS	AC=2248;AF=0.448882;AN=5008;NS=2504;DP=17505;EAS_AF=0.2004;AMR_AF=0.2738;AFR_AF=0.6876;EUR_AF=0.3658;SAS_AF=0.592;AA=T|||;VT=SNP
11	81528077	rs74893386	T	C	100	PASS	AC=232;AF=0.0463259;AN=5008;NS=2504;DP=17002;EAS_AF=0.006;AMR_AF=0.0447;AFR_AF=0.0446;EUR_AF=0.0835;SAS_AF=0.0532;AA=T|||;VT=SNP
11	81528135	rs10501524	A	G	100	PASS	AC=1826;AF=0.364617;AN=5008;NS=2504;DP=17787;EAS_AF=0.1845;AMR_AF=0.232;AFR_AF=0.4372;EUR_AF=0.3429;SAS_AF=0.5685;AA=A|||;VT=SNP
11	81528147	rs10501525	G	A	100	PASS	AC=1828;AF=0.365016;AN=5008;NS=2504;DP=17797;EAS_AF=0.1845;AMR_AF=0.232;AFR_AF=0.4372;EUR_AF=0.3449;SAS_AF=0.5685;AA=G|||;VT=SNP
11	81528162	rs58285639	C	A	100	PASS	AC=1346;AF=0.26877;AN=5008;NS=2504;DP=17941;EAS_AF=0.1825;AMR_AF=0.2003;AFR_AF=0.1906;EUR_AF=0.2714;SAS_AF=0.5092;AA=C|||;VT=SNP
11	81528206	rs10501527	A	G	100	PASS	AC=4441;AF=0.886781;AN=5008;NS=2504;DP=17628;EAS_AF=0.9821;AMR_AF=0.8228;AFR_AF=0.8359;EUR_AF=0.8489;SAS_AF=0.9417;AA=G|||;VT=SNP
11	81529509	rs1459940	A	T	100	PASS	AC=2589;AF=0.516973;AN=5008;NS=2504;DP=8747;EAS_AF=0.7976;AMR_AF=0.5893;AFR_AF=0.3797;EUR_AF=0.506;SAS_AF=0.3732;AA=A|||;VT=SNP
11	81529710	rs1459941	A	G	100	PASS	AC=1898;AF=0.378994;AN=5008;NS=2504;DP=13849;EAS_AF=0.5942;AMR_AF=0.4885;AFR_AF=0.1853;EUR_AF=0.4036;SAS_AF=0.316;AA=A|||;VT=SNP
11	81530997	rs17142978	C	A	100	PASS	AC=1824;AF=0.364217;AN=5008;NS=2504;DP=11664;EAS_AF=0.1845;AMR_AF=0.232;AFR_AF=0.4372;EUR_AF=0.341;SAS_AF=0.5685;AA=C|||;VT=SNP
11	81531018	rs79049511	C	T	100	PASS	AC=1340;AF=0.267572;AN=5008;NS=2504;DP=10788;EAS_AF=0.1825;AMR_AF=0.2003;AFR_AF=0.1876;EUR_AF=0.2694;SAS_AF=0.5092;AA=C|||;VT=SNP
11	81531566	rs11232883	G	A	100	PASS	AC=222;AF=0.0443291;AN=5008;NS=2504;DP=15705;EAS_AF=0.006;AMR_AF=0.0447;AFR_AF=0.0363;EUR_AF=0.0845;SAS_AF=0.0532;AA=G|||;VT=SNP
11	81531609	rs76781533	G	T	100	PASS	AC=288;AF=0.057508;AN=5008;NS=2504;DP=15371;EAS_AF=0.0159;AMR_AF=0.0331;AFR_AF=0.152;EUR_AF=0.0249;SAS_AF=0.0235;AA=G|||;VT=SNP
11	81531959	rs1573583	A	C	100	PASS	AC=2114;AF=0.422125;AN=5008;NS=2504;DP=18539;EAS_AF=0.2004;AMR_AF=0.2666;AFR_AF=0.5893;EUR_AF=0.3668;SAS_AF=0.592;AA=C|||;VT=SNP
11	81532550	rs10897889	C	A	100	PASS	AC=856;AF=0.170927;AN=5008;NS=2504;DP=18334;EAS_AF=0.5714;AMR_AF=0.1571;AFR_AF=0.003;EUR_AF=0.0845;SAS_AF=0.0838;AA=C|||;VT=SNP
11	81532788	rs898366	G	A	100	PASS	AC=1447;AF=0.288938;AN=5008;NS=2504;DP=20050;EAS_AF=0.1825;AMR_AF=0.2075;AFR_AF=0.2655;EUR_AF=0.2694;SAS_AF=0.5082;AA=G|||;VT=SNP
11	81533172	rs898367	G	A	100	PASS	AC=1852;AF=0.369808;AN=5008;NS=2504;DP=20665;EAS_AF=0.1984;AMR_AF=0.2493;AFR_AF=0.5008;EUR_AF=0.2952;SAS_AF=0.5317;AA=A|||;VT=SNP
11	81533241	rs2373907	A	G	100	PASS	AC=1852;AF=0.369808;AN=5008;NS=2504;DP=20971;EAS_AF=0.1984;AMR_AF=0.2493;AFR_AF=0.5008;EUR_AF=0.2952;SAS_AF=0.5317;AA=G|||;VT=SNP
11	81533348	rs1031705	T	G	100	PASS	AC=1480;AF=0.295527;AN=5008;NS=2504;DP=18865;EAS_AF=0.1825;AMR_AF=0.2104;AFR_AF=0.2678;EUR_AF=0.2972;SAS_AF=0.5082;AA=G|||;VT=SNP
11	81533789	rs17142991	C	T	100	PASS	AC=1448;AF=0.289137;AN=5008;NS=2504;DP=18055;EAS_AF=0.1835;AMR_AF=0.2075;AFR_AF=0.2655;EUR_AF=0.2694;SAS_AF=0.5082;AA=C|||;VT=SNP
11	81534503	rs1013273	T	C	100	PASS	AC=1445;AF=0.288538;AN=5008;NS=2504;DP=18998;EAS_AF=0.1796;AMR_AF=0.2075;AFR_AF=0.2655;EUR_AF=0.2704;SAS_AF=0.5082;AA=T|||;VT=SNP
11	81534695	rs35131816	G	A	100	PASS	AC=1448;AF=0.289137;AN=5008;NS=2504;DP=16238;EAS_AF=0.1825;AMR_AF=0.2075;AFR_AF=0.2655;EUR_AF=0.2704;SAS_AF=0.5082;AA=G|||;VT=SNP
11	81534821	rs12574367	C	T	100	PASS	AC=1449;AF=0.289337;AN=5008;NS=2504;DP=16123;EAS_AF=0.1825;AMR_AF=0.2075;AFR_AF=0.2655;EUR_AF=0.2704;SAS_AF=0.5092;AA=T|||;VT=SNP
11	81534988	rs12574595	C	A	100	PASS	AC=1339;AF=0.267372;AN=5008;NS=2504;DP=16682;EAS_AF=0.1825;AMR_AF=0.2017;AFR_AF=0.1876;EUR_AF=0.2704;SAS_AF=0.5061;AA=C|||;VT=SNP
11	81535053	rs17142994	G	A	100	PASS	AC=113;AF=0.0225639;AN=5008;NS=2504;DP=17254;EAS_AF=0.0159;AMR_AF=0.0245;AFR_AF=0.025;EUR_AF=0.0239;SAS_AF=0.0235;AA=G|||;VT=SNP
11	81535065	rs10501528	C	T	100	PASS	AC=1448;AF=0.289137;AN=5008;NS=2504;DP=16686;EAS_AF=0.1825;AMR_AF=0.2075;AFR_AF=0.2655;EUR_AF=0.2704;SAS_AF=0.5082;AA=T|||;VT=SNP
11	81536172	rs17476199	C	T	100	PASS	AC=1761;AF=0.351637;AN=5008;NS=2504;DP=17653;EAS_AF=0.1845;AMR_AF=0.2291;AFR_AF=0.3707;EUR_AF=0.3688;SAS_AF=0.5675;AA=T|||;VT=SNP
11	81536221	rs12577037	A	G	100	PASS	AC=1478;AF=0.295128;AN=5008;NS=2504;DP=17026;EAS_AF=0.1825;AMR_AF=0.2089;AFR_AF=0.267;EUR_AF=0.2972;SAS_AF=0.5082;AA=A|||;VT=SNP
11	81536503	rs77456686	T	A	100	PASS	AC=410;AF=0.081869;AN=5008;NS=2504;DP=19265;EAS_AF=0.2063;AMR_AF=0.0922;AFR_AF=0.0061;EUR_AF=0.0746;SAS_AF=0.0562;AA=T|||;VT=SNP
11	81536762	rs12577082	A	G	100	PASS	AC=1479;AF=0.295327;AN=5008;NS=2504;DP=15360;EAS_AF=0.1825;AMR_AF=0.2089;AFR_AF=0.267;EUR_AF=0.2982;SAS_AF=0.5082;AA=G|||;VT=SNP
11	81536997	rs1459942	A	C	100	PASS	AC=4352;AF=0.86901;AN=5008;NS=2504;DP=12758;EAS_AF=0.9821;AMR_AF=0.8199;AFR_AF=0.7716;EUR_AF=0.8469;SAS_AF=0.9417;AA=C|||;VT=SNP
11	81537048	rs17476318	C	A	100	PASS	AC=1761;AF=0.351637;AN=5008;NS=2504;DP=11396;EAS_AF=0.1845;AMR_AF=0.2291;AFR_AF=0.3707;EUR_AF=0.3688;SAS_AF=0.5675;AA=A|||;VT=SNP
11	81537104	rs80318640	A	G	100	PASS	AC=1478;AF=0.295128;AN=5008;NS=2504;DP=10597;EAS_AF=0.1825;AMR_AF=0.2089;AFR_AF=0.2663;EUR_AF=0.2982;SAS_AF=0.5082;AA=A|||;VT=SNP
11	81537192	rs17476339	T	C	100	PASS	AC=1375;AF=0.274561;AN=5008;NS=2504;DP=13054;EAS_AF=0.1825;AMR_AF=0.2032;AFR_AF=0.1914;EUR_AF=0.2982;SAS_AF=0.5082;AA=T|||;VT=SNP
11	81537674	rs7931309	A	T	100	PASS	AC=1762;AF=0.351837;AN=5008;NS=2504;DP=12519;EAS_AF=0.1845;AMR_AF=0.2291;AFR_AF=0.3714;EUR_AF=0.3688;SAS_AF=0.5675;AA=T|||;VT=SNP
11	81537874	rs7931827	G	T	100	PASS	AC=1478;AF=0.295128;AN=5008;NS=2504;DP=13120;EAS_AF=0.1825;AMR_AF=0.2089;AFR_AF=0.2663;EUR_AF=0.2982;SAS_AF=0.5082;AA=G|||;VT=SNP
11	81537938	rs7946695	T	C	100	PASS	AC=1489;AF=0.297324;AN=5008;NS=2504;DP=12400;EAS_AF=0.1825;AMR_AF=0.2089;AFR_AF=0.267;EUR_AF=0.3052;SAS_AF=0.5112;AA=T|||;VT=SNP
11	81538168	rs7934819	G	A	100	PASS	AC=2143;AF=0.427915;AN=5008;NS=2504;DP=17076;EAS_AF=0.2004;AMR_AF=0.268;AFR_AF=0.59;EUR_AF=0.3946;SAS_AF=0.591;AA=A|||;VT=SNP
11	81538276	rs7949959	T	C	100	PASS	AC=1480;AF=0.295527;AN=5008;NS=2504;DP=17797;EAS_AF=0.1835;AMR_AF=0.2089;AFR_AF=0.2663;EUR_AF=0.2992;SAS_AF=0.5082;AA=T|||;VT=SNP
11	81538570	rs17143002	G	A	100	PASS	AC=464;AF=0.0926518;AN=5008;NS=2504;DP=17806;EAS_AF=0.2044;AMR_AF=0.0951;AFR_AF=0.0469;EUR_AF=0.0746;SAS_AF=0.0562;AA=G|||;VT=SNP
11	81538663	rs56777700	A	G	100	PASS	AC=1481;AF=0.295727;AN=5008;NS=2504;DP=15323;EAS_AF=0.1825;AMR_AF=0.2104;AFR_AF=0.2678;EUR_AF=0.2982;SAS_AF=0.5082;AA=A|||;VT=SNP
11	81538731	rs57746581	C	T	100	PASS	AC=1449;AF=0.289337;AN=5008;NS=2504;DP=18182;EAS_AF=0.1825;AMR_AF=0.2075;AFR_AF=0.2655;EUR_AF=0.2714;SAS_AF=0.5082;AA=C|||;VT=SNP
11	81538826	rs111683335	C	T	100	PASS	AC=381;AF=0.0760783;AN=5008;NS=2504;DP=16585;EAS_AF=0.0159;AMR_AF=0.0389;AFR_AF=0.2186;EUR_AF=0.0258;SAS_AF=0.0235;AA=C|||;VT=SNP
11	81538983	rs10897890	G	T	100	PASS	AC=857;AF=0.171126;AN=5008;NS=2504;DP=12227;EAS_AF=0.5714;AMR_AF=0.1599;AFR_AF=0.003;EUR_AF=0.0835;SAS_AF=0.0838;AA=G|||;VT=SNP
11	81539026	rs12575801	C	T	100	PASS	AC=1479;AF=0.295327;AN=5008;NS=2504;DP=16551;EAS_AF=0.1825;AMR_AF=0.2089;AFR_AF=0.267;EUR_AF=0.2982;SAS_AF=0.5082;AA=C|||;VT=SNP
11	81539154	rs12577924	A	G	100	PASS	AC=1479;AF=0.295327;AN=5008;NS=2504;DP=21930;EAS_AF=0.1825;AMR_AF=0.2089;AFR_AF=0.267;EUR_AF=0.2982;SAS_AF=0.5082;AA=A|||;VT=SNP
11	81539617	rs76727837	C	G	100	PASS	AC=1479;AF=0.295327;AN=5008;NS=2504;DP=15641;EAS_AF=0.1825;AMR_AF=0.2089;AFR_AF=0.267;EUR_AF=0.2982;SAS_AF=0.5082;AA=G|||;VT=SNP
11	81539763	rs11824176	G	C	100	PASS	AC=1479;AF=0.295327;AN=5008;NS=2504;DP=13270;EAS_AF=0.1825;AMR_AF=0.2089;AFR_AF=0.267;EUR_AF=0.2982;SAS_AF=0.5082;AA=G|||;VT=SNP
11	81540109	rs7121014	C	A	100	PASS	AC=2230;AF=0.445288;AN=5008;NS=2504;DP=14413;EAS_AF=0.2044;AMR_AF=0.2723;AFR_AF=0.674;EUR_AF=0.3658;SAS_AF=0.589;AA=A|||;VT=SNP
11	81540318	rs12270648	A	G	100	PASS	AC=1115;AF=0.222644;AN=5008;NS=2504;DP=16336;EAS_AF=0.5784;AMR_AF=0.2075;AFR_AF=0.0635;EUR_AF=0.168;SAS_AF=0.138;AA=A|||;VT=SNP
11	81540649	rs7121602	A	T	100	PASS	AC=2258;AF=0.450879;AN=5008;NS=2504;DP=17700;EAS_AF=0.2004;AMR_AF=0.2738;AFR_AF=0.6747;EUR_AF=0.3936;SAS_AF=0.591;AA=T|||;VT=SNP
11	81540690	rs74837543	T	G	100	PASS	AC=1166;AF=0.232827;AN=5008;NS=2504;DP=17763;EAS_AF=0.1865;AMR_AF=0.1729;AFR_AF=0.205;EUR_AF=0.2416;SAS_AF=0.3517;AA=T|||;VT=SNP
11	81540963	rs12574059	A	G	100	PASS	AC=1842;AF=0.367812;AN=5008;NS=2504;DP=16045;EAS_AF=0.1984;AMR_AF=0.2464;AFR_AF=0.4917;EUR_AF=0.2942;SAS_AF=0.5368;AA=G|||;VT=SNP
11	81541324	rs75857109	T	C	100	PASS	AC=390;AF=0.0778754;AN=5008;NS=2504;DP=17013;EAS_AF=0.0159;AMR_AF=0.0389;AFR_AF=0.2262;EUR_AF=0.0249;SAS_AF=0.0235;AA=T|||;VT=SNP
11	81541820	rs76570057	G	A	100	PASS	AC=207;AF=0.0413339;AN=5008;NS=2504;DP=18351;EAS_AF=0.006;AMR_AF=0.0418;AFR_AF=0.0265;EUR_AF=0.0835;SAS_AF=0.0542;AA=G|||;VT=SNP
11	81541907	rs4143319	C	T	100	PASS	AC=1449;AF=0.289337;AN=5008;NS=2504;DP=17484;EAS_AF=0.1825;AMR_AF=0.2089;AFR_AF=0.2655;EUR_AF=0.2704;SAS_AF=0.5082;AA=C|||;VT=SNP
11	81541908	rs4143318	T	C	100	PASS	AC=2093;AF=0.417931;AN=5008;NS=2504;DP=17485;EAS_AF=0.2004;AMR_AF=0.2637;AFR_AF=0.5756;EUR_AF=0.3668;SAS_AF=0.591;AA=C|||;VT=SNP
11	81542701	rs1993660	C	A	100	PASS	AC=860;AF=0.171725;AN=5008;NS=2504;DP=13720;EAS_AF=0.5724;AMR_AF=0.1599;AFR_AF=0.0038;EUR_AF=0.0835;SAS_AF=0.0849;AA=C|||;VT=SNP
11	81542805	rs4944361	G	T	100	PASS	AC=1728;AF=0.345048;AN=5008;NS=2504;DP=14172;EAS_AF=0.1845;AMR_AF=0.2277;AFR_AF=0.3691;EUR_AF=0.341;SAS_AF=0.5654;AA=T|||;VT=SNP
11	81542978	rs35059016	A	T	100	PASS	AC=1476;AF=0.294728;AN=5008;NS=2504;DP=17498;EAS_AF=0.1825;AMR_AF=0.2089;AFR_AF=0.2663;EUR_AF=0.2982;SAS_AF=0.5061;AA=A|||;VT=SNP
11	81543239	rs1121859	G	A	100	PASS	AC=1482;AF=0.295927;AN=5008;NS=2504;DP=19882;EAS_AF=0.1835;AMR_AF=0.2089;AFR_AF=0.2663;EUR_AF=0.2992;SAS_AF=0.5102;AA=A|||;VT=SNP
11	81543852	rs4943848	A	G	100	PASS	AC=1377;AF=0.27496;AN=5008;NS=2504;DP=14743;EAS_AF=0.1825;AMR_AF=0.2046;AFR_AF=0.1914;EUR_AF=0.2992;SAS_AF=0.5082;AA=A|||;VT=SNP
11	81543939	rs11232885	T	C	100	PASS	AC=2153;AF=0.429912;AN=5008;NS=2504;DP=14810;EAS_AF=0.2004;AMR_AF=0.268;AFR_AF=0.5983;EUR_AF=0.3936;SAS_AF=0.591;AA=T|||;VT=SNP
11	81544010	rs12803159	A	G	100	PASS	AC=667;AF=0.133187;AN=5008;NS=2504;DP=15130;EAS_AF=0.0119;AMR_AF=0.2651;AFR_AF=0.0461;EUR_AF=0.2346;SAS_AF=0.1779;AA=A|||;VT=SNP
11	81544465	rs56154532	T	C	100	PASS	AC=1487;AF=0.296925;AN=5008;NS=2504;DP=17675;EAS_AF=0.1825;AMR_AF=0.2089;AFR_AF=0.267;EUR_AF=0.2982;SAS_AF=0.5164;AA=T|||;VT=SNP
11	81544489	rs56070066	G	A	100	PASS	AC=1487;AF=0.296925;AN=5008;NS=2504;DP=18124;EAS_AF=0.1825;AMR_AF=0.2089;AFR_AF=0.267;EUR_AF=0.2982;SAS_AF=0.5164;AA=g|||;VT=SNP
11	81544644	rs55803135	C	T	100	PASS	AC=1379;AF=0.275359;AN=5008;NS=2504;DP=18083;EAS_AF=0.1825;AMR_AF=0.2032;AFR_AF=0.1884;EUR_AF=0.2982;SAS_AF=0.5164;AA=C|||;VT=SNP
11	81544784	rs11232886	C	A	100	PASS	AC=425;AF=0.0848642;AN=5008;NS=2504;DP=18572;EAS_AF=0.2044;AMR_AF=0.0922;AFR_AF=0.0182;EUR_AF=0.0755;SAS_AF=0.0562;AA=C|||;VT=SNP
11	81544829	rs75105197	A	G	100	PASS	AC=1487;AF=0.296925;AN=5008;NS=2504;DP=18763;EAS_AF=0.1825;AMR_AF=0.2089;AFR_AF=0.267;EUR_AF=0.2982;SAS_AF=0.5164;AA=A|||;VT=SNP
11	81545651	rs61709921	G	T	100	PASS	AC=359;AF=0.0716853;AN=5008;NS=2504;DP=20276;EAS_AF=0.0159;AMR_AF=0.036;AFR_AF=0.205;EUR_AF=0.0239;SAS_AF=0.0235;AA=G|||;VT=SNP
11	81545805	rs55968080	A	G	100	PASS	AC=1483;AF=0.296126;AN=5008;NS=2504;DP=17661;EAS_AF=0.1825;AMR_AF=0.2104;AFR_AF=0.2693;EUR_AF=0.2982;SAS_AF=0.5082;AA=G|||;VT=SNP
11	81545940	rs12363526	G	A	100	PASS	AC=658;AF=0.13139;AN=5008;NS=2504;DP=19039;EAS_AF=0.0119;AMR_AF=0.2637;AFR_AF=0.0416;EUR_AF=0.2336;SAS_AF=0.1769;AA=G|||;VT=SNP
11	81546127	rs11232887	T	A	100	PASS	AC=1867;AF=0.372804;AN=5008;NS=2504;DP=15888;EAS_AF=0.1984;AMR_AF=0.2478;AFR_AF=0.4932;EUR_AF=0.3231;SAS_AF=0.5297;AA=A|||;VT=SNP
11	81546605	rs12272115	A	T	100	PASS	AC=389;AF=0.0776757;AN=5008;NS=2504;DP=14586;EAS_AF=0.0159;AMR_AF=0.0389;AFR_AF=0.2254;EUR_AF=0.0249;SAS_AF=0.0235;AA=A|||;VT=SNP
11	81546626	rs12272123	A	T	100	PASS	AC=363;AF=0.072484;AN=5008;NS=2504;DP=14445;EAS_AF=0.0159;AMR_AF=0.0375;AFR_AF=0.2065;EUR_AF=0.0249;SAS_AF=0.0235;AA=A|||;VT=SNP
11	81546942	rs7125173	C	A	100	PASS	AC=1478;AF=0.295128;AN=5008;NS=2504;DP=14139;EAS_AF=0.1825;AMR_AF=0.2089;AFR_AF=0.2663;EUR_AF=0.2982;SAS_AF=0.5082;AA=A|||;VT=SNP
11	81546965	rs7125392	G	A	100	PASS	AC=1478;AF=0.295128;AN=5008;NS=2504;DP=13982;EAS_AF=0.1825;AMR_AF=0.2089;AFR_AF=0.2663;EUR_AF=0.2982;SAS_AF=0.5082;AA=G|||;VT=SNP
11	81547060	rs7128472	G	A	100	PASS	AC=1493;AF=0.298123;AN=5008;NS=2504;DP=13839;EAS_AF=0.1825;AMR_AF=0.2133;AFR_AF=0.2663;EUR_AF=0.3101;SAS_AF=0.5082;AA=A|||;VT=SNP
11	81547109	rs144520537	T	C	100	PASS	AC=112;AF=0.0223642;AN=5008;NS=2504;DP=13811;EAS_AF=0.0159;AMR_AF=0.0245;AFR_AF=0.0242;EUR_AF=0.0239;SAS_AF=0.0235;AA=T|||;VT=SNP
11	81547300	rs7128525	A	G	100	PASS	AC=1480;AF=0.295527;AN=5008;NS=2504;DP=18204;EAS_AF=0.1825;AMR_AF=0.2089;AFR_AF=0.267;EUR_AF=0.2982;SAS_AF=0.5092;AA=A|||;VT=SNP
11	81547456	rs7114561	T	C	100	PASS	AC=1478;AF=0.295128;AN=5008;NS=2504;DP=19690;EAS_AF=0.1825;AMR_AF=0.2089;AFR_AF=0.2663;EUR_AF=0.2982;SAS_AF=0.5082;AA=C|||;VT=SNP
11	81547478	rs11825976	G	A	100	PASS	AC=1375;AF=0.274561;AN=5008;NS=2504;DP=19801;EAS_AF=0.1825;AMR_AF=0.2032;AFR_AF=0.1914;EUR_AF=0.2982;SAS_AF=0.5082;AA=G|||;VT=SNP
11	81547521	rs79770365	A	T	100	PASS	AC=875;AF=0.17472;AN=5008;NS=2504;DP=21814;EAS_AF=0.1458;AMR_AF=0.1239;AFR_AF=0.1051;EUR_AF=0.2018;SAS_AF=0.3067;AA=A|||;VT=SNP
11	81547717	rs7129145	C	A	100	PASS	AC=1476;AF=0.294728;AN=5008;NS=2504;DP=21691;EAS_AF=0.1825;AMR_AF=0.2089;AFR_AF=0.2663;EUR_AF=0.2982;SAS_AF=0.5061;AA=C|||;VT=SNP
11	81548180	rs7102304	C	T	100	PASS	AC=418;AF=0.0834665;AN=5008;NS=2504;DP=19009;EAS_AF=0.0367;AMR_AF=0.0692;AFR_AF=0.031;EUR_AF=0.0964;SAS_AF=0.1994;AA=C|||;VT=SNP
11	81548267	rs7102250	A	G	100	PASS	AC=1478;AF=0.295128;AN=5008;NS=2504;DP=17224;EAS_AF=0.1825;AMR_AF=0.2089;AFR_AF=0.2663;EUR_AF=0.2982;SAS_AF=0.5082;AA=A|||;VT=SNP
11	81548403	rs7102796	G	A	100	PASS	AC=2095;AF=0.418331;AN=5008;NS=2504;DP=16763;EAS_AF=0.2004;AMR_AF=0.2666;AFR_AF=0.5764;EUR_AF=0.3658;SAS_AF=0.591;AA=A|||;VT=SNP
11	81548571	rs12289167	G	T	100	PASS	AC=359;AF=0.0716853;AN=5008;NS=2504;DP=16781;EAS_AF=0.0169;AMR_AF=0.036;AFR_AF=0.2035;EUR_AF=0.0249;SAS_AF=0.0235;AA=G|||;VT=SNP
11	81548593	rs12807842	G	T	100	PASS	AC=665;AF=0.132788;AN=5008;NS=2504;DP=17051;EAS_AF=0.0119;AMR_AF=0.2622;AFR_AF=0.0416;EUR_AF=0.2416;SAS_AF=0.1769;AA=G|||;VT=SNP
11	81548758	rs996446	A	G	100	PASS	AC=4156;AF=0.829872;AN=5008;NS=2504;DP=17446;EAS_AF=0.7937;AMR_AF=0.7608;AFR_AF=0.8601;EUR_AF=0.7982;SAS_AF=0.908;AA=G|||;VT=SNP
11	81548806	rs996447	C	G	100	PASS	AC=1452;AF=0.289936;AN=5008;NS=2504;DP=18387;EAS_AF=0.1825;AMR_AF=0.2089;AFR_AF=0.2678;EUR_AF=0.2704;SAS_AF=0.5082;AA=G|||;VT=SNP
11	81549176	rs996448	G	A	100	PASS	AC=1455;AF=0.290535;AN=5008;NS=2504;DP=16194;EAS_AF=0.1845;AMR_AF=0.2089;AFR_AF=0.2685;EUR_AF=0.2704;SAS_AF=0.5082;AA=A|||;VT=SNP
11	81549672	rs7930175	G	C	100	PASS	AC=1370;AF=0.273562;AN=5008;NS=2504;DP=13859;EAS_AF=0.1825;AMR_AF=0.2032;AFR_AF=0.1884;EUR_AF=0.2992;SAS_AF=0.5061;AA=G|||;VT=SNP
11	81550153	rs139241879	A	G	100	PASS	AC=114;AF=0.0227636;AN=5008;NS=2504;DP=14205;EAS_AF=0.0169;AMR_AF=0.0245;AFR_AF=0.025;EUR_AF=0.0239;SAS_AF=0.0235;AA=A|||;VT=SNP
11	81550775	rs34715916	T	C	100	PASS	AC=1493;AF=0.298123;AN=5008;NS=2504;DP=17824;EAS_AF=0.1855;AMR_AF=0.2104;AFR_AF=0.2716;EUR_AF=0.2982;SAS_AF=0.5123;AA=T|||;VT=SNP
11	81551643	rs12284866	C	A	100	PASS	AC=378;AF=0.0754792;AN=5008;NS=2504;DP=15203;EAS_AF=0.0159;AMR_AF=0.0375;AFR_AF=0.2179;EUR_AF=0.0249;SAS_AF=0.0235;AA=C|||;VT=SNP
11	81552217	rs7127224	C	G	100	PASS	AC=2011;AF=0.401558;AN=5008;NS=2504;DP=14049;EAS_AF=0.1935;AMR_AF=0.2795;AFR_AF=0.4221;EUR_AF=0.4523;SAS_AF=0.6227;AA=C|||;VT=SNP
11	81552428	rs79556635	C	T	100	PASS	AC=233;AF=0.0465256;AN=5008;NS=2504;DP=16204;EAS_AF=0.006;AMR_AF=0.0447;AFR_AF=0.0446;EUR_AF=0.0835;SAS_AF=0.0542;AA=C|||;VT=SNP
11	81553155	rs6592004	A	G	100	PASS	AC=2009;AF=0.401158;AN=5008;NS=2504;DP=16554;EAS_AF=0.1935;AMR_AF=0.2795;AFR_AF=0.4213;EUR_AF=0.4523;SAS_AF=0.6217;AA=A|||;VT=SNP
11	81553746	rs139294115	A	G	100	PASS	AC=115;AF=0.0229633;AN=5008;NS=2504;DP=18268;EAS_AF=0.0159;AMR_AF=0.0245;AFR_AF=0.025;EUR_AF=0.0258;SAS_AF=0.0235;AA=A|||;VT=SNP
11	81554305	rs2125815	A	C	100	PASS	AC=2384;AF=0.476038;AN=5008;NS=2504;DP=17498;EAS_AF=0.2093;AMR_AF=0.317;AFR_AF=0.6369;EUR_AF=0.4771;SAS_AF=0.6452;AA=C|||;VT=SNP
11	81554428	rs2125817	A	G	100	PASS	AC=2018;AF=0.402955;AN=5008;NS=2504;DP=15219;EAS_AF=0.1935;AMR_AF=0.2795;AFR_AF=0.4221;EUR_AF=0.4523;SAS_AF=0.6299;AA=A|||;VT=SNP
11	81554597	rs2125818	T	C	100	PASS	AC=2020;AF=0.403355;AN=5008;NS=2504;DP=16942;EAS_AF=0.1935;AMR_AF=0.2795;AFR_AF=0.4236;EUR_AF=0.4523;SAS_AF=0.6299;AA=T|||;VT=SNP
11	81554815	rs12365074	G	A	100	PASS	AC=650;AF=0.129792;AN=5008;NS=2504;DP=17437;EAS_AF=0.0119;AMR_AF=0.2622;AFR_AF=0.0424;EUR_AF=0.2346;SAS_AF=0.1677;AA=G|||;VT=SNP
11	81554965	rs10751066	A	C	100	PASS	AC=3982;AF=0.795128;AN=5008;NS=2504;DP=15993;EAS_AF=0.7877;AMR_AF=0.7536;AFR_AF=0.7383;EUR_AF=0.7972;SAS_AF=0.907;AA=C|||;VT=SNP
11	81555236	rs73518000	G	A	100	PASS	AC=2013;AF=0.401957;AN=5008;NS=2504;DP=15725;EAS_AF=0.1925;AMR_AF=0.2795;AFR_AF=0.4213;EUR_AF=0.4513;SAS_AF=0.6278;AA=G|||;VT=SNP
11	81555577	rs11232895	G	T	100	PASS	AC=332;AF=0.0662939;AN=5008;NS=2504;DP=17386;EAS_AF=0.0159;AMR_AF=0.0346;AFR_AF=0.1846;EUR_AF=0.0249;SAS_AF=0.0235;AA=G|||;VT=SNP
11	81555852	rs77292936	C	T	100	PASS	AC=115;AF=0.0229633;AN=5008;NS=2504;DP=15786;EAS_AF=0.0169;AMR_AF=0.0245;AFR_AF=0.025;EUR_AF=0.0249;SAS_AF=0.0235;AA=C|||;VT=SNP
11	81556004	rs66674736	A	G	100	PASS	AC=853;AF=0.170327;AN=5008;NS=2504;DP=14566;EAS_AF=0.5675;AMR_AF=0.1585;AFR_AF=0.003;EUR_AF=0.0835;SAS_AF=0.0849;AA=A|||;VT=SNP
11	81556039	rs17143008	G	T	100	PASS	AC=118;AF=0.0235623;AN=5008;NS=2504;DP=13981;EAS_AF=0.0169;AMR_AF=0.0245;AFR_AF=0.0272;EUR_AF=0.0249;SAS_AF=0.0235;AA=G|||;VT=SNP
11	81556584	rs4579948	T	C	100	PASS	AC=1381;AF=0.275759;AN=5008;NS=2504;DP=13785;EAS_AF=0.1855;AMR_AF=0.2089;AFR_AF=0.1967;EUR_AF=0.2952;SAS_AF=0.5031;AA=T|||;VT=SNP
11	81556771	rs1380532	C	T	100	PASS	AC=1914;AF=0.382188;AN=5008;NS=2504;DP=14617;EAS_AF=0.5813;AMR_AF=0.4481;AFR_AF=0.3298;EUR_AF=0.3211;SAS_AF=0.2638;AA=C|||;VT=SNP
11	81557603	rs1813660	C	T	100	PASS	AC=4198;AF=0.838259;AN=5008;NS=2504;DP=14328;EAS_AF=0.7937;AMR_AF=0.7637;AFR_AF=0.8903;EUR_AF=0.7982;SAS_AF=0.908;AA=T|||;VT=SNP
11	81557646	rs1960816	T	C	100	PASS	AC=1352;AF=0.269968;AN=5008;NS=2504;DP=14695;EAS_AF=0.1855;AMR_AF=0.2061;AFR_AF=0.1755;EUR_AF=0.2962;SAS_AF=0.5031;AA=T|||;VT=SNP
11	81557681	rs2373908	T	C	100	PASS	AC=3959;AF=0.790535;AN=5008;NS=2504;DP=14822;EAS_AF=0.7768;AMR_AF=0.7378;AFR_AF=0.7723;EUR_AF=0.7734;SAS_AF=0.8845;AA=C|||;VT=SNP
11	81558550	rs12271406	C	T	100	PASS	AC=282;AF=0.0563099;AN=5008;NS=2504;DP=12900;EAS_AF=0.0179;AMR_AF=0.0288;AFR_AF=0.1483;EUR_AF=0.0249;SAS_AF=0.0235;AA=A|||;VT=SNP
11	81558649	rs11232896	C	G	100	PASS	AC=295;AF=0.0589058;AN=5008;NS=2504;DP=12324;EAS_AF=0.006;AMR_AF=0.0447;AFR_AF=0.0915;EUR_AF=0.0835;SAS_AF=0.0542;AA=C|||;VT=SNP
11	81558745	rs4943852	G	A	100	PASS	AC=2304;AF=0.460064;AN=5008;NS=2504;DP=14408;EAS_AF=0.2083;AMR_AF=0.3084;AFR_AF=0.584;EUR_AF=0.4761;SAS_AF=0.6431;AA=A|||;VT=SNP
11	81558790	rs4944363	C	T	100	PASS	AC=1346;AF=0.26877;AN=5008;NS=2504;DP=15602;EAS_AF=0.1835;AMR_AF=0.2046;AFR_AF=0.1755;EUR_AF=0.2942;SAS_AF=0.502;AA=C|||;VT=SNP
11	81558791	rs12271662	G	A	100	PASS	AC=299;AF=0.0597045;AN=5008;NS=2504;DP=15583;EAS_AF=0.0169;AMR_AF=0.0288;AFR_AF=0.1619;EUR_AF=0.0249;SAS_AF=0.0235;AA=G|||;VT=SNP
11	81559064	rs4943853	A	G	100	PASS	AC=2502;AF=0.499601;AN=5008;NS=2504;DP=15705;EAS_AF=0.2083;AMR_AF=0.3228;AFR_AF=0.7247;EUR_AF=0.4761;SAS_AF=0.6452;AA=G|||;VT=SNP
11	81559065	rs116541637	T	C	100	PASS	AC=116;AF=0.0231629;AN=5008;NS=2504;DP=15708;EAS_AF=0.0169;AMR_AF=0.0245;AFR_AF=0.0257;EUR_AF=0.0249;SAS_AF=0.0235;AA=T|||;VT=SNP
11	81559650	rs17143012	C	G	100	PASS	AC=84;AF=0.0167732;AN=5008;NS=2504;DP=13946;EAS_AF=0.0169;AMR_AF=0.0187;AFR_AF=0.0045;EUR_AF=0.0249;SAS_AF=0.0235;AA=C|||;VT=SNP
11	81559674	rs74548770	T	G	100	PASS	AC=1479;AF=0.295327;AN=5008;NS=2504;DP=13783;EAS_AF=0.1855;AMR_AF=0.2522;AFR_AF=0.1785;EUR_AF=0.3797;SAS_AF=0.5102;AA=T|||;VT=SNP
11	81559688	rs1947656	T	A	100	PASS	AC=1402;AF=0.279952;AN=5008;NS=2504;DP=13365;EAS_AF=0.0149;AMR_AF=0.3199;AFR_AF=0.469;EUR_AF=0.3091;SAS_AF=0.2393;AA=T|||;VT=SNP
11	81559737	rs1947657	A	C	100	PASS	AC=2008;AF=0.400958;AN=5008;NS=2504;DP=13967;EAS_AF=0.1915;AMR_AF=0.2781;AFR_AF=0.4221;EUR_AF=0.4523;SAS_AF=0.6227;AA=C|||;VT=SNP
11	81560368	rs11603767	T	C	100	PASS	AC=2015;AF=0.402356;AN=5008;NS=2504;DP=8077;EAS_AF=0.1915;AMR_AF=0.2795;AFR_AF=0.4213;EUR_AF=0.4543;SAS_AF=0.6278;AA=N|||;VT=SNP
11	81561077	rs1945906	A	C	100	PASS	AC=1789;AF=0.357228;AN=5008;NS=2504;DP=18141;EAS_AF=0.5883;AMR_AF=0.4496;AFR_AF=0.236;EUR_AF=0.3191;SAS_AF=0.2566;AA=A|||;VT=SNP
11	81561492	rs7935158	A	T	100	PASS	AC=1715;AF=0.342452;AN=5008;NS=2504;DP=18285;EAS_AF=0.1845;AMR_AF=0.2334;AFR_AF=0.3283;EUR_AF=0.3708;SAS_AF=0.5726;AA=A|||;VT=SNP
11	81561580	rs17143016	G	T	100	PASS	AC=297;AF=0.0593051;AN=5008;NS=2504;DP=17864;EAS_AF=0.0169;AMR_AF=0.0288;AFR_AF=0.1604;EUR_AF=0.0249;SAS_AF=0.0235;AA=G|||;VT=SNP
11	81561677	rs17143020	T	G	100	PASS	AC=86;AF=0.0171725;AN=5008;NS=2504;DP=17304;EAS_AF=0.0169;AMR_AF=0.0187;AFR_AF=0.0061;EUR_AF=0.0249;SAS_AF=0.0235;AA=T|||;VT=SNP
11	81561748	rs7935509	C	T	100	PASS	AC=2464;AF=0.492013;AN=5008;NS=2504;DP=17380;EAS_AF=0.2073;AMR_AF=0.3156;AFR_AF=0.6959;EUR_AF=0.4781;SAS_AF=0.6493;AA=T|||;VT=SNP
11	81562005	rs79211597	C	T	100	PASS	AC=95;AF=0.0189696;AN=5008;NS=2504;DP=17761;EAS_AF=0.0337;AMR_AF=0.0677;AFR_AF=0.0008;EUR_AF=0.0089;SAS_AF=0.0041;AA=C|||;VT=SNP
11	81562454	rs7939401	G	A	100	PASS	AC=1719;AF=0.343251;AN=5008;NS=2504;DP=14336;EAS_AF=0.1845;AMR_AF=0.2334;AFR_AF=0.3328;EUR_AF=0.3698;SAS_AF=0.5716;AA=G|||;VT=SNP
11	81562827	rs11828850	C	G	100	PASS	AC=1720;AF=0.34345;AN=5008;NS=2504;DP=18433;EAS_AF=0.1845;AMR_AF=0.2334;AFR_AF=0.3336;EUR_AF=0.3698;SAS_AF=0.5716;AA=G|||;VT=SNP
11	81563136	rs73519920	G	A	100	PASS	AC=1718;AF=0.343051;AN=5008;NS=2504;DP=18519;EAS_AF=0.1845;AMR_AF=0.2334;AFR_AF=0.3321;EUR_AF=0.3698;SAS_AF=0.5716;AA=G|||;VT=SNP
11	81563258	rs17417943	C	T	100	PASS	AC=1351;AF=0.269768;AN=5008;NS=2504;DP=18295;EAS_AF=0.1825;AMR_AF=0.2032;AFR_AF=0.1755;EUR_AF=0.2962;SAS_AF=0.5072;AA=C|||;VT=SNP
11	81563287	rs79163790	A	G	100	PASS	AC=1733;AF=0.346046;AN=5008;NS=2504;DP=18245;EAS_AF=0.1865;AMR_AF=0.2378;AFR_AF=0.3328;EUR_AF=0.3787;SAS_AF=0.5716;AA=G|||;VT=SNP
11	81563655	rs1459944	C	T	100	PASS	AC=3873;AF=0.773363;AN=5008;NS=2504;DP=19244;EAS_AF=0.7738;AMR_AF=0.7248;AFR_AF=0.7201;EUR_AF=0.7714;SAS_AF=0.8814;AA=T|||;VT=SNP
11	81563834	rs12362287	T	C	100	PASS	AC=235;AF=0.0469249;AN=5008;NS=2504;DP=18134;EAS_AF=0.006;AMR_AF=0.0447;AFR_AF=0.0461;EUR_AF=0.0835;SAS_AF=0.0542;AA=T|||;VT=SNP
11	81563966	rs10897892	T	A	100	PASS	AC=1859;AF=0.371206;AN=5008;NS=2504;DP=19372;EAS_AF=0.5843;AMR_AF=0.4496;AFR_AF=0.2912;EUR_AF=0.3201;SAS_AF=0.2566;AA=T|||;VT=SNP
11	81564678	rs922135	G	A	100	PASS	AC=2012;AF=0.401757;AN=5008;NS=2504;DP=14743;EAS_AF=0.1915;AMR_AF=0.2824;AFR_AF=0.4244;EUR_AF=0.4523;SAS_AF=0.6207;AA=G|||;VT=SNP
11	81565106	rs9787770	G	A	100	PASS	AC=2015;AF=0.402356;AN=5008;NS=2504;DP=14234;EAS_AF=0.1984;AMR_AF=0.281;AFR_AF=0.4213;EUR_AF=0.4513;SAS_AF=0.6227;AA=G|||;VT=SNP
11	81565284	rs9787825	T	C	100	PASS	AC=1408;AF=0.28115;AN=5008;NS=2504;DP=13077;EAS_AF=0.1925;AMR_AF=0.2104;AFR_AF=0.2277;EUR_AF=0.2903;SAS_AF=0.4857;AA=T|||;VT=SNP
11	81565488	rs11232899	C	T	100	PASS	AC=661;AF=0.131989;AN=5008;NS=2504;DP=12340;EAS_AF=0.0119;AMR_AF=0.2536;AFR_AF=0.0484;EUR_AF=0.2316;SAS_AF=0.18;AA=c|||;VT=SNP
11	81565939	rs80083266	C	T	100	PASS	AC=80;AF=0.0159744;AN=5008;NS=2504;DP=17853;EAS_AF=0.0169;AMR_AF=0.0187;AFR_AF=0.0023;EUR_AF=0.0249;SAS_AF=0.0225;AA=C|||;VT=SNP
11	81566596	rs59546348	C	T	100	PASS	AC=1374;AF=0.274361;AN=5008;NS=2504;DP=14127;EAS_AF=0.1994;AMR_AF=0.1988;AFR_AF=0.1974;EUR_AF=0.2903;SAS_AF=0.4928;AA=C|||;VT=SNP
11	81566608	rs77226659	T	C	100	PASS	AC=28;AF=0.00559105;AN=5008;NS=2504;DP=14242;EAS_AF=0.0149;AMR_AF=0.0014;AFR_AF=0.0008;EUR_AF=0.0089;SAS_AF=0.002;AA=T|||;VT=SNP
11	81567116	rs11232900	C	T	100	PASS	AC=1710;AF=0.341454;AN=5008;NS=2504;DP=15729;EAS_AF=0.2103;AMR_AF=0.4236;AFR_AF=0.4501;EUR_AF=0.341;SAS_AF=0.272;AA=T|||;VT=SNP
11	81567361	rs11232901	T	C	100	PASS	AC=822;AF=0.164137;AN=5008;NS=2504;DP=15981;EAS_AF=0.1954;AMR_AF=0.1499;AFR_AF=0.2466;EUR_AF=0.1064;SAS_AF=0.09;AA=T|||;VT=SNP
11	81567633	rs10897893	A	T	100	PASS	AC=1709;AF=0.341254;AN=5008;NS=2504;DP=17689;EAS_AF=0.2073;AMR_AF=0.4236;AFR_AF=0.4508;EUR_AF=0.3419;SAS_AF=0.272;AA=A|||;VT=SNP
11	81567640	rs10897894	G	T	100	PASS	AC=1709;AF=0.341254;AN=5008;NS=2504;DP=17765;EAS_AF=0.2073;AMR_AF=0.4236;AFR_AF=0.4508;EUR_AF=0.3419;SAS_AF=0.272;AA=G|||;VT=SNP
11	81567953	rs10897895	G	A	100	PASS	AC=820;AF=0.163738;AN=5008;NS=2504;DP=18929;EAS_AF=0.1935;AMR_AF=0.1484;AFR_AF=0.2474;EUR_AF=0.1064;SAS_AF=0.09;AA=G|||;VT=SNP
11	81568064	rs1903243	C	G	100	PASS	AC=4632;AF=0.92492;AN=5008;NS=2504;DP=18990;EAS_AF=0.9931;AMR_AF=0.8646;AFR_AF=0.9478;EUR_AF=0.8757;SAS_AF=0.9172;AA=G|||;VT=SNP
11	81568415	rs75260221	C	G	100	PASS	AC=471;AF=0.0940495;AN=5008;NS=2504;DP=18495;EAS_AF=0.1766;AMR_AF=0.1095;AFR_AF=0.0545;EUR_AF=0.0785;SAS_AF=0.0675;AA=C|||;VT=SNP
11	81568418	rs1459943	A	T	100	PASS	AC=2466;AF=0.492412;AN=5008;NS=2504;DP=18613;EAS_AF=0.7718;AMR_AF=0.5562;AFR_AF=0.4357;EUR_AF=0.3986;SAS_AF=0.3323;AA=T|||;VT=SNP
11	81568850	rs7113242	C	T	100	PASS	AC=822;AF=0.164137;AN=5008;NS=2504;DP=20270;EAS_AF=0.0119;AMR_AF=0.2651;AFR_AF=0.1649;EUR_AF=0.2336;SAS_AF=0.1769;AA=C|||;VT=SNP
11	81568926	rs7113357	C	T	100	PASS	AC=1520;AF=0.303514;AN=5008;NS=2504;DP=20188;EAS_AF=0.1895;AMR_AF=0.3905;AFR_AF=0.3805;EUR_AF=0.3151;SAS_AF=0.2434;AA=T|||;VT=SNP
11	81569926	rs10082665	T	C	100	PASS	AC=1493;AF=0.298123;AN=5008;NS=2504;DP=16797;EAS_AF=0.1905;AMR_AF=0.3934;AFR_AF=0.3298;EUR_AF=0.3091;SAS_AF=0.2873;AA=C|||;VT=SNP
11	81570123	rs76593364	T	C	100	PASS	AC=648;AF=0.129393;AN=5008;NS=2504;DP=16613;EAS_AF=0.1835;AMR_AF=0.121;AFR_AF=0.171;EUR_AF=0.0686;SAS_AF=0.0859;AA=T|||;VT=SNP
11	81570167	rs117303255	C	T	100	PASS	AC=650;AF=0.129792;AN=5008;NS=2504;DP=16452;EAS_AF=0.1835;AMR_AF=0.121;AFR_AF=0.1725;EUR_AF=0.0686;SAS_AF=0.0859;AA=C|||;VT=SNP
11	81570545	rs138110922	C	T	100	PASS	AC=79;AF=0.0157748;AN=5008;NS=2504;DP=15597;EAS_AF=0.0159;AMR_AF=0.0173;AFR_AF=0.0023;EUR_AF=0.0239;SAS_AF=0.0245;AA=C|||;VT=SNP
11	81571473	rs61314607	C	T	100	PASS	AC=509;AF=0.101637;AN=5008;NS=2504;DP=14033;EAS_AF=0.2093;AMR_AF=0.1153;AFR_AF=0.0484;EUR_AF=0.0696;SAS_AF=0.0859;AA=C|||;VT=SNP
11	81572903	rs1945899	G	A	100	PASS	AC=976;AF=0.194888;AN=5008;NS=2504;DP=17191;EAS_AF=0.0347;AMR_AF=0.3026;AFR_AF=0.0968;EUR_AF=0.3539;SAS_AF=0.2526;AA=G|||;VT=SNP
11	81572979	rs11232902	G	C	100	PASS	AC=663;AF=0.132388;AN=5008;NS=2504;DP=15552;EAS_AF=0.2292;AMR_AF=0.1254;AFR_AF=0.0817;EUR_AF=0.0905;SAS_AF=0.1493;AA=G|||;VT=SNP
11	81574078	rs4944364	C	T	100	PASS	AC=664;AF=0.132588;AN=5008;NS=2504;DP=18157;EAS_AF=0.0129;AMR_AF=0.2363;AFR_AF=0.0424;EUR_AF=0.2604;SAS_AF=0.1728;AA=T|||;VT=SNP
11	81574167	rs4944365	G	C	100	PASS	AC=3176;AF=0.634185;AN=5008;NS=2504;DP=16176;EAS_AF=0.5248;AMR_AF=0.5951;AFR_AF=0.6233;EUR_AF=0.6819;SAS_AF=0.7403;AA=C|||;VT=SNP
11	81575873	rs6592005	A	G	100	PASS	AC=3251;AF=0.649161;AN=5008;NS=2504;DP=13806;EAS_AF=0.5228;AMR_AF=0.5994;AFR_AF=0.6793;EUR_AF=0.6829;SAS_AF=0.7393;AA=A|||;VT=SNP
11	81575931	rs6592006	G	A	100	PASS	AC=3801;AF=0.758986;AN=5008;NS=2504;DP=14568;EAS_AF=0.5556;AMR_AF=0.6744;AFR_AF=0.8941;EUR_AF=0.7972;SAS_AF=0.8067;AA=A|||;VT=SNP
11	81576034	rs6592007	A	T	100	PASS	AC=3801;AF=0.758986;AN=5008;NS=2504;DP=13421;EAS_AF=0.5556;AMR_AF=0.6744;AFR_AF=0.8941;EUR_AF=0.7972;SAS_AF=0.8067;AA=T|||;VT=SNP
11	81576342	rs7124494	G	C	100	PASS	AC=3323;AF=0.663538;AN=5008;NS=2504;DP=13200;EAS_AF=0.5218;AMR_AF=0.6066;AFR_AF=0.7284;EUR_AF=0.6829;SAS_AF=0.7423;AA=C|||;VT=SNP
11	81576771	rs1945898	A	C	100	PASS	AC=2644;AF=0.527955;AN=5008;NS=2504;DP=11416;EAS_AF=0.3085;AMR_AF=0.4769;AFR_AF=0.6218;EUR_AF=0.5954;SAS_AF=0.5941;AA=A|||;VT=SNP
11	81577369	rs4944366	T	C	100	PASS	AC=2645;AF=0.528155;AN=5008;NS=2504;DP=11760;EAS_AF=0.3095;AMR_AF=0.4769;AFR_AF=0.6218;EUR_AF=0.5954;SAS_AF=0.5941;AA=T|||;VT=SNP
11	81577945	rs7937021	T	C	100	PASS	AC=669;AF=0.133586;AN=5008;NS=2504;DP=15577;EAS_AF=0.0129;AMR_AF=0.2378;AFR_AF=0.0424;EUR_AF=0.2634;SAS_AF=0.1738;AA=T|||;VT=SNP
11	81578047	rs10501529	G	A	100	PASS	AC=1611;AF=0.321685;AN=5008;NS=2504;DP=15868;EAS_AF=0.2946;AMR_AF=0.2089;AFR_AF=0.3215;EUR_AF=0.331;SAS_AF=0.4202;AA=G|||;VT=SNP
11	81578584	rs4943855	T	G	100	PASS	AC=3322;AF=0.663339;AN=5008;NS=2504;DP=17535;EAS_AF=0.5228;AMR_AF=0.6066;AFR_AF=0.73;EUR_AF=0.6819;SAS_AF=0.7393;AA=G|||;VT=SNP
11	81578888	rs4943856	T	A	100	PASS	AC=3799;AF=0.758586;AN=5008;NS=2504;DP=17673;EAS_AF=0.5546;AMR_AF=0.6744;AFR_AF=0.8941;EUR_AF=0.7962;SAS_AF=0.8067;AA=A|||;VT=SNP
11	81578897	rs12420785	G	A	100	PASS	AC=601;AF=0.120008;AN=5008;NS=2504;DP=17333;EAS_AF=0.2123;AMR_AF=0.1225;AFR_AF=0.0552;EUR_AF=0.0865;SAS_AF=0.1452;AA=G|||;VT=SNP
11	81579068	rs12789039	C	G	100	PASS	AC=3174;AF=0.633786;AN=5008;NS=2504;DP=15655;EAS_AF=0.5218;AMR_AF=0.5937;AFR_AF=0.6256;EUR_AF=0.6819;SAS_AF=0.7393;AA=C|||;VT=SNP
11	81579864	rs6592008	T	C	100	PASS	AC=606;AF=0.121006;AN=5008;NS=2504;DP=15582;EAS_AF=0.2133;AMR_AF=0.1239;AFR_AF=0.0567;EUR_AF=0.0875;SAS_AF=0.1452;AA=T|||;VT=SNP
11	81581001	rs1459950	C	T	100	PASS	AC=663;AF=0.132388;AN=5008;NS=2504;DP=20945;EAS_AF=0.0129;AMR_AF=0.2334;AFR_AF=0.0424;EUR_AF=0.2614;SAS_AF=0.1728;AA=C|||;VT=SNP
11	81581176	rs6592009	C	T	100	PASS	AC=3137;AF=0.626398;AN=5008;NS=2504;DP=22002;EAS_AF=0.5188;AMR_AF=0.5937;AFR_AF=0.6006;EUR_AF=0.6819;SAS_AF=0.7382;AA=C|||;VT=SNP
11	81581908	rs6592011	G	A	100	PASS	AC=3142;AF=0.627396;AN=5008;NS=2504;DP=18467;EAS_AF=0.5208;AMR_AF=0.5951;AFR_AF=0.6014;EUR_AF=0.6819;SAS_AF=0.7393;AA=G|||;VT=SNP
11	81582086	rs6592012	G	A	100	PASS	AC=3140;AF=0.626997;AN=5008;NS=2504;DP=18205;EAS_AF=0.5188;AMR_AF=0.5951;AFR_AF=0.6014;EUR_AF=0.6819;SAS_AF=0.7393;AA=G|||;VT=SNP
11	81582139	rs57889937	A	C	100	PASS	AC=539;AF=0.107628;AN=5008;NS=2504;DP=18269;EAS_AF=0.2123;AMR_AF=0.1225;AFR_AF=0.0076;EUR_AF=0.0875;SAS_AF=0.1452;AA=A|||;VT=SNP
11	81582279	rs6592013	A	G	100	PASS	AC=3144;AF=0.627796;AN=5008;NS=2504;DP=18347;EAS_AF=0.5208;AMR_AF=0.5951;AFR_AF=0.6021;EUR_AF=0.6829;SAS_AF=0.7393;AA=G|||;VT=SNP
11	81582575	rs1459951	A	C	100	PASS	AC=4125;AF=0.823682;AN=5008;NS=2504;DP=19625;EAS_AF=0.5794;AMR_AF=0.7277;AFR_AF=0.9932;EUR_AF=0.8439;SAS_AF=0.8937;AA=C|||;VT=SNP
11	81582739	rs1459952	T	C	100	PASS	AC=3825;AF=0.763778;AN=5008;NS=2504;DP=17158;EAS_AF=0.5476;AMR_AF=0.6686;AFR_AF=0.9508;EUR_AF=0.7356;SAS_AF=0.8303;AA=C|||;VT=SNP
11	81583196	rs11607964	T	C	100	PASS	AC=566;AF=0.113019;AN=5008;NS=2504;DP=14725;EAS_AF=0.0248;AMR_AF=0.062;AFR_AF=0.2118;EUR_AF=0.0755;SAS_AF=0.1452;AA=T|||;VT=SNP
11	81583255	rs17418246	C	T	100	PASS	AC=1621;AF=0.323682;AN=5008;NS=2504;DP=15279;EAS_AF=0.2252;AMR_AF=0.3919;AFR_AF=0.3449;EUR_AF=0.3499;SAS_AF=0.3211;AA=T|||;VT=SNP
11	81583316	rs11232906	A	G	100	PASS	AC=3143;AF=0.627596;AN=5008;NS=2504;DP=15050;EAS_AF=0.5188;AMR_AF=0.5965;AFR_AF=0.6021;EUR_AF=0.6829;SAS_AF=0.7393;AA=A|||;VT=SNP
11	81583507	rs60569113	T	A	100	PASS	AC=720;AF=0.14377;AN=5008;NS=2504;DP=17253;EAS_AF=0.2123;AMR_AF=0.1311;AFR_AF=0.1377;EUR_AF=0.0875;SAS_AF=0.1483;AA=A|||;VT=SNP
11	81583942	rs116762537	C	T	100	PASS	AC=331;AF=0.0660942;AN=5008;NS=2504;DP=18372;EAS_AF=0.0238;AMR_AF=0.0548;AFR_AF=0.0998;EUR_AF=0.0517;SAS_AF=0.0869;AA=C|||;VT=SNP
11	81584254	rs7943024	T	G	100	PASS	AC=3261;AF=0.651158;AN=5008;NS=2504;DP=16273;EAS_AF=0.5169;AMR_AF=0.6009;AFR_AF=0.6891;EUR_AF=0.6819;SAS_AF=0.7423;AA=G|||;VT=SNP
11	81584347	rs1459953	C	T	100	PASS	AC=3249;AF=0.648762;AN=5008;NS=2504;DP=16019;EAS_AF=0.5169;AMR_AF=0.6009;AFR_AF=0.6808;EUR_AF=0.6809;SAS_AF=0.7423;AA=C|||;VT=SNP
11	81584660	rs1459954	A	T	100	PASS	AC=3252;AF=0.649361;AN=5008;NS=2504;DP=13585;EAS_AF=0.5169;AMR_AF=0.6009;AFR_AF=0.6823;EUR_AF=0.6819;SAS_AF=0.7423;AA=T|||;VT=SNP
11	81584879	rs1380543	G	A	100	PASS	AC=3137;AF=0.626398;AN=5008;NS=2504;DP=13556;EAS_AF=0.5169;AMR_AF=0.5951;AFR_AF=0.6014;EUR_AF=0.6809;SAS_AF=0.7393;AA=G|||;VT=SNP
11	81584957	rs61888656	T	G	100	PASS	AC=264;AF=0.0527157;AN=5008;NS=2504;DP=15402;EAS_AF=0.0238;AMR_AF=0.0504;AFR_AF=0.0567;EUR_AF=0.0507;SAS_AF=0.0808;AA=T|||;VT=SNP
11	81585392	rs11232908	G	C	100	PASS	AC=3283;AF=0.655551;AN=5008;NS=2504;DP=19922;EAS_AF=0.5169;AMR_AF=0.6052;AFR_AF=0.7065;EUR_AF=0.6839;SAS_AF=0.7362;AA=C|||;VT=SNP
11	81585850	rs7947832	T	G	100	PASS	AC=3366;AF=0.672125;AN=5008;NS=2504;DP=17267;EAS_AF=0.5169;AMR_AF=0.6124;AFR_AF=0.761;EUR_AF=0.6849;SAS_AF=0.7413;AA=G|||;VT=SNP
11	81585943	rs7947956	T	A	100	PASS	AC=3414;AF=0.681709;AN=5008;NS=2504;DP=17732;EAS_AF=0.5188;AMR_AF=0.6124;AFR_AF=0.7958;EUR_AF=0.6839;SAS_AF=0.7423;AA=T|||;VT=SNP
11	81586204	rs7936146	G	A	100	PASS	AC=3327;AF=0.664337;AN=5008;NS=2504;DP=16902;EAS_AF=0.5169;AMR_AF=0.6066;AFR_AF=0.7368;EUR_AF=0.6809;SAS_AF=0.7423;AA=A|||;VT=SNP
11	81586226	rs7951074	T	G	100	PASS	AC=3204;AF=0.639776;AN=5008;NS=2504;DP=16715;EAS_AF=0.5169;AMR_AF=0.5994;AFR_AF=0.6566;EUR_AF=0.6779;SAS_AF=0.7331;AA=T|||;VT=SNP
11	81586661	rs7936672	G	A	100	PASS	AC=3410;AF=0.680911;AN=5008;NS=2504;DP=19144;EAS_AF=0.5188;AMR_AF=0.6095;AFR_AF=0.7958;EUR_AF=0.6819;SAS_AF=0.7423;AA=A|||;VT=SNP
11	81586956	rs77906821	T	G	100	PASS	AC=604;AF=0.120607;AN=5008;NS=2504;DP=18494;EAS_AF=0.2123;AMR_AF=0.1239;AFR_AF=0.056;EUR_AF=0.0875;SAS_AF=0.1452;AA=T|||;VT=SNP
11	81587427	rs78784947	C	T	100	PASS	AC=669;AF=0.133586;AN=5008;NS=2504;DP=16261;EAS_AF=0.2143;AMR_AF=0.1239;AFR_AF=0.1029;EUR_AF=0.0875;SAS_AF=0.1462;AA=C|||;VT=SNP
11	81587624	rs4294590	C	T	100	PASS	AC=3409;AF=0.680711;AN=5008;NS=2504;DP=18101;EAS_AF=0.5188;AMR_AF=0.6095;AFR_AF=0.7943;EUR_AF=0.6819;SAS_AF=0.7434;AA=T|||;VT=SNP
11	81587997	rs4575296	C	T	100	PASS	AC=857;AF=0.171126;AN=5008;NS=2504;DP=16799;EAS_AF=0.2143;AMR_AF=0.1398;AFR_AF=0.2337;EUR_AF=0.0895;SAS_AF=0.1483;AA=T|||;VT=SNP
11	81588355	rs74453680	C	A	100	PASS	AC=33;AF=0.00658946;AN=5008;NS=2504;DP=16667;EAS_AF=0.0179;AMR_AF=0.0014;AFR_AF=0.0008;EUR_AF=0.0089;SAS_AF=0.0041;AA=C|||;VT=SNP
11	81588647	rs75189046	G	A	100	PASS	AC=629;AF=0.125599;AN=5008;NS=2504;DP=14815;EAS_AF=0.2123;AMR_AF=0.1254;AFR_AF=0.0741;EUR_AF=0.0875;SAS_AF=0.1452;AA=G|||;VT=SNP
11	81588930	rs75829939	C	T	100	PASS	AC=33;AF=0.00658946;AN=5008;NS=2504;DP=12389;EAS_AF=0.0179;AMR_AF=0.0014;AFR_AF=0.0008;EUR_AF=0.0089;SAS_AF=0.0041;AA=C|||;VT=SNP
11	81589196	rs11232909	T	A	100	PASS	AC=305;AF=0.0609026;AN=5008;NS=2504;DP=12665;EAS_AF=0.0317;AMR_AF=0.0591;AFR_AF=0.0424;EUR_AF=0.1133;SAS_AF=0.0634;AA=T|||;VT=SNP
11	81589726	rs1945901	C	T	100	PASS	AC=2512;AF=0.501597;AN=5008;NS=2504;DP=16968;EAS_AF=0.3056;AMR_AF=0.4683;AFR_AF=0.5295;EUR_AF=0.5934;SAS_AF=0.5951;AA=C|||;VT=SNP
11	81590249	rs11232910	C	T	100	PASS	AC=710;AF=0.141773;AN=5008;NS=2504;DP=18565;EAS_AF=0.0139;AMR_AF=0.2392;AFR_AF=0.0741;EUR_AF=0.2614;SAS_AF=0.1728;AA=C|||;VT=SNP
11	81590720	rs59701910	T	C	100	PASS	AC=935;AF=0.186701;AN=5008;NS=2504;DP=16426;EAS_AF=0.2143;AMR_AF=0.147;AFR_AF=0.289;EUR_AF=0.0895;SAS_AF=0.1483;AA=C|||;VT=SNP
11	81590982	rs11232911	T	A	100	PASS	AC=769;AF=0.153554;AN=5008;NS=2504;DP=19887;EAS_AF=0.2659;AMR_AF=0.1311;AFR_AF=0.0106;EUR_AF=0.2356;SAS_AF=0.1626;AA=T|||;VT=SNP
11	81591244	rs10897896	T	G	100	PASS	AC=3498;AF=0.698482;AN=5008;NS=2504;DP=20358;EAS_AF=0.5238;AMR_AF=0.6182;AFR_AF=0.8457;EUR_AF=0.6869;SAS_AF=0.7485;AA=G|||;VT=SNP
11	81591866	rs78902865	G	A	100	PASS	AC=604;AF=0.120607;AN=5008;NS=2504;DP=18885;EAS_AF=0.2123;AMR_AF=0.1239;AFR_AF=0.0552;EUR_AF=0.0875;SAS_AF=0.1462;AA=G|||;VT=SNP
11	81592830	rs12276144	T	C	100	PASS	AC=699;AF=0.139577;AN=5008;NS=2504;DP=18081;EAS_AF=0.2143;AMR_AF=0.1297;AFR_AF=0.121;EUR_AF=0.0885;SAS_AF=0.1472;AA=T|||;VT=SNP
11	81592990	rs11232912	C	A	100	PASS	AC=300;AF=0.0599042;AN=5008;NS=2504;DP=18924;EAS_AF=0.0337;AMR_AF=0.0591;AFR_AF=0.0378;EUR_AF=0.1123;SAS_AF=0.0634;AA=C|||;VT=SNP
11	81593189	rs12277683	T	A	100	PASS	AC=698;AF=0.139377;AN=5008;NS=2504;DP=17265;EAS_AF=0.2143;AMR_AF=0.1282;AFR_AF=0.1218;EUR_AF=0.0875;SAS_AF=0.1472;AA=T|||;VT=SNP
11	81593948	rs11232913	C	T	100	PASS	AC=939;AF=0.1875;AN=5008;NS=2504;DP=14575;EAS_AF=0.2679;AMR_AF=0.1455;AFR_AF=0.0265;EUR_AF=0.2565;SAS_AF=0.2812;AA=C|||;VT=SNP
11	81594246	rs79583674	C	T	100	PASS	AC=305;AF=0.0609026;AN=5008;NS=2504;DP=19206;EAS_AF=0.0337;AMR_AF=0.0591;AFR_AF=0.0424;EUR_AF=0.1113;SAS_AF=0.0634;AA=C|||;VT=SNP
11	81595133	rs7950689	A	G	100	PASS	AC=741;AF=0.147963;AN=5008;NS=2504;DP=17262;EAS_AF=0.2123;AMR_AF=0.1326;AFR_AF=0.1543;EUR_AF=0.0875;SAS_AF=0.1462;AA=G|||;VT=SNP
11	81595586	rs58008623	T	C	100	PASS	AC=542;AF=0.108227;AN=5008;NS=2504;DP=17270;EAS_AF=0.2123;AMR_AF=0.1239;AFR_AF=0.0083;EUR_AF=0.0875;SAS_AF=0.1462;AA=T|||;VT=SNP
11	81596091	rs11232914	T	C	100	PASS	AC=670;AF=0.133786;AN=5008;NS=2504;DP=15562;EAS_AF=0.2143;AMR_AF=0.1268;AFR_AF=0.1021;EUR_AF=0.0865;SAS_AF=0.1472;AA=T|||;VT=SNP
11	81596213	rs11232915	T	C	100	PASS	AC=671;AF=0.133986;AN=5008;NS=2504;DP=15319;EAS_AF=0.2143;AMR_AF=0.1268;AFR_AF=0.1029;EUR_AF=0.0865;SAS_AF=0.1472;AA=T|||;VT=SNP
11	81596578	rs12283508	T	C	100	PASS	AC=3817;AF=0.762181;AN=5008;NS=2504;DP=15907;EAS_AF=0.5516;AMR_AF=0.6686;AFR_AF=0.9402;EUR_AF=0.7376;SAS_AF=0.8303;AA=t|||;VT=SNP
11	81597534	rs1540199	G	A	100	PASS	AC=3701;AF=0.739018;AN=5008;NS=2504;DP=22648;EAS_AF=0.5476;AMR_AF=0.6614;AFR_AF=0.8608;EUR_AF=0.7346;SAS_AF=0.8313;AA=A|||;VT=SNP
11	81598027	rs4278539	A	G	100	PASS	AC=658;AF=0.13139;AN=5008;NS=2504;DP=21787;EAS_AF=0.0129;AMR_AF=0.2363;AFR_AF=0.0461;EUR_AF=0.2525;SAS_AF=0.1697;AA=A|||;VT=SNP
11	81598184	rs12418804	C	G	100	PASS	AC=762;AF=0.152157;AN=5008;NS=2504;DP=20733;EAS_AF=0.1925;AMR_AF=0.1369;AFR_AF=0.1906;EUR_AF=0.0795;SAS_AF=0.1442;AA=G|||;VT=SNP
11	81598466	rs2032409	G	A	100	PASS	AC=3832;AF=0.765176;AN=5008;NS=2504;DP=19448;EAS_AF=0.5476;AMR_AF=0.6671;AFR_AF=0.9599;EUR_AF=0.7266;SAS_AF=0.8354;AA=A|||;VT=SNP
11	81599288	rs1540194	A	G	100	PASS	AC=4074;AF=0.813498;AN=5008;NS=2504;DP=17889;EAS_AF=0.5665;AMR_AF=0.7579;AFR_AF=0.8986;EUR_AF=0.8917;SAS_AF=0.9121;AA=C|||;VT=SNP
11	81599523	rs1540193	T	G	100	PASS	AC=2509;AF=0.500998;AN=5008;NS=2504;DP=21081;EAS_AF=0.3224;AMR_AF=0.4697;AFR_AF=0.5091;EUR_AF=0.5905;SAS_AF=0.6043;AA=T|||;VT=SNP
11	81599565	rs75543246	G	C	100	PASS	AC=923;AF=0.184305;AN=5008;NS=2504;DP=20806;EAS_AF=0.2173;AMR_AF=0.1499;AFR_AF=0.2716;EUR_AF=0.0944;SAS_AF=0.1493;AA=G|||;VT=SNP
11	81599682	rs7925873	T	A	100	PASS	AC=534;AF=0.106629;AN=5008;NS=2504;DP=21866;EAS_AF=0.0069;AMR_AF=0.1916;AFR_AF=0.0166;EUR_AF=0.1988;SAS_AF=0.1759;AA=T|||;VT=SNP
11	81599981	rs12290582	T	C	100	PASS	AC=781;AF=0.15595;AN=5008;NS=2504;DP=21851;EAS_AF=0.2192;AMR_AF=0.134;AFR_AF=0.1717;EUR_AF=0.0924;SAS_AF=0.1503;AA=T|||;VT=SNP
11	81600204	rs1945896	A	G	100	PASS	AC=1457;AF=0.290935;AN=5008;NS=2504;DP=20267;EAS_AF=0.3085;AMR_AF=0.1945;AFR_AF=0.2474;EUR_AF=0.2724;SAS_AF=0.4192;AA=A|||;VT=SNP
11	81601292	rs17143063	G	A	100	PASS	AC=604;AF=0.120607;AN=5008;NS=2504;DP=15499;EAS_AF=0.0685;AMR_AF=0.0605;AFR_AF=0.2005;EUR_AF=0.0726;SAS_AF=0.1585;AA=G|||;VT=SNP
11	81601400	rs4943857	A	C	100	PASS	AC=771;AF=0.153954;AN=5008;NS=2504;DP=15420;EAS_AF=0.0129;AMR_AF=0.2464;AFR_AF=0.0643;EUR_AF=0.3191;SAS_AF=0.1851;AA=A|||;VT=SNP
11	81603149	rs77977134	T	C	100	PASS	AC=266;AF=0.053115;AN=5008;NS=2504;DP=10210;EAS_AF=0.0228;AMR_AF=0.0519;AFR_AF=0.0613;EUR_AF=0.0487;SAS_AF=0.0787;AA=T|||;VT=SNP
11	81605750	rs1945892	G	A	100	PASS	AC=1718;AF=0.343051;AN=5008;NS=2504;DP=14729;EAS_AF=0.254;AMR_AF=0.389;AFR_AF=0.2905;EUR_AF=0.4145;SAS_AF=0.3998;AA=G|||;VT=SNP
11	81607024	rs1540197	C	A	100	PASS	AC=4203;AF=0.839257;AN=5008;NS=2504;DP=18777;EAS_AF=0.5635;AMR_AF=0.7637;AFR_AF=0.997;EUR_AF=0.8926;SAS_AF=0.909;AA=A|||;VT=SNP
11	81607684	rs4283001	T	A	100	PASS	AC=2419;AF=0.483027;AN=5008;NS=2504;DP=15730;EAS_AF=0.3185;AMR_AF=0.4597;AFR_AF=0.4516;EUR_AF=0.5865;SAS_AF=0.6053;AA=T|||;VT=SNP
11	81607997	rs4477463	A	G	100	PASS	AC=1805;AF=0.360423;AN=5008;NS=2504;DP=13077;EAS_AF=0.254;AMR_AF=0.428;AFR_AF=0.2912;EUR_AF=0.4592;SAS_AF=0.4141;AA=A|||;VT=SNP
11	81608444	rs1112922	C	A	100	PASS	AC=1649;AF=0.329273;AN=5008;NS=2504;DP=20617;EAS_AF=0.3056;AMR_AF=0.2161;AFR_AF=0.3873;EUR_AF=0.2684;SAS_AF=0.4182;AA=C|||;VT=SNP
11	81608677	rs1540196	G	A	100	PASS	AC=1441;AF=0.28774;AN=5008;NS=2504;DP=21414;EAS_AF=0.3056;AMR_AF=0.1902;AFR_AF=0.2443;EUR_AF=0.2674;SAS_AF=0.4182;AA=G|||;VT=SNP
11	81609008	rs1945897	G	C	100	PASS	AC=2211;AF=0.441494;AN=5008;NS=2504;DP=20072;EAS_AF=0.3165;AMR_AF=0.4395;AFR_AF=0.3094;EUR_AF=0.5865;SAS_AF=0.6012;AA=G|||;VT=SNP
11	81609645	rs17143074	A	T	100	PASS	AC=646;AF=0.128994;AN=5008;NS=2504;DP=15795;EAS_AF=0.2173;AMR_AF=0.1282;AFR_AF=0.0756;EUR_AF=0.0924;SAS_AF=0.1483;AA=A|||;VT=SNP
11	81609670	rs7116275	C	T	100	PASS	AC=2414;AF=0.482029;AN=5008;NS=2504;DP=15817;EAS_AF=0.3165;AMR_AF=0.4597;AFR_AF=0.4516;EUR_AF=0.5875;SAS_AF=0.6012;AA=c|||;VT=SNP
11	81611392	rs12718481	G	T	100	PASS	AC=2412;AF=0.481629;AN=5008;NS=2504;DP=15902;EAS_AF=0.3165;AMR_AF=0.4597;AFR_AF=0.4508;EUR_AF=0.5865;SAS_AF=0.6012;AA=G|||;VT=SNP
11	81611771	rs2097184	T	C	100	PASS	AC=765;AF=0.152756;AN=5008;NS=2504;DP=18084;EAS_AF=0.0109;AMR_AF=0.2435;AFR_AF=0.0635;EUR_AF=0.3191;SAS_AF=0.184;AA=T|||;VT=SNP
11	81611866	rs7118432	T	A	100	PASS	AC=800;AF=0.159744;AN=5008;NS=2504;DP=19916;EAS_AF=0.2341;AMR_AF=0.1297;AFR_AF=0.0227;EUR_AF=0.1928;SAS_AF=0.2556;AA=T|||;VT=SNP
11	81616446	rs11232921	G	A	100	PASS	AC=1441;AF=0.28774;AN=5008;NS=2504;DP=19147;EAS_AF=0.3056;AMR_AF=0.1931;AFR_AF=0.2443;EUR_AF=0.2664;SAS_AF=0.4172;AA=G|||;VT=SNP
11	81618766	rs12420615	C	A	100	PASS	AC=649;AF=0.129593;AN=5008;NS=2504;DP=23452;EAS_AF=0.2173;AMR_AF=0.1297;AFR_AF=0.0756;EUR_AF=0.0924;SAS_AF=0.1503;AA=C|||;VT=SNP
11	81618946	rs12420641	C	A	100	PASS	AC=681;AF=0.135982;AN=5008;NS=2504;DP=19916;EAS_AF=0.2192;AMR_AF=0.1297;AFR_AF=0.0983;EUR_AF=0.0924;SAS_AF=0.1503;AA=C|||;VT=SNP
11	81619451	rs17419332	C	T	100	PASS	AC=708;AF=0.141374;AN=5008;NS=2504;DP=18237;EAS_AF=0.0129;AMR_AF=0.2421;AFR_AF=0.0212;EUR_AF=0.3191;SAS_AF=0.182;AA=C|||;VT=SNP
11	81619580	rs4944367	C	T	100	PASS	AC=4214;AF=0.841454;AN=5008;NS=2504;DP=18679;EAS_AF=0.5615;AMR_AF=0.7666;AFR_AF=0.997;EUR_AF=0.9036;SAS_AF=0.909;AA=c|||;VT=SNP
11	81619903	rs4944368	C	T	100	PASS	AC=706;AF=0.140974;AN=5008;NS=2504;DP=16777;EAS_AF=0.0139;AMR_AF=0.2421;AFR_AF=0.0212;EUR_AF=0.3161;SAS_AF=0.182;AA=C|||;VT=SNP
11	81621021	rs34644916	G	A	100	PASS	AC=705;AF=0.140775;AN=5008;NS=2504;DP=23315;EAS_AF=0.0714;AMR_AF=0.0692;AFR_AF=0.2587;EUR_AF=0.0785;SAS_AF=0.1677;AA=G|||;VT=SNP
11	81622781	rs7126955	G	T	100	PASS	AC=2115;AF=0.422324;AN=5008;NS=2504;DP=15107;EAS_AF=0.2569;AMR_AF=0.4539;AFR_AF=0.5053;EUR_AF=0.4553;SAS_AF=0.4243;AA=T|||;VT=SNP
11	81623265	rs11232923	T	G	100	PASS	AC=2377;AF=0.474641;AN=5008;NS=2504;DP=16775;EAS_AF=0.3214;AMR_AF=0.4597;AFR_AF=0.4175;EUR_AF=0.5895;SAS_AF=0.6022;AA=T|||;VT=SNP
11	81624240	rs10501530	G	T	100	PASS	AC=1691;AF=0.33766;AN=5008;NS=2504;DP=18830;EAS_AF=0.3056;AMR_AF=0.2176;AFR_AF=0.4168;EUR_AF=0.2714;SAS_AF=0.4172;AA=G|||;VT=SNP
11	81625280	rs12291540	C	G	100	PASS	AC=746;AF=0.148962;AN=5008;NS=2504;DP=15843;EAS_AF=0.0129;AMR_AF=0.245;AFR_AF=0.0492;EUR_AF=0.3171;SAS_AF=0.183;AA=C|||;VT=SNP
11	81625297	rs10897900	C	A	100	PASS	AC=1680;AF=0.335463;AN=5008;NS=2504;DP=15446;EAS_AF=0.3056;AMR_AF=0.2147;AFR_AF=0.4138;EUR_AF=0.2684;SAS_AF=0.4151;AA=C|||;VT=SNP
11	81627342	rs11232924	A	G	100	PASS	AC=803;AF=0.160343;AN=5008;NS=2504;DP=18076;EAS_AF=0.2341;AMR_AF=0.1311;AFR_AF=0.0242;EUR_AF=0.1938;SAS_AF=0.2546;AA=A|||;VT=SNP
11	81627723	rs11232926	G	A	100	PASS	AC=1686;AF=0.336661;AN=5008;NS=2504;DP=18567;EAS_AF=0.3056;AMR_AF=0.219;AFR_AF=0.4107;EUR_AF=0.2724;SAS_AF=0.4182;AA=G|||;VT=SNP
11	81628070	rs10792600	A	G	100	PASS	AC=4211;AF=0.840855;AN=5008;NS=2504;DP=15081;EAS_AF=0.5665;AMR_AF=0.768;AFR_AF=0.997;EUR_AF=0.8936;SAS_AF=0.91;AA=a|||;VT=SNP
11	81629268	rs11600824	C	T	100	PASS	AC=1445;AF=0.288538;AN=5008;NS=2504;DP=16715;EAS_AF=0.3006;AMR_AF=0.1945;AFR_AF=0.2496;EUR_AF=0.2684;SAS_AF=0.4162;AA=c|||;VT=SNP
11	81630984	rs11232927	T	C	100	PASS	AC=962;AF=0.192093;AN=5008;NS=2504;DP=18533;EAS_AF=0.2431;AMR_AF=0.1455;AFR_AF=0.2307;EUR_AF=0.0964;SAS_AF=0.2188;AA=T|||;VT=SNP
11	81632141	rs71478371	T	C	100	PASS	AC=122;AF=0.024361;AN=5008;NS=2504;DP=17882;EAS_AF=0.0387;AMR_AF=0.0259;AFR_AF=0.0023;EUR_AF=0.0358;SAS_AF=0.0266;AA=T|||;VT=SNP
11	81633717	rs2156662	T	C	100	PASS	AC=3875;AF=0.773762;AN=5008;NS=2504;DP=14241;EAS_AF=0.5575;AMR_AF=0.6758;AFR_AF=0.9592;EUR_AF=0.7296;SAS_AF=0.8609;AA=C|||;VT=SNP
11	81633738	rs11824667	A	T	100	PASS	AC=1472;AF=0.29393;AN=5008;NS=2504;DP=14184;EAS_AF=0.3026;AMR_AF=0.1945;AFR_AF=0.2519;EUR_AF=0.2704;SAS_AF=0.4366;AA=A|||;VT=SNP
11	81635264	rs68165037	T	A	100	PASS	AC=788;AF=0.157348;AN=5008;NS=2504;DP=14769;EAS_AF=0.0119;AMR_AF=0.2478;AFR_AF=0.1051;EUR_AF=0.3171;SAS_AF=0.1493;AA=t|||;VT=SNP
11	81635695	rs2187442	C	T	100	PASS	AC=1349;AF=0.269369;AN=5008;NS=2504;DP=11803;EAS_AF=0.2411;AMR_AF=0.2089;AFR_AF=0.4433;EUR_AF=0.1412;SAS_AF=0.2382;AA=T|||;VT=SNP
11	81636251	rs11232928	T	C	100	PASS	AC=1736;AF=0.346645;AN=5008;NS=2504;DP=16408;EAS_AF=0.255;AMR_AF=0.3934;AFR_AF=0.298;EUR_AF=0.4185;SAS_AF=0.3998;AA=T|||;VT=SNP
11	81637059	rs1944669	A	G	100	PASS	AC=2228;AF=0.444888;AN=5008;NS=2504;DP=9260;EAS_AF=0.3165;AMR_AF=0.4438;AFR_AF=0.3132;EUR_AF=0.5944;SAS_AF=0.6022;AA=A|||;VT=SNP
11	81637490	rs77381608	A	G	100	PASS	AC=30;AF=0.00599042;AN=5008;NS=2504;DP=16371;EAS_AF=0.0139;AMR_AF=0.0014;AFR_AF=0.0008;EUR_AF=0.0089;SAS_AF=0.0051;AA=A|||;VT=SNP
11	81637494	rs10792601	T	C	100	PASS	AC=3861;AF=0.770966;AN=5008;NS=2504;DP=16507;EAS_AF=0.5595;AMR_AF=0.6744;AFR_AF=0.9599;EUR_AF=0.7326;SAS_AF=0.8415;AA=C|||;VT=SNP
11	81637880	rs1944671	A	G	100	PASS	AC=3861;AF=0.770966;AN=5008;NS=2504;DP=17150;EAS_AF=0.5595;AMR_AF=0.6744;AFR_AF=0.9599;EUR_AF=0.7326;SAS_AF=0.8415;AA=G|||;VT=SNP
11	81639251	rs6592014	C	T	100	PASS	AC=4186;AF=0.835863;AN=5008;NS=2504;DP=17498;EAS_AF=0.5605;AMR_AF=0.7579;AFR_AF=0.9962;EUR_AF=0.8847;SAS_AF=0.908;AA=T|||;VT=SNP
11	81640536	rs17143092	G	A	100	PASS	AC=850;AF=0.169728;AN=5008;NS=2504;DP=19660;EAS_AF=0.2411;AMR_AF=0.1398;AFR_AF=0.1543;EUR_AF=0.0944;SAS_AF=0.2157;AA=G|||;VT=SNP
11	81640705	rs75782103	T	C	100	PASS	AC=29;AF=0.00579073;AN=5008;NS=2504;DP=17258;EAS_AF=0.0129;AMR_AF=0.0014;AFR_AF=0.0008;EUR_AF=0.0089;SAS_AF=0.0051;AA=T|||;VT=SNP
11	81641805	rs61158466	C	G	100	PASS	AC=644;AF=0.128594;AN=5008;NS=2504;DP=17447;EAS_AF=0.2173;AMR_AF=0.1282;AFR_AF=0.0741;EUR_AF=0.0915;SAS_AF=0.1493;AA=C|||;VT=SNP
11	81642512	rs867386	T	C	100	PASS	AC=2490;AF=0.497204;AN=5008;NS=2504;DP=14654;EAS_AF=0.3224;AMR_AF=0.4683;AFR_AF=0.4932;EUR_AF=0.5934;SAS_AF=0.6043;AA=T|||;VT=SNP
11	81643956	rs1944655	T	C	100	PASS	AC=2486;AF=0.496406;AN=5008;NS=2504;DP=18590;EAS_AF=0.3224;AMR_AF=0.464;AFR_AF=0.4917;EUR_AF=0.5944;SAS_AF=0.6043;AA=T|||;VT=SNP
11	81644066	rs74511875	C	T	100	PASS	AC=850;AF=0.169728;AN=5008;NS=2504;DP=20485;EAS_AF=0.2401;AMR_AF=0.1398;AFR_AF=0.1551;EUR_AF=0.0944;SAS_AF=0.2157;AA=C|||;VT=SNP
11	81644827	rs11232931	A	T	100	PASS	AC=1461;AF=0.291733;AN=5008;NS=2504;DP=19720;EAS_AF=0.3065;AMR_AF=0.1974;AFR_AF=0.2504;EUR_AF=0.2704;SAS_AF=0.4213;AA=a|||;VT=SNP
11	81644872	rs17143121	G	A	100	PASS	AC=1125;AF=0.224641;AN=5008;NS=2504;DP=19429;EAS_AF=0.2401;AMR_AF=0.1873;AFR_AF=0.2897;EUR_AF=0.1382;SAS_AF=0.2362;AA=G|||;VT=SNP
11	81645910	rs7119474	C	G	100	PASS	AC=647;AF=0.129193;AN=5008;NS=2504;DP=19764;EAS_AF=0.2173;AMR_AF=0.1282;AFR_AF=0.0756;EUR_AF=0.0924;SAS_AF=0.1493;AA=C|||;VT=SNP
11	81646327	rs12284639	C	T	100	PASS	AC=704;AF=0.140575;AN=5008;NS=2504;DP=17627;EAS_AF=0.0129;AMR_AF=0.2421;AFR_AF=0.0204;EUR_AF=0.3161;SAS_AF=0.182;AA=C|||;VT=SNP
11	81648189	rs10897901	C	T	100	PASS	AC=3862;AF=0.771166;AN=5008;NS=2504;DP=13653;EAS_AF=0.5635;AMR_AF=0.6729;AFR_AF=0.9599;EUR_AF=0.7296;SAS_AF=0.8425;AA=T|||;VT=SNP
11	81648424	rs12361663	A	G	100	PASS	AC=345;AF=0.0688898;AN=5008;NS=2504;DP=14473;EAS_AF=0.002;AMR_AF=0.0922;AFR_AF=0.0363;EUR_AF=0.164;SAS_AF=0.0675;AA=A|||;VT=SNP
11	81648897	rs7924797	A	G	100	PASS	AC=2378;AF=0.47484;AN=5008;NS=2504;DP=17166;EAS_AF=0.3204;AMR_AF=0.464;AFR_AF=0.4145;EUR_AF=0.5905;SAS_AF=0.6043;AA=G|||;VT=SNP
11	81649050	rs7942800	T	C	100	PASS	AC=2667;AF=0.532548;AN=5008;NS=2504;DP=16900;EAS_AF=0.3224;AMR_AF=0.487;AFR_AF=0.6142;EUR_AF=0.5954;SAS_AF=0.6063;AA=C|||;VT=SNP
11	81649351	rs1945900	T	C	100	PASS	AC=2416;AF=0.482428;AN=5008;NS=2504;DP=14863;EAS_AF=0.3234;AMR_AF=0.464;AFR_AF=0.4372;EUR_AF=0.5944;SAS_AF=0.6053;AA=T|||;VT=SNP
11	81650130	rs11232932	T	A	100	PASS	AC=2650;AF=0.529153;AN=5008;NS=2504;DP=16851;EAS_AF=0.3224;AMR_AF=0.4856;AFR_AF=0.6044;EUR_AF=0.5934;SAS_AF=0.6053;AA=A|||;VT=SNP
11	81650955	rs7932924	C	T	100	PASS	AC=824;AF=0.164537;AN=5008;NS=2504;DP=16314;EAS_AF=0.0129;AMR_AF=0.2507;AFR_AF=0.1044;EUR_AF=0.3181;SAS_AF=0.183;AA=C|||;VT=SNP
11	81651069	rs6592015	A	G	100	PASS	AC=1430;AF=0.285543;AN=5008;NS=2504;DP=17403;EAS_AF=0.0377;AMR_AF=0.3271;AFR_AF=0.4017;EUR_AF=0.3708;SAS_AF=0.2669;AA=G|||;VT=SNP
11	81651187	rs72950231	C	A	100	PASS	AC=961;AF=0.191893;AN=5008;NS=2504;DP=18279;EAS_AF=0.0139;AMR_AF=0.2651;AFR_AF=0.1989;EUR_AF=0.3181;SAS_AF=0.184;AA=A|||;VT=SNP
11	81651588	rs10488774	C	A	100	PASS	AC=974;AF=0.194489;AN=5008;NS=2504;DP=17153;EAS_AF=0.2391;AMR_AF=0.1455;AFR_AF=0.2466;EUR_AF=0.0944;SAS_AF=0.2157;AA=C|||;VT=SNP
11	81652314	rs4944369	T	A	100	PASS	AC=2118;AF=0.422923;AN=5008;NS=2504;DP=16916;EAS_AF=0.254;AMR_AF=0.4467;AFR_AF=0.5144;EUR_AF=0.4573;SAS_AF=0.4213;AA=A|||;VT=SNP
11	81652344	rs4944370	A	G	100	PASS	AC=719;AF=0.14357;AN=5008;NS=2504;DP=17668;EAS_AF=0.0129;AMR_AF=0.2435;AFR_AF=0.028;EUR_AF=0.3191;SAS_AF=0.183;AA=A|||;VT=SNP
11	81652921	rs11232933	T	A	100	PASS	AC=823;AF=0.164337;AN=5008;NS=2504;DP=11314;EAS_AF=0.0129;AMR_AF=0.2493;AFR_AF=0.1051;EUR_AF=0.3171;SAS_AF=0.183;AA=T|||;VT=SNP
11	81653149	rs12718482	G	A	100	PASS	AC=1583;AF=0.316094;AN=5008;NS=2504;DP=11326;EAS_AF=0.2302;AMR_AF=0.3862;AFR_AF=0.2632;EUR_AF=0.4056;SAS_AF=0.3344;AA=G|||;VT=SNP
11	81653514	rs7951571	C	T	100	PASS	AC=1205;AF=0.240615;AN=5008;NS=2504;DP=17011;EAS_AF=0.249;AMR_AF=0.1888;AFR_AF=0.3502;EUR_AF=0.1372;SAS_AF=0.227;AA=C|||;VT=SNP
11	81655517	rs17143127	T	C	100	PASS	AC=769;AF=0.153554;AN=5008;NS=2504;DP=17850;EAS_AF=0.2063;AMR_AF=0.0778;AFR_AF=0.1589;EUR_AF=0.0984;SAS_AF=0.2025;AA=T|||;VT=SNP
11	81655832	rs7109369	G	A	100	PASS	AC=1553;AF=0.310104;AN=5008;NS=2504;DP=18268;EAS_AF=0.2222;AMR_AF=0.281;AFR_AF=0.4274;EUR_AF=0.2465;SAS_AF=0.3282;AA=A|||;VT=SNP
11	81656189	rs1944657	A	G	100	PASS	AC=3854;AF=0.769569;AN=5008;NS=2504;DP=14970;EAS_AF=0.4861;AMR_AF=0.6801;AFR_AF=0.9834;EUR_AF=0.8439;SAS_AF=0.7597;AA=G|||;VT=SNP
11	81656250	rs1944658	G	C	100	PASS	AC=1116;AF=0.222843;AN=5008;NS=2504;DP=13856;EAS_AF=0.0159;AMR_AF=0.3372;AFR_AF=0.2315;EUR_AF=0.3807;SAS_AF=0.181;AA=G|||;VT=SNP
11	81656604	rs6592017	A	C	100	PASS	AC=954;AF=0.190495;AN=5008;NS=2504;DP=7456;EAS_AF=0.0962;AMR_AF=0.2003;AFR_AF=0.1589;EUR_AF=0.3171;SAS_AF=0.1933;AA=A|||;VT=SNP
11	81656908	rs1944660	G	C	100	PASS	AC=1353;AF=0.270168;AN=5008;NS=2504;DP=13364;EAS_AF=0.1994;AMR_AF=0.1225;AFR_AF=0.5401;EUR_AF=0.1392;SAS_AF=0.2178;AA=G|||;VT=SNP
11	81656918	rs1944661	A	G	100	PASS	AC=1353;AF=0.270168;AN=5008;NS=2504;DP=13114;EAS_AF=0.1994;AMR_AF=0.1225;AFR_AF=0.5401;EUR_AF=0.1392;SAS_AF=0.2178;AA=A|||;VT=SNP
11	81657804	rs1944662	C	T	100	PASS	AC=767;AF=0.153155;AN=5008;NS=2504;DP=22385;EAS_AF=0.2649;AMR_AF=0.0965;AFR_AF=0.0681;EUR_AF=0.1342;SAS_AF=0.2127;AA=C|||;VT=SNP
11	81658297	rs7121354	C	T	100	PASS	AC=809;AF=0.161542;AN=5008;NS=2504;DP=19100;EAS_AF=0.2004;AMR_AF=0.0807;AFR_AF=0.1899;EUR_AF=0.1024;SAS_AF=0.2014;AA=C|||;VT=SNP
11	81658331	rs12790260	T	C	100	PASS	AC=1416;AF=0.282748;AN=5008;NS=2504;DP=18595;EAS_AF=0.2688;AMR_AF=0.2262;AFR_AF=0.2284;EUR_AF=0.327;SAS_AF=0.365;AA=T|||;VT=SNP
11	81658448	rs12790453	T	C	100	PASS	AC=1294;AF=0.258387;AN=5008;NS=2504;DP=14798;EAS_AF=0.2698;AMR_AF=0.2089;AFR_AF=0.1483;EUR_AF=0.3231;SAS_AF=0.364;AA=T|||;VT=SNP
11	81658477	rs11232934	C	T	100	PASS	AC=1182;AF=0.236022;AN=5008;NS=2504;DP=15328;EAS_AF=0.0159;AMR_AF=0.3444;AFR_AF=0.2799;EUR_AF=0.3787;SAS_AF=0.18;AA=C|||;VT=SNP
11	81658511	rs117858640	C	T	100	PASS	AC=325;AF=0.0648962;AN=5008;NS=2504;DP=14788;EAS_AF=0.0913;AMR_AF=0.0389;AFR_AF=0.028;EUR_AF=0.0467;SAS_AF=0.1247;AA=C|||;VT=SNP
11	81658745	rs1944663	T	C	100	PASS	AC=772;AF=0.154153;AN=5008;NS=2504;DP=16127;EAS_AF=0.2004;AMR_AF=0.0807;AFR_AF=0.1626;EUR_AF=0.1014;SAS_AF=0.2014;AA=T|||;VT=SNP
11	81659050	rs79006480	G	C	100	PASS	AC=326;AF=0.0650958;AN=5008;NS=2504;DP=15216;EAS_AF=0.0913;AMR_AF=0.0389;AFR_AF=0.028;EUR_AF=0.0467;SAS_AF=0.1258;AA=G|||;VT=SNP
11	81660856	rs10792602	A	G	100	PASS	AC=4144;AF=0.827476;AN=5008;NS=2504;DP=15603;EAS_AF=0.5774;AMR_AF=0.7176;AFR_AF=0.9849;EUR_AF=0.8907;SAS_AF=0.8855;AA=G|||;VT=SNP
11	81661214	rs59618882	G	C	100	PASS	AC=810;AF=0.161741;AN=5008;NS=2504;DP=16666;EAS_AF=0.2004;AMR_AF=0.0793;AFR_AF=0.1914;EUR_AF=0.1004;SAS_AF=0.2035;AA=G|||;VT=SNP
11	81661765	rs12417504	T	C	100	PASS	AC=1186;AF=0.236821;AN=5008;NS=2504;DP=17928;EAS_AF=0.0159;AMR_AF=0.3444;AFR_AF=0.2814;EUR_AF=0.3797;SAS_AF=0.181;AA=T|||;VT=SNP
11	81662203	rs1540195	T	A	100	PASS	AC=4143;AF=0.827276;AN=5008;NS=2504;DP=17233;EAS_AF=0.5764;AMR_AF=0.7176;AFR_AF=0.9849;EUR_AF=0.8907;SAS_AF=0.8855;AA=A|||;VT=SNP
11	81662569	rs11232935	G	C	100	PASS	AC=1947;AF=0.388778;AN=5008;NS=2504;DP=18092;EAS_AF=0.3056;AMR_AF=0.3285;AFR_AF=0.5061;EUR_AF=0.2952;SAS_AF=0.455;AA=C|||;VT=SNP
11	81662646	rs11232936	A	G	100	PASS	AC=760;AF=0.151757;AN=5008;NS=2504;DP=18016;EAS_AF=0.2649;AMR_AF=0.1009;AFR_AF=0.0598;EUR_AF=0.1372;SAS_AF=0.2106;AA=A|||;VT=SNP
11	81662872	rs7102238	T	C	100	PASS	AC=4143;AF=0.827276;AN=5008;NS=2504;DP=18708;EAS_AF=0.5764;AMR_AF=0.7176;AFR_AF=0.9849;EUR_AF=0.8907;SAS_AF=0.8855;AA=C|||;VT=SNP
11	81662922	rs73504302	G	C	100	PASS	AC=674;AF=0.134585;AN=5008;NS=2504;DP=18729;EAS_AF=0.0139;AMR_AF=0.2032;AFR_AF=0.1868;EUR_AF=0.1481;SAS_AF=0.1258;AA=G|||;VT=SNP
11	81663184	rs7105676	T	C	100	PASS	AC=3563;AF=0.711462;AN=5008;NS=2504;DP=20289;EAS_AF=0.5744;AMR_AF=0.5576;AFR_AF=0.8865;EUR_AF=0.6213;SAS_AF=0.818;AA=C|||;VT=SNP
11	81664084	rs76216080	C	G	100	PASS	AC=834;AF=0.166534;AN=5008;NS=2504;DP=15169;EAS_AF=0.2242;AMR_AF=0.0778;AFR_AF=0.1921;EUR_AF=0.0954;SAS_AF=0.2086;AA=C|||;VT=SNP
11	81664514	rs12279119	T	C	100	PASS	AC=1106;AF=0.220847;AN=5008;NS=2504;DP=14404;EAS_AF=0.0982;AMR_AF=0.3141;AFR_AF=0.112;EUR_AF=0.339;SAS_AF=0.3067;AA=T|||;VT=SNP
11	81665016	rs12799736	A	G	100	PASS	AC=1527;AF=0.304912;AN=5008;NS=2504;DP=16759;EAS_AF=0.0159;AMR_AF=0.3559;AFR_AF=0.5287;EUR_AF=0.3817;SAS_AF=0.1851;AA=G|||;VT=SNP
11	81666004	rs78024056	C	T	100	PASS	AC=895;AF=0.178714;AN=5008;NS=2504;DP=15541;EAS_AF=0.2222;AMR_AF=0.0821;AFR_AF=0.236;EUR_AF=0.0964;SAS_AF=0.2096;AA=C|||;VT=SNP
11	81666302	rs1944664	T	C	100	PASS	AC=2699;AF=0.538938;AN=5008;NS=2504;DP=18369;EAS_AF=0.501;AMR_AF=0.3963;AFR_AF=0.7511;EUR_AF=0.3837;SAS_AF=0.5521;AA=C|||;VT=SNP
11	81666325	rs141842227	C	T	100	PASS	AC=290;AF=0.0579073;AN=5008;NS=2504;DP=18363;EAS_AF=0.0913;AMR_AF=0.0375;AFR_AF=0.0015;EUR_AF=0.0467;SAS_AF=0.1258;AA=C|||;VT=SNP
11	81666457	rs1944665	T	C	100	PASS	AC=4174;AF=0.833466;AN=5008;NS=2504;DP=17996;EAS_AF=0.5982;AMR_AF=0.7176;AFR_AF=0.9856;EUR_AF=0.8907;SAS_AF=0.8937;AA=C|||;VT=SNP
11	81666555	rs1944666	G	A	100	PASS	AC=793;AF=0.158347;AN=5008;NS=2504;DP=18804;EAS_AF=0.2222;AMR_AF=0.0764;AFR_AF=0.1634;EUR_AF=0.0954;SAS_AF=0.2086;AA=G|||;VT=SNP
11	81666595	rs2187439	C	G	100	PASS	AC=4171;AF=0.832867;AN=5008;NS=2504;DP=18109;EAS_AF=0.5982;AMR_AF=0.7176;AFR_AF=0.9841;EUR_AF=0.8907;SAS_AF=0.8926;AA=G|||;VT=SNP
11	81666774	rs4581469	C	T	100	PASS	AC=953;AF=0.190296;AN=5008;NS=2504;DP=15510;EAS_AF=0.0139;AMR_AF=0.2089;AFR_AF=0.3941;EUR_AF=0.1491;SAS_AF=0.1258;AA=C|||;VT=SNP
11	81667097	rs1944667	T	C	100	PASS	AC=4163;AF=0.83127;AN=5008;NS=2504;DP=16795;EAS_AF=0.5982;AMR_AF=0.7161;AFR_AF=0.9781;EUR_AF=0.8907;SAS_AF=0.8937;AA=C|||;VT=SNP
11	81667518	rs79133783	C	T	100	PASS	AC=890;AF=0.177716;AN=5008;NS=2504;DP=17969;EAS_AF=0.2202;AMR_AF=0.0821;AFR_AF=0.2345;EUR_AF=0.0964;SAS_AF=0.2086;AA=C|||;VT=SNP
11	81667768	rs149058531	G	A	100	PASS	AC=290;AF=0.0579073;AN=5008;NS=2504;DP=15868;EAS_AF=0.0913;AMR_AF=0.0375;AFR_AF=0.0015;EUR_AF=0.0467;SAS_AF=0.1258;AA=G|||;VT=SNP
11	81668644	rs1944668	A	C	100	PASS	AC=4173;AF=0.833267;AN=5008;NS=2504;DP=13606;EAS_AF=0.6002;AMR_AF=0.719;AFR_AF=0.9818;EUR_AF=0.8907;SAS_AF=0.8947;AA=C|||;VT=SNP
11	81669061	rs12281192	C	T	100	PASS	AC=916;AF=0.182907;AN=5008;NS=2504;DP=14501;EAS_AF=0.0139;AMR_AF=0.2075;AFR_AF=0.3676;EUR_AF=0.1491;SAS_AF=0.1247;AA=C|||;VT=SNP
11	81669557	rs78750958	G	A	100	PASS	AC=678;AF=0.135383;AN=5008;NS=2504;DP=16095;EAS_AF=0.2639;AMR_AF=0.0879;AFR_AF=0.0113;EUR_AF=0.1322;SAS_AF=0.2076;AA=G|||;VT=SNP
11	81669786	rs77676027	T	C	100	PASS	AC=290;AF=0.0579073;AN=5008;NS=2504;DP=17054;EAS_AF=0.0913;AMR_AF=0.0375;AFR_AF=0.0015;EUR_AF=0.0467;SAS_AF=0.1258;AA=T|||;VT=SNP
11	81669864	rs10897902	T	G	100	PASS	AC=741;AF=0.147963;AN=5008;NS=2504;DP=17288;EAS_AF=0.2649;AMR_AF=0.0951;AFR_AF=0.053;EUR_AF=0.1342;SAS_AF=0.2076;AA=T|||;VT=SNP
11	81670807	rs1014298	T	G	100	PASS	AC=970;AF=0.19369;AN=5008;NS=2504;DP=18698;EAS_AF=0.0139;AMR_AF=0.2147;AFR_AF=0.4032;EUR_AF=0.1481;SAS_AF=0.1278;AA=G|||;VT=SNP
11	81671421	rs10792603	G	T	100	PASS	AC=2680;AF=0.535144;AN=5008;NS=2504;DP=14868;EAS_AF=0.5;AMR_AF=0.3919;AFR_AF=0.7549;EUR_AF=0.3728;SAS_AF=0.5429;AA=T|||;VT=SNP
11	81672689	rs10897904	A	G	100	PASS	AC=1772;AF=0.353834;AN=5008;NS=2504;DP=7067;EAS_AF=0.2778;AMR_AF=0.3112;AFR_AF=0.5053;EUR_AF=0.2773;SAS_AF=0.3364;AA=G|||;VT=SNP
11	81672707	rs11232945	C	G	100	PASS	AC=804;AF=0.160543;AN=5008;NS=2504;DP=7400;EAS_AF=0.2639;AMR_AF=0.1009;AFR_AF=0.1006;EUR_AF=0.1282;SAS_AF=0.2106;AA=C|||;VT=SNP
11	81672750	rs10897905	G	A	100	PASS	AC=2754;AF=0.54992;AN=5008;NS=2504;DP=8352;EAS_AF=0.499;AMR_AF=0.4063;AFR_AF=0.8003;EUR_AF=0.3738;SAS_AF=0.547;AA=A|||;VT=SNP
11	81675050	rs10897906	T	G	100	PASS	AC=3054;AF=0.609824;AN=5008;NS=2504;DP=18642;EAS_AF=0.5923;AMR_AF=0.4438;AFR_AF=0.8026;EUR_AF=0.4264;SAS_AF=0.6738;AA=G|||;VT=SNP
11	81675777	rs10897907	G	T	100	PASS	AC=732;AF=0.146166;AN=5008;NS=2504;DP=14081;EAS_AF=0.2649;AMR_AF=0.0951;AFR_AF=0.0499;EUR_AF=0.1272;SAS_AF=0.2096;AA=G|||;VT=SNP
11	81675983	rs4622289	T	C	100	PASS	AC=1087;AF=0.217053;AN=5008;NS=2504;DP=14345;EAS_AF=0.3125;AMR_AF=0.1138;AFR_AF=0.1619;EUR_AF=0.1451;SAS_AF=0.3405;AA=T|||;VT=SNP
11	81676260	rs11232947	T	A	100	PASS	AC=4149;AF=0.828474;AN=5008;NS=2504;DP=15529;EAS_AF=0.5942;AMR_AF=0.7133;AFR_AF=0.9826;EUR_AF=0.8887;SAS_AF=0.8814;AA=T|||;VT=SNP
11	81676400	rs11232948	T	A	100	PASS	AC=743;AF=0.148363;AN=5008;NS=2504;DP=13609;EAS_AF=0.2649;AMR_AF=0.098;AFR_AF=0.0522;EUR_AF=0.1292;SAS_AF=0.2137;AA=T|||;VT=SNP
11	81676694	rs1573584	C	T	100	PASS	AC=1029;AF=0.205471;AN=5008;NS=2504;DP=15584;EAS_AF=0.0129;AMR_AF=0.2161;AFR_AF=0.4478;EUR_AF=0.1511;SAS_AF=0.1247;AA=T|||;VT=SNP
```
