## Supplementary material for "Characterization of shared and ancestry-specific signals driving complex traits using multi-ancestry fine-mapping": mesusiecsinfo

```
*************************************************************

  Multiple Ancestry Sum of Single Effect Model (MESuSiE)          

   Visit http://www.xzlab.org/software.html For Update            

            (C) 2022 Boran Gao, Xiang Zhou                        

              GNU General Public License                          

*************************************************************
# Start data processing for sufficient statistics 
# Create MESuSiE object 
# Start data analysis 

# Data analysis is done, and now generates result 

Potential causal SNPs with PIP > 0.5:  

Credible sets for effects: 
$cs
$cs$L1
  [1]  836  849  855  857  860  862  865  868  875  876  879  880  881  883  887
 [16]  889  890  891  894  898  906  907  909  916  925  926  927  928  929  930
 [31]  932  934  936  937  938  939  942  944  946  949  950  953  958  959  960
 [46]  963  964  965  969  972  974  978  983  984  988  991  992  994  995  998
 [61]  999 1000 1002 1004 1006 1007 1009 1012 1013 1014 1017 1019 1021 1022 1026
 [76] 1027 1028 1029 1034 1035 1037 1038 1040 1041 1045 1046 1048 1051 1053 1056
 [91] 1061 1063 1064 1066 1067 1068 1076 1084 1090 1093 1094 1096


$cs_category
       L1 
"eur_afr" 

$purity
   min.abs.corr mean.abs.corr median.abs.corr
L1     0.743067     0.9618503       0.9885815

$cs_index
[1] 1

$coverage
[1] 0.9503933

$requested_coverage
[1] 0.95


 Use MESuSiE_Plot() for visualization
# Total time used for the analysis: 0.09 mins
```
