## Supplementary material for "Characterization of shared and ancestry-specific signals driving complex traits using multi-ancestry fine-mapping": mesusieoutput

```
                 eur          afr      eur_afr
   [1,] 4.366260e-04 1.223655e-04 7.941719e-05
   [2,] 1.441671e-04 7.438756e-05 1.921791e-05
   [3,] 2.629899e-04 1.106609e-04 4.299783e-05
   [4,] 1.558739e-04 2.039573e-04 5.056836e-05
   [5,] 1.567202e-04 2.061512e-04 5.086971e-05
   [6,] 1.422001e-04 6.230387e-04 8.099100e-05
   [7,] 1.169803e-04 8.628053e-05 2.482774e-05
   [8,] 2.559635e-04 8.676232e-05 3.638474e-05
   [9,] 1.590298e-04 4.864586e-04 1.086088e-04
  [10,] 1.578896e-04 5.530128e-04 1.227972e-04
  [11,] 1.589983e-04 5.575168e-04 1.229751e-04
  [12,] 3.802959e-04 2.793083e-04 1.871527e-04
  [13,] 2.520237e-04 1.064684e-04 3.393385e-05
  [14,] 9.918997e-05 5.730945e-05 1.310708e-05
  [15,] 2.430870e-04 1.018087e-04 4.637646e-05
  [16,] 3.615106e-04 1.694988e-04 7.065730e-05
  [17,] 1.574891e-04 2.124416e-04 6.286009e-05
  [18,] 2.022297e-04 1.412590e-04 3.883200e-05
  [19,] 1.101821e-04 2.139403e-04 4.278811e-05
  [20,] 1.382253e-04 1.590388e-04 3.799771e-05
  [21,] 1.416236e-04 6.221803e-05 2.015438e-05
  [22,] 1.090630e-04 5.706936e-04 1.012647e-04
  [23,] 1.365606e-04 5.992618e-04 1.251794e-04
  [24,] 2.155243e-04 9.622665e-05 3.846230e-05
  [25,] 1.643196e-04 2.199237e-04 5.264342e-05
  [26,] 1.066092e-04 7.583399e-05 1.726841e-05
  [27,] 2.127107e-04 9.959117e-05 4.173917e-05
  [28,] 2.613452e-04 1.552960e-04 4.273529e-05
  [29,] 2.639686e-04 1.014584e-04 5.369321e-05
  [30,] 1.058882e-04 2.517172e-04 5.063193e-05
  [31,] 1.060102e-04 2.129407e-04 4.344703e-05
  [32,] 3.804382e-04 1.380093e-04 5.729661e-05
  [33,] 2.744726e-04 1.013142e-04 5.530684e-05
  [34,] 2.427636e-04 1.001680e-04 4.621357e-05
  [35,] 1.050699e-04 2.726757e-04 5.507623e-05
  [36,] 1.049843e-04 3.154856e-04 6.311597e-05
  [37,] 1.435964e-04 1.755802e-04 6.568354e-05
  [38,] 1.080131e-04 1.388539e-04 2.924427e-05
  [39,] 4.573475e-04 5.316019e-04 6.353148e-04
  [40,] 1.083614e-04 7.954564e-05 1.802264e-05
  [41,] 1.058771e-04 1.147054e-04 2.493703e-05
  [42,] 1.090987e-04 1.383818e-04 2.898847e-05
  [43,] 1.033237e-04 3.351453e-04 8.428074e-05
  [44,] 1.060274e-04 1.031551e-04 2.272391e-05
  [45,] 1.057287e-04 1.172390e-04 2.551839e-05
  [46,] 1.069925e-04 1.220076e-04 2.618136e-05
  [47,] 1.075035e-04 7.892212e-05 1.788790e-05
  [48,] 1.628946e-04 2.945450e-04 1.074087e-04
  [49,] 1.053458e-04 1.407969e-04 3.009469e-05
  [50,] 1.067819e-04 1.467174e-04 3.079228e-05
  [51,] 1.473841e-04 6.778282e-04 1.548552e-04
  [52,] 1.054057e-04 1.342076e-04 2.881614e-05
  [53,] 1.067155e-04 1.625621e-04 3.372719e-05
  [54,] 2.358796e-04 1.594532e-04 6.096637e-05
  [55,] 1.782381e-04 8.074841e-05 3.081735e-05
  [56,] 1.246824e-04 9.841443e-05 2.196719e-05
  [57,] 1.327203e-04 9.960119e-05 2.277911e-05
  [58,] 1.109185e-04 4.469966e-04 7.660557e-05
  [59,] 1.131082e-04 1.044828e-04 2.169080e-05
  [60,] 1.165387e-04 8.242003e-05 1.982020e-05
  [61,] 1.487734e-04 8.619143e-05 2.368068e-05
  [62,] 1.302549e-04 8.434352e-05 1.973260e-05
  [63,] 1.572071e-04 1.029242e-04 3.216214e-05
  [64,] 1.610370e-04 8.611492e-05 2.491675e-05
  [65,] 1.630278e-04 1.805097e-04 4.063339e-05
  [66,] 1.271521e-04 1.303310e-04 2.668850e-05
  [67,] 1.161743e-04 1.103113e-04 2.324665e-05
  [68,] 1.674210e-04 8.976078e-05 2.566761e-05
  [69,] 1.710041e-04 8.454084e-05 2.563008e-05
  [70,] 1.248890e-04 7.509772e-05 1.780976e-05
  [71,] 1.686715e-04 8.791450e-05 2.565600e-05
  [72,] 1.682756e-04 8.802661e-05 2.563595e-05
  [73,] 1.352966e-04 7.948409e-05 1.930266e-05
  [74,] 1.404195e-04 7.925909e-05 1.967674e-05
  [75,] 1.041958e-04 9.940447e-05 2.082093e-05
  [76,] 1.582764e-04 1.378399e-04 4.450067e-05
  [77,] 1.406169e-04 6.268159e-05 1.712320e-05
  [78,] 1.424083e-04 6.249277e-05 1.724871e-05
  [79,] 1.419398e-04 7.118278e-05 2.309753e-05
  [80,] 1.427465e-04 1.582717e-04 4.170426e-05
  [81,] 1.599290e-04 5.937144e-05 2.070012e-05
  [82,] 1.491160e-04 1.924107e-04 5.432385e-05
  [83,] 1.723797e-04 2.064508e-04 4.450706e-05
  [84,] 1.052634e-04 1.090266e-04 2.218579e-05
  [85,] 1.316688e-04 1.762774e-04 4.560889e-05
  [86,] 1.501528e-04 1.713794e-04 4.848430e-05
  [87,] 1.882817e-04 7.001027e-05 3.016341e-05
  [88,] 1.681617e-04 6.832499e-05 2.654496e-05
  [89,] 1.718646e-04 8.573441e-05 3.575780e-05
  [90,] 1.644013e-04 1.428890e-04 4.544148e-05
  [91,] 1.685128e-04 6.781512e-05 2.633133e-05
  [92,] 1.542430e-04 6.109664e-05 2.020363e-05
  [93,] 1.526768e-04 1.488133e-04 4.508524e-05
  [94,] 1.604505e-04 5.758362e-05 1.940804e-05
  [95,] 1.605439e-04 6.838727e-05 2.551735e-05
  [96,] 1.516329e-04 1.713425e-04 4.936868e-05
  [97,] 1.667868e-04 7.055771e-05 2.746483e-05
  [98,] 1.350364e-04 8.530486e-05 2.097243e-05
  [99,] 1.582692e-04 9.987743e-05 3.040799e-05
 [100,] 1.114121e-04 1.124923e-04 2.308930e-05
 [101,] 1.737373e-04 1.113704e-04 3.610027e-05
 [102,] 1.773918e-04 1.087404e-04 2.802467e-05
 [103,] 9.931215e-05 8.073771e-05 1.943810e-05
 [104,] 1.630813e-04 1.431964e-04 4.526964e-05
 [105,] 9.792113e-05 7.523695e-05 1.777795e-05
 [106,] 1.396350e-04 8.573090e-05 2.147343e-05
 [107,] 9.950420e-05 6.372693e-05 1.508305e-05
 [108,] 1.682367e-04 1.581818e-04 6.102111e-05
 [109,] 2.324682e-04 7.786548e-05 2.669545e-05
 [110,] 1.867480e-04 8.100346e-05 2.579819e-05
 [111,] 1.929143e-04 1.104654e-04 4.391036e-05
 [112,] 1.113032e-04 1.232868e-04 2.676800e-05
 [113,] 1.867138e-04 8.579389e-05 2.869435e-05
 [114,] 1.501731e-04 1.601802e-04 4.281557e-05
 [115,] 1.817936e-04 8.566066e-05 2.835082e-05
 [116,] 1.904690e-04 8.985842e-05 2.726006e-05
 [117,] 1.233162e-04 6.297826e-05 1.789328e-05
 [118,] 9.326746e-05 1.280461e-04 2.645746e-05
 [119,] 1.078170e-04 1.232562e-04 2.513082e-05
 [120,] 1.220693e-04 6.029144e-05 1.623258e-05
 [121,] 1.348233e-04 8.960109e-05 2.129633e-05
 [122,] 6.552405e-04 1.037146e-04 1.490170e-04
 [123,] 2.929684e-04 7.077369e-05 4.464162e-05
 [124,] 1.435021e-04 1.009048e-04 2.791959e-05
 [125,] 2.835397e-04 7.276903e-05 4.517101e-05
 [126,] 1.535455e-04 1.554433e-04 4.281318e-05
 [127,] 1.231517e-04 6.167914e-05 1.693545e-05
 [128,] 1.287236e-04 1.424024e-04 2.796491e-05
 [129,] 1.363804e-04 2.413594e-04 5.336112e-05
 [130,] 1.525626e-04 1.704297e-04 4.172970e-05
 [131,] 2.266775e-04 7.084908e-05 3.599895e-05
 [132,] 1.422676e-04 8.161199e-05 2.307000e-05
 [133,] 1.274759e-04 1.279740e-04 2.609803e-05
 [134,] 1.020221e-04 6.722281e-05 1.474733e-05
 [135,] 4.125960e-04 6.825745e-05 5.667975e-05
 [136,] 1.500202e-04 2.485655e-04 5.688974e-05
 [137,] 3.978734e-04 2.252489e-04 2.102018e-04
 [138,] 1.494150e-04 2.449928e-04 5.662106e-05
 [139,] 1.312821e-04 1.061081e-04 2.394047e-05
 [140,] 1.499370e-04 2.281659e-04 5.317421e-05
 [141,] 1.519380e-04 2.329268e-04 5.315904e-05
 [142,] 1.518540e-04 2.296097e-04 5.261290e-05
 [143,] 1.529547e-04 2.337246e-04 5.295404e-05
 [144,] 1.420925e-04 1.004111e-04 2.789950e-05
 [145,] 1.259849e-04 1.112262e-04 2.363519e-05
 [146,] 1.523871e-04 2.238850e-04 5.139768e-05
 [147,] 1.248853e-04 1.126397e-04 2.373620e-05
 [148,] 1.498714e-04 2.285151e-04 5.326773e-05
 [149,] 1.510633e-04 2.222358e-04 5.160195e-05
 [150,] 1.514127e-04 2.156547e-04 5.025534e-05
 [151,] 1.519733e-04 2.186614e-04 5.060817e-05
 [152,] 1.514906e-04 2.308422e-04 5.299354e-05
 [153,] 1.512032e-04 8.731353e-05 2.783641e-05
 [154,] 1.500674e-04 2.134247e-04 5.038568e-05
 [155,] 1.506293e-04 2.118498e-04 4.984312e-05
 [156,] 1.500280e-04 2.177714e-04 5.121757e-05
 [157,] 1.455478e-04 2.001390e-04 5.115412e-05
 [158,] 1.508870e-04 2.097660e-04 4.935857e-05
 [159,] 1.507142e-04 1.702182e-04 4.206374e-05
 [160,] 1.165927e-04 1.306509e-04 2.554541e-05
 [161,] 1.508915e-04 2.090699e-04 4.922704e-05
 [162,] 1.505785e-04 2.047212e-04 4.853904e-05
 [163,] 1.518973e-04 2.076198e-04 4.862438e-05
 [164,] 1.494558e-04 2.104687e-04 5.010124e-05
 [165,] 1.499843e-04 2.380136e-04 5.486722e-05
 [166,] 1.506974e-04 2.153206e-04 5.045248e-05
 [167,] 4.057815e-04 3.243444e-04 3.271744e-04
 [168,] 3.870033e-04 3.340684e-04 3.240939e-04
 [169,] 9.133410e-05 2.434296e-04 4.179224e-05
 [170,] 3.128165e-04 1.589888e-04 1.292866e-04
 [171,] 1.716111e-04 1.021073e-04 3.354408e-05
 [172,] 1.530394e-04 2.208079e-04 5.078746e-05
 [173,] 1.697794e-04 1.503747e-04 4.654201e-05
 [174,] 3.382253e-04 8.828623e-05 6.813344e-05
 [175,] 1.711194e-04 1.009686e-04 3.306142e-05
 [176,] 1.541129e-04 1.816943e-04 4.348712e-05
 [177,] 2.604112e-04 8.116621e-05 4.860927e-05
 [178,] 1.890355e-04 7.226643e-05 2.455152e-05
 [179,] 3.499538e-04 5.658216e-04 5.333354e-04
 [180,] 1.554760e-04 1.915284e-04 4.501035e-05
 [181,] 3.456925e-04 5.537399e-04 5.143129e-04
 [182,] 1.555973e-04 1.874117e-04 4.426880e-05
 [183,] 1.750669e-04 1.018507e-04 3.276965e-05
 [184,] 3.646954e-04 6.123870e-04 6.071663e-04
 [185,] 3.439396e-04 5.291856e-04 4.863026e-04
 [186,] 3.508281e-04 5.697365e-04 5.386306e-04
 [187,] 3.737515e-04 5.669602e-04 5.700916e-04
 [188,] 1.512758e-04 2.293073e-04 5.280775e-05
 [189,] 1.559322e-04 1.913148e-04 4.489956e-05
 [190,] 2.025304e-04 7.211418e-05 2.544067e-05
 [191,] 1.570887e-04 1.912791e-04 4.473636e-05
 [192,] 3.430585e-04 6.240480e-04 5.831635e-04
 [193,] 3.677734e-04 6.153468e-04 6.152235e-04
 [194,] 1.398450e-04 8.831131e-05 3.043187e-05
 [195,] 2.414557e-04 8.054131e-05 4.502900e-05
 [196,] 3.537549e-04 5.863998e-04 5.609368e-04
 [197,] 3.445859e-04 6.098562e-04 5.709340e-04
 [198,] 3.596586e-04 6.180336e-04 6.047695e-04
 [199,] 1.070544e-04 1.583931e-04 2.881139e-05
 [200,] 9.029172e-05 1.354813e-04 2.591463e-05
 [201,] 1.538700e-04 1.655353e-04 4.071219e-05
 [202,] 3.480061e-04 6.147831e-04 5.820396e-04
 [203,] 1.575231e-04 1.940375e-04 4.515292e-05
 [204,] 3.827556e-04 5.656579e-04 5.819293e-04
 [205,] 2.503963e-04 1.121705e-04 6.948975e-05
 [206,] 1.043760e-04 1.541997e-04 2.806429e-05
 [207,] 3.577915e-04 5.519892e-04 5.299514e-04
 [208,] 3.577350e-04 6.811585e-04 6.716268e-04
 [209,] 1.014554e-04 1.248833e-04 2.365062e-05
 [210,] 3.426950e-04 5.659959e-04 5.224025e-04
 [211,] 3.447081e-04 5.473458e-04 5.061836e-04
 [212,] 3.538277e-04 5.199283e-04 4.901903e-04
 [213,] 3.337663e-04 4.552264e-04 3.989434e-04
 [214,] 3.118469e-04 4.930735e-04 4.088665e-04
 [215,] 3.735588e-04 5.366208e-04 5.358129e-04
 [216,] 3.570971e-04 5.907492e-04 5.709247e-04
 [217,] 3.549387e-04 5.423117e-04 5.155105e-04
 [218,] 3.526091e-04 5.510731e-04 5.214951e-04
 [219,] 3.493884e-04 5.635667e-04 5.299489e-04
 [220,] 3.435270e-04 5.751506e-04 5.331809e-04
 [221,] 1.063831e-04 1.576969e-04 2.867991e-05
 [222,] 3.427166e-04 5.592915e-04 5.154932e-04
 [223,] 3.371975e-04 5.450564e-04 4.928248e-04
 [224,] 3.436432e-04 5.513680e-04 5.087028e-04
 [225,] 3.386875e-04 5.505315e-04 5.005658e-04
 [226,] 1.991590e-04 7.336973e-05 2.619804e-05
 [227,] 2.190884e-04 8.281390e-05 4.195261e-05
 [228,] 3.333401e-04 5.619857e-04 5.041877e-04
 [229,] 3.497301e-04 6.867224e-04 6.607883e-04
 [230,] 3.540771e-04 6.601305e-04 6.399624e-04
 [231,] 1.245314e-04 7.642962e-05 1.807924e-05
 [232,] 3.549300e-04 5.434781e-04 5.168310e-04
 [233,] 3.721663e-04 4.313580e-04 4.168913e-04
 [234,] 3.569094e-04 4.829259e-04 4.549269e-04
 [235,] 3.489165e-04 4.882013e-04 4.504808e-04
 [236,] 3.501584e-04 5.099152e-04 4.743465e-04
 [237,] 3.601451e-04 4.947344e-04 4.711967e-04
 [238,] 2.493620e-04 1.439449e-04 9.262382e-05
 [239,] 3.697494e-04 5.087776e-04 4.989712e-04
 [240,] 1.503905e-04 1.626708e-04 4.071001e-05
 [241,] 1.502910e-04 2.002612e-04 4.800935e-05
 [242,] 3.727505e-04 1.127004e-04 1.007326e-04
 [243,] 3.880142e-04 5.141170e-04 5.289320e-04
 [244,] 1.517512e-04 2.033203e-04 4.808671e-05
 [245,] 3.532326e-04 1.117940e-04 9.499575e-05
 [246,] 1.520157e-04 2.039918e-04 4.812566e-05
 [247,] 1.618930e-04 1.589794e-04 5.433586e-05
 [248,] 3.567596e-04 5.520658e-04 5.284140e-04
 [249,] 3.672083e-04 4.807901e-04 4.649045e-04
 [250,] 4.090933e-04 1.173438e-04 1.151647e-04
 [251,] 3.981545e-04 5.190872e-04 5.481588e-04
 [252,] 1.195216e-04 8.725129e-05 1.936278e-05
 [253,] 3.924978e-04 5.361328e-04 5.609222e-04
 [254,] 3.735802e-04 1.082716e-04 9.610368e-05
 [255,] 3.618077e-04 1.146982e-04 1.001861e-04
 [256,] 1.505990e-04 2.008161e-04 4.799389e-05
 [257,] 3.640186e-04 4.802853e-04 4.604739e-04
 [258,] 1.154414e-04 9.055338e-05 1.953587e-05
 [259,] 1.768268e-04 1.339273e-04 6.090525e-05
 [260,] 3.784554e-04 4.217258e-04 4.122057e-04
 [261,] 2.135441e-04 1.333454e-04 4.868207e-05
 [262,] 1.471041e-04 3.157898e-04 6.895674e-05
 [263,] 1.470308e-04 2.865612e-04 6.324981e-05
 [264,] 1.666223e-04 1.089808e-04 3.048185e-05
 [265,] 2.101866e-04 8.238728e-05 3.237801e-05
 [266,] 1.681518e-04 1.157716e-04 3.154963e-05
 [267,] 1.485996e-04 1.973546e-04 4.559785e-05
 [268,] 1.387557e-04 1.740022e-04 4.086663e-05
 [269,] 1.699917e-04 3.058523e-04 6.523339e-05
 [270,] 2.087539e-04 8.254005e-05 3.226821e-05
 [271,] 1.821402e-04 7.311741e-05 2.386310e-05
 [272,] 1.683408e-04 8.996776e-05 2.854884e-05
 [273,] 2.077706e-04 6.235239e-05 2.355012e-05
 [274,] 1.667078e-04 8.904649e-05 2.785776e-05
 [275,] 1.261785e-04 2.235772e-04 5.884647e-05
 [276,] 1.754972e-04 9.345565e-05 2.750672e-05
 [277,] 1.740600e-04 9.187469e-05 2.713873e-05
 [278,] 1.788958e-04 2.503045e-04 5.421353e-05
 [279,] 1.700794e-04 9.274897e-05 2.735127e-05
 [280,] 1.664427e-04 1.032139e-04 3.136858e-05
 [281,] 1.714602e-04 9.343092e-05 2.749874e-05
 [282,] 1.718197e-04 9.310210e-05 2.742093e-05
 [283,] 1.470977e-04 8.432204e-05 2.349478e-05
 [284,] 1.720027e-04 9.730759e-05 2.839157e-05
 [285,] 1.659922e-04 1.078252e-04 3.232629e-05
 [286,] 1.660159e-04 1.046409e-04 3.163342e-05
 [287,] 1.261630e-04 2.004991e-04 5.293005e-05
 [288,] 1.713540e-04 9.632633e-05 2.817145e-05
 [289,] 1.718024e-04 9.763476e-05 2.847027e-05
 [290,] 1.721797e-04 9.631999e-05 2.815966e-05
 [291,] 9.734578e-05 1.146819e-04 2.375480e-05
 [292,] 1.706381e-04 9.596084e-05 2.809865e-05
 [293,] 1.669450e-04 8.847771e-05 2.747488e-05
 [294,] 1.759254e-04 2.467694e-04 5.369685e-05
 [295,] 1.602863e-04 1.452389e-04 3.590985e-05
 [296,] 1.713922e-04 9.698145e-05 2.832377e-05
 [297,] 1.706511e-04 9.717955e-05 2.838487e-05
 [298,] 1.678049e-04 8.814745e-05 2.807093e-05
 [299,] 1.264104e-04 1.949954e-04 5.190377e-05
 [300,] 1.763099e-04 2.959011e-04 6.259497e-05
 [301,] 1.409280e-04 3.260543e-04 4.978159e-05
 [302,] 1.732467e-04 8.157749e-05 2.479070e-05
 [303,] 1.679270e-04 8.831985e-05 2.814587e-05
 [304,] 2.087594e-04 8.105170e-05 3.156702e-05
 [305,] 1.673577e-04 8.795771e-05 2.792316e-05
 [306,] 1.444806e-04 3.287718e-04 5.057753e-05
 [307,] 1.732677e-04 8.255884e-05 2.499012e-05
 [308,] 1.717831e-04 1.516887e-04 4.689378e-05
 [309,] 1.623597e-04 6.663153e-05 2.422841e-05
 [310,] 1.736599e-04 8.237810e-05 2.496343e-05
 [311,] 1.266796e-04 1.987056e-04 5.323253e-05
 [312,] 2.310302e-04 6.162792e-05 2.485861e-05
 [313,] 1.774256e-04 7.012864e-05 2.259815e-05
 [314,] 1.733763e-04 8.493969e-05 2.550591e-05
 [315,] 1.736668e-04 8.513745e-05 2.554590e-05
 [316,] 1.737793e-04 8.429848e-05 2.536715e-05
 [317,] 1.732405e-04 8.370825e-05 2.523029e-05
 [318,] 2.080935e-04 8.487885e-05 3.330342e-05
 [319,] 1.739209e-04 8.447985e-05 2.541116e-05
 [320,] 1.586196e-04 1.505018e-04 3.686364e-05
 [321,] 1.536458e-04 6.929652e-05 2.436984e-05
 [322,] 1.734962e-04 8.539362e-05 2.561431e-05
 [323,] 1.732138e-04 8.433887e-05 2.536299e-05
 [324,] 1.720985e-04 8.427010e-05 2.532647e-05
 [325,] 1.275479e-04 1.948644e-04 5.324010e-05
 [326,] 1.734583e-04 8.434852e-05 2.537150e-05
 [327,] 1.721556e-04 8.239183e-05 2.493265e-05
 [328,] 1.749366e-04 8.824325e-05 2.626214e-05
 [329,] 1.734441e-04 8.413279e-05 2.532595e-05
 [330,] 2.063670e-04 8.580737e-05 3.351558e-05
 [331,] 1.277584e-04 1.773312e-04 4.874898e-05
 [332,] 1.737422e-04 8.390317e-05 2.528409e-05
 [333,] 1.683474e-04 8.704274e-05 2.765617e-05
 [334,] 1.731403e-04 8.407768e-05 2.530619e-05
 [335,] 1.728104e-04 8.526425e-05 2.555571e-05
 [336,] 1.569658e-04 6.619634e-05 2.331620e-05
 [337,] 1.344377e-04 3.231159e-04 4.876128e-05
 [338,] 1.750796e-04 8.329742e-05 2.518885e-05
 [339,] 2.269854e-04 6.114392e-05 2.426444e-05
 [340,] 1.823848e-04 7.362024e-05 2.427185e-05
 [341,] 1.723828e-04 9.038493e-05 2.668826e-05
 [342,] 2.041506e-04 5.970066e-05 2.178680e-05
 [343,] 1.719176e-04 9.042683e-05 2.670222e-05
 [344,] 1.688960e-04 5.158491e-04 8.552703e-05
 [345,] 1.660562e-04 4.847530e-04 8.098488e-05
 [346,] 1.686721e-04 4.813851e-04 8.101048e-05
 [347,] 1.706834e-04 4.362305e-04 7.541254e-05
 [348,] 1.702458e-04 5.139320e-04 8.551764e-05
 [349,] 1.687890e-04 4.830408e-04 8.125193e-05
 [350,] 1.562558e-04 1.815430e-04 3.784335e-05
 [351,] 1.666126e-04 4.792690e-04 8.037654e-05
 [352,] 1.553013e-04 1.975219e-04 3.910125e-05
 [353,] 1.549636e-04 1.928462e-04 3.839345e-05
 [354,] 1.558868e-04 1.938217e-04 3.863769e-05
 [355,] 1.255194e-04 6.649262e-05 1.976653e-05
 [356,] 1.744879e-04 1.983964e-04 4.221097e-05
 [357,] 1.375794e-04 4.773574e-04 6.531418e-05
 [358,] 2.513141e-04 7.414993e-05 2.731863e-05
 [359,] 1.576516e-04 1.553809e-04 3.791974e-05
 [360,] 9.625526e-05 1.140690e-04 2.301109e-05
 [361,] 1.896174e-04 1.485718e-04 5.834779e-05
 [362,] 2.003972e-04 1.469820e-04 6.006396e-05
 [363,] 1.170460e-04 6.150788e-05 1.503550e-05
 [364,] 9.634125e-05 6.494503e-04 8.561469e-05
 [365,] 2.405416e-04 1.856845e-04 1.012047e-04
 [366,] 1.764688e-04 6.253199e-05 2.265923e-05
 [367,] 1.000456e-04 1.047621e-03 1.017820e-04
 [368,] 9.820821e-05 5.756928e-05 1.316686e-05
 [369,] 1.117369e-04 8.244970e-05 1.789155e-05
 [370,] 1.138504e-04 7.525887e-05 1.688589e-05
 [371,] 1.168975e-04 8.950903e-05 1.947183e-05
 [372,] 1.132533e-04 7.783614e-05 1.725669e-05
 [373,] 1.147395e-04 5.966926e-05 1.460285e-05
 [374,] 1.721081e-04 1.085058e-04 3.224202e-05
 [375,] 1.176449e-04 6.202105e-05 1.511088e-05
 [376,] 1.162548e-04 7.754018e-05 1.745527e-05
 [377,] 1.174745e-04 6.189489e-05 1.508005e-05
 [378,] 2.222374e-04 6.281244e-05 2.650791e-05
 [379,] 1.222029e-04 8.113977e-05 1.852313e-05
 [380,] 1.230246e-04 6.809337e-05 1.645881e-05
 [381,] 1.817233e-04 1.578411e-04 4.946343e-05
 [382,] 9.623457e-05 1.147830e-04 2.321564e-05
 [383,] 1.834749e-04 1.196477e-04 4.213108e-05
 [384,] 1.180420e-04 3.105858e-04 4.990340e-05
 [385,] 1.831524e-04 1.259300e-04 4.444585e-05
 [386,] 1.610717e-04 1.301359e-04 3.427328e-05
 [387,] 1.156858e-04 6.519203e-05 1.542231e-05
 [388,] 1.169676e-04 6.545026e-05 1.556479e-05
 [389,] 1.195465e-04 6.391910e-05 1.553175e-05
 [390,] 1.191083e-04 6.391952e-05 1.549618e-05
 [391,] 1.952261e-04 6.298549e-05 2.329943e-05
 [392,] 9.740180e-05 2.809941e-04 4.727227e-05
 [393,] 1.791237e-04 1.085101e-04 3.593672e-05
 [394,] 1.530549e-04 6.538162e-05 1.907797e-05
 [395,] 1.013582e-04 7.373566e-05 1.579680e-05
 [396,] 1.010360e-04 7.506819e-05 1.598248e-05
 [397,] 1.667305e-04 8.236637e-05 2.601829e-05
 [398,] 2.065279e-04 7.878238e-05 2.698959e-05
 [399,] 9.536569e-05 1.840717e-04 3.260787e-05
 [400,] 9.503932e-05 1.915506e-04 3.376388e-05
 [401,] 9.433392e-05 1.667531e-04 3.020431e-05
 [402,] 9.585251e-05 2.185230e-04 3.750195e-05
 [403,] 9.458634e-05 2.253603e-04 3.824563e-05
 [404,] 1.663903e-04 9.622486e-05 2.896948e-05
 [405,] 9.575147e-05 1.538877e-04 2.810247e-05
 [406,] 9.754473e-05 1.109586e-04 2.268006e-05
 [407,] 9.563714e-05 1.510357e-04 2.767348e-05
 [408,] 1.853770e-04 1.448768e-04 5.344927e-05
 [409,] 9.653907e-05 2.105018e-04 3.626212e-05
 [410,] 9.488574e-05 2.150215e-04 3.671465e-05
 [411,] 1.914538e-04 7.213555e-05 2.330865e-05
 [412,] 9.618338e-05 1.817814e-04 3.221955e-05
 [413,] 1.652922e-04 9.614629e-05 2.898534e-05
 [414,] 5.899733e-04 1.605832e-04 1.485642e-04
 [415,] 1.652328e-04 9.679064e-05 2.913449e-05
 [416,] 3.141764e-04 6.617550e-05 4.032955e-05
 [417,] 1.003852e-04 1.772465e-04 3.130503e-05
 [418,] 9.766831e-05 4.882015e-04 6.893804e-05
 [419,] 9.978585e-05 1.878747e-04 3.282357e-05
 [420,] 9.931352e-05 2.010123e-04 3.469476e-05
 [421,] 1.502098e-04 1.119842e-04 3.246185e-05
 [422,] 9.695328e-05 2.449631e-04 4.114146e-05
 [423,] 9.624458e-05 1.790368e-04 3.168068e-05
 [424,] 1.520012e-04 9.726156e-05 2.826404e-05
 [425,] 1.497027e-04 1.119186e-04 3.232328e-05
 [426,] 1.550360e-04 1.972213e-04 4.493030e-05
 [427,] 9.622854e-05 1.854579e-04 3.228576e-05
 [428,] 9.627620e-05 3.214687e-04 5.018925e-05
 [429,] 9.726306e-05 1.696913e-04 2.997268e-05
 [430,] 2.987910e-04 6.574044e-05 3.217806e-05
 [431,] 9.629958e-05 1.701962e-04 3.009128e-05
 [432,] 1.648148e-04 3.203992e-04 1.175864e-04
 [433,] 1.077944e-04 1.529552e-04 3.688786e-05
 [434,] 1.604022e-04 7.520366e-05 2.206371e-05
 [435,] 1.009170e-04 1.124496e-04 2.674766e-05
 [436,] 1.454199e-04 9.779974e-05 2.452747e-05
 [437,] 1.662297e-04 9.389525e-05 2.831734e-05
 [438,] 1.321786e-04 1.087818e-04 2.486040e-05
 [439,] 1.738419e-04 8.301737e-05 2.388606e-05
 [440,] 1.458820e-04 1.460703e-04 4.305093e-05
 [441,] 1.705834e-04 1.009440e-04 3.030442e-05
 [442,] 1.962772e-04 8.956116e-05 3.532465e-05
 [443,] 1.370930e-04 1.141193e-04 2.763951e-05
 [444,] 1.570314e-04 1.087597e-04 2.725544e-05
 [445,] 1.653983e-04 8.096691e-05 2.314820e-05
 [446,] 9.892162e-05 1.596473e-04 3.591326e-05
 [447,] 9.967003e-05 1.297181e-04 3.014473e-05
 [448,] 1.445834e-04 1.496976e-04 4.426594e-05
 [449,] 1.438311e-04 1.034428e-04 2.557834e-05
 [450,] 1.734695e-04 8.281075e-05 2.383249e-05
 [451,] 1.764042e-04 8.128606e-05 2.416223e-05
 [452,] 1.847078e-04 1.232301e-04 4.297720e-05
 [453,] 2.007529e-04 8.145170e-05 2.958966e-05
 [454,] 2.234730e-04 1.584564e-04 4.228143e-05
 [455,] 1.458716e-04 8.192613e-05 2.066896e-05
 [456,] 1.423370e-04 8.265319e-05 2.059194e-05
 [457,] 1.490776e-04 7.240394e-05 2.055920e-05
 [458,] 9.839311e-05 9.722011e-05 2.213245e-05
 [459,] 1.538949e-04 1.671282e-04 4.180753e-05
 [460,] 1.122420e-04 1.121573e-04 2.689570e-05
 [461,] 1.470257e-04 2.521317e-04 9.539914e-05
 [462,] 1.638188e-04 1.638039e-04 4.448800e-05
 [463,] 2.535427e-04 8.058509e-05 4.107252e-05
 [464,] 2.838435e-04 1.104372e-04 4.128018e-05
 [465,] 1.676302e-04 5.933332e-05 2.039529e-05
 [466,] 2.253715e-04 5.832877e-05 2.473310e-05
 [467,] 2.307292e-04 5.936122e-05 2.332543e-05
 [468,] 1.698355e-04 1.339057e-04 4.186718e-05
 [469,] 3.125060e-04 6.052060e-05 2.821218e-05
 [470,] 9.704387e-05 3.820447e-04 5.634522e-05
 [471,] 1.680077e-04 5.809836e-05 1.969071e-05
 [472,] 1.780137e-04 7.612801e-05 2.355579e-05
 [473,] 1.373294e-04 6.988507e-05 2.096829e-05
 [474,] 1.227567e-04 1.658199e-04 3.134438e-05
 [475,] 9.532627e-05 1.818010e-04 3.932229e-05
 [476,] 1.804013e-04 5.821304e-05 2.009583e-05
 [477,] 1.774248e-04 5.826677e-05 1.984553e-05
 [478,] 1.245419e-04 1.458985e-04 2.865376e-05
 [479,] 2.113914e-04 5.987894e-05 2.171304e-05
 [480,] 1.713492e-04 8.110290e-05 2.465929e-05
 [481,] 2.841210e-04 1.108950e-04 4.039469e-05
 [482,] 1.689949e-04 9.671835e-05 2.861555e-05
 [483,] 1.872843e-04 9.127838e-05 2.614948e-05
 [484,] 1.711018e-04 1.472562e-04 4.411093e-05
 [485,] 1.778969e-04 8.124201e-05 2.520935e-05
 [486,] 1.039682e-04 1.263934e-04 2.888713e-05
 [487,] 1.690305e-04 1.470862e-04 4.385597e-05
 [488,] 1.012018e-04 6.236548e-05 1.499690e-05
 [489,] 9.510246e-05 1.756637e-04 3.681375e-05
 [490,] 1.490621e-04 8.198225e-05 2.255478e-05
 [491,] 9.427740e-05 1.514027e-04 3.237819e-05
 [492,] 1.952164e-04 7.939111e-05 2.384142e-05
 [493,] 1.500578e-04 1.702168e-04 4.820698e-05
 [494,] 2.230558e-04 1.077651e-03 4.250530e-04
 [495,] 1.777976e-04 1.453161e-04 5.149394e-05
 [496,] 2.256416e-04 1.600644e-04 5.109334e-05
 [497,] 1.749793e-04 7.948838e-05 2.508474e-05
 [498,] 1.718634e-04 8.127429e-05 2.471714e-05
 [499,] 1.755822e-04 8.166103e-05 2.497858e-05
 [500,] 1.717301e-04 8.276121e-05 2.483225e-05
 [501,] 1.089291e-04 1.032637e-04 2.117369e-05
 [502,] 1.661218e-04 1.166809e-04 3.375577e-05
 [503,] 1.509865e-04 8.774017e-05 2.202929e-05
 [504,] 2.616011e-04 1.094308e-04 4.103267e-05
 [505,] 2.451358e-04 1.603911e-04 7.828553e-05
 [506,] 1.681764e-04 9.769984e-05 2.888665e-05
 [507,] 2.139360e-04 6.413912e-04 1.926062e-04
 [508,] 1.680011e-04 8.091464e-05 2.446015e-05
 [509,] 1.117508e-04 1.351791e-04 3.335697e-05
 [510,] 1.580246e-04 1.244350e-04 3.260286e-05
 [511,] 1.558398e-04 1.252076e-04 3.286169e-05
 [512,] 1.410286e-04 1.377389e-04 3.773542e-05
 [513,] 1.025113e-04 1.269779e-04 2.394647e-05
 [514,] 2.238765e-04 7.075158e-04 2.421321e-04
 [515,] 1.088287e-04 1.682432e-04 4.110870e-05
 [516,] 1.599908e-04 1.358421e-04 3.481957e-05
 [517,] 1.568949e-04 1.287194e-04 3.351294e-05
 [518,] 1.574231e-04 1.270748e-04 3.315881e-05
 [519,] 1.418246e-04 1.173335e-04 2.627092e-05
 [520,] 1.016208e-04 1.348314e-04 2.494424e-05
 [521,] 1.443416e-04 1.377451e-04 3.858725e-05
 [522,] 1.688628e-04 1.495418e-04 4.422373e-05
 [523,] 2.729206e-04 1.078268e-04 4.329242e-05
 [524,] 1.557368e-04 1.302619e-04 3.390206e-05
 [525,] 1.024786e-04 9.174577e-04 9.146468e-05
 [526,] 1.683984e-04 7.457179e-05 2.136890e-05
 [527,] 1.563239e-04 1.620376e-04 3.480772e-05
 [528,] 1.519172e-04 1.339089e-04 3.512988e-05
 [529,] 1.570261e-04 1.409195e-04 3.598492e-05
 [530,] 1.566777e-04 1.386860e-04 3.555063e-05
 [531,] 1.691485e-04 1.491052e-04 4.510625e-05
 [532,] 1.357718e-04 1.250152e-04 2.709141e-05
 [533,] 1.650395e-04 1.281511e-04 3.513944e-05
 [534,] 1.682709e-04 1.490816e-04 4.499175e-05
 [535,] 9.617564e-05 1.332595e-04 2.533206e-05
 [536,] 2.725032e-04 1.077222e-04 4.402306e-05
 [537,] 1.003064e-04 1.513635e-04 3.326908e-05
 [538,] 1.954377e-04 9.450292e-05 2.670490e-05
 [539,] 1.031126e-04 1.591032e-04 2.878989e-05
 [540,] 1.686549e-04 7.922994e-05 2.389959e-05
 [541,] 1.334041e-04 8.576799e-05 2.251223e-05
 [542,] 9.426791e-05 7.214609e-05 1.558671e-05
 [543,] 1.692345e-04 1.573778e-04 3.838108e-05
 [544,] 1.276537e-04 8.401365e-05 2.055903e-05
 [545,] 1.255549e-04 1.780782e-04 5.289867e-05
 [546,] 1.629925e-04 8.244949e-05 2.414698e-05
 [547,] 1.106707e-04 6.992750e-05 1.591718e-05
 [548,] 1.361372e-04 8.131100e-05 1.985754e-05
 [549,] 1.741170e-04 8.580997e-05 2.656363e-05
 [550,] 1.463247e-04 8.547044e-05 2.255071e-05
 [551,] 1.659667e-04 1.471325e-04 3.313688e-05
 [552,] 9.971509e-05 7.538243e-05 1.754810e-05
 [553,] 2.416655e-04 1.078797e-04 4.205763e-05
 [554,] 1.318141e-04 8.407467e-05 2.113007e-05
 [555,] 1.562237e-04 1.564843e-04 4.718101e-05
 [556,] 1.541423e-04 1.630922e-04 4.689367e-05
 [557,] 1.511302e-04 7.781852e-05 2.546276e-05
 [558,] 1.752271e-04 1.221666e-04 3.212811e-05
 [559,] 9.564961e-05 7.193758e-05 1.584771e-05
 [560,] 1.614138e-04 7.668994e-05 2.331690e-05
 [561,] 9.278917e-05 7.281321e-05 1.556149e-05
 [562,] 9.249668e-05 7.375729e-05 1.569265e-05
 [563,] 1.576446e-04 1.378651e-04 3.890876e-05
 [564,] 1.720052e-04 1.393779e-04 3.515264e-05
 [565,] 1.399489e-04 1.196741e-04 3.663953e-05
 [566,] 1.129934e-04 5.781115e-05 1.491622e-05
 [567,] 1.286044e-04 7.088791e-05 2.173652e-05
 [568,] 7.684923e-04 1.364166e-04 1.721579e-04
 [569,] 1.345242e-04 1.036244e-04 2.347786e-05
 [570,] 1.593997e-04 8.629978e-05 2.600307e-05
 [571,] 1.677968e-04 8.660998e-05 2.359862e-05
 [572,] 1.435313e-04 7.210351e-05 1.914249e-05
 [573,] 1.563066e-04 1.274046e-04 3.664700e-05
 [574,] 2.141012e-04 9.516805e-05 2.846131e-05
 [575,] 1.818185e-04 2.065628e-04 4.662976e-05
 [576,] 1.820760e-04 1.584713e-04 3.863572e-05
 [577,] 1.804269e-04 1.653025e-04 3.987489e-05
 [578,] 1.531534e-04 7.157931e-05 2.077201e-05
 [579,] 1.835349e-04 1.654731e-04 3.988741e-05
 [580,] 1.041731e-04 1.309887e-04 2.458685e-05
 [581,] 1.911428e-04 7.386035e-05 2.283295e-05
 [582,] 1.576767e-04 9.544933e-05 2.425376e-05
 [583,] 1.691612e-04 7.648936e-05 2.509093e-05
 [584,] 4.095734e-04 9.558902e-05 4.238435e-05
 [585,] 3.540096e-04 9.053801e-05 3.750561e-05
 [586,] 3.486686e-04 1.097390e-04 4.368900e-05
 [587,] 1.603604e-04 9.690820e-05 2.462105e-05
 [588,] 3.620608e-04 9.616669e-05 3.937227e-05
 [589,] 1.762874e-04 1.345653e-04 4.405293e-05
 [590,] 1.725589e-04 9.467964e-05 2.539080e-05
 [591,] 2.000049e-04 1.161431e-04 4.344886e-05
 [592,] 1.706188e-04 7.870688e-05 2.376781e-05
 [593,] 1.660500e-04 7.515825e-05 2.371700e-05
 [594,] 2.000705e-04 1.032453e-04 2.983935e-05
 [595,] 1.022431e-04 1.034099e-04 2.152368e-05
 [596,] 7.749024e-04 9.270002e-05 6.245248e-05
 [597,] 1.675177e-04 9.391653e-05 2.804609e-05
 [598,] 9.928966e-05 6.146167e-05 1.389912e-05
 [599,] 9.934088e-05 6.212256e-05 1.407464e-05
 [600,] 1.675985e-04 9.679573e-05 2.871622e-05
 [601,] 1.005423e-04 6.278920e-05 1.429129e-05
 [602,] 8.195659e-04 7.437286e-05 6.713882e-05
 [603,] 1.681732e-04 1.579004e-04 3.847629e-05
 [604,] 1.469167e-04 1.397380e-04 3.667633e-05
 [605,] 1.383042e-04 1.448163e-04 2.927295e-05
 [606,] 9.724221e-04 7.504956e-05 7.926180e-05
 [607,] 2.063285e-04 2.169071e-04 9.875304e-05
 [608,] 1.692724e-04 1.781231e-04 4.205542e-05
 [609,] 3.122006e-04 7.723457e-05 4.830927e-05
 [610,] 1.742432e-04 5.779132e-05 2.022207e-05
 [611,] 1.956242e-04 5.857095e-05 2.269475e-05
 [612,] 1.429938e-04 1.856234e-04 6.683984e-05
 [613,] 2.465841e-04 1.381379e-04 7.896824e-05
 [614,] 3.654768e-03 5.990228e-05 8.805615e-05
 [615,] 2.305732e-03 1.423416e-04 1.363111e-03
 [616,] 2.298742e-04 9.991211e-05 4.737585e-05
 [617,] 1.734385e-04 8.379435e-05 2.661943e-05
 [618,] 1.243491e-04 6.490577e-05 1.653127e-05
 [619,] 2.307579e-04 9.512255e-05 4.395397e-05
 [620,] 1.764227e-04 1.819791e-04 7.129886e-05
 [621,] 2.961603e-04 7.784534e-05 4.127816e-05
 [622,] 1.304808e-04 9.919775e-05 2.964757e-05
 [623,] 2.668634e-04 1.246171e-04 7.186303e-05
 [624,] 1.803058e-04 1.355378e-04 4.387179e-05
 [625,] 4.865497e-03 1.515256e-04 2.879844e-03
 [626,] 3.003720e-03 3.763205e-04 1.025387e-02
 [627,] 2.780062e-03 5.782969e-05 7.102753e-05
 [628,] 5.051594e-03 5.771722e-05 9.829461e-05
 [629,] 1.895610e-04 7.038296e-05 2.219162e-05
 [630,] 3.636114e-03 5.503330e-04 2.202411e-02
 [631,] 4.246177e-03 4.728064e-04 2.064306e-02
 [632,] 2.652243e-03 6.094522e-04 1.811951e-02
 [633,] 3.260137e-03 6.003102e-05 1.060260e-04
 [634,] 1.267426e-04 7.264822e-05 2.046745e-05
 [635,] 2.295320e-03 1.759930e-04 2.053120e-03
 [636,] 2.120605e-03 5.425438e-04 1.247749e-02
 [637,] 2.406498e-03 5.840293e-05 6.942772e-05
 [638,] 1.461023e-04 1.850389e-04 5.077082e-05
 [639,] 1.063705e-02 5.809248e-05 1.276419e-04
 [640,] 2.213212e-03 5.749549e-05 6.210004e-05
 [641,] 1.263854e-04 1.163051e-04 3.417509e-05
 [642,] 1.283746e-04 1.159927e-04 3.474295e-05
 [643,] 2.698765e-03 5.750021e-05 6.955415e-05
 [644,] 4.888703e-04 1.434685e-04 9.724428e-05
 [645,] 1.571239e-03 3.674396e-04 5.109167e-03
 [646,] 1.973061e-03 4.296688e-04 8.308457e-03
 [647,] 1.927849e-03 3.925988e-04 7.134404e-03
 [648,] 2.786608e-03 6.597098e-05 1.299038e-04
 [649,] 4.303874e-03 5.983683e-05 1.215730e-04
 [650,] 2.075892e-04 1.501903e-04 1.034417e-04
 [651,] 2.526655e-03 8.193117e-05 2.441635e-04
 [652,] 1.782072e-04 7.916449e-05 2.449994e-05
 [653,] 1.749024e-04 7.802045e-05 2.446831e-05
 [654,] 4.630526e-03 5.778169e-05 8.756443e-05
 [655,] 2.187970e-04 1.425416e-04 4.761444e-05
 [656,] 1.814731e-04 6.825260e-05 2.202262e-05
 [657,] 1.412566e-04 1.805690e-04 4.294445e-05
 [658,] 1.341342e-04 1.324834e-04 4.164217e-05
 [659,] 3.127164e-04 6.638505e-05 3.553753e-05
 [660,] 6.864579e-04 8.617957e-05 5.723232e-05
 [661,] 1.485947e-04 1.078452e-04 3.551291e-05
 [662,] 1.512699e-04 1.104627e-04 3.694638e-05
 [663,] 1.080708e-04 7.659335e-05 1.693440e-05
 [664,] 1.042072e-04 1.672891e-04 3.395324e-05
 [665,] 1.031916e-04 8.341081e-05 1.832496e-05
 [666,] 1.027129e-04 8.506038e-05 1.865599e-05
 [667,] 1.466230e-04 1.180887e-04 3.867906e-05
 [668,] 1.406211e-04 1.215252e-04 3.808732e-05
 [669,] 1.018085e-04 5.789026e-05 1.350030e-05
 [670,] 1.050776e-03 1.012686e-04 8.363892e-05
 [671,] 1.083408e-04 8.482489e-05 1.820346e-05
 [672,] 1.008308e-04 1.011129e-04 2.229501e-05
 [673,] 1.615234e-04 1.239468e-04 4.557015e-05
 [674,] 1.506621e-04 1.291256e-04 4.424634e-05
 [675,] 1.041256e-04 1.077478e-04 2.300695e-05
 [676,] 1.475102e-04 1.222960e-04 4.057888e-05
 [677,] 1.046244e-04 1.318208e-04 2.736669e-05
 [678,] 3.899144e-04 7.861333e-05 5.353209e-05
 [679,] 1.121003e-03 1.086388e-04 1.385604e-04
 [680,] 5.901305e-04 8.609397e-05 5.496825e-05
 [681,] 6.468941e-04 6.339603e-05 5.211271e-05
 [682,] 1.376794e-04 9.479934e-05 2.817855e-05
 [683,] 5.936323e-04 6.364687e-05 5.044613e-05
 [684,] 1.249140e-03 1.415756e-04 3.908735e-04
 [685,] 8.053214e-04 9.970861e-05 1.343345e-04
 [686,] 1.368733e-04 9.032064e-05 2.631511e-05
 [687,] 6.983905e-04 1.061900e-04 1.392898e-04
 [688,] 8.543382e-04 7.400911e-05 4.765017e-05
 [689,] 1.464402e-04 1.830555e-04 5.159890e-05
 [690,] 1.297401e-04 1.088545e-04 3.152344e-05
 [691,] 1.598936e-04 1.562361e-04 4.537400e-05
 [692,] 2.677252e-04 6.883172e-05 3.546738e-05
 [693,] 1.594063e-04 1.563084e-04 4.471857e-05
 [694,] 9.110792e-04 1.080307e-04 1.143291e-04
 [695,] 2.295722e-04 3.649249e-04 2.618251e-04
 [696,] 5.720708e-04 6.046084e-05 3.713935e-05
 [697,] 1.232182e-04 8.815926e-05 2.357192e-05
 [698,] 1.275491e-04 9.317891e-05 2.620627e-05
 [699,] 6.173784e-04 6.225575e-05 3.941638e-05
 [700,] 1.047616e-03 1.019634e-04 1.176468e-04
 [701,] 1.283597e-04 8.455741e-05 2.267834e-05
 [702,] 2.366568e-04 3.535996e-04 2.659170e-04
 [703,] 1.250731e-04 9.643007e-05 2.640811e-05
 [704,] 6.275141e-04 6.289085e-05 4.149685e-05
 [705,] 7.225225e-04 6.001631e-05 4.102279e-05
 [706,] 1.180698e-03 1.020138e-04 1.292898e-04
 [707,] 3.164895e-04 1.643448e-04 9.119559e-05
 [708,] 5.940641e-04 6.160269e-05 3.727998e-05
 [709,] 1.964392e-04 1.528140e-04 6.464417e-05
 [710,] 1.537003e-04 1.562987e-04 4.322255e-05
 [711,] 4.722742e-04 6.184727e-05 3.390711e-05
 [712,] 1.221076e-04 1.312105e-04 3.414962e-05
 [713,] 1.230144e-04 1.049195e-04 2.794316e-05
 [714,] 1.075764e-04 1.108178e-04 2.356397e-05
 [715,] 1.480028e-04 2.112253e-04 5.606322e-05
 [716,] 1.229109e-04 1.263656e-04 3.346827e-05
 [717,] 1.298494e-03 1.173541e-04 2.405508e-04
 [718,] 2.339101e-04 4.886400e-04 3.609692e-04
 [719,] 1.221826e-04 1.370894e-04 3.586862e-05
 [720,] 2.985293e-04 2.617956e-04 2.013284e-04
 [721,] 7.966979e-04 6.235103e-05 4.519469e-05
 [722,] 1.229653e-04 8.878058e-05 2.366671e-05
 [723,] 2.970457e-04 5.510060e-04 5.385279e-04
 [724,] 1.066214e-03 6.665455e-05 6.895507e-05
 [725,] 1.101393e-04 5.571249e-04 7.622993e-05
 [726,] 1.484729e-04 1.561282e-04 4.275929e-05
 [727,] 1.245976e-04 1.067972e-04 2.913217e-05
 [728,] 3.257281e-04 1.704075e-04 1.066971e-04
 [729,] 1.461829e-04 1.804268e-04 5.610666e-05
 [730,] 1.230654e-04 9.168664e-05 2.449075e-05
 [731,] 2.794363e-03 8.035451e-05 1.892314e-04
 [732,] 7.113071e-04 6.047935e-05 4.173570e-05
 [733,] 1.199118e-03 8.536829e-05 1.397998e-04
 [734,] 1.237709e-04 1.041860e-04 2.807216e-05
 [735,] 1.240323e-04 8.790819e-05 2.374279e-05
 [736,] 1.245086e-04 9.967023e-05 2.713835e-05
 [737,] 1.233348e-04 9.074444e-05 2.431337e-05
 [738,] 8.663362e-04 6.287121e-05 4.689022e-05
 [739,] 1.595913e-04 1.573075e-04 4.673059e-05
 [740,] 1.027087e-03 1.041917e-04 1.392042e-04
 [741,] 1.947008e-03 7.825972e-05 1.291070e-04
 [742,] 2.344403e-04 7.742476e-05 3.890373e-05
 [743,] 7.838138e-04 5.901337e-05 4.585549e-05
 [744,] 1.422565e-03 7.815332e-05 1.069319e-04
 [745,] 7.947925e-04 7.397014e-05 7.459209e-05
 [746,] 1.236160e-04 9.833162e-05 2.645345e-05
 [747,] 1.233587e-04 1.166646e-04 3.122434e-05
 [748,] 2.982376e-04 2.388045e-04 1.845971e-04
 [749,] 1.222781e-03 6.776494e-05 7.095031e-05
 [750,] 1.309090e-04 8.727424e-05 2.426387e-05
 [751,] 1.556524e-03 7.797591e-05 1.106529e-04
 [752,] 7.505904e-04 5.928781e-05 4.517715e-05
 [753,] 1.017757e-03 6.714133e-05 6.174798e-05
 [754,] 1.879108e-04 9.512268e-05 2.890253e-05
 [755,] 1.244238e-04 9.825087e-05 2.670539e-05
 [756,] 7.437211e-04 6.021624e-05 4.305795e-05
 [757,] 1.280919e-04 8.595857e-05 2.329515e-05
 [758,] 1.426976e-04 1.813865e-04 5.453116e-05
 [759,] 1.512574e-04 1.557376e-04 4.480461e-05
 [760,] 2.386661e-03 7.632516e-05 1.217493e-04
 [761,] 1.139062e-04 8.095886e-05 1.880293e-05
 [762,] 1.031438e-03 1.033568e-04 1.296183e-04
 [763,] 1.237580e-04 7.999792e-05 2.151977e-05
 [764,] 2.626470e-04 3.368846e-04 2.823173e-04
 [765,] 9.870835e-04 1.541598e-04 4.819193e-04
 [766,] 1.596584e-04 1.574284e-04 4.638179e-05
 [767,] 1.848761e-04 9.213385e-05 2.867189e-05
 [768,] 1.112032e-04 1.178623e-04 2.467201e-05
 [769,] 1.298077e-04 8.694342e-05 2.394685e-05
 [770,] 1.255616e-04 9.822315e-05 2.706684e-05
 [771,] 7.663860e-04 6.090762e-05 4.299762e-05
 [772,] 6.788592e-04 1.035737e-04 9.904656e-05
 [773,] 1.108784e-04 5.285572e-04 7.273347e-05
 [774,] 1.307039e-04 8.622971e-05 2.383931e-05
 [775,] 2.394981e-03 7.444115e-05 7.670462e-05
 [776,] 2.383284e-04 3.852460e-04 2.722013e-04
 [777,] 1.224121e-04 1.155318e-04 3.040578e-05
 [778,] 1.224774e-04 9.429550e-05 2.495156e-05
 [779,] 1.118379e-04 6.738289e-05 1.684990e-05
 [780,] 1.558050e-04 1.562627e-04 4.338003e-05
 [781,] 1.244272e-04 7.565966e-05 2.040683e-05
 [782,] 1.242522e-04 7.428139e-05 1.996498e-05
 [783,] 2.960398e-04 7.459733e-05 3.591876e-05
 [784,] 1.618712e-04 1.587243e-04 5.003351e-05
 [785,] 1.255236e-04 7.720884e-05 2.107664e-05
 [786,] 1.077050e-04 6.745930e-05 1.633472e-05
 [787,] 1.561219e-04 1.562193e-04 4.401797e-05
 [788,] 1.598689e-04 1.563023e-04 4.484274e-05
 [789,] 9.518809e-04 1.585865e-04 5.142204e-04
 [790,] 2.958489e-04 3.835362e-04 3.501226e-04
 [791,] 2.159362e-03 7.181102e-05 1.059733e-04
 [792,] 1.283680e-04 8.633539e-05 2.347802e-05
 [793,] 1.295103e-03 5.742318e-05 4.057267e-05
 [794,] 1.237141e-04 7.424139e-05 1.980512e-05
 [795,] 1.611397e-04 1.046877e-04 2.589362e-05
 [796,] 5.044731e-03 1.788999e-04 3.511414e-03
 [797,] 1.222473e-04 1.541781e-04 3.355700e-05
 [798,] 6.900239e-04 3.642447e-04 1.172164e-03
 [799,] 1.724357e-04 5.832184e-05 2.074823e-05
 [800,] 1.563064e-04 6.245174e-05 1.827456e-05
 [801,] 1.423745e-04 1.200289e-04 2.659885e-05
 [802,] 1.549976e-04 8.145134e-05 2.387744e-05
 [803,] 1.023721e-04 1.493053e-04 2.675408e-05
 [804,] 3.810806e-04 1.670980e-04 1.337802e-04
 [805,] 1.751421e-04 6.177611e-05 2.352847e-05
 [806,] 2.281150e-04 6.024776e-05 2.769712e-05
 [807,] 1.030704e-04 2.025915e-04 3.309783e-05
 [808,] 2.142278e-04 1.458616e-04 8.590931e-05
 [809,] 9.862227e-05 1.303046e-04 2.425445e-05
 [810,] 1.225553e-04 1.273656e-04 3.482174e-05
 [811,] 1.588634e-04 7.061046e-05 2.005339e-05
 [812,] 1.650715e-04 6.032340e-05 1.874500e-05
 [813,] 1.803539e-04 1.901312e-04 5.635493e-05
 [814,] 1.095429e-04 1.864373e-04 3.146475e-05
 [815,] 2.360993e-04 2.556773e-04 1.918542e-04
 [816,] 1.113616e-03 1.878457e-04 9.095139e-04
 [817,] 1.256556e-04 1.860211e-04 3.703172e-05
 [818,] 2.287467e-04 3.369092e-04 2.507311e-04
 [819,] 1.476577e-04 5.988834e-05 1.851434e-05
 [820,] 1.636530e-04 6.491369e-05 1.918235e-05
 [821,] 1.208196e-04 7.146830e-05 1.807320e-05
 [822,] 1.534701e-04 1.484449e-04 3.596635e-05
 [823,] 1.254760e-04 1.520376e-04 3.366164e-05
 [824,] 1.010891e-04 7.561896e-05 1.746432e-05
 [825,] 1.223510e-04 7.001159e-05 1.809609e-05
 [826,] 2.434697e-04 3.269104e-04 2.664439e-04
 [827,] 2.473182e-04 3.231697e-04 2.700956e-04
 [828,] 1.197920e-04 6.993822e-05 1.787322e-05
 [829,] 2.194569e-04 3.597703e-04 1.355854e-04
 [830,] 2.583963e-04 2.853588e-04 2.502468e-04
 [831,] 1.808714e-04 1.483770e-04 4.472696e-05
 [832,] 2.187029e-04 4.982218e-04 1.763095e-04
 [833,] 1.056798e-04 3.733607e-04 5.079441e-05
 [834,] 9.311696e-05 6.140686e-05 4.842906e-04
 [835,] 9.678483e-05 4.629339e-04 6.221775e-05
 [836,] 9.669124e-05 1.157339e-04 3.605112e-03
 [837,] 9.195821e-05 5.749904e-05 5.559444e-04
 [838,] 9.549803e-05 5.905146e-05 1.125956e-03
 [839,] 1.179784e-04 1.151717e-04 6.731772e-05
 [840,] 2.777211e-03 3.855824e-04 1.041539e-02
 [841,] 1.417651e-04 6.347011e-05 8.156132e-04
 [842,] 1.128746e-04 5.953913e-05 5.872211e-05
 [843,] 1.176183e-04 6.408974e-05 3.056895e-04
 [844,] 2.203597e-03 6.485880e-04 1.223327e-02
 [845,] 1.092917e-04 6.550026e-05 1.860058e-04
 [846,] 1.026824e-04 1.566611e-04 2.840404e-05
 [847,] 9.617196e-05 8.660157e-04 1.036375e-04
 [848,] 1.385680e-04 1.513781e-04 3.508260e-05
 [849,] 9.446487e-05 8.480400e-05 2.263392e-03
 [850,] 2.071269e-04 2.063519e-04 1.026550e-04
 [851,] 1.522824e-04 1.469996e-04 3.721590e-05
 [852,] 1.305598e-04 7.055218e-05 1.047405e-03
 [853,] 4.959538e-04 1.576346e-03 3.997479e-03
 [854,] 1.278117e-04 7.601133e-05 1.442239e-04
 [855,] 1.532012e-04 7.242224e-05 4.541634e-03
 [856,] 1.368137e-04 1.507295e-04 3.480487e-05
 [857,] 9.776301e-05 8.651887e-05 3.303451e-03
 [858,] 9.438976e-05 9.996214e-04 1.208534e-04
 [859,] 2.780691e-03 7.707402e-04 2.000785e-02
 [860,] 2.241915e-04 6.610788e-05 3.520355e-03
 [861,] 5.057124e-03 3.713788e-04 1.982214e-02
 [862,] 9.832425e-05 1.019268e-04 3.914862e-03
 [863,] 1.818839e-04 1.081515e-04 2.227973e-05
 [864,] 1.695574e-04 1.742675e-04 6.011274e-05
 [865,] 9.718035e-05 5.812162e-05 1.494440e-03
 [866,] 1.378041e-04 6.763324e-05 8.745928e-04
 [867,] 9.453929e-05 1.019856e-03 1.222915e-04
 [868,] 1.611821e-04 6.372661e-05 1.834659e-03
 [869,] 3.921284e-03 3.402541e-04 1.351676e-02
 [870,] 1.816820e-04 2.389605e-04 1.059865e-04
 [871,] 1.285056e-04 5.964609e-05 1.124254e-04
 [872,] 1.278984e-04 1.064590e-04 3.197394e-05
 [873,] 1.469187e-04 6.519492e-05 2.643890e-04
 [874,] 4.235322e-03 3.565975e-04 1.551828e-02
 [875,] 1.319664e-04 1.677861e-04 9.771153e-03
 [876,] 1.463256e-04 1.389724e-04 8.799567e-03
 [877,] 1.380051e-04 1.166070e-04 3.491711e-05
 [878,] 1.516983e-04 1.078079e-04 2.189989e-05
 [879,] 1.171944e-04 4.275385e-04 2.336989e-02
 [880,] 9.559154e-05 1.057088e-04 3.243675e-03
 [881,] 1.347614e-04 1.925878e-04 1.158812e-02
 [882,] 1.747845e-04 6.261149e-05 8.937848e-04
 [883,] 9.692775e-05 1.024173e-04 3.539338e-03
 [884,] 2.561451e-03 1.853688e-04 1.962664e-03
 [885,] 1.288081e-04 5.965944e-05 1.105000e-04
 [886,] 1.369302e-04 1.526699e-04 3.492730e-05
 [887,] 1.108237e-04 3.670339e-04 1.878614e-02
 [888,] 1.567120e-04 6.499104e-05 2.914632e-04
 [889,] 9.785797e-05 1.335399e-04 5.613368e-03
 [890,] 9.635623e-05 1.244412e-04 4.547485e-03
 [891,] 9.520747e-05 5.125592e-04 1.795134e-02
 [892,] 1.245550e-04 7.438007e-05 6.480322e-05
 [893,] 1.004955e-04 6.906338e-05 2.157576e-05
 [894,] 9.616047e-05 1.134357e-04 4.049717e-03
 [895,] 9.526669e-05 5.995889e-05 4.867109e-05
 [896,] 9.857193e-05 6.493148e-05 2.146888e-04
 [897,] 9.965081e-05 1.714597e-04 3.045096e-05
 [898,] 9.750461e-05 1.419614e-04 5.857640e-03
 [899,] 9.978853e-05 6.993040e-05 1.993731e-05
 [900,] 1.359377e-04 1.480586e-04 3.460336e-05
 [901,] 9.804239e-05 5.914957e-05 9.429550e-05
 [902,] 1.348024e-04 9.588978e-05 2.956849e-05
 [903,] 9.914119e-05 5.914408e-05 9.445241e-05
 [904,] 3.623529e-03 2.907258e-04 9.353925e-03
 [905,] 1.056385e-04 8.089202e-04 1.023567e-04
 [906,] 9.594215e-05 1.283472e-04 4.507242e-03
 [907,] 9.547151e-05 1.124928e-04 3.734687e-03
 [908,] 9.787931e-05 5.914685e-05 9.375541e-05
 [909,] 9.303517e-05 1.152786e-04 2.733742e-03
 [910,] 9.891135e-05 6.556550e-05 2.588678e-05
 [911,] 1.159964e-04 6.345195e-05 1.333165e-03
 [912,] 1.400244e-04 1.469591e-04 3.522872e-05
 [913,] 1.145706e-04 6.400766e-05 2.398428e-04
 [914,] 2.821413e-04 1.823097e-04 9.588458e-05
 [915,] 9.975999e-05 6.491611e-05 2.865180e-05
 [916,] 1.141057e-04 6.553891e-05 1.928835e-03
 [917,] 9.990396e-05 6.521029e-05 2.804257e-05
 [918,] 9.296127e-05 5.770495e-05 3.070326e-04
 [919,] 9.825874e-05 4.780831e-04 6.487391e-05
 [920,] 1.439784e-04 1.496564e-04 3.534373e-05
 [921,] 9.596862e-05 4.426478e-04 6.166707e-05
 [922,] 9.615679e-05 4.686501e-04 6.430575e-05
 [923,] 9.777705e-05 1.738309e-04 3.080884e-05
 [924,] 1.468022e-04 1.588861e-04 3.644554e-05
 [925,] 9.795787e-05 1.323068e-04 5.466819e-03
 [926,] 9.308638e-05 2.932452e-04 7.673582e-03
 [927,] 9.236975e-05 1.311227e-04 2.839166e-03
 [928,] 9.532142e-05 1.343022e-04 4.386400e-03
 [929,] 9.262827e-05 5.333461e-04 1.290455e-02
 [930,] 9.719592e-05 4.041805e-04 1.656697e-02
 [931,] 9.784622e-05 6.530175e-05 2.466063e-05
 [932,] 9.641285e-05 1.454655e-04 5.332395e-03
 [933,] 9.650177e-05 4.979906e-04 6.711216e-05
 [934,] 9.577270e-05 1.425924e-04 4.915024e-03
 [935,] 9.835755e-05 1.580287e-04 2.849318e-05
 [936,] 9.603761e-05 1.418394e-04 5.017249e-03
 [937,] 9.640353e-05 1.436050e-04 5.262720e-03
 [938,] 1.093226e-04 1.136320e-04 5.287955e-03
 [939,] 9.465706e-05 4.752685e-04 1.537780e-02
 [940,] 1.466190e-04 1.504188e-04 3.614958e-05
 [941,] 9.843934e-05 6.163351e-05 4.346928e-04
 [942,] 9.374892e-05 2.587804e-04 7.553651e-03
 [943,] 9.747914e-05 6.512533e-05 1.880870e-04
 [944,] 9.224926e-05 7.458521e-05 1.556056e-03
 [945,] 9.513624e-05 6.668191e-05 1.883136e-05
 [946,] 9.345173e-05 2.940162e-04 8.294570e-03
 [947,] 9.748649e-05 1.934531e-04 3.429140e-05
 [948,] 9.739737e-05 6.447366e-05 2.222247e-04
 [949,] 9.353012e-05 5.815568e-04 1.692018e-02
 [950,] 9.793612e-05 6.297917e-05 1.552564e-03
 [951,] 1.631314e-04 1.771884e-04 4.327350e-05
 [952,] 9.460288e-05 9.814697e-05 1.942768e-05
 [953,] 9.644322e-05 2.516538e-04 9.750929e-03
 [954,] 1.530146e-04 1.585386e-04 3.722017e-05
 [955,] 1.420850e-04 1.607357e-04 4.334725e-05
 [956,] 9.451993e-05 9.758841e-05 1.933311e-05
 [957,] 1.030472e-04 6.631028e-04 8.776482e-05
 [958,] 9.366146e-05 5.177657e-04 1.533762e-02
 [959,] 9.425816e-05 4.708479e-04 1.499074e-02
 [960,] 9.575166e-05 6.013576e-05 1.442061e-03
 [961,] 1.365020e-04 1.766231e-04 4.280750e-05
 [962,] 1.028396e-04 6.897221e-04 9.064558e-05
 [963,] 9.541104e-05 4.167747e-04 1.494147e-02
 [964,] 9.350249e-05 1.073911e-03 3.111871e-02
 [965,] 9.141844e-05 8.400659e-05 1.525993e-03
 [966,] 9.486189e-05 5.921571e-05 6.660025e-05
 [967,] 9.660913e-05 2.361876e-04 4.069435e-05
 [968,] 9.729208e-05 2.313973e-04 3.992138e-05
 [969,] 9.414139e-05 1.932148e-04 5.850347e-03
 [970,] 3.346249e-04 1.311301e-03 1.438985e-03
 [971,] 9.644319e-05 6.648364e-05 2.124356e-05
 [972,] 9.228703e-05 3.115673e-04 7.441634e-03
 [973,] 9.144836e-03 4.062291e-04 4.250366e-02
 [974,] 9.247735e-05 9.523976e-04 2.310418e-02
 [975,] 9.423558e-05 6.622357e-05 1.828689e-05
 [976,] 1.951247e-04 3.769191e-04 1.112741e-04
 [977,] 9.475446e-05 6.878465e-05 1.588846e-05
 [978,] 9.393731e-05 4.672650e-04 1.410505e-02
 [979,] 9.837684e-05 3.827273e-04 5.390652e-05
 [980,] 9.425994e-05 6.415253e-05 2.211639e-05
 [981,] 9.418531e-05 6.415162e-05 2.197860e-05
 [982,] 9.591801e-05 6.429724e-05 2.485856e-05
 [983,] 9.276141e-05 1.854138e-04 4.675823e-03
 [984,] 9.213791e-05 3.161032e-04 7.373940e-03
 [985,] 1.960472e-04 1.710836e-04 6.920833e-05
 [986,] 9.402304e-05 6.068909e-05 3.893323e-05
 [987,] 9.773734e-05 6.286219e-05 9.391950e-04
 [988,] 9.387300e-05 1.519721e-04 4.390206e-03
 [989,] 1.734432e-04 4.222914e-04 9.467998e-05
 [990,] 9.569603e-05 6.769183e-05 1.115718e-04
 [991,] 9.446989e-05 3.323226e-04 1.060015e-02
 [992,] 9.154830e-05 1.612242e-04 3.116800e-03
 [993,] 1.405249e-04 1.481202e-04 3.527882e-05
 [994,] 9.352256e-05 3.576742e-04 1.024047e-02
 [995,] 9.340936e-05 2.894243e-04 8.155597e-03
 [996,] 1.963600e-04 1.693340e-04 6.808389e-05
 [997,] 1.026343e-04 5.723758e-04 7.752035e-05
 [998,] 9.452748e-05 3.874748e-04 1.262308e-02
 [999,] 9.288466e-05 3.276740e-04 8.645826e-03
[1000,] 9.479816e-05 3.978489e-04 1.338522e-02
[1001,] 9.535033e-05 5.996380e-05 1.143480e-04
[1002,] 9.356950e-05 3.281016e-04 9.517391e-03
[1003,] 1.466544e-04 1.503167e-04 3.616292e-05
[1004,] 9.397684e-05 3.729026e-04 1.139060e-02
[1005,] 9.132921e-05 5.872926e-05 3.252198e-04
[1006,] 9.652440e-05 3.374170e-04 1.340979e-02
[1007,] 9.470758e-05 3.398724e-04 1.112580e-02
[1008,] 9.219660e-05 6.993507e-05 1.413290e-03
[1009,] 9.274109e-05 1.180525e-03 2.953063e-02
[1010,] 1.033398e-04 6.280702e-05 9.428298e-04
[1011,] 1.448722e-04 1.497369e-04 3.593691e-05
[1012,] 9.388242e-05 4.090954e-04 1.236799e-02
[1013,] 9.379948e-05 3.666481e-04 1.098800e-02
[1014,] 9.300225e-05 3.410609e-04 9.159967e-03
[1015,] 9.630734e-05 4.768846e-04 6.490404e-05
[1016,] 9.423803e-05 5.892490e-05 7.415375e-05
[1017,] 9.427812e-05 3.928554e-04 1.238736e-02
[1018,] 9.784544e-05 4.629856e-04 6.245459e-05
[1019,] 9.204974e-05 1.154713e-04 2.370602e-03
[1020,] 1.017024e-04 6.043587e-05 9.193496e-05
[1021,] 9.259748e-05 3.370053e-04 8.476626e-03
[1022,] 9.407751e-05 2.748421e-04 8.424189e-03
[1023,] 9.462437e-05 5.887442e-05 6.570411e-05
[1024,] 1.436320e-04 1.509690e-04 3.573523e-05
[1025,] 9.538990e-05 6.926197e-05 1.623205e-05
[1026,] 9.437799e-05 2.854532e-04 9.046067e-03
[1027,] 9.124236e-05 9.063595e-05 1.591410e-03
[1028,] 9.425180e-05 3.736732e-04 1.175901e-02
[1029,] 9.563808e-05 1.328259e-04 4.530958e-03
[1030,] 2.941086e-03 1.958051e-04 2.577500e-03
[1031,] 1.204329e-04 7.440045e-05 1.761747e-05
[1032,] 9.664156e-05 5.176823e-04 6.899951e-05
[1033,] 9.691257e-05 6.546542e-05 1.683724e-04
[1034,] 9.588505e-05 4.044299e-04 1.525864e-02
[1035,] 9.348213e-05 6.124759e-04 1.766923e-02
[1036,] 9.869382e-05 1.350505e-04 2.511233e-05
[1037,] 9.441624e-05 8.587679e-04 2.800948e-02
[1038,] 9.553835e-05 6.583663e-04 2.416593e-02
[1039,] 1.293927e-04 6.278769e-05 1.242049e-03
[1040,] 9.551563e-05 7.029444e-04 2.578015e-02
[1041,] 9.518723e-05 7.149063e-04 2.528156e-02
[1042,] 1.315705e-04 1.403342e-04 3.464358e-05
[1043,] 1.940421e-04 1.694358e-04 6.725360e-05
[1044,] 9.750545e-05 4.766022e-04 6.405939e-05
[1045,] 9.195288e-05 2.326630e-04 4.832138e-03
[1046,] 9.352782e-05 4.066776e-04 1.175937e-02
[1047,] 2.065943e-04 1.702764e-04 7.285438e-05
[1048,] 9.393164e-05 3.352044e-04 1.016821e-02
[1049,] 1.155336e-04 5.873171e-05 2.123166e-04
[1050,] 1.406494e-04 1.460022e-04 3.514186e-05
[1051,] 1.098235e-04 9.601804e-05 1.849124e-03
[1052,] 9.705853e-05 6.298938e-05 8.982591e-04
[1053,] 1.161931e-04 2.168277e-04 5.896744e-03
[1054,] 2.052674e-04 3.959915e-04 1.293084e-04
[1055,] 1.270815e-04 1.664852e-04 3.454945e-05
[1056,] 1.149707e-04 2.738669e-04 7.098487e-03
[1057,] 1.259301e-04 1.697381e-04 3.490633e-05
[1058,] 9.744945e-05 5.919484e-04 7.577785e-05
[1059,] 1.343432e-04 6.319176e-05 5.634852e-04
[1060,] 9.655327e-05 1.418919e-04 2.650428e-05
[1061,] 1.159229e-04 1.794756e-04 4.758873e-03
[1062,] 1.801628e-04 2.029645e-04 8.645289e-05
[1063,] 1.162390e-04 2.467620e-04 6.712295e-03
[1064,] 1.174136e-04 2.331996e-04 6.619787e-03
[1065,] 1.188282e-04 7.396201e-05 7.564480e-05
[1066,] 1.198046e-04 2.570783e-04 7.927787e-03
[1067,] 1.059764e-04 1.450324e-04 2.480177e-03
[1068,] 1.185391e-04 2.802373e-04 8.366996e-03
[1069,] 9.715927e-05 6.535028e-05 2.438986e-05
[1070,] 1.436224e-04 1.505208e-04 3.573133e-05
[1071,] 1.315535e-04 8.560309e-05 2.556921e-05
[1072,] 1.339216e-04 8.814003e-05 2.690329e-05
[1073,] 1.264584e-04 8.028494e-05 2.273296e-05
[1074,] 1.358038e-04 8.725352e-05 2.247178e-05
[1075,] 9.593175e-05 7.344825e-05 1.534312e-05
[1076,] 1.246776e-04 2.031209e-04 7.479593e-03
[1077,] 1.303705e-04 1.641371e-04 3.439567e-05
[1078,] 1.258941e-04 6.318050e-05 3.218254e-04
[1079,] 9.693880e-05 6.489828e-05 2.494798e-05
[1080,] 1.301106e-04 1.647819e-04 3.444986e-05
[1081,] 1.301287e-04 9.678557e-05 2.891683e-05
[1082,] 1.298560e-04 9.744738e-05 2.905689e-05
[1083,] 9.339717e-05 1.760690e-04 3.187743e-05
[1084,] 1.139634e-04 1.509477e-04 3.678677e-03
[1085,] 1.323791e-04 6.304072e-05 4.433336e-04
[1086,] 1.235058e-04 6.992553e-05 8.486619e-05
[1087,] 1.271344e-04 6.137388e-05 2.958603e-04
[1088,] 1.296379e-04 1.635181e-04 3.429753e-05
[1089,] 3.671447e-04 1.571952e-03 2.108585e-03
[1090,] 1.178574e-04 1.479791e-04 4.199215e-03
[1091,] 1.086411e-04 5.983873e-05 2.038096e-05
[1092,] 1.096128e-04 6.018266e-05 1.995229e-05
[1093,] 1.160474e-04 1.398860e-04 3.702023e-03
[1094,] 1.207331e-04 1.757856e-04 5.610363e-03
[1095,] 1.269429e-04 8.808994e-05 2.532526e-05
[1096,] 1.056532e-04 2.543452e-04 4.229280e-03
[1097,] 1.358255e-04 9.727749e-05 3.049227e-05
[1098,] 1.409992e-04 1.081096e-04 3.568439e-05
[1099,] 1.353309e-04 1.536732e-04 3.358617e-05
[1100,] 1.351980e-04 8.254973e-05 2.527866e-05
[1101,] 1.295397e-04 1.655195e-04 3.450923e-05
[1102,] 1.478681e-04 1.484103e-04 3.634498e-05
[1103,] 1.436734e-04 1.038651e-04 3.484497e-05
[1104,] 9.495314e-05 6.719074e-05 1.793817e-05
[1105,] 1.397816e-04 6.267864e-05 1.884315e-05
[1106,] 1.304009e-04 8.755442e-05 2.592489e-05
[1107,] 1.346484e-04 9.019062e-05 2.769085e-05
[1108,] 1.472688e-04 6.193644e-05 1.925680e-05
[1109,] 1.534422e-04 1.559936e-04 2.914157e-05
[1110,] 1.411480e-04 6.228141e-05 1.880697e-05
[1111,] 1.322615e-04 1.652662e-04 3.459663e-05
[1112,] 1.350994e-04 1.636532e-04 3.462600e-05
[1113,] 1.477955e-04 6.676002e-05 2.158127e-05
[1114,] 1.443697e-04 6.363591e-05 1.994362e-05
[1115,] 1.458490e-04 6.649228e-05 2.123496e-05
[1116,] 9.342292e-05 6.674702e-05 1.627308e-05
[1117,] 1.598443e-04 7.260944e-05 2.557360e-05
[1118,] 9.291683e-05 7.431097e-05 1.536430e-05
[1119,] 1.332610e-04 1.268462e-04 2.971284e-05
[1120,] 9.084769e-05 5.760589e-05 6.107264e-04
[1121,] 9.219514e-05 1.993363e-04 3.548110e-05
[1122,] 1.086504e-04 7.056695e-05 4.665042e-05
[1123,] 9.847730e-05 5.712458e-05 2.427935e-04
[1124,] 3.073039e-03 3.139994e-04 9.092589e-03
[1125,] 9.980527e-05 1.004751e-04 1.117886e-03
[1126,] 1.074967e-04 6.585381e-05 2.692913e-04
[1127,] 9.075435e-05 6.174534e-05 2.688889e-04
[1128,] 1.881007e-04 6.383013e-05 2.117344e-05
[1129,] 1.117082e-04 1.041803e-04 2.129052e-05
[1130,] 9.070404e-05 7.607581e-05 1.579187e-05
[1131,] 1.625202e-04 6.049924e-05 2.073856e-05
[1132,] 3.887639e-03 2.958030e-04 1.054533e-02
[1133,] 9.243689e-05 7.713887e-04 1.091393e-04
[1134,] 9.884076e-05 7.588040e-05 7.565473e-04
[1135,] 1.578233e-04 1.317257e-04 4.722055e-05
[1136,] 1.030713e-04 1.650628e-04 3.055019e-05
[1137,] 9.191366e-05 2.207368e-04 3.885866e-05
[1138,] 1.368516e-04 6.624985e-05 1.866913e-05
[1139,] 1.382874e-04 7.387796e-05 2.006719e-05
[1140,] 1.332881e-04 7.460000e-05 1.972069e-05
[1141,] 1.332642e-04 7.552234e-05 1.984668e-05
[1142,] 1.119933e-04 1.407544e-04 2.661607e-05
[1143,] 1.095872e-04 1.341880e-04 2.548116e-05
[1144,] 1.767920e-04 1.440920e-04 4.789156e-05
[1145,] 1.768963e-04 1.421524e-04 4.666346e-05
[1146,] 1.529892e-04 1.316215e-04 3.046174e-05
[1147,] 9.335270e-05 2.789689e-04 4.774270e-05
[1148,] 3.890613e-04 2.864941e-03 4.224600e-03
[1149,] 1.098455e-04 1.407666e-04 2.644666e-05
[1150,] 1.348704e-04 7.393829e-05 1.979378e-05
[1151,] 1.768853e-04 1.371309e-04 4.501593e-05
[1152,] 1.065753e-04 1.481804e-04 2.812236e-05
[1153,] 1.777536e-04 1.555891e-04 5.262895e-05
[1154,] 9.282032e-05 6.790782e-04 1.286190e-04
[1155,] 1.157526e-04 1.111515e-04 2.563362e-05
[1156,] 1.997022e-04 8.354251e-05 2.611993e-05
[1157,] 1.689357e-04 2.032700e-04 5.020457e-05
[1158,] 1.926342e-04 1.440877e-04 6.535907e-05
[1159,] 1.685789e-04 2.197263e-04 5.278964e-05
[1160,] 3.845680e-02 1.514898e-04 1.203001e-02
[1161,] 1.787436e-04 7.729006e-05 2.538033e-05
[1162,] 2.552938e-04 1.171445e-04 4.677985e-05
[1163,] 2.649607e-04 6.661687e-05 3.509167e-05
[1164,] 2.685147e-04 9.865370e-05 4.015762e-05
[1165,] 2.473178e-04 7.500562e-05 2.657459e-05
[1166,] 1.593760e-04 2.336940e-04 6.241039e-05
[1167,] 1.729499e-04 1.946028e-04 4.975721e-05
[1168,] 1.702983e-04 1.084341e-04 2.981891e-05
[1169,] 9.980172e-05 5.699558e-03 4.307616e-04
[1170,] 2.263527e-04 6.948200e-05 3.290935e-05
[1171,] 1.811697e-04 1.057417e-04 3.919251e-05
[1172,] 1.396861e-04 1.108922e-04 2.728275e-05
[1173,] 2.533642e-04 6.329296e-05 3.103359e-05
[1174,] 1.917199e-04 2.688086e-04 7.377517e-05
[1175,] 2.653197e-04 8.896245e-05 3.118698e-05
[1176,] 2.329595e-04 6.679677e-05 3.186182e-05
[1177,] 2.791828e-04 6.318293e-05 3.347259e-05
[1178,] 2.105355e-04 6.583985e-05 2.843126e-05
[1179,] 2.843940e-04 6.513926e-05 3.593674e-05
[1180,] 9.972094e-05 8.159595e-03 5.717622e-04
[1181,] 2.079966e-04 7.003458e-05 3.112983e-05
[1182,] 2.254931e-04 7.069343e-05 3.376070e-05
[1183,] 1.676743e-04 9.832107e-05 2.851675e-05
[1184,] 9.904089e-05 9.900171e-03 7.008965e-04
[1185,] 2.580703e-04 6.030054e-05 2.460707e-05
[1186,] 2.746634e-02 1.407392e-04 4.553560e-03
[1187,] 1.907598e-04 6.297689e-05 2.050448e-05
[1188,] 2.260923e-04 5.912654e-05 2.413305e-05
[1189,] 1.141995e-04 1.290481e-04 2.702807e-05
[1190,] 1.133057e-04 1.596044e-03 1.603277e-04
[1191,] 1.175940e-04 2.361895e-03 2.045931e-04
[1192,] 1.131083e-04 1.513337e-03 1.544917e-04
[1193,] 1.207897e-04 1.315973e-03 1.311917e-04
[1194,] 1.234445e-04 1.278056e-03 1.264926e-04
[1195,] 4.015496e-03 1.368176e-04 7.088750e-04
[1196,] 5.058399e-03 1.376721e-04 9.538033e-04
[1197,] 1.029882e-04 3.611568e-04 5.911037e-05
[1198,] 1.068055e-04 3.526828e-04 5.744949e-05
[1199,] 9.632557e-05 6.393046e-05 1.403196e-05
[1200,] 9.871243e-05 9.782105e-05 2.020127e-05
[1201,] 9.568981e-05 7.185201e-05 1.552525e-05
[1202,] 9.544701e-05 7.241576e-05 1.561730e-05
[1203,] 9.545578e-05 7.248119e-05 1.562825e-05
[1204,] 2.707291e-03 1.384196e-04 5.798321e-04
[1205,] 1.521360e-04 6.074982e-04 1.325118e-04
[1206,] 3.633358e-03 1.375928e-04 6.929439e-04
[1207,] 2.836214e-03 1.412297e-04 7.140192e-04
[1208,] 1.091329e-04 5.556684e-04 7.535278e-05
[1209,] 2.663659e-03 1.459277e-04 5.628480e-04
[1210,] 3.640203e-03 1.433153e-04 8.973860e-04
[1211,] 1.003213e-04 8.440198e-04 1.117023e-04
[1212,] 1.000974e-04 8.067288e-04 1.079135e-04
[1213,] 9.120095e-05 1.059936e-04 2.084114e-05
[1214,] 1.037926e-04 1.206656e-04 2.510230e-05
[1215,] 9.672915e-05 7.367335e-04 1.059108e-04
[1216,] 1.011890e-04 7.542837e-05 1.648509e-05
[1217,] 1.004937e-04 7.675401e-05 1.672217e-05
[1218,] 1.025654e-04 7.818465e-05 1.709803e-05
[1219,] 9.988671e-05 7.208692e-05 1.584211e-05
[1220,] 9.989296e-05 7.743771e-05 1.685604e-05
[1221,] 2.865136e-04 1.029529e-04 3.967698e-05
[1222,] 1.002294e-04 7.842207e-05 1.703578e-05
[1223,] 9.988664e-05 7.681312e-05 1.673852e-05
[1224,] 2.898976e-04 9.668528e-05 4.098450e-05
[1225,] 1.024124e-04 8.130606e-05 1.766383e-05
[1226,] 1.769601e-04 9.367915e-05 2.953224e-05
[1227,] 1.192237e-04 1.134598e-04 2.406985e-05
[1228,] 1.782356e-04 1.452473e-04 4.664682e-05
[1229,] 1.563855e-04 7.530913e-05 2.318871e-05
[1230,] 1.566819e-04 7.890331e-05 2.440366e-05
[1231,] 1.044173e-02 3.724389e-04 1.074126e-02
[1232,] 4.431143e-04 2.798573e-04 2.821582e-04
[1233,] 1.675347e-04 5.791231e-05 1.966141e-05
[1234,] 1.637697e-04 1.296689e-04 3.638822e-05
[1235,] 1.236432e-04 1.022706e-04 2.233033e-05
[1236,] 1.149311e-03 6.307268e-05 3.560525e-05
[1237,] 1.116925e-04 5.950552e-05 1.470975e-05
[1238,] 4.383292e-03 3.517439e-04 8.450948e-03
[1239,] 1.652990e-04 1.979454e-04 5.536466e-05
[1240,] 1.307112e-04 1.482040e-04 4.801205e-05
[1241,] 1.286938e-04 8.663662e-05 1.995188e-05
[1242,] 1.863807e-04 1.838097e-04 7.484825e-05
[1243,] 1.958248e-04 5.576203e-04 3.051889e-04
[1244,] 2.699288e-04 1.637113e-04 8.623492e-05
[1245,] 1.176776e-04 1.451783e-02 3.953349e-03
[1246,] 1.523607e-04 2.980684e-04 1.221057e-04
[1247,] 2.595615e-04 1.904565e-04 1.198924e-04
[1248,] 1.997982e-04 2.620146e-04 1.400502e-04
[1249,] 1.797293e-04 9.803564e-05 4.367466e-05
[1250,] 1.587160e-04 3.559854e-04 1.478418e-04
[1251,] 2.951272e-04 2.517805e-04 2.068895e-04
[1252,] 1.401142e-04 3.033583e-04 1.124235e-04
[1253,] 2.597406e-04 1.657104e-04 9.467482e-05
[1254,] 9.561176e-05 7.417942e-04 1.238325e-04
[1255,] 1.415766e-04 5.576002e-04 1.740792e-04
[1256,] 1.457216e-04 1.933666e-04 4.211916e-05
[1257,] 1.859393e-04 1.780121e-04 4.470836e-05
[1258,] 2.388057e-04 2.975771e-04 1.900004e-04
[1259,] 8.346818e-04 3.535534e-04 7.385950e-04
[1260,] 9.154560e-05 8.247718e-05 1.741027e-05
[1261,] 1.559170e-04 2.316401e-04 8.052220e-05
[1262,] 2.345101e-04 2.631870e-04 1.609551e-04
[1263,] 2.627395e-04 2.783937e-04 2.000674e-04
[1264,] 1.336131e-04 1.127333e-04 3.118670e-05
[1265,] 9.892828e-05 3.047051e-04 6.073085e-05
[1266,] 1.356177e-04 6.002031e-04 2.147199e-04
[1267,] 9.387800e-05 2.368610e-04 5.104464e-05
[1268,] 2.576811e-04 2.734503e-04 1.908362e-04
[1269,] 1.897393e-04 7.709758e-05 2.722028e-05
[1270,] 1.910351e-04 7.219651e-05 2.478749e-05
[1271,] 9.862004e-05 2.534375e-04 5.144666e-05
[1272,] 1.355732e-04 5.293117e-04 1.893189e-04
[1273,] 1.918851e-04 7.110382e-05 2.425181e-05
[1274,] 1.116613e-04 1.313884e-04 3.522450e-05
[1275,] 9.825791e-05 2.523121e-04 5.069632e-05
[1276,] 9.791319e-05 2.548217e-04 5.050396e-05
[1277,] 9.868577e-05 3.166037e-04 6.234585e-05
[1278,] 9.379232e-05 2.440360e-04 5.241134e-05
[1279,] 1.848774e-04 7.818405e-05 2.712529e-05
[1280,] 9.363803e-05 2.545281e-04 5.435125e-05
[1281,] 1.724019e-04 6.969681e-05 2.358590e-05
[1282,] 9.786313e-05 3.058828e-04 5.883528e-05
[1283,] 1.878571e-04 7.642974e-05 2.671096e-05
[1284,] 1.751708e-04 1.163703e-04 3.688737e-05
[1285,] 1.891570e-04 7.758478e-05 2.737537e-05
[1286,] 1.947174e-04 7.544584e-05 2.650551e-05
[1287,] 9.520335e-05 1.862688e-04 4.167211e-05
[1288,] 9.227927e-05 2.604320e-04 4.506058e-05
[1289,] 1.969018e-04 7.685392e-05 2.750110e-05
[1290,] 1.684597e-04 1.626211e-04 4.316589e-05
[1291,] 2.533384e-04 3.618309e-04 2.633652e-04
[1292,] 1.052313e-04 4.562296e-04 1.147891e-04
[1293,] 1.032365e-04 3.926907e-04 9.549775e-05
[1294,] 1.828288e-04 8.097987e-05 2.617589e-05
[1295,] 1.055219e-04 4.036979e-04 1.024611e-04
[1296,] 1.481639e-04 8.813532e-05 2.342959e-05
[1297,] 1.060005e-04 4.872602e-04 1.238582e-04
[1298,] 1.364022e-04 1.273982e-04 4.371434e-05
[1299,] 1.530954e-04 6.434215e-05 2.024308e-05
[1300,] 2.617292e-04 4.481013e-04 3.538945e-04
[1301,] 1.519168e-04 6.443274e-05 2.017276e-05
[1302,] 2.543359e-04 4.408061e-04 3.354805e-04
[1303,] 1.068181e-04 5.027577e-04 1.292320e-04
[1304,] 1.436954e-04 1.683071e-04 4.917949e-05
[1305,] 1.148660e-04 8.994039e-04 2.526535e-04
[1306,] 9.890475e-05 1.791611e-04 3.452606e-05
[1307,] 1.473100e-04 1.415890e-04 4.339472e-05
[1308,] 2.637577e-04 4.829364e-04 3.935193e-04
[1309,] 1.490720e-04 1.565959e-04 3.523301e-05
[1310,] 1.506749e-04 6.337761e-05 1.947876e-05
[1311,] 2.615955e-04 3.933825e-04 3.047207e-04
[1312,] 9.185941e-05 1.270361e-04 2.546807e-05
[1313,] 1.071756e-04 2.159053e-03 5.164450e-04
[1314,] 1.211375e-04 8.168350e-04 2.491125e-04
[1315,] 1.853806e-04 8.144837e-05 2.653981e-05
[1316,] 1.804524e-04 6.749172e-05 2.605702e-05
[1317,] 1.864688e-04 8.144133e-05 2.660408e-05
[1318,] 1.240479e-04 5.706158e-05 1.524660e-05
[1319,] 1.245680e-04 5.743032e-05 1.543833e-05
[1320,] 1.512131e-04 1.323673e-04 3.627382e-05
[1321,] 1.358836e-04 1.314274e-04 4.505833e-05
[1322,] 9.981947e-05 3.948970e-04 7.823025e-05
[1323,] 1.251268e-04 5.708205e-05 1.535042e-05
[1324,] 1.245332e-04 5.701974e-05 1.526572e-05
[1325,] 1.431976e-04 1.296971e-04 3.066448e-05
[1326,] 1.244782e-04 5.703126e-05 1.527278e-05
[1327,] 1.240579e-04 9.429572e-05 2.358119e-05
[1328,] 1.429377e-04 1.371090e-04 3.195884e-05
[1329,] 1.270624e-04 5.687366e-05 1.537470e-05
[1330,] 1.419292e-04 1.606441e-04 4.568889e-05
[1331,] 1.482068e-04 1.323309e-04 3.592885e-05
[1332,] 1.512622e-04 1.637660e-04 4.088007e-05
[1333,] 1.561819e-04 9.852567e-05 3.606296e-05
[1334,] 1.838541e-04 8.215149e-05 2.538194e-05
[1335,] 1.820867e-04 8.182414e-05 2.526317e-05
[1336,] 1.049995e-04 3.027240e-04 6.635897e-05
[1337,] 1.026847e-04 7.979666e-05 1.960234e-05
[1338,] 2.107799e-04 1.098349e-04 4.640327e-05
[1339,] 1.048357e-04 4.119051e-04 1.032220e-04
[1340,] 9.526136e-05 8.096332e-05 1.816240e-05
[1341,] 1.162093e-04 1.290365e-04 3.745436e-05
[1342,] 2.112881e-04 1.029344e-04 4.211930e-05
[1343,] 9.581322e-05 7.309357e-05 1.656355e-05
[1344,] 9.018709e-05 1.511779e-04 2.999049e-05
[1345,] 1.190074e-04 1.249514e-04 3.752647e-05
[1346,] 1.997618e-04 2.003052e-04 9.211008e-05
[1347,] 1.303624e-04 1.394581e-04 3.511018e-05
[1348,] 1.244436e-04 2.951658e-04 9.533220e-05
[1349,] 1.301372e-04 1.392542e-04 3.466907e-05
[1350,] 1.223359e-04 2.559436e-04 8.082748e-05
[1351,] 2.133446e-04 1.238895e-04 5.741366e-05
[1352,] 1.252612e-04 1.294421e-04 4.063742e-05
[1353,] 2.123210e-04 1.337301e-04 6.236660e-05
[1354,] 1.314983e-04 1.368616e-04 3.419449e-05
[1355,] 1.123160e-04 1.173942e-04 3.294672e-05
[1356,] 1.451386e-04 1.415052e-04 3.827735e-05
[1357,] 1.174687e-04 5.083343e-04 1.522179e-04
[1358,] 1.130438e-04 2.086352e-04 5.968565e-05
[1359,] 1.106922e-04 1.774785e-04 4.940455e-05
[1360,] 1.030488e-04 4.077674e-04 1.018347e-04
[1361,] 1.042201e-04 4.626933e-04 1.172274e-04
[1362,] 1.016113e-04 4.067913e-04 9.926865e-05
[1363,] 9.772939e-05 7.580733e-05 1.626052e-05
[1364,] 1.572841e-04 2.021006e-04 7.647058e-05
[1365,] 9.974837e-05 2.560120e-04 6.123178e-05
[1366,] 9.546300e-05 8.206121e-05 1.722957e-05
[1367,] 1.849695e-04 1.015552e-04 4.481993e-05
[1368,] 9.486722e-05 2.300451e-04 5.020681e-05
[1369,] 1.591313e-04 2.399097e-04 9.837924e-05
[1370,] 1.390608e-04 1.462697e-04 5.027446e-05
[1371,] 9.734132e-05 4.837698e-04 6.954258e-05
[1372,] 1.057573e-04 2.448284e-04 3.937777e-05
[1373,] 1.354951e-04 7.482001e-05 2.073267e-05
[1374,] 9.529105e-05 3.895749e-04 8.313939e-05
[1375,] 9.183018e-05 3.454300e-04 6.848208e-05
[1376,] 1.299476e-04 1.528508e-04 3.750108e-05
[1377,] 2.032464e-04 1.513913e-04 6.598049e-05
[1378,] 1.517805e-04 2.024840e-04 7.200392e-05
[1379,] 1.298723e-04 1.511510e-04 3.722305e-05
[1380,] 1.364204e-04 1.415239e-04 3.649815e-05
[1381,] 1.411738e-04 1.258468e-04 3.663983e-05
[1382,] 1.321773e-04 1.424096e-04 3.432434e-05
[1383,] 1.414519e-04 6.724433e-05 1.903224e-05
[1384,] 1.776713e-04 2.470124e-04 5.804903e-05
[1385,] 1.809721e-04 6.909086e-05 2.263125e-05
[1386,] 1.621912e-04 6.433128e-05 1.862349e-05
[1387,] 6.754987e-04 9.534774e-05 1.184534e-04
[1388,] 6.292963e-04 7.252550e-05 6.710069e-05
[1389,] 8.159749e-04 7.674261e-05 9.373555e-05
[1390,] 1.466268e-04 7.003123e-05 2.068266e-05
[1391,] 1.479212e-03 8.530103e-05 9.681941e-05
[1392,] 1.477182e-04 6.952802e-05 2.066835e-05
[1393,] 5.504811e-03 7.851369e-05 3.784364e-04
[1394,] 4.432009e-04 8.814132e-05 8.266445e-05
[1395,] 1.710530e-04 1.188613e-04 3.717974e-05
[1396,] 5.769538e-04 7.989987e-05 7.097296e-05
[1397,] 4.553592e-04 8.153220e-05 6.363106e-05
[1398,] 6.704956e-04 8.049376e-05 8.234245e-05
[1399,] 1.510911e-04 8.641106e-05 2.651806e-05
[1400,] 1.707266e-04 1.672978e-04 5.082229e-05
[1401,] 6.336231e-04 7.995239e-05 9.549013e-05
[1402,] 1.599458e-04 7.326435e-05 2.077047e-05
[1403,] 5.718894e-04 9.931845e-05 1.238342e-04
[1404,] 1.522291e-04 1.035820e-04 3.067011e-05
[1405,] 3.664958e-03 7.835523e-05 3.357030e-04
[1406,] 1.246456e-04 9.110697e-05 2.371892e-05
[1407,] 1.261673e-04 9.118445e-05 2.400248e-05
[1408,] 1.460006e-04 5.772266e-05 1.689240e-05
[1409,] 1.199562e-03 5.864089e-05 8.568229e-05
[1410,] 4.027202e-03 7.831728e-05 3.425528e-04
[1411,] 1.268421e-04 9.627850e-05 2.558644e-05
[1412,] 1.425045e-04 1.800596e-04 5.501507e-05
[1413,] 1.467614e-04 7.571524e-05 2.148665e-05
[1414,] 2.911535e-03 9.087405e-05 1.908564e-04
[1415,] 1.335685e-03 5.725447e-05 9.384412e-05
[1416,] 4.512199e-03 7.884439e-05 3.510054e-04
[1417,] 5.022620e-04 1.567521e-04 1.901758e-04
[1418,] 3.440959e-03 8.742161e-05 2.232514e-04
[1419,] 1.565265e-04 5.889018e-05 1.763507e-05
[1420,] 1.201807e-04 9.543762e-05 2.401152e-05
[1421,] 1.205030e-04 9.546844e-05 2.407931e-05
[1422,] 3.312654e-03 8.300236e-05 2.204229e-04
[1423,] 1.973436e-03 8.623534e-05 2.961090e-04
[1424,] 3.128361e-03 8.193551e-05 2.135449e-04
[1425,] 3.551487e-03 1.577446e-04 5.991647e-04
[1426,] 2.883705e-03 8.143094e-05 2.018411e-04
[1427,] 3.519852e-03 7.782472e-05 2.929907e-04
[1428,] 1.183108e-04 6.402768e-05 1.580548e-05
[1429,] 1.058946e-04 5.772775e-05 1.390551e-05
[1430,] 1.218861e-04 6.067300e-05 1.539058e-05
[1431,] 1.180335e-04 2.482919e-04 6.455314e-05
[1432,] 1.199324e-04 2.008714e-04 5.453648e-05
[1433,] 1.523902e-04 2.168087e-04 6.623248e-05
[1434,] 1.094538e-03 1.087163e-04 2.528854e-04
[1435,] 1.169983e-04 6.702398e-05 1.775919e-05
[1436,] 1.219339e-04 6.270265e-05 1.715550e-05
[1437,] 1.352261e-04 3.165439e-04 1.007094e-04
[1438,] 3.643967e-04 8.208160e-05 6.135131e-05
[1439,] 1.349329e-04 8.647443e-05 2.845233e-05
[1440,] 1.135128e-04 1.190767e-04 2.765054e-05
[1441,] 2.027072e-04 1.158618e-04 4.597406e-05
[1442,] 1.456066e-04 1.052829e-04 3.332616e-05
[1443,] 3.558757e-04 8.255730e-04 1.055607e-03
[1444,] 3.369768e-04 6.779935e-04 7.888617e-04
[1445,] 3.807041e-04 7.176494e-04 9.907412e-04
[1446,] 1.488482e-04 1.029008e-04 3.302977e-05
[1447,] 1.330456e-04 9.327508e-05 2.618525e-05
[1448,] 3.393582e-04 6.673274e-04 7.827467e-04
[1449,] 7.522578e-04 9.772149e-04 1.028415e-03
[1450,] 6.033276e-04 8.594088e-04 6.731495e-04
[1451,] 3.348651e-04 2.256251e-04 2.108386e-04
[1452,] 2.976736e-04 6.503357e-04 6.363777e-04
[1453,] 1.823120e-04 1.969639e-04 8.045016e-05
[1454,] 4.652512e-04 6.425392e-05 4.102032e-05
[1455,] 6.976735e-04 7.556988e-04 7.093673e-04
[1456,] 1.682635e-04 1.035293e-04 3.724402e-05
[1457,] 3.087915e-04 5.635030e-04 5.710603e-04
[1458,] 3.407560e-04 7.231401e-04 8.598716e-04
[1459,] 3.407409e-04 5.361865e-04 6.155991e-04
[1460,] 3.272074e-04 7.209393e-04 8.111306e-04
[1461,] 3.470236e-04 6.344264e-05 3.337543e-05
[1462,] 3.709243e-04 7.329213e-04 9.783033e-04
[1463,] 3.403982e-04 7.343760e-04 8.734445e-04
[1464,] 3.414367e-04 7.329213e-04 8.749708e-04
[1465,] 1.356935e-04 1.260085e-04 3.791334e-05
[1466,] 3.075072e-04 5.805750e-04 5.871195e-04
[1467,] 1.571040e-04 7.165379e-04 9.016985e-05
[1468,] 3.121925e-04 7.287042e-04 7.693706e-04
[1469,] 1.538319e-04 8.275866e-04 3.011485e-04
[1470,] 1.492390e-04 1.075644e-04 3.530952e-05
[1471,] 2.938088e-04 6.816246e-04 6.576427e-04
[1472,] 2.810799e-04 1.266526e-04 8.328425e-05
[1473,] 2.960470e-04 7.309279e-04 7.168717e-04
[1474,] 1.785761e-04 9.242495e-05 3.014740e-05
[1475,] 5.579614e-04 4.231278e-04 2.998590e-04
[1476,] 2.537975e-04 3.849494e-04 2.877161e-04
[1477,] 3.370643e-04 7.378091e-04 8.663202e-04
[1478,] 1.341974e-04 5.028208e-04 1.179310e-04
[1479,] 1.489147e-04 1.303781e-04 2.930984e-05
[1480,] 3.118245e-04 7.567129e-04 7.997257e-04
[1481,] 5.542390e-04 5.257669e-04 3.663589e-04
[1482,] 3.065349e-04 6.485405e-04 6.602439e-04
[1483,] 3.090138e-04 7.501941e-04 7.823742e-04
[1484,] 6.204301e-04 5.123120e-04 4.161466e-04
[1485,] 1.334078e-04 4.322276e-04 9.933107e-05
[1486,] 1.409440e-04 2.137281e-03 2.952119e-04
[1487,] 3.226742e-04 5.533565e-04 5.933903e-04
[1488,] 3.188676e-04 5.555132e-04 5.866670e-04
[1489,] 3.217384e-04 5.549046e-04 5.929562e-04
[1490,] 3.223924e-04 5.549046e-04 5.945581e-04
[1491,] 5.547955e-04 5.138349e-04 3.631925e-04
[1492,] 3.274168e-04 5.569506e-04 6.093449e-04
[1493,] 3.112166e-04 5.475081e-04 5.589057e-04
[1494,] 4.563758e-04 5.551923e-04 2.966762e-04
[1495,] 2.982638e-04 5.531857e-04 5.341211e-04
[1496,] 3.167548e-04 4.864439e-04 5.006795e-04
[1497,] 2.960118e-04 5.074129e-04 4.801942e-04
[1498,] 1.458940e-04 1.110508e-04 3.599566e-05
[1499,] 2.719865e-04 4.893231e-04 4.117915e-04
[1500,] 1.389744e-04 2.396303e-04 4.972550e-05
[1501,] 5.756618e-04 2.049417e-04 1.537140e-04
[1502,] 2.967177e-04 5.688863e-04 5.469173e-04
[1503,] 3.081170e-04 6.124016e-04 6.242884e-04
[1504,] 2.923975e-04 5.646509e-04 5.317698e-04
[1505,] 2.154945e-04 1.075251e-04 4.839222e-05
[1506,] 1.315723e-04 8.036353e-05 2.230891e-05
[1507,] 1.424526e-04 1.019543e-04 3.114153e-05
[1508,] 3.007601e-04 4.904337e-04 4.720768e-04
[1509,] 2.946302e-04 4.925886e-04 4.616541e-04
[1510,] 2.954635e-04 4.976421e-04 4.687030e-04
[1511,] 1.393798e-04 1.088998e-04 3.339511e-05
[1512,] 1.784904e-04 8.222813e-05 2.660461e-05
[1513,] 2.968294e-04 5.588978e-04 5.365079e-04
[1514,] 1.787996e-04 8.053616e-05 2.613661e-05
[1515,] 3.097302e-04 5.237961e-04 5.285159e-04
[1516,] 3.135499e-04 5.894827e-04 6.127784e-04
[1517,] 3.166267e-04 5.665624e-04 5.939550e-04
[1518,] 1.391287e-04 8.303542e-04 1.266222e-04
[1519,] 3.074797e-04 5.484061e-04 5.509234e-04
[1520,] 1.430206e-04 1.200014e-04 2.733589e-05
[1521,] 3.189018e-04 5.868205e-04 6.238051e-04
[1522,] 1.409908e-04 1.073894e-04 3.331117e-05
[1523,] 1.340356e-04 4.578585e-04 1.077425e-04
[1524,] 1.535349e-04 1.097268e-04 3.732163e-05
[1525,] 3.117069e-04 5.642411e-04 5.790933e-04
[1526,] 3.396472e-04 5.615036e-04 6.453487e-04
[1527,] 3.338741e-04 5.707398e-04 6.426397e-04
[1528,] 3.200127e-04 5.068797e-04 5.314523e-04
[1529,] 3.161089e-04 4.896540e-04 5.031221e-04
[1530,] 1.784729e-04 7.938828e-05 2.563301e-05
[1531,] 1.333873e-04 3.909030e-04 8.922339e-05
[1532,] 3.705318e-04 6.312665e-05 3.439507e-05
[1533,] 1.335030e-04 3.995757e-04 9.264749e-05
[1534,] 1.418690e-04 1.078505e-04 3.367962e-05
[1535,] 3.197162e-04 5.049535e-04 5.287226e-04
[1536,] 1.491415e-04 1.076832e-04 3.532260e-05
[1537,] 2.904315e-04 4.987837e-04 4.592864e-04
[1538,] 2.816503e-04 5.183117e-04 4.599375e-04
[1539,] 1.470584e-04 6.239672e-04 2.120216e-04
[1540,] 6.559051e-04 6.399556e-04 5.554498e-04
[1541,] 2.882566e-04 5.129502e-04 4.690818e-04
[1542,] 1.701591e-04 1.233212e-04 2.961802e-05
[1543,] 7.110868e-04 6.245107e-04 6.029170e-04
[1544,] 2.834877e-04 5.145349e-04 4.602452e-04
[1545,] 1.327083e-04 8.460055e-05 2.386852e-05
[1546,] 1.343456e-04 4.219415e-04 1.033173e-04
[1547,] 2.881505e-04 4.796225e-04 4.350513e-04
[1548,] 1.168595e-04 1.555016e-04 3.129363e-05
[1549,] 1.323020e-04 9.737413e-05 2.711766e-05
[1550,] 4.985769e-04 5.918780e-04 3.567460e-04
[1551,] 2.842869e-04 4.773737e-04 4.250717e-04
[1552,] 4.776126e-04 6.059835e-04 3.436023e-04
[1553,] 1.779675e-04 7.787888e-05 2.487507e-05
[1554,] 2.826350e-04 5.280117e-04 4.716719e-04
[1555,] 1.331030e-04 8.178987e-05 2.314597e-05
[1556,] 1.415060e-04 1.061730e-04 3.259585e-05
[1557,] 2.915393e-04 5.477045e-04 5.121461e-04
[1558,] 1.572897e-04 1.654392e-04 5.111348e-05
[1559,] 2.844583e-04 5.129371e-04 4.607880e-04
[1560,] 2.916493e-04 5.184999e-04 4.822205e-04
[1561,] 2.883909e-04 5.155614e-04 4.720210e-04
[1562,] 2.806470e-04 5.149893e-04 4.545057e-04
[1563,] 2.736928e-04 5.075712e-04 4.324059e-04
[1564,] 1.785223e-04 8.211727e-05 2.659382e-05
[1565,] 1.420086e-04 1.025160e-04 3.168935e-05
[1566,] 1.253489e-04 2.456079e-04 5.936159e-05
[1567,] 2.877298e-04 5.744078e-04 5.301361e-04
[1568,] 2.840444e-04 5.458105e-04 4.925166e-04
[1569,] 3.058204e-04 5.585778e-04 5.582142e-04
[1570,] 3.179209e-04 5.533135e-04 5.816685e-04
[1571,] 3.290258e-04 7.274344e-04 8.243381e-04
[1572,] 1.623134e-04 1.096191e-04 3.939825e-05
[1573,] 3.095187e-04 4.918005e-04 4.918948e-04
[1574,] 1.390804e-04 3.322718e-04 9.146310e-05
[1575,] 3.071521e-04 5.146029e-04 5.123231e-04
[1576,] 3.894956e-04 6.193984e-05 3.643716e-05
[1577,] 1.355113e-04 7.817647e-05 2.250446e-05
[1578,] 1.359674e-04 9.806928e-05 2.841876e-05
[1579,] 3.029927e-04 5.334184e-04 5.237132e-04
[1580,] 1.614633e-04 6.257977e-04 2.485814e-04
[1581,] 3.103299e-04 5.146029e-04 5.193441e-04
[1582,] 3.012169e-04 4.964883e-04 4.795995e-04
[1583,] 3.045389e-04 5.709265e-04 5.687099e-04
[1584,] 3.058788e-04 5.654171e-04 5.659394e-04
[1585,] 1.754914e-04 7.100147e-05 2.288253e-05
[1586,] 3.026037e-04 5.489665e-04 5.398257e-04
[1587,] 5.369063e-04 2.508130e-04 4.232757e-04
[1588,] 2.891799e-04 6.085001e-04 5.685568e-04
[1589,] 1.392328e-04 4.761993e-04 1.301808e-04
[1590,] 3.139505e-04 5.672340e-04 5.881791e-04
[1591,] 1.394313e-04 5.019384e-04 1.364674e-04
[1592,] 3.233209e-04 5.575827e-04 6.002543e-04
[1593,] 3.346049e-04 5.554118e-04 6.253749e-04
[1594,] 1.408776e-04 3.186248e-03 3.800582e-04
[1595,] 7.226844e-04 4.701376e-04 4.617501e-04
[1596,] 2.054392e-04 1.575359e-04 5.543568e-05
[1597,] 1.551277e-04 1.655335e-04 5.021565e-05
[1598,] 1.634558e-04 1.197781e-04 2.863911e-05
[1599,] 1.785191e-04 7.930563e-05 2.561289e-05
[1600,] 1.187908e-04 1.141460e-04 2.431944e-05
[1601,] 1.778002e-04 1.066224e-04 4.126042e-05
[1602,] 1.392953e-04 1.857182e-03 2.420000e-04
[1603,] 1.577390e-04 1.251247e-04 2.903835e-05
[1604,] 4.839180e-04 1.986108e-04 2.588262e-04
[1605,] 1.739967e-04 1.056722e-04 3.986881e-05
[1606,] 1.326277e-04 1.159054e-04 2.554000e-05
[1607,] 1.333521e-04 7.562874e-05 2.125759e-05
[1608,] 1.416454e-04 1.094553e-04 3.425457e-05
[1609,] 5.689937e-04 3.941911e-04 2.846449e-04
[1610,] 1.784939e-04 8.315122e-05 2.697513e-05
[1611,] 3.156052e-04 2.603875e-04 2.240498e-04
[1612,] 3.326226e-04 1.607215e-04 1.331949e-04
[1613,] 1.327734e-04 9.568756e-05 2.694089e-05
[1614,] 1.427006e-04 1.153334e-04 3.691669e-05
[1615,] 1.262889e-04 1.102578e-03 1.691808e-04
[1616,] 1.391025e-04 3.259020e-04 8.984411e-05
[1617,] 4.187833e-04 6.622378e-05 4.089947e-05
[1618,] 1.246941e-04 1.384650e-04 2.886054e-05
[1619,] 1.178027e-04 1.718925e-04 3.407791e-05
[1620,] 1.261160e-04 1.863810e-04 3.674974e-05
[1621,] 5.732555e-04 2.100060e-04 1.381687e-04
[1622,] 1.937333e-04 1.235493e-04 3.125991e-05
[1623,] 1.348007e-04 9.238983e-05 2.639449e-05
[1624,] 3.660912e-04 1.731456e-04 6.522895e-05
[1625,] 1.365072e-04 7.843068e-05 2.283472e-05
[1626,] 1.782783e-04 7.923837e-05 2.556118e-05
[1627,] 2.668104e-04 1.880543e-04 1.292438e-04
[1628,] 1.946643e-04 6.699033e-04 3.600889e-04
[1629,] 1.788487e-04 7.862140e-05 2.542243e-05
[1630,] 2.828869e-04 1.860122e-04 1.358060e-04
[1631,] 2.101970e-04 6.362550e-04 9.410786e-05
[1632,] 1.515352e-04 9.514627e-05 3.119713e-05
[1633,] 1.369444e-04 7.760707e-05 2.262520e-05
[1634,] 3.228518e-04 6.143944e-05 3.190517e-05
[1635,] 1.406721e-04 1.011956e-04 3.154728e-05
[1636,] 3.160294e-04 6.434155e-05 3.118043e-05
[1637,] 1.358184e-04 7.535165e-05 2.171345e-05
[1638,] 1.475046e-04 9.044739e-05 2.888292e-05
[1639,] 2.986137e-04 6.335731e-05 2.999571e-05
[1640,] 6.285914e-04 3.247885e-04 7.313544e-04
[1641,] 3.028842e-04 6.637930e-04 6.664797e-04
[1642,] 2.949283e-04 2.523649e-04 2.014872e-04
[1643,] 1.391578e-04 9.464612e-05 2.859067e-05
[1644,] 3.038367e-04 1.829062e-04 1.442074e-04
[1645,] 4.735647e-04 8.019193e-04 5.142806e-04
[1646,] 4.629867e-04 7.275521e-04 4.537150e-04
[1647,] 1.462528e-04 1.104712e-04 3.590098e-05
[1648,] 4.979770e-04 7.166913e-04 4.930000e-04
[1649,] 2.915402e-04 1.149252e-04 7.597152e-05
[1650,] 4.520223e-04 1.183893e-03 5.631412e-04
[1651,] 9.918787e-05 1.681543e-04 3.473138e-05
[1652,] 2.204359e-04 3.307778e-04 6.101547e-05
[1653,] 1.210494e-04 1.702983e-04 3.401701e-05
[1654,] 4.204814e-04 6.635169e-04 3.186878e-04
[1655,] 1.978531e-04 6.467379e-05 2.229877e-05
[1656,] 1.688847e-04 1.116718e-04 4.455703e-05
[1657,] 1.694553e-04 1.101282e-04 4.138150e-05
[1658,] 1.639866e-04 1.079821e-04 3.896043e-05
[1659,] 1.389030e-04 2.918509e-04 8.091746e-05
[1660,] 1.528226e-04 1.066293e-04 3.574161e-05
[1661,] 1.378439e-04 9.114675e-05 2.686090e-05
[1662,] 1.949637e-04 8.430145e-05 3.473152e-05
[1663,] 5.179022e-04 1.934817e-04 1.117224e-04
[1664,] 1.397723e-04 5.225432e-04 1.001989e-04
[1665,] 2.032078e-04 1.040465e-04 4.662324e-05
[1666,] 2.593262e-04 1.935927e-04 1.264082e-04
[1667,] 2.911714e-04 6.182246e-04 5.841442e-04
[1668,] 3.047797e-04 6.210558e-04 6.251298e-04
[1669,] 1.710425e-04 4.552150e-04 1.997396e-04
[1670,] 1.455730e-04 4.325297e-04 1.461874e-04
[1671,] 4.007062e-04 6.136917e-05 3.744636e-05
[1672,] 1.505839e-04 4.890368e-04 1.749987e-04
[1673,] 6.529957e-04 3.490051e-04 3.166293e-04
[1674,] 2.429062e-04 2.708597e-04 1.824180e-04
[1675,] 2.467485e-04 2.949170e-04 2.049127e-04
[1676,] 1.685658e-04 4.766795e-04 2.047861e-04
[1677,] 1.897998e-04 2.423428e-04 1.113233e-04
[1678,] 1.437960e-04 6.147434e-04 2.019198e-04
[1679,] 9.572616e-05 2.647044e-04 5.031214e-05
[1680,] 2.451123e-04 1.017601e-04 5.735856e-05
[1681,] 2.621484e-04 2.827636e-04 2.100691e-04
[1682,] 2.652643e-04 2.835196e-04 2.137187e-04
[1683,] 2.114356e-04 2.610523e-04 1.420578e-04
[1684,] 2.956966e-04 6.935525e-05 4.069068e-05
[1685,] 1.780709e-04 8.085328e-05 2.606546e-05
[1686,] 1.785035e-04 8.416909e-05 2.697629e-05
[1687,] 1.722302e-04 9.366939e-05 2.616650e-05
[1688,] 2.833632e-04 2.575652e-04 2.062727e-04
[1689,] 1.178419e-04 1.952184e-04 3.877205e-05
[1690,] 2.439396e-04 7.509568e-05 2.807665e-05
[1691,] 2.041505e-04 7.195298e-05 2.374878e-05
[1692,] 1.782943e-04 7.824299e-05 2.522512e-05
[1693,] 1.065536e-04 9.971721e-05 2.188626e-05
[1694,] 2.022363e-04 1.765061e-04 8.261262e-05
[1695,] 1.782303e-04 8.072216e-05 2.610413e-05
[1696,] 2.504666e-04 7.531626e-05 3.960525e-05
[1697,] 1.075664e-04 1.564386e-04 3.215538e-05
[1698,] 1.574550e-04 3.894061e-04 1.503293e-04
[1699,] 1.071975e-04 1.132126e-04 2.417572e-05
[1700,] 1.078860e-04 1.659058e-04 3.356014e-05
[1701,] 2.273103e-04 2.552842e-04 1.522086e-04
[1702,] 1.040698e-04 9.376848e-05 2.085145e-05
[1703,] 2.799917e-04 4.513795e-04 1.173485e-04
[1704,] 1.040790e-04 9.512346e-05 2.110918e-05
[1705,] 2.820673e-04 2.355678e-04 6.436237e-05
[1706,] 1.060681e-04 9.567219e-05 2.112849e-05
[1707,] 1.077611e-04 1.186552e-04 2.538726e-05
[1708,] 1.875749e-04 8.481606e-05 3.263125e-05
[1709,] 1.576802e-04 9.570158e-05 2.530459e-05
[1710,] 1.060933e-04 9.920643e-05 2.181917e-05
[1711,] 3.127561e-04 5.335762e-04 1.511559e-04
[1712,] 1.054848e-04 1.044955e-04 2.291251e-05
[1713,] 1.053843e-04 1.039514e-04 2.253726e-05
[1714,] 1.080067e-04 1.006942e-04 2.184414e-05
[1715,] 1.563438e-04 4.257419e-04 1.624528e-04
[1716,] 2.831761e-04 2.052943e-04 5.681405e-05
[1717,] 2.098846e-04 6.645041e-05 2.347941e-05
[1718,] 2.050907e-04 7.536710e-05 3.025880e-05
[1719,] 2.514479e-04 2.724113e-04 1.914011e-04
[1720,] 2.529593e-04 5.840839e-05 2.539706e-05
[1721,] 2.728981e-04 2.696734e-04 2.084612e-04
[1722,] 1.067267e-04 8.666418e-05 1.936348e-05
[1723,] 1.542251e-04 4.293591e-04 1.598074e-04
[1724,] 2.224299e-04 5.809737e-05 2.374931e-05
[1725,] 1.086076e-04 8.631085e-05 1.927950e-05
[1726,] 2.825765e-04 2.780157e-04 2.251284e-04
[1727,] 1.780813e-04 8.318362e-05 2.686892e-05
[1728,] 2.615297e-04 2.468702e-04 1.786266e-04
[1729,] 1.498165e-04 1.056804e-04 2.590133e-05
[1730,] 2.244437e-04 7.262267e-05 3.451679e-05
[1731,] 1.374641e-04 3.583019e-04 1.107186e-04
[1732,] 2.170298e-04 1.015197e-04 2.999482e-05
[1733,] 2.883618e-04 5.891082e-05 3.048078e-05
[1734,] 5.424992e-04 1.373649e-04 1.258684e-04
[1735,] 1.406706e-04 1.626879e-04 4.743100e-05
[1736,] 1.693507e-04 1.021371e-04 2.594937e-05
[1737,] 1.741601e-04 1.074888e-04 2.719905e-05
[1738,] 1.646835e-04 1.761010e-04 5.956046e-05
[1739,] 2.687894e-04 2.971994e-04 2.292983e-04
[1740,] 2.631831e-04 2.577385e-04 1.893839e-04
[1741,] 2.622897e-04 2.630097e-04 1.931821e-04
[1742,] 1.806568e-04 8.808169e-05 3.307631e-05
[1743,] 2.914691e-04 2.563381e-04 2.119009e-04
[1744,] 1.493402e-04 4.268363e-04 1.518140e-04
[1745,] 3.370660e-04 8.322868e-05 3.528097e-05
[1746,] 1.614843e-04 4.089595e-04 1.644760e-04
[1747,] 2.823039e-04 8.011514e-04 1.771643e-04
[1748,] 2.569657e-04 1.546196e-04 7.052196e-05
[1749,] 2.538517e-04 2.392938e-04 1.662519e-04
[1750,] 1.835268e-04 6.168606e-04 3.020739e-04
[1751,] 1.185663e-04 6.923645e-05 1.653365e-05
[1752,] 1.703419e-04 5.213591e-04 2.273948e-04
[1753,] 2.232120e-04 6.280079e-05 2.459019e-05
[1754,] 1.479837e-04 5.013788e-04 1.743482e-04
[1755,] 1.812485e-04 7.476973e-05 2.365066e-05
[1756,] 1.588067e-04 2.314990e-04 7.674251e-05
[1757,] 1.923018e-04 3.443522e-04 1.677046e-04
[1758,] 2.484292e-04 2.709895e-04 1.874700e-04
[1759,] 2.978290e-04 2.685648e-04 8.065148e-05
[1760,] 1.610610e-04 9.194009e-05 2.359381e-05
[1761,] 1.942805e-04 6.817038e-04 3.642054e-04
[1762,] 1.539099e-04 7.201706e-04 2.644171e-04
[1763,] 1.865207e-04 7.660282e-05 2.853792e-05
[1764,] 2.153942e-04 2.902337e-04 1.644283e-04
[1765,] 3.104000e-04 2.336176e-04 7.320844e-05
[1766,] 1.777272e-04 9.613487e-05 3.106589e-05
[1767,] 2.192058e-04 8.321897e-05 3.392303e-05
[1768,] 2.703142e-04 1.562957e-04 7.801279e-05
[1769,] 2.767960e-04 3.357863e-04 9.037376e-05
[1770,] 1.723595e-04 8.346750e-05 2.377142e-05
[1771,] 2.024933e-04 2.025987e-04 9.918262e-05
[1772,] 1.499303e-04 7.754798e-05 2.132033e-05
[1773,] 1.768223e-04 8.097424e-05 2.385616e-05
[1774,] 1.660681e-04 7.859530e-05 2.273567e-05
[1775,] 1.620695e-04 6.000064e-05 2.067016e-05
[1776,] 1.665902e-04 2.515349e-04 1.012129e-04
[1777,] 3.036482e-04 3.108131e-04 9.471249e-05
[1778,] 2.149258e-04 1.401701e-04 7.312841e-05
[1779,] 2.278936e-04 4.565038e-04 8.712380e-05
[1780,] 1.407124e-04 2.149131e-04 7.003560e-05
[1781,] 2.615854e-04 1.262206e-04 7.589952e-05
[1782,] 2.353506e-04 7.182852e-05 3.067989e-05
[1783,] 1.947392e-04 8.902795e-04 1.051448e-04
[1784,] 1.840096e-04 3.951225e-04 1.782190e-04
[1785,] 1.431580e-04 1.202016e-04 2.690654e-05
[1786,] 1.220668e-04 9.652755e-05 2.168389e-05
[1787,] 2.547111e-04 1.158912e-03 2.036146e-04
[1788,] 1.286165e-04 9.841054e-05 2.337728e-05
[1789,] 9.189920e-04 1.555528e-04 1.576948e-04
[1790,] 1.766566e-04 1.346285e-03 4.190923e-04
[1791,] 1.004166e-04 9.611241e-05 2.105506e-05
[1792,] 1.152267e-04 1.618620e-04 3.834704e-05
[1793,] 1.775429e-04 1.739364e-04 4.639242e-05
[1794,] 9.502362e-05 5.987731e-05 1.329481e-05
[1795,] 1.949317e-04 1.665459e-04 6.551553e-05
[1796,] 1.724535e-04 1.437299e-03 4.975203e-04
[1797,] 9.503390e-05 3.104503e-04 6.475894e-05
[1798,] 1.040828e-04 2.800436e-04 6.981073e-05
[1799,] 1.397342e-04 1.920967e-04 4.876462e-05
[1800,] 9.027081e-05 1.747368e-04 3.172085e-05
[1801,] 9.331974e-05 7.170464e-05 1.535250e-05
[1802,] 9.385571e-05 7.070939e-05 1.535714e-05
[1803,] 9.272061e-05 7.891488e-05 1.598680e-05
[1804,] 9.247539e-05 7.935613e-05 1.605601e-05
[1805,] 9.259366e-05 7.862537e-05 1.593360e-05
[1806,] 1.940043e-04 1.545662e-04 5.606601e-05
[1807,] 1.929524e-04 1.704013e-04 6.606417e-05
[1808,] 9.657041e-05 6.537572e-05 1.419961e-05
[1809,] 9.213010e-05 6.021477e-05 1.286339e-05
[1810,] 9.432476e-05 1.189040e-04 2.254561e-05
[1811,] 2.293198e-04 2.239458e-04 1.163234e-04
[1812,] 2.201517e-04 2.869727e-04 1.605963e-04
[1813,] 8.979652e-05 1.359485e-04 2.751437e-05
[1814,] 8.937898e-05 1.062436e-04 2.155470e-05
[1815,] 2.152844e-04 1.505421e-03 9.372102e-04
[1816,] 1.865233e-04 1.412126e-04 5.171729e-05
[1817,] 1.104335e-04 6.113024e-05 1.541894e-05
[1818,] 9.555056e-05 7.050076e-05 1.524701e-05
[1819,] 8.942752e-05 3.387279e-04 5.843892e-05
[1820,] 9.150729e-05 1.043464e-04 2.254490e-05
[1821,] 1.992285e-04 1.086373e-04 4.234766e-05
```
