## Supplementary material for "Characterization of shared and ancestry-specific signals driving complex traits using multi-ancestry fine-mapping": s1_data.bim

```
11	chr11:107717937:A:G	0	107717937	G	A
11	chr11:107718658:A:T	0	107718658	T	A
11	chr11:107718971:T:A	0	107718971	A	T
11	chr11:107719187:T:A	0	107719187	A	T
11	chr11:107719188:C:A	0	107719188	A	C
11	chr11:107719311:C:T	0	107719311	T	C
11	chr11:107719493:T:A	0	107719493	A	T
11	chr11:107719609:C:T	0	107719609	T	C
11	chr11:107720811:A:G	0	107720811	G	A
11	chr11:107721254:AAAAAG:A	0	107721254	A	AAAAAG
11	chr11:107722095:C:A	0	107722095	A	C
11	chr11:107722324:C:T	0	107722324	T	C
11	chr11:107723955:T:C	0	107723955	C	T
11	chr11:107724502:C:T	0	107724502	T	C
11	chr11:107724902:T:C	0	107724902	C	T
11	chr11:107725155:C:A	0	107725155	A	C
11	chr11:107727450:T:C	0	107727450	C	T
11	chr11:107727996:T:G	0	107727996	G	T
11	chr11:107729556:T:A	0	107729556	A	T
11	chr11:107729844:C:T	0	107729844	T	C
11	chr11:107730065:T:C	0	107730065	C	T
11	chr11:107731303:T:C	0	107731303	C	T
11	chr11:107731628:A:G	0	107731628	G	A
11	chr11:107731654:G:A	0	107731654	A	G
11	chr11:107732665:C:A	0	107732665	A	C
11	chr11:107733890:G:T	0	107733890	T	G
11	chr11:107734809:C:A	0	107734809	A	C
11	chr11:107734952:T:A	0	107734952	A	T
11	chr11:107736586:T:C	0	107736586	C	T
11	chr11:107736683:G:A	0	107736683	A	G
11	chr11:107736998:C:T	0	107736998	T	C
11	chr11:107737103:A:G	0	107737103	G	A
11	chr11:107737878:T:C	0	107737878	C	T
11	chr11:107738709:A:G	0	107738709	G	A
11	chr11:107738715:A:G	0	107738715	G	A
11	chr11:107742579:A:G	0	107742579	G	A
11	chr11:107743532:A:G	0	107743532	G	A
11	chr11:107743663:T:C	0	107743663	C	T
11	chr11:107744182:A:G	0	107744182	G	A
11	chr11:107744190:T:A	0	107744190	A	T
11	chr11:107744521:C:T	0	107744521	T	C
11	chr11:107744859:G:A	0	107744859	A	G
11	chr11:107745485:G:A	0	107745485	A	G
11	chr11:107745883:A:G	0	107745883	G	A
11	chr11:107745957:A:G	0	107745957	G	A
11	chr11:107746791:C:T	0	107746791	T	C
11	chr11:107747049:A:G	0	107747049	G	A
11	chr11:107747830:C:T	0	107747830	T	C
11	chr11:107748071:C:T	0	107748071	T	C
11	chr11:107748299:G:A	0	107748299	A	G
11	chr11:107748353:A:G	0	107748353	G	A
11	chr11:107748411:G:T	0	107748411	T	G
11	chr11:107748449:C:G	0	107748449	G	C
11	chr11:107749261:G:A	0	107749261	A	G
11	chr11:107749864:A:T	0	107749864	T	A
11	chr11:107750677:G:C	0	107750677	C	G
11	chr11:107750812:G:A	0	107750812	A	G
11	chr11:107751133:G:A	0	107751133	A	G
11	chr11:107751620:A:G	0	107751620	G	A
11	chr11:107751806:A:T	0	107751806	T	A
11	chr11:107752052:A:G	0	107752052	G	A
11	chr11:107752356:T:C	0	107752356	C	T
11	chr11:107752579:G:A	0	107752579	A	G
11	chr11:107752589:G:A	0	107752589	A	G
11	chr11:107752725:C:T	0	107752725	T	C
11	chr11:107752775:A:G	0	107752775	G	A
11	chr11:107752898:C:T	0	107752898	T	C
11	chr11:107752956:A:G	0	107752956	G	A
11	chr11:107753052:A:G	0	107753052	G	A
11	chr11:107753886:A:C	0	107753886	C	A
11	chr11:107754150:C:T	0	107754150	T	C
11	chr11:107754211:C:T	0	107754211	T	C
11	chr11:107754683:T:C	0	107754683	C	T
11	chr11:107754940:C:T	0	107754940	T	C
11	chr11:107755128:G:A	0	107755128	A	G
11	chr11:107755833:C:T	0	107755833	T	C
11	chr11:107756097:C:A	0	107756097	A	C
11	chr11:107756166:T:C	0	107756166	C	T
11	chr11:107756658:A:C	0	107756658	C	A
11	chr11:107758296:G:A	0	107758296	A	G
11	chr11:107759789:G:T	0	107759789	T	G
11	chr11:107759793:C:T	0	107759793	T	C
11	chr11:107760226:C:T	0	107760226	T	C
11	chr11:107760779:G:T	0	107760779	T	G
11	chr11:107760859:C:T	0	107760859	T	C
11	chr11:107761972:T:C	0	107761972	C	T
11	chr11:107762510:G:A	0	107762510	A	G
11	chr11:107762734:G:A	0	107762734	A	G
11	chr11:107763241:A:G	0	107763241	G	A
11	chr11:107763452:C:T	0	107763452	T	C
11	chr11:107763779:C:A	0	107763779	A	C
11	chr11:107763949:T:C	0	107763949	C	T
11	chr11:107764080:T:C	0	107764080	C	T
11	chr11:107764437:G:A	0	107764437	A	G
11	chr11:107764445:G:A	0	107764445	A	G
11	chr11:107764678:T:C	0	107764678	C	T
11	chr11:107764973:C:T	0	107764973	T	C
11	chr11:107767074:A:G	0	107767074	G	A
11	chr11:107767552:A:G	0	107767552	G	A
11	chr11:107767851:T:C	0	107767851	C	T
11	chr11:107767969:T:C	0	107767969	C	T
11	chr11:107769020:T:C	0	107769020	C	T
11	chr11:107769035:G:A	0	107769035	A	G
11	chr11:107769433:C:T	0	107769433	T	C
11	chr11:107769636:T:A	0	107769636	A	T
11	chr11:107769799:A:G	0	107769799	G	A
11	chr11:107770614:G:T	0	107770614	T	G
11	chr11:107772118:G:A	0	107772118	A	G
11	chr11:107772890:G:A	0	107772890	A	G
11	chr11:107773701:G:A	0	107773701	A	G
11	chr11:107773770:G:A	0	107773770	A	G
11	chr11:107773771:T:G	0	107773771	G	T
11	chr11:107774207:C:T	0	107774207	T	C
11	chr11:107774736:A:G	0	107774736	G	A
11	chr11:107774930:G:A	0	107774930	A	G
11	chr11:107775004:T:C	0	107775004	C	T
11	chr11:107776192:G:A	0	107776192	A	G
11	chr11:107778300:G:A	0	107778300	A	G
11	chr11:107778436:G:A	0	107778436	A	G
11	chr11:107778813:C:T	0	107778813	T	C
11	chr11:107779747:G:A	0	107779747	A	G
11	chr11:107779779:C:G	0	107779779	G	C
11	chr11:107780369:G:A	0	107780369	A	G
11	chr11:107780875:C:T	0	107780875	T	C
11	chr11:107780883:T:C	0	107780883	C	T
11	chr11:107781329:C:T	0	107781329	T	C
11	chr11:107781926:C:T	0	107781926	T	C
11	chr11:107782610:A:T	0	107782610	T	A
11	chr11:107782924:C:T	0	107782924	T	C
11	chr11:107783694:A:C	0	107783694	C	A
11	chr11:107784145:G:C	0	107784145	C	G
11	chr11:107786538:C:T	0	107786538	T	C
11	chr11:107786563:A:G	0	107786563	G	A
11	chr11:107786660:A:G	0	107786660	G	A
11	chr11:107786869:C:T	0	107786869	T	C
11	chr11:107786877:A:C	0	107786877	C	A
11	chr11:107786879:C:T	0	107786879	T	C
11	chr11:107786945:G:A	0	107786945	A	G
11	chr11:107787327:T:C	0	107787327	C	T
11	chr11:107787704:A:G	0	107787704	G	A
11	chr11:107787809:T:C	0	107787809	C	T
11	chr11:107787981:A:T	0	107787981	T	A
11	chr11:107788298:T:C	0	107788298	C	T
11	chr11:107788460:A:G	0	107788460	G	A
11	chr11:107788514:T:A	0	107788514	A	T
11	chr11:107788655:C:T	0	107788655	T	C
11	chr11:107788700:A:G	0	107788700	G	A
11	chr11:107788727:C:T	0	107788727	T	C
11	chr11:107788761:C:A	0	107788761	A	C
11	chr11:107788780:C:T	0	107788780	T	C
11	chr11:107788805:A:C	0	107788805	C	A
11	chr11:107788946:G:A	0	107788946	A	G
11	chr11:107789181:T:C	0	107789181	C	T
11	chr11:107789302:T:A	0	107789302	A	T
11	chr11:107789390:T:C	0	107789390	C	T
11	chr11:107789518:G:A	0	107789518	A	G
11	chr11:107789686:G:A	0	107789686	A	G
11	chr11:107789825:T:G	0	107789825	G	T
11	chr11:107790104:A:G	0	107790104	G	A
11	chr11:107790516:G:T	0	107790516	T	G
11	chr11:107790626:C:T	0	107790626	T	C
11	chr11:107790670:C:T	0	107790670	T	C
11	chr11:107790850:T:A	0	107790850	A	T
11	chr11:107791336:C:A	0	107791336	A	C
11	chr11:107791521:G:A	0	107791521	A	G
11	chr11:107791644:T:G	0	107791644	G	T
11	chr11:107791915:T:C	0	107791915	C	T
11	chr11:107791937:A:G	0	107791937	G	A
11	chr11:107792064:A:G	0	107792064	G	A
11	chr11:107792115:A:G	0	107792115	G	A
11	chr11:107792210:AC:A	0	107792210	A	AC
11	chr11:107792220:C:T	0	107792220	T	C
11	chr11:107793220:A:G	0	107793220	G	A
11	chr11:107793591:T:G	0	107793591	G	T
11	chr11:107793984:A:G	0	107793984	G	A
11	chr11:107793987:G:A	0	107793987	A	G
11	chr11:107795134:T:A	0	107795134	A	T
11	chr11:107796022:G:A	0	107796022	A	G
11	chr11:107796893:A:G	0	107796893	G	A
11	chr11:107797185:TAAG:T	0	107797185	T	TAAG
11	chr11:107797191:C:T	0	107797191	T	C
11	chr11:107797198:T:A	0	107797198	A	T
11	chr11:107797333:A:AGAAAAGGT	0	107797333	AGAAAAGGT	A
11	chr11:107797396:C:A	0	107797396	A	C
11	chr11:107797490:C:A	0	107797490	A	C
11	chr11:107797841:T:C	0	107797841	C	T
11	chr11:107797972:T:A	0	107797972	A	T
11	chr11:107797982:TTTTTTA:T	0	107797982	T	TTTTTTA
11	chr11:107798062:G:A	0	107798062	A	G
11	chr11:107798240:G:C	0	107798240	C	G
11	chr11:107798824:C:T	0	107798824	T	C
11	chr11:107799091:C:T	0	107799091	T	C
11	chr11:107799210:T:C	0	107799210	C	T
11	chr11:107799452:C:T	0	107799452	T	C
11	chr11:107799502:T:C	0	107799502	C	T
11	chr11:107799613:C:T	0	107799613	T	C
11	chr11:107799720:A:G	0	107799720	G	A
11	chr11:107799733:A:G	0	107799733	G	A
11	chr11:107799748:C:T	0	107799748	T	C
11	chr11:107799754:A:G	0	107799754	G	A
11	chr11:107799803:C:T	0	107799803	T	C
11	chr11:107799953:A:G	0	107799953	G	A
11	chr11:107800183:C:T	0	107800183	T	C
11	chr11:107800311:C:CA	0	107800311	CA	C
11	chr11:107800427:ATT:A	0	107800427	A	ATT
11	chr11:107800447:C:T	0	107800447	T	C
11	chr11:107800464:G:T	0	107800464	T	G
11	chr11:107800875:A:G	0	107800875	G	A
11	chr11:107800900:C:T	0	107800900	T	C
11	chr11:107800953:A:G	0	107800953	G	A
11	chr11:107800966:A:G	0	107800966	G	A
11	chr11:107800968:A:G	0	107800968	G	A
11	chr11:107800976:T:C	0	107800976	C	T
11	chr11:107801022:G:A	0	107801022	A	G
11	chr11:107801037:T:C	0	107801037	C	T
11	chr11:107801127:G:A	0	107801127	A	G
11	chr11:107801319:G:A	0	107801319	A	G
11	chr11:107801331:AAGC:CAGC	0	107801331	CAGC	AAGC
11	chr11:107802217:A:G	0	107802217	G	A
11	chr11:107802224:T:C	0	107802224	C	T
11	chr11:107802574:A:G	0	107802574	G	A
11	chr11:107802623:C:G	0	107802623	G	C
11	chr11:107802817:T:C	0	107802817	C	T
11	chr11:107802834:C:T	0	107802834	T	C
11	chr11:107802859:G:A	0	107802859	A	G
11	chr11:107802860:C:G	0	107802860	G	C
11	chr11:107802902:T:C	0	107802902	C	T
11	chr11:107802948:C:T	0	107802948	T	C
11	chr11:107803294:A:C	0	107803294	C	A
11	chr11:107803307:A:G	0	107803307	G	A
11	chr11:107803469:C:T	0	107803469	T	C
11	chr11:107803494:A:G	0	107803494	G	A
11	chr11:107803537:G:C	0	107803537	C	G
11	chr11:107803570:T:C	0	107803570	C	T
11	chr11:107803632:G:A	0	107803632	A	G
11	chr11:107804072:A:G	0	107804072	G	A
11	chr11:107804359:T:C	0	107804359	C	T
11	chr11:107804840:C:T	0	107804840	T	C
11	chr11:107804984:A:C	0	107804984	C	A
11	chr11:107805534:C:T	0	107805534	T	C
11	chr11:107805775:C:G	0	107805775	G	C
11	chr11:107805817:C:T	0	107805817	T	C
11	chr11:107805850:C:T	0	107805850	T	C
11	chr11:107805924:G:A	0	107805924	A	G
11	chr11:107805971:C:T	0	107805971	T	C
11	chr11:107806340:T:G	0	107806340	G	T
11	chr11:107807213:C:T	0	107807213	T	C
11	chr11:107807319:G:A	0	107807319	A	G
11	chr11:107807445:T:C	0	107807445	C	T
11	chr11:107807723:G:A	0	107807723	A	G
11	chr11:107808070:A:G	0	107808070	G	A
11	chr11:107808194:T:C	0	107808194	C	T
11	chr11:107808287:T:C	0	107808287	C	T
11	chr11:107808985:T:C	0	107808985	C	T
11	chr11:107809102:G:T	0	107809102	T	G
11	chr11:107809500:C:T	0	107809500	T	C
11	chr11:107809580:C:T	0	107809580	T	C
11	chr11:107810140:A:G	0	107810140	G	A
11	chr11:107810379:T:C	0	107810379	C	T
11	chr11:107811632:A:T	0	107811632	T	A
11	chr11:107812703:A:T	0	107812703	T	A
11	chr11:107813176:G:A	0	107813176	A	G
11	chr11:107813200:A:T	0	107813200	T	A
11	chr11:107813645:T:C	0	107813645	C	T
11	chr11:107813917:G:T	0	107813917	T	G
11	chr11:107814207:C:T	0	107814207	T	C
11	chr11:107814312:A:G	0	107814312	G	A
11	chr11:107815064:T:C	0	107815064	C	T
11	chr11:107815213:A:G	0	107815213	G	A
11	chr11:107815393:A:AT	0	107815393	AT	A
11	chr11:107815398:A:T	0	107815398	T	A
11	chr11:107815464:A:G	0	107815464	G	A
11	chr11:107815992:C:T	0	107815992	T	C
11	chr11:107816587:C:T	0	107816587	T	C
11	chr11:107817799:T:C	0	107817799	C	T
11	chr11:107817842:A:G	0	107817842	G	A
11	chr11:107817879:C:G	0	107817879	G	C
11	chr11:107818267:C:T	0	107818267	T	C
11	chr11:107818405:AAAAAG:A	0	107818405	A	AAAAAG
11	chr11:107818962:G:C	0	107818962	C	G
11	chr11:107819375:C:T	0	107819375	T	C
11	chr11:107819419:C:T	0	107819419	T	C
11	chr11:107819588:G:A	0	107819588	A	G
11	chr11:107820127:A:G	0	107820127	G	A
11	chr11:107820166:A:T	0	107820166	T	A
11	chr11:107820419:C:A	0	107820419	A	C
11	chr11:107820643:A:G	0	107820643	G	A
11	chr11:107820736:A:C	0	107820736	C	A
11	chr11:107820848:T:C	0	107820848	C	T
11	chr11:107820849:G:A	0	107820849	A	G
11	chr11:107821179:G:A	0	107821179	A	G
11	chr11:107821486:G:A	0	107821486	A	G
11	chr11:107821526:C:T	0	107821526	T	C
11	chr11:107821576:T:C	0	107821576	C	T
11	chr11:107821829:G:C	0	107821829	C	G
11	chr11:107821966:A:G	0	107821966	G	A
11	chr11:107822009:A:G	0	107822009	G	A
11	chr11:107822054:A:C	0	107822054	C	A
11	chr11:107822394:A:G	0	107822394	G	A
11	chr11:107822878:T:C	0	107822878	C	T
11	chr11:107823254:T:C	0	107823254	C	T
11	chr11:107824109:C:G	0	107824109	G	C
11	chr11:107824188:T:C	0	107824188	C	T
11	chr11:107824364:G:A	0	107824364	A	G
11	chr11:107824491:A:G	0	107824491	G	A
11	chr11:107824559:A:G	0	107824559	G	A
11	chr11:107824811:A:T	0	107824811	T	A
11	chr11:107824855:C:T	0	107824855	T	C
11	chr11:107824978:T:C	0	107824978	C	T
11	chr11:107825018:A:G	0	107825018	G	A
11	chr11:107825135:C:G	0	107825135	G	C
11	chr11:107825648:T:G	0	107825648	G	T
11	chr11:107825916:G:A	0	107825916	A	G
11	chr11:107826300:C:T	0	107826300	T	C
11	chr11:107826354:A:G	0	107826354	G	A
11	chr11:107826907:A:G	0	107826907	G	A
11	chr11:107827053:A:G	0	107827053	G	A
11	chr11:107827892:T:C	0	107827892	C	T
11	chr11:107828210:G:A	0	107828210	A	G
11	chr11:107828303:G:A	0	107828303	A	G
11	chr11:107828377:T:C	0	107828377	C	T
11	chr11:107828380:A:G	0	107828380	G	A
11	chr11:107828732:C:CAT	0	107828732	CAT	C
11	chr11:107828762:A:G	0	107828762	G	A
11	chr11:107828796:T:C	0	107828796	C	T
11	chr11:107828835:A:G	0	107828835	G	A
11	chr11:107828844:T:C	0	107828844	C	T
11	chr11:107829119:A:G	0	107829119	G	A
11	chr11:107829248:A:G	0	107829248	G	A
11	chr11:107829374:G:A	0	107829374	A	G
11	chr11:107829434:T:C	0	107829434	C	T
11	chr11:107829460:C:T	0	107829460	T	C
11	chr11:107829477:C:T	0	107829477	T	C
11	chr11:107829921:T:A	0	107829921	A	T
11	chr11:107830254:T:C	0	107830254	C	T
11	chr11:107830300:T:C	0	107830300	C	T
11	chr11:107831058:C:A	0	107831058	A	C
11	chr11:107831088:C:T	0	107831088	T	C
11	chr11:107831276:G:A	0	107831276	A	G
11	chr11:107832180:T:A	0	107832180	A	T
11	chr11:107832601:A:G	0	107832601	G	A
11	chr11:107832710:A:G	0	107832710	G	A
11	chr11:107833131:T:C	0	107833131	C	T
11	chr11:107834187:G:A	0	107834187	A	G
11	chr11:107834283:C:T	0	107834283	T	C
11	chr11:107834882:G:T	0	107834882	T	G
11	chr11:107835366:G:A	0	107835366	A	G
11	chr11:107836106:C:T	0	107836106	T	C
11	chr11:107836164:A:G	0	107836164	G	A
11	chr11:107836233:CTTTT:C	0	107836233	C	CTTTT
11	chr11:107836344:G:T	0	107836344	T	G
11	chr11:107836736:G:C	0	107836736	C	G
11	chr11:107836738:A:C	0	107836738	C	A
11	chr11:107836783:T:G	0	107836783	G	T
11	chr11:107837170:T:G	0	107837170	G	T
11	chr11:107837397:C:T	0	107837397	T	C
11	chr11:107839124:C:T	0	107839124	T	C
11	chr11:107839609:T:C	0	107839609	C	T
11	chr11:107840498:C:T	0	107840498	T	C
11	chr11:107840909:C:A	0	107840909	A	C
11	chr11:107840938:A:G	0	107840938	G	A
11	chr11:107840966:C:T	0	107840966	T	C
11	chr11:107841294:A:G	0	107841294	G	A
11	chr11:107841704:G:A	0	107841704	A	G
11	chr11:107842397:A:G	0	107842397	G	A
11	chr11:107843035:C:T	0	107843035	T	C
11	chr11:107845019:T:C	0	107845019	C	T
11	chr11:107845719:A:G	0	107845719	G	A
11	chr11:107846148:G:A	0	107846148	A	G
11	chr11:107846374:G:T	0	107846374	T	G
11	chr11:107846916:C:T	0	107846916	T	C
11	chr11:107847702:G:A	0	107847702	A	G
11	chr11:107847760:T:C	0	107847760	C	T
11	chr11:107848273:GAAAA:G	0	107848273	G	GAAAA
11	chr11:107848603:A:G	0	107848603	G	A
11	chr11:107849465:C:T	0	107849465	T	C
11	chr11:107849500:T:A	0	107849500	A	T
11	chr11:107849599:A:G	0	107849599	G	A
11	chr11:107850780:C:T	0	107850780	T	C
11	chr11:107851175:A:G	0	107851175	G	A
11	chr11:107851459:G:A	0	107851459	A	G
11	chr11:107851571:G:A	0	107851571	A	G
11	chr11:107852512:C:T	0	107852512	T	C
11	chr11:107852548:CT:C	0	107852548	C	CT
11	chr11:107854914:C:G	0	107854914	G	C
11	chr11:107856619:C:T	0	107856619	T	C
11	chr11:107857704:A:T	0	107857704	T	A
11	chr11:107857936:A:G	0	107857936	G	A
11	chr11:107858390:C:CA	0	107858390	CA	C
11	chr11:107858400:G:A	0	107858400	A	G
11	chr11:107858889:G:T	0	107858889	T	G
11	chr11:107860178:T:C	0	107860178	C	T
11	chr11:107860814:A:G	0	107860814	G	A
11	chr11:107861053:G:A	0	107861053	A	G
11	chr11:107861664:A:T	0	107861664	T	A
11	chr11:107861665:C:T	0	107861665	T	C
11	chr11:107861712:T:C	0	107861712	C	T
11	chr11:107861732:T:C	0	107861732	C	T
11	chr11:107862961:T:A	0	107862961	A	T
11	chr11:107864389:C:T	0	107864389	T	C
11	chr11:107864424:T:A	0	107864424	A	T
11	chr11:107864776:G:A	0	107864776	A	G
11	chr11:107865871:G:A	0	107865871	A	G
11	chr11:107866132:C:T	0	107866132	T	C
11	chr11:107866137:G:C	0	107866137	C	G
11	chr11:107866660:C:T	0	107866660	T	C
11	chr11:107866897:G:T	0	107866897	T	G
11	chr11:107866899:G:A	0	107866899	A	G
11	chr11:107867036:C:T	0	107867036	T	C
11	chr11:107867068:GACTTCAGGTGATC:G	0	107867068	G	GACTTCAGGTGATC
11	chr11:107867115:C:T	0	107867115	T	C
11	chr11:107867820:G:C	0	107867820	C	G
11	chr11:107869045:G:C	0	107869045	C	G
11	chr11:107869163:C:G	0	107869163	G	C
11	chr11:107871343:G:T	0	107871343	T	G
11	chr11:107871821:T:C	0	107871821	C	T
11	chr11:107872065:G:C	0	107872065	C	G
11	chr11:107872429:A:G	0	107872429	G	A
11	chr11:107872856:A:G	0	107872856	G	A
11	chr11:107872868:A:G	0	107872868	G	A
11	chr11:107873279:C:T	0	107873279	T	C
11	chr11:107873577:A:G	0	107873577	G	A
11	chr11:107874043:C:A	0	107874043	A	C
11	chr11:107874320:G:A	0	107874320	A	G
11	chr11:107874505:C:CA	0	107874505	CA	C
11	chr11:107874597:T:A	0	107874597	A	T
11	chr11:107874749:C:T	0	107874749	T	C
11	chr11:107875587:G:A	0	107875587	A	G
11	chr11:107875618:G:A	0	107875618	A	G
11	chr11:107875704:G:A	0	107875704	A	G
11	chr11:107876299:C:T	0	107876299	T	C
11	chr11:107877302:C:T	0	107877302	T	C
11	chr11:107877690:A:G	0	107877690	G	A
11	chr11:107878103:T:C	0	107878103	C	T
11	chr11:107878573:G:A	0	107878573	A	G
11	chr11:107880036:C:T	0	107880036	T	C
11	chr11:107880781:C:T	0	107880781	T	C
11	chr11:107881168:G:GTTAA	0	107881168	GTTAA	G
11	chr11:107882424:T:G	0	107882424	G	T
11	chr11:107882559:T:A	0	107882559	A	T
11	chr11:107882755:T:A	0	107882755	A	T
11	chr11:107883610:C:G	0	107883610	G	C
11	chr11:107884508:C:T	0	107884508	T	C
11	chr11:107885005:C:T	0	107885005	T	C
11	chr11:107885842:C:T	0	107885842	T	C
11	chr11:107885935:C:T	0	107885935	T	C
11	chr11:107886292:G:A	0	107886292	A	G
11	chr11:107886853:T:C	0	107886853	C	T
11	chr11:107887036:C:T	0	107887036	T	C
11	chr11:107887576:TA:GA	0	107887576	GA	TA
11	chr11:107888415:G:T	0	107888415	T	G
11	chr11:107888790:A:G	0	107888790	G	A
11	chr11:107889276:G:A	0	107889276	A	G
11	chr11:107889414:C:A	0	107889414	A	C
11	chr11:107890387:A:G	0	107890387	G	A
11	chr11:107890824:T:C	0	107890824	C	T
11	chr11:107891131:AG:A	0	107891131	A	AG
11	chr11:107891500:C:T	0	107891500	T	C
11	chr11:107891712:T:C	0	107891712	C	T
11	chr11:107891757:G:A	0	107891757	A	G
11	chr11:107891850:G:C	0	107891850	C	G
11	chr11:107891897:A:G	0	107891897	G	A
11	chr11:107892214:C:T	0	107892214	T	C
11	chr11:107893032:C:T	0	107893032	T	C
11	chr11:107893081:C:G	0	107893081	G	C
11	chr11:107893294:C:CAGG	0	107893294	CAGG	C
11	chr11:107893438:G:T	0	107893438	T	G
11	chr11:107893446:A:G	0	107893446	G	A
11	chr11:107893802:T:C	0	107893802	C	T
11	chr11:107895637:C:T	0	107895637	T	C
11	chr11:107896128:G:A	0	107896128	A	G
11	chr11:107896153:G:T	0	107896153	T	G
11	chr11:107897031:G:A	0	107897031	A	G
11	chr11:107898681:C:T	0	107898681	T	C
11	chr11:107898940:G:A	0	107898940	A	G
11	chr11:107900422:G:A	0	107900422	A	G
11	chr11:107901141:T:G	0	107901141	G	T
11	chr11:107901378:A:G	0	107901378	G	A
11	chr11:107901502:A:G	0	107901502	G	A
11	chr11:107901567:C:T	0	107901567	T	C
11	chr11:107901855:G:A	0	107901855	A	G
11	chr11:107902610:T:C	0	107902610	C	T
11	chr11:107904127:G:A	0	107904127	A	G
11	chr11:107905639:A:C	0	107905639	C	A
11	chr11:107905941:C:T	0	107905941	T	C
11	chr11:107906484:A:T	0	107906484	T	A
11	chr11:107906885:CT:C	0	107906885	C	CT
11	chr11:107907130:G:A	0	107907130	A	G
11	chr11:107908072:G:A	0	107908072	A	G
11	chr11:107908118:T:C	0	107908118	C	T
11	chr11:107908305:G:A	0	107908305	A	G
11	chr11:107908365:A:C	0	107908365	C	A
11	chr11:107908663:C:T	0	107908663	T	C
11	chr11:107908678:G:A	0	107908678	A	G
11	chr11:107908923:C:T	0	107908923	T	C
11	chr11:107909455:G:A	0	107909455	A	G
11	chr11:107910765:T:A	0	107910765	A	T
11	chr11:107911483:T:C	0	107911483	C	T
11	chr11:107911489:G:A	0	107911489	A	G
11	chr11:107911492:A:G	0	107911492	G	A
11	chr11:107912199:G:A	0	107912199	A	G
11	chr11:107912913:G:A	0	107912913	A	G
11	chr11:107918447:T:C	0	107918447	C	T
11	chr11:107919422:G:C	0	107919422	C	G
11	chr11:107919695:T:G	0	107919695	G	T
11	chr11:107919826:C:A	0	107919826	A	C
11	chr11:107920399:G:A	0	107920399	A	G
11	chr11:107920405:C:T	0	107920405	T	C
11	chr11:107921269:T:C	0	107921269	C	T
11	chr11:107921372:A:G	0	107921372	G	A
11	chr11:107921449:A:T	0	107921449	T	A
11	chr11:107921453:TAA:T	0	107921453	T	TAA
11	chr11:107921618:G:A	0	107921618	A	G
11	chr11:107921687:T:A	0	107921687	A	T
11	chr11:107922686:C:A	0	107922686	A	C
11	chr11:107922768:T:A	0	107922768	A	T
11	chr11:107924135:C:T	0	107924135	T	C
11	chr11:107924526:G:A	0	107924526	A	G
11	chr11:107924640:C:CAG	0	107924640	CAG	C
11	chr11:107924835:C:T	0	107924835	T	C
11	chr11:107924994:A:G	0	107924994	G	A
11	chr11:107925793:C:T	0	107925793	T	C
11	chr11:107926033:A:T	0	107926033	T	A
11	chr11:107927348:A:G	0	107927348	G	A
11	chr11:107928226:G:A	0	107928226	A	G
11	chr11:107929059:C:T	0	107929059	T	C
11	chr11:107930726:T:C	0	107930726	C	T
11	chr11:107931046:T:C	0	107931046	C	T
11	chr11:107931112:G:A	0	107931112	A	G
11	chr11:107931415:T:C	0	107931415	C	T
11	chr11:107932015:AC:A	0	107932015	A	AC
11	chr11:107932417:T:C	0	107932417	C	T
11	chr11:107932947:G:A	0	107932947	A	G
11	chr11:107933217:G:A	0	107933217	A	G
11	chr11:107933763:C:T	0	107933763	T	C
11	chr11:107933815:T:C	0	107933815	C	T
11	chr11:107933845:G:A	0	107933845	A	G
11	chr11:107934573:G:T	0	107934573	T	G
11	chr11:107934894:A:T	0	107934894	T	A
11	chr11:107935263:A:G	0	107935263	G	A
11	chr11:107935639:G:A	0	107935639	A	G
11	chr11:107935662:C:T	0	107935662	T	C
11	chr11:107935986:A:T	0	107935986	T	A
11	chr11:107936199:G:A	0	107936199	A	G
11	chr11:107936405:ATCCCACTGGCTTATCTTCTCTTC:A	0	107936405	A	ATCCCACTGGCTTATCTTCTCTTC
11	chr11:107937340:G:A	0	107937340	A	G
11	chr11:107938268:G:A	0	107938268	A	G
11	chr11:107938604:A:T	0	107938604	T	A
11	chr11:107940297:T:G	0	107940297	G	T
11	chr11:107940328:G:A	0	107940328	A	G
11	chr11:107941617:G:C	0	107941617	C	G
11	chr11:107942415:G:C	0	107942415	C	G
11	chr11:107942737:G:T	0	107942737	T	G
11	chr11:107943151:G:A	0	107943151	A	G
11	chr11:107943184:A:G	0	107943184	G	A
11	chr11:107943293:T:C	0	107943293	C	T
11	chr11:107944473:G:C	0	107944473	C	G
11	chr11:107945001:G:A	0	107945001	A	G
11	chr11:107945116:G:A	0	107945116	A	G
11	chr11:107945159:A:G	0	107945159	G	A
11	chr11:107946668:G:T	0	107946668	T	G
11	chr11:107948532:G:A	0	107948532	A	G
11	chr11:107949215:G:A	0	107949215	A	G
11	chr11:107949357:A:C	0	107949357	C	A
11	chr11:107950112:G:A	0	107950112	A	G
11	chr11:107951218:G:A	0	107951218	A	G
11	chr11:107952303:C:T	0	107952303	T	C
11	chr11:107952581:C:G	0	107952581	G	C
11	chr11:107953365:A:T	0	107953365	T	A
11	chr11:107953376:G:T	0	107953376	T	G
11	chr11:107954038:G:T	0	107954038	T	G
11	chr11:107954459:C:G	0	107954459	G	C
11	chr11:107954479:G:A	0	107954479	A	G
11	chr11:107954513:G:A	0	107954513	A	G
11	chr11:107954901:A:G	0	107954901	G	A
11	chr11:107955457:G:A	0	107955457	A	G
11	chr11:107955777:G:A	0	107955777	A	G
11	chr11:107956232:A:G	0	107956232	G	A
11	chr11:107956758:G:A	0	107956758	A	G
11	chr11:107956908:G:A	0	107956908	A	G
11	chr11:107957281:A:C	0	107957281	C	A
11	chr11:107957635:C:T	0	107957635	T	C
11	chr11:107958276:C:T	0	107958276	T	C
11	chr11:107959292:A:G	0	107959292	G	A
11	chr11:107959888:G:A	0	107959888	A	G
11	chr11:107960009:A:G	0	107960009	G	A
11	chr11:107960142:G:A	0	107960142	A	G
11	chr11:107960588:G:A	0	107960588	A	G
11	chr11:107961872:G:T	0	107961872	T	G
11	chr11:107962819:G:A	0	107962819	A	G
11	chr11:107963168:G:A	0	107963168	A	G
11	chr11:107963299:C:G	0	107963299	G	C
11	chr11:107963381:C:A	0	107963381	A	C
11	chr11:107963397:G:A	0	107963397	A	G
11	chr11:107964678:C:T	0	107964678	T	C
11	chr11:107965308:A:G	0	107965308	G	A
11	chr11:107966991:G:T	0	107966991	T	G
11	chr11:107967006:T:C	0	107967006	C	T
11	chr11:107967070:G:GT	0	107967070	GT	G
11	chr11:107967738:CTA:C	0	107967738	C	CTA
11	chr11:107968485:G:A	0	107968485	A	G
11	chr11:107969139:A:G	0	107969139	G	A
11	chr11:107970093:T:C	0	107970093	C	T
11	chr11:107970178:A:T	0	107970178	T	A
11	chr11:107970268:A:G	0	107970268	G	A
11	chr11:107970565:A:C	0	107970565	C	A
11	chr11:107971080:G:A	0	107971080	A	G
11	chr11:107971578:AAT:A	0	107971578	A	AAT
11	chr11:107971833:G:C	0	107971833	C	G
11	chr11:107972082:A:T	0	107972082	T	A
11	chr11:107972264:G:A	0	107972264	A	G
11	chr11:107972876:T:G	0	107972876	G	T
11	chr11:107974064:C:T	0	107974064	T	C
11	chr11:107974639:A:G	0	107974639	G	A
11	chr11:107974929:G:T	0	107974929	T	G
11	chr11:107975028:T:C	0	107975028	C	T
11	chr11:107975164:C:T	0	107975164	T	C
11	chr11:107975969:G:T	0	107975969	T	G
11	chr11:107976033:T:G	0	107976033	G	T
11	chr11:107976071:C:T	0	107976071	T	C
11	chr11:107976127:T:C	0	107976127	C	T
11	chr11:107976138:G:A	0	107976138	A	G
11	chr11:107976191:G:A	0	107976191	A	G
11	chr11:107976248:A:G	0	107976248	G	A
11	chr11:107977257:A:G	0	107977257	G	A
11	chr11:107978193:G:A	0	107978193	A	G
11	chr11:107978834:C:T	0	107978834	T	C
11	chr11:107979557:G:T	0	107979557	T	G
11	chr11:107979888:G:A	0	107979888	A	G
11	chr11:107980073:AG:A	0	107980073	A	AG
11	chr11:107980854:T:A	0	107980854	A	T
11	chr11:107980907:G:A	0	107980907	A	G
11	chr11:107981491:A:G	0	107981491	G	A
11	chr11:107981555:C:T	0	107981555	T	C
11	chr11:107982027:A:G	0	107982027	G	A
11	chr11:107982134:A:G	0	107982134	G	A
11	chr11:107982174:C:T	0	107982174	T	C
11	chr11:107982616:T:A	0	107982616	A	T
11	chr11:107983492:G:A	0	107983492	A	G
11	chr11:107984371:A:G	0	107984371	G	A
11	chr11:107984410:A:G	0	107984410	G	A
11	chr11:107984472:T:G	0	107984472	G	T
11	chr11:107984841:C:T	0	107984841	T	C
11	chr11:107985247:C:T	0	107985247	T	C
11	chr11:107985293:A:T	0	107985293	T	A
11	chr11:107985525:G:A	0	107985525	A	G
11	chr11:107985824:G:A	0	107985824	A	G
11	chr11:107986419:T:C	0	107986419	C	T
11	chr11:107987843:C:G	0	107987843	G	C
11	chr11:107987916:T:C	0	107987916	C	T
11	chr11:107988480:T:G	0	107988480	G	T
11	chr11:107988602:C:T	0	107988602	T	C
11	chr11:107988960:G:A	0	107988960	A	G
11	chr11:107989079:G:A	0	107989079	A	G
11	chr11:107990323:G:T	0	107990323	T	G
11	chr11:107990912:G:C	0	107990912	C	G
11	chr11:107990940:CTCT:C	0	107990940	C	CTCT
11	chr11:107990966:C:T	0	107990966	T	C
11	chr11:107991501:G:A	0	107991501	A	G
11	chr11:107992160:A:G	0	107992160	G	A
11	chr11:107993004:C:T	0	107993004	T	C
11	chr11:107993060:G:A	0	107993060	A	G
11	chr11:107994281:T:A	0	107994281	A	T
11	chr11:107994438:G:C	0	107994438	C	G
11	chr11:107994552:T:G	0	107994552	G	T
11	chr11:107994564:G:C	0	107994564	C	G
11	chr11:107995499:C:T	0	107995499	T	C
11	chr11:107996254:T:C	0	107996254	C	T
11	chr11:107996448:A:T	0	107996448	T	A
11	chr11:107997065:TG:T	0	107997065	T	TG
11	chr11:107998817:A:G	0	107998817	G	A
11	chr11:107999773:A:G	0	107999773	G	A
11	chr11:108001464:C:T	0	108001464	T	C
11	chr11:108002680:T:C	0	108002680	C	T
11	chr11:108002825:A:T	0	108002825	T	A
11	chr11:108003530:T:C	0	108003530	C	T
11	chr11:108005612:CT:C	0	108005612	C	CT
11	chr11:108006061:G:A	0	108006061	A	G
11	chr11:108006481:G:A	0	108006481	A	G
11	chr11:108010362:T:C	0	108010362	C	T
11	chr11:108012097:T:G	0	108012097	G	T
11	chr11:108012653:T:A	0	108012653	A	T
11	chr11:108012876:C:T	0	108012876	T	C
11	chr11:108015265:G:A	0	108015265	A	G
11	chr11:108015428:T:A	0	108015428	A	T
11	chr11:108015668:T:A	0	108015668	A	T
11	chr11:108015671:A:C	0	108015671	C	A
11	chr11:108016548:T:C	0	108016548	C	T
11	chr11:108016596:G:T	0	108016596	T	G
11	chr11:108017536:G:A	0	108017536	A	G
11	chr11:108020075:C:T	0	108020075	T	C
11	chr11:108020327:G:A	0	108020327	A	G
11	chr11:108022504:TG:T	0	108022504	T	TG
11	chr11:108023586:A:G	0	108023586	G	A
11	chr11:108023655:A:G	0	108023655	G	A
11	chr11:108026159:C:T	0	108026159	T	C
11	chr11:108027524:G:A	0	108027524	A	G
11	chr11:108027795:A:G	0	108027795	G	A
11	chr11:108028255:C:T	0	108028255	T	C
11	chr11:108029872:G:C	0	108029872	C	G
11	chr11:108030950:T:G	0	108030950	G	T
11	chr11:108031291:G:A	0	108031291	A	G
11	chr11:108031311:G:A	0	108031311	A	G
11	chr11:108033920:C:T	0	108033920	T	C
11	chr11:108035015:T:C	0	108035015	C	T
11	chr11:108038224:ATGT:A	0	108038224	A	ATGT
11	chr11:108038485:C:T	0	108038485	T	C
11	chr11:108038535:T:G	0	108038535	G	T
11	chr11:108039356:T:C	0	108039356	C	T
11	chr11:108039926:G:A	0	108039926	A	G
11	chr11:108040164:C:T	0	108040164	T	C
11	chr11:108040925:T:C	0	108040925	C	T
11	chr11:108041228:C:T	0	108041228	T	C
11	chr11:108041323:G:A	0	108041323	A	G
11	chr11:108041978:T:C	0	108041978	C	T
11	chr11:108042004:G:A	0	108042004	A	G
11	chr11:108042886:T:C	0	108042886	C	T
11	chr11:108042902:AC:A	0	108042902	A	AC
11	chr11:108043157:T:C	0	108043157	C	T
11	chr11:108043664:A:G	0	108043664	G	A
11	chr11:108046360:A:G	0	108046360	G	A
11	chr11:108047381:T:A	0	108047381	A	T
11	chr11:108048172:A:G	0	108048172	G	A
11	chr11:108048397:G:A	0	108048397	A	G
11	chr11:108048940:C:T	0	108048940	T	C
11	chr11:108049647:A:G	0	108049647	G	A
11	chr11:108051563:T:C	0	108051563	C	T
11	chr11:108052339:G:A	0	108052339	A	G
11	chr11:108053377:A:G	0	108053377	G	A
11	chr11:108053705:G:A	0	108053705	A	G
11	chr11:108053754:A:G	0	108053754	G	A
11	chr11:108054576:A:G	0	108054576	G	A
11	chr11:108054830:T:C	0	108054830	C	T
11	chr11:108055002:G:A	0	108055002	A	G
11	chr11:108055719:C:T	0	108055719	T	C
11	chr11:108055943:T:A	0	108055943	A	T
11	chr11:108057480:G:A	0	108057480	A	G
11	chr11:108059036:A:G	0	108059036	G	A
11	chr11:108059313:G:A	0	108059313	A	G
11	chr11:108060336:G:A	0	108060336	A	G
11	chr11:108061495:A:G	0	108061495	G	A
11	chr11:108061665:T:G	0	108061665	G	T
11	chr11:108061999:T:C	0	108061999	C	T
11	chr11:108062221:C:CT	0	108062221	CT	C
11	chr11:108062360:C:T	0	108062360	T	C
11	chr11:108063841:C:T	0	108063841	T	C
11	chr11:108065593:A:G	0	108065593	G	A
11	chr11:108067453:A:G	0	108067453	G	A
11	chr11:108067474:TATGAA:T	0	108067474	T	TATGAA
11	chr11:108068004:C:T	0	108068004	T	C
11	chr11:108068515:A:G	0	108068515	G	A
11	chr11:108069315:A:G	0	108069315	G	A
11	chr11:108071324:G:A	0	108071324	A	G
11	chr11:108072533:TAGTG:T	0	108072533	T	TAGTG
11	chr11:108073183:C:T	0	108073183	T	C
11	chr11:108074569:C:T	0	108074569	T	C
11	chr11:108075249:G:T	0	108075249	T	G
11	chr11:108075728:A:C	0	108075728	C	A
11	chr11:108076332:C:T	0	108076332	T	C
11	chr11:108076570:G:T	0	108076570	T	G
11	chr11:108076730:G:A	0	108076730	A	G
11	chr11:108077030:T:C	0	108077030	C	T
11	chr11:108077460:T:A	0	108077460	A	T
11	chr11:108078131:T:A	0	108078131	A	T
11	chr11:108078398:TATTAA:T	0	108078398	T	TATTAA
11	chr11:108078659:A:G	0	108078659	G	A
11	chr11:108078734:A:G	0	108078734	G	A
11	chr11:108079659:G:T	0	108079659	T	G
11	chr11:108081220:G:A	0	108081220	A	G
11	chr11:108082830:T:A	0	108082830	A	T
11	chr11:108083284:T:C	0	108083284	C	T
11	chr11:108085350:T:C	0	108085350	C	T
11	chr11:108085581:T:A	0	108085581	A	T
11	chr11:108086662:T:C	0	108086662	C	T
11	chr11:108091805:G:A	0	108091805	A	G
11	chr11:108091874:C:T	0	108091874	T	C
11	chr11:108093220:A:G	0	108093220	G	A
11	chr11:108093275:ATCT:A	0	108093275	A	ATCT
11	chr11:108094535:G:A	0	108094535	A	G
11	chr11:108095313:C:T	0	108095313	T	C
11	chr11:108095989:G:A	0	108095989	A	G
11	chr11:108096781:G:A	0	108096781	A	G
11	chr11:108097147:A:G	0	108097147	G	A
11	chr11:108097793:T:A	0	108097793	A	T
11	chr11:108098811:T:C	0	108098811	C	T
11	chr11:108099129:G:A	0	108099129	A	G
11	chr11:108100038:T:C	0	108100038	C	T
11	chr11:108100260:A:G	0	108100260	G	A
11	chr11:108100623:A:G	0	108100623	G	A
11	chr11:108103285:G:A	0	108103285	A	G
11	chr11:108103327:A:G	0	108103327	G	A
11	chr11:108105723:C:T	0	108105723	T	C
11	chr11:108106762:G:A	0	108106762	A	G
11	chr11:108108619:C:T	0	108108619	T	C
11	chr11:108112288:C:T	0	108112288	T	C
11	chr11:108112362:T:C	0	108112362	C	T
11	chr11:108112369:C:T	0	108112369	T	C
11	chr11:108112811:C:T	0	108112811	T	C
11	chr11:108114537:C:T	0	108114537	T	C
11	chr11:108115617:G:A	0	108115617	A	G
11	chr11:108115691:C:G	0	108115691	G	C
11	chr11:108115964:T:C	0	108115964	C	T
11	chr11:108117057:G:A	0	108117057	A	G
11	chr11:108117311:T:C	0	108117311	C	T
11	chr11:108118975:C:T	0	108118975	T	C
11	chr11:108120160:C:T	0	108120160	T	C
11	chr11:108121598:T:A	0	108121598	A	T
11	chr11:108125176:A:G	0	108125176	G	A
11	chr11:108126738:T:A	0	108126738	A	T
11	chr11:108127399:G:A	0	108127399	A	G
11	chr11:108130894:T:C	0	108130894	C	T
11	chr11:108130987:C:A	0	108130987	A	C
11	chr11:108133960:G:A	0	108133960	A	G
11	chr11:108134488:C:G	0	108134488	G	C
11	chr11:108135320:A:C	0	108135320	C	A
11	chr11:108135429:G:C	0	108135429	C	G
11	chr11:108135455:T:G	0	108135455	G	T
11	chr11:108135739:A:G	0	108135739	G	A
11	chr11:108137575:G:A	0	108137575	A	G
11	chr11:108138654:T:C	0	108138654	C	T
11	chr11:108138933:C:A	0	108138933	A	C
11	chr11:108139200:G:A	0	108139200	A	G
11	chr11:108139374:T:G	0	108139374	G	T
11	chr11:108139432:A:C	0	108139432	C	A
11	chr11:108139811:CCCCCATGCCCG:C	0	108139811	C	CCCCCATGCCCG
11	chr11:108140839:T:C	0	108140839	C	T
11	chr11:108141130:A:G	0	108141130	G	A
11	chr11:108142279:T:A	0	108142279	A	T
11	chr11:108142366:A:G	0	108142366	G	A
11	chr11:108143361:T:C	0	108143361	C	T
11	chr11:108143908:A:C	0	108143908	C	A
11	chr11:108145287:G:T	0	108145287	T	G
11	chr11:108146820:G:A	0	108146820	A	G
11	chr11:108150478:T:C	0	108150478	C	T
11	chr11:108150549:G:A	0	108150549	A	G
11	chr11:108151334:A:T	0	108151334	T	A
11	chr11:108151507:C:T	0	108151507	T	C
11	chr11:108152557:G:A	0	108152557	A	G
11	chr11:108153018:T:C	0	108153018	C	T
11	chr11:108153323:T:C	0	108153323	C	T
11	chr11:108153609:T:C	0	108153609	C	T
11	chr11:108154487:C:T	0	108154487	T	C
11	chr11:108160567:TC:T	0	108160567	T	TC
11	chr11:108160649:G:A	0	108160649	A	G
11	chr11:108163228:C:T	0	108163228	T	C
11	chr11:108163397:A:G	0	108163397	G	A
11	chr11:108167750:A:G	0	108167750	G	A
11	chr11:108168315:T:C	0	108168315	C	T
11	chr11:108169377:A:G	0	108169377	G	A
11	chr11:108169757:G:T	0	108169757	T	G
11	chr11:108171089:G:A	0	108171089	A	G
11	chr11:108173261:C:T	0	108173261	T	C
11	chr11:108173364:T:A	0	108173364	A	T
11	chr11:108174268:A:G	0	108174268	G	A
11	chr11:108175229:C:T	0	108175229	T	C
11	chr11:108177255:A:G	0	108177255	G	A
11	chr11:108180573:A:G	0	108180573	G	A
11	chr11:108181262:G:A	0	108181262	A	G
11	chr11:108181701:G:A	0	108181701	A	G
11	chr11:108183160:T:A	0	108183160	A	T
11	chr11:108183355:A:G	0	108183355	G	A
11	chr11:108183773:T:C	0	108183773	C	T
11	chr11:108183877:A:G	0	108183877	G	A
11	chr11:108184405:G:C	0	108184405	C	G
11	chr11:108185981:A:C	0	108185981	C	A
11	chr11:108187129:G:A	0	108187129	A	G
11	chr11:108187191:C:A	0	108187191	A	C
11	chr11:108188273:T:C	0	108188273	C	T
11	chr11:108189557:T:C	0	108189557	C	T
11	chr11:108189597:G:A	0	108189597	A	G
11	chr11:108191081:C:A	0	108191081	A	C
11	chr11:108192803:T:A	0	108192803	A	T
11	chr11:108194208:A:G	0	108194208	G	A
11	chr11:108194525:A:G	0	108194525	G	A
11	chr11:108194981:G:A	0	108194981	A	G
11	chr11:108196507:ATAAT:A	0	108196507	A	ATAAT
11	chr11:108198227:T:C	0	108198227	C	T
11	chr11:108204380:T:TG	0	108204380	TG	T
11	chr11:108207130:G:A	0	108207130	A	G
11	chr11:108207966:G:T	0	108207966	T	G
11	chr11:108209672:G:A	0	108209672	A	G
11	chr11:108209685:C:T	0	108209685	T	C
11	chr11:108209705:T:C	0	108209705	C	T
11	chr11:108215081:T:C	0	108215081	C	T
11	chr11:108217766:A:G	0	108217766	G	A
11	chr11:108218424:T:C	0	108218424	C	T
11	chr11:108222481:A:T	0	108222481	T	A
11	chr11:108223106:G:A	0	108223106	A	G
11	chr11:108224493:A:G	0	108224493	G	A
11	chr11:108225414:A:G	0	108225414	G	A
11	chr11:108226606:A:G	0	108226606	G	A
11	chr11:108227732:TAA:T	0	108227732	T	TAA
11	chr11:108230765:A:G	0	108230765	G	A
11	chr11:108231192:C:T	0	108231192	T	C
11	chr11:108233798:A:G	0	108233798	G	A
11	chr11:108235201:T:C	0	108235201	C	T
11	chr11:108236055:C:T	0	108236055	T	C
11	chr11:108236770:T:G	0	108236770	G	T
11	chr11:108236933:G:A	0	108236933	A	G
11	chr11:108239936:A:G	0	108239936	G	A
11	chr11:108240702:TA:T	0	108240702	T	TA
11	chr11:108242251:G:T	0	108242251	T	G
11	chr11:108242604:C:G	0	108242604	G	C
11	chr11:108243779:A:G	0	108243779	G	A
11	chr11:108245973:T:C	0	108245973	C	T
11	chr11:108246608:C:T	0	108246608	T	C
11	chr11:108247507:T:A	0	108247507	A	T
11	chr11:108248321:C:A	0	108248321	A	C
11	chr11:108248639:A:G	0	108248639	G	A
11	chr11:108249712:G:A	0	108249712	A	G
11	chr11:108253572:G:A	0	108253572	A	G
11	chr11:108255626:A:G	0	108255626	G	A
11	chr11:108258930:A:G	0	108258930	G	A
11	chr11:108259985:G:A	0	108259985	A	G
11	chr11:108260498:T:C	0	108260498	C	T
11	chr11:108261049:C:T	0	108261049	T	C
11	chr11:108261070:T:C	0	108261070	C	T
11	chr11:108262920:A:G	0	108262920	G	A
11	chr11:108265883:A:T	0	108265883	T	A
11	chr11:108269789:A:G	0	108269789	G	A
11	chr11:108270407:G:A	0	108270407	A	G
11	chr11:108271890:G:A	0	108271890	A	G
11	chr11:108272455:C:T	0	108272455	T	C
11	chr11:108279480:CT:C	0	108279480	C	CT
11	chr11:108281918:A:G	0	108281918	G	A
11	chr11:108284670:G:A	0	108284670	A	G
11	chr11:108285746:C:A	0	108285746	A	C
11	chr11:108287407:T:C	0	108287407	C	T
11	chr11:108288629:G:A	0	108288629	A	G
11	chr11:108290475:T:A	0	108290475	A	T
11	chr11:108290525:A:G	0	108290525	G	A
11	chr11:108293006:A:G	0	108293006	G	A
11	chr11:108294326:A:G	0	108294326	G	A
11	chr11:108294348:A:G	0	108294348	G	A
11	chr11:108294492:T:C	0	108294492	C	T
11	chr11:108294679:G:A	0	108294679	A	G
11	chr11:108294680:C:G	0	108294680	G	C
11	chr11:108296231:TC:T	0	108296231	T	TC
11	chr11:108298136:A:G	0	108298136	G	A
11	chr11:108298268:A:C	0	108298268	C	A
11	chr11:108299544:G:A	0	108299544	A	G
11	chr11:108303446:G:A	0	108303446	A	G
11	chr11:108303464:C:T	0	108303464	T	C
11	chr11:108306811:C:T	0	108306811	T	C
11	chr11:108311342:G:A	0	108311342	A	G
11	chr11:108312686:ACT:A	0	108312686	A	ACT
11	chr11:108313867:G:A	0	108313867	A	G
11	chr11:108314114:A:G	0	108314114	G	A
11	chr11:108314296:G:A	0	108314296	A	G
11	chr11:108314751:C:T	0	108314751	T	C
11	chr11:108315222:A:G	0	108315222	G	A
11	chr11:108315531:G:A	0	108315531	A	G
11	chr11:108316785:G:C	0	108316785	C	G
11	chr11:108316962:G:A	0	108316962	A	G
11	chr11:108317984:T:G	0	108317984	G	T
11	chr11:108323346:C:T	0	108323346	T	C
11	chr11:108323801:C:A	0	108323801	A	C
11	chr11:108323830:C:T	0	108323830	T	C
11	chr11:108325782:G:C	0	108325782	C	G
11	chr11:108329415:T:G	0	108329415	G	T
11	chr11:108329455:G:A	0	108329455	A	G
11	chr11:108333526:A:G	0	108333526	G	A
11	chr11:108334218:GT:G	0	108334218	G	GT
11	chr11:108334656:G:A	0	108334656	A	G
11	chr11:108336577:T:G	0	108336577	G	T
11	chr11:108336666:T:C	0	108336666	C	T
11	chr11:108338472:C:T	0	108338472	T	C
11	chr11:108338633:A:G	0	108338633	G	A
11	chr11:108339382:A:G	0	108339382	G	A
11	chr11:108340150:CTTTAT:C	0	108340150	C	CTTTAT
11	chr11:108340685:T:G	0	108340685	G	T
11	chr11:108344368:A:G	0	108344368	G	A
11	chr11:108344670:T:G	0	108344670	G	T
11	chr11:108346322:T:G	0	108346322	G	T
11	chr11:108347469:T:C	0	108347469	C	T
11	chr11:108348120:A:G	0	108348120	G	A
11	chr11:108348612:C:A	0	108348612	A	C
11	chr11:108348693:G:A	0	108348693	A	G
11	chr11:108349930:C:T	0	108349930	T	C
11	chr11:108350755:A:G	0	108350755	G	A
11	chr11:108350756:G:C	0	108350756	C	G
11	chr11:108350938:C:G	0	108350938	G	C
11	chr11:108352074:C:A	0	108352074	A	C
11	chr11:108352664:T:C	0	108352664	C	T
11	chr11:108354150:G:A	0	108354150	A	G
11	chr11:108355298:A:G	0	108355298	G	A
11	chr11:108356128:A:T	0	108356128	T	A
11	chr11:108357854:A:G	0	108357854	G	A
11	chr11:108359147:T:C	0	108359147	C	T
11	chr11:108361737:C:T	0	108361737	T	C
11	chr11:108361748:G:T	0	108361748	T	G
11	chr11:108363073:C:A	0	108363073	A	C
11	chr11:108364388:C:A	0	108364388	A	C
11	chr11:108367112:C:T	0	108367112	T	C
11	chr11:108369342:G:A	0	108369342	A	G
11	chr11:108372749:A:C	0	108372749	C	A
11	chr11:108372901:C:T	0	108372901	T	C
11	chr11:108373028:C:T	0	108373028	T	C
11	chr11:108373387:T:C	0	108373387	C	T
11	chr11:108373524:A:T	0	108373524	T	A
11	chr11:108373888:T:C	0	108373888	C	T
11	chr11:108374371:T:C	0	108374371	C	T
11	chr11:108374599:C:T	0	108374599	T	C
11	chr11:108375318:A:G	0	108375318	G	A
11	chr11:108375510:A:G	0	108375510	G	A
11	chr11:108376067:G:C	0	108376067	C	G
11	chr11:108376131:C:T	0	108376131	T	C
11	chr11:108377161:A:G	0	108377161	G	A
11	chr11:108377959:C:A	0	108377959	A	C
11	chr11:108378047:C:G	0	108378047	G	C
11	chr11:108379550:A:G	0	108379550	G	A
11	chr11:108379654:G:A	0	108379654	A	G
11	chr11:108380484:C:A	0	108380484	A	C
11	chr11:108382525:C:T	0	108382525	T	C
11	chr11:108384272:T:C	0	108384272	C	T
11	chr11:108385101:C:T	0	108385101	T	C
11	chr11:108385409:G:A	0	108385409	A	G
11	chr11:108386132:C:T	0	108386132	T	C
11	chr11:108387060:T:C	0	108387060	C	T
11	chr11:108387216:A:G	0	108387216	G	A
11	chr11:108389884:T:C	0	108389884	C	T
11	chr11:108389946:A:G	0	108389946	G	A
11	chr11:108390534:G:A	0	108390534	A	G
11	chr11:108391183:C:T	0	108391183	T	C
11	chr11:108391363:C:A	0	108391363	A	C
11	chr11:108391712:G:A	0	108391712	A	G
11	chr11:108394486:T:C	0	108394486	C	T
11	chr11:108394713:AC:A	0	108394713	A	AC
11	chr11:108395149:C:G	0	108395149	G	C
11	chr11:108395553:G:A	0	108395553	A	G
11	chr11:108396128:C:T	0	108396128	T	C
11	chr11:108396598:A:G	0	108396598	G	A
11	chr11:108397559:G:T	0	108397559	T	G
11	chr11:108400880:G:A	0	108400880	A	G
11	chr11:108404163:T:C	0	108404163	C	T
11	chr11:108405364:C:G	0	108405364	G	C
11	chr11:108408474:A:G	0	108408474	G	A
11	chr11:108410277:A:G	0	108410277	G	A
11	chr11:108410540:G:A	0	108410540	A	G
11	chr11:108411176:C:T	0	108411176	T	C
11	chr11:108411442:A:G	0	108411442	G	A
11	chr11:108411968:G:A	0	108411968	A	G
11	chr11:108412222:T:C	0	108412222	C	T
11	chr11:108413720:C:T	0	108413720	T	C
11	chr11:108414106:A:G	0	108414106	G	A
11	chr11:108415716:C:T	0	108415716	T	C
11	chr11:108415890:A:G	0	108415890	G	A
11	chr11:108416404:G:A	0	108416404	A	G
11	chr11:108417567:AC:A	0	108417567	A	AC
11	chr11:108417979:A:G	0	108417979	G	A
11	chr11:108418081:G:T	0	108418081	T	G
11	chr11:108418440:A:G	0	108418440	G	A
11	chr11:108420232:A:G	0	108420232	G	A
11	chr11:108420290:A:C	0	108420290	C	A
11	chr11:108423152:G:T	0	108423152	T	G
11	chr11:108423380:A:G	0	108423380	G	A
11	chr11:108424046:A:T	0	108424046	T	A
11	chr11:108424478:C:T	0	108424478	T	C
11	chr11:108424588:C:T	0	108424588	T	C
11	chr11:108424918:C:T	0	108424918	T	C
11	chr11:108425953:C:T	0	108425953	T	C
11	chr11:108426463:G:A	0	108426463	A	G
11	chr11:108426681:T:C	0	108426681	C	T
11	chr11:108427292:C:G	0	108427292	G	C
11	chr11:108427536:G:A	0	108427536	A	G
11	chr11:108427596:T:C	0	108427596	C	T
11	chr11:108427755:T:C	0	108427755	C	T
11	chr11:108428125:A:G	0	108428125	G	A
11	chr11:108430274:A:G	0	108430274	G	A
11	chr11:108430572:G:A	0	108430572	A	G
11	chr11:108430595:G:A	0	108430595	A	G
11	chr11:108432294:T:C	0	108432294	C	T
11	chr11:108432578:C:T	0	108432578	T	C
11	chr11:108433782:T:C	0	108433782	C	T
11	chr11:108435262:G:A	0	108435262	A	G
11	chr11:108435509:C:A	0	108435509	A	C
11	chr11:108436706:A:T	0	108436706	T	A
11	chr11:108437448:G:A	0	108437448	A	G
11	chr11:108437777:A:G	0	108437777	G	A
11	chr11:108437917:G:A	0	108437917	A	G
11	chr11:108438892:G:A	0	108438892	A	G
11	chr11:108438893:C:A	0	108438893	A	C
11	chr11:108439975:T:A	0	108439975	A	T
11	chr11:108440928:T:C	0	108440928	C	T
11	chr11:108441238:G:A	0	108441238	A	G
11	chr11:108441262:G:A	0	108441262	A	G
11	chr11:108441353:T:C	0	108441353	C	T
11	chr11:108442689:G:T	0	108442689	T	G
11	chr11:108443289:T:C	0	108443289	C	T
11	chr11:108443401:C:G	0	108443401	G	C
11	chr11:108443635:A:C	0	108443635	C	A
11	chr11:108443636:C:A	0	108443636	A	C
11	chr11:108443967:T:A	0	108443967	A	T
11	chr11:108444159:A:G	0	108444159	G	A
11	chr11:108445326:C:A	0	108445326	A	C
11	chr11:108446446:C:G	0	108446446	G	C
11	chr11:108447224:C:T	0	108447224	T	C
11	chr11:108447795:T:A	0	108447795	A	T
11	chr11:108450283:G:A	0	108450283	A	G
11	chr11:108450498:G:A	0	108450498	A	G
11	chr11:108452268:C:T	0	108452268	T	C
11	chr11:108452533:C:T	0	108452533	T	C
11	chr11:108452846:C:T	0	108452846	T	C
11	chr11:108454721:G:A	0	108454721	A	G
11	chr11:108455671:T:C	0	108455671	C	T
11	chr11:108456491:A:G	0	108456491	G	A
11	chr11:108456818:GAA:G	0	108456818	G	GAA
11	chr11:108458225:C:A	0	108458225	A	C
11	chr11:108458323:T:C	0	108458323	C	T
11	chr11:108458598:T:C	0	108458598	C	T
11	chr11:108460644:C:T	0	108460644	T	C
11	chr11:108462893:G:A	0	108462893	A	G
11	chr11:108463400:T:C	0	108463400	C	T
11	chr11:108463594:A:G	0	108463594	G	A
11	chr11:108464569:T:C	0	108464569	C	T
11	chr11:108464811:A:T	0	108464811	T	A
11	chr11:108465909:T:C	0	108465909	C	T
11	chr11:108466410:G:C	0	108466410	C	G
11	chr11:108467613:A:G	0	108467613	G	A
11	chr11:108469489:T:C	0	108469489	C	T
11	chr11:108470715:A:G	0	108470715	G	A
11	chr11:108470827:C:A	0	108470827	A	C
11	chr11:108471137:C:T	0	108471137	T	C
11	chr11:108473309:G:A	0	108473309	A	G
11	chr11:108473354:G:A	0	108473354	A	G
11	chr11:108475376:A:G	0	108475376	G	A
11	chr11:108475508:T:C	0	108475508	C	T
11	chr11:108478491:A:G	0	108478491	G	A
11	chr11:108479724:A:T	0	108479724	T	A
11	chr11:108481608:G:A	0	108481608	A	G
11	chr11:108481726:CA:C	0	108481726	C	CA
11	chr11:108481730:AAAG:A	0	108481730	A	AAAG
11	chr11:108482291:C:A	0	108482291	A	C
11	chr11:108483375:C:T	0	108483375	T	C
11	chr11:108484500:G:A	0	108484500	A	G
11	chr11:108485953:T:C	0	108485953	C	T
11	chr11:108487020:C:T	0	108487020	T	C
11	chr11:108488093:A:G	0	108488093	G	A
11	chr11:108488434:G:A	0	108488434	A	G
11	chr11:108489579:A:C	0	108489579	C	A
11	chr11:108490390:G:A	0	108490390	A	G
11	chr11:108490551:A:G	0	108490551	G	A
11	chr11:108490851:G:A	0	108490851	A	G
11	chr11:108491417:G:C	0	108491417	C	G
11	chr11:108492441:A:C	0	108492441	C	A
11	chr11:108492835:G:A	0	108492835	A	G
11	chr11:108493028:C:T	0	108493028	T	C
11	chr11:108493543:C:T	0	108493543	T	C
11	chr11:108494455:C:T	0	108494455	T	C
11	chr11:108494728:A:T	0	108494728	T	A
11	chr11:108495018:G:A	0	108495018	A	G
11	chr11:108495722:A:C	0	108495722	C	A
11	chr11:108496470:C:G	0	108496470	G	C
11	chr11:108496726:A:C	0	108496726	C	A
11	chr11:108497418:A:C	0	108497418	C	A
11	chr11:108498446:G:A	0	108498446	A	G
11	chr11:108499357:C:T	0	108499357	T	C
11	chr11:108499390:A:C	0	108499390	C	A
11	chr11:108499479:AGCTGGGCACTG:A	0	108499479	A	AGCTGGGCACTG
11	chr11:108501197:G:T	0	108501197	T	G
11	chr11:108503033:A:G	0	108503033	G	A
11	chr11:108505102:G:A	0	108505102	A	G
11	chr11:108505239:A:G	0	108505239	G	A
11	chr11:108505363:AT:A	0	108505363	A	AT
11	chr11:108507480:T:G	0	108507480	G	T
11	chr11:108508531:C:A	0	108508531	A	C
11	chr11:108508922:T:C	0	108508922	C	T
11	chr11:108509254:A:G	0	108509254	G	A
11	chr11:108510520:C:T	0	108510520	T	C
11	chr11:108512949:A:G	0	108512949	G	A
11	chr11:108513480:C:T	0	108513480	T	C
11	chr11:108518558:C:T	0	108518558	T	C
11	chr11:108519742:T:C	0	108519742	C	T
11	chr11:108519775:C:A	0	108519775	A	C
11	chr11:108520595:G:C	0	108520595	C	G
11	chr11:108520907:T:G	0	108520907	G	T
11	chr11:108522838:T:G	0	108522838	G	T
11	chr11:108524867:G:A	0	108524867	A	G
11	chr11:108524907:C:T	0	108524907	T	C
11	chr11:108526609:C:T	0	108526609	T	C
11	chr11:108526733:A:G	0	108526733	G	A
11	chr11:108526755:C:G	0	108526755	G	C
11	chr11:108526913:G:A	0	108526913	A	G
11	chr11:108528822:C:A	0	108528822	A	C
11	chr11:108531463:T:C	0	108531463	C	T
11	chr11:108532657:C:T	0	108532657	T	C
11	chr11:108534108:T:C	0	108534108	C	T
11	chr11:108537654:T:A	0	108537654	A	T
11	chr11:108538715:A:G	0	108538715	G	A
11	chr11:108539057:T:A	0	108539057	A	T
11	chr11:108539534:C:T	0	108539534	T	C
11	chr11:108539769:A:G	0	108539769	G	A
11	chr11:108540243:A:G	0	108540243	G	A
11	chr11:108540512:T:A	0	108540512	A	T
11	chr11:108543218:T:G	0	108543218	G	T
11	chr11:108547689:A:G	0	108547689	G	A
11	chr11:108547715:T:C	0	108547715	C	T
11	chr11:108547901:G:A	0	108547901	A	G
11	chr11:108549279:T:C	0	108549279	C	T
11	chr11:108551662:G:A	0	108551662	A	G
11	chr11:108552156:T:A	0	108552156	A	T
11	chr11:108552164:G:GGC	0	108552164	GGC	G
11	chr11:108552167:A:AGTG	0	108552167	AGTG	A
11	chr11:108553743:T:A	0	108553743	A	T
11	chr11:108553845:G:C	0	108553845	C	G
11	chr11:108555320:T:A	0	108555320	A	T
11	chr11:108556614:A:C	0	108556614	C	A
11	chr11:108556632:C:T	0	108556632	T	C
11	chr11:108556820:CA:C	0	108556820	C	CA
11	chr11:108558326:G:T	0	108558326	T	G
11	chr11:108558473:A:C	0	108558473	C	A
11	chr11:108558477:T:G	0	108558477	G	T
11	chr11:108559049:C:T	0	108559049	T	C
11	chr11:108559510:G:A	0	108559510	A	G
11	chr11:108559897:T:G	0	108559897	G	T
11	chr11:108560931:G:C	0	108560931	C	G
11	chr11:108561026:A:G	0	108561026	G	A
11	chr11:108561059:T:C	0	108561059	C	T
11	chr11:108561246:T:C	0	108561246	C	T
11	chr11:108561543:T:C	0	108561543	C	T
11	chr11:108561745:A:G	0	108561745	G	A
11	chr11:108561908:A:G	0	108561908	G	A
11	chr11:108562026:T:C	0	108562026	C	T
11	chr11:108562145:C:T	0	108562145	T	C
11	chr11:108562807:A:G	0	108562807	G	A
11	chr11:108563694:T:C	0	108563694	C	T
11	chr11:108563744:C:T	0	108563744	T	C
11	chr11:108564029:T:C	0	108564029	C	T
11	chr11:108564757:A:G	0	108564757	G	A
11	chr11:108565362:T:C	0	108565362	C	T
11	chr11:108565591:A:G	0	108565591	G	A
11	chr11:108565919:C:T	0	108565919	T	C
11	chr11:108566127:A:G	0	108566127	G	A
11	chr11:108566225:C:T	0	108566225	T	C
11	chr11:108566678:C:T	0	108566678	T	C
11	chr11:108566727:T:A	0	108566727	A	T
11	chr11:108567264:A:T	0	108567264	T	A
11	chr11:108568360:G:A	0	108568360	A	G
11	chr11:108569165:T:C	0	108569165	C	T
11	chr11:108569526:G:C	0	108569526	C	G
11	chr11:108569689:A:G	0	108569689	G	A
11	chr11:108569703:A:G	0	108569703	G	A
11	chr11:108569881:G:A	0	108569881	A	G
11	chr11:108570203:G:T	0	108570203	T	G
11	chr11:108570438:A:G	0	108570438	G	A
11	chr11:108570654:C:T	0	108570654	T	C
11	chr11:108570668:T:G	0	108570668	G	T
11	chr11:108570743:G:A	0	108570743	A	G
11	chr11:108570916:G:C	0	108570916	C	G
11	chr11:108570969:G:A	0	108570969	A	G
11	chr11:108571256:A:C	0	108571256	C	A
11	chr11:108572406:GT:G	0	108572406	G	GT
11	chr11:108572788:A:T	0	108572788	T	A
11	chr11:108573232:A:G	0	108573232	G	A
11	chr11:108573750:G:A	0	108573750	A	G
11	chr11:108574642:A:G	0	108574642	G	A
11	chr11:108574922:G:A	0	108574922	A	G
11	chr11:108576054:C:A	0	108576054	A	C
11	chr11:108576401:G:A	0	108576401	A	G
11	chr11:108577172:C:T	0	108577172	T	C
11	chr11:108577620:G:A	0	108577620	A	G
11	chr11:108577642:C:T	0	108577642	T	C
11	chr11:108577872:G:A	0	108577872	A	G
11	chr11:108578022:T:C	0	108578022	C	T
11	chr11:108578606:T:C	0	108578606	C	T
11	chr11:108578642:T:C	0	108578642	C	T
11	chr11:108578860:C:T	0	108578860	T	C
11	chr11:108579134:G:C	0	108579134	C	G
11	chr11:108579326:C:T	0	108579326	T	C
11	chr11:108580857:C:T	0	108580857	T	C
11	chr11:108581160:C:T	0	108581160	T	C
11	chr11:108581199:G:A	0	108581199	A	G
11	chr11:108581215:G:A	0	108581215	A	G
11	chr11:108581320:T:A	0	108581320	A	T
11	chr11:108581322:T:A	0	108581322	A	T
11	chr11:108581324:T:A	0	108581324	A	T
11	chr11:108581780:G:T	0	108581780	T	G
11	chr11:108581924:C:T	0	108581924	T	C
11	chr11:108582422:C:T	0	108582422	T	C
11	chr11:108582464:A:T	0	108582464	T	A
11	chr11:108582618:G:A	0	108582618	A	G
11	chr11:108582790:A:C	0	108582790	C	A
11	chr11:108583210:G:A	0	108583210	A	G
11	chr11:108583306:C:T	0	108583306	T	C
11	chr11:108583934:T:G	0	108583934	G	T
11	chr11:108584344:G:A	0	108584344	A	G
11	chr11:108584512:C:T	0	108584512	T	C
11	chr11:108585918:G:T	0	108585918	T	G
11	chr11:108586039:A:G	0	108586039	G	A
11	chr11:108586751:G:T	0	108586751	T	G
11	chr11:108586902:C:T	0	108586902	T	C
11	chr11:108586948:C:T	0	108586948	T	C
11	chr11:108587096:A:C	0	108587096	C	A
11	chr11:108587164:G:T	0	108587164	T	G
11	chr11:108587417:G:C	0	108587417	C	G
11	chr11:108587596:A:G	0	108587596	G	A
11	chr11:108587625:C:T	0	108587625	T	C
11	chr11:108587683:G:A	0	108587683	A	G
11	chr11:108587806:A:G	0	108587806	G	A
11	chr11:108587816:G:A	0	108587816	A	G
11	chr11:108588166:T:C	0	108588166	C	T
11	chr11:108589370:C:G	0	108589370	G	C
11	chr11:108589721:A:T	0	108589721	T	A
11	chr11:108589875:G:C	0	108589875	C	G
11	chr11:108589953:G:T	0	108589953	T	G
11	chr11:108590045:C:T	0	108590045	T	C
11	chr11:108590637:A:T	0	108590637	T	A
11	chr11:108590890:C:T	0	108590890	T	C
11	chr11:108591379:G:A	0	108591379	A	G
11	chr11:108591810:T:C	0	108591810	C	T
11	chr11:108592582:T:G	0	108592582	G	T
11	chr11:108592606:A:G	0	108592606	G	A
11	chr11:108593259:C:A	0	108593259	A	C
11	chr11:108593482:T:C	0	108593482	C	T
11	chr11:108594072:C:G	0	108594072	G	C
11	chr11:108595667:C:A	0	108595667	A	C
11	chr11:108595702:G:T	0	108595702	T	G
11	chr11:108595924:G:A	0	108595924	A	G
11	chr11:108596018:A:G	0	108596018	G	A
11	chr11:108596051:A:C	0	108596051	C	A
11	chr11:108596086:T:C	0	108596086	C	T
11	chr11:108596667:C:A	0	108596667	A	C
11	chr11:108597237:G:A	0	108597237	A	G
11	chr11:108597329:G:C	0	108597329	C	G
11	chr11:108598041:A:G	0	108598041	G	A
11	chr11:108598536:CAG:C	0	108598536	C	CAG
11	chr11:108599504:T:A	0	108599504	A	T
11	chr11:108600481:A:T	0	108600481	T	A
11	chr11:108600601:A:T	0	108600601	T	A
11	chr11:108600926:G:C	0	108600926	C	G
11	chr11:108601148:A:G	0	108601148	G	A
11	chr11:108601548:C:T	0	108601548	T	C
11	chr11:108602308:G:T	0	108602308	T	G
11	chr11:108603600:T:A	0	108603600	A	T
11	chr11:108603996:G:A	0	108603996	A	G
11	chr11:108604120:G:A	0	108604120	A	G
11	chr11:108604561:A:G	0	108604561	G	A
11	chr11:108604806:G:A	0	108604806	A	G
11	chr11:108605093:A:G	0	108605093	G	A
11	chr11:108605123:C:T	0	108605123	T	C
11	chr11:108605253:A:G	0	108605253	G	A
11	chr11:108605483:G:A	0	108605483	A	G
11	chr11:108605734:T:C	0	108605734	C	T
11	chr11:108606131:C:T	0	108606131	T	C
11	chr11:108606766:T:C	0	108606766	C	T
11	chr11:108607320:C:A	0	108607320	A	C
11	chr11:108607976:A:G	0	108607976	G	A
11	chr11:108608096:T:A	0	108608096	A	T
11	chr11:108611219:C:A	0	108611219	A	C
11	chr11:108611385:A:G	0	108611385	G	A
11	chr11:108611521:T:C	0	108611521	C	T
11	chr11:108611546:A:G	0	108611546	G	A
11	chr11:108612332:C:G	0	108612332	G	C
11	chr11:108613297:C:A	0	108613297	A	C
11	chr11:108613404:T:C	0	108613404	C	T
11	chr11:108613942:A:C	0	108613942	C	A
11	chr11:108614553:TTCTGAAA:T	0	108614553	T	TTCTGAAA
11	chr11:108614654:C:T	0	108614654	T	C
11	chr11:108614675:A:C	0	108614675	C	A
11	chr11:108615390:T:A	0	108615390	A	T
11	chr11:108615685:G:A	0	108615685	A	G
11	chr11:108616015:T:C	0	108616015	C	T
11	chr11:108616207:TGACA:T	0	108616207	T	TGACA
11	chr11:108616590:A:G	0	108616590	G	A
11	chr11:108617888:G:A	0	108617888	A	G
11	chr11:108617989:A:T	0	108617989	T	A
11	chr11:108618129:A:T	0	108618129	T	A
11	chr11:108619062:C:G	0	108619062	G	C
11	chr11:108619388:C:T	0	108619388	T	C
11	chr11:108619427:G:A	0	108619427	A	G
11	chr11:108619878:G:C	0	108619878	C	G
11	chr11:108620059:G:T	0	108620059	T	G
11	chr11:108621924:A:G	0	108621924	G	A
11	chr11:108622142:G:A	0	108622142	A	G
11	chr11:108622464:G:A	0	108622464	A	G
11	chr11:108623409:C:G	0	108623409	G	C
11	chr11:108624721:G:A	0	108624721	A	G
11	chr11:108624814:C:T	0	108624814	T	C
11	chr11:108625227:TG:T	0	108625227	T	TG
11	chr11:108625630:T:G	0	108625630	G	T
11	chr11:108626518:G:A	0	108626518	A	G
11	chr11:108626589:C:T	0	108626589	T	C
11	chr11:108626945:A:G	0	108626945	G	A
11	chr11:108627347:A:G	0	108627347	G	A
11	chr11:108627625:G:A	0	108627625	A	G
11	chr11:108627785:A:G	0	108627785	G	A
11	chr11:108627983:A:G	0	108627983	G	A
11	chr11:108628261:A:T	0	108628261	T	A
11	chr11:108629313:C:T	0	108629313	T	C
11	chr11:108630032:A:G	0	108630032	G	A
11	chr11:108630373:C:T	0	108630373	T	C
11	chr11:108631565:T:A	0	108631565	A	T
11	chr11:108631620:A:T	0	108631620	T	A
11	chr11:108631706:G:A	0	108631706	A	G
11	chr11:108631723:T:G	0	108631723	G	T
11	chr11:108631991:G:A	0	108631991	A	G
11	chr11:108632840:T:A	0	108632840	A	T
11	chr11:108632945:C:A	0	108632945	A	C
11	chr11:108633710:A:C	0	108633710	C	A
11	chr11:108635280:A:G	0	108635280	G	A
11	chr11:108637194:A:G	0	108637194	G	A
11	chr11:108637510:G:A	0	108637510	A	G
11	chr11:108638012:A:T	0	108638012	T	A
11	chr11:108638026:C:A	0	108638026	A	C
11	chr11:108639027:A:G	0	108639027	G	A
11	chr11:108639032:A:C	0	108639032	C	A
11	chr11:108639279:G:A	0	108639279	A	G
11	chr11:108639834:G:C	0	108639834	C	G
11	chr11:108639955:G:A	0	108639955	A	G
11	chr11:108640336:G:A	0	108640336	A	G
11	chr11:108640695:C:G	0	108640695	G	C
11	chr11:108641466:A:G	0	108641466	G	A
11	chr11:108642862:T:C	0	108642862	C	T
11	chr11:108642993:A:G	0	108642993	G	A
11	chr11:108643245:G:A	0	108643245	A	G
11	chr11:108644224:C:T	0	108644224	T	C
11	chr11:108644575:G:A	0	108644575	A	G
11	chr11:108645444:AC:A	0	108645444	A	AC
11	chr11:108646802:A:G	0	108646802	G	A
11	chr11:108648459:T:C	0	108648459	C	T
11	chr11:108648491:T:C	0	108648491	C	T
11	chr11:108649407:A:T	0	108649407	T	A
11	chr11:108649710:C:T	0	108649710	T	C
11	chr11:108649751:A:G	0	108649751	G	A
11	chr11:108649905:C:A	0	108649905	A	C
11	chr11:108649913:T:G	0	108649913	G	T
11	chr11:108649989:G:C	0	108649989	C	G
11	chr11:108651068:G:A	0	108651068	A	G
11	chr11:108652007:C:T	0	108652007	T	C
11	chr11:108652846:C:T	0	108652846	T	C
11	chr11:108653604:G:A	0	108653604	A	G
11	chr11:108655074:G:A	0	108655074	A	G
11	chr11:108656242:G:A	0	108656242	A	G
11	chr11:108656604:C:T	0	108656604	T	C
11	chr11:108656914:T:C	0	108656914	C	T
11	chr11:108657767:C:T	0	108657767	T	C
11	chr11:108658076:T:C	0	108658076	C	T
11	chr11:108658246:G:A	0	108658246	A	G
11	chr11:108658738:T:A	0	108658738	A	T
11	chr11:108659190:A:G	0	108659190	G	A
11	chr11:108659461:G:GT	0	108659461	GT	G
11	chr11:108663410:TTCTC:T	0	108663410	T	TTCTC
11	chr11:108663713:G:A	0	108663713	A	G
11	chr11:108663833:T:C	0	108663833	C	T
11	chr11:108664243:C:T	0	108664243	T	C
11	chr11:108664313:G:A	0	108664313	A	G
11	chr11:108664897:T:G	0	108664897	G	T
11	chr11:108664910:C:T	0	108664910	T	C
11	chr11:108665065:C:T	0	108665065	T	C
11	chr11:108665560:A:C	0	108665560	C	A
11	chr11:108666840:G:A	0	108666840	A	G
11	chr11:108668877:G:A	0	108668877	A	G
11	chr11:108669170:T:C	0	108669170	C	T
11	chr11:108669211:A:G	0	108669211	G	A
11	chr11:108669775:G:A	0	108669775	A	G
11	chr11:108670186:G:A	0	108670186	A	G
11	chr11:108670401:A:G	0	108670401	G	A
11	chr11:108670700:T:C	0	108670700	C	T
11	chr11:108671617:C:T	0	108671617	T	C
11	chr11:108673118:G:T	0	108673118	T	G
11	chr11:108675081:A:G	0	108675081	G	A
11	chr11:108675411:T:C	0	108675411	C	T
11	chr11:108675438:CA:C	0	108675438	C	CA
11	chr11:108675741:A:G	0	108675741	G	A
11	chr11:108676003:G:C	0	108676003	C	G
11	chr11:108678452:T:G	0	108678452	G	T
11	chr11:108679269:A:G	0	108679269	G	A
11	chr11:108679779:G:A	0	108679779	A	G
11	chr11:108681006:A:G	0	108681006	G	A
11	chr11:108681071:C:T	0	108681071	T	C
11	chr11:108681453:A:G	0	108681453	G	A
11	chr11:108681684:G:T	0	108681684	T	G
11	chr11:108681885:C:T	0	108681885	T	C
11	chr11:108682159:C:CA	0	108682159	CA	C
11	chr11:108684471:A:G	0	108684471	G	A
11	chr11:108684563:G:T	0	108684563	T	G
11	chr11:108685420:C:T	0	108685420	T	C
11	chr11:108685534:A:G	0	108685534	G	A
11	chr11:108685640:AT:A	0	108685640	A	AT
11	chr11:108686849:A:G	0	108686849	G	A
11	chr11:108687234:A:G	0	108687234	G	A
11	chr11:108687458:T:C	0	108687458	C	T
11	chr11:108687513:G:A	0	108687513	A	G
11	chr11:108688326:A:G	0	108688326	G	A
11	chr11:108688826:A:G	0	108688826	G	A
11	chr11:108690013:T:C	0	108690013	C	T
11	chr11:108692463:C:CA	0	108692463	CA	C
11	chr11:108692468:C:G	0	108692468	G	C
11	chr11:108692512:C:T	0	108692512	T	C
11	chr11:108692802:C:T	0	108692802	T	C
11	chr11:108693228:T:C	0	108693228	C	T
11	chr11:108694024:T:C	0	108694024	C	T
11	chr11:108694390:G:A	0	108694390	A	G
11	chr11:108695791:A:G	0	108695791	G	A
11	chr11:108696165:G:T	0	108696165	T	G
11	chr11:108696846:A:G	0	108696846	G	A
11	chr11:108697116:G:A	0	108697116	A	G
11	chr11:108697603:ATTTCCCTGTAT:A	0	108697603	A	ATTTCCCTGTAT
11	chr11:108697937:C:T	0	108697937	T	C
11	chr11:108698412:A:G	0	108698412	G	A
11	chr11:108698679:T:C	0	108698679	C	T
11	chr11:108699170:GACT:G	0	108699170	G	GACT
11	chr11:108699287:A:G	0	108699287	G	A
11	chr11:108699767:G:A	0	108699767	A	G
11	chr11:108700044:T:C	0	108700044	C	T
11	chr11:108700683:G:T	0	108700683	T	G
11	chr11:108701779:C:T	0	108701779	T	C
11	chr11:108701925:A:G	0	108701925	G	A
11	chr11:108702091:T:TAATC	0	108702091	TAATC	T
11	chr11:108702123:T:C	0	108702123	C	T
11	chr11:108703338:TC:T	0	108703338	T	TC
11	chr11:108704354:C:G	0	108704354	G	C
11	chr11:108704665:A:C	0	108704665	C	A
11	chr11:108705478:A:G	0	108705478	G	A
11	chr11:108706213:T:C	0	108706213	C	T
11	chr11:108706223:C:T	0	108706223	T	C
11	chr11:108706919:C:T	0	108706919	T	C
11	chr11:108707208:C:T	0	108707208	T	C
11	chr11:108707320:T:C	0	108707320	C	T
11	chr11:108707398:C:G	0	108707398	G	C
11	chr11:108707605:G:A	0	108707605	A	G
11	chr11:108707954:T:C	0	108707954	C	T
11	chr11:108709104:A:G	0	108709104	G	A
11	chr11:108709176:G:A	0	108709176	A	G
11	chr11:108709411:C:T	0	108709411	T	C
11	chr11:108709461:T:C	0	108709461	C	T
11	chr11:108711281:C:T	0	108711281	T	C
11	chr11:108711622:T:C	0	108711622	C	T
11	chr11:108711949:A:G	0	108711949	G	A
11	chr11:108712167:A:G	0	108712167	G	A
11	chr11:108712544:C:G	0	108712544	G	C
11	chr11:108713020:A:G	0	108713020	G	A
11	chr11:108714210:A:T	0	108714210	T	A
11	chr11:108714296:C:T	0	108714296	T	C
11	chr11:108714370:T:TG	0	108714370	TG	T
11	chr11:108714649:A:T	0	108714649	T	A
11	chr11:108716222:G:A	0	108716222	A	G
11	chr11:108716320:T:C	0	108716320	C	T
11	chr11:108717069:C:A	0	108717069	A	C
11	chr11:108717498:A:T	0	108717498	T	A
11	chr11:108718104:A:G	0	108718104	G	A
11	chr11:108718535:C:A	0	108718535	A	C
11	chr11:108718587:G:A	0	108718587	A	G
11	chr11:108718652:G:A	0	108718652	A	G
11	chr11:108718708:C:T	0	108718708	T	C
11	chr11:108719194:A:G	0	108719194	G	A
11	chr11:108720781:T:C	0	108720781	C	T
11	chr11:108720840:A:G	0	108720840	G	A
11	chr11:108721288:C:T	0	108721288	T	C
11	chr11:108721600:C:T	0	108721600	T	C
11	chr11:108721661:A:G	0	108721661	G	A
11	chr11:108721781:T:C	0	108721781	C	T
11	chr11:108722143:A:G	0	108722143	G	A
11	chr11:108723510:G:A	0	108723510	A	G
11	chr11:108723873:G:A	0	108723873	A	G
11	chr11:108724669:G:A	0	108724669	A	G
11	chr11:108725306:C:T	0	108725306	T	C
11	chr11:108725492:T:C	0	108725492	C	T
11	chr11:108726663:A:G	0	108726663	G	A
11	chr11:108726820:A:G	0	108726820	G	A
11	chr11:108726976:G:A	0	108726976	A	G
11	chr11:108727017:T:A	0	108727017	A	T
11	chr11:108728641:A:G	0	108728641	G	A
11	chr11:108729066:T:G	0	108729066	G	T
11	chr11:108729076:G:A	0	108729076	A	G
11	chr11:108729266:C:T	0	108729266	T	C
11	chr11:108729771:C:T	0	108729771	T	C
11	chr11:108730231:A:T	0	108730231	T	A
11	chr11:108731990:G:T	0	108731990	T	G
11	chr11:108732235:T:C	0	108732235	C	T
11	chr11:108733329:G:A	0	108733329	A	G
11	chr11:108738004:A:T	0	108738004	T	A
11	chr11:108738329:A:G	0	108738329	G	A
11	chr11:108738669:G:C	0	108738669	C	G
11	chr11:108738781:C:G	0	108738781	G	C
11	chr11:108739720:T:G	0	108739720	G	T
11	chr11:108740348:A:T	0	108740348	T	A
11	chr11:108740557:A:G	0	108740557	G	A
11	chr11:108740778:C:CT	0	108740778	CT	C
11	chr11:108741076:G:A	0	108741076	A	G
11	chr11:108741236:G:GATC	0	108741236	GATC	G
11	chr11:108741676:T:A	0	108741676	A	T
11	chr11:108742049:A:G	0	108742049	G	A
11	chr11:108742176:C:T	0	108742176	T	C
11	chr11:108742769:G:A	0	108742769	A	G
11	chr11:108743923:A:G	0	108743923	G	A
11	chr11:108746567:A:AGT	0	108746567	AGT	A
11	chr11:108747729:A:C	0	108747729	C	A
11	chr11:108750772:T:C	0	108750772	C	T
11	chr11:108751696:C:T	0	108751696	T	C
11	chr11:108751755:C:T	0	108751755	T	C
11	chr11:108753139:AATGT:A	0	108753139	A	AATGT
11	chr11:108754271:G:A	0	108754271	A	G
11	chr11:108754636:C:T	0	108754636	T	C
11	chr11:108755740:G:C	0	108755740	C	G
11	chr11:108756272:T:A	0	108756272	A	T
11	chr11:108760745:G:A	0	108760745	A	G
11	chr11:108761037:C:T	0	108761037	T	C
11	chr11:108763644:T:C	0	108763644	C	T
11	chr11:108764928:C:T	0	108764928	T	C
11	chr11:108765633:A:G	0	108765633	G	A
11	chr11:108766277:C:T	0	108766277	T	C
11	chr11:108766366:C:T	0	108766366	T	C
11	chr11:108767061:G:T	0	108767061	T	G
11	chr11:108767087:A:G	0	108767087	G	A
11	chr11:108767135:A:G	0	108767135	G	A
11	chr11:108769663:T:C	0	108769663	C	T
11	chr11:108773126:G:A	0	108773126	A	G
11	chr11:108774454:G:A	0	108774454	A	G
11	chr11:108774836:T:A	0	108774836	A	T
11	chr11:108774895:C:T	0	108774895	T	C
11	chr11:108775097:T:C	0	108775097	C	T
11	chr11:108780209:G:A	0	108780209	A	G
11	chr11:108781007:C:T	0	108781007	T	C
11	chr11:108781465:T:A	0	108781465	A	T
11	chr11:108783943:C:T	0	108783943	T	C
11	chr11:108785356:A:G	0	108785356	G	A
11	chr11:108786165:A:G	0	108786165	G	A
11	chr11:108786821:G:A	0	108786821	A	G
11	chr11:108788063:G:A	0	108788063	A	G
11	chr11:108788791:C:A	0	108788791	A	C
11	chr11:108788797:A:G	0	108788797	G	A
11	chr11:108790568:A:C	0	108790568	C	A
11	chr11:108794486:C:G	0	108794486	G	C
11	chr11:108794901:AC:A	0	108794901	A	AC
11	chr11:108795768:T:C	0	108795768	C	T
11	chr11:108797037:T:C	0	108797037	C	T
11	chr11:108797137:A:G	0	108797137	G	A
11	chr11:108797893:T:C	0	108797893	C	T
11	chr11:108798717:A:G	0	108798717	G	A
11	chr11:108799383:C:T	0	108799383	T	C
11	chr11:108799912:C:G	0	108799912	G	C
11	chr11:108800213:A:G	0	108800213	G	A
11	chr11:108801130:T:G	0	108801130	G	T
11	chr11:108801161:T:C	0	108801161	C	T
11	chr11:108801784:A:G	0	108801784	G	A
11	chr11:108801820:G:A	0	108801820	A	G
11	chr11:108802145:C:T	0	108802145	T	C
11	chr11:108802159:C:T	0	108802159	T	C
11	chr11:108802239:A:G	0	108802239	G	A
11	chr11:108802481:C:T	0	108802481	T	C
11	chr11:108802571:C:T	0	108802571	T	C
11	chr11:108803057:A:G	0	108803057	G	A
11	chr11:108804765:T:A	0	108804765	A	T
11	chr11:108808619:C:G	0	108808619	G	C
11	chr11:108808740:A:G	0	108808740	G	A
11	chr11:108809437:T:C	0	108809437	C	T
11	chr11:108809742:A:G	0	108809742	G	A
11	chr11:108810339:G:A	0	108810339	A	G
11	chr11:108811567:A:G	0	108811567	G	A
11	chr11:108813301:ACTTTAT:A	0	108813301	A	ACTTTAT
11	chr11:108813419:T:C	0	108813419	C	T
11	chr11:108816090:A:G	0	108816090	G	A
11	chr11:108822517:A:G	0	108822517	G	A
11	chr11:108824438:T:C	0	108824438	C	T
11	chr11:108824942:C:G	0	108824942	G	C
11	chr11:108825734:A:G	0	108825734	G	A
11	chr11:108826031:TA:T	0	108826031	T	TA
11	chr11:108827113:G:A	0	108827113	A	G
11	chr11:108828661:G:A	0	108828661	A	G
11	chr11:108830046:A:C	0	108830046	C	A
11	chr11:108830764:G:A	0	108830764	A	G
11	chr11:108831013:TAAAC:T	0	108831013	T	TAAAC
11	chr11:108831123:G:A	0	108831123	A	G
11	chr11:108832207:AT:A	0	108832207	A	AT
11	chr11:108832242:C:T	0	108832242	T	C
11	chr11:108832567:A:G	0	108832567	G	A
11	chr11:108833228:C:T	0	108833228	T	C
11	chr11:108835947:A:G	0	108835947	G	A
11	chr11:108836678:G:A	0	108836678	A	G
11	chr11:108839045:T:A	0	108839045	A	T
11	chr11:108839756:G:A	0	108839756	A	G
11	chr11:108841010:A:G	0	108841010	G	A
11	chr11:108841771:A:G	0	108841771	G	A
11	chr11:108844463:G:A	0	108844463	A	G
11	chr11:108844902:A:G	0	108844902	G	A
11	chr11:108845177:C:T	0	108845177	T	C
11	chr11:108846681:G:T	0	108846681	T	G
11	chr11:108847021:A:G	0	108847021	G	A
11	chr11:108848361:G:A	0	108848361	A	G
11	chr11:108848637:A:G	0	108848637	G	A
11	chr11:108849097:T:C	0	108849097	C	T
11	chr11:108852792:T:TGTCA	0	108852792	TGTCA	T
11	chr11:108853912:G:A	0	108853912	A	G
11	chr11:108855606:T:C	0	108855606	C	T
11	chr11:108856303:G:A	0	108856303	A	G
11	chr11:108857755:T:C	0	108857755	C	T
11	chr11:108858848:G:C	0	108858848	C	G
11	chr11:108859427:C:A	0	108859427	A	C
11	chr11:108860733:A:G	0	108860733	G	A
11	chr11:108861253:T:C	0	108861253	C	T
11	chr11:108861729:A:G	0	108861729	G	A
11	chr11:108861882:T:C	0	108861882	C	T
11	chr11:108861959:G:A	0	108861959	A	G
11	chr11:108862727:C:G	0	108862727	G	C
11	chr11:108863834:TA:T	0	108863834	T	TA
11	chr11:108864465:G:A	0	108864465	A	G
11	chr11:108864548:C:T	0	108864548	T	C
11	chr11:108864898:T:A	0	108864898	A	T
11	chr11:108865196:T:G	0	108865196	G	T
11	chr11:108868472:A:G	0	108868472	G	A
11	chr11:108869049:G:A	0	108869049	A	G
11	chr11:108869154:G:T	0	108869154	T	G
11	chr11:108869182:A:G	0	108869182	G	A
11	chr11:108870155:T:A	0	108870155	A	T
11	chr11:108870220:A:G	0	108870220	G	A
11	chr11:108870591:A:C	0	108870591	C	A
11	chr11:108871230:G:A	0	108871230	A	G
11	chr11:108871735:C:T	0	108871735	T	C
11	chr11:108871923:T:C	0	108871923	C	T
11	chr11:108873354:A:G	0	108873354	G	A
11	chr11:108874925:T:G	0	108874925	G	T
11	chr11:108875493:C:G	0	108875493	G	C
11	chr11:108876497:A:G	0	108876497	G	A
11	chr11:108876944:A:C	0	108876944	C	A
11	chr11:108877671:T:A	0	108877671	A	T
11	chr11:108878568:T:G	0	108878568	G	T
11	chr11:108880672:G:A	0	108880672	A	G
11	chr11:108881978:G:A	0	108881978	A	G
11	chr11:108882266:C:T	0	108882266	T	C
11	chr11:108882528:A:G	0	108882528	G	A
11	chr11:108882589:A:G	0	108882589	G	A
11	chr11:108882877:C:T	0	108882877	T	C
11	chr11:108883393:G:C	0	108883393	C	G
11	chr11:108883716:A:G	0	108883716	G	A
11	chr11:108884294:C:A	0	108884294	A	C
11	chr11:108884548:T:C	0	108884548	C	T
11	chr11:108884571:A:G	0	108884571	G	A
11	chr11:108885113:T:C	0	108885113	C	T
11	chr11:108886809:A:T	0	108886809	T	A
11	chr11:108888747:T:C	0	108888747	C	T
11	chr11:108889028:T:G	0	108889028	G	T
11	chr11:108889627:G:A	0	108889627	A	G
11	chr11:108891849:A:G	0	108891849	G	A
11	chr11:108893438:A:G	0	108893438	G	A
11	chr11:108893722:T:C	0	108893722	C	T
11	chr11:108894040:G:A	0	108894040	A	G
11	chr11:108895283:G:A	0	108895283	A	G
11	chr11:108896442:G:A	0	108896442	A	G
11	chr11:108896872:A:G	0	108896872	G	A
11	chr11:108897877:A:G	0	108897877	G	A
11	chr11:108898103:T:C	0	108898103	C	T
11	chr11:108898834:A:G	0	108898834	G	A
11	chr11:108900370:A:G	0	108900370	G	A
11	chr11:108900418:G:C	0	108900418	C	G
11	chr11:108901524:A:G	0	108901524	G	A
11	chr11:108902018:G:T	0	108902018	T	G
11	chr11:108903647:A:G	0	108903647	G	A
11	chr11:108905878:A:G	0	108905878	G	A
11	chr11:108907187:A:AG	0	108907187	AG	A
11	chr11:108910495:T:C	0	108910495	C	T
11	chr11:108911236:A:C	0	108911236	C	A
11	chr11:108911251:A:C	0	108911251	C	A
11	chr11:108911923:G:A	0	108911923	A	G
11	chr11:108912551:A:G	0	108912551	G	A
11	chr11:108912690:C:T	0	108912690	T	C
11	chr11:108913499:C:A	0	108913499	A	C
11	chr11:108914946:C:T	0	108914946	T	C
11	chr11:108915459:T:C	0	108915459	C	T
11	chr11:108917447:A:G	0	108917447	G	A
11	chr11:108922048:A:G	0	108922048	G	A
11	chr11:108923257:T:G	0	108923257	G	T
11	chr11:108925947:C:T	0	108925947	T	C
11	chr11:108930129:G:GC	0	108930129	GC	G
11	chr11:108934970:G:A	0	108934970	A	G
11	chr11:108935680:G:A	0	108935680	A	G
11	chr11:108936198:G:C	0	108936198	C	G
11	chr11:108937552:G:C	0	108937552	C	G
11	chr11:108938804:A:G	0	108938804	G	A
11	chr11:108939960:A:C	0	108939960	C	A
11	chr11:108941520:A:G	0	108941520	G	A
11	chr11:108941972:T:C	0	108941972	C	T
11	chr11:108942877:A:G	0	108942877	G	A
11	chr11:108943385:T:G	0	108943385	G	T
11	chr11:108943724:T:C	0	108943724	C	T
11	chr11:108944128:C:G	0	108944128	G	C
11	chr11:108944842:A:G	0	108944842	G	A
11	chr11:108945341:A:G	0	108945341	G	A
11	chr11:108945647:T:C	0	108945647	C	T
11	chr11:108946003:T:C	0	108946003	C	T
11	chr11:108946288:A:G	0	108946288	G	A
11	chr11:108946434:C:A	0	108946434	A	C
11	chr11:108948318:G:T	0	108948318	T	G
11	chr11:108948336:A:G	0	108948336	G	A
11	chr11:108948422:G:GA	0	108948422	GA	G
11	chr11:108948952:T:C	0	108948952	C	T
11	chr11:108952272:G:C	0	108952272	C	G
11	chr11:108953395:AAAAAAAAAAAAAAG:A	0	108953395	A	AAAAAAAAAAAAAAG
11	chr11:108954025:A:G	0	108954025	G	A
11	chr11:108954428:C:T	0	108954428	T	C
11	chr11:108954912:A:G	0	108954912	G	A
11	chr11:108955180:A:G	0	108955180	G	A
11	chr11:108955975:T:C	0	108955975	C	T
11	chr11:108956182:T:C	0	108956182	C	T
11	chr11:108956639:T:G	0	108956639	G	T
11	chr11:108957494:G:A	0	108957494	A	G
11	chr11:108958631:A:T	0	108958631	T	A
11	chr11:108958997:G:C	0	108958997	C	G
11	chr11:108959355:T:A	0	108959355	A	T
11	chr11:108961802:A:G	0	108961802	G	A
11	chr11:108962014:G:A	0	108962014	A	G
11	chr11:108962579:G:A	0	108962579	A	G
11	chr11:108962894:A:G	0	108962894	G	A
11	chr11:108962897:G:T	0	108962897	T	G
11	chr11:108962901:T:C	0	108962901	C	T
11	chr11:108962971:T:C	0	108962971	C	T
11	chr11:108963744:G:A	0	108963744	A	G
11	chr11:108964022:G:A	0	108964022	A	G
11	chr11:108965675:G:A	0	108965675	A	G
11	chr11:108966488:G:A	0	108966488	A	G
11	chr11:108968773:TG:T	0	108968773	T	TG
11	chr11:108968931:C:T	0	108968931	T	C
11	chr11:108968951:T:C	0	108968951	C	T
11	chr11:108969296:T:C	0	108969296	C	T
11	chr11:108969379:C:T	0	108969379	T	C
11	chr11:108969603:A:G	0	108969603	G	A
11	chr11:108969698:C:T	0	108969698	T	C
11	chr11:108969855:G:A	0	108969855	A	G
11	chr11:108970224:T:C	0	108970224	C	T
11	chr11:108970353:A:G	0	108970353	G	A
11	chr11:108970626:G:A	0	108970626	A	G
```
