## Supplementary material for "Characterization of shared and ancestry-specific signals driving complex traits using multi-ancestry fine-mapping": mesusiecsinfo

```
*************************************************************

  Multiple Ancestry Sum of Single Effect Model (MESuSiE)          

   Visit http://www.xzlab.org/software.html For Update            

            (C) 2022 Boran Gao, Xiang Zhou                        

              GNU General Public License                          

*************************************************************
# Start data processing for sufficient statistics 
# Create MESuSiE object 
# Start data analysis 

# Data analysis is done, and now generates result 

Potential causal SNPs with PIP > 0.5:  

Credible sets for effects: 
$cs
$cs$L1
 [1]  884  898  899  904  905  919  928  929  936  937  941  956  957  958  959
[16]  960  973  977  983  985  991 1034

$cs$L3
[1] 1102 1110 1115 1116 1125 1130 1133 1139


$cs_category
   L1    L3 
"eur" "eur" 

$purity
   min.abs.corr mean.abs.corr median.abs.corr
L1     0.947135     0.9960847       1.0000000
L3     0.979099     0.9942598       0.9953335

$cs_index
[1] 1 3

$coverage
[1] 0.9619249 0.9833412

$requested_coverage
[1] 0.95


 Use MESuSiE_Plot() for visualization
# Total time used for the analysis: 0.11 mins
```
