## Supplementary material for "Characterization of shared and ancestry-specific signals driving complex traits using multi-ancestry fine-mapping": mesusieoutput

```
                 eur          afr      eur_afr
   [1,] 9.720339e-07 3.378469e-06 4.012681e-07
   [2,] 4.797183e-07 2.174655e-06 1.594868e-07
   [3,] 2.127491e-06 2.402823e-06 6.534212e-07
   [4,] 2.143278e-05 2.638889e-06 8.440676e-06
   [5,] 2.265415e-06 2.398568e-06 6.962159e-07
   [6,] 9.194310e-07 3.353444e-06 3.756331e-07
   [7,] 2.265415e-06 2.395816e-06 6.972493e-07
   [8,] 4.829014e-07 2.177381e-06 1.608969e-07
   [9,] 9.112848e-07 3.345462e-06 3.715398e-07
  [10,] 3.927640e-06 2.345206e-06 1.115614e-06
  [11,] 9.928848e-07 3.038829e-06 3.925215e-07
  [12,] 2.265415e-06 2.390513e-06 6.993225e-07
  [13,] 3.860737e-06 2.341298e-06 1.100314e-06
  [14,] 2.215653e-06 2.389229e-06 6.848239e-07
  [15,] 2.265415e-06 2.389229e-06 6.998422e-07
  [16,] 3.558734e-06 2.339379e-06 1.019252e-06
  [17,] 3.927640e-06 2.335613e-06 1.122911e-06
  [18,] 2.265415e-06 2.388945e-06 6.999583e-07
  [19,] 4.861572e-07 2.175656e-06 1.617760e-07
  [20,] 3.860737e-06 2.333766e-06 1.106046e-06
  [21,] 2.369074e-06 2.387962e-06 7.316563e-07
  [22,] 2.316409e-06 2.387962e-06 7.157605e-07
  [23,] 2.423266e-06 2.385356e-06 7.491965e-07
  [24,] 2.265224e-06 2.386712e-06 7.008254e-07
  [25,] 2.423266e-06 2.387962e-06 7.480064e-07
  [26,] 2.423266e-06 2.387982e-06 7.479978e-07
  [27,] 1.494375e-05 2.663153e-06 5.936172e-06
  [28,] 2.423266e-06 2.346336e-06 7.947053e-07
  [29,] 2.423266e-06 2.346336e-06 7.947053e-07
  [30,] 2.423266e-06 2.346326e-06 7.941008e-07
  [31,] 2.423266e-06 2.346363e-06 7.953105e-07
  [32,] 2.423266e-06 2.346326e-06 7.941008e-07
  [33,] 2.165554e-05 2.685805e-06 8.759204e-06
  [34,] 1.494375e-05 2.665064e-06 5.941912e-06
  [35,] 4.650008e-07 2.231093e-06 1.575632e-07
  [36,] 1.408797e-06 3.115305e-06 5.463377e-07
  [37,] 2.370759e-06 2.346331e-06 7.764266e-07
  [38,] 8.869989e-07 2.922057e-06 3.445041e-07
  [39,] 8.784803e-07 2.922057e-06 3.408099e-07
  [40,] 4.579394e-06 2.327977e-06 1.313363e-06
  [41,] 2.370759e-06 2.346331e-06 7.764266e-07
  [42,] 2.122000e-05 2.688031e-06 8.589005e-06
  [43,] 2.424994e-06 2.346331e-06 7.940587e-07
  [44,] 4.678893e-07 2.235023e-06 1.587320e-07
  [45,] 1.847965e-06 3.410769e-06 8.480651e-07
  [46,] 4.661929e-06 2.335102e-06 1.328708e-06
  [47,] 2.370759e-06 2.346388e-06 7.752534e-07
  [48,] 2.318052e-06 2.346508e-06 7.570103e-07
  [49,] 2.165554e-05 2.670991e-06 8.692614e-06
  [50,] 1.493017e-06 3.082078e-06 5.781212e-07
  [51,] 2.271884e-06 2.346724e-06 7.487214e-07
  [52,] 2.318052e-06 2.346935e-06 7.547413e-07
  [53,] 8.036604e-07 2.281177e-06 2.491969e-07
  [54,] 2.424994e-06 2.357499e-06 8.093870e-07
  [55,] 7.746018e-07 2.287108e-06 2.397903e-07
  [56,] 2.424994e-06 2.357429e-06 8.092719e-07
  [57,] 2.424994e-06 2.357069e-06 8.086633e-07
  [58,] 7.746018e-07 2.271610e-06 2.409366e-07
  [59,] 1.098226e-06 2.793547e-06 4.284712e-07
  [60,] 7.137547e-07 2.568426e-06 2.567756e-07
  [61,] 9.554900e-04 3.208369e-06 5.582730e-04
  [62,] 8.663967e-07 2.519905e-06 3.122552e-07
  [63,] 8.021389e-07 2.513062e-06 2.857914e-07
  [64,] 8.839481e-04 3.048162e-06 4.921680e-04
  [65,] 1.143048e-04 2.263104e-06 4.142765e-05
  [66,] 7.938079e-04 3.129937e-06 4.519851e-04
  [67,] 1.253676e-04 2.337178e-06 4.849556e-05
  [68,] 7.816007e-07 2.360610e-06 2.568458e-07
  [69,] 2.123135e-06 2.464848e-06 7.764287e-07
  [70,] 5.554189e-05 2.265139e-06 2.015297e-05
  [71,] 5.437769e-07 2.356478e-06 1.804084e-07
  [72,] 2.652530e-04 3.022939e-06 1.423016e-04
  [73,] 2.572455e-04 3.022939e-06 1.378845e-04
  [74,] 7.240677e-07 2.356349e-06 2.391184e-07
  [75,] 5.437769e-07 2.356332e-06 1.802192e-07
  [76,] 5.379505e-07 2.355163e-06 1.771468e-07
  [77,] 7.343080e-07 2.356955e-06 2.417081e-07
  [78,] 2.257442e-06 2.436103e-06 8.168762e-07
  [79,] 2.198467e-06 2.436103e-06 7.951064e-07
  [80,] 5.325923e-07 2.355427e-06 1.753466e-07
  [81,] 1.401337e-06 3.335502e-06 4.029042e-07
  [82,] 5.687898e-07 2.355761e-06 1.870111e-07
  [83,] 5.813763e-07 2.355998e-06 1.910331e-07
  [84,] 1.238494e-06 2.897909e-06 4.710183e-07
  [85,] 2.929420e-04 2.995840e-06 1.562899e-04
  [86,] 5.772809e-07 2.356003e-06 1.897053e-07
  [87,] 5.462106e-07 2.356313e-06 1.795761e-07
  [88,] 5.180329e-07 2.356952e-06 1.711177e-07
  [89,] 3.018098e-06 2.414181e-06 1.086080e-06
  [90,] 1.232065e-06 2.945135e-06 4.714833e-07
  [91,] 7.374057e-07 2.357102e-06 2.426076e-07
  [92,] 5.532204e-07 2.354076e-06 1.824309e-07
  [93,] 2.960948e-06 2.404901e-06 1.059828e-06
  [94,] 2.666566e-06 2.396263e-06 9.484297e-07
  [95,] 3.193265e-04 2.208624e-06 1.069541e-04
  [96,] 2.873265e-04 2.208624e-06 9.630142e-05
  [97,] 2.910677e-06 2.397984e-06 1.037489e-06
  [98,] 2.755870e-06 2.402180e-06 9.819492e-07
  [99,] 2.960948e-06 2.400465e-06 1.054976e-06
 [100,] 1.102273e-06 2.991365e-06 4.076382e-07
 [101,] 3.018098e-06 2.402180e-06 1.076685e-06
 [102,] 3.018098e-06 2.400465e-06 1.075602e-06
 [103,] 3.018098e-06 2.400465e-06 1.075602e-06
 [104,] 2.851794e-06 2.407956e-06 1.019920e-06
 [105,] 2.798583e-06 2.402674e-06 9.976576e-07
 [106,] 8.291767e-07 2.372245e-06 2.677993e-07
 [107,] 2.304742e-06 2.392183e-06 8.145386e-07
 [108,] 2.965961e-06 2.402180e-06 1.057845e-06
 [109,] 4.361525e-04 2.935159e-06 2.300512e-04
 [110,] 3.076644e-06 2.405669e-06 1.100069e-06
 [111,] 1.035658e-06 3.029928e-06 3.557718e-07
 [112,] 2.666566e-06 2.395437e-06 9.460054e-07
 [113,] 1.411239e-06 3.479346e-06 4.012981e-07
 [114,] 1.106243e-06 3.074373e-06 4.144410e-07
 [115,] 6.422108e-07 2.382965e-06 2.077419e-07
 [116,] 3.686228e-04 2.952549e-06 1.943090e-04
 [117,] 6.422108e-07 2.382295e-06 2.078087e-07
 [118,] 5.707891e-07 2.375327e-06 1.855646e-07
 [119,] 5.519081e-07 2.391271e-06 1.784814e-07
 [120,] 1.269164e-06 3.155465e-06 5.103506e-07
 [121,] 4.553290e-07 3.685212e-06 1.655516e-07
 [122,] 2.743859e-06 2.609575e-06 1.071043e-06
 [123,] 1.280252e-06 3.233046e-06 5.236320e-07
 [124,] 2.754468e-06 2.579451e-06 1.043928e-06
 [125,] 4.305367e-06 3.152521e-06 2.133130e-06
 [126,] 1.128040e-06 3.222902e-06 4.364707e-07
 [127,] 3.338260e-06 2.568295e-06 1.267376e-06
 [128,] 3.338260e-06 2.565485e-06 1.266137e-06
 [129,] 9.490402e-05 3.331129e-06 5.287467e-05
 [130,] 1.128040e-06 3.233110e-06 4.370171e-07
 [131,] 1.543523e-04 3.355555e-06 8.840610e-05
 [132,] 2.360913e-04 3.386012e-06 1.383230e-04
 [133,] 7.018440e-05 3.296755e-06 3.842086e-05
 [134,] 3.561013e-05 2.237956e-06 1.242052e-05
 [135,] 1.071728e-06 3.269581e-06 3.980704e-07
 [136,] 3.950833e-07 2.985844e-06 1.371742e-07
 [137,] 3.348460e-06 2.556906e-06 1.267883e-06
 [138,] 1.803932e-04 3.358539e-06 1.042033e-04
 [139,] 1.217755e-06 3.308169e-06 4.890525e-07
 [140,] 1.219612e-06 3.319644e-06 4.910601e-07
 [141,] 6.068907e-05 3.200332e-06 3.232023e-05
 [142,] 8.085454e-05 3.270913e-06 4.425297e-05
 [143,] 4.149676e-07 2.952707e-06 1.449166e-07
 [144,] 1.066405e-06 3.326704e-06 3.956675e-07
 [145,] 1.461462e-06 3.321198e-06 6.444815e-07
 [146,] 2.805310e-06 2.565340e-06 1.060129e-06
 [147,] 5.804178e-07 2.420801e-06 1.857609e-07
 [148,] 4.892530e-07 2.429688e-06 1.575060e-07
 [149,] 4.843926e-07 2.431228e-06 1.559776e-07
 [150,] 1.922942e-05 2.507529e-06 6.487805e-06
 [151,] 1.073574e-06 3.338342e-06 4.021620e-07
 [152,] 3.950833e-07 2.933121e-06 1.368560e-07
 [153,] 1.158851e-06 3.338342e-06 4.638983e-07
 [154,] 1.065223e-06 3.210174e-06 3.905886e-07
 [155,] 1.073574e-06 3.332788e-06 4.019552e-07
 [156,] 1.073574e-06 3.326704e-06 4.017281e-07
 [157,] 1.349184e-06 3.053761e-06 5.793295e-07
 [158,] 5.870164e-07 2.429688e-06 1.873717e-07
 [159,] 1.066088e-06 3.174358e-06 3.899827e-07
 [160,] 3.806277e-06 2.568295e-06 1.458071e-06
 [161,] 3.806277e-06 2.568295e-06 1.458071e-06
 [162,] 1.044428e-06 3.164070e-06 3.713826e-07
 [163,] 2.009178e-06 3.919587e-06 4.648514e-07
 [164,] 6.807857e-05 3.067034e-06 3.523997e-05
 [165,] 1.066967e-06 3.153875e-06 3.899251e-07
 [166,] 1.861135e-04 3.094487e-06 1.006489e-04
 [167,] 1.219656e-06 3.168958e-06 4.810117e-07
 [168,] 1.215960e-06 3.159204e-06 4.779611e-07
 [169,] 1.221528e-06 3.168958e-06 4.822065e-07
 [170,] 7.214113e-05 2.945270e-06 3.619272e-05
 [171,] 1.248538e-06 3.159937e-06 4.985200e-07
 [172,] 1.223226e-06 3.144250e-06 4.815036e-07
 [173,] 1.197289e-06 3.127691e-06 4.653861e-07
 [174,] 1.222335e-06 3.122936e-06 4.808094e-07
 [175,] 3.273369e-06 2.552017e-06 1.234973e-06
 [176,] 1.067150e-06 3.098542e-06 3.905267e-07
 [177,] 3.729942e-06 2.554726e-06 1.413304e-06
 [178,] 7.438602e-05 2.865737e-06 3.647637e-05
 [179,] 4.710796e-07 2.895997e-06 1.662436e-07
 [180,] 1.332292e-06 3.183916e-06 5.535174e-07
 [181,] 1.076000e-06 3.052086e-06 3.970089e-07
 [182,] 1.194095e-06 3.053553e-06 4.597777e-07
 [183,] 1.085833e-06 3.168063e-06 4.092693e-07
 [184,] 3.402874e-05 2.508968e-06 1.136682e-05
 [185,] 9.093952e-05 2.906892e-06 4.552506e-05
 [186,] 1.600373e-06 3.992466e-06 4.124096e-07
 [187,] 5.602098e-07 4.565887e-06 2.241220e-07
 [188,] 2.389654e-06 2.723412e-06 9.355123e-07
 [189,] 1.410139e-06 3.251777e-06 6.078178e-07
 [190,] 2.086419e-04 3.067589e-06 1.123737e-04
 [191,] 1.308018e-06 3.225067e-06 5.424304e-07
 [192,] 2.936694e-06 2.344346e-06 8.601395e-07
 [193,] 1.300302e-06 3.214327e-06 5.367714e-07
 [194,] 3.747390e-06 2.932723e-06 1.740958e-06
 [195,] 3.747390e-06 2.940007e-06 1.744254e-06
 [196,] 1.608458e-06 3.888549e-06 4.142840e-07
 [197,] 1.308018e-06 3.209246e-06 5.410005e-07
 [198,] 3.203138e-05 2.523803e-06 1.112635e-05
 [199,] 3.203138e-05 2.523603e-06 1.111869e-05
 [200,] 2.402116e-06 2.752697e-06 9.478390e-07
 [201,] 2.405561e-06 2.757493e-06 9.502766e-07
 [202,] 3.800430e-07 2.717886e-06 1.294914e-07
 [203,] 1.302714e-06 3.245138e-06 5.409707e-07
 [204,] 2.320620e-06 2.756762e-06 9.151273e-07
 [205,] 1.310700e-06 3.257912e-06 5.470161e-07
 [206,] 1.313130e-06 3.245138e-06 5.473622e-07
 [207,] 3.615177e-07 2.702866e-06 1.220243e-07
 [208,] 1.313130e-06 3.234220e-06 5.463742e-07
 [209,] 1.352146e-06 3.256154e-06 5.725526e-07
 [210,] 3.733992e-06 2.326294e-06 1.095472e-06
 [211,] 1.335148e-06 3.261434e-06 5.623442e-07
 [212,] 3.608381e-05 2.527476e-06 1.262058e-05
 [213,] 1.305356e-06 3.250371e-06 5.430575e-07
 [214,] 1.295158e-06 3.277945e-06 5.391316e-07
 [215,] 1.308018e-06 3.272595e-06 5.466608e-07
 [216,] 2.188306e-06 2.832108e-06 9.446081e-07
 [217,] 1.395167e-06 3.330678e-06 6.057959e-07
 [218,] 1.315848e-06 3.289253e-06 5.529924e-07
 [219,] 9.043482e-05 3.003449e-06 4.645999e-05
 [220,] 3.531201e-05 2.530201e-06 1.240446e-05
 [221,] 1.315848e-06 3.283856e-06 5.525116e-07
 [222,] 1.618656e-06 3.910075e-06 4.148768e-07
 [223,] 1.302714e-06 3.289253e-06 5.448134e-07
 [224,] 3.709512e-07 2.685097e-06 1.257134e-07
 [225,] 6.615494e-06 2.422204e-06 2.589561e-06
 [226,] 1.834178e-06 2.710527e-06 7.067525e-07
 [227,] 1.295158e-06 3.414042e-06 5.500690e-07
 [228,] 1.401526e-06 3.432383e-06 6.200780e-07
 [229,] 1.162217e-04 3.048993e-06 6.095765e-05
 [230,] 1.292590e-06 3.450960e-06 5.513134e-07
 [231,] 1.292590e-06 3.457003e-06 5.517868e-07
 [232,] 4.135162e-07 2.708383e-06 1.421604e-07
 [233,] 3.762727e-07 2.684979e-06 1.277851e-07
 [234,] 1.287762e-06 3.463679e-06 5.491124e-07
 [235,] 1.391935e-06 3.469775e-06 6.176165e-07
 [236,] 1.287762e-06 3.340551e-06 5.396661e-07
 [237,] 9.287979e-06 2.712842e-06 2.135216e-06
 [238,] 9.406555e-07 2.800700e-06 3.675593e-07
 [239,] 1.297745e-06 3.346752e-06 5.465436e-07
 [240,] 1.395167e-06 3.528310e-06 6.250382e-07
 [241,] 1.282753e-06 3.463679e-06 5.457894e-07
 [242,] 1.285248e-06 3.469775e-06 5.479119e-07
 [243,] 1.261586e-06 3.469775e-06 5.320970e-07
 [244,] 1.370373e-06 3.534670e-06 6.092763e-07
 [245,] 1.261586e-06 3.469775e-06 5.320970e-07
 [246,] 2.741638e-06 2.357966e-06 7.997486e-07
 [247,] 1.261586e-06 3.469775e-06 5.320970e-07
 [248,] 1.385864e-06 3.515037e-06 6.173376e-07
 [249,] 6.763440e-05 2.536012e-06 2.413493e-05
 [250,] 2.741638e-06 2.360463e-06 7.988142e-07
 [251,] 4.276970e-07 2.671076e-06 1.469429e-07
 [252,] 1.263921e-06 3.450923e-06 5.323001e-07
 [253,] 6.308351e-05 2.539141e-06 2.264178e-05
 [254,] 6.308351e-05 2.539141e-06 2.264178e-05
 [255,] 6.182994e-07 4.560105e-06 2.514769e-07
 [256,] 3.829973e-07 2.703447e-06 1.305408e-07
 [257,] 5.389333e-07 4.433790e-06 2.131836e-07
 [258,] 5.101269e-07 4.524951e-06 2.002650e-07
 [259,] 1.027411e-06 2.784264e-06 4.054869e-07
 [260,] 1.027411e-06 2.784264e-06 4.054869e-07
 [261,] 1.424772e-06 3.456858e-06 6.374174e-07
 [262,] 9.661566e-07 2.788006e-06 3.782680e-07
 [263,] 1.589203e-06 3.906270e-06 4.112406e-07
 [264,] 5.767793e-05 2.536803e-06 2.054371e-05
 [265,] 6.022669e-05 2.539141e-06 2.160169e-05
 [266,] 1.629875e-06 2.733304e-06 6.291022e-07
 [267,] 1.398317e-06 3.480768e-06 6.236879e-07
 [268,] 2.179483e-06 3.975439e-06 4.831644e-07
 [269,] 5.698648e-07 4.385335e-06 2.272638e-07
 [270,] 5.434012e-07 4.401229e-06 2.150386e-07
 [271,] 2.307189e-06 2.360463e-06 6.769652e-07
 [272,] 5.491962e-07 4.415765e-06 2.178508e-07
 [273,] 1.307091e-06 2.521104e-06 4.563596e-07
 [274,] 1.609617e-06 3.926824e-06 4.130675e-07
 [275,] 4.119995e-07 2.638396e-06 1.406902e-07
 [276,] 5.434012e-07 4.430383e-06 2.152488e-07
 [277,] 5.491962e-07 4.433790e-06 2.179833e-07
 [278,] 1.526347e-06 2.715976e-06 5.846590e-07
 [279,] 1.616464e-06 3.916517e-06 4.139820e-07
 [280,] 3.812324e-07 2.678388e-06 1.296593e-07
 [281,] 3.795238e-07 2.674744e-06 1.289573e-07
 [282,] 7.296695e-05 2.538327e-06 2.606194e-05
 [283,] 1.623387e-06 3.889218e-06 4.153633e-07
 [284,] 1.042391e-06 2.747767e-06 4.091285e-07
 [285,] 1.626878e-06 3.884463e-06 4.158374e-07
 [286,] 5.377354e-07 4.254287e-06 2.113265e-07
 [287,] 5.390788e-07 4.408906e-06 2.129680e-07
 [288,] 1.137827e-06 2.714929e-06 4.481064e-07
 [289,] 5.321960e-07 4.326352e-06 2.092831e-07
 [290,] 5.767793e-05 2.514970e-06 1.976712e-05
 [291,] 1.364808e-06 3.437336e-06 5.960173e-07
 [292,] 1.352095e-06 2.599668e-06 5.013703e-07
 [293,] 4.286341e-06 2.952425e-06 1.860347e-06
 [294,] 5.294122e-05 2.836499e-06 2.535802e-05
 [295,] 3.841041e-07 2.854438e-06 1.314066e-07
 [296,] 5.294122e-05 2.843709e-06 2.541407e-05
 [297,] 1.367290e-06 3.520127e-06 6.048840e-07
 [298,] 6.319250e-05 2.879703e-06 3.083103e-05
 [299,] 1.340842e-05 2.199792e-06 4.105657e-06
 [300,] 1.707809e-06 3.810406e-06 4.277540e-07
 [301,] 8.284357e-05 2.982510e-06 4.190851e-05
 [302,] 1.356127e-06 3.755464e-06 6.163405e-07
 [303,] 6.308351e-05 2.527796e-06 2.197613e-05
 [304,] 4.169413e-06 2.972599e-06 1.814743e-06
 [305,] 6.501607e-07 6.997040e-06 2.838698e-07
 [306,] 1.392290e-06 4.608786e-06 7.054056e-07
 [307,] 1.610691e-06 4.255847e-06 4.122286e-07
 [308,] 3.863025e-07 2.309224e-06 1.278186e-07
 [309,] 2.107148e-06 3.953673e-06 4.776486e-07
 [310,] 2.352298e-06 4.274755e-06 4.989334e-07
 [311,] 3.235207e-05 3.109706e-06 1.781723e-05
 [312,] 2.124389e-06 4.615992e-06 4.595894e-07
 [313,] 6.316957e-06 2.754686e-06 2.471000e-06
 [314,] 3.838243e-06 2.372670e-06 9.817945e-07
 [315,] 5.278651e-07 2.248084e-06 1.676712e-07
 [316,] 6.590566e-07 2.547746e-06 2.011665e-07
 [317,] 7.072784e-07 2.557456e-06 2.320471e-07
 [318,] 6.505355e-07 2.486538e-06 2.004755e-07
 [319,] 5.085304e-07 2.234878e-06 1.623925e-07
 [320,] 5.085304e-07 2.234878e-06 1.623925e-07
 [321,] 5.085304e-07 2.252260e-06 1.617842e-07
 [322,] 6.590566e-07 2.512074e-06 2.019847e-07
 [323,] 5.271585e-07 2.234905e-06 1.679719e-07
 [324,] 2.077784e-06 4.770508e-06 4.515253e-07
 [325,] 6.954678e-07 2.488812e-06 2.131377e-07
 [326,] 1.967658e-06 5.004735e-06 4.361970e-07
 [327,] 6.590566e-07 2.469877e-06 2.032782e-07
 [328,] 4.011944e-05 2.878240e-06 1.842393e-05
 [329,] 5.385126e-07 2.250339e-06 1.707508e-07
 [330,] 5.597776e-07 2.252683e-06 1.769711e-07
 [331,] 2.275382e-05 3.240016e-06 1.338229e-05
 [332,] 1.934331e-05 3.111415e-06 9.906610e-06
 [333,] 5.388160e-07 3.370418e-06 1.776871e-07
 [334,] 1.835864e-05 3.198741e-06 1.050484e-05
 [335,] 2.175123e-05 3.111415e-06 1.133891e-05
 [336,] 5.388160e-07 3.378629e-06 1.776978e-07
 [337,] 1.842812e-06 4.784078e-06 4.283930e-07
 [338,] 1.244130e-05 2.804691e-06 3.731584e-06
 [339,] 1.847236e-06 4.770508e-06 4.289902e-07
 [340,] 1.712810e-06 3.193405e-06 7.410278e-07
 [341,] 2.091244e-05 3.104241e-06 1.081061e-05
 [342,] 1.761813e-06 4.702265e-06 4.221064e-07
 [343,] 2.011039e-05 3.111415e-06 1.036060e-05
 [344,] 1.326706e-06 4.376962e-06 3.915044e-07
 [345,] 1.739876e-06 3.139904e-06 7.486857e-07
 [346,] 2.413563e-05 2.875805e-06 1.093945e-05
 [347,] 1.351045e-05 3.202942e-06 6.927477e-06
 [348,] 1.976159e-05 3.191028e-06 1.133004e-05
 [349,] 2.272795e-05 2.882958e-06 1.031348e-05
 [350,] 2.052805e-05 3.111602e-06 1.061396e-05
 [351,] 2.052805e-05 3.111602e-06 1.061396e-05
 [352,] 1.617437e-05 3.154108e-06 8.951090e-06
 [353,] 1.974278e-05 3.118821e-06 1.017294e-05
 [354,] 2.011039e-05 3.118821e-06 1.039150e-05
 [355,] 7.072784e-07 2.582742e-06 2.291607e-07
 [356,] 5.981418e-07 2.333978e-06 1.911788e-07
 [357,] 7.114457e-07 2.583281e-06 2.303908e-07
 [358,] 1.864041e-06 2.988701e-06 7.888073e-07
 [359,] 1.786531e-06 4.615992e-06 4.254826e-07
 [360,] 2.052805e-05 3.124228e-06 1.065548e-05
 [361,] 7.251850e-07 3.252143e-06 2.156797e-07
 [362,] 2.011039e-05 3.136084e-06 1.046966e-05
 [363,] 5.425727e-07 3.604052e-06 1.772574e-07
 [364,] 1.557597e-05 3.214705e-06 8.759639e-06
 [365,] 5.789884e-07 2.600603e-06 1.906315e-07
 [366,] 1.670558e-06 4.460255e-06 4.170569e-07
 [367,] 1.425616e-06 2.749646e-06 4.173368e-07
 [368,] 5.798495e-07 2.602652e-06 1.908277e-07
 [369,] 1.557597e-05 3.195672e-06 8.697221e-06
 [370,] 7.400119e-07 2.309242e-06 2.370444e-07
 [371,] 5.765800e-07 2.601986e-06 1.899876e-07
 [372,] 1.588767e-05 3.169605e-06 8.838186e-06
 [373,] 4.910923e-06 4.354344e-06 3.341798e-06
 [374,] 2.027968e-06 3.551828e-06 9.269316e-07
 [375,] 2.137912e-06 3.538566e-06 9.803201e-07
 [376,] 1.649993e-05 3.143736e-06 9.149674e-06
 [377,] 1.421023e-06 2.706629e-06 4.192594e-07
 [378,] 1.402997e-06 2.704740e-06 4.160090e-07
 [379,] 1.387940e-06 2.721702e-06 4.122205e-07
 [380,] 1.387940e-06 2.719736e-06 4.123336e-07
 [381,] 2.099137e-06 3.415057e-06 9.481399e-07
 [382,] 5.781566e-07 2.608201e-06 1.903899e-07
 [383,] 1.381783e-06 2.719736e-06 4.112314e-07
 [384,] 2.384398e-06 3.332618e-06 1.077454e-06
 [385,] 5.765800e-07 2.611199e-06 1.899729e-07
 [386,] 1.409566e-06 2.686739e-06 4.184843e-07
 [387,] 5.765800e-07 2.612553e-06 1.899567e-07
 [388,] 2.302236e-05 3.104618e-06 1.210164e-05
 [389,] 5.758351e-07 2.682730e-06 1.894590e-07
 [390,] 2.216253e-06 3.046449e-06 9.586191e-07
 [391,] 1.394219e-06 2.688885e-06 4.154132e-07
 [392,] 2.127162e-05 3.091106e-06 1.099828e-05
 [393,] 2.629995e-05 3.214559e-06 1.487530e-05
 [394,] 5.840948e-06 4.006518e-06 3.818622e-06
 [395,] 2.346069e-05 3.213941e-06 1.283210e-05
 [396,] 5.630615e-07 2.532745e-06 1.771360e-07
 [397,] 4.818112e-06 3.855828e-06 2.883882e-06
 [398,] 4.815591e-06 3.991382e-06 3.108056e-06
 [399,] 1.699781e-06 4.329174e-06 4.196026e-07
 [400,] 1.734897e-06 4.400274e-06 4.218832e-07
 [401,] 1.703556e-06 4.357987e-06 4.195541e-07
 [402,] 9.765369e-06 2.949267e-06 4.179420e-06
 [403,] 6.080929e-06 3.958224e-06 3.958890e-06
 [404,] 6.211760e-06 3.927304e-06 4.028831e-06
 [405,] 4.818112e-06 3.812784e-06 2.867129e-06
 [406,] 2.493898e-05 3.239928e-06 1.386058e-05
 [407,] 6.211760e-06 3.988024e-06 4.071622e-06
 [408,] 1.748910e-06 4.387190e-06 4.239987e-07
 [409,] 4.554958e-06 3.798477e-06 2.821898e-06
 [410,] 4.818112e-06 3.868339e-06 2.892833e-06
 [411,] 4.436923e-07 2.446338e-06 1.396916e-07
 [412,] 8.665527e-06 2.928934e-06 3.674934e-06
 [413,] 4.436923e-07 2.437116e-06 1.397888e-07
 [414,] 2.681012e-05 3.259537e-06 1.510116e-05
 [415,] 1.777865e-06 4.299572e-06 4.286722e-07
 [416,] 2.681012e-05 3.126467e-06 1.443574e-05
 [417,] 2.732699e-05 3.119354e-06 1.471703e-05
 [418,] 3.789490e-05 3.175896e-06 2.208877e-05
 [419,] 1.891796e-06 4.233907e-06 4.429809e-07
 [420,] 3.453722e-05 3.186106e-06 1.838807e-05
 [421,] 2.015774e-05 3.056498e-06 1.056823e-05
 [422,] 1.571403e-06 2.670624e-06 4.532126e-07
 [423,] 3.145184e-06 2.536419e-06 7.985797e-07
 [424,] 4.362145e-07 2.258466e-06 1.419280e-07
 [425,] 3.239034e-06 3.811426e-06 1.953508e-06
 [426,] 7.394022e-06 2.884790e-06 3.079292e-06
 [427,] 1.603347e-06 2.650327e-06 4.641242e-07
 [428,] 3.417281e-06 3.754190e-06 2.045794e-06
 [429,] 7.570095e-06 2.866445e-06 3.140472e-06
 [430,] 1.554171e-06 2.649376e-06 4.545474e-07
 [431,] 1.889200e-06 4.051196e-06 4.498259e-07
 [432,] 1.593304e-06 2.646980e-06 4.643338e-07
 [433,] 8.299861e-06 2.831422e-06 3.418473e-06
 [434,] 8.299861e-06 2.824850e-06 3.412265e-06
 [435,] 1.605616e-06 2.648900e-06 4.678174e-07
 [436,] 8.481083e-06 2.841580e-06 3.505226e-06
 [437,] 8.481083e-06 2.845561e-06 3.515253e-06
 [438,] 1.936640e-06 4.045278e-06 4.563608e-07
 [439,] 7.389363e-06 2.828277e-06 3.027039e-06
 [440,] 8.481083e-06 2.807686e-06 3.469104e-06
 [441,] 3.994666e-07 2.421166e-06 1.295620e-07
 [442,] 8.982694e-06 2.717558e-06 3.568757e-06
 [443,] 6.091864e-07 2.984900e-06 1.785958e-07
 [444,] 1.781333e-06 3.891735e-06 4.454160e-07
 [445,] 1.770777e-06 3.925829e-06 4.438027e-07
 [446,] 5.836882e-07 2.656700e-06 1.916203e-07
 [447,] 1.415243e-06 2.922275e-06 4.675275e-07
 [448,] 1.359318e-06 2.186829e-06 4.526089e-07
 [449,] 2.110157e-06 2.516632e-06 7.478134e-07
 [450,] 7.830401e-07 2.321019e-06 2.786483e-07
 [451,] 3.884514e-07 4.427639e-06 1.208747e-07
 [452,] 1.419945e-06 2.908657e-06 4.612554e-07
 [453,] 1.415247e-06 2.949435e-06 4.618237e-07
 [454,] 8.734378e-07 2.198155e-06 2.976979e-07
 [455,] 2.327466e-05 3.515874e-06 3.977317e-06
 [456,] 1.003035e-06 2.188211e-06 3.250921e-07
 [457,] 3.593822e-07 3.891477e-06 1.167886e-07
 [458,] 1.425315e-06 2.947428e-06 4.607465e-07
 [459,] 1.422745e-06 2.932535e-06 4.610078e-07
 [460,] 4.010315e-07 4.790405e-06 1.227624e-07
 [461,] 1.420881e-06 2.934075e-06 4.614672e-07
 [462,] 7.022654e-07 2.686128e-06 2.334948e-07
 [463,] 1.067330e-06 2.195872e-06 3.413833e-07
 [464,] 1.447699e-06 2.925912e-06 4.585085e-07
 [465,] 1.762812e-06 2.490573e-06 6.125730e-07
 [466,] 2.287246e-05 3.482260e-06 3.921008e-06
 [467,] 1.576780e-06 2.195154e-06 4.972071e-07
 [468,] 4.768921e-07 3.043387e-06 1.740728e-07
 [469,] 1.435889e-06 2.855161e-06 4.576081e-07
 [470,] 1.442497e-06 2.901199e-06 4.585099e-07
 [471,] 1.067330e-06 2.225258e-06 3.327119e-07
 [472,] 3.846382e-07 3.336044e-06 1.215231e-07
 [473,] 2.286904e-05 5.529887e-06 3.127943e-06
 [474,] 4.088996e-07 3.430500e-06 1.266873e-07
 [475,] 1.467846e-06 2.250849e-06 4.464178e-07
 [476,] 1.390289e-06 2.902723e-06 4.338660e-07
 [477,] 3.692736e-05 3.532470e-06 5.970233e-06
 [478,] 1.067330e-06 2.348694e-06 3.201884e-07
 [479,] 5.247203e-07 3.691071e-06 1.567179e-07
 [480,] 4.110256e-05 5.335616e-06 5.278190e-06
 [481,] 1.234514e-06 2.181047e-06 3.962560e-07
 [482,] 1.446470e-06 2.986389e-06 4.620911e-07
 [483,] 3.822001e-07 3.039272e-06 1.219919e-07
 [484,] 5.165153e-05 3.409662e-06 8.327236e-06
 [485,] 1.435797e-06 2.922017e-06 4.614065e-07
 [486,] 3.838571e-07 2.901653e-06 1.226835e-07
 [487,] 8.815592e-07 2.320973e-06 2.697098e-07
 [488,] 3.729489e-07 2.603880e-06 1.276403e-07
 [489,] 1.417470e-06 2.604217e-06 4.960141e-07
 [490,] 3.852644e-07 2.574471e-06 1.324470e-07
 [491,] 3.874493e-07 2.502066e-06 1.326859e-07
 [492,] 1.354212e-06 2.826815e-06 4.004475e-07
 [493,] 7.893515e-06 5.285655e-06 1.337782e-06
 [494,] 6.032567e-07 4.220313e-06 1.707176e-07
 [495,] 1.414331e-06 2.848039e-06 4.909240e-07
 [496,] 4.944032e-07 4.198347e-06 1.495173e-07
 [497,] 6.340610e-07 2.745135e-06 1.892359e-07
 [498,] 2.059745e-06 2.545225e-06 7.494780e-07
 [499,] 1.954872e-06 2.570307e-06 7.140208e-07
 [500,] 3.522733e-07 2.462927e-06 1.176468e-07
 [501,] 8.027217e-07 2.608491e-06 2.393370e-07
 [502,] 1.210476e-06 4.183439e-06 3.033294e-07
 [503,] 6.608954e-07 2.746101e-06 2.115188e-07
 [504,] 1.487127e-06 2.759803e-06 4.864551e-07
 [505,] 1.720901e-06 3.366384e-06 4.513912e-07
 [506,] 9.849031e-07 3.402458e-06 3.522966e-07
 [507,] 4.269442e-06 2.843691e-06 2.003119e-06
 [508,] 1.190889e-06 3.351906e-06 3.715850e-07
 [509,] 4.898897e-07 2.853316e-06 1.712067e-07
 [510,] 4.224711e-07 2.257565e-06 1.371314e-07
 [511,] 3.553816e-06 2.798491e-06 1.143115e-06
 [512,] 1.229626e-05 2.970295e-06 2.983837e-06
 [513,] 1.302274e-06 4.948422e-06 3.141236e-07
 [514,] 1.032343e-05 3.102476e-06 4.723582e-06
 [515,] 8.912432e-06 3.095240e-06 4.047909e-06
 [516,] 1.608659e-05 2.196221e-06 4.960498e-06
 [517,] 3.991174e-07 2.748489e-06 1.327581e-07
 [518,] 3.834873e-07 2.204258e-06 1.264761e-07
 [519,] 1.124178e-06 4.550840e-06 2.929607e-07
 [520,] 1.128334e-06 4.550840e-06 2.935425e-07
 [521,] 4.271983e-06 2.714965e-06 1.898704e-06
 [522,] 5.385953e-06 2.867137e-06 1.396944e-06
 [523,] 9.517313e-06 3.173126e-06 4.401608e-06
 [524,] 6.724436e-06 3.097741e-06 3.006845e-06
 [525,] 2.531651e-06 2.798981e-06 8.173432e-07
 [526,] 6.763619e-07 6.683929e-06 3.032981e-07
 [527,] 7.483375e-06 3.373840e-06 3.384324e-06
 [528,] 2.726550e-05 3.018295e-06 6.325522e-06
 [529,] 4.635159e-06 3.160499e-06 2.408175e-06
 [530,] 2.529464e-06 2.663983e-06 8.458579e-07
 [531,] 4.474508e-07 5.144032e-06 1.331402e-07
 [532,] 5.144973e-07 2.992250e-06 1.615804e-07
 [533,] 2.463447e-06 3.708263e-06 5.166912e-07
 [534,] 2.008745e-06 3.431752e-06 4.751068e-07
 [535,] 5.848750e-07 2.274060e-06 1.918976e-07
 [536,] 7.106376e-07 3.727419e-06 2.486944e-07
 [537,] 6.820713e-07 4.913102e-06 2.821841e-07
 [538,] 5.208009e-07 2.953987e-06 1.867313e-07
 [539,] 8.860077e-07 2.640548e-06 2.745131e-07
 [540,] 1.761591e-06 2.312725e-06 6.030472e-07
 [541,] 1.374513e-06 2.531998e-06 5.126669e-07
 [542,] 7.932458e-07 2.408467e-06 2.774518e-07
 [543,] 8.226866e-07 2.321459e-06 2.779930e-07
 [544,] 4.899222e-07 3.562941e-06 1.542836e-07
 [545,] 4.500140e-07 3.451494e-06 1.579825e-07
 [546,] 4.613271e-07 2.983886e-06 1.588093e-07
 [547,] 2.943131e-06 2.327167e-06 1.019198e-06
 [548,] 2.222296e-06 2.801757e-06 7.301025e-07
 [549,] 1.665954e-06 2.985585e-06 4.587703e-07
 [550,] 1.040688e-06 2.567105e-06 3.652320e-07
 [551,] 5.170758e-06 2.539140e-06 2.031438e-06
 [552,] 3.604867e-07 2.559288e-06 1.202547e-07
 [553,] 3.615722e-07 2.568218e-06 1.207748e-07
 [554,] 3.594599e-07 2.592658e-06 1.195142e-07
 [555,] 2.255271e-04 2.706805e-06 8.714222e-05
 [556,] 1.757931e-06 2.759155e-06 5.709758e-07
 [557,] 3.518711e-07 2.663606e-06 1.174986e-07
 [558,] 3.211466e-06 2.725377e-06 1.187099e-06
 [559,] 1.273230e-06 2.768371e-06 4.107582e-07
 [560,] 1.730562e-06 2.718592e-06 6.298664e-07
 [561,] 3.519108e-07 2.690072e-06 1.168613e-07
 [562,] 2.298928e-05 2.792396e-06 7.824166e-06
 [563,] 4.644933e-07 2.779633e-06 1.521792e-07
 [564,] 3.516601e-07 2.755151e-06 1.168999e-07
 [565,] 3.538906e-07 2.762156e-06 1.170284e-07
 [566,] 1.548184e-06 2.815320e-06 5.745417e-07
 [567,] 4.505618e-07 2.807325e-06 1.486982e-07
 [568,] 3.527040e-07 2.812387e-06 1.168789e-07
 [569,] 1.439886e-06 2.750097e-06 4.728941e-07
 [570,] 1.272694e-06 2.752799e-06 4.163136e-07
 [571,] 1.222173e-06 2.751981e-06 4.005640e-07
 [572,] 2.688149e-05 2.792237e-06 9.044035e-06
 [573,] 3.797681e-07 2.858992e-06 1.305082e-07
 [574,] 1.100226e-06 2.460301e-06 4.069489e-07
 [575,] 2.450464e-04 2.675169e-06 8.920152e-05
 [576,] 3.512809e-06 3.209415e-06 1.557637e-06
 [577,] 5.308983e-06 3.356291e-06 2.266529e-06
 [578,] 3.764635e-07 2.378144e-06 1.243205e-07
 [579,] 1.821645e-06 3.200884e-06 7.744231e-07
 [580,] 1.749386e-06 3.184359e-06 7.424980e-07
 [581,] 2.617522e-05 3.043054e-06 1.258675e-05
 [582,] 2.239449e-06 3.149079e-06 9.635684e-07
 [583,] 2.692425e-05 3.032592e-06 1.291183e-05
 [584,] 2.544969e-05 3.029161e-06 1.215467e-05
 [585,] 3.711018e-04 3.039411e-06 1.905896e-04
 [586,] 2.239449e-06 3.007469e-06 9.483439e-07
 [587,] 2.215348e-06 2.935369e-06 9.271972e-07
 [588,] 2.208585e-06 2.918704e-06 9.218298e-07
 [589,] 3.056158e-05 3.077332e-06 1.503713e-05
 [590,] 2.446503e-06 3.060024e-06 1.041663e-06
 [591,] 1.833317e-06 2.746696e-06 7.464055e-07
 [592,] 4.503704e-07 3.130723e-06 1.469262e-07
 [593,] 4.683453e-04 2.933978e-06 2.348302e-04
 [594,] 4.494318e-07 3.118315e-06 1.467816e-07
 [595,] 3.056158e-05 3.115645e-06 1.529805e-05
 [596,] 2.283106e-06 2.857541e-06 9.467225e-07
 [597,] 5.082802e-04 2.926873e-06 2.553614e-04
 [598,] 2.192651e-06 2.814936e-06 8.995189e-07
 [599,] 4.485060e-07 2.983161e-06 1.434306e-07
 [600,] 4.568413e-07 3.095740e-06 1.482266e-07
 [601,] 1.952678e-06 2.745888e-06 7.977732e-07
 [602,] 4.556616e-07 3.093195e-06 1.479910e-07
 [603,] 3.056158e-05 3.148969e-06 1.552664e-05
 [604,] 3.146023e-05 3.148969e-06 1.600616e-05
 [605,] 2.356589e-06 2.428415e-06 7.818424e-07
 [606,] 5.799186e-04 2.910046e-06 2.907929e-04
 [607,] 2.239449e-06 2.747692e-06 9.086554e-07
 [608,] 2.814360e-06 2.917933e-06 1.180778e-06
 [609,] 2.357008e-06 2.766259e-06 9.781815e-07
 [610,] 5.351721e-04 2.943956e-06 2.704831e-04
 [611,] 5.063297e-04 2.935085e-06 2.555079e-04
 [612,] 4.646491e-07 3.019386e-06 1.501521e-07
 [613,] 4.646491e-07 3.006270e-06 1.502002e-07
 [614,] 2.366735e-06 2.163938e-06 7.823328e-07
 [615,] 2.790646e-06 2.385402e-06 1.060266e-06
 [616,] 2.121675e-06 2.387208e-06 7.880647e-07
 [617,] 1.302054e-05 3.508662e-06 9.710329e-06
 [618,] 8.335538e-04 2.494399e-06 3.612694e-04
 [619,] 4.706167e-07 3.065594e-06 1.510417e-07
 [620,] 4.706167e-07 3.049637e-06 1.511212e-07
 [621,] 2.340243e-06 2.308320e-06 8.448900e-07
 [622,] 4.765294e-06 2.178199e-06 1.456999e-06
 [623,] 4.955636e-06 3.580805e-06 4.050921e-06
 [624,] 2.487213e-06 2.288092e-06 8.901245e-07
 [625,] 8.341867e-04 2.437193e-06 3.520779e-04
 [626,] 1.160347e-05 3.550881e-06 8.733647e-06
 [627,] 1.138364e-03 2.466095e-06 4.893683e-04
 [628,] 1.049331e-05 3.570640e-06 7.760646e-06
 [629,] 7.319438e-04 2.476591e-06 3.148771e-04
 [630,] 2.493486e-05 3.311169e-06 1.330547e-05
 [631,] 3.784306e-06 2.193208e-06 1.146271e-06
 [632,] 5.525311e-07 2.767119e-06 1.846746e-07
 [633,] 8.828911e-04 2.440994e-06 3.676218e-04
 [634,] 3.068677e-06 2.168960e-06 9.760606e-07
 [635,] 1.354554e-06 2.773484e-06 4.449347e-07
 [636,] 2.292163e-03 2.458693e-06 9.601785e-04
 [637,] 9.077145e-02 2.979916e-06 4.811306e-02
 [638,] 1.017222e-05 2.749142e-06 3.763668e-06
 [639,] 5.389603e-04 2.307390e-06 2.015787e-04
 [640,] 3.934648e-04 2.269283e-06 1.412395e-04
 [641,] 1.136794e-06 2.171591e-06 3.734486e-07
 [642,] 1.134206e-05 2.752797e-06 4.211005e-06
 [643,] 3.595511e-04 2.299700e-06 1.339886e-04
 [644,] 1.193436e-06 3.628854e-06 5.520636e-07
 [645,] 7.060626e-04 2.332576e-06 2.737688e-04
 [646,] 5.038163e-06 2.264992e-06 1.572620e-06
 [647,] 9.760513e-06 2.746067e-06 3.606579e-06
 [648,] 6.634330e-04 2.342809e-06 2.608799e-04
 [649,] 1.163273e-05 2.754351e-06 4.322966e-06
 [650,] 1.435278e-06 2.165982e-06 4.617304e-07
 [651,] 4.015468e-04 2.296338e-06 1.505370e-04
 [652,] 1.163273e-05 2.743036e-06 4.303663e-06
 [653,] 3.555148e-04 2.288420e-06 1.321202e-04
 [654,] 1.551690e-06 2.160773e-06 4.984217e-07
 [655,] 1.442204e-06 2.165610e-06 4.586321e-07
 [656,] 1.590374e-06 2.166427e-06 5.041796e-07
 [657,] 1.242808e-01 2.349422e-06 4.795261e-02
 [658,] 1.494881e-05 2.728152e-06 5.519241e-06
 [659,] 6.421123e-04 2.309967e-06 2.442830e-04
 [660,] 1.698386e-05 2.731069e-06 6.288492e-06
 [661,] 3.656561e-04 2.293360e-06 1.372947e-04
 [662,] 2.631292e-04 2.287953e-06 9.822818e-05
 [663,] 2.956075e-04 2.293669e-06 1.105076e-04
 [664,] 1.242808e-01 2.344085e-06 4.783669e-02
 [665,] 1.939823e-01 2.494356e-06 8.799093e-02
 [666,] 1.144760e-01 2.352122e-06 4.434908e-02
 [667,] 8.882882e-06 2.729104e-06 3.257463e-06
 [668,] 7.756825e-06 2.730971e-06 2.841391e-06
 [669,] 1.177211e-05 2.726615e-06 4.330527e-06
 [670,] 2.995619e-04 2.359115e-06 1.192151e-04
 [671,] 7.338080e-06 2.742444e-06 2.699017e-06
 [672,] 2.148927e-04 2.324661e-06 8.283807e-05
 [673,] 8.359433e-06 2.738419e-06 3.075781e-06
 [674,] 2.995619e-04 2.359115e-06 1.192151e-04
 [675,] 2.904906e-04 2.352354e-06 1.149202e-04
 [676,] 1.025132e-05 2.749762e-06 3.799516e-06
 [677,] 2.344794e-04 2.474410e-06 1.012846e-04
 [678,] 1.517189e-06 3.726430e-06 7.291107e-07
 [679,] 2.120865e-05 2.760586e-06 7.978066e-06
 [680,] 1.834137e-05 2.803643e-06 6.988431e-06
 [681,] 5.137374e-06 2.788069e-06 1.988725e-06
 [682,] 2.464751e-05 2.772252e-06 9.325144e-06
 [683,] 1.366916e-06 2.222900e-06 4.130917e-07
 [684,] 1.209688e-06 2.232575e-06 3.641437e-07
 [685,] 1.033268e-04 2.473938e-06 4.428193e-05
 [686,] 1.499846e-04 2.452561e-06 6.347767e-05
 [687,] 5.600919e-07 2.195512e-06 1.895563e-07
 [688,] 5.015945e-07 3.730520e-06 1.834885e-07
 [689,] 4.631171e-07 2.180104e-06 1.510727e-07
 [690,] 4.716975e-04 2.266536e-06 1.704522e-04
 [691,] 1.763496e-06 2.758079e-06 6.373487e-07
 [692,] 1.657685e-06 2.764433e-06 5.983717e-07
 [693,] 4.400347e-07 2.241493e-06 1.418444e-07
 [694,] 1.426365e-06 2.879313e-06 5.255293e-07
 [695,] 4.726893e-07 2.289112e-06 1.503363e-07
 [696,] 1.341101e-04 2.179076e-06 4.097581e-05
 [697,] 1.050472e-06 2.867961e-06 3.817427e-07
 [698,] 1.050472e-06 2.875749e-06 3.822173e-07
 [699,] 9.778054e-07 2.807423e-06 3.509890e-07
 [700,] 2.286454e-05 2.753257e-06 8.401294e-06
 [701,] 1.207553e-06 2.834133e-06 4.387652e-07
 [702,] 4.817296e-07 2.300421e-06 1.527023e-07
 [703,] 1.143551e-06 2.806153e-06 4.126242e-07
 [704,] 1.867979e-06 2.850492e-06 6.908664e-07
 [705,] 1.167721e-04 2.176279e-06 3.397411e-05
 [706,] 5.057173e-07 2.306542e-06 1.594764e-07
 [707,] 1.170096e-06 2.784413e-06 4.201976e-07
 [708,] 9.733420e-05 2.181461e-06 2.732871e-05
 [709,] 3.164263e-04 2.177588e-06 8.869850e-05
 [710,] 1.320119e-04 2.185728e-06 4.161550e-05
 [711,] 1.329985e-06 2.801914e-06 4.817126e-07
 [712,] 4.112805e-07 2.245589e-06 1.332467e-07
 [713,] 3.990502e-07 2.245730e-06 1.297421e-07
 [714,] 5.021180e-03 2.261926e-06 1.714301e-03
 [715,] 8.332415e-07 2.997131e-06 3.056795e-07
 [716,] 8.748316e-07 2.805012e-06 3.126968e-07
 [717,] 3.299839e-05 2.174221e-06 1.030516e-05
 [718,] 2.219950e-05 2.172382e-06 6.922500e-06
 [719,] 3.977127e-07 2.245630e-06 1.293639e-07
 [720,] 1.077486e-06 2.812381e-06 3.883680e-07
 [721,] 3.839879e-07 2.223864e-06 1.257417e-07
 [722,] 9.793648e-07 2.746479e-06 3.476647e-07
 [723,] 1.018764e-06 2.746479e-06 3.620669e-07
 [724,] 3.960259e-07 2.227943e-06 1.291102e-07
 [725,] 1.852262e-05 2.173153e-06 5.824565e-06
 [726,] 1.003543e-06 2.705833e-06 3.535075e-07
 [727,] 3.926981e-07 2.190031e-06 1.288462e-07
 [728,] 1.003543e-06 2.700955e-06 3.530756e-07
 [729,] 8.924306e-07 2.670174e-06 3.107982e-07
 [730,] 9.704538e-07 2.696229e-06 3.408600e-07
 [731,] 3.303674e-03 2.263802e-06 1.132679e-03
 [732,] 3.867844e-07 2.182526e-06 1.272278e-07
 [733,] 1.187168e-05 2.183191e-06 3.889928e-06
 [734,] 3.726517e-07 2.186102e-06 1.229497e-07
 [735,] 9.991810e-07 2.687500e-06 3.505220e-07
 [736,] 1.234953e-05 2.184063e-06 4.053227e-06
 [737,] 1.234953e-05 2.184965e-06 4.061827e-06
 [738,] 3.955193e-07 2.175309e-06 1.298079e-07
 [739,] 3.850492e-07 2.170145e-06 1.267511e-07
 [740,] 1.058264e-06 2.692529e-06 3.722446e-07
 [741,] 1.209530e-05 2.186838e-06 3.995789e-06
 [742,] 3.971886e-07 2.176437e-06 1.302863e-07
 [743,] 3.838171e-07 2.180012e-06 1.261798e-07
 [744,] 3.378208e-06 2.272426e-06 8.798154e-07
 [745,] 2.253056e-06 2.757650e-06 8.187107e-07
 [746,] 8.906214e-07 2.625887e-06 3.384851e-07
 [747,] 3.225674e-05 3.313504e-06 1.638312e-05
 [748,] 8.337214e-07 2.628440e-06 3.153530e-07
 [749,] 1.767136e-03 2.965512e-06 9.115677e-04
 [750,] 1.802047e-06 2.763746e-06 6.525414e-07
 [751,] 1.802047e-06 2.763746e-06 6.525414e-07
 [752,] 3.162427e-05 3.313822e-06 1.604989e-05
 [753,] 1.842983e-06 2.761302e-06 6.673090e-07
 [754,] 2.744997e-06 2.752580e-06 9.994127e-07
 [755,] 5.020985e-07 2.886090e-06 1.809422e-07
 [756,] 1.611492e-06 4.426526e-06 7.924149e-07
 [757,] 1.591573e-05 3.517322e-06 8.118599e-06
 [758,] 1.100750e-06 2.797168e-06 4.394051e-07
 [759,] 1.420388e-05 3.568069e-06 7.255935e-06
 [760,] 1.123952e-06 2.797672e-06 4.495996e-07
 [761,] 1.644275e-05 3.620706e-06 8.524881e-06
 [762,] 1.592070e-05 3.568069e-06 8.180446e-06
 [763,] 3.031475e-06 3.201984e-06 1.269710e-06
 [764,] 1.162180e-06 2.803705e-06 4.668082e-07
 [765,] 1.589712e-05 3.661887e-06 8.273826e-06
 [766,] 1.291439e-03 2.914490e-06 6.373611e-04
 [767,] 1.592070e-05 3.593697e-06 8.209875e-06
 [768,] 1.140887e-06 2.833042e-06 4.595686e-07
 [769,] 1.335123e-05 3.607792e-06 6.835483e-06
 [770,] 8.854443e-07 2.744080e-06 3.133867e-07
 [771,] 1.307959e-06 4.545754e-06 6.206043e-07
 [772,] 9.198644e-07 2.788221e-06 3.287387e-07
 [773,] 1.287146e-05 3.570547e-06 6.543931e-06
 [774,] 1.254465e-05 3.505491e-06 6.311794e-06
 [775,] 1.200842e-06 2.716952e-06 4.766851e-07
 [776,] 8.587530e-07 2.785576e-06 3.060098e-07
 [777,] 1.453837e-05 3.507351e-06 7.371936e-06
 [778,] 1.214716e-06 2.704438e-06 4.815645e-07
 [779,] 1.377839e-05 3.432159e-06 6.891408e-06
 [780,] 1.510392e-05 3.481098e-06 7.643981e-06
 [781,] 1.416235e-05 3.407891e-06 7.067038e-06
 [782,] 1.134994e-06 2.704438e-06 4.473879e-07
 [783,] 5.292389e-06 2.180100e-06 1.728275e-06
 [784,] 1.340620e-05 3.420436e-06 6.684467e-06
 [785,] 1.189814e-06 2.705215e-06 4.709471e-07
 [786,] 1.163154e-06 2.704438e-06 4.594515e-07
 [787,] 9.291532e-07 2.774043e-06 3.312146e-07
 [788,] 1.500884e-05 3.443039e-06 7.550660e-06
 [789,] 6.950064e-05 2.724265e-06 2.051406e-05
 [790,] 1.187893e-06 2.544368e-06 4.558467e-07
 [791,] 6.998762e-06 3.054929e-06 3.232918e-06
 [792,] 2.016413e-06 2.620653e-06 8.141443e-07
 [793,] 4.586908e-07 2.676562e-06 1.565482e-07
 [794,] 4.566373e-07 2.662152e-06 1.554698e-07
 [795,] 4.626883e-07 2.672457e-06 1.578767e-07
 [796,] 4.605819e-07 2.662897e-06 1.568890e-07
 [797,] 1.083150e-06 4.238017e-06 1.021770e-06
 [798,] 4.626883e-07 2.680851e-06 1.580766e-07
 [799,] 2.005472e-06 2.696326e-06 8.259527e-07
 [800,] 2.069536e-06 2.676185e-06 8.501104e-07
 [801,] 7.864032e-06 3.153899e-06 3.725531e-06
 [802,] 6.310416e-07 2.912905e-06 2.103520e-07
 [803,] 7.864032e-06 3.144026e-06 3.719100e-06
 [804,] 8.068003e-06 3.124494e-06 3.807294e-06
 [805,] 2.289586e-06 2.694210e-06 9.502853e-07
 [806,] 4.792873e-07 2.684324e-06 1.640646e-07
 [807,] 5.062781e-07 2.674196e-06 1.734038e-07
 [808,] 5.062781e-07 2.674196e-06 1.734038e-07
 [809,] 5.062781e-07 2.675071e-06 1.734306e-07
 [810,] 4.642555e-07 2.670202e-06 1.583473e-07
 [811,] 4.923165e-07 2.685182e-06 1.687088e-07
 [812,] 4.880143e-07 2.686102e-06 1.671965e-07
 [813,] 2.352282e-06 2.722035e-06 9.842217e-07
 [814,] 4.860712e-07 2.675208e-06 1.662085e-07
 [815,] 4.586908e-07 2.674280e-06 1.564342e-07
 [816,] 8.258786e-06 3.177720e-06 3.932050e-06
 [817,] 4.516777e-07 2.672644e-06 1.538962e-07
 [818,] 2.634836e-06 2.742509e-06 1.114024e-06
 [819,] 2.563978e-06 2.742509e-06 1.082300e-06
 [820,] 2.348472e-06 2.454038e-06 9.122885e-07
 [821,] 2.383927e-06 2.471799e-06 9.320905e-07
 [822,] 2.288628e-06 2.444821e-06 8.858818e-07
 [823,] 2.628557e-06 2.416299e-06 1.012198e-06
 [824,] 4.285245e-07 2.729659e-06 1.465325e-07
 [825,] 7.546613e-06 2.796673e-06 3.315306e-06
 [826,] 5.367811e-04 2.911163e-06 2.554744e-04
 [827,] 2.613794e-06 2.394263e-06 9.956261e-07
 [828,] 2.969364e-06 2.386983e-06 1.131986e-06
 [829,] 4.254078e-07 2.748012e-06 1.456373e-07
 [830,] 4.344103e-07 2.750221e-06 1.489757e-07
 [831,] 4.344103e-07 2.755763e-06 1.490571e-07
 [832,] 4.344103e-07 2.758031e-06 1.490900e-07
 [833,] 4.409038e-07 2.771767e-06 1.516817e-07
 [834,] 2.654085e-06 2.587055e-06 1.067848e-06
 [835,] 6.552886e-06 3.244054e-06 3.101065e-06
 [836,] 4.808288e-07 2.813954e-06 1.670675e-07
 [837,] 4.896328e-07 2.858648e-06 1.710559e-07
 [838,] 2.126220e-06 2.503854e-06 8.252514e-07
 [839,] 4.652883e-07 2.878217e-06 1.621980e-07
 [840,] 7.594682e-06 3.242114e-06 3.809602e-06
 [841,] 4.911403e-07 2.902339e-06 1.722972e-07
 [842,] 2.210190e-06 2.448566e-06 8.433680e-07
 [843,] 4.901156e-07 2.907809e-06 1.719685e-07
 [844,] 1.783726e-06 7.899525e-06 1.415005e-05
 [845,] 2.108548e-06 2.378870e-06 5.783552e-07
 [846,] 6.537344e-06 3.288852e-06 3.292759e-06
 [847,] 5.031825e-07 2.989240e-06 1.781175e-07
 [848,] 8.562584e-06 3.227180e-06 4.092317e-06
 [849,] 8.103577e-05 2.838757e-06 3.426444e-05
 [850,] 1.823004e-06 2.255151e-06 5.351976e-07
 [851,] 1.979221e-06 2.259131e-06 5.767563e-07
 [852,] 1.631758e-06 7.058375e-06 9.247378e-06
 [853,] 2.618629e-04 2.205719e-06 7.425691e-05
 [854,] 2.306323e-06 2.381368e-06 8.511230e-07
 [855,] 3.605545e-06 3.018830e-06 1.586270e-06
 [856,] 2.075218e-06 2.287790e-06 7.226201e-07
 [857,] 4.430348e-07 3.206628e-06 1.566985e-07
 [858,] 4.224108e-07 3.202139e-06 1.482148e-07
 [859,] 1.253916e-06 4.979827e-06 2.860823e-06
 [860,] 1.497534e-04 3.179907e-06 2.862120e-04
 [861,] 1.465329e-03 2.748662e-06 9.156772e-04
 [862,] 1.164797e-05 2.414768e-06 8.331515e-07
 [863,] 8.968502e-06 2.415080e-06 6.792832e-07
 [864,] 2.164330e-05 2.597500e-06 8.634602e-06
 [865,] 1.019877e-05 2.389126e-06 8.475061e-07
 [866,] 8.219507e-06 3.639090e-06 4.784437e-06
 [867,] 9.805642e-06 2.389126e-06 8.205720e-07
 [868,] 7.391071e-06 2.384611e-06 6.702584e-07
 [869,] 9.719170e-06 3.592029e-06 6.482874e-06
 [870,] 1.815352e-05 2.669514e-06 5.062162e-06
 [871,] 1.624397e-05 2.555312e-06 6.272287e-06
 [872,] 1.304873e-06 3.194442e-06 5.317660e-07
 [873,] 1.489317e-06 3.278635e-06 3.343900e-07
 [874,] 9.657908e-06 2.562909e-06 3.719494e-06
 [875,] 1.375727e-06 3.629839e-06 6.047357e-07
 [876,] 4.656309e-07 4.170660e-06 3.404642e-07
 [877,] 1.285655e-06 2.802188e-06 4.203418e-07
 [878,] 1.476403e-05 2.571239e-06 5.754989e-06
 [879,] 9.857067e-06 3.583400e-06 6.578079e-06
 [880,] 2.257015e-05 2.715099e-06 5.916966e-06
 [881,] 1.198883e-05 2.513617e-06 3.686025e-06
 [882,] 1.393342e-06 1.733140e-05 9.431144e-07
 [883,] 1.626997e-05 3.576682e-06 1.122238e-05
 [884,] 1.259769e-02 2.752032e-06 8.163048e-03
 [885,] 1.549478e-06 1.638584e-05 1.069587e-06
 [886,] 1.033286e-05 3.607043e-06 6.960580e-06
 [887,] 1.020004e-05 3.613262e-06 6.877477e-06
 [888,] 1.120495e-05 3.580384e-06 7.531153e-06
 [889,] 6.790669e-06 5.864259e-06 2.506878e-05
 [890,] 1.333006e-06 1.582425e-05 8.744290e-07
 [891,] 2.099552e-05 2.527633e-06 7.647505e-06
 [892,] 1.301780e-06 1.520027e-05 8.412765e-07
 [893,] 1.378232e-06 1.561279e-05 9.101486e-07
 [894,] 1.105930e-05 3.762636e-06 7.865879e-06
 [895,] 4.338657e-07 4.921683e-06 6.751806e-07
 [896,] 1.515485e-06 2.677996e-05 1.146205e-06
 [897,] 1.166349e-06 2.677869e-05 1.154217e-06
 [898,] 1.035470e-02 2.751771e-06 6.711993e-03
 [899,] 1.317700e-02 2.751389e-06 8.519061e-03
 [900,] 4.650775e-07 5.162985e-06 5.306313e-07
 [901,] 1.947975e-05 2.521655e-06 7.027136e-06
 [902,] 4.495471e-07 5.141314e-06 5.883674e-07
 [903,] 1.478771e-06 2.638035e-05 1.106869e-06
 [904,] 1.582969e-02 2.751771e-06 1.025824e-02
 [905,] 1.738127e-02 2.750971e-06 1.120280e-02
 [906,] 1.020297e-05 4.077553e-06 7.944616e-06
 [907,] 1.947975e-05 2.515762e-06 6.977129e-06
 [908,] 9.673685e-06 4.077553e-06 7.511666e-06
 [909,] 1.177985e-06 2.453296e-05 1.001869e-06
 [910,] 1.079987e-05 4.088149e-06 8.334961e-06
 [911,] 1.497885e-06 2.483365e-05 1.112393e-06
 [912,] 1.140419e-05 4.097731e-06 8.864348e-06
 [913,] 9.162515e-06 4.088149e-06 7.175962e-06
 [914,] 1.200121e-06 2.526256e-05 1.117305e-06
 [915,] 1.271000e-06 3.958683e-06 5.611292e-07
 [916,] 9.414129e-06 4.016053e-06 7.092120e-06
 [917,] 1.359639e-06 2.482503e-05 9.800148e-07
 [918,] 1.985088e-05 2.500444e-06 6.941249e-06
 [919,] 1.537862e-02 2.746279e-06 9.602996e-03
 [920,] 1.359639e-06 2.405549e-05 9.741709e-07
 [921,] 1.359639e-06 2.336174e-05 9.687456e-07
 [922,] 7.634030e-06 3.981211e-06 5.602440e-06
 [923,] 7.718361e-06 4.003707e-06 5.682864e-06
 [924,] 8.948486e-06 4.020161e-06 6.713696e-06
 [925,] 1.673466e-06 2.804840e-06 5.431544e-07
 [926,] 7.718361e-06 3.973728e-06 5.643397e-06
 [927,] 4.395420e-07 5.163823e-06 6.493347e-07
 [928,] 1.537862e-02 2.748317e-06 9.758490e-03
 [929,] 1.651016e-02 2.749145e-06 1.053394e-02
 [930,] 2.826038e-05 2.768163e-06 9.647509e-06
 [931,] 8.545606e-07 8.933296e-06 4.354569e-07
 [932,] 1.159910e-06 3.080343e-06 4.412864e-07
 [933,] 2.372426e-05 2.814031e-06 5.761571e-06
 [934,] 9.588338e-07 8.666980e-06 5.011554e-07
 [935,] 1.126873e-06 3.075533e-06 4.249366e-07
 [936,] 2.057596e-02 2.752121e-06 1.341312e-02
 [937,] 2.010176e-02 2.752121e-06 1.310442e-02
 [938,] 1.124299e-06 3.072565e-06 4.234595e-07
 [939,] 1.077199e-05 3.859688e-06 7.875437e-06
 [940,] 4.366229e-07 5.460904e-06 7.348807e-07
 [941,] 2.057596e-02 2.753529e-06 1.356335e-02
 [942,] 1.077199e-05 3.859688e-06 7.875437e-06
 [943,] 1.077199e-05 3.859688e-06 7.875437e-06
 [944,] 9.306547e-07 8.700775e-06 4.836660e-07
 [945,] 2.478246e-05 2.815286e-06 6.000841e-06
 [946,] 9.763929e-06 3.047548e-06 1.813581e-07
 [947,] 3.975045e-07 4.614197e-06 5.071597e-07
 [948,] 1.047676e-05 3.840537e-06 7.602960e-06
 [949,] 8.919641e-07 8.642746e-06 4.577620e-07
 [950,] 9.251822e-07 8.482738e-06 4.777755e-07
 [951,] 9.500358e-07 8.642746e-06 4.957665e-07
 [952,] 4.340588e-07 5.503155e-06 7.674759e-07
 [953,] 9.500358e-07 8.338007e-06 4.923519e-07
 [954,] 4.425361e-07 5.576378e-06 7.173021e-07
 [955,] 4.340588e-07 5.625223e-06 8.003329e-07
 [956,] 2.177005e-02 2.761770e-06 1.511580e-02
 [957,] 2.446992e-02 2.761783e-06 1.699261e-02
 [958,] 2.453270e-02 2.761345e-06 1.699026e-02
 [959,] 2.177005e-02 2.761345e-06 1.507647e-02
 [960,] 2.453270e-02 2.760875e-06 1.694095e-02
 [961,] 4.216845e-07 5.651200e-06 9.063243e-07
 [962,] 4.259323e-07 5.674740e-06 8.969152e-07
 [963,] 8.624498e-06 3.873875e-06 6.043604e-06
 [964,] 1.887461e-06 4.199396e-06 3.187275e-07
 [965,] 4.259323e-07 5.643786e-06 8.908014e-07
 [966,] 2.772642e-05 2.819409e-06 6.678034e-06
 [967,] 1.132089e-06 3.020261e-06 4.233413e-07
 [968,] 9.397521e-07 9.067543e-06 4.934766e-07
 [969,] 2.628883e-05 2.821911e-06 6.328573e-06
 [970,] 8.624498e-06 3.864118e-06 6.029073e-06
 [971,] 4.285704e-07 5.796799e-06 9.068522e-07
 [972,] 1.760556e-06 4.230519e-06 3.082535e-07
 [973,] 4.444733e-02 2.772222e-06 3.273269e-02
 [974,] 8.757029e-06 3.840537e-06 6.086878e-06
 [975,] 9.207186e-07 8.957468e-06 4.797532e-07
 [976,] 2.635768e-06 4.084465e-06 3.895199e-07
 [977,] 5.014672e-02 2.768081e-06 3.601448e-02
 [978,] 8.862904e-07 2.819015e-06 2.947353e-07
 [979,] 4.319171e-07 5.770025e-06 8.332024e-07
 [980,] 3.010107e-05 2.803531e-06 7.298100e-06
 [981,] 1.132089e-06 2.997988e-06 4.215131e-07
 [982,] 5.275664e-05 2.644322e-05 5.253488e-03
 [983,] 5.311812e-02 2.764646e-06 3.727992e-02
 [984,] 4.817123e-05 2.665419e-05 4.810482e-03
 [985,] 4.704599e-02 2.766858e-06 3.348194e-02
 [986,] 3.430854e-05 2.771462e-06 1.136307e-05
 [987,] 1.134732e-06 2.982221e-06 4.214615e-07
 [988,] 1.137399e-06 2.975644e-06 4.221864e-07
 [989,] 4.357152e-07 6.538892e-06 1.017698e-06
 [990,] 1.426792e-06 2.815569e-06 4.584291e-07
 [991,] 4.442493e-02 2.765536e-06 3.135695e-02
 [992,] 4.322393e-07 6.034485e-06 9.624233e-07
 [993,] 4.376312e-07 6.034485e-06 9.043045e-07
 [994,] 5.411296e-07 6.009309e-06 1.861279e-06
 [995,] 8.265016e-06 3.861724e-06 5.744547e-06
 [996,] 1.434723e-04 2.983590e-06 1.410244e-04
 [997,] 1.379965e-06 1.921656e-05 1.289324e-06
 [998,] 7.818787e-06 3.861724e-06 5.409191e-06
 [999,] 7.817025e-06 3.842527e-06 5.382421e-06
[1000,] 4.142173e-07 6.244729e-06 1.293670e-06
[1001,] 8.253372e-06 3.843175e-06 5.694614e-06
[1002,] 1.963391e-04 2.983590e-06 1.928624e-04
[1003,] 7.597643e-06 3.824496e-06 5.195691e-06
[1004,] 1.354487e-06 1.907427e-05 1.242122e-06
[1005,] 4.226069e-07 7.967228e-06 1.798277e-06
[1006,] 1.963391e-04 2.959404e-06 1.842337e-04
[1007,] 8.353942e-07 1.368570e-05 4.529810e-07
[1008,] 8.192623e-07 1.415531e-05 4.436929e-07
[1009,] 8.319638e-07 1.415531e-05 4.529130e-07
[1010,] 1.614517e-04 2.945966e-06 1.476029e-04
[1011,] 8.319638e-07 1.386770e-05 4.514496e-07
[1012,] 1.244376e-06 2.769861e-06 4.197956e-07
[1013,] 4.251546e-07 7.526240e-06 1.572960e-06
[1014,] 7.190442e-06 3.846805e-06 4.916080e-06
[1015,] 5.930776e-06 3.865444e-06 4.005257e-06
[1016,] 1.541470e-04 2.987710e-06 1.532323e-04
[1017,] 1.177064e-06 2.816825e-06 4.225713e-07
[1018,] 1.699085e-04 2.982097e-06 1.670727e-04
[1019,] 1.614517e-04 2.987710e-06 1.604901e-04
[1020,] 4.219768e-07 5.938880e-06 1.067625e-06
[1021,] 6.798195e-06 3.906356e-06 4.686798e-06
[1022,] 4.268439e-07 5.788629e-06 9.548499e-07
[1023,] 4.386567e-07 7.020105e-06 1.183102e-06
[1024,] 6.525979e-06 3.952977e-06 4.713652e-06
[1025,] 6.525979e-06 3.981455e-06 4.862141e-06
[1026,] 1.208228e-04 2.978007e-06 1.182660e-04
[1027,] 8.175772e-07 1.294137e-05 4.363841e-07
[1028,] 1.362404e-06 1.641306e-05 1.188997e-06
[1029,] 7.804972e-07 1.244653e-05 4.070387e-07
[1030,] 8.665138e-07 1.209826e-05 4.655435e-07
[1031,] 8.295476e-07 1.171833e-05 4.372674e-07
[1032,] 1.978634e-05 2.762805e-06 5.048232e-06
[1033,] 4.155451e-07 2.587838e-06 1.348858e-07
[1034,] 3.631568e-02 2.765961e-06 2.467428e-02
[1035,] 1.786768e-05 3.493148e-06 1.159540e-05
[1036,] 1.081637e-03 2.839941e-06 1.007068e-03
[1037,] 7.507145e-07 8.480573e-06 3.469228e-07
[1038,] 2.542083e-06 2.646893e-06 6.820566e-07
[1039,] 6.259048e-07 3.341491e-06 1.796117e-07
[1040,] 1.335974e-05 2.772991e-06 3.135266e-06
[1041,] 1.453530e-05 2.764398e-06 3.393563e-06
[1042,] 1.264708e-05 2.675845e-06 3.034032e-06
[1043,] 1.264708e-05 2.667860e-06 3.048416e-06
[1044,] 6.862708e-07 8.361547e-06 1.951838e-07
[1045,] 6.856356e-07 8.190316e-06 1.952781e-07
[1046,] 1.492642e-05 2.612426e-06 3.623673e-06
[1047,] 3.845569e-05 3.842412e-06 4.396078e-05
[1048,] 1.375121e-05 2.627200e-06 3.346555e-06
[1049,] 1.298634e-05 2.627200e-06 3.169469e-06
[1050,] 1.411843e-05 2.627200e-06 3.431420e-06
[1051,] 6.953256e-07 8.609935e-06 1.966299e-07
[1052,] 3.577525e-05 4.143099e-06 5.506949e-05
[1053,] 2.711694e-06 2.456013e-06 7.582402e-07
[1054,] 6.912341e-07 4.346488e-06 2.881042e-07
[1055,] 8.571243e-07 4.167655e-06 5.907718e-07
[1056,] 1.144278e-05 4.143185e-06 2.045645e-05
[1057,] 1.144278e-05 4.084181e-06 1.955958e-05
[1058,] 2.243589e-06 4.078585e-06 1.112064e-06
[1059,] 2.523819e-06 4.094664e-06 1.297169e-06
[1060,] 2.960245e-05 2.788184e-06 9.113177e-06
[1061,] 2.899113e-05 2.787914e-06 8.937625e-06
[1062,] 2.960245e-05 2.787873e-06 9.134110e-06
[1063,] 2.374581e-06 4.514854e-06 2.008048e-06
[1064,] 2.909539e-06 3.971706e-06 1.503522e-06
[1065,] 6.163439e-06 3.605151e-06 7.145925e-06
[1066,] 9.300087e-07 3.962602e-06 4.002308e-07
[1067,] 3.216767e-06 4.178469e-06 1.722438e-06
[1068,] 3.086811e-06 4.157138e-06 1.639105e-06
[1069,] 2.836018e-05 2.787528e-06 8.813297e-06
[1070,] 2.520160e-06 4.556612e-06 2.268514e-06
[1071,] 9.438358e-07 4.039022e-06 4.087706e-07
[1072,] 2.650972e-04 2.775836e-06 1.736167e-04
[1073,] 1.773921e-05 2.240228e-05 1.308082e-03
[1074,] 2.440661e-06 2.809403e-06 8.421759e-07
[1075,] 1.225599e-06 3.097809e-06 2.948807e-07
[1076,] 4.447363e-07 3.066173e-06 1.261274e-07
[1077,] 1.319515e-06 3.085192e-06 3.163410e-07
[1078,] 1.666046e-06 3.037623e-06 3.954982e-07
[1079,] 7.588539e-07 2.749009e-06 1.995280e-07
[1080,] 8.466575e-07 2.752779e-06 2.208193e-07
[1081,] 2.410120e-06 2.839303e-06 8.661579e-07
[1082,] 9.663156e-07 2.805645e-06 2.490638e-07
[1083,] 1.152881e-06 2.809786e-06 4.040949e-07
[1084,] 3.162583e-06 4.977930e-06 1.786753e-06
[1085,] 4.538726e-05 3.146882e-06 6.335820e-05
[1086,] 6.042085e-05 3.091106e-06 7.709076e-05
[1087,] 1.351496e-03 3.082920e-06 2.033879e-03
[1088,] 1.987157e-03 2.906472e-06 1.954000e-03
[1089,] 4.151433e-06 5.249013e-06 2.506433e-06
[1090,] 6.433161e-07 4.898259e-06 1.527970e-06
[1091,] 3.132952e-06 2.814865e-06 1.102931e-06
[1092,] 2.822637e-06 2.815418e-06 9.923562e-07
[1093,] 1.046274e-03 2.821274e-06 7.685845e-04
[1094,] 6.482761e-06 2.751216e-06 3.463397e-06
[1095,] 6.912721e-04 2.779862e-06 3.979558e-04
[1096,] 5.126202e-05 2.779267e-06 3.056612e-05
[1097,] 2.689882e-06 2.824395e-06 9.545940e-07
[1098,] 3.092423e-05 2.768037e-06 1.769094e-05
[1099,] 6.915226e-07 2.790913e-06 2.285516e-07
[1100,] 4.573679e-05 2.780791e-06 2.713321e-05
[1101,] 3.101121e-05 2.423019e-06 8.827138e-06
[1102,] 4.297711e-02 2.375777e-06 1.715313e-02
[1103,] 3.307086e-05 2.809608e-06 9.527006e-06
[1104,] 6.519553e-05 2.823104e-06 1.822068e-05
[1105,] 2.605978e-04 2.403503e-06 1.102500e-04
[1106,] 1.898790e-05 2.435873e-06 7.971524e-06
[1107,] 6.233500e-05 2.824883e-06 1.737743e-05
[1108,] 3.205315e-04 2.390396e-06 1.349990e-04
[1109,] 2.259260e-05 2.802301e-06 6.625801e-06
[1110,] 6.147023e-02 2.351370e-06 2.421760e-02
[1111,] 7.520113e-06 2.339257e-06 2.436076e-06
[1112,] 3.275228e-05 2.322044e-06 1.296732e-05
[1113,] 4.666805e-06 2.395795e-06 1.409850e-06
[1114,] 1.865111e-06 2.773166e-06 5.988872e-07
[1115,] 1.059541e-01 2.352942e-06 4.234087e-02
[1116,] 1.010442e-01 2.350636e-06 4.023306e-02
[1117,] 3.670442e-05 2.339234e-06 1.478958e-05
[1118,] 3.409907e-05 2.349585e-06 1.382665e-05
[1119,] 6.877645e-04 2.770901e-06 2.041513e-04
[1120,] 2.998824e-05 2.276158e-06 1.157889e-05
[1121,] 3.437612e-05 2.822706e-06 9.729845e-06
[1122,] 8.862933e-05 2.827140e-06 2.456982e-05
[1123,] 3.084844e-05 2.483691e-06 1.306289e-05
[1124,] 1.988365e-05 2.526876e-06 8.542034e-06
[1125,] 1.038076e-01 2.334030e-06 4.005287e-02
[1126,] 2.714931e-05 2.487072e-06 1.149370e-05
[1127,] 3.033098e-04 2.800672e-06 9.374397e-05
[1128,] 3.967429e-05 2.280247e-06 1.519805e-05
[1129,] 3.918813e-05 2.460929e-06 1.639452e-05
[1130,] 7.842277e-02 2.329588e-06 2.965752e-02
[1131,] 3.073859e-05 2.794999e-06 9.164752e-06
[1132,] 2.610743e-05 2.790235e-06 7.872456e-06
[1133,] 1.026589e-01 2.337226e-06 3.907262e-02
[1134,] 1.043001e-05 2.344314e-06 3.330861e-06
[1135,] 8.568284e-04 2.770776e-06 2.525598e-04
[1136,] 1.775265e-05 2.789888e-06 5.442455e-06
[1137,] 3.835983e-03 2.774140e-06 9.923102e-04
[1138,] 2.017033e-05 2.363723e-06 6.016283e-06
[1139,] 1.122353e-01 2.335710e-06 4.203866e-02
[1140,] 6.980700e-06 2.806235e-06 2.007307e-06
[1141,] 7.517957e-07 3.094359e-06 3.141960e-07
[1142,] 8.860891e-07 2.556457e-06 2.897106e-07
[1143,] 3.395748e-06 2.574788e-06 1.152657e-06
[1144,] 1.644801e-05 2.954249e-06 7.278682e-06
[1145,] 8.233530e-07 3.384198e-06 3.219664e-07
[1146,] 3.798331e-07 2.308176e-06 1.272553e-07
[1147,] 8.886483e-07 2.436434e-06 3.098959e-07
[1148,] 3.933858e-06 2.428735e-06 1.101923e-06
[1149,] 9.255462e-06 2.590716e-06 2.695135e-06
[1150,] 1.119033e-06 2.931785e-06 3.342161e-07
[1151,] 1.528545e-05 2.165692e-06 4.700884e-06
[1152,] 1.277939e-05 2.161966e-06 3.931693e-06
[1153,] 6.125185e-07 2.618908e-06 1.972520e-07
[1154,] 5.407628e-07 2.529107e-06 1.765562e-07
[1155,] 5.422610e-07 2.528350e-06 1.769921e-07
[1156,] 5.839767e-07 2.405100e-06 1.976101e-07
[1157,] 5.422610e-07 2.532326e-06 1.768597e-07
[1158,] 4.466771e-06 2.594798e-06 1.304501e-06
[1159,] 1.178298e-05 2.589111e-06 3.353501e-06
[1160,] 3.707162e-07 2.226456e-06 1.234546e-07
[1161,] 1.149660e-05 2.602209e-06 3.249503e-06
[1162,] 3.745818e-07 2.199120e-06 1.237655e-07
[1163,] 5.296390e-07 2.602273e-06 1.722752e-07
[1164,] 6.697637e-07 2.926237e-06 2.429819e-07
[1165,] 5.283612e-07 2.642525e-06 1.716135e-07
[1166,] 4.350299e-06 2.660020e-06 1.240308e-06
[1167,] 5.271191e-07 2.658726e-06 1.711721e-07
[1168,] 1.395277e-05 2.738807e-06 3.723551e-06
[1169,] 5.296390e-07 2.679784e-06 1.716101e-07
[1170,] 3.681754e-07 2.245240e-06 1.229072e-07
[1171,] 4.089230e-05 2.741598e-06 1.047584e-05
[1172,] 1.250195e-05 2.762883e-06 3.324678e-06
[1173,] 3.502434e-05 2.789726e-06 1.331806e-05
[1174,] 5.247416e-07 2.698438e-06 1.703608e-07
[1175,] 9.434122e-07 2.373346e-06 3.169937e-07
[1176,] 4.574180e-07 2.188932e-06 1.497861e-07
[1177,] 8.485962e-06 2.445400e-06 2.071731e-06
[1178,] 4.502405e-07 2.194352e-06 1.470953e-07
[1179,] 5.195069e-07 2.714716e-06 1.691858e-07
[1180,] 5.215433e-07 2.712395e-06 1.696090e-07
[1181,] 5.243311e-07 2.717048e-06 1.701721e-07
[1182,] 3.597722e-05 2.788877e-06 9.105338e-06
[1183,] 3.487191e-05 2.783086e-06 8.851761e-06
[1184,] 9.918424e-07 2.993585e-06 3.025492e-07
[1185,] 4.464366e-07 3.415970e-06 1.615066e-07
[1186,] 4.394755e-07 3.415912e-06 1.582108e-07
[1187,] 4.394755e-07 3.451246e-06 1.584507e-07
[1188,] 5.194693e-07 2.779317e-06 1.689716e-07
[1189,] 4.826573e-06 2.826839e-06 1.840176e-06
[1190,] 1.657867e-06 3.760219e-06 4.179003e-07
[1191,] 3.706729e-07 2.199982e-06 1.234669e-07
[1192,] 4.719447e-07 3.699066e-06 1.753947e-07
[1193,] 4.436882e-07 3.751978e-06 1.620860e-07
[1194,] 3.872715e-07 3.897361e-06 1.297578e-07
[1195,] 1.681054e-06 5.412286e-06 8.104353e-07
[1196,] 9.755946e-07 2.910564e-06 3.006229e-07
[1197,] 2.344498e-06 5.772848e-06 1.235375e-06
[1198,] 3.514119e-07 5.767697e-06 1.191203e-07
[1199,] 1.893500e-06 5.642191e-06 9.641491e-07
[1200,] 2.038879e-06 5.591740e-06 1.010708e-06
[1201,] 3.515407e-07 5.632801e-06 1.201242e-07
[1202,] 3.525323e-07 5.792415e-06 1.177169e-07
[1203,] 3.525323e-07 5.708247e-06 1.176844e-07
[1204,] 1.099299e-06 3.392923e-06 4.556698e-07
[1205,] 4.070655e-06 2.946207e-06 1.603490e-06
[1206,] 4.171458e-06 2.969977e-06 1.656030e-06
[1207,] 3.556349e-07 6.237879e-06 1.221943e-07
[1208,] 1.169955e-06 3.696400e-06 5.320942e-07
[1209,] 5.142971e-07 3.912540e-06 1.925048e-07
[1210,] 1.401354e-05 2.821238e-06 5.480700e-06
[1211,] 1.592656e-06 2.825347e-06 5.326105e-07
[1212,] 5.053385e-07 4.028031e-06 1.518727e-07
[1213,] 2.550033e-06 4.102471e-06 6.011561e-07
[1214,] 1.505743e-06 5.444522e-06 7.206742e-07
[1215,] 9.163528e-07 3.074065e-06 2.925325e-07
[1216,] 5.634635e-07 2.320207e-06 1.966598e-07
[1217,] 6.060577e-07 6.559979e-06 1.623038e-07
[1218,] 7.562270e-07 2.200113e-06 2.482674e-07
[1219,] 7.410222e-07 3.441690e-06 2.831047e-07
[1220,] 1.607546e-06 5.920847e-06 7.892507e-07
[1221,] 5.858074e-07 7.347184e-06 1.569350e-07
[1222,] 4.336096e-07 4.325265e-06 1.389986e-07
[1223,] 4.314882e-07 4.340637e-06 1.388687e-07
[1224,] 1.575508e-06 5.920847e-06 7.717081e-07
[1225,] 5.418171e-07 7.677805e-06 1.478514e-07
[1226,] 9.804674e-07 2.978216e-06 2.962017e-07
[1227,] 1.544319e-06 6.098843e-06 7.603347e-07
[1228,] 7.426234e-07 2.181476e-06 2.424885e-07
[1229,] 5.268369e-07 7.834832e-06 1.448156e-07
[1230,] 6.833392e-07 2.621475e-06 2.362393e-07
[1231,] 1.544319e-06 6.216105e-06 7.634393e-07
[1232,] 5.577103e-06 2.741687e-06 2.077366e-06
[1233,] 8.603206e-07 3.019312e-06 2.848982e-07
[1234,] 8.597191e-07 3.016458e-06 2.850916e-07
[1235,] 5.173801e-07 8.162827e-06 1.426961e-07
[1236,] 5.404107e-07 8.122986e-06 1.470597e-07
[1237,] 4.245519e-07 4.695428e-06 1.374753e-07
[1238,] 1.072613e-06 5.405460e-06 4.920839e-07
[1239,] 7.469145e-07 2.181213e-06 2.436538e-07
[1240,] 6.111689e-06 2.737914e-06 2.276329e-06
[1241,] 5.350846e-07 8.609801e-06 1.454744e-07
[1242,] 8.856566e-07 2.694478e-06 2.694506e-07
[1243,] 7.439319e-07 2.181311e-06 2.427931e-07
[1244,] 1.515585e-06 6.639927e-06 7.587592e-07
[1245,] 7.409900e-07 2.181193e-06 2.411355e-07
[1246,] 2.897066e-06 2.728215e-06 1.050149e-06
[1247,] 1.430207e-06 7.047295e-06 7.192603e-07
[1248,] 5.248362e-07 9.185696e-06 1.430615e-07
[1249,] 4.709467e-07 8.627493e-06 1.321662e-07
[1250,] 6.281420e-07 8.750576e-06 1.627334e-07
[1251,] 3.794001e-07 7.506684e-06 1.435031e-07
[1252,] 7.351486e-07 2.181035e-06 2.395746e-07
[1253,] 4.809933e-06 2.701253e-06 1.759550e-06
[1254,] 3.474604e-06 2.679574e-06 1.246548e-06
[1255,] 1.094544e-06 6.631378e-06 5.255877e-07
[1256,] 3.695055e-06 2.695091e-06 1.341931e-06
[1257,] 5.690894e-07 2.258464e-06 1.864475e-07
[1258,] 3.561902e-07 7.009095e-06 1.281163e-07
[1259,] 7.974981e-07 3.875445e-06 3.211935e-07
[1260,] 7.515914e-07 8.037360e-06 1.878023e-07
[1261,] 8.903107e-07 6.245744e-06 4.097810e-07
[1262,] 8.903107e-07 6.245744e-06 4.097810e-07
[1263,] 3.584926e-07 7.082054e-06 1.298334e-07
[1264,] 9.531064e-07 3.007173e-06 2.884784e-07
[1265,] 8.903107e-07 6.245744e-06 4.097810e-07
[1266,] 8.770643e-07 6.213691e-06 4.023586e-07
[1267,] 7.301230e-07 2.181044e-06 2.381098e-07
[1268,] 8.476759e-07 6.136890e-06 3.859151e-07
[1269,] 2.839520e-06 2.689081e-06 1.024291e-06
[1270,] 7.238290e-07 8.038043e-06 1.824071e-07
[1271,] 7.238290e-07 8.077905e-06 1.823246e-07
[1272,] 1.958699e-06 2.692949e-06 7.014206e-07
[1273,] 2.047977e-06 2.704280e-06 7.369200e-07
[1274,] 7.138174e-07 7.912286e-06 1.807192e-07
[1275,] 9.679514e-07 2.983371e-06 2.927688e-07
[1276,] 4.298789e-07 4.986809e-06 1.375766e-07
[1277,] 3.484528e-07 6.823184e-06 1.210293e-07
[1278,] 3.485837e-07 7.089374e-06 1.167145e-07
[1279,] 3.476068e-07 7.092188e-06 1.196189e-07
[1280,] 1.319270e-06 5.365760e-06 3.162690e-07
[1281,] 8.814289e-07 3.022761e-06 2.811424e-07
[1282,] 1.516545e-06 2.212404e-06 5.260848e-07
[1283,] 5.949587e-07 2.239389e-06 2.053153e-07
[1284,] 6.678977e-07 5.179797e-06 1.803556e-07
[1285,] 9.807227e-07 2.951144e-06 2.969340e-07
[1286,] 7.025342e-07 7.835691e-06 1.786743e-07
[1287,] 3.419324e-06 5.496603e-06 7.255548e-07
[1288,] 6.549088e-07 5.220289e-06 1.775459e-07
[1289,] 7.539841e-07 7.755707e-06 1.889120e-07
[1290,] 7.439612e-07 7.718015e-06 1.870387e-07
[1291,] 5.711470e-07 5.241699e-06 1.607064e-07
[1292,] 2.738758e-06 5.517896e-06 5.953525e-07
[1293,] 8.000632e-07 2.424166e-06 2.913855e-07
[1294,] 6.412641e-07 5.244623e-06 1.746735e-07
[1295,] 6.352321e-07 5.203833e-06 1.735747e-07
[1296,] 6.412641e-07 5.223194e-06 1.747441e-07
[1297,] 7.836883e-07 2.411524e-06 2.842500e-07
[1298,] 6.412641e-07 5.182666e-06 1.748792e-07
[1299,] 6.293199e-07 5.144528e-06 1.725583e-07
[1300,] 9.645522e-07 2.912634e-06 2.943553e-07
[1301,] 6.980028e-07 6.034280e-06 1.821908e-07
[1302,] 8.757690e-07 2.929461e-06 2.754612e-07
[1303,] 5.260218e-07 4.957382e-06 1.521101e-07
[1304,] 8.672081e-07 2.929461e-06 2.739955e-07
[1305,] 7.863013e-07 2.403175e-06 2.847555e-07
[1306,] 8.739403e-07 2.926424e-06 2.750936e-07
[1307,] 8.757690e-07 2.926424e-06 2.754865e-07
[1308,] 8.757690e-07 2.924425e-06 2.755564e-07
[1309,] 8.022191e-07 2.191187e-06 2.630788e-07
[1310,] 8.757690e-07 2.923109e-06 2.755816e-07
[1311,] 7.863013e-07 2.403175e-06 2.847555e-07
[1312,] 8.757690e-07 2.923109e-06 2.755816e-07
[1313,] 8.739403e-07 2.924425e-06 2.751625e-07
[1314,] 8.739403e-07 2.924425e-06 2.751625e-07
[1315,] 7.863013e-07 2.411524e-06 2.852643e-07
[1316,] 8.739403e-07 2.924425e-06 2.751625e-07
[1317,] 8.721347e-07 2.924425e-06 2.747752e-07
[1318,] 8.739403e-07 2.924425e-06 2.751625e-07
[1319,] 8.739403e-07 2.924425e-06 2.751625e-07
[1320,] 8.739403e-07 2.924425e-06 2.751625e-07
[1321,] 8.757690e-07 2.924425e-06 2.755564e-07
[1322,] 5.365448e-07 4.901954e-06 1.540599e-07
[1323,] 8.757690e-07 2.927625e-06 2.754638e-07
[1324,] 8.776208e-07 2.924425e-06 2.759569e-07
[1325,] 4.190736e-07 3.143584e-06 1.319949e-07
[1326,] 1.838465e-06 5.068532e-06 4.270813e-07
[1327,] 8.776208e-07 2.924425e-06 2.759569e-07
[1328,] 7.161484e-07 5.869538e-06 1.864925e-07
[1329,] 8.912438e-07 2.924425e-06 2.789473e-07
[1330,] 4.190736e-07 3.143584e-06 1.319949e-07
[1331,] 5.298079e-07 4.882528e-06 1.530226e-07
[1332,] 4.190736e-07 3.134144e-06 1.320175e-07
[1333,] 8.776208e-07 2.924425e-06 2.759569e-07
[1334,] 6.412860e-07 2.852680e-06 2.239326e-07
[1335,] 8.757690e-07 2.925613e-06 2.755338e-07
[1336,] 8.757690e-07 2.925613e-06 2.755338e-07
[1337,] 8.757690e-07 2.924425e-06 2.755564e-07
[1338,] 8.757690e-07 2.925613e-06 2.755338e-07
[1339,] 8.757690e-07 2.925613e-06 2.755338e-07
[1340,] 8.651405e-07 2.921796e-06 2.733365e-07
[1341,] 4.190736e-07 3.108745e-06 1.320795e-07
[1342,] 8.757690e-07 2.925613e-06 2.755338e-07
[1343,] 4.190736e-07 3.117156e-06 1.320588e-07
[1344,] 5.260218e-07 4.828448e-06 1.523927e-07
[1345,] 5.260218e-07 4.828448e-06 1.523927e-07
[1346,] 4.190736e-07 3.115815e-06 1.320621e-07
[1347,] 6.980028e-07 5.734719e-06 1.833052e-07
[1348,] 4.209737e-07 3.108745e-06 1.324757e-07
[1349,] 8.739403e-07 2.921796e-06 2.752120e-07
[1350,] 7.069732e-07 5.759288e-06 1.850973e-07
[1351,] 8.721347e-07 2.921796e-06 2.748238e-07
[1352,] 5.298079e-07 4.687869e-06 1.534804e-07
[1353,] 5.298079e-07 4.846970e-06 1.531035e-07
[1354,] 5.298079e-07 4.687869e-06 1.534804e-07
[1355,] 8.721347e-07 2.921796e-06 2.748238e-07
[1356,] 8.721347e-07 2.923109e-06 2.747995e-07
[1357,] 8.721347e-07 2.923109e-06 2.747995e-07
[1358,] 5.298079e-07 4.830459e-06 1.531414e-07
[1359,] 8.721347e-07 2.924425e-06 2.747752e-07
[1360,] 8.721347e-07 2.924425e-06 2.747752e-07
[1361,] 2.018384e-06 2.616074e-06 6.911609e-07
[1362,] 8.561615e-07 2.940480e-06 2.700474e-07
[1363,] 8.913938e-07 2.924425e-06 2.789807e-07
[1364,] 4.249422e-07 3.065685e-06 1.334381e-07
[1365,] 8.249897e-07 2.445297e-06 3.024411e-07
[1366,] 7.069732e-07 5.734719e-06 1.851832e-07
[1367,] 4.427139e-07 3.041632e-06 1.374827e-07
[1368,] 5.386810e-07 4.671453e-06 1.553180e-07
[1369,] 3.474718e-07 5.666437e-06 1.174756e-07
[1370,] 8.703520e-07 2.927625e-06 2.743061e-07
[1371,] 5.336743e-07 4.722658e-06 1.541741e-07
[1372,] 5.223146e-07 4.884575e-06 1.515361e-07
[1373,] 8.813946e-07 2.928131e-06 2.767040e-07
[1374,] 7.161484e-07 5.683637e-06 1.872885e-07
[1375,] 8.477140e-07 2.942281e-06 2.699294e-07
[1376,] 8.520203e-07 2.940916e-06 2.707706e-07
[1377,] 2.676038e-06 2.592906e-06 7.865567e-07
[1378,] 2.717573e-06 2.613457e-06 7.912321e-07
[1379,] 2.676038e-06 2.616497e-06 7.786937e-07
[1380,] 2.397398e-06 2.621279e-06 6.997219e-07
[1381,] 8.892261e-07 2.920618e-06 2.785815e-07
[1382,] 8.427012e-07 4.012574e-06 3.488733e-07
[1383,] 2.321735e-06 2.577758e-06 6.902261e-07
[1384,] 8.086363e-07 5.617871e-06 2.069382e-07
[1385,] 5.661634e-07 7.873632e-06 1.511776e-07
[1386,] 2.049499e-06 2.643801e-06 7.187975e-07
[1387,] 2.113968e-06 2.628682e-06 7.319960e-07
[1388,] 1.913714e-06 2.837320e-06 6.683760e-07
[1389,] 8.474504e-07 4.036583e-06 3.518989e-07
[1390,] 8.522625e-07 4.036583e-06 3.544183e-07
[1391,] 7.779814e-07 2.415957e-06 2.819555e-07
[1392,] 8.238722e-07 4.045169e-06 3.397274e-07
[1393,] 8.571383e-07 4.045169e-06 3.571698e-07
[1394,] 8.778115e-07 4.020288e-06 3.673885e-07
[1395,] 7.462076e-07 5.694622e-06 1.935455e-07
[1396,] 2.355219e-06 2.642675e-06 8.246363e-07
[1397,] 8.571383e-07 4.053006e-06 3.573510e-07
[1398,] 8.380143e-07 4.061660e-06 3.475073e-07
[1399,] 9.512762e-07 4.028807e-06 4.060030e-07
[1400,] 2.019714e-06 2.658976e-06 7.145516e-07
[1401,] 9.385552e-07 4.069559e-06 4.004979e-07
[1402,] 8.838387e-07 2.889979e-06 2.783794e-07
[1403,] 9.326187e-07 4.078281e-06 3.976190e-07
[1404,] 7.940746e-07 5.644076e-06 2.037739e-07
[1405,] 9.090712e-07 4.078281e-06 3.852372e-07
[1406,] 5.622118e-07 4.092352e-06 1.661614e-07
[1407,] 5.660729e-07 4.022715e-06 1.672948e-07
[1408,] 9.385552e-07 4.012574e-06 3.988883e-07
[1409,] 2.286696e-06 2.573131e-06 6.825516e-07
[1410,] 9.326187e-07 4.061660e-06 3.971606e-07
[1411,] 2.507556e-06 2.573131e-06 7.458022e-07
[1412,] 9.653603e-07 2.381138e-06 3.227705e-07
[1413,] 5.593228e-07 2.588221e-06 1.829976e-07
[1414,] 6.899001e-07 5.914086e-06 1.811475e-07
[1415,] 9.326187e-07 4.202806e-06 4.009669e-07
[1416,] 9.326187e-07 4.202806e-06 4.009669e-07
[1417,] 5.660729e-07 4.219890e-06 1.665333e-07
[1418,] 8.317280e-07 2.400360e-06 3.017493e-07
[1419,] 9.039765e-07 2.868160e-06 2.835726e-07
[1420,] 9.326187e-07 4.220543e-06 4.014320e-07
[1421,] 5.660729e-07 4.183981e-06 1.666657e-07
[1422,] 5.660729e-07 4.183981e-06 1.666657e-07
[1423,] 2.181137e-06 2.629101e-06 7.590192e-07
[1424,] 5.700104e-07 4.193330e-06 1.674960e-07
[1425,] 8.237526e-07 2.366673e-06 2.962976e-07
[1426,] 7.181699e-07 5.756722e-06 1.875833e-07
[1427,] 2.248633e-06 2.602297e-06 6.626426e-07
[1428,] 9.267589e-07 4.158508e-06 3.965092e-07
[1429,] 8.976566e-07 2.876338e-06 2.818841e-07
[1430,] 9.326187e-07 4.124424e-06 3.987019e-07
[1431,] 9.326187e-07 4.126109e-06 3.987474e-07
[1432,] 8.839668e-07 2.866793e-06 2.790111e-07
[1433,] 9.150208e-07 2.866793e-06 2.862599e-07
[1434,] 9.267589e-07 4.082956e-06 3.944922e-07
[1435,] 9.152658e-07 4.082956e-06 3.884500e-07
[1436,] 9.209750e-07 4.062217e-06 3.908952e-07
[1437,] 9.512762e-07 4.339539e-06 4.136690e-07
[1438,] 9.385552e-07 4.339539e-06 4.068052e-07
[1439,] 9.512762e-07 4.339539e-06 4.136690e-07
[1440,] 9.209750e-07 4.321614e-06 3.968852e-07
[1441,] 3.594390e-07 5.739430e-06 1.227748e-07
[1442,] 9.119135e-07 2.870022e-06 2.856693e-07
[1443,] 5.515372e-07 2.582566e-06 1.807945e-07
[1444,] 9.141146e-07 2.870022e-06 2.861868e-07
[1445,] 9.152658e-07 4.261764e-06 3.923506e-07
[1446,] 4.781939e-07 2.408602e-06 1.575605e-07
[1447,] 9.675557e-07 5.243292e-06 4.454904e-07
[1448,] 4.717275e-07 2.413217e-06 1.555334e-07
[1449,] 3.602663e-07 6.766182e-06 1.208800e-07
[1450,] 9.275493e-07 2.902437e-06 2.915329e-07
[1451,] 4.152457e-07 2.306871e-06 1.330849e-07
[1452,] 2.476600e-06 2.531190e-06 8.150764e-07
[1453,] 3.600159e-07 7.341958e-06 1.249356e-07
[1454,] 9.870601e-07 5.469735e-06 4.623835e-07
[1455,] 3.594897e-07 7.271809e-06 1.237438e-07
[1456,] 9.296628e-07 2.436421e-06 3.424515e-07
[1457,] 8.954672e-06 3.034291e-06 3.994094e-06
[1458,] 1.043941e-06 5.274690e-06 4.920500e-07
[1459,] 2.659025e-06 2.530986e-06 8.838828e-07
[1460,] 9.365314e-07 2.903842e-06 2.909151e-07
[1461,] 6.699484e-07 2.362136e-06 2.375705e-07
[1462,] 3.553714e-07 6.538631e-06 1.209620e-07
[1463,] 6.753576e-07 2.338194e-06 2.383858e-07
[1464,] 5.137810e-07 3.754435e-06 1.494993e-07
[1465,] 5.509795e-07 2.541235e-06 1.829065e-07
[1466,] 1.246443e-06 2.390284e-06 4.228284e-07
[1467,] 1.016533e-06 5.780382e-06 2.563030e-07
[1468,] 5.024491e-07 2.422891e-06 1.643703e-07
[1469,] 6.832010e-07 2.358699e-06 2.424309e-07
[1470,] 4.882754e-07 2.450821e-06 1.600779e-07
[1471,] 9.635159e-07 5.107971e-06 4.408585e-07
[1472,] 3.632559e-07 5.895686e-06 1.195811e-07
[1473,] 3.835733e-07 7.227652e-06 1.181061e-07
[1474,] 3.602329e-07 6.661111e-06 1.152587e-07
[1475,] 1.299685e-06 4.654439e-06 6.147306e-07
[1476,] 3.483953e-07 6.829970e-06 1.211991e-07
[1477,] 1.985966e-06 2.535247e-06 6.367009e-07
[1478,] 2.015017e-06 4.438665e-06 9.984653e-07
[1479,] 6.203739e-07 2.526038e-06 2.071638e-07
[1480,] 2.466995e-06 4.459444e-06 1.257167e-06
[1481,] 4.267000e-07 5.780220e-06 1.664999e-07
[1482,] 1.644133e-06 2.529583e-06 5.316888e-07
[1483,] 1.816407e-06 2.536881e-06 5.807896e-07
[1484,] 4.176486e-07 5.509818e-06 1.609230e-07
[1485,] 2.062954e-06 4.317555e-06 1.014780e-06
[1486,] 1.372392e-06 2.776462e-06 4.608374e-07
[1487,] 2.140373e-06 4.288671e-06 1.055131e-06
[1488,] 1.985966e-06 2.529608e-06 6.405643e-07
[1489,] 2.062954e-06 4.288671e-06 1.012176e-06
[1490,] 1.413398e-06 2.776611e-06 4.747428e-07
[1491,] 2.015017e-06 4.317555e-06 9.881612e-07
[1492,] 2.498225e-06 4.317555e-06 1.258705e-06
[1493,] 1.690813e-06 2.529328e-06 5.469520e-07
[1494,] 2.038793e-06 4.288671e-06 9.987977e-07
[1495,] 4.123839e-07 5.622952e-06 1.584060e-07
[1496,] 4.522675e-07 4.307551e-06 1.414332e-07
[1497,] 2.110669e-06 2.529608e-06 6.802378e-07
[1498,] 2.611644e-06 4.211835e-06 1.310289e-06
[1499,] 4.276347e-07 5.657885e-06 1.666480e-07
[1500,] 2.089983e-06 4.240924e-06 1.023398e-06
[1501,] 4.131352e-07 5.741392e-06 1.591135e-07
[1502,] 4.056048e-07 5.627175e-06 1.552071e-07
[1503,] 4.056048e-07 5.627175e-06 1.552071e-07
[1504,] 4.560073e-07 4.358847e-06 1.420238e-07
[1505,] 1.819520e-06 2.527349e-06 5.881698e-07
[1506,] 1.740533e-06 2.531237e-06 5.625919e-07
[1507,] 1.762436e-06 2.530881e-06 5.683199e-07
[1508,] 2.114974e-06 4.260216e-06 1.039035e-06
[1509,] 4.025086e-07 5.646826e-06 1.530992e-07
[1510,] 2.631840e-06 4.269460e-06 1.329103e-06
[1511,] 2.114974e-06 4.260216e-06 1.039035e-06
[1512,] 6.496125e-07 6.256011e-06 1.704745e-07
[1513,] 6.616713e-07 6.393658e-06 1.723710e-07
[1514,] 2.700416e-06 4.359138e-06 1.379663e-06
[1515,] 2.111349e-06 4.561009e-06 1.064191e-06
[1516,] 1.620508e-06 2.531241e-06 5.262159e-07
[1517,] 2.248921e-06 4.299452e-06 1.117435e-06
[1518,] 1.791266e-06 2.538045e-06 5.744729e-07
[1519,] 1.718280e-06 2.534541e-06 5.559232e-07
[1520,] 2.162826e-06 4.409853e-06 1.079872e-06
[1521,] 1.147825e-06 6.029218e-06 5.529743e-07
[1522,] 1.147825e-06 6.029218e-06 5.529743e-07
[1523,] 1.519871e-06 2.755190e-06 5.242560e-07
[1524,] 7.546560e-07 2.386272e-06 2.715500e-07
[1525,] 1.147825e-06 6.029218e-06 5.529743e-07
[1526,] 1.147825e-06 5.998456e-06 5.524039e-07
[1527,] 2.242641e-06 4.430566e-06 1.127014e-06
[1528,] 2.588730e-06 4.400051e-06 1.320917e-06
[1529,] 2.242641e-06 4.409853e-06 1.124981e-06
[1530,] 1.842798e-06 2.535714e-06 5.961952e-07
[1531,] 1.156058e-06 5.900929e-06 5.550760e-07
[1532,] 7.956997e-07 2.382808e-06 2.870841e-07
[1533,] 1.054901e-06 6.094942e-06 5.030982e-07
[1534,] 3.083560e-06 4.441485e-06 1.612575e-06
[1535,] 1.195657e-06 6.029222e-06 5.793318e-07
[1536,] 8.683106e-07 7.660147e-06 4.102476e-07
[1537,] 1.664190e-06 2.535714e-06 5.391149e-07
[1538,] 2.513337e-06 4.214690e-06 1.256555e-06
[1539,] 6.069212e-07 4.338937e-06 2.398279e-07
[1540,] 1.577712e-06 2.536189e-06 5.110197e-07
[1541,] 4.968311e-07 6.709269e-06 2.072382e-07
[1542,] 6.394487e-07 2.689825e-06 2.140001e-07
[1543,] 1.239450e-06 5.900933e-06 6.008472e-07
[1544,] 2.481886e-06 4.269621e-06 1.244699e-06
[1545,] 2.162826e-06 4.279832e-06 1.067472e-06
[1546,] 6.042904e-07 4.307709e-06 2.381900e-07
[1547,] 4.967239e-07 6.513789e-06 2.063078e-07
[1548,] 1.126219e-06 5.867858e-06 5.381526e-07
[1549,] 1.147825e-06 5.867858e-06 5.499422e-07
[1550,] 9.004294e-07 2.756477e-06 2.922726e-07
[1551,] 1.176663e-06 5.806859e-06 5.637884e-07
[1552,] 2.481886e-06 4.319236e-06 1.250547e-06
[1553,] 2.545316e-06 4.269621e-06 1.280362e-06
[1554,] 1.217276e-06 5.652823e-06 5.826454e-07
[1555,] 5.924584e-07 4.287685e-06 2.323100e-07
[1556,] 3.215265e-06 4.289155e-06 1.664427e-06
[1557,] 1.571740e-06 2.540264e-06 5.073852e-07
[1558,] 1.469450e-06 2.541804e-06 4.737593e-07
[1559,] 5.952998e-07 4.379641e-06 2.344893e-07
[1560,] 5.115263e-07 6.258330e-06 2.130743e-07
[1561,] 2.545316e-06 4.279832e-06 1.281616e-06
[1562,] 1.766241e-06 2.543405e-06 5.677829e-07
[1563,] 2.270124e-06 4.250250e-06 1.124153e-06
[1564,] 3.215265e-06 4.250250e-06 1.657819e-06
[1565,] 1.189158e-06 5.423181e-06 5.624538e-07
[1566,] 6.184207e-07 4.287685e-06 2.447969e-07
[1567,] 2.682145e-06 4.202976e-06 1.348615e-06
[1568,] 1.551650e-06 2.543083e-06 5.001481e-07
[1569,] 2.242641e-06 4.146990e-06 1.097256e-06
[1570,] 1.715962e-06 2.544986e-06 5.519977e-07
[1571,] 1.299578e-06 5.234975e-06 6.184317e-07
[1572,] 1.813735e-06 4.122983e-06 8.607084e-07
[1573,] 2.682145e-06 4.092858e-06 1.332503e-06
[1574,] 6.042904e-07 4.162126e-06 2.367316e-07
[1575,] 1.595088e-06 2.548904e-06 5.124367e-07
[1576,] 2.329321e-06 4.075112e-06 1.136638e-06
[1577,] 1.348181e-06 4.908198e-06 6.333517e-07
[1578,] 1.985220e-06 4.014557e-06 9.445910e-07
[1579,] 5.394953e-07 3.966380e-06 2.042702e-07
[1580,] 1.674228e-06 2.889044e-06 5.955945e-07
[1581,] 4.617261e-07 5.216020e-06 1.829111e-07
[1582,] 7.093569e-07 2.680180e-06 2.360429e-07
[1583,] 4.132123e-07 9.998572e-06 1.226918e-07
[1584,] 6.617724e-07 2.706500e-06 2.043772e-07
[1585,] 2.158932e-06 3.840071e-06 1.018524e-06
[1586,] 2.588668e-06 3.827578e-06 1.242913e-06
[1587,] 3.550539e-07 7.365782e-06 1.259302e-07
[1588,] 4.305564e-07 2.500966e-06 1.432143e-07
[1589,] 5.645594e-07 3.864296e-06 2.151878e-07
[1590,] 2.655744e-06 3.786222e-06 1.273033e-06
[1591,] 7.294772e-07 2.438050e-06 2.485894e-07
[1592,] 1.393935e-06 2.578507e-06 4.408189e-07
[1593,] 1.034329e-06 6.580430e-06 4.893982e-07
[1594,] 2.107973e-06 3.772848e-06 9.843241e-07
[1595,] 3.550837e-07 7.365782e-06 1.259589e-07
[1596,] 2.107973e-06 3.772848e-06 9.843241e-07
[1597,] 2.221632e-06 3.735705e-06 1.038858e-06
[1598,] 1.828078e-06 3.720921e-06 8.349935e-07
[1599,] 1.195470e-06 6.366624e-06 5.738582e-07
[1600,] 1.004086e-06 2.712641e-06 3.236162e-07
[1601,] 1.510396e-06 2.579764e-06 4.768489e-07
[1602,] 1.147986e-06 3.368046e-06 4.759252e-07
[1603,] 1.329768e-06 3.356251e-06 5.605441e-07
[1604,] 3.523047e-07 7.660042e-06 1.229089e-07
[1605,] 4.327301e-07 2.576962e-06 1.449109e-07
[1606,] 1.227642e-06 3.333348e-06 5.114653e-07
[1607,] 1.147986e-06 3.316259e-06 4.733661e-07
[1608,] 1.423082e-06 2.581662e-06 4.506252e-07
[1609,] 4.358851e-07 2.581555e-06 1.465336e-07
[1610,] 5.667000e-07 3.361221e-06 2.108432e-07
[1611,] 4.306251e-07 2.583765e-06 1.429719e-07
[1612,] 1.118336e-06 3.222323e-06 4.544973e-07
[1613,] 8.239304e-07 6.492690e-06 3.755678e-07
[1614,] 3.523047e-07 7.218290e-06 1.226899e-07
[1615,] 6.485703e-07 2.513793e-06 2.245242e-07
[1616,] 3.529139e-07 7.153297e-06 1.234981e-07
[1617,] 1.199241e-06 2.596865e-06 3.797804e-07
[1618,] 3.977536e-07 2.699784e-06 1.296622e-07
[1619,] 1.316775e-06 3.126026e-06 5.370672e-07
[1620,] 5.552312e-07 3.020898e-06 1.633595e-07
[1621,] 1.648614e-06 2.634738e-06 5.488616e-07
[1622,] 4.304747e-07 2.573428e-06 1.432172e-07
[1623,] 5.599597e-07 3.021123e-06 1.645057e-07
[1624,] 4.308576e-07 2.462091e-06 1.428225e-07
[1625,] 1.368239e-06 3.094464e-06 5.553235e-07
[1626,] 3.565075e-07 6.005941e-06 1.236674e-07
[1627,] 4.301803e-07 2.401810e-06 1.432429e-07
[1628,] 4.091174e-07 2.405065e-06 1.365781e-07
[1629,] 4.281745e-07 2.401810e-06 1.425691e-07
[1630,] 4.281745e-07 2.401341e-06 1.425220e-07
[1631,] 4.324501e-07 2.401345e-06 1.439557e-07
[1632,] 4.367503e-07 2.400550e-06 1.452911e-07
[1633,] 1.056425e-06 2.411434e-06 3.408188e-07
[1634,] 5.999374e-07 2.729318e-06 1.981813e-07
[1635,] 4.254956e-07 2.400729e-06 1.415556e-07
[1636,] 6.134938e-07 2.531492e-06 2.038005e-07
[1637,] 1.619175e-06 2.741075e-06 6.169414e-07
[1638,] 2.239132e-06 2.764227e-06 5.156521e-07
[1639,] 2.129639e-06 2.434099e-06 6.604179e-07
[1640,] 3.385582e-06 2.694440e-06 1.215652e-06
[1641,] 3.078872e-06 2.690868e-06 1.102050e-06
[1642,] 5.726280e-06 3.837742e-06 2.781168e-06
[1643,] 4.455558e-07 2.388267e-06 1.474941e-07
[1644,] 2.308574e-06 2.436883e-06 7.135117e-07
[1645,] 2.392220e-06 2.436883e-06 7.387106e-07
[1646,] 3.702982e-07 2.500934e-06 1.246374e-07
[1647,] 1.206560e-06 2.739030e-06 4.505780e-07
[1648,] 9.663250e-07 2.789458e-06 3.205297e-07
[1649,] 5.876794e-06 2.636801e-06 2.311125e-06
[1650,] 7.619890e-05 3.061057e-06 3.662664e-05
[1651,] 1.169738e-04 2.903526e-06 5.450237e-05
[1652,] 1.223923e-06 2.860948e-06 4.340740e-07
[1653,] 9.015546e-07 2.826051e-06 3.338244e-07
[1654,] 2.388005e-06 2.479744e-06 5.656622e-07
[1655,] 6.732459e-06 3.503190e-06 3.191728e-06
[1656,] 2.069177e-06 2.524244e-06 6.146439e-07
[1657,] 2.069177e-06 2.520690e-06 6.154507e-07
[1658,] 4.790319e-06 3.088166e-06 2.100721e-06
[1659,] 4.393184e-05 2.997057e-06 2.045846e-05
[1660,] 1.574648e-06 2.557654e-06 5.314830e-07
[1661,] 2.689024e-06 2.688845e-06 9.612957e-07
[1662,] 2.117004e-06 3.083235e-06 5.578643e-07
[1663,] 7.806250e-06 3.073214e-06 3.497621e-06
[1664,] 7.001020e-06 2.727117e-06 1.848567e-06
[1665,] 9.335633e-06 3.399864e-06 2.121551e-06
[1666,] 1.005932e-05 3.406804e-06 2.275602e-06
[1667,] 2.324131e-06 2.501947e-06 5.563544e-07
[1668,] 8.754882e-05 2.401885e-06 3.440455e-05
[1669,] 6.893043e-07 2.962455e-06 2.167324e-07
[1670,] 1.083550e-05 3.428082e-06 2.432023e-06
[1671,] 1.441012e-06 2.912797e-06 5.598713e-07
[1672,] 7.183288e-06 3.321319e-06 1.681051e-06
[1673,] 2.267441e-06 2.502200e-06 5.513071e-07
[1674,] 5.104836e-06 2.412486e-06 1.932925e-06
[1675,] 5.911735e-06 3.360851e-06 1.396173e-06
[1676,] 1.012992e-05 2.229495e-06 3.292484e-06
[1677,] 1.179634e-06 2.758056e-06 3.204272e-07
[1678,] 4.589677e-07 2.888061e-06 1.550418e-07
[1679,] 5.515441e-07 2.599807e-06 1.866993e-07
[1680,] 1.434877e-06 2.859833e-06 5.464223e-07
[1681,] 5.351975e-07 3.760774e-06 2.005428e-07
[1682,] 3.787007e-06 2.668718e-06 1.516511e-06
[1683,] 1.599074e-06 2.738112e-06 5.966146e-07
[1684,] 1.626444e-06 2.729291e-06 6.055203e-07
[1685,] 5.997198e-06 2.882670e-06 2.558571e-06
[1686,] 1.779107e-06 2.751897e-06 6.693165e-07
[1687,] 4.013854e-06 3.386109e-06 8.489249e-07
[1688,] 5.822820e-07 2.689289e-06 2.009457e-07
[1689,] 3.675920e-06 2.289826e-06 1.313654e-06
[1690,] 2.034517e-06 2.289826e-06 7.219410e-07
[1691,] 6.066629e-07 2.559478e-06 2.210719e-07
[1692,] 7.780117e-07 2.555948e-06 2.887576e-07
[1693,] 4.508219e-06 2.652744e-06 8.542684e-07
[1694,] 7.095413e-07 2.628646e-06 2.403369e-07
[1695,] 6.511810e-07 2.656756e-06 2.231365e-07
[1696,] 1.409678e-06 2.783554e-06 4.743920e-07
[1697,] 4.321386e-07 2.795111e-06 1.546046e-07
[1698,] 1.393657e-06 2.803829e-06 4.474478e-07
[1699,] 6.900828e-07 2.648727e-06 2.352648e-07
[1700,] 6.684810e-07 2.650549e-06 2.277771e-07
[1701,] 6.645271e-07 2.647747e-06 2.261701e-07
[1702,] 4.329223e-07 2.764897e-06 1.547148e-07
[1703,] 4.347622e-07 2.824379e-06 1.559755e-07
[1704,] 4.607507e-07 2.748811e-06 1.491400e-07
[1705,] 8.439773e-06 2.915785e-06 1.268902e-06
[1706,] 5.461520e-07 2.731787e-06 1.892016e-07
[1707,] 5.656370e-07 2.731787e-06 1.969905e-07
[1708,] 1.115507e-06 2.833233e-06 3.129702e-07
[1709,] 5.397579e-07 2.722692e-06 1.865043e-07
[1710,] 1.003612e-06 2.919474e-06 2.800632e-07
[1711,] 5.339535e-07 2.688297e-06 1.836169e-07
[1712,] 8.949971e-06 2.747171e-06 1.446495e-06
[1713,] 8.916822e-06 2.731596e-06 1.456732e-06
[1714,] 5.284960e-07 2.686475e-06 1.813924e-07
[1715,] 6.548392e-07 2.698168e-06 2.031142e-07
[1716,] 5.068310e-07 2.656470e-06 1.724348e-07
[1717,] 5.237960e-07 2.640835e-06 1.790173e-07
[1718,] 4.891876e-07 3.029755e-06 1.502739e-07
[1719,] 1.523894e-05 2.910202e-06 2.211783e-06
[1720,] 1.595993e-05 2.918729e-06 2.283258e-06
[1721,] 1.074409e-06 2.694371e-06 3.283845e-07
[1722,] 8.610630e-07 2.838953e-06 2.471656e-07
[1723,] 8.052433e-07 2.822418e-06 2.332824e-07
[1724,] 8.464536e-07 2.834437e-06 2.433404e-07
[1725,] 7.952922e-07 2.791901e-06 2.314484e-07
[1726,] 5.025550e-07 2.523520e-06 1.654540e-07
[1727,] 8.378440e-07 2.818141e-06 2.417554e-07
[1728,] 8.139053e-07 2.796999e-06 2.361286e-07
[1729,] 5.012873e-07 2.509856e-06 1.653035e-07
[1730,] 3.891192e-07 2.202772e-06 1.283899e-07
[1731,] 5.350887e-07 2.465293e-06 1.766818e-07
[1732,] 4.089731e-07 2.354471e-06 1.312372e-07
[1733,] 7.867655e-07 2.403119e-06 2.417416e-07
[1734,] 5.060658e-07 2.484154e-06 1.674867e-07
[1735,] 3.883963e-07 2.322403e-06 1.255024e-07
[1736,] 3.889423e-07 2.193934e-06 1.284971e-07
[1737,] 4.957886e-07 2.487385e-06 1.642263e-07
[1738,] 1.236280e-05 2.979453e-06 1.808528e-06
[1739,] 9.113145e-07 2.745986e-06 2.781622e-07
[1740,] 8.967332e-07 2.525204e-06 2.664745e-07
[1741,] 5.253134e-07 2.500721e-06 1.716984e-07
[1742,] 8.514879e-07 2.601998e-06 2.715557e-07
[1743,] 4.145214e-07 2.271445e-06 1.344796e-07
[1744,] 6.380396e-07 2.713689e-06 2.057310e-07
[1745,] 1.280189e-05 3.058769e-06 2.440438e-06
[1746,] 1.514723e-05 2.571995e-06 2.663399e-06
[1747,] 2.477926e-06 2.811248e-06 8.020079e-07
[1748,] 5.345864e-07 2.602549e-06 1.914465e-07
[1749,] 4.030873e-07 3.237618e-06 1.414118e-07
[1750,] 3.828392e-07 2.223054e-06 1.271296e-07
[1751,] 8.951886e-07 2.437322e-06 2.870409e-07
[1752,] 3.855383e-07 2.221306e-06 1.275745e-07
[1753,] 3.940867e-07 2.214926e-06 1.305321e-07
[1754,] 8.292479e-07 2.428387e-06 2.761498e-07
[1755,] 8.339287e-07 2.430855e-06 2.785801e-07
[1756,] 5.693079e-07 2.768489e-06 1.966975e-07
[1757,] 6.478145e-07 2.798548e-06 2.267456e-07
[1758,] 3.754757e-07 2.342963e-06 1.243836e-07
[1759,] 8.037692e-07 2.472576e-06 2.737093e-07
[1760,] 7.904554e-07 2.471412e-06 2.691782e-07
[1761,] 5.559497e-07 2.632502e-06 1.865902e-07
[1762,] 5.509854e-07 2.824905e-06 1.838436e-07
[1763,] 5.589278e-07 2.628305e-06 1.889818e-07
[1764,] 5.509827e-07 2.643475e-06 1.836152e-07
[1765,] 5.509688e-07 2.634021e-06 1.832184e-07
[1766,] 5.509739e-07 2.576710e-06 1.832730e-07
[1767,] 3.967419e-07 2.374070e-06 1.288858e-07
[1768,] 7.728795e-07 2.529477e-06 2.680415e-07
[1769,] 5.521808e-07 2.808288e-06 1.825025e-07
[1770,] 7.412423e-07 2.767358e-06 2.692987e-07
[1771,] 4.398548e-07 2.681133e-06 1.474677e-07
[1772,] 4.457179e-07 2.692163e-06 1.498750e-07
[1773,] 4.048448e-07 2.283105e-06 1.346367e-07
[1774,] 4.718527e-07 2.638419e-06 1.585634e-07
[1775,] 3.795807e-07 2.339870e-06 1.249256e-07
[1776,] 8.560243e-07 2.402403e-06 2.872060e-07
[1777,] 3.817913e-07 2.305568e-06 1.259714e-07
[1778,] 8.859939e-07 2.433231e-06 3.067459e-07
[1779,] 3.848257e-07 2.296219e-06 1.266375e-07
[1780,] 4.131924e-07 2.293457e-06 1.376251e-07
[1781,] 4.444883e-07 2.629915e-06 1.482974e-07
[1782,] 3.814475e-07 2.361067e-06 1.258219e-07
[1783,] 4.164654e-07 2.329232e-06 1.398889e-07
[1784,] 4.023016e-07 2.422347e-06 1.307011e-07
[1785,] 4.200619e-07 2.395076e-06 1.370873e-07
[1786,] 1.194394e-06 2.417817e-06 4.017319e-07
[1787,] 1.470886e-06 2.712855e-06 4.718537e-07
[1788,] 5.993769e-07 2.306383e-06 1.905899e-07
[1789,] 4.295736e-06 2.540336e-06 1.142294e-06
[1790,] 4.324592e-07 2.688675e-06 1.426757e-07
[1791,] 2.268132e-06 2.580745e-06 6.358172e-07
[1792,] 4.335262e-07 2.690506e-06 1.429625e-07
[1793,] 1.277459e-06 2.408895e-06 4.052441e-07
[1794,] 4.324592e-07 2.594337e-06 1.424638e-07
[1795,] 4.843908e-07 2.193729e-06 1.571666e-07
[1796,] 4.346351e-07 2.589849e-06 1.431175e-07
[1797,] 1.321242e-06 2.407769e-06 4.193109e-07
[1798,] 1.304934e-06 2.402975e-06 4.170869e-07
[1799,] 4.303370e-07 2.662808e-06 1.421636e-07
[1800,] 4.627237e-06 2.530975e-06 1.240275e-06
[1801,] 2.263297e-06 2.684533e-06 6.159408e-07
```
