## Supplementary material for "Characterization of shared and ancestry-specific signals driving complex traits using multi-ancestry fine-mapping": s2_remaining_snps.pvar

```
##FILTER=<ID=PASS,Description="All filters passed">
##reference=ftp://ftp.1000genomes.ebi.ac.uk//vol1/ftp/technical/reference/phase2_reference_assembly_sequence/hs37d5.fa.gz
##contig=<ID=11,assembly=b37,length=135006516>
##ALT=<ID=CNV,Description="Copy Number Polymorphism">
##ALT=<ID=DEL,Description="Deletion">
##ALT=<ID=DUP,Description="Duplication">
##ALT=<ID=INS:ME:ALU,Description="Insertion of ALU element">
##ALT=<ID=INS:ME:LINE1,Description="Insertion of LINE1 element">
##ALT=<ID=INS:ME:SVA,Description="Insertion of SVA element">
##ALT=<ID=INS:MT,Description="Nuclear Mitochondrial Insertion">
##ALT=<ID=INV,Description="Inversion">
##ALT=<ID=CN0,Description="Copy number allele: 0 copies">
##ALT=<ID=CN1,Description="Copy number allele: 1 copy">
##ALT=<ID=CN2,Description="Copy number allele: 2 copies">
##ALT=<ID=CN3,Description="Copy number allele: 3 copies">
##ALT=<ID=CN4,Description="Copy number allele: 4 copies">
##ALT=<ID=CN5,Description="Copy number allele: 5 copies">
##ALT=<ID=CN6,Description="Copy number allele: 6 copies">
##ALT=<ID=CN7,Description="Copy number allele: 7 copies">
##ALT=<ID=CN8,Description="Copy number allele: 8 copies">
##ALT=<ID=CN9,Description="Copy number allele: 9 copies">
##ALT=<ID=CN10,Description="Copy number allele: 10 copies">
##ALT=<ID=CN11,Description="Copy number allele: 11 copies">
##ALT=<ID=CN12,Description="Copy number allele: 12 copies">
##ALT=<ID=CN13,Description="Copy number allele: 13 copies">
##ALT=<ID=CN14,Description="Copy number allele: 14 copies">
##ALT=<ID=CN15,Description="Copy number allele: 15 copies">
##ALT=<ID=CN16,Description="Copy number allele: 16 copies">
##ALT=<ID=CN17,Description="Copy number allele: 17 copies">
##ALT=<ID=CN18,Description="Copy number allele: 18 copies">
##ALT=<ID=CN19,Description="Copy number allele: 19 copies">
##ALT=<ID=CN20,Description="Copy number allele: 20 copies">
##ALT=<ID=CN21,Description="Copy number allele: 21 copies">
##ALT=<ID=CN22,Description="Copy number allele: 22 copies">
##ALT=<ID=CN23,Description="Copy number allele: 23 copies">
##ALT=<ID=CN24,Description="Copy number allele: 24 copies">
##ALT=<ID=CN25,Description="Copy number allele: 25 copies">
##ALT=<ID=CN26,Description="Copy number allele: 26 copies">
##ALT=<ID=CN27,Description="Copy number allele: 27 copies">
##ALT=<ID=CN28,Description="Copy number allele: 28 copies">
##ALT=<ID=CN29,Description="Copy number allele: 29 copies">
##ALT=<ID=CN30,Description="Copy number allele: 30 copies">
##ALT=<ID=CN31,Description="Copy number allele: 31 copies">
##ALT=<ID=CN32,Description="Copy number allele: 32 copies">
##ALT=<ID=CN33,Description="Copy number allele: 33 copies">
##ALT=<ID=CN34,Description="Copy number allele: 34 copies">
##ALT=<ID=CN35,Description="Copy number allele: 35 copies">
##ALT=<ID=CN36,Description="Copy number allele: 36 copies">
##ALT=<ID=CN37,Description="Copy number allele: 37 copies">
##ALT=<ID=CN38,Description="Copy number allele: 38 copies">
##ALT=<ID=CN39,Description="Copy number allele: 39 copies">
##ALT=<ID=CN40,Description="Copy number allele: 40 copies">
##ALT=<ID=CN41,Description="Copy number allele: 41 copies">
##ALT=<ID=CN42,Description="Copy number allele: 42 copies">
##ALT=<ID=CN43,Description="Copy number allele: 43 copies">
##ALT=<ID=CN44,Description="Copy number allele: 44 copies">
##ALT=<ID=CN45,Description="Copy number allele: 45 copies">
##ALT=<ID=CN46,Description="Copy number allele: 46 copies">
##ALT=<ID=CN47,Description="Copy number allele: 47 copies">
##ALT=<ID=CN48,Description="Copy number allele: 48 copies">
##ALT=<ID=CN49,Description="Copy number allele: 49 copies">
##ALT=<ID=CN50,Description="Copy number allele: 50 copies">
##ALT=<ID=CN51,Description="Copy number allele: 51 copies">
##ALT=<ID=CN52,Description="Copy number allele: 52 copies">
##ALT=<ID=CN53,Description="Copy number allele: 53 copies">
##ALT=<ID=CN54,Description="Copy number allele: 54 copies">
##ALT=<ID=CN55,Description="Copy number allele: 55 copies">
##ALT=<ID=CN56,Description="Copy number allele: 56 copies">
##ALT=<ID=CN57,Description="Copy number allele: 57 copies">
##ALT=<ID=CN58,Description="Copy number allele: 58 copies">
##ALT=<ID=CN59,Description="Copy number allele: 59 copies">
##ALT=<ID=CN60,Description="Copy number allele: 60 copies">
##ALT=<ID=CN61,Description="Copy number allele: 61 copies">
##ALT=<ID=CN62,Description="Copy number allele: 62 copies">
##ALT=<ID=CN63,Description="Copy number allele: 63 copies">
##ALT=<ID=CN64,Description="Copy number allele: 64 copies">
##ALT=<ID=CN65,Description="Copy number allele: 65 copies">
##ALT=<ID=CN66,Description="Copy number allele: 66 copies">
##ALT=<ID=CN67,Description="Copy number allele: 67 copies">
##ALT=<ID=CN68,Description="Copy number allele: 68 copies">
##ALT=<ID=CN69,Description="Copy number allele: 69 copies">
##ALT=<ID=CN70,Description="Copy number allele: 70 copies">
##ALT=<ID=CN71,Description="Copy number allele: 71 copies">
##ALT=<ID=CN72,Description="Copy number allele: 72 copies">
##ALT=<ID=CN73,Description="Copy number allele: 73 copies">
##ALT=<ID=CN74,Description="Copy number allele: 74 copies">
##ALT=<ID=CN75,Description="Copy number allele: 75 copies">
##ALT=<ID=CN76,Description="Copy number allele: 76 copies">
##ALT=<ID=CN77,Description="Copy number allele: 77 copies">
##ALT=<ID=CN78,Description="Copy number allele: 78 copies">
##ALT=<ID=CN79,Description="Copy number allele: 79 copies">
##ALT=<ID=CN80,Description="Copy number allele: 80 copies">
##ALT=<ID=CN81,Description="Copy number allele: 81 copies">
##ALT=<ID=CN82,Description="Copy number allele: 82 copies">
##ALT=<ID=CN83,Description="Copy number allele: 83 copies">
##ALT=<ID=CN84,Description="Copy number allele: 84 copies">
##ALT=<ID=CN85,Description="Copy number allele: 85 copies">
##ALT=<ID=CN86,Description="Copy number allele: 86 copies">
##ALT=<ID=CN87,Description="Copy number allele: 87 copies">
##ALT=<ID=CN88,Description="Copy number allele: 88 copies">
##ALT=<ID=CN89,Description="Copy number allele: 89 copies">
##ALT=<ID=CN90,Description="Copy number allele: 90 copies">
##ALT=<ID=CN91,Description="Copy number allele: 91 copies">
##ALT=<ID=CN92,Description="Copy number allele: 92 copies">
##ALT=<ID=CN93,Description="Copy number allele: 93 copies">
##ALT=<ID=CN94,Description="Copy number allele: 94 copies">
##ALT=<ID=CN95,Description="Copy number allele: 95 copies">
##ALT=<ID=CN96,Description="Copy number allele: 96 copies">
##ALT=<ID=CN97,Description="Copy number allele: 97 copies">
##ALT=<ID=CN98,Description="Copy number allele: 98 copies">
##ALT=<ID=CN99,Description="Copy number allele: 99 copies">
##ALT=<ID=CN100,Description="Copy number allele: 100 copies">
##ALT=<ID=CN101,Description="Copy number allele: 101 copies">
##ALT=<ID=CN102,Description="Copy number allele: 102 copies">
##ALT=<ID=CN103,Description="Copy number allele: 103 copies">
##ALT=<ID=CN104,Description="Copy number allele: 104 copies">
##ALT=<ID=CN105,Description="Copy number allele: 105 copies">
##ALT=<ID=CN106,Description="Copy number allele: 106 copies">
##ALT=<ID=CN107,Description="Copy number allele: 107 copies">
##ALT=<ID=CN108,Description="Copy number allele: 108 copies">
##ALT=<ID=CN109,Description="Copy number allele: 109 copies">
##ALT=<ID=CN110,Description="Copy number allele: 110 copies">
##ALT=<ID=CN111,Description="Copy number allele: 111 copies">
##ALT=<ID=CN112,Description="Copy number allele: 112 copies">
##ALT=<ID=CN113,Description="Copy number allele: 113 copies">
##ALT=<ID=CN114,Description="Copy number allele: 114 copies">
##ALT=<ID=CN115,Description="Copy number allele: 115 copies">
##ALT=<ID=CN116,Description="Copy number allele: 116 copies">
##ALT=<ID=CN117,Description="Copy number allele: 117 copies">
##ALT=<ID=CN118,Description="Copy number allele: 118 copies">
##ALT=<ID=CN119,Description="Copy number allele: 119 copies">
##ALT=<ID=CN120,Description="Copy number allele: 120 copies">
##ALT=<ID=CN121,Description="Copy number allele: 121 copies">
##ALT=<ID=CN122,Description="Copy number allele: 122 copies">
##ALT=<ID=CN123,Description="Copy number allele: 123 copies">
##ALT=<ID=CN124,Description="Copy number allele: 124 copies">
##INFO=<ID=CIEND,Number=2,Type=Integer,Description="Confidence interval around END for imprecise variants">
##INFO=<ID=CIPOS,Number=2,Type=Integer,Description="Confidence interval around POS for imprecise variants">
##INFO=<ID=CS,Number=1,Type=String,Description="Source call set.">
##INFO=<ID=END,Number=1,Type=Integer,Description="End coordinate of this variant">
##INFO=<ID=IMPRECISE,Number=0,Type=Flag,Description="Imprecise structural variation">
##INFO=<ID=MC,Number=.,Type=String,Description="Merged calls.">
##INFO=<ID=MEINFO,Number=4,Type=String,Description="Mobile element info of the form NAME,START,END<POLARITY; If there is only 5' OR 3' support for this call, will be NULL NULL for START and END">
##INFO=<ID=MEND,Number=1,Type=Integer,Description="Mitochondrial end coordinate of inserted sequence">
##INFO=<ID=MLEN,Number=1,Type=Integer,Description="Estimated length of mitochondrial insert">
##INFO=<ID=MSTART,Number=1,Type=Integer,Description="Mitochondrial start coordinate of inserted sequence">
##INFO=<ID=SVLEN,Number=.,Type=Integer,Description="SV length. It is only calculated for structural variation MEIs. For other types of SVs; one may calculate the SV length by INFO:END-START+1, or by finding the difference between lengthes of REF and ALT alleles">
##INFO=<ID=SVTYPE,Number=1,Type=String,Description="Type of structural variant">
##INFO=<ID=TSD,Number=1,Type=String,Description="Precise Target Site Duplication for bases, if unknown, value will be NULL">
##INFO=<ID=AC,Number=A,Type=Integer,Description="Total number of alternate alleles in called genotypes">
##INFO=<ID=AF,Number=A,Type=Float,Description="Estimated allele frequency in the range (0,1)">
##INFO=<ID=NS,Number=1,Type=Integer,Description="Number of samples with data">
##INFO=<ID=AN,Number=1,Type=Integer,Description="Total number of alleles in called genotypes">
##INFO=<ID=EAS_AF,Number=A,Type=Float,Description="Allele frequency in the EAS populations calculated from AC and AN, in the range (0,1)">
##INFO=<ID=EUR_AF,Number=A,Type=Float,Description="Allele frequency in the EUR populations calculated from AC and AN, in the range (0,1)">
##INFO=<ID=AFR_AF,Number=A,Type=Float,Description="Allele frequency in the AFR populations calculated from AC and AN, in the range (0,1)">
##INFO=<ID=AMR_AF,Number=A,Type=Float,Description="Allele frequency in the AMR populations calculated from AC and AN, in the range (0,1)">
##INFO=<ID=SAS_AF,Number=A,Type=Float,Description="Allele frequency in the SAS populations calculated from AC and AN, in the range (0,1)">
##INFO=<ID=DP,Number=1,Type=Integer,Description="Total read depth; only low coverage data were counted towards the DP, exome data were not used">
##INFO=<ID=AA,Number=1,Type=String,Description="Ancestral Allele. Format: AA|REF|ALT|IndelType. AA: Ancestral allele, REF:Reference Allele, ALT:Alternate Allele, IndelType:Type of Indel (REF, ALT and IndelType are only defined for indels)">
##INFO=<ID=VT,Number=.,Type=String,Description="indicates what type of variant the line represents">
##INFO=<ID=EX_TARGET,Number=0,Type=Flag,Description="indicates whether a variant is within the exon pull down target boundaries">
##INFO=<ID=MULTI_ALLELIC,Number=0,Type=Flag,Description="indicates whether a site is multi-allelic">
#CHROM	POS	ID	REF	ALT	QUAL	FILTER	INFO
11	112893494	rs11214463	G	A	100	PASS	AC=972;AF=0.194089;AN=5008;NS=2504;DP=19989;EAS_AF=0.2054;AMR_AF=0.1499;AFR_AF=0.0484;EUR_AF=0.1491;SAS_AF=0.4571;AA=G|||;VT=SNP
11	112893561	rs7941072	T	C	100	PASS	AC=1795;AF=0.358427;AN=5008;NS=2504;DP=20268;EAS_AF=0.5327;AMR_AF=0.3156;AFR_AF=0.1672;EUR_AF=0.2704;SAS_AF=0.5583;AA=T|||;VT=SNP
11	112893856	rs7926312	A	G	100	PASS	AC=2698;AF=0.538738;AN=5008;NS=2504;DP=22372;EAS_AF=0.7937;AMR_AF=0.5029;AFR_AF=0.3775;EUR_AF=0.4354;SAS_AF=0.6258;AA=A|||;VT=SNP
11	112894450	rs17114689	A	G	100	PASS	AC=355;AF=0.0708866;AN=5008;NS=2504;DP=16958;EAS_AF=0.1131;AMR_AF=0.0605;AFR_AF=0.0045;EUR_AF=0.1312;SAS_AF=0.0624;AA=A|||;VT=SNP
11	112895028	rs1940734	G	C	100	PASS	AC=2697;AF=0.538538;AN=5008;NS=2504;DP=19268;EAS_AF=0.7937;AMR_AF=0.5029;AFR_AF=0.3775;EUR_AF=0.4344;SAS_AF=0.6258;AA=C|||;VT=SNP
11	112895177	rs4351849	T	G	100	PASS	AC=972;AF=0.194089;AN=5008;NS=2504;DP=17291;EAS_AF=0.2054;AMR_AF=0.1499;AFR_AF=0.0484;EUR_AF=0.1491;SAS_AF=0.4571;AA=T|||;VT=SNP
11	112896214	rs10750021	C	G	100	PASS	AC=2697;AF=0.538538;AN=5008;NS=2504;DP=18742;EAS_AF=0.7937;AMR_AF=0.5029;AFR_AF=0.3775;EUR_AF=0.4344;SAS_AF=0.6258;AA=G|||;VT=SNP
11	112897073	rs11214468	C	T	100	PASS	AC=1795;AF=0.358427;AN=5008;NS=2504;DP=17431;EAS_AF=0.5327;AMR_AF=0.3156;AFR_AF=0.1672;EUR_AF=0.2704;SAS_AF=0.5583;AA=C|||;VT=SNP
11	112898136	rs1940698	C	T	100	PASS	AC=972;AF=0.194089;AN=5008;NS=2504;DP=19489;EAS_AF=0.2054;AMR_AF=0.1499;AFR_AF=0.0484;EUR_AF=0.1491;SAS_AF=0.4571;AA=C|||;VT=SNP
11	112898210	rs12287147	C	A	100	PASS	AC=902;AF=0.180112;AN=5008;NS=2504;DP=18376;EAS_AF=0.2609;AMR_AF=0.1873;AFR_AF=0.2103;EUR_AF=0.164;SAS_AF=0.0675;AA=C|||;VT=SNP
11	112898216	rs10891491	C	T	100	PASS	AC=514;AF=0.102636;AN=5008;NS=2504;DP=18380;EAS_AF=0.2232;AMR_AF=0.134;AFR_AF=0.0038;EUR_AF=0.1074;SAS_AF=0.0849;AA=C|||;VT=SNP
11	112898428	rs1940699	A	T	100	PASS	AC=2697;AF=0.538538;AN=5008;NS=2504;DP=19032;EAS_AF=0.7937;AMR_AF=0.5029;AFR_AF=0.3775;EUR_AF=0.4344;SAS_AF=0.6258;AA=T|||;VT=SNP
11	112898995	rs12288908	C	T	100	PASS	AC=903;AF=0.180312;AN=5008;NS=2504;DP=19911;EAS_AF=0.2609;AMR_AF=0.1873;AFR_AF=0.211;EUR_AF=0.164;SAS_AF=0.0675;AA=T|||;VT=SNP
11	112899214	rs1892983	T	C	100	PASS	AC=2697;AF=0.538538;AN=5008;NS=2504;DP=18632;EAS_AF=0.7937;AMR_AF=0.5029;AFR_AF=0.3775;EUR_AF=0.4344;SAS_AF=0.6258;AA=T|||;VT=SNP
11	112899633	rs1892981	C	T	100	PASS	AC=2696;AF=0.538339;AN=5008;NS=2504;DP=18978;EAS_AF=0.7937;AMR_AF=0.5029;AFR_AF=0.3767;EUR_AF=0.4344;SAS_AF=0.6258;AA=C|||;VT=SNP
11	112899735	rs17114702	C	T	100	PASS	AC=903;AF=0.180312;AN=5008;NS=2504;DP=20549;EAS_AF=0.2609;AMR_AF=0.1873;AFR_AF=0.211;EUR_AF=0.164;SAS_AF=0.0675;AA=C|||;VT=SNP
11	112899832	rs17114705	G	A	100	PASS	AC=902;AF=0.180112;AN=5008;NS=2504;DP=20386;EAS_AF=0.2609;AMR_AF=0.1873;AFR_AF=0.2103;EUR_AF=0.164;SAS_AF=0.0675;AA=G|||;VT=SNP
11	112900343	rs11214469	T	A	100	PASS	AC=2696;AF=0.538339;AN=5008;NS=2504;DP=17505;EAS_AF=0.7927;AMR_AF=0.5029;AFR_AF=0.3775;EUR_AF=0.4344;SAS_AF=0.6258;AA=T|||;VT=SNP
11	112900799	rs12365502	C	A	100	PASS	AC=1795;AF=0.358427;AN=5008;NS=2504;DP=19778;EAS_AF=0.5327;AMR_AF=0.3156;AFR_AF=0.1672;EUR_AF=0.2704;SAS_AF=0.5583;AA=C|||;VT=SNP
11	112901094	rs2155293	T	A	100	PASS	AC=902;AF=0.180112;AN=5008;NS=2504;DP=20038;EAS_AF=0.2609;AMR_AF=0.1873;AFR_AF=0.2103;EUR_AF=0.164;SAS_AF=0.0675;AA=T|||;VT=SNP
11	112902671	rs1320670	A	T	100	PASS	AC=2698;AF=0.538738;AN=5008;NS=2504;DP=16867;EAS_AF=0.7937;AMR_AF=0.5029;AFR_AF=0.3775;EUR_AF=0.4354;SAS_AF=0.6258;AA=A|||;VT=SNP
11	112903595	rs7945073	G	A	100	PASS	AC=2698;AF=0.538738;AN=5008;NS=2504;DP=17484;EAS_AF=0.7937;AMR_AF=0.5029;AFR_AF=0.3775;EUR_AF=0.4354;SAS_AF=0.6258;AA=A|||;VT=SNP
11	112904335	rs7113099	T	A	100	PASS	AC=2729;AF=0.544928;AN=5008;NS=2504;DP=16690;EAS_AF=0.7937;AMR_AF=0.5029;AFR_AF=0.4009;EUR_AF=0.4354;SAS_AF=0.6258;AA=A|||;VT=SNP
11	112904479	rs7127528	C	T	100	PASS	AC=2698;AF=0.538738;AN=5008;NS=2504;DP=18952;EAS_AF=0.7937;AMR_AF=0.5029;AFR_AF=0.3775;EUR_AF=0.4354;SAS_AF=0.6258;AA=C|||;VT=SNP
11	112905039	rs7128314	C	T	100	PASS	AC=2698;AF=0.538738;AN=5008;NS=2504;DP=18288;EAS_AF=0.7937;AMR_AF=0.5029;AFR_AF=0.3775;EUR_AF=0.4354;SAS_AF=0.6258;AA=T|||;VT=SNP
11	112905129	rs7128648	G	A	100	PASS	AC=2700;AF=0.539137;AN=5008;NS=2504;DP=18527;EAS_AF=0.7946;AMR_AF=0.5043;AFR_AF=0.3775;EUR_AF=0.4354;SAS_AF=0.6258;AA=G|||;VT=SNP
11	112905589	rs17114718	A	T	100	PASS	AC=540;AF=0.107827;AN=5008;NS=2504;DP=18561;EAS_AF=0.1131;AMR_AF=0.0764;AFR_AF=0.1331;EUR_AF=0.1362;SAS_AF=0.0613;AA=A|||;VT=SNP
11	112905776	rs4480572	C	T	100	PASS	AC=2703;AF=0.539736;AN=5008;NS=2504;DP=17235;EAS_AF=0.7986;AMR_AF=0.5029;AFR_AF=0.3775;EUR_AF=0.4354;SAS_AF=0.6258;AA=C|||;VT=SNP
11	112906218	rs1940712	G	C	100	PASS	AC=2703;AF=0.539736;AN=5008;NS=2504;DP=17628;EAS_AF=0.7986;AMR_AF=0.5029;AFR_AF=0.3775;EUR_AF=0.4354;SAS_AF=0.6258;AA=C|||;VT=SNP
11	112906285	rs1940713	T	C	100	PASS	AC=2703;AF=0.539736;AN=5008;NS=2504;DP=17454;EAS_AF=0.7986;AMR_AF=0.5029;AFR_AF=0.3775;EUR_AF=0.4354;SAS_AF=0.6258;AA=C|||;VT=SNP
11	112906391	rs1940714	T	C	100	PASS	AC=2698;AF=0.538738;AN=5008;NS=2504;DP=19096;EAS_AF=0.7986;AMR_AF=0.5014;AFR_AF=0.3744;EUR_AF=0.4354;SAS_AF=0.6258;AA=C|||;VT=SNP
11	112906804	rs7935745	A	G	100	PASS	AC=2703;AF=0.539736;AN=5008;NS=2504;DP=14735;EAS_AF=0.7986;AMR_AF=0.5029;AFR_AF=0.3775;EUR_AF=0.4354;SAS_AF=0.6258;AA=G|||;VT=SNP
11	112907146	rs67483103	C	T	100	PASS	AC=535;AF=0.106829;AN=5008;NS=2504;DP=12861;EAS_AF=0.1131;AMR_AF=0.0764;AFR_AF=0.1331;EUR_AF=0.1312;SAS_AF=0.0613;AA=C|||;VT=SNP
11	112907421	rs10502164	T	C	100	PASS	AC=539;AF=0.107628;AN=5008;NS=2504;DP=18257;EAS_AF=0.1131;AMR_AF=0.0764;AFR_AF=0.1324;EUR_AF=0.1362;SAS_AF=0.0613;AA=T|||;VT=SNP
11	112908855	rs1940735	T	G	100	PASS	AC=1806;AF=0.360623;AN=5008;NS=2504;DP=19482;EAS_AF=0.5377;AMR_AF=0.3156;AFR_AF=0.1679;EUR_AF=0.2753;SAS_AF=0.5583;AA=T|||;VT=SNP
11	112909396	rs7947502	C	T	100	PASS	AC=1788;AF=0.357029;AN=5008;NS=2504;DP=19593;EAS_AF=0.1121;AMR_AF=0.3948;AFR_AF=0.3767;EUR_AF=0.5507;SAS_AF=0.3569;AA=C|||;VT=SNP
11	112909745	rs10891492	C	T	100	PASS	AC=2699;AF=0.538938;AN=5008;NS=2504;DP=20415;EAS_AF=0.7986;AMR_AF=0.5014;AFR_AF=0.3744;EUR_AF=0.4364;SAS_AF=0.6258;AA=C|||;VT=SNP
11	112909759	rs57141400	A	G	100	PASS	AC=977;AF=0.195088;AN=5008;NS=2504;DP=20417;EAS_AF=0.2093;AMR_AF=0.1499;AFR_AF=0.0484;EUR_AF=0.1501;SAS_AF=0.4571;AA=A|||;VT=SNP
11	112909813	rs17591732	T	G	100	PASS	AC=977;AF=0.195088;AN=5008;NS=2504;DP=21730;EAS_AF=0.2093;AMR_AF=0.1499;AFR_AF=0.0484;EUR_AF=0.1501;SAS_AF=0.4571;AA=T|||;VT=SNP
11	112909871	rs10891493	G	A	100	PASS	AC=892;AF=0.178115;AN=5008;NS=2504;DP=22065;EAS_AF=0.2609;AMR_AF=0.1859;AFR_AF=0.2065;EUR_AF=0.16;SAS_AF=0.0675;AA=G|||;VT=SNP
11	112910077	rs7948327	C	A	100	PASS	AC=2699;AF=0.538938;AN=5008;NS=2504;DP=20174;EAS_AF=0.7986;AMR_AF=0.5014;AFR_AF=0.3744;EUR_AF=0.4364;SAS_AF=0.6258;AA=A|||;VT=SNP
11	112910158	rs17114730	C	T	100	PASS	AC=529;AF=0.105631;AN=5008;NS=2504;DP=20156;EAS_AF=0.1131;AMR_AF=0.0749;AFR_AF=0.1293;EUR_AF=0.1312;SAS_AF=0.0613;AA=C|||;VT=SNP
11	112910783	rs2155292	A	G	100	PASS	AC=2730;AF=0.545128;AN=5008;NS=2504;DP=12342;EAS_AF=0.7986;AMR_AF=0.5014;AFR_AF=0.3979;EUR_AF=0.4364;SAS_AF=0.6258;AA=G|||;VT=SNP
11	112910818	rs12574676	C	T	100	PASS	AC=1808;AF=0.361022;AN=5008;NS=2504;DP=12720;EAS_AF=0.5377;AMR_AF=0.3156;AFR_AF=0.1687;EUR_AF=0.2763;SAS_AF=0.5583;AA=C|||;VT=SNP
11	112910969	rs12574688	C	A	100	PASS	AC=738;AF=0.147364;AN=5008;NS=2504;DP=16214;EAS_AF=0.3264;AMR_AF=0.1556;AFR_AF=0.0643;EUR_AF=0.1223;SAS_AF=0.0951;AA=C|||;VT=SNP
11	112910976	rs73004672	A	G	100	PASS	AC=892;AF=0.178115;AN=5008;NS=2504;DP=15916;EAS_AF=0.2609;AMR_AF=0.1859;AFR_AF=0.2065;EUR_AF=0.16;SAS_AF=0.0675;AA=A|||;VT=SNP
11	112911004	rs7938812	T	G	100	PASS	AC=2700;AF=0.539137;AN=5008;NS=2504;DP=13904;EAS_AF=0.7986;AMR_AF=0.5014;AFR_AF=0.3752;EUR_AF=0.4364;SAS_AF=0.6258;AA=T|||;VT=SNP
11	112911839	rs7942723	T	G	100	PASS	AC=2692;AF=0.53754;AN=5008;NS=2504;DP=16484;EAS_AF=0.7986;AMR_AF=0.5014;AFR_AF=0.3691;EUR_AF=0.4364;SAS_AF=0.6258;AA=T|||;VT=SNP
11	112911929	rs55677011	G	A	100	PASS	AC=529;AF=0.105631;AN=5008;NS=2504;DP=17919;EAS_AF=0.1131;AMR_AF=0.0749;AFR_AF=0.1293;EUR_AF=0.1312;SAS_AF=0.0613;AA=G|||;VT=SNP
11	112912048	rs7105462	G	A	100	PASS	AC=1767;AF=0.352835;AN=5008;NS=2504;DP=18350;EAS_AF=0.1131;AMR_AF=0.3948;AFR_AF=0.3608;EUR_AF=0.5507;SAS_AF=0.3558;AA=G|||;VT=SNP
11	112912303	rs3802847	T	C	100	PASS	AC=2693;AF=0.53774;AN=5008;NS=2504;DP=20121;EAS_AF=0.7996;AMR_AF=0.5014;AFR_AF=0.3691;EUR_AF=0.4364;SAS_AF=0.6258;AA=T|||;VT=SNP
11	112912387	rs3802848	A	C	100	PASS	AC=2699;AF=0.538938;AN=5008;NS=2504;DP=19533;EAS_AF=0.7986;AMR_AF=0.5014;AFR_AF=0.3744;EUR_AF=0.4364;SAS_AF=0.6258;AA=C|||;VT=SNP
11	112912430	rs3802849	T	A	100	PASS	AC=1477;AF=0.294928;AN=5008;NS=2504;DP=17556;EAS_AF=0.3224;AMR_AF=0.2061;AFR_AF=0.1808;EUR_AF=0.2644;SAS_AF=0.5153;AA=T|||;VT=SNP
11	112912518	rs3802850	A	C	100	PASS	AC=2702;AF=0.539537;AN=5008;NS=2504;DP=16103;EAS_AF=0.8016;AMR_AF=0.5029;AFR_AF=0.3737;EUR_AF=0.4364;SAS_AF=0.6258;AA=C|||;VT=SNP
11	112912550	rs3802851	T	C	100	PASS	AC=1537;AF=0.306909;AN=5008;NS=2504;DP=15421;EAS_AF=0.3224;AMR_AF=0.2075;AFR_AF=0.2254;EUR_AF=0.2644;SAS_AF=0.5153;AA=C|||;VT=SNP
11	112912724	rs2186874	T	C	100	PASS	AC=2704;AF=0.539936;AN=5008;NS=2504;DP=19689;EAS_AF=0.8026;AMR_AF=0.5029;AFR_AF=0.3744;EUR_AF=0.4364;SAS_AF=0.6258;AA=C|||;VT=SNP
11	112912811	rs2155646	T	C	100	PASS	AC=2705;AF=0.540136;AN=5008;NS=2504;DP=19189;EAS_AF=0.8026;AMR_AF=0.5029;AFR_AF=0.3752;EUR_AF=0.4364;SAS_AF=0.6258;AA=t|||;VT=SNP
11	112912947	rs2155645	C	T	100	PASS	AC=1478;AF=0.295128;AN=5008;NS=2504;DP=17836;EAS_AF=0.3244;AMR_AF=0.2061;AFR_AF=0.18;EUR_AF=0.2644;SAS_AF=0.5153;AA=C|||;VT=SNP
11	112913053	rs10891494	C	A	100	PASS	AC=887;AF=0.177117;AN=5008;NS=2504;DP=20355;EAS_AF=0.2113;AMR_AF=0.1254;AFR_AF=0.0061;EUR_AF=0.1332;SAS_AF=0.455;AA=C|||;VT=SNP
11	112913691	rs867328	T	A	100	PASS	AC=952;AF=0.190096;AN=5008;NS=2504;DP=20482;EAS_AF=0.2123;AMR_AF=0.1369;AFR_AF=0.09;EUR_AF=0.1491;SAS_AF=0.3824;AA=T|||;VT=SNP
11	112914680	rs12224032	C	G	100	PASS	AC=1108;AF=0.221246;AN=5008;NS=2504;DP=19154;EAS_AF=0.4494;AMR_AF=0.1614;AFR_AF=0.1467;EUR_AF=0.2048;SAS_AF=0.1462;AA=C|||;VT=SNP
11	112915157	rs61902817	A	G	100	PASS	AC=753;AF=0.150359;AN=5008;NS=2504;DP=17484;EAS_AF=0.1905;AMR_AF=0.1297;AFR_AF=0.0477;EUR_AF=0.1481;SAS_AF=0.2648;AA=a|||;VT=SNP
11	112915628	rs11214470	A	G	100	PASS	AC=745;AF=0.148762;AN=5008;NS=2504;DP=11024;EAS_AF=0.1905;AMR_AF=0.1282;AFR_AF=0.0477;EUR_AF=0.1421;SAS_AF=0.2638;AA=A|||;VT=SNP
11	112917111	rs12574893	C	T	100	PASS	AC=1105;AF=0.220647;AN=5008;NS=2504;DP=19378;EAS_AF=0.4504;AMR_AF=0.1643;AFR_AF=0.1437;EUR_AF=0.2038;SAS_AF=0.1452;AA=C|||;VT=SNP
11	112917378	rs12277922	C	T	100	PASS	AC=1679;AF=0.335264;AN=5008;NS=2504;DP=22713;EAS_AF=0.6101;AMR_AF=0.2968;AFR_AF=0.2716;EUR_AF=0.2495;SAS_AF=0.2536;AA=C|||;VT=SNP
11	112918941	rs10891495	T	C	100	PASS	AC=1110;AF=0.221645;AN=5008;NS=2504;DP=22189;EAS_AF=0.4544;AMR_AF=0.1628;AFR_AF=0.1445;EUR_AF=0.2048;SAS_AF=0.1452;AA=T|||;VT=SNP
11	112918985	rs12575544	G	A	100	PASS	AC=1695;AF=0.338458;AN=5008;NS=2504;DP=22911;EAS_AF=0.6181;AMR_AF=0.2954;AFR_AF=0.2776;EUR_AF=0.2505;SAS_AF=0.2536;AA=A|||;VT=SNP
11	112920921	rs10891496	C	T	100	PASS	AC=2706;AF=0.540335;AN=5008;NS=2504;DP=14588;EAS_AF=0.8105;AMR_AF=0.4452;AFR_AF=0.4145;EUR_AF=0.4702;SAS_AF=0.5716;AA=T|||;VT=SNP
11	112920985	rs10891497	A	G	100	PASS	AC=817;AF=0.163139;AN=5008;NS=2504;DP=15759;EAS_AF=0.1875;AMR_AF=0.1383;AFR_AF=0.0091;EUR_AF=0.2167;SAS_AF=0.3088;AA=A|||;VT=SNP
11	112921071	rs12576197	C	T	100	PASS	AC=1670;AF=0.333466;AN=5008;NS=2504;DP=14384;EAS_AF=0.6171;AMR_AF=0.2925;AFR_AF=0.2617;EUR_AF=0.2495;SAS_AF=0.2536;AA=C|||;VT=SNP
11	112921522	rs10891498	A	G	100	PASS	AC=2558;AF=0.510783;AN=5008;NS=2504;DP=14954;EAS_AF=0.8075;AMR_AF=0.4308;AFR_AF=0.3222;EUR_AF=0.4652;SAS_AF=0.5634;AA=G|||;VT=SNP
11	112921810	rs59598942	T	C	100	PASS	AC=1109;AF=0.221446;AN=5008;NS=2504;DP=16461;EAS_AF=0.4514;AMR_AF=0.1599;AFR_AF=0.1483;EUR_AF=0.2028;SAS_AF=0.1462;AA=T|||;VT=SNP
11	112921923	rs7946527	A	G	100	PASS	AC=1109;AF=0.221446;AN=5008;NS=2504;DP=17583;EAS_AF=0.4514;AMR_AF=0.1599;AFR_AF=0.1483;EUR_AF=0.2028;SAS_AF=0.1462;AA=A|||;VT=SNP
11	112922132	rs7933591	T	G	100	PASS	AC=2702;AF=0.539537;AN=5008;NS=2504;DP=14848;EAS_AF=0.8085;AMR_AF=0.4452;AFR_AF=0.4145;EUR_AF=0.4692;SAS_AF=0.5706;AA=G|||;VT=SNP
11	112922293	rs7947116	C	G	100	PASS	AC=2558;AF=0.510783;AN=5008;NS=2504;DP=13948;EAS_AF=0.8075;AMR_AF=0.4308;AFR_AF=0.3222;EUR_AF=0.4652;SAS_AF=0.5634;AA=G|||;VT=SNP
11	112922447	rs7950047	A	G	100	PASS	AC=2531;AF=0.505391;AN=5008;NS=2504;DP=14756;EAS_AF=0.8046;AMR_AF=0.4308;AFR_AF=0.3064;EUR_AF=0.4652;SAS_AF=0.5603;AA=A|||;VT=SNP
11	112922506	rs7950359	G	A	100	PASS	AC=2702;AF=0.539537;AN=5008;NS=2504;DP=16499;EAS_AF=0.8085;AMR_AF=0.4467;AFR_AF=0.4145;EUR_AF=0.4692;SAS_AF=0.5695;AA=A|||;VT=SNP
11	112922734	rs61902818	A	G	100	PASS	AC=872;AF=0.174121;AN=5008;NS=2504;DP=18460;EAS_AF=0.1885;AMR_AF=0.1398;AFR_AF=0.0484;EUR_AF=0.2177;SAS_AF=0.3088;AA=A|||;VT=SNP
11	112922871	rs11605535	C	G	100	PASS	AC=871;AF=0.173922;AN=5008;NS=2504;DP=18082;EAS_AF=0.1885;AMR_AF=0.1398;AFR_AF=0.0484;EUR_AF=0.2167;SAS_AF=0.3088;AA=C|||;VT=SNP
11	112923466	rs7102704	A	T	100	PASS	AC=2530;AF=0.505192;AN=5008;NS=2504;DP=16774;EAS_AF=0.8046;AMR_AF=0.4308;AFR_AF=0.3064;EUR_AF=0.4642;SAS_AF=0.5603;AA=A|||;VT=SNP
11	112923604	rs10750023	A	G	100	PASS	AC=4668;AF=0.932109;AN=5008;NS=2504;DP=14085;EAS_AF=0.9196;AMR_AF=0.9092;AFR_AF=0.8752;EUR_AF=0.9871;SAS_AF=0.9816;AA=G|||;VT=SNP
11	112923802	rs12577005	C	A	100	PASS	AC=2388;AF=0.476837;AN=5008;NS=2504;DP=19301;EAS_AF=0.8056;AMR_AF=0.4251;AFR_AF=0.2027;EUR_AF=0.4622;SAS_AF=0.5603;AA=C|||;VT=SNP
11	112924114	rs10891499	G	A	100	PASS	AC=2548;AF=0.508786;AN=5008;NS=2504;DP=19913;EAS_AF=0.8046;AMR_AF=0.4294;AFR_AF=0.3222;EUR_AF=0.4622;SAS_AF=0.5603;AA=A|||;VT=SNP
11	112924311	rs76384704	G	A	100	PASS	AC=411;AF=0.0820687;AN=5008;NS=2504;DP=19506;EAS_AF=0.1647;AMR_AF=0.1268;AFR_AF=0.0061;EUR_AF=0.0457;SAS_AF=0.1053;AA=G|||;VT=SNP
11	112924690	rs4144893	G	A	100	PASS	AC=1109;AF=0.221446;AN=5008;NS=2504;DP=16333;EAS_AF=0.4514;AMR_AF=0.1599;AFR_AF=0.1483;EUR_AF=0.2028;SAS_AF=0.1462;AA=G|||;VT=SNP
11	112926259	rs2509377	T	C	100	PASS	AC=2535;AF=0.50619;AN=5008;NS=2504;DP=18214;EAS_AF=0.1954;AMR_AF=0.572;AFR_AF=0.733;EUR_AF=0.5378;SAS_AF=0.4407;AA=T|||;VT=SNP
11	112926312	rs2437694	G	C	100	PASS	AC=2624;AF=0.523962;AN=5008;NS=2504;DP=16116;EAS_AF=0.1954;AMR_AF=0.5764;AFR_AF=0.7973;EUR_AF=0.5378;SAS_AF=0.4417;AA=C|||;VT=SNP
11	112926913	rs3016630	G	A	100	PASS	AC=2476;AF=0.494409;AN=5008;NS=2504;DP=11628;EAS_AF=0.1925;AMR_AF=0.5692;AFR_AF=0.6936;EUR_AF=0.5358;SAS_AF=0.4407;AA=G|||;VT=SNP
11	112927109	rs2509374	T	C	100	PASS	AC=4144;AF=0.827476;AN=5008;NS=2504;DP=17290;EAS_AF=0.8115;AMR_AF=0.8631;AFR_AF=0.9516;EUR_AF=0.7853;SAS_AF=0.6943;AA=C|||;VT=SNP
11	112927576	rs78583196	G	A	100	PASS	AC=411;AF=0.0820687;AN=5008;NS=2504;DP=21514;EAS_AF=0.1647;AMR_AF=0.1268;AFR_AF=0.0061;EUR_AF=0.0447;SAS_AF=0.1063;AA=G|||;VT=SNP
11	112927957	rs2574829	G	C	100	PASS	AC=2308;AF=0.460863;AN=5008;NS=2504;DP=21608;EAS_AF=0.1915;AMR_AF=0.5533;AFR_AF=0.5847;EUR_AF=0.5318;SAS_AF=0.4325;AA=G|||;VT=SNP
11	112928164	rs1369817	G	T	100	PASS	AC=2533;AF=0.505791;AN=5008;NS=2504;DP=22107;EAS_AF=0.1954;AMR_AF=0.5692;AFR_AF=0.733;EUR_AF=0.5368;SAS_AF=0.4417;AA=T|||;VT=SNP
11	112929357	rs2853191	A	C	100	PASS	AC=4145;AF=0.827676;AN=5008;NS=2504;DP=20648;EAS_AF=0.8125;AMR_AF=0.8617;AFR_AF=0.9516;EUR_AF=0.7853;SAS_AF=0.6953;AA=C|||;VT=SNP
11	112929890	rs1436107	G	A	100	PASS	AC=4140;AF=0.826677;AN=5008;NS=2504;DP=17860;EAS_AF=0.8115;AMR_AF=0.8602;AFR_AF=0.9516;EUR_AF=0.7833;SAS_AF=0.6943;AA=A|||;VT=SNP
11	112931624	rs1836799	C	T	100	PASS	AC=1825;AF=0.364417;AN=5008;NS=2504;DP=16447;EAS_AF=0.62;AMR_AF=0.3069;AFR_AF=0.3608;EUR_AF=0.2525;SAS_AF=0.2618;AA=C|||;VT=SNP
11	112931625	rs1836798	A	G	100	PASS	AC=1825;AF=0.364417;AN=5008;NS=2504;DP=16614;EAS_AF=0.62;AMR_AF=0.3069;AFR_AF=0.3608;EUR_AF=0.2525;SAS_AF=0.2618;AA=G|||;VT=SNP
11	112931646	rs1245100	C	T	100	PASS	AC=4135;AF=0.825679;AN=5008;NS=2504;DP=16724;EAS_AF=0.8115;AMR_AF=0.8617;AFR_AF=0.9455;EUR_AF=0.7853;SAS_AF=0.6943;AA=T|||;VT=SNP
11	112931893	rs1245099	T	A	100	PASS	AC=4109;AF=0.820487;AN=5008;NS=2504;DP=18748;EAS_AF=0.8115;AMR_AF=0.8602;AFR_AF=0.9266;EUR_AF=0.7853;SAS_AF=0.6943;AA=T|||;VT=SNP
11	112932016	rs1245098	T	G	100	PASS	AC=4135;AF=0.825679;AN=5008;NS=2504;DP=19020;EAS_AF=0.8115;AMR_AF=0.8617;AFR_AF=0.9455;EUR_AF=0.7853;SAS_AF=0.6943;AA=G|||;VT=SNP
11	112932059	rs17114739	G	A	100	PASS	AC=410;AF=0.081869;AN=5008;NS=2504;DP=18820;EAS_AF=0.1647;AMR_AF=0.1268;AFR_AF=0.0053;EUR_AF=0.0447;SAS_AF=0.1063;AA=G|||;VT=SNP
11	112932112	rs2846911	G	A	100	PASS	AC=4135;AF=0.825679;AN=5008;NS=2504;DP=18917;EAS_AF=0.8115;AMR_AF=0.8617;AFR_AF=0.9455;EUR_AF=0.7853;SAS_AF=0.6943;AA=G|||;VT=SNP
11	112932115	rs2846912	A	G	100	PASS	AC=4135;AF=0.825679;AN=5008;NS=2504;DP=18682;EAS_AF=0.8115;AMR_AF=0.8617;AFR_AF=0.9455;EUR_AF=0.7853;SAS_AF=0.6943;AA=A|||;VT=SNP
11	112932175	rs1245097	T	C	100	PASS	AC=4135;AF=0.825679;AN=5008;NS=2504;DP=18754;EAS_AF=0.8115;AMR_AF=0.8617;AFR_AF=0.9455;EUR_AF=0.7853;SAS_AF=0.6943;AA=t|||;VT=SNP
11	112932219	rs1245096	C	T	100	PASS	AC=4130;AF=0.824681;AN=5008;NS=2504;DP=18518;EAS_AF=0.8085;AMR_AF=0.8617;AFR_AF=0.9455;EUR_AF=0.7843;SAS_AF=0.6933;AA=C|||;VT=SNP
11	112932464	rs1245095	G	C	100	PASS	AC=4130;AF=0.824681;AN=5008;NS=2504;DP=22657;EAS_AF=0.8085;AMR_AF=0.8617;AFR_AF=0.9455;EUR_AF=0.7843;SAS_AF=0.6933;AA=G|||;VT=SNP
11	112932573	rs1245094	A	G	100	PASS	AC=2312;AF=0.461661;AN=5008;NS=2504;DP=19920;EAS_AF=0.1925;AMR_AF=0.5548;AFR_AF=0.5847;EUR_AF=0.5338;SAS_AF=0.4325;AA=A|||;VT=SNP
11	112932639	rs1245093	G	T	100	PASS	AC=4135;AF=0.825679;AN=5008;NS=2504;DP=20351;EAS_AF=0.8115;AMR_AF=0.8617;AFR_AF=0.9455;EUR_AF=0.7853;SAS_AF=0.6943;AA=G|||;VT=SNP
11	112933540	rs1245092	A	G	100	PASS	AC=4129;AF=0.824481;AN=5008;NS=2504;DP=18830;EAS_AF=0.8115;AMR_AF=0.8588;AFR_AF=0.9448;EUR_AF=0.7823;SAS_AF=0.6943;AA=A|||;VT=SNP
11	112934495	rs10502165	T	C	100	PASS	AC=1130;AF=0.225639;AN=5008;NS=2504;DP=22468;EAS_AF=0.4514;AMR_AF=0.1599;AFR_AF=0.1641;EUR_AF=0.2028;SAS_AF=0.1462;AA=T|||;VT=SNP
11	112934756	rs1245091	T	G	100	PASS	AC=4143;AF=0.827276;AN=5008;NS=2504;DP=21555;EAS_AF=0.8115;AMR_AF=0.8617;AFR_AF=0.9516;EUR_AF=0.7853;SAS_AF=0.6943;AA=G|||;VT=SNP
11	112934787	rs10502166	A	G	100	PASS	AC=520;AF=0.103834;AN=5008;NS=2504;DP=20745;EAS_AF=0.1677;AMR_AF=0.1326;AFR_AF=0.0817;EUR_AF=0.0457;SAS_AF=0.1074;AA=G|||;VT=SNP
11	112936329	rs1245090	G	A	100	PASS	AC=4138;AF=0.826278;AN=5008;NS=2504;DP=20356;EAS_AF=0.8115;AMR_AF=0.8602;AFR_AF=0.9501;EUR_AF=0.7833;SAS_AF=0.6943;AA=A|||;VT=SNP
11	112937245	rs1245089	G	C	100	PASS	AC=286;AF=0.0571086;AN=5008;NS=2504;DP=14934;EAS_AF=0.0804;AMR_AF=0.0865;AFR_AF=0.0862;EUR_AF=0.0129;SAS_AF=0.0184;AA=g|||;VT=SNP
11	112937566	rs117157106	C	T	100	PASS	AC=411;AF=0.0820687;AN=5008;NS=2504;DP=14200;EAS_AF=0.1657;AMR_AF=0.1268;AFR_AF=0.0053;EUR_AF=0.0447;SAS_AF=0.1063;AA=c|||;VT=SNP
11	112938006	rs1245102	C	T	100	PASS	AC=2304;AF=0.460064;AN=5008;NS=2504;DP=19413;EAS_AF=0.1925;AMR_AF=0.5548;AFR_AF=0.584;EUR_AF=0.5288;SAS_AF=0.4305;AA=g|||;VT=SNP
11	112938014	rs11214474	C	T	100	PASS	AC=1106;AF=0.220847;AN=5008;NS=2504;DP=19426;EAS_AF=0.4494;AMR_AF=0.1599;AFR_AF=0.1483;EUR_AF=0.2018;SAS_AF=0.1462;AA=c|||;VT=SNP
11	112938089	rs1245101	G	C	100	PASS	AC=2303;AF=0.459864;AN=5008;NS=2504;DP=19605;EAS_AF=0.1915;AMR_AF=0.5548;AFR_AF=0.584;EUR_AF=0.5288;SAS_AF=0.4305;AA=g|||;VT=SNP
11	112938676	rs2511762	A	T	100	PASS	AC=2303;AF=0.459864;AN=5008;NS=2504;DP=13505;EAS_AF=0.1915;AMR_AF=0.5548;AFR_AF=0.5832;EUR_AF=0.5288;SAS_AF=0.4315;AA=A|||;VT=SNP
11	112938783	rs1264453	C	A	100	PASS	AC=2312;AF=0.461661;AN=5008;NS=2504;DP=15173;EAS_AF=0.1944;AMR_AF=0.5548;AFR_AF=0.5877;EUR_AF=0.5288;SAS_AF=0.4315;AA=C|||;VT=SNP
11	112938835	rs149690681	G	A	100	PASS	AC=404;AF=0.0806709;AN=5008;NS=2504;DP=16367;EAS_AF=0.1597;AMR_AF=0.1268;AFR_AF=0.0053;EUR_AF=0.0447;SAS_AF=0.1053;AA=G|||;VT=SNP
11	112939531	rs12361204	G	C	100	PASS	AC=1464;AF=0.292332;AN=5008;NS=2504;DP=20188;EAS_AF=0.0704;AMR_AF=0.4308;AFR_AF=0.1286;EUR_AF=0.5169;SAS_AF=0.4131;AA=G|||;VT=SNP
11	112941058	rs2511763	G	C	100	PASS	AC=4171;AF=0.832867;AN=5008;NS=2504;DP=21294;EAS_AF=0.8512;AMR_AF=0.8617;AFR_AF=0.9402;EUR_AF=0.7843;SAS_AF=0.6984;AA=C|||;VT=SNP
11	112941460	rs76318343	C	T	100	PASS	AC=399;AF=0.0796725;AN=5008;NS=2504;DP=19771;EAS_AF=0.1617;AMR_AF=0.1268;AFR_AF=0.0053;EUR_AF=0.0447;SAS_AF=0.0982;AA=C|||;VT=SNP
11	112942022	rs2509375	C	G	100	PASS	AC=4175;AF=0.833666;AN=5008;NS=2504;DP=18932;EAS_AF=0.8522;AMR_AF=0.8631;AFR_AF=0.9478;EUR_AF=0.7823;SAS_AF=0.6922;AA=G|||;VT=SNP
11	112942427	rs139221225	G	A	100	PASS	AC=626;AF=0.125;AN=5008;NS=2504;DP=15636;EAS_AF=0.377;AMR_AF=0.0865;AFR_AF=0.0129;EUR_AF=0.0815;SAS_AF=0.089;AA=G|||;VT=SNP
11	112943222	rs75800050	A	G	100	PASS	AC=408;AF=0.0814696;AN=5008;NS=2504;DP=16902;EAS_AF=0.1627;AMR_AF=0.1369;AFR_AF=0.0053;EUR_AF=0.0447;SAS_AF=0.0992;AA=A|||;VT=SNP
11	112943808	rs1030814	A	T	100	PASS	AC=4173;AF=0.833267;AN=5008;NS=2504;DP=15440;EAS_AF=0.8522;AMR_AF=0.8602;AFR_AF=0.9478;EUR_AF=0.7823;SAS_AF=0.6922;AA=T|||;VT=SNP
11	112943810	rs1030813	G	T	100	PASS	AC=4173;AF=0.833267;AN=5008;NS=2504;DP=15511;EAS_AF=0.8522;AMR_AF=0.8602;AFR_AF=0.9478;EUR_AF=0.7823;SAS_AF=0.6922;AA=T|||;VT=SNP
11	112943961	rs4306316	A	T	100	PASS	AC=1322;AF=0.263978;AN=5008;NS=2504;DP=17162;EAS_AF=0.4921;AMR_AF=0.1527;AFR_AF=0.2716;EUR_AF=0.2097;SAS_AF=0.1534;AA=T|||;VT=SNP
11	112943964	rs76145387	T	A	100	PASS	AC=408;AF=0.0814696;AN=5008;NS=2504;DP=17113;EAS_AF=0.1627;AMR_AF=0.1369;AFR_AF=0.0053;EUR_AF=0.0447;SAS_AF=0.0992;AA=T|||;VT=SNP
11	112944050	rs11214475	C	G	100	PASS	AC=1143;AF=0.228235;AN=5008;NS=2504;DP=16230;EAS_AF=0.4891;AMR_AF=0.147;AFR_AF=0.149;EUR_AF=0.2028;SAS_AF=0.1503;AA=C|||;VT=SNP
11	112944821	rs9943574	C	A	100	PASS	AC=1314;AF=0.26238;AN=5008;NS=2504;DP=19023;EAS_AF=0.4921;AMR_AF=0.1527;AFR_AF=0.2708;EUR_AF=0.2048;SAS_AF=0.1513;AA=A|||;VT=SNP
11	112945033	rs11214476	T	C	100	PASS	AC=1170;AF=0.233626;AN=5008;NS=2504;DP=17960;EAS_AF=0.4891;AMR_AF=0.1484;AFR_AF=0.1634;EUR_AF=0.2078;SAS_AF=0.1524;AA=T|||;VT=SNP
11	112945892	rs745631	A	G	100	PASS	AC=1873;AF=0.374002;AN=5008;NS=2504;DP=15577;EAS_AF=0.6558;AMR_AF=0.304;AFR_AF=0.3684;EUR_AF=0.2575;SAS_AF=0.2607;AA=G|||;VT=SNP
11	112946228	rs17114746	C	T	100	PASS	AC=409;AF=0.0816693;AN=5008;NS=2504;DP=17203;EAS_AF=0.1607;AMR_AF=0.1383;AFR_AF=0.0061;EUR_AF=0.0457;SAS_AF=0.0992;AA=C|||;VT=SNP
11	112946261	rs2003987	C	T	100	PASS	AC=1738;AF=0.347045;AN=5008;NS=2504;DP=18144;EAS_AF=0.1141;AMR_AF=0.4496;AFR_AF=0.2973;EUR_AF=0.5119;SAS_AF=0.4121;AA=C|||;VT=SNP
11	112946859	rs1245103	C	G	100	PASS	AC=4232;AF=0.845048;AN=5008;NS=2504;DP=16802;EAS_AF=0.8522;AMR_AF=0.8617;AFR_AF=0.9909;EUR_AF=0.7833;SAS_AF=0.6922;AA=G|||;VT=SNP
11	112947206	rs12222753	C	T	100	PASS	AC=1307;AF=0.260982;AN=5008;NS=2504;DP=19539;EAS_AF=0.494;AMR_AF=0.1513;AFR_AF=0.2655;EUR_AF=0.2038;SAS_AF=0.1513;AA=C|||;VT=SNP
11	112947672	rs75617068	A	G	100	PASS	AC=410;AF=0.081869;AN=5008;NS=2504;DP=17518;EAS_AF=0.1607;AMR_AF=0.1398;AFR_AF=0.0061;EUR_AF=0.0457;SAS_AF=0.0992;AA=A|||;VT=SNP
11	112948292	rs117071489	A	G	100	PASS	AC=416;AF=0.0830671;AN=5008;NS=2504;DP=20363;EAS_AF=0.1607;AMR_AF=0.1398;AFR_AF=0.0106;EUR_AF=0.0457;SAS_AF=0.0992;AA=A|||;VT=SNP
11	112948306	rs1465765	G	A	100	PASS	AC=1153;AF=0.230232;AN=5008;NS=2504;DP=21735;EAS_AF=0.4911;AMR_AF=0.147;AFR_AF=0.1498;EUR_AF=0.2078;SAS_AF=0.1524;AA=G|||;VT=SNP
11	112948508	rs1965775	A	C	100	PASS	AC=1330;AF=0.265575;AN=5008;NS=2504;DP=17345;EAS_AF=0.494;AMR_AF=0.1513;AFR_AF=0.2776;EUR_AF=0.2087;SAS_AF=0.1534;AA=A|||;VT=SNP
11	112948688	rs3943739	C	T	100	PASS	AC=1739;AF=0.347244;AN=5008;NS=2504;DP=20442;EAS_AF=0.1141;AMR_AF=0.4496;AFR_AF=0.2973;EUR_AF=0.5139;SAS_AF=0.411;AA=C|||;VT=SNP
11	112949168	rs80090160	T	C	100	PASS	AC=416;AF=0.0830671;AN=5008;NS=2504;DP=20949;EAS_AF=0.1617;AMR_AF=0.1398;AFR_AF=0.0106;EUR_AF=0.0457;SAS_AF=0.0982;AA=T|||;VT=SNP
11	112949475	rs10502167	C	T	100	PASS	AC=409;AF=0.0816693;AN=5008;NS=2504;DP=18540;EAS_AF=0.1617;AMR_AF=0.1383;AFR_AF=0.0061;EUR_AF=0.0447;SAS_AF=0.0992;AA=C|||;VT=SNP
11	112949894	rs1245115	C	T	100	PASS	AC=4235;AF=0.845647;AN=5008;NS=2504;DP=21583;EAS_AF=0.8522;AMR_AF=0.8631;AFR_AF=0.9924;EUR_AF=0.7843;SAS_AF=0.6912;AA=T|||;VT=SNP
11	112950192	rs1261874	A	T	100	PASS	AC=2307;AF=0.460663;AN=5008;NS=2504;DP=16443;EAS_AF=0.1964;AMR_AF=0.5591;AFR_AF=0.5772;EUR_AF=0.5318;SAS_AF=0.4325;AA=A|||;VT=SNP
11	112950782	rs1245114	C	T	100	PASS	AC=2299;AF=0.459065;AN=5008;NS=2504;DP=18137;EAS_AF=0.1964;AMR_AF=0.5591;AFR_AF=0.5764;EUR_AF=0.5268;SAS_AF=0.4305;AA=A|||;VT=SNP
11	112951025	rs1245113	C	G	100	PASS	AC=2299;AF=0.459065;AN=5008;NS=2504;DP=15666;EAS_AF=0.1964;AMR_AF=0.5591;AFR_AF=0.5764;EUR_AF=0.5268;SAS_AF=0.4305;AA=C|||;VT=SNP
11	112951637	rs17114757	C	T	100	PASS	AC=515;AF=0.102835;AN=5008;NS=2504;DP=21001;EAS_AF=0.1111;AMR_AF=0.0576;AFR_AF=0.1369;EUR_AF=0.1213;SAS_AF=0.0613;AA=C|||;VT=SNP
11	112951660	rs17114760	A	T	100	PASS	AC=415;AF=0.0828674;AN=5008;NS=2504;DP=21771;EAS_AF=0.1617;AMR_AF=0.1383;AFR_AF=0.0106;EUR_AF=0.0457;SAS_AF=0.0982;AA=A|||;VT=SNP
11	112951709	rs12794745	G	T	100	PASS	AC=1736;AF=0.346645;AN=5008;NS=2504;DP=22501;EAS_AF=0.1141;AMR_AF=0.4481;AFR_AF=0.2973;EUR_AF=0.5119;SAS_AF=0.411;AA=G|||;VT=SNP
11	112951927	rs17114764	C	T	100	PASS	AC=410;AF=0.081869;AN=5008;NS=2504;DP=18028;EAS_AF=0.1617;AMR_AF=0.1383;AFR_AF=0.0076;EUR_AF=0.0447;SAS_AF=0.0982;AA=C|||;VT=SNP
11	112952434	rs117676743	G	T	100	PASS	AC=420;AF=0.0838658;AN=5008;NS=2504;DP=14445;EAS_AF=0.1647;AMR_AF=0.1383;AFR_AF=0.0106;EUR_AF=0.0467;SAS_AF=0.0992;AA=T|||;VT=SNP
11	112952628	rs17114770	C	G	100	PASS	AC=415;AF=0.0828674;AN=5008;NS=2504;DP=20409;EAS_AF=0.1617;AMR_AF=0.1383;AFR_AF=0.0106;EUR_AF=0.0457;SAS_AF=0.0982;AA=C|||;VT=SNP
11	112952878	rs17114773	T	A	100	PASS	AC=415;AF=0.0828674;AN=5008;NS=2504;DP=17503;EAS_AF=0.1617;AMR_AF=0.1383;AFR_AF=0.0106;EUR_AF=0.0457;SAS_AF=0.0982;AA=T|||;VT=SNP
11	112953130	rs7951034	G	A	100	PASS	AC=607;AF=0.121206;AN=5008;NS=2504;DP=18632;EAS_AF=0.378;AMR_AF=0.0836;AFR_AF=0.0045;EUR_AF=0.0785;SAS_AF=0.0849;AA=G|||;VT=SNP
11	112953512	rs1245112	C	G	100	PASS	AC=2309;AF=0.461062;AN=5008;NS=2504;DP=17660;EAS_AF=0.1964;AMR_AF=0.562;AFR_AF=0.5772;EUR_AF=0.5318;SAS_AF=0.4325;AA=C|||;VT=SNP
11	112954651	rs12417093	T	G	100	PASS	AC=421;AF=0.0840655;AN=5008;NS=2504;DP=19921;EAS_AF=0.1657;AMR_AF=0.1383;AFR_AF=0.0106;EUR_AF=0.0467;SAS_AF=0.0992;AA=T|||;VT=SNP
11	112956053	rs1245111	A	G	100	PASS	AC=4175;AF=0.833666;AN=5008;NS=2504;DP=21181;EAS_AF=0.8522;AMR_AF=0.8617;AFR_AF=0.9486;EUR_AF=0.7843;SAS_AF=0.6902;AA=G|||;VT=SNP
11	112956167	rs1245110	T	C	100	PASS	AC=4174;AF=0.833466;AN=5008;NS=2504;DP=22901;EAS_AF=0.8522;AMR_AF=0.8617;AFR_AF=0.9478;EUR_AF=0.7843;SAS_AF=0.6902;AA=C|||;VT=SNP
11	112956360	rs75198191	G	A	100	PASS	AC=422;AF=0.0842652;AN=5008;NS=2504;DP=18307;EAS_AF=0.1657;AMR_AF=0.1383;AFR_AF=0.0106;EUR_AF=0.0477;SAS_AF=0.0992;AA=G|||;VT=SNP
11	112956420	rs79386775	G	T	100	PASS	AC=166;AF=0.033147;AN=5008;NS=2504;DP=18398;EAS_AF=0.0813;AMR_AF=0.0735;AFR_AF=0.0015;EUR_AF=0.0119;SAS_AF=0.0194;AA=G|||;VT=SNP
11	112956541	rs1962881	T	C	100	PASS	AC=1149;AF=0.229433;AN=5008;NS=2504;DP=18662;EAS_AF=0.4891;AMR_AF=0.1441;AFR_AF=0.1498;EUR_AF=0.2078;SAS_AF=0.1524;AA=T|||;VT=SNP
11	112956757	rs714233	G	A	100	PASS	AC=421;AF=0.0840655;AN=5008;NS=2504;DP=20877;EAS_AF=0.1657;AMR_AF=0.1383;AFR_AF=0.0106;EUR_AF=0.0467;SAS_AF=0.0992;AA=G|||;VT=SNP
11	112957783	rs56331084	C	A	100	PASS	AC=1159;AF=0.23143;AN=5008;NS=2504;DP=17814;EAS_AF=0.4891;AMR_AF=0.1455;AFR_AF=0.1626;EUR_AF=0.2028;SAS_AF=0.1493;AA=C|||;VT=SNP
11	112958599	rs114947942	T	C	100	PASS	AC=421;AF=0.0840655;AN=5008;NS=2504;DP=21347;EAS_AF=0.1657;AMR_AF=0.1383;AFR_AF=0.0106;EUR_AF=0.0467;SAS_AF=0.0992;AA=C|||;VT=SNP
11	112958651	rs76690063	G	A	100	PASS	AC=426;AF=0.0850639;AN=5008;NS=2504;DP=21106;EAS_AF=0.1657;AMR_AF=0.1383;AFR_AF=0.0144;EUR_AF=0.0467;SAS_AF=0.0992;AA=A|||;VT=SNP
11	112958678	rs17114786	T	G	100	PASS	AC=421;AF=0.0840655;AN=5008;NS=2504;DP=20681;EAS_AF=0.1657;AMR_AF=0.1383;AFR_AF=0.0106;EUR_AF=0.0467;SAS_AF=0.0992;AA=G|||;VT=SNP
11	112958905	rs7933413	A	G	100	PASS	AC=1255;AF=0.250599;AN=5008;NS=2504;DP=20760;EAS_AF=0.4891;AMR_AF=0.147;AFR_AF=0.2284;EUR_AF=0.2078;SAS_AF=0.1524;AA=A|||;VT=SNP
11	112959145	rs17114790	T	C	100	PASS	AC=410;AF=0.081869;AN=5008;NS=2504;DP=19538;EAS_AF=0.1627;AMR_AF=0.1383;AFR_AF=0.0061;EUR_AF=0.0457;SAS_AF=0.0982;AA=T|||;VT=SNP
11	112959219	rs79774280	A	T	100	PASS	AC=422;AF=0.0842652;AN=5008;NS=2504;DP=18540;EAS_AF=0.1657;AMR_AF=0.1398;AFR_AF=0.0106;EUR_AF=0.0467;SAS_AF=0.0992;AA=T|||;VT=SNP
11	112959347	rs12288106	T	G	100	PASS	AC=535;AF=0.106829;AN=5008;NS=2504;DP=19089;EAS_AF=0.1657;AMR_AF=0.1484;AFR_AF=0.0915;EUR_AF=0.0467;SAS_AF=0.0992;AA=T|||;VT=SNP
11	112959581	rs12281332	G	A	100	PASS	AC=529;AF=0.105631;AN=5008;NS=2504;DP=17749;EAS_AF=0.1657;AMR_AF=0.1484;AFR_AF=0.087;EUR_AF=0.0467;SAS_AF=0.0992;AA=G|||;VT=SNP
11	112959658	rs1245109	G	A	100	PASS	AC=4171;AF=0.832867;AN=5008;NS=2504;DP=17760;EAS_AF=0.8522;AMR_AF=0.8602;AFR_AF=0.9478;EUR_AF=0.7823;SAS_AF=0.6902;AA=A|||;VT=SNP
11	112960163	rs10891500	T	C	100	PASS	AC=535;AF=0.106829;AN=5008;NS=2504;DP=16690;EAS_AF=0.1657;AMR_AF=0.1484;AFR_AF=0.0915;EUR_AF=0.0467;SAS_AF=0.0992;AA=C|||;VT=SNP
11	112960387	rs1245108	A	G	100	PASS	AC=4172;AF=0.833067;AN=5008;NS=2504;DP=16982;EAS_AF=0.8522;AMR_AF=0.8617;AFR_AF=0.9463;EUR_AF=0.7843;SAS_AF=0.6902;AA=G|||;VT=SNP
11	112960571	rs1159620	G	A	100	PASS	AC=1262;AF=0.251997;AN=5008;NS=2504;DP=17730;EAS_AF=0.4891;AMR_AF=0.147;AFR_AF=0.2337;EUR_AF=0.2078;SAS_AF=0.1524;AA=G|||;VT=SNP
11	112960722	rs1865732	T	C	100	PASS	AC=1750;AF=0.349441;AN=5008;NS=2504;DP=17296;EAS_AF=0.1141;AMR_AF=0.4524;AFR_AF=0.2995;EUR_AF=0.5189;SAS_AF=0.4121;AA=T|||;VT=SNP
11	112961129	rs11214481	A	G	100	PASS	AC=528;AF=0.105431;AN=5008;NS=2504;DP=22082;EAS_AF=0.1637;AMR_AF=0.1499;AFR_AF=0.087;EUR_AF=0.0467;SAS_AF=0.0992;AA=A|||;VT=SNP
11	112961269	rs10891501	T	C	100	PASS	AC=560;AF=0.111821;AN=5008;NS=2504;DP=22376;EAS_AF=0.1637;AMR_AF=0.1455;AFR_AF=0.1127;EUR_AF=0.0467;SAS_AF=0.1002;AA=T|||;VT=SNP
11	112961666	rs10891502	T	A	100	PASS	AC=557;AF=0.111222;AN=5008;NS=2504;DP=21230;EAS_AF=0.1647;AMR_AF=0.1484;AFR_AF=0.1104;EUR_AF=0.0467;SAS_AF=0.0971;AA=A|||;VT=SNP
11	112962999	rs11214484	T	C	100	PASS	AC=615;AF=0.122804;AN=5008;NS=2504;DP=19484;EAS_AF=0.1637;AMR_AF=0.1499;AFR_AF=0.1551;EUR_AF=0.0467;SAS_AF=0.0961;AA=C|||;VT=SNP
11	112963439	rs17114801	A	G	100	PASS	AC=333;AF=0.0664936;AN=5008;NS=2504;DP=19391;EAS_AF=0.1062;AMR_AF=0.0461;AFR_AF=0.0113;EUR_AF=0.1183;SAS_AF=0.0613;AA=A|||;VT=SNP
11	112964139	rs10891503	T	C	100	PASS	AC=1189;AF=0.23742;AN=5008;NS=2504;DP=20159;EAS_AF=0.4772;AMR_AF=0.1499;AFR_AF=0.1853;EUR_AF=0.2107;SAS_AF=0.1503;AA=T|||;VT=SNP
11	112964441	rs1245107	C	A	100	PASS	AC=240;AF=0.0479233;AN=5008;NS=2504;DP=21215;EAS_AF=0.0764;AMR_AF=0.0865;AFR_AF=0.056;EUR_AF=0.0129;SAS_AF=0.0164;AA=C|||;VT=SNP
11	112964648	rs12789616	G	A	100	PASS	AC=2572;AF=0.513578;AN=5008;NS=2504;DP=19866;EAS_AF=0.2837;AMR_AF=0.6138;AFR_AF=0.5991;EUR_AF=0.5567;SAS_AF=0.5194;AA=G|||;VT=SNP
11	112964833	rs1245106	G	A	100	PASS	AC=4236;AF=0.845847;AN=5008;NS=2504;DP=21090;EAS_AF=0.8423;AMR_AF=0.866;AFR_AF=0.9887;EUR_AF=0.7823;SAS_AF=0.7076;AA=A|||;VT=SNP
11	112965060	rs59411144	G	A	100	PASS	AC=620;AF=0.123802;AN=5008;NS=2504;DP=21183;EAS_AF=0.1637;AMR_AF=0.1484;AFR_AF=0.149;EUR_AF=0.0477;SAS_AF=0.1094;AA=A|||;VT=SNP
11	112965156	rs2885208	T	C	100	PASS	AC=1172;AF=0.234026;AN=5008;NS=2504;DP=21795;EAS_AF=0.4792;AMR_AF=0.1513;AFR_AF=0.177;EUR_AF=0.2048;SAS_AF=0.1472;AA=T|||;VT=SNP
11	112965456	rs12279124	A	G	100	PASS	AC=556;AF=0.111022;AN=5008;NS=2504;DP=17007;EAS_AF=0.1627;AMR_AF=0.147;AFR_AF=0.1029;EUR_AF=0.0467;SAS_AF=0.1094;AA=G|||;VT=SNP
11	112965769	rs1436110	G	A	100	PASS	AC=3915;AF=0.781749;AN=5008;NS=2504;DP=17114;EAS_AF=0.7639;AMR_AF=0.7767;AFR_AF=0.885;EUR_AF=0.7664;SAS_AF=0.68;AA=A|||;VT=SNP
11	112966340	rs17114819	C	A	100	PASS	AC=546;AF=0.109026;AN=5008;NS=2504;DP=20044;EAS_AF=0.1627;AMR_AF=0.1455;AFR_AF=0.0953;EUR_AF=0.0477;SAS_AF=0.1094;AA=A|||;VT=SNP
11	112966374	rs58786875	G	A	100	PASS	AC=834;AF=0.166534;AN=5008;NS=2504;DP=19856;EAS_AF=0.373;AMR_AF=0.1052;AFR_AF=0.1649;EUR_AF=0.0845;SAS_AF=0.0838;AA=G|||;VT=SNP
11	112966379	rs57494072	C	T	100	PASS	AC=834;AF=0.166534;AN=5008;NS=2504;DP=19906;EAS_AF=0.373;AMR_AF=0.1052;AFR_AF=0.1649;EUR_AF=0.0845;SAS_AF=0.0838;AA=C|||;VT=SNP
11	112966538	rs1245105	C	T	100	PASS	AC=242;AF=0.0483227;AN=5008;NS=2504;DP=16577;EAS_AF=0.0774;AMR_AF=0.0865;AFR_AF=0.0567;EUR_AF=0.0129;SAS_AF=0.0164;AA=C|||;VT=SNP
11	112966541	rs112124960	A	G	100	PASS	AC=545;AF=0.108826;AN=5008;NS=2504;DP=16743;EAS_AF=0.1627;AMR_AF=0.1455;AFR_AF=0.0953;EUR_AF=0.0467;SAS_AF=0.1094;AA=G|||;VT=SNP
11	112966833	rs56126914	G	A	100	PASS	AC=331;AF=0.0660942;AN=5008;NS=2504;DP=16213;EAS_AF=0.1062;AMR_AF=0.0418;AFR_AF=0.0113;EUR_AF=0.1173;SAS_AF=0.0634;AA=G|||;VT=SNP
11	112967822	rs17114821	G	A	100	PASS	AC=331;AF=0.0660942;AN=5008;NS=2504;DP=20398;EAS_AF=0.1071;AMR_AF=0.0418;AFR_AF=0.0106;EUR_AF=0.1173;SAS_AF=0.0634;AA=G|||;VT=SNP
11	112968053	rs1261873	A	T	100	PASS	AC=4187;AF=0.836062;AN=5008;NS=2504;DP=20400;EAS_AF=0.8423;AMR_AF=0.8646;AFR_AF=0.9531;EUR_AF=0.7813;SAS_AF=0.7076;AA=T|||;VT=SNP
11	112968632	rs1245104	A	G	100	PASS	AC=4190;AF=0.836661;AN=5008;NS=2504;DP=16211;EAS_AF=0.8413;AMR_AF=0.866;AFR_AF=0.9546;EUR_AF=0.7823;SAS_AF=0.7076;AA=G|||;VT=SNP
11	112968651	rs1816537	A	C	100	PASS	AC=2089;AF=0.417133;AN=5008;NS=2504;DP=16583;EAS_AF=0.122;AMR_AF=0.4769;AFR_AF=0.5348;EUR_AF=0.5139;SAS_AF=0.4202;AA=A|||;VT=SNP
11	112968657	rs7952383	G	A	100	PASS	AC=545;AF=0.108826;AN=5008;NS=2504;DP=16621;EAS_AF=0.1617;AMR_AF=0.1455;AFR_AF=0.0961;EUR_AF=0.0467;SAS_AF=0.1094;AA=A|||;VT=SNP
11	112969063	rs2009978	A	T	100	PASS	AC=4189;AF=0.836462;AN=5008;NS=2504;DP=19010;EAS_AF=0.8423;AMR_AF=0.8646;AFR_AF=0.9546;EUR_AF=0.7813;SAS_AF=0.7076;AA=T|||;VT=SNP
11	112969085	rs6589356	A	T	100	PASS	AC=532;AF=0.10623;AN=5008;NS=2504;DP=20266;EAS_AF=0.1597;AMR_AF=0.1455;AFR_AF=0.0961;EUR_AF=0.0467;SAS_AF=0.0982;AA=A|||;VT=SNP
11	112969157	rs6589357	A	G	100	PASS	AC=545;AF=0.108826;AN=5008;NS=2504;DP=19056;EAS_AF=0.1617;AMR_AF=0.1455;AFR_AF=0.0961;EUR_AF=0.0467;SAS_AF=0.1094;AA=G|||;VT=SNP
11	112969258	rs10891504	G	T	100	PASS	AC=2081;AF=0.415535;AN=5008;NS=2504;DP=14948;EAS_AF=0.121;AMR_AF=0.4769;AFR_AF=0.5333;EUR_AF=0.5099;SAS_AF=0.4192;AA=G|||;VT=SNP
11	112969584	rs11214487	G	A	100	PASS	AC=545;AF=0.108826;AN=5008;NS=2504;DP=20557;EAS_AF=0.1617;AMR_AF=0.1455;AFR_AF=0.0961;EUR_AF=0.0467;SAS_AF=0.1094;AA=G|||;VT=SNP
11	112969997	rs7121590	T	A	100	PASS	AC=545;AF=0.108826;AN=5008;NS=2504;DP=20446;EAS_AF=0.1617;AMR_AF=0.1455;AFR_AF=0.0961;EUR_AF=0.0467;SAS_AF=0.1094;AA=T|||;VT=SNP
11	112970028	rs7105464	A	G	100	PASS	AC=3947;AF=0.788139;AN=5008;NS=2504;DP=19728;EAS_AF=0.7649;AMR_AF=0.7781;AFR_AF=0.8979;EUR_AF=0.7684;SAS_AF=0.6912;AA=G|||;VT=SNP
11	112970333	rs7946458	T	C	100	PASS	AC=545;AF=0.108826;AN=5008;NS=2504;DP=18818;EAS_AF=0.1617;AMR_AF=0.1455;AFR_AF=0.0961;EUR_AF=0.0467;SAS_AF=0.1094;AA=T|||;VT=SNP
11	112970353	rs72995935	C	G	100	PASS	AC=330;AF=0.0658946;AN=5008;NS=2504;DP=18351;EAS_AF=0.1071;AMR_AF=0.0418;AFR_AF=0.0106;EUR_AF=0.1163;SAS_AF=0.0634;AA=C|||;VT=SNP
11	112970401	rs6589358	G	T	100	PASS	AC=546;AF=0.109026;AN=5008;NS=2504;DP=16427;EAS_AF=0.1617;AMR_AF=0.147;AFR_AF=0.0961;EUR_AF=0.0467;SAS_AF=0.1094;AA=T|||;VT=SNP
11	112970450	rs7931461	A	G	100	PASS	AC=545;AF=0.108826;AN=5008;NS=2504;DP=16124;EAS_AF=0.1617;AMR_AF=0.1455;AFR_AF=0.0961;EUR_AF=0.0467;SAS_AF=0.1094;AA=G|||;VT=SNP
11	112970490	rs7931763	G	A	100	PASS	AC=546;AF=0.109026;AN=5008;NS=2504;DP=16007;EAS_AF=0.1617;AMR_AF=0.1455;AFR_AF=0.0961;EUR_AF=0.0467;SAS_AF=0.1104;AA=A|||;VT=SNP
11	112970636	rs73568761	C	T	100	PASS	AC=844;AF=0.16853;AN=5008;NS=2504;DP=15023;EAS_AF=0.373;AMR_AF=0.1081;AFR_AF=0.1649;EUR_AF=0.0895;SAS_AF=0.0869;AA=C|||;VT=SNP
11	112970869	rs75848169	C	A	100	PASS	AC=402;AF=0.0802716;AN=5008;NS=2504;DP=19075;EAS_AF=0.1597;AMR_AF=0.134;AFR_AF=0.0045;EUR_AF=0.0457;SAS_AF=0.0982;AA=C|||;VT=SNP
11	112971211	rs7110066	C	G	100	PASS	AC=545;AF=0.108826;AN=5008;NS=2504;DP=19728;EAS_AF=0.1617;AMR_AF=0.1455;AFR_AF=0.0961;EUR_AF=0.0467;SAS_AF=0.1094;AA=G|||;VT=SNP
11	112971545	rs11214488	C	T	100	PASS	AC=1247;AF=0.249002;AN=5008;NS=2504;DP=18246;EAS_AF=0.4802;AMR_AF=0.1527;AFR_AF=0.2292;EUR_AF=0.2058;SAS_AF=0.1503;AA=C|||;VT=SNP
11	112972184	rs72995940	A	T	100	PASS	AC=331;AF=0.0660942;AN=5008;NS=2504;DP=18215;EAS_AF=0.1081;AMR_AF=0.0418;AFR_AF=0.0106;EUR_AF=0.1163;SAS_AF=0.0634;AA=A|||;VT=SNP
11	112972565	rs9326240	A	G	100	PASS	AC=544;AF=0.108626;AN=5008;NS=2504;DP=17390;EAS_AF=0.1617;AMR_AF=0.1455;AFR_AF=0.0953;EUR_AF=0.0467;SAS_AF=0.1094;AA=A|||;VT=SNP
11	112972588	rs2574830	A	G	100	PASS	AC=244;AF=0.048722;AN=5008;NS=2504;DP=17429;EAS_AF=0.0804;AMR_AF=0.0865;AFR_AF=0.056;EUR_AF=0.0129;SAS_AF=0.0164;AA=A|||;VT=SNP
11	112973014	rs7118324	A	G	100	PASS	AC=541;AF=0.108027;AN=5008;NS=2504;DP=18519;EAS_AF=0.1617;AMR_AF=0.1455;AFR_AF=0.093;EUR_AF=0.0467;SAS_AF=0.1094;AA=G|||;VT=SNP
11	112973497	rs10891505	A	G	100	PASS	AC=2090;AF=0.417332;AN=5008;NS=2504;DP=19021;EAS_AF=0.122;AMR_AF=0.4784;AFR_AF=0.5363;EUR_AF=0.5129;SAS_AF=0.4192;AA=A|||;VT=SNP
11	112974083	rs10891506	C	G	100	PASS	AC=3381;AF=0.67512;AN=5008;NS=2504;DP=20667;EAS_AF=0.6012;AMR_AF=0.6326;AFR_AF=0.795;EUR_AF=0.7227;SAS_AF=0.5706;AA=C|||;VT=SNP
11	112974523	rs2853192	T	C	100	PASS	AC=4138;AF=0.826278;AN=5008;NS=2504;DP=15583;EAS_AF=0.8413;AMR_AF=0.8516;AFR_AF=0.9516;EUR_AF=0.7525;SAS_AF=0.6994;AA=C|||;VT=SNP
11	112975115	rs12286388	A	G	100	PASS	AC=526;AF=0.105032;AN=5008;NS=2504;DP=11915;EAS_AF=0.1597;AMR_AF=0.1455;AFR_AF=0.0915;EUR_AF=0.0467;SAS_AF=0.0982;AA=A|||;VT=SNP
11	112975186	rs12286447	A	T	100	PASS	AC=506;AF=0.101038;AN=5008;NS=2504;DP=14689;EAS_AF=0.1597;AMR_AF=0.1427;AFR_AF=0.0787;EUR_AF=0.0457;SAS_AF=0.0982;AA=A|||;VT=SNP
11	112975934	rs11214489	C	T	100	PASS	AC=1260;AF=0.251597;AN=5008;NS=2504;DP=18747;EAS_AF=0.4792;AMR_AF=0.1527;AFR_AF=0.233;EUR_AF=0.2038;SAS_AF=0.1616;AA=C|||;VT=SNP
11	112976881	rs78480215	C	T	100	PASS	AC=525;AF=0.104832;AN=5008;NS=2504;DP=15540;EAS_AF=0.1597;AMR_AF=0.1455;AFR_AF=0.0915;EUR_AF=0.0467;SAS_AF=0.0971;AA=T|||;VT=SNP
11	112977024	rs17114843	A	G	100	PASS	AC=526;AF=0.105032;AN=5008;NS=2504;DP=16511;EAS_AF=0.1597;AMR_AF=0.1455;AFR_AF=0.0915;EUR_AF=0.0467;SAS_AF=0.0982;AA=A|||;VT=SNP
11	112977813	rs920129	A	T	100	PASS	AC=2091;AF=0.417532;AN=5008;NS=2504;DP=19364;EAS_AF=0.121;AMR_AF=0.4784;AFR_AF=0.5348;EUR_AF=0.5169;SAS_AF=0.4192;AA=A|||;VT=SNP
11	112978377	rs12788208	G	A	100	PASS	AC=2084;AF=0.416134;AN=5008;NS=2504;DP=17468;EAS_AF=0.121;AMR_AF=0.4784;AFR_AF=0.534;EUR_AF=0.5119;SAS_AF=0.4182;AA=G|||;VT=SNP
11	112978396	rs12270558	G	C	100	PASS	AC=526;AF=0.105032;AN=5008;NS=2504;DP=17516;EAS_AF=0.1597;AMR_AF=0.1455;AFR_AF=0.0915;EUR_AF=0.0467;SAS_AF=0.0982;AA=G|||;VT=SNP
11	112978728	rs59168216	C	A	100	PASS	AC=514;AF=0.102636;AN=5008;NS=2504;DP=17598;EAS_AF=0.1597;AMR_AF=0.1441;AFR_AF=0.084;EUR_AF=0.0457;SAS_AF=0.0982;AA=C|||;VT=SNP
11	112979007	rs11214490	A	G	100	PASS	AC=528;AF=0.105431;AN=5008;NS=2504;DP=18303;EAS_AF=0.1617;AMR_AF=0.1455;AFR_AF=0.0915;EUR_AF=0.0467;SAS_AF=0.0982;AA=G|||;VT=SNP
11	112979038	rs11214491	T	C	100	PASS	AC=869;AF=0.173522;AN=5008;NS=2504;DP=17885;EAS_AF=0.2688;AMR_AF=0.1873;AFR_AF=0.1021;EUR_AF=0.163;SAS_AF=0.1728;AA=C|||;VT=SNP
11	112979142	rs11214492	A	G	100	PASS	AC=929;AF=0.185503;AN=5008;NS=2504;DP=18628;EAS_AF=0.372;AMR_AF=0.111;AFR_AF=0.2254;EUR_AF=0.0924;SAS_AF=0.0879;AA=A|||;VT=SNP
11	112979356	rs11214493	T	C	100	PASS	AC=528;AF=0.105431;AN=5008;NS=2504;DP=18144;EAS_AF=0.1617;AMR_AF=0.1455;AFR_AF=0.0915;EUR_AF=0.0467;SAS_AF=0.0982;AA=C|||;VT=SNP
11	112979644	rs28488581	G	A	100	PASS	AC=402;AF=0.0802716;AN=5008;NS=2504;DP=10645;EAS_AF=0.1597;AMR_AF=0.134;AFR_AF=0.0045;EUR_AF=0.0457;SAS_AF=0.0982;AA=G|||;VT=SNP
11	112979766	rs111599244	A	G	100	PASS	AC=526;AF=0.105032;AN=5008;NS=2504;DP=11809;EAS_AF=0.1597;AMR_AF=0.1455;AFR_AF=0.0915;EUR_AF=0.0467;SAS_AF=0.0982;AA=a|||;VT=SNP
11	112979841	rs183627152	T	C	100	PASS	AC=525;AF=0.104832;AN=5008;NS=2504;DP=11881;EAS_AF=0.1597;AMR_AF=0.1455;AFR_AF=0.0908;EUR_AF=0.0467;SAS_AF=0.0982;AA=N|||;VT=SNP
11	112980371	rs11214494	G	A	100	PASS	AC=526;AF=0.105032;AN=5008;NS=2504;DP=18994;EAS_AF=0.1597;AMR_AF=0.1455;AFR_AF=0.0915;EUR_AF=0.0467;SAS_AF=0.0982;AA=G|||;VT=SNP
11	112980411	rs17114861	G	C	100	PASS	AC=402;AF=0.0802716;AN=5008;NS=2504;DP=19005;EAS_AF=0.1597;AMR_AF=0.134;AFR_AF=0.0045;EUR_AF=0.0457;SAS_AF=0.0982;AA=G|||;VT=SNP
11	112980707	rs11214496	T	C	100	PASS	AC=525;AF=0.104832;AN=5008;NS=2504;DP=19906;EAS_AF=0.1597;AMR_AF=0.1455;AFR_AF=0.0908;EUR_AF=0.0467;SAS_AF=0.0982;AA=C|||;VT=SNP
11	112980722	rs10891507	G	A	100	PASS	AC=3940;AF=0.786741;AN=5008;NS=2504;DP=20105;EAS_AF=0.7609;AMR_AF=0.7795;AFR_AF=0.8956;EUR_AF=0.7684;SAS_AF=0.6902;AA=A|||;VT=SNP
11	112980742	rs11214497	A	T	100	PASS	AC=526;AF=0.105032;AN=5008;NS=2504;DP=20013;EAS_AF=0.1597;AMR_AF=0.1455;AFR_AF=0.0915;EUR_AF=0.0467;SAS_AF=0.0982;AA=A|||;VT=SNP
11	112980857	rs80350670	C	T	100	PASS	AC=402;AF=0.0802716;AN=5008;NS=2504;DP=17958;EAS_AF=0.1597;AMR_AF=0.134;AFR_AF=0.0045;EUR_AF=0.0457;SAS_AF=0.0982;AA=C|||;VT=SNP
11	112981185	rs56268408	C	T	100	PASS	AC=341;AF=0.0680911;AN=5008;NS=2504;DP=17383;EAS_AF=0.1071;AMR_AF=0.0418;AFR_AF=0.0106;EUR_AF=0.1163;SAS_AF=0.0746;AA=C|||;VT=SNP
11	112981688	rs1811403	T	A	100	PASS	AC=3940;AF=0.786741;AN=5008;NS=2504;DP=19038;EAS_AF=0.7609;AMR_AF=0.7795;AFR_AF=0.8956;EUR_AF=0.7684;SAS_AF=0.6902;AA=A|||;VT=SNP
11	112981760	rs12361946	C	T	100	PASS	AC=1828;AF=0.365016;AN=5008;NS=2504;DP=16998;EAS_AF=0.121;AMR_AF=0.4625;AFR_AF=0.3442;EUR_AF=0.5169;SAS_AF=0.4192;AA=C|||;VT=SNP
11	112981926	rs11826764	A	C	100	PASS	AC=525;AF=0.104832;AN=5008;NS=2504;DP=18360;EAS_AF=0.1587;AMR_AF=0.1455;AFR_AF=0.0915;EUR_AF=0.0467;SAS_AF=0.0982;AA=C|||;VT=SNP
11	112982027	rs72995959	T	C	100	PASS	AC=330;AF=0.0658946;AN=5008;NS=2504;DP=17879;EAS_AF=0.1071;AMR_AF=0.0403;AFR_AF=0.003;EUR_AF=0.1163;SAS_AF=0.0746;AA=T|||;VT=SNP
11	112982164	rs72995961	T	C	100	PASS	AC=331;AF=0.0660942;AN=5008;NS=2504;DP=17907;EAS_AF=0.1071;AMR_AF=0.0403;AFR_AF=0.0038;EUR_AF=0.1163;SAS_AF=0.0746;AA=T|||;VT=SNP
11	112982535	rs7107443	A	G	100	PASS	AC=2616;AF=0.522364;AN=5008;NS=2504;DP=18623;EAS_AF=0.2798;AMR_AF=0.6239;AFR_AF=0.6263;EUR_AF=0.5636;SAS_AF=0.5174;AA=A|||;VT=SNP
11	112983139	rs4539361	A	T	100	PASS	AC=2083;AF=0.415935;AN=5008;NS=2504;DP=19099;EAS_AF=0.121;AMR_AF=0.4784;AFR_AF=0.5333;EUR_AF=0.5119;SAS_AF=0.4182;AA=A|||;VT=SNP
11	112983534	rs4492854	C	T	100	PASS	AC=2597;AF=0.51857;AN=5008;NS=2504;DP=18828;EAS_AF=0.2798;AMR_AF=0.6225;AFR_AF=0.6172;EUR_AF=0.5577;SAS_AF=0.5174;AA=C|||;VT=SNP
11	112983595	rs4471463	C	T	100	PASS	AC=2609;AF=0.520966;AN=5008;NS=2504;DP=17611;EAS_AF=0.2798;AMR_AF=0.6239;AFR_AF=0.6248;EUR_AF=0.5586;SAS_AF=0.5174;AA=T|||;VT=SNP
11	112983622	rs11214498	G	A	100	PASS	AC=845;AF=0.16873;AN=5008;NS=2504;DP=16884;EAS_AF=0.3681;AMR_AF=0.1066;AFR_AF=0.1679;EUR_AF=0.0924;SAS_AF=0.0869;AA=G|||;VT=SNP
11	112983623	rs11214499	A	C	100	PASS	AC=845;AF=0.16873;AN=5008;NS=2504;DP=16940;EAS_AF=0.3681;AMR_AF=0.1066;AFR_AF=0.1679;EUR_AF=0.0924;SAS_AF=0.0869;AA=A|||;VT=SNP
11	112983698	rs4547130	A	G	100	PASS	AC=505;AF=0.100839;AN=5008;NS=2504;DP=16327;EAS_AF=0.1577;AMR_AF=0.1427;AFR_AF=0.0787;EUR_AF=0.0457;SAS_AF=0.0992;AA=A|||;VT=SNP
11	112983809	rs10891508	G	A	100	PASS	AC=854;AF=0.170527;AN=5008;NS=2504;DP=16312;EAS_AF=0.373;AMR_AF=0.1081;AFR_AF=0.1687;EUR_AF=0.0924;SAS_AF=0.089;AA=G|||;VT=SNP
11	112983874	rs1245088	A	G	100	PASS	AC=241;AF=0.048123;AN=5008;NS=2504;DP=16758;EAS_AF=0.0774;AMR_AF=0.0865;AFR_AF=0.056;EUR_AF=0.0129;SAS_AF=0.0164;AA=A|||;VT=SNP
11	112983892	rs72995965	A	T	100	PASS	AC=341;AF=0.0680911;AN=5008;NS=2504;DP=16938;EAS_AF=0.1071;AMR_AF=0.0418;AFR_AF=0.0106;EUR_AF=0.1163;SAS_AF=0.0746;AA=A|||;VT=SNP
11	112983898	rs17114864	T	C	100	PASS	AC=330;AF=0.0658946;AN=5008;NS=2504;DP=17405;EAS_AF=0.1071;AMR_AF=0.0403;AFR_AF=0.003;EUR_AF=0.1163;SAS_AF=0.0746;AA=T|||;VT=SNP
11	112984037	rs1245087	G	A	100	PASS	AC=4187;AF=0.836062;AN=5008;NS=2504;DP=16207;EAS_AF=0.8403;AMR_AF=0.866;AFR_AF=0.9546;EUR_AF=0.7813;SAS_AF=0.7065;AA=A|||;VT=SNP
11	112984321	rs7950135	T	C	100	PASS	AC=660;AF=0.131789;AN=5008;NS=2504;DP=18624;EAS_AF=0.1567;AMR_AF=0.1556;AFR_AF=0.1899;EUR_AF=0.0457;SAS_AF=0.0992;AA=T|||;VT=SNP
11	112985022	rs4936261	C	T	100	PASS	AC=159;AF=0.0317492;AN=5008;NS=2504;DP=18327;EAS_AF=0.0774;AMR_AF=0.072;AFR_AF=0.0023;EUR_AF=0.0119;SAS_AF=0.0164;AA=C|||;VT=SNP
11	112985432	rs11214500	C	T	100	PASS	AC=2608;AF=0.520767;AN=5008;NS=2504;DP=15788;EAS_AF=0.2778;AMR_AF=0.6239;AFR_AF=0.6256;EUR_AF=0.5596;SAS_AF=0.5164;AA=C|||;VT=SNP
11	112985477	rs11214501	T	A	100	PASS	AC=2610;AF=0.521166;AN=5008;NS=2504;DP=17726;EAS_AF=0.2778;AMR_AF=0.6254;AFR_AF=0.6256;EUR_AF=0.5606;SAS_AF=0.5164;AA=A|||;VT=SNP
11	112985970	rs892954	A	G	100	PASS	AC=3943;AF=0.78734;AN=5008;NS=2504;DP=19348;EAS_AF=0.7609;AMR_AF=0.781;AFR_AF=0.8956;EUR_AF=0.7704;SAS_AF=0.6902;AA=G|||;VT=SNP
11	112986192	rs1369818	A	G	100	PASS	AC=2610;AF=0.521166;AN=5008;NS=2504;DP=19745;EAS_AF=0.2778;AMR_AF=0.6254;AFR_AF=0.6256;EUR_AF=0.5606;SAS_AF=0.5164;AA=G|||;VT=SNP
11	112986270	rs873803	G	A	100	PASS	AC=304;AF=0.0607029;AN=5008;NS=2504;DP=20158;EAS_AF=0.1359;AMR_AF=0.036;AFR_AF=0.003;EUR_AF=0.0726;SAS_AF=0.0665;AA=G|||;VT=SNP
11	112986469	rs1245084	T	C	100	PASS	AC=241;AF=0.048123;AN=5008;NS=2504;DP=20681;EAS_AF=0.0774;AMR_AF=0.0865;AFR_AF=0.056;EUR_AF=0.0129;SAS_AF=0.0164;AA=T|||;VT=SNP
11	112986754	rs11214503	C	T	100	PASS	AC=1857;AF=0.370807;AN=5008;NS=2504;DP=19762;EAS_AF=0.121;AMR_AF=0.4712;AFR_AF=0.3646;EUR_AF=0.5139;SAS_AF=0.4182;AA=C|||;VT=SNP
11	112987113	rs873804	T	C	100	PASS	AC=2610;AF=0.521166;AN=5008;NS=2504;DP=16750;EAS_AF=0.2778;AMR_AF=0.6254;AFR_AF=0.6256;EUR_AF=0.5606;SAS_AF=0.5164;AA=C|||;VT=SNP
11	112987381	rs2003898	T	C	100	PASS	AC=2639;AF=0.526957;AN=5008;NS=2504;DP=18168;EAS_AF=0.2798;AMR_AF=0.6268;AFR_AF=0.6452;EUR_AF=0.5606;SAS_AF=0.5164;AA=C|||;VT=SNP
11	112987455	rs1245083	G	T	100	PASS	AC=4234;AF=0.845447;AN=5008;NS=2504;DP=17199;EAS_AF=0.8403;AMR_AF=0.8689;AFR_AF=0.9871;EUR_AF=0.7833;SAS_AF=0.7065;AA=T|||;VT=SNP
11	112987874	rs1245082	T	C	100	PASS	AC=244;AF=0.048722;AN=5008;NS=2504;DP=18687;EAS_AF=0.0774;AMR_AF=0.0865;AFR_AF=0.0582;EUR_AF=0.0129;SAS_AF=0.0164;AA=T|||;VT=SNP
11	112988115	rs2011487	C	A	100	PASS	AC=2109;AF=0.421126;AN=5008;NS=2504;DP=18307;EAS_AF=0.121;AMR_AF=0.4813;AFR_AF=0.5514;EUR_AF=0.5119;SAS_AF=0.4182;AA=C|||;VT=SNP
11	112988236	rs2011505	G	A	100	PASS	AC=2109;AF=0.421126;AN=5008;NS=2504;DP=19152;EAS_AF=0.121;AMR_AF=0.4813;AFR_AF=0.5514;EUR_AF=0.5119;SAS_AF=0.4182;AA=G|||;VT=SNP
11	112988280	rs2011507	G	C	100	PASS	AC=335;AF=0.066893;AN=5008;NS=2504;DP=19361;EAS_AF=0.1071;AMR_AF=0.0403;AFR_AF=0.003;EUR_AF=0.1173;SAS_AF=0.0787;AA=G|||;VT=SNP
11	112988635	rs1245081	G	A	100	PASS	AC=241;AF=0.048123;AN=5008;NS=2504;DP=16951;EAS_AF=0.0774;AMR_AF=0.0865;AFR_AF=0.056;EUR_AF=0.0129;SAS_AF=0.0164;AA=G|||;VT=SNP
11	112988830	rs10891509	T	G	100	PASS	AC=860;AF=0.171725;AN=5008;NS=2504;DP=16079;EAS_AF=0.373;AMR_AF=0.1081;AFR_AF=0.174;EUR_AF=0.0924;SAS_AF=0.0879;AA=T|||;VT=SNP
11	112988900	rs1245080	C	T	100	PASS	AC=241;AF=0.048123;AN=5008;NS=2504;DP=15730;EAS_AF=0.0774;AMR_AF=0.0865;AFR_AF=0.056;EUR_AF=0.0129;SAS_AF=0.0164;AA=C|||;VT=SNP
11	112989298	rs1061	T	C	100	PASS	AC=2641;AF=0.527356;AN=5008;NS=2504;DP=17546;EAS_AF=0.2817;AMR_AF=0.6268;AFR_AF=0.6452;EUR_AF=0.5606;SAS_AF=0.5164;AA=C|||;VT=SNP
11	112989441	rs10750024	G	A	100	PASS	AC=2640;AF=0.527157;AN=5008;NS=2504;DP=15050;EAS_AF=0.2798;AMR_AF=0.6268;AFR_AF=0.6452;EUR_AF=0.5616;SAS_AF=0.5164;AA=G|||;VT=SNP
11	112989515	rs72645446	G	A	100	PASS	AC=638;AF=0.127396;AN=5008;NS=2504;DP=15294;EAS_AF=0.373;AMR_AF=0.0965;AFR_AF=0.0144;EUR_AF=0.0895;SAS_AF=0.0879;AA=G|||;VT=SNP
11	112989720	rs1436111	T	G	100	PASS	AC=2643;AF=0.527756;AN=5008;NS=2504;DP=17089;EAS_AF=0.2817;AMR_AF=0.6268;AFR_AF=0.6467;EUR_AF=0.5606;SAS_AF=0.5164;AA=G|||;VT=SNP
11	112991618	rs1436109	G	T	100	PASS	AC=341;AF=0.0680911;AN=5008;NS=2504;DP=20011;EAS_AF=0.1071;AMR_AF=0.0418;AFR_AF=0.0106;EUR_AF=0.1163;SAS_AF=0.0746;AA=G|||;VT=SNP
11	112991784	rs2362212	G	A	100	PASS	AC=401;AF=0.0800719;AN=5008;NS=2504;DP=17907;EAS_AF=0.1587;AMR_AF=0.134;AFR_AF=0.0045;EUR_AF=0.0457;SAS_AF=0.0982;AA=G|||;VT=SNP
11	112991921	rs61902492	A	G	100	PASS	AC=779;AF=0.155551;AN=5008;NS=2504;DP=15209;EAS_AF=0.1597;AMR_AF=0.1326;AFR_AF=0.0129;EUR_AF=0.2207;SAS_AF=0.2935;AA=A|||;VT=SNP
11	112992369	rs1079021	G	A	100	PASS	AC=2909;AF=0.580871;AN=5008;NS=2504;DP=17548;EAS_AF=0.2808;AMR_AF=0.6124;AFR_AF=0.5825;EUR_AF=0.7306;SAS_AF=0.7117;AA=G|||;VT=SNP
11	112992450	rs2005086	A	G	100	PASS	AC=3738;AF=0.746406;AN=5008;NS=2504;DP=16366;EAS_AF=0.5198;AMR_AF=0.8473;AFR_AF=0.7648;EUR_AF=0.7913;SAS_AF=0.8374;AA=G|||;VT=SNP
11	112992501	rs2005085	G	T	100	PASS	AC=1482;AF=0.295927;AN=5008;NS=2504;DP=17751;EAS_AF=0.0754;AMR_AF=0.4424;AFR_AF=0.1362;EUR_AF=0.5099;SAS_AF=0.4151;AA=G|||;VT=SNP
11	112992701	rs1369816	A	C	100	PASS	AC=3701;AF=0.739018;AN=5008;NS=2504;DP=20085;EAS_AF=0.5198;AMR_AF=0.8458;AFR_AF=0.7375;EUR_AF=0.7913;SAS_AF=0.8374;AA=C|||;VT=SNP
11	112992778	rs61395032	G	A	100	PASS	AC=512;AF=0.102236;AN=5008;NS=2504;DP=18198;EAS_AF=0.1567;AMR_AF=0.1441;AFR_AF=0.084;EUR_AF=0.0457;SAS_AF=0.0992;AA=G|||;VT=SNP
11	112992847	rs2853194	A	G	100	PASS	AC=3684;AF=0.735623;AN=5008;NS=2504;DP=18468;EAS_AF=0.5169;AMR_AF=0.8444;AFR_AF=0.7368;EUR_AF=0.7903;SAS_AF=0.8262;AA=G|||;VT=SNP
11	112993848	rs1273044	T	C	100	PASS	AC=3163;AF=0.631589;AN=5008;NS=2504;DP=17401;EAS_AF=0.3611;AMR_AF=0.6988;AFR_AF=0.6452;EUR_AF=0.7435;SAS_AF=0.729;AA=T|||;VT=SNP
11	112994317	rs1245127	C	A	100	PASS	AC=244;AF=0.048722;AN=5008;NS=2504;DP=17576;EAS_AF=0.0774;AMR_AF=0.0865;AFR_AF=0.0582;EUR_AF=0.0129;SAS_AF=0.0164;AA=C|||;VT=SNP
11	112994681	rs1261877	A	G	100	PASS	AC=3572;AF=0.713259;AN=5008;NS=2504;DP=17952;EAS_AF=0.5169;AMR_AF=0.8343;AFR_AF=0.6581;EUR_AF=0.7893;SAS_AF=0.8262;AA=G|||;VT=SNP
11	112994975	rs76901230	C	T	100	PASS	AC=399;AF=0.0796725;AN=5008;NS=2504;DP=18652;EAS_AF=0.1567;AMR_AF=0.134;AFR_AF=0.0045;EUR_AF=0.0457;SAS_AF=0.0982;AA=C|||;VT=SNP
11	112995432	rs10502168	C	A	100	PASS	AC=341;AF=0.0680911;AN=5008;NS=2504;DP=19994;EAS_AF=0.1071;AMR_AF=0.0418;AFR_AF=0.0106;EUR_AF=0.1163;SAS_AF=0.0746;AA=C|||;VT=SNP
11	112996454	rs2012801	A	G	100	PASS	AC=2908;AF=0.580671;AN=5008;NS=2504;DP=16283;EAS_AF=0.2817;AMR_AF=0.6124;AFR_AF=0.5802;EUR_AF=0.7306;SAS_AF=0.7127;AA=A|||;VT=SNP
11	112996695	rs2362213	C	T	100	PASS	AC=3857;AF=0.770168;AN=5008;NS=2504;DP=14772;EAS_AF=0.5446;AMR_AF=0.8069;AFR_AF=0.7352;EUR_AF=0.8936;SAS_AF=0.8967;AA=T|||;VT=SNP
11	112996789	rs117768977	G	A	100	PASS	AC=397;AF=0.0792732;AN=5008;NS=2504;DP=13887;EAS_AF=0.1548;AMR_AF=0.134;AFR_AF=0.0053;EUR_AF=0.0457;SAS_AF=0.0971;AA=G|||;VT=SNP
11	112996918	rs3018457	C	A	100	PASS	AC=282;AF=0.0563099;AN=5008;NS=2504;DP=16297;EAS_AF=0.0595;AMR_AF=0.0879;AFR_AF=0.1021;EUR_AF=0.0129;SAS_AF=0.0133;AA=C|||;VT=SNP
11	112997413	rs7947910	G	A	100	PASS	AC=1767;AF=0.352835;AN=5008;NS=2504;DP=20730;EAS_AF=0.247;AMR_AF=0.4669;AFR_AF=0.205;EUR_AF=0.503;SAS_AF=0.4264;AA=G|||;VT=SNP
11	112997433	rs2574828	T	C	100	PASS	AC=461;AF=0.0920527;AN=5008;NS=2504;DP=20434;EAS_AF=0.0595;AMR_AF=0.0994;AFR_AF=0.2307;EUR_AF=0.0129;SAS_AF=0.0143;AA=T|||;VT=SNP
11	112997817	rs58993351	C	T	100	PASS	AC=146;AF=0.0291534;AN=5008;NS=2504;DP=20191;EAS_AF=0.0665;AMR_AF=0.0735;AFR_AF=0.0015;EUR_AF=0.0119;SAS_AF=0.0143;AA=C|||;VT=SNP
11	112998484	rs11214508	G	A	100	PASS	AC=497;AF=0.0992412;AN=5008;NS=2504;DP=18008;EAS_AF=0.247;AMR_AF=0.0461;AFR_AF=0.0045;EUR_AF=0.1223;SAS_AF=0.089;AA=G|||;VT=SNP
11	112999384	rs2016905	C	T	100	PASS	AC=383;AF=0.0764776;AN=5008;NS=2504;DP=19106;EAS_AF=0.0694;AMR_AF=0.0922;AFR_AF=0.1679;EUR_AF=0.0129;SAS_AF=0.0143;AA=C|||;VT=SNP
11	112999670	rs10588285	T	C	100	PASS	AC=409;AF=0.0816693;AN=5008;NS=2504;DP=14392;EAS_AF=0.1954;AMR_AF=0.0562;AFR_AF=0.0053;EUR_AF=0.0845;SAS_AF=0.0828;AA=t|||;VT=SNP
11	112999738	rs3018458	C	A	100	PASS	AC=741;AF=0.147963;AN=5008;NS=2504;DP=15884;EAS_AF=0.2113;AMR_AF=0.2104;AFR_AF=0.1868;EUR_AF=0.0437;SAS_AF=0.093;AA=A|||;VT=SNP
11	112999832	rs1436106	G	A	100	PASS	AC=3067;AF=0.61242;AN=5008;NS=2504;DP=15626;EAS_AF=0.5843;AMR_AF=0.781;AFR_AF=0.4781;EUR_AF=0.6511;SAS_AF=0.6636;AA=A|||;VT=SNP
11	113000212	rs12788026	A	T	100	PASS	AC=1880;AF=0.375399;AN=5008;NS=2504;DP=19903;EAS_AF=0.247;AMR_AF=0.4755;AFR_AF=0.2398;EUR_AF=0.502;SAS_AF=0.4898;AA=A|||;VT=SNP
11	113000567	rs17509332	C	T	100	PASS	AC=388;AF=0.077476;AN=5008;NS=2504;DP=22374;EAS_AF=0.124;AMR_AF=0.0937;AFR_AF=0.0098;EUR_AF=0.1054;SAS_AF=0.0808;AA=C|||;VT=SNP
11	113001310	rs7932647	G	A	100	PASS	AC=1797;AF=0.358826;AN=5008;NS=2504;DP=21359;EAS_AF=0.247;AMR_AF=0.4654;AFR_AF=0.1823;EUR_AF=0.502;SAS_AF=0.4898;AA=G|||;VT=SNP
11	113001396	rs1245120	T	C	100	PASS	AC=2994;AF=0.597843;AN=5008;NS=2504;DP=21715;EAS_AF=0.5843;AMR_AF=0.7767;AFR_AF=0.4251;EUR_AF=0.6511;SAS_AF=0.6636;AA=T|||;VT=SNP
11	113001661	rs1245119	C	G	100	PASS	AC=2994;AF=0.597843;AN=5008;NS=2504;DP=20277;EAS_AF=0.5843;AMR_AF=0.7767;AFR_AF=0.4251;EUR_AF=0.6511;SAS_AF=0.6636;AA=G|||;VT=SNP
11	113002355	rs1245118	C	T	100	PASS	AC=2991;AF=0.597244;AN=5008;NS=2504;DP=20303;EAS_AF=0.5823;AMR_AF=0.7767;AFR_AF=0.4251;EUR_AF=0.6511;SAS_AF=0.6626;AA=C|||;VT=SNP
11	113004662	rs4937993	A	G	100	PASS	AC=1897;AF=0.378794;AN=5008;NS=2504;DP=16937;EAS_AF=0.248;AMR_AF=0.4755;AFR_AF=0.2519;EUR_AF=0.502;SAS_AF=0.4898;AA=A|||;VT=SNP
11	113004699	rs2437692	A	T	100	PASS	AC=3132;AF=0.625399;AN=5008;NS=2504;DP=17166;EAS_AF=0.5853;AMR_AF=0.7824;AFR_AF=0.5151;EUR_AF=0.6521;SAS_AF=0.6769;AA=T|||;VT=SNP
11	113006070	rs948246	C	A	100	PASS	AC=372;AF=0.0742812;AN=5008;NS=2504;DP=21916;EAS_AF=0.0694;AMR_AF=0.0893;AFR_AF=0.1611;EUR_AF=0.0129;SAS_AF=0.0143;AA=C|||;VT=SNP
11	113006860	rs7112548	C	T	100	PASS	AC=1883;AF=0.375998;AN=5008;NS=2504;DP=17305;EAS_AF=0.248;AMR_AF=0.4755;AFR_AF=0.2421;EUR_AF=0.501;SAS_AF=0.4898;AA=C|||;VT=SNP
11	113007580	rs948247	G	C	100	PASS	AC=384;AF=0.0766773;AN=5008;NS=2504;DP=19962;EAS_AF=0.0714;AMR_AF=0.0893;AFR_AF=0.1657;EUR_AF=0.0129;SAS_AF=0.0184;AA=C|||;VT=SNP
11	113008160	rs10891510	T	G	100	PASS	AC=1881;AF=0.375599;AN=5008;NS=2504;DP=20120;EAS_AF=0.248;AMR_AF=0.4755;AFR_AF=0.2398;EUR_AF=0.502;SAS_AF=0.4898;AA=T|||;VT=SNP
11	113008320	rs1261878	T	G	100	PASS	AC=4335;AF=0.865615;AN=5008;NS=2504;DP=19531;EAS_AF=0.8948;AMR_AF=0.866;AFR_AF=0.9735;EUR_AF=0.7793;SAS_AF=0.7781;AA=G|||;VT=SNP
11	113008360	rs1245139	T	C	100	PASS	AC=3044;AF=0.607827;AN=5008;NS=2504;DP=19746;EAS_AF=0.5823;AMR_AF=0.7781;AFR_AF=0.4629;EUR_AF=0.6491;SAS_AF=0.6667;AA=C|||;VT=SNP
11	113008370	rs1245138	C	A	100	PASS	AC=3131;AF=0.6252;AN=5008;NS=2504;DP=19764;EAS_AF=0.5833;AMR_AF=0.7824;AFR_AF=0.5166;EUR_AF=0.6501;SAS_AF=0.6779;AA=A|||;VT=SNP
11	113008772	rs11214511	A	G	100	PASS	AC=501;AF=0.10004;AN=5008;NS=2504;DP=17901;EAS_AF=0.25;AMR_AF=0.0461;AFR_AF=0.0038;EUR_AF=0.1233;SAS_AF=0.09;AA=A|||;VT=SNP
11	113009421	rs11214512	G	C	100	PASS	AC=691;AF=0.137979;AN=5008;NS=2504;DP=20867;EAS_AF=0.255;AMR_AF=0.0576;AFR_AF=0.1377;EUR_AF=0.1243;SAS_AF=0.089;AA=G|||;VT=SNP
11	113009703	rs17114972	G	A	100	PASS	AC=723;AF=0.144369;AN=5008;NS=2504;DP=19600;EAS_AF=0.2629;AMR_AF=0.2089;AFR_AF=0.0159;EUR_AF=0.1352;SAS_AF=0.1595;AA=G|||;VT=SNP
11	113009718	rs10891511	A	G	100	PASS	AC=564;AF=0.11262;AN=5008;NS=2504;DP=19416;EAS_AF=0.255;AMR_AF=0.0519;AFR_AF=0.0454;EUR_AF=0.1233;SAS_AF=0.089;AA=A|||;VT=SNP
11	113009970	rs10891512	A	G	100	PASS	AC=690;AF=0.13778;AN=5008;NS=2504;DP=17534;EAS_AF=0.255;AMR_AF=0.0576;AFR_AF=0.1369;EUR_AF=0.1243;SAS_AF=0.089;AA=A|||;VT=SNP
11	113010199	rs17114979	T	C	100	PASS	AC=723;AF=0.144369;AN=5008;NS=2504;DP=15705;EAS_AF=0.2629;AMR_AF=0.2089;AFR_AF=0.0159;EUR_AF=0.1352;SAS_AF=0.1595;AA=T|||;VT=SNP
11	113010256	rs1245136	C	G	100	PASS	AC=377;AF=0.0752796;AN=5008;NS=2504;DP=16631;EAS_AF=0.0694;AMR_AF=0.0908;AFR_AF=0.1641;EUR_AF=0.0129;SAS_AF=0.0143;AA=C|||;VT=SNP
11	113010872	rs1245135	T	C	100	PASS	AC=4796;AF=0.957668;AN=5008;NS=2504;DP=19702;EAS_AF=0.9931;AMR_AF=0.928;AFR_AF=0.997;EUR_AF=0.8847;SAS_AF=0.9642;AA=C|||;VT=SNP
11	113011346	rs1245134	T	C	100	PASS	AC=379;AF=0.0756789;AN=5008;NS=2504;DP=20536;EAS_AF=0.0694;AMR_AF=0.0908;AFR_AF=0.1649;EUR_AF=0.0129;SAS_AF=0.0153;AA=T|||;VT=SNP
11	113011721	rs1245133	A	G	100	PASS	AC=1799;AF=0.359225;AN=5008;NS=2504;DP=18692;EAS_AF=0.5893;AMR_AF=0.3588;AFR_AF=0.3124;EUR_AF=0.2734;SAS_AF=0.274;AA=a|||;VT=SNP
11	113012331	rs10891513	A	G	100	PASS	AC=683;AF=0.136382;AN=5008;NS=2504;DP=15764;EAS_AF=0.255;AMR_AF=0.0576;AFR_AF=0.1324;EUR_AF=0.1243;SAS_AF=0.0879;AA=G|||;VT=SNP
11	113012494	rs1245132	A	G	100	PASS	AC=355;AF=0.0708866;AN=5008;NS=2504;DP=19086;EAS_AF=0.0694;AMR_AF=0.0893;AFR_AF=0.1483;EUR_AF=0.0129;SAS_AF=0.0143;AA=A|||;VT=SNP
11	113014058	rs7112370	A	G	100	PASS	AC=666;AF=0.132987;AN=5008;NS=2504;DP=17894;EAS_AF=0.255;AMR_AF=0.0562;AFR_AF=0.1195;EUR_AF=0.1243;SAS_AF=0.089;AA=A|||;VT=SNP
11	113014812	rs4936262	G	A	100	PASS	AC=153;AF=0.0305511;AN=5008;NS=2504;DP=19074;EAS_AF=0.0694;AMR_AF=0.0749;AFR_AF=0.0015;EUR_AF=0.0149;SAS_AF=0.0143;AA=G|||;VT=SNP
11	113014986	rs1245131	G	A	100	PASS	AC=1884;AF=0.376198;AN=5008;NS=2504;DP=18089;EAS_AF=0.5903;AMR_AF=0.3573;AFR_AF=0.3737;EUR_AF=0.2734;SAS_AF=0.2781;AA=A|||;VT=SNP
11	113015973	rs1245130	G	T	100	PASS	AC=4327;AF=0.864018;AN=5008;NS=2504;DP=19052;EAS_AF=0.8919;AMR_AF=0.866;AFR_AF=0.9682;EUR_AF=0.7803;SAS_AF=0.7791;AA=T|||;VT=SNP
11	113016423	rs10891514	C	T	100	PASS	AC=695;AF=0.138778;AN=5008;NS=2504;DP=15194;EAS_AF=0.256;AMR_AF=0.0591;AFR_AF=0.1316;EUR_AF=0.1233;SAS_AF=0.1002;AA=T|||;VT=SNP
11	113016737	rs55859223	T	G	100	PASS	AC=506;AF=0.101038;AN=5008;NS=2504;DP=15427;EAS_AF=0.255;AMR_AF=0.0461;AFR_AF=0.0045;EUR_AF=0.1233;SAS_AF=0.089;AA=T|||;VT=SNP
11	113017191	rs1268913	A	G	100	PASS	AC=4333;AF=0.865216;AN=5008;NS=2504;DP=18233;EAS_AF=0.8919;AMR_AF=0.866;AFR_AF=0.9735;EUR_AF=0.7803;SAS_AF=0.7781;AA=G|||;VT=SNP
11	113017470	rs10891515	G	A	100	PASS	AC=682;AF=0.136182;AN=5008;NS=2504;DP=16552;EAS_AF=0.253;AMR_AF=0.0576;AFR_AF=0.1324;EUR_AF=0.1243;SAS_AF=0.089;AA=G|||;VT=SNP
11	113017536	rs10891516	A	G	100	PASS	AC=683;AF=0.136382;AN=5008;NS=2504;DP=17414;EAS_AF=0.253;AMR_AF=0.0576;AFR_AF=0.1331;EUR_AF=0.1243;SAS_AF=0.089;AA=A|||;VT=SNP
11	113017850	rs10891517	T	C	100	PASS	AC=637;AF=0.127196;AN=5008;NS=2504;DP=17582;EAS_AF=0.253;AMR_AF=0.0548;AFR_AF=0.1006;EUR_AF=0.1233;SAS_AF=0.089;AA=T|||;VT=SNP
11	113018408	rs10502169	A	G	100	PASS	AC=681;AF=0.135982;AN=5008;NS=2504;DP=20583;EAS_AF=0.253;AMR_AF=0.0576;AFR_AF=0.1324;EUR_AF=0.1243;SAS_AF=0.0879;AA=A|||;VT=SNP
11	113018492	rs11214514	T	C	100	PASS	AC=681;AF=0.135982;AN=5008;NS=2504;DP=19768;EAS_AF=0.253;AMR_AF=0.0576;AFR_AF=0.1324;EUR_AF=0.1243;SAS_AF=0.0879;AA=C|||;VT=SNP
11	113018849	rs76406876	T	G	100	PASS	AC=396;AF=0.0790735;AN=5008;NS=2504;DP=15573;EAS_AF=0.129;AMR_AF=0.0951;AFR_AF=0.0113;EUR_AF=0.1054;SAS_AF=0.0808;AA=T|||;VT=SNP
11	113018964	rs10891518	C	T	100	PASS	AC=1786;AF=0.356629;AN=5008;NS=2504;DP=12746;EAS_AF=0.2391;AMR_AF=0.4669;AFR_AF=0.177;EUR_AF=0.502;SAS_AF=0.4928;AA=C|||;VT=SNP
11	113019437	rs1369814	C	A	100	PASS	AC=396;AF=0.0790735;AN=5008;NS=2504;DP=20046;EAS_AF=0.129;AMR_AF=0.0937;AFR_AF=0.0113;EUR_AF=0.1064;SAS_AF=0.0808;AA=C|||;VT=SNP
11	113019459	rs1245129	T	C	100	PASS	AC=1880;AF=0.375399;AN=5008;NS=2504;DP=19974;EAS_AF=0.5873;AMR_AF=0.3703;AFR_AF=0.3699;EUR_AF=0.2734;SAS_AF=0.273;AA=C|||;VT=SNP
11	113019538	rs1245128	C	T	100	PASS	AC=373;AF=0.0744808;AN=5008;NS=2504;DP=18723;EAS_AF=0.0694;AMR_AF=0.0908;AFR_AF=0.1611;EUR_AF=0.0129;SAS_AF=0.0143;AA=C|||;VT=SNP
11	113020582	rs4366519	C	T	100	PASS	AC=757;AF=0.151158;AN=5008;NS=2504;DP=15883;EAS_AF=0.253;AMR_AF=0.0677;AFR_AF=0.1838;EUR_AF=0.1243;SAS_AF=0.089;AA=C|||;VT=SNP
11	113022450	rs12286728	G	C	100	PASS	AC=439;AF=0.0876597;AN=5008;NS=2504;DP=18560;EAS_AF=0.1607;AMR_AF=0.0951;AFR_AF=0.0174;EUR_AF=0.1054;SAS_AF=0.0838;AA=G|||;VT=SNP
11	113023162	rs9651679	A	G	100	PASS	AC=754;AF=0.150559;AN=5008;NS=2504;DP=22107;EAS_AF=0.253;AMR_AF=0.0663;AFR_AF=0.1838;EUR_AF=0.1243;SAS_AF=0.0869;AA=A|||;VT=SNP
11	113023716	rs75794878	G	T	100	PASS	AC=732;AF=0.146166;AN=5008;NS=2504;DP=18621;EAS_AF=0.2629;AMR_AF=0.2089;AFR_AF=0.0212;EUR_AF=0.1352;SAS_AF=0.1616;AA=G|||;VT=SNP
11	113025146	rs11214518	A	G	100	PASS	AC=780;AF=0.155751;AN=5008;NS=2504;DP=19795;EAS_AF=0.253;AMR_AF=0.0663;AFR_AF=0.2005;EUR_AF=0.1233;SAS_AF=0.092;AA=A|||;VT=SNP
11	113025684	rs80254943	C	A	100	PASS	AC=386;AF=0.0770767;AN=5008;NS=2504;DP=19359;EAS_AF=0.129;AMR_AF=0.0893;AFR_AF=0.0113;EUR_AF=0.1014;SAS_AF=0.0787;AA=C|||;VT=SNP
11	113026154	rs1261876	C	T	100	PASS	AC=355;AF=0.0708866;AN=5008;NS=2504;DP=16724;EAS_AF=0.0675;AMR_AF=0.0908;AFR_AF=0.149;EUR_AF=0.0129;SAS_AF=0.0143;AA=C|||;VT=SNP
11	113026570	rs1245126	C	T	100	PASS	AC=470;AF=0.0938498;AN=5008;NS=2504;DP=19885;EAS_AF=0.0992;AMR_AF=0.0937;AFR_AF=0.208;EUR_AF=0.0139;SAS_AF=0.0164;AA=C|||;VT=SNP
11	113026579	rs79919860	A	G	100	PASS	AC=385;AF=0.076877;AN=5008;NS=2504;DP=20169;EAS_AF=0.129;AMR_AF=0.0879;AFR_AF=0.0113;EUR_AF=0.1014;SAS_AF=0.0787;AA=A|||;VT=SNP
11	113026758	rs28463004	A	G	100	PASS	AC=757;AF=0.151158;AN=5008;NS=2504;DP=22470;EAS_AF=0.251;AMR_AF=0.0663;AFR_AF=0.1876;EUR_AF=0.1233;SAS_AF=0.0879;AA=A|||;VT=SNP
11	113027158	rs4936263	G	A	100	PASS	AC=1844;AF=0.368211;AN=5008;NS=2504;DP=20289;EAS_AF=0.2401;AMR_AF=0.4755;AFR_AF=0.1823;EUR_AF=0.5129;SAS_AF=0.5266;AA=G|||;VT=SNP
11	113027641	rs17595156	G	A	100	PASS	AC=384;AF=0.0766773;AN=5008;NS=2504;DP=19216;EAS_AF=0.129;AMR_AF=0.0879;AFR_AF=0.0113;EUR_AF=0.1014;SAS_AF=0.0777;AA=G|||;VT=SNP
11	113027945	rs11214520	C	G	100	PASS	AC=782;AF=0.15615;AN=5008;NS=2504;DP=18349;EAS_AF=0.253;AMR_AF=0.0677;AFR_AF=0.2012;EUR_AF=0.1233;SAS_AF=0.092;AA=C|||;VT=SNP
11	113028224	rs1940704	A	G	100	PASS	AC=1266;AF=0.252796;AN=5008;NS=2504;DP=15604;EAS_AF=0.3532;AMR_AF=0.1599;AFR_AF=0.4115;EUR_AF=0.1382;SAS_AF=0.1186;AA=G|||;VT=SNP
11	113028227	rs1940705	T	C	100	PASS	AC=1652;AF=0.329872;AN=5008;NS=2504;DP=15434;EAS_AF=0.4821;AMR_AF=0.2493;AFR_AF=0.4228;EUR_AF=0.2396;SAS_AF=0.1973;AA=T|||;VT=SNP
11	113028441	rs1245125	A	C	100	PASS	AC=1653;AF=0.330072;AN=5008;NS=2504;DP=14124;EAS_AF=0.4821;AMR_AF=0.2493;AFR_AF=0.4236;EUR_AF=0.2396;SAS_AF=0.1973;AA=C|||;VT=SNP
11	113028499	rs56155282	C	T	100	PASS	AC=757;AF=0.151158;AN=5008;NS=2504;DP=13064;EAS_AF=0.251;AMR_AF=0.0663;AFR_AF=0.1868;EUR_AF=0.1233;SAS_AF=0.089;AA=C|||;VT=SNP
11	113029314	rs1245124	A	T	100	PASS	AC=475;AF=0.0948482;AN=5008;NS=2504;DP=20975;EAS_AF=0.0992;AMR_AF=0.0937;AFR_AF=0.2118;EUR_AF=0.0139;SAS_AF=0.0164;AA=A|||;VT=SNP
11	113029572	rs1261875	A	G	100	PASS	AC=476;AF=0.0950479;AN=5008;NS=2504;DP=20048;EAS_AF=0.0992;AMR_AF=0.0937;AFR_AF=0.2126;EUR_AF=0.0139;SAS_AF=0.0164;AA=A|||;VT=SNP
11	113030178	rs1245123	T	A	100	PASS	AC=475;AF=0.0948482;AN=5008;NS=2504;DP=14459;EAS_AF=0.0992;AMR_AF=0.0937;AFR_AF=0.2118;EUR_AF=0.0139;SAS_AF=0.0164;AA=T|||;VT=SNP
11	113030245	rs1245122	A	G	100	PASS	AC=475;AF=0.0948482;AN=5008;NS=2504;DP=15241;EAS_AF=0.0992;AMR_AF=0.0937;AFR_AF=0.2118;EUR_AF=0.0139;SAS_AF=0.0164;AA=A|||;VT=SNP
11	113030627	rs1245121	C	A	100	PASS	AC=1648;AF=0.329073;AN=5008;NS=2504;DP=13197;EAS_AF=0.4821;AMR_AF=0.2493;AFR_AF=0.4198;EUR_AF=0.2396;SAS_AF=0.1973;AA=t|||;VT=SNP
11	113030759	rs78133861	T	C	100	PASS	AC=385;AF=0.076877;AN=5008;NS=2504;DP=21244;EAS_AF=0.129;AMR_AF=0.0879;AFR_AF=0.0113;EUR_AF=0.1014;SAS_AF=0.0787;AA=T|||;VT=SNP
11	113031338	rs2846915	A	T	100	PASS	AC=473;AF=0.0944489;AN=5008;NS=2504;DP=20006;EAS_AF=0.0992;AMR_AF=0.0937;AFR_AF=0.2103;EUR_AF=0.0139;SAS_AF=0.0164;AA=A|||;VT=SNP
11	113031758	rs2846916	T	C	100	PASS	AC=1597;AF=0.31889;AN=5008;NS=2504;DP=14127;EAS_AF=0.4821;AMR_AF=0.2435;AFR_AF=0.3828;EUR_AF=0.2406;SAS_AF=0.1984;AA=C|||;VT=SNP
11	113032662	rs75797378	T	G	100	PASS	AC=385;AF=0.076877;AN=5008;NS=2504;DP=18075;EAS_AF=0.129;AMR_AF=0.0879;AFR_AF=0.0113;EUR_AF=0.1014;SAS_AF=0.0787;AA=T|||;VT=SNP
11	113032906	rs7939805	C	A	100	PASS	AC=471;AF=0.0940495;AN=5008;NS=2504;DP=18694;EAS_AF=0.0992;AMR_AF=0.0937;AFR_AF=0.2088;EUR_AF=0.0139;SAS_AF=0.0164;AA=C|||;VT=SNP
11	113033220	rs17510563	A	G	100	PASS	AC=385;AF=0.076877;AN=5008;NS=2504;DP=1005;EAS_AF=0.129;AMR_AF=0.0879;AFR_AF=0.0113;EUR_AF=0.1014;SAS_AF=0.0787;AA=A|||;VT=SNP
11	113034374	rs11214523	G	A	100	PASS	AC=504;AF=0.100639;AN=5008;NS=2504;DP=21422;EAS_AF=0.251;AMR_AF=0.0461;AFR_AF=0.0061;EUR_AF=0.1243;SAS_AF=0.0879;AA=G|||;VT=SNP
11	113034690	rs80327551	T	C	100	PASS	AC=370;AF=0.0738818;AN=5008;NS=2504;DP=21451;EAS_AF=0.1141;AMR_AF=0.0879;AFR_AF=0.0113;EUR_AF=0.1014;SAS_AF=0.0787;AA=T|||;VT=SNP
11	113034787	rs12272966	C	T	100	PASS	AC=1609;AF=0.321286;AN=5008;NS=2504;DP=22094;EAS_AF=0.4673;AMR_AF=0.245;AFR_AF=0.4032;EUR_AF=0.2406;SAS_AF=0.1973;AA=T|||;VT=SNP
11	113036206	rs7131082	A	G	100	PASS	AC=467;AF=0.0932508;AN=5008;NS=2504;DP=18499;EAS_AF=0.1002;AMR_AF=0.0937;AFR_AF=0.205;EUR_AF=0.0139;SAS_AF=0.0164;AA=A|||;VT=SNP
11	113036362	rs2885455	G	A	100	PASS	AC=754;AF=0.150559;AN=5008;NS=2504;DP=16637;EAS_AF=0.251;AMR_AF=0.062;AFR_AF=0.1868;EUR_AF=0.1243;SAS_AF=0.0879;AA=G|||;VT=SNP
11	113036363	rs2885456	A	T	100	PASS	AC=783;AF=0.15635;AN=5008;NS=2504;DP=16633;EAS_AF=0.254;AMR_AF=0.0634;AFR_AF=0.1944;EUR_AF=0.1252;SAS_AF=0.1022;AA=A|||;VT=SNP
11	113036501	rs4595575	G	T	100	PASS	AC=1244;AF=0.248403;AN=5008;NS=2504;DP=14703;EAS_AF=0.3522;AMR_AF=0.1571;AFR_AF=0.3986;EUR_AF=0.1392;SAS_AF=0.1155;AA=T|||;VT=SNP
11	113036969	rs11214524	A	G	100	PASS	AC=502;AF=0.10024;AN=5008;NS=2504;DP=19616;EAS_AF=0.251;AMR_AF=0.0447;AFR_AF=0.0053;EUR_AF=0.1243;SAS_AF=0.0879;AA=A|||;VT=SNP
11	113037493	rs11607865	C	A	100	PASS	AC=1434;AF=0.286342;AN=5008;NS=2504;DP=19426;EAS_AF=0.2063;AMR_AF=0.3746;AFR_AF=0.0711;EUR_AF=0.3847;SAS_AF=0.4959;AA=C|||;VT=SNP
11	113037986	rs4937995	A	G	100	PASS	AC=1231;AF=0.245807;AN=5008;NS=2504;DP=19139;EAS_AF=0.3512;AMR_AF=0.1542;AFR_AF=0.4002;EUR_AF=0.1382;SAS_AF=0.1043;AA=A|||;VT=SNP
11	113038005	rs4936265	C	T	100	PASS	AC=1239;AF=0.247404;AN=5008;NS=2504;DP=18532;EAS_AF=0.3532;AMR_AF=0.1542;AFR_AF=0.4009;EUR_AF=0.1392;SAS_AF=0.1084;AA=C|||;VT=SNP
11	113038053	rs4937996	G	A	100	PASS	AC=419;AF=0.0836661;AN=5008;NS=2504;DP=16347;EAS_AF=0.0694;AMR_AF=0.0922;AFR_AF=0.1952;EUR_AF=0.0129;SAS_AF=0.0143;AA=G|||;VT=SNP
11	113038430	rs11214525	G	A	100	PASS	AC=420;AF=0.0838658;AN=5008;NS=2504;DP=15724;EAS_AF=0.0704;AMR_AF=0.0922;AFR_AF=0.1952;EUR_AF=0.0129;SAS_AF=0.0143;AA=G|||;VT=SNP
11	113038506	rs11214526	G	A	100	PASS	AC=419;AF=0.0836661;AN=5008;NS=2504;DP=16847;EAS_AF=0.0694;AMR_AF=0.0922;AFR_AF=0.1952;EUR_AF=0.0129;SAS_AF=0.0143;AA=G|||;VT=SNP
11	113038595	rs7120505	A	G	100	PASS	AC=4362;AF=0.871006;AN=5008;NS=2504;DP=16546;EAS_AF=0.872;AMR_AF=0.8674;AFR_AF=0.9758;EUR_AF=0.7893;SAS_AF=0.8149;AA=G|||;VT=SNP
11	113038934	rs7121317	G	A	100	PASS	AC=1269;AF=0.253395;AN=5008;NS=2504;DP=22264;EAS_AF=0.3562;AMR_AF=0.1556;AFR_AF=0.413;EUR_AF=0.1392;SAS_AF=0.1186;AA=A|||;VT=SNP
11	113040118	rs10502170	A	G	100	PASS	AC=1269;AF=0.253395;AN=5008;NS=2504;DP=19905;EAS_AF=0.3562;AMR_AF=0.1556;AFR_AF=0.413;EUR_AF=0.1392;SAS_AF=0.1186;AA=G|||;VT=SNP
11	113040493	rs12274201	G	A	100	PASS	AC=1221;AF=0.24381;AN=5008;NS=2504;DP=15351;EAS_AF=0.3532;AMR_AF=0.1542;AFR_AF=0.3911;EUR_AF=0.1382;SAS_AF=0.1043;AA=G|||;VT=SNP
11	113040595	rs56970820	C	T	100	PASS	AC=502;AF=0.10024;AN=5008;NS=2504;DP=17665;EAS_AF=0.251;AMR_AF=0.0447;AFR_AF=0.0053;EUR_AF=0.1243;SAS_AF=0.0879;AA=C|||;VT=SNP
11	113040818	rs4143165	G	A	100	PASS	AC=1266;AF=0.252796;AN=5008;NS=2504;DP=18399;EAS_AF=0.3562;AMR_AF=0.1556;AFR_AF=0.4107;EUR_AF=0.1392;SAS_AF=0.1186;AA=A|||;VT=SNP
11	113040855	rs7129539	C	T	100	PASS	AC=416;AF=0.0830671;AN=5008;NS=2504;DP=18324;EAS_AF=0.0694;AMR_AF=0.0922;AFR_AF=0.1929;EUR_AF=0.0129;SAS_AF=0.0143;AA=C|||;VT=SNP
11	113041446	rs7102903	C	T	100	PASS	AC=1219;AF=0.243411;AN=5008;NS=2504;DP=17728;EAS_AF=0.3532;AMR_AF=0.1542;AFR_AF=0.3888;EUR_AF=0.1392;SAS_AF=0.1043;AA=C|||;VT=SNP
11	113042059	rs2043603	G	A	100	PASS	AC=1254;AF=0.250399;AN=5008;NS=2504;DP=16895;EAS_AF=0.3552;AMR_AF=0.1542;AFR_AF=0.4115;EUR_AF=0.1382;SAS_AF=0.1084;AA=A|||;VT=SNP
11	113042119	rs10789937	C	T	100	PASS	AC=3088;AF=0.616613;AN=5008;NS=2504;DP=16821;EAS_AF=0.5159;AMR_AF=0.7118;AFR_AF=0.559;EUR_AF=0.6501;SAS_AF=0.6963;AA=C|||;VT=SNP
11	113043047	rs981555	C	T	100	PASS	AC=4355;AF=0.869609;AN=5008;NS=2504;DP=19612;EAS_AF=0.872;AMR_AF=0.8674;AFR_AF=0.9705;EUR_AF=0.7893;SAS_AF=0.8149;AA=T|||;VT=SNP
11	113043726	rs2043602	C	T	100	PASS	AC=3080;AF=0.615016;AN=5008;NS=2504;DP=16348;EAS_AF=0.5099;AMR_AF=0.7118;AFR_AF=0.5575;EUR_AF=0.6501;SAS_AF=0.6963;AA=C|||;VT=SNP
11	113044728	rs11214529	T	G	100	PASS	AC=508;AF=0.101438;AN=5008;NS=2504;DP=16739;EAS_AF=0.2569;AMR_AF=0.0447;AFR_AF=0.0053;EUR_AF=0.1243;SAS_AF=0.0879;AA=T|||;VT=SNP
11	113045684	rs11214530	A	G	100	PASS	AC=418;AF=0.0834665;AN=5008;NS=2504;DP=19936;EAS_AF=0.0685;AMR_AF=0.0922;AFR_AF=0.1952;EUR_AF=0.0129;SAS_AF=0.0143;AA=A|||;VT=SNP
11	113047005	rs12224124	T	C	100	PASS	AC=691;AF=0.137979;AN=5008;NS=2504;DP=18084;EAS_AF=0.2579;AMR_AF=0.0548;AFR_AF=0.1377;EUR_AF=0.1243;SAS_AF=0.0879;AA=T|||;VT=SNP
11	113047146	rs12222643	G	A	100	PASS	AC=708;AF=0.141374;AN=5008;NS=2504;DP=20142;EAS_AF=0.2579;AMR_AF=0.0548;AFR_AF=0.1505;EUR_AF=0.1243;SAS_AF=0.0879;AA=G|||;VT=SNP
11	113047583	rs11214531	G	A	100	PASS	AC=722;AF=0.144169;AN=5008;NS=2504;DP=15666;EAS_AF=0.2599;AMR_AF=0.0562;AFR_AF=0.1505;EUR_AF=0.1252;SAS_AF=0.0982;AA=A|||;VT=SNP
11	113047896	rs4936266	G	A	100	PASS	AC=441;AF=0.0880591;AN=5008;NS=2504;DP=19437;EAS_AF=0.0694;AMR_AF=0.0922;AFR_AF=0.2118;EUR_AF=0.0129;SAS_AF=0.0143;AA=G|||;VT=SNP
11	113048431	rs11214532	C	T	100	PASS	AC=692;AF=0.138179;AN=5008;NS=2504;DP=18989;EAS_AF=0.2579;AMR_AF=0.0548;AFR_AF=0.1377;EUR_AF=0.1252;SAS_AF=0.0879;AA=C|||;VT=SNP
11	113048466	rs11214533	T	C	100	PASS	AC=1311;AF=0.261781;AN=5008;NS=2504;DP=17918;EAS_AF=0.3214;AMR_AF=0.0908;AFR_AF=0.5174;EUR_AF=0.1322;SAS_AF=0.1094;AA=T|||;VT=SNP
11	113048894	rs12286372	T	C	100	PASS	AC=481;AF=0.0960463;AN=5008;NS=2504;DP=18145;EAS_AF=0.1022;AMR_AF=0.0937;AFR_AF=0.2133;EUR_AF=0.0149;SAS_AF=0.0164;AA=T|||;VT=SNP
11	113049287	rs7111410	C	T	100	PASS	AC=1068;AF=0.213259;AN=5008;NS=2504;DP=19164;EAS_AF=0.1647;AMR_AF=0.1282;AFR_AF=0.5794;EUR_AF=0.0209;SAS_AF=0.0266;AA=C|||;VT=SNP
11	113049801	rs35107553	C	T	100	PASS	AC=1979;AF=0.395168;AN=5008;NS=2504;DP=17407;EAS_AF=0.3353;AMR_AF=0.5749;AFR_AF=0.0772;EUR_AF=0.5427;SAS_AF=0.6074;AA=C|||;VT=SNP
11	113050292	rs6589360	A	T	100	PASS	AC=1783;AF=0.35603;AN=5008;NS=2504;DP=16209;EAS_AF=0.4177;AMR_AF=0.1844;AFR_AF=0.73;EUR_AF=0.1461;SAS_AF=0.1247;AA=T|||;VT=SNP
11	113051042	rs1436104	C	T	100	PASS	AC=4353;AF=0.869209;AN=5008;NS=2504;DP=20266;EAS_AF=0.873;AMR_AF=0.8674;AFR_AF=0.9705;EUR_AF=0.7903;SAS_AF=0.8108;AA=T|||;VT=SNP
11	113051314	rs7941908	G	T	100	PASS	AC=470;AF=0.0938498;AN=5008;NS=2504;DP=18501;EAS_AF=0.1022;AMR_AF=0.0937;AFR_AF=0.205;EUR_AF=0.0149;SAS_AF=0.0164;AA=G|||;VT=SNP
11	113051547	rs6589361	T	C	100	PASS	AC=1790;AF=0.357428;AN=5008;NS=2504;DP=19073;EAS_AF=0.4236;AMR_AF=0.1844;AFR_AF=0.7307;EUR_AF=0.1461;SAS_AF=0.1247;AA=T|||;VT=SNP
11	113052567	rs4937998	G	T	100	PASS	AC=4353;AF=0.869209;AN=5008;NS=2504;DP=15521;EAS_AF=0.873;AMR_AF=0.8674;AFR_AF=0.9705;EUR_AF=0.7903;SAS_AF=0.8108;AA=T|||;VT=SNP
11	113052704	rs753926	A	G	100	PASS	AC=473;AF=0.0944489;AN=5008;NS=2504;DP=18719;EAS_AF=0.1022;AMR_AF=0.0937;AFR_AF=0.2073;EUR_AF=0.0149;SAS_AF=0.0164;AA=A|||;VT=SNP
11	113053558	rs1369813	C	T	100	PASS	AC=352;AF=0.0702875;AN=5008;NS=2504;DP=15778;EAS_AF=0.0694;AMR_AF=0.0893;AFR_AF=0.1452;EUR_AF=0.0139;SAS_AF=0.0143;AA=C|||;VT=SNP
11	113054209	rs6589362	T	C	100	PASS	AC=470;AF=0.0938498;AN=5008;NS=2504;DP=19391;EAS_AF=0.1022;AMR_AF=0.0937;AFR_AF=0.205;EUR_AF=0.0149;SAS_AF=0.0164;AA=T|||;VT=SNP
11	113054434	rs6589363	A	G	100	PASS	AC=4360;AF=0.870607;AN=5008;NS=2504;DP=18376;EAS_AF=0.873;AMR_AF=0.8674;AFR_AF=0.975;EUR_AF=0.7913;SAS_AF=0.8108;AA=G|||;VT=SNP
11	113054642	rs7943611	T	C	100	PASS	AC=4361;AF=0.870807;AN=5008;NS=2504;DP=19023;EAS_AF=0.873;AMR_AF=0.8674;AFR_AF=0.9758;EUR_AF=0.7913;SAS_AF=0.8108;AA=C|||;VT=SNP
11	113055850	rs112426035	A	G	100	PASS	AC=473;AF=0.0944489;AN=5008;NS=2504;DP=9724;EAS_AF=0.1022;AMR_AF=0.0937;AFR_AF=0.2073;EUR_AF=0.0149;SAS_AF=0.0164;AA=A|||;VT=SNP
11	113056039	rs1436103	C	A	100	PASS	AC=4354;AF=0.869409;AN=5008;NS=2504;DP=14468;EAS_AF=0.873;AMR_AF=0.8674;AFR_AF=0.9705;EUR_AF=0.7913;SAS_AF=0.8108;AA=A|||;VT=SNP
11	113056323	rs4936267	C	T	100	PASS	AC=4146;AF=0.827875;AN=5008;NS=2504;DP=20710;EAS_AF=0.871;AMR_AF=0.853;AFR_AF=0.8253;EUR_AF=0.7913;SAS_AF=0.8067;AA=C|||;VT=SNP
11	113056672	rs17115088	C	A	100	PASS	AC=420;AF=0.0838658;AN=5008;NS=2504;DP=18625;EAS_AF=0.0694;AMR_AF=0.0922;AFR_AF=0.1952;EUR_AF=0.0139;SAS_AF=0.0143;AA=C|||;VT=SNP
11	113056711	rs2196456	G	A	100	PASS	AC=4361;AF=0.870807;AN=5008;NS=2504;DP=19861;EAS_AF=0.873;AMR_AF=0.8674;AFR_AF=0.9758;EUR_AF=0.7913;SAS_AF=0.8108;AA=A|||;VT=SNP
11	113057011	rs4648322	T	C	100	PASS	AC=4290;AF=0.856629;AN=5008;NS=2504;DP=18349;EAS_AF=0.875;AMR_AF=0.8617;AFR_AF=0.9236;EUR_AF=0.7913;SAS_AF=0.8108;AA=C|||;VT=SNP
11	113060336	rs4938000	T	C	100	PASS	AC=3815;AF=0.761781;AN=5008;NS=2504;DP=16452;EAS_AF=0.6151;AMR_AF=0.8199;AFR_AF=0.9523;EUR_AF=0.665;SAS_AF=0.7137;AA=C|||;VT=SNP
11	113060469	rs2117912	C	T	100	PASS	AC=4356;AF=0.869808;AN=5008;NS=2504;DP=18079;EAS_AF=0.875;AMR_AF=0.866;AFR_AF=0.9705;EUR_AF=0.7913;SAS_AF=0.8119;AA=T|||;VT=SNP
11	113061212	rs11214535	T	C	100	PASS	AC=2508;AF=0.500799;AN=5008;NS=2504;DP=17677;EAS_AF=0.4623;AMR_AF=0.6758;AFR_AF=0.1914;EUR_AF=0.6451;SAS_AF=0.6861;AA=T|||;VT=SNP
11	113062669	rs17115096	A	G	100	PASS	AC=435;AF=0.086861;AN=5008;NS=2504;DP=17931;EAS_AF=0.0685;AMR_AF=0.0908;AFR_AF=0.2073;EUR_AF=0.0149;SAS_AF=0.0143;AA=A|||;VT=SNP
11	113062881	rs4938001	G	A	100	PASS	AC=416;AF=0.0830671;AN=5008;NS=2504;DP=18701;EAS_AF=0.0685;AMR_AF=0.0908;AFR_AF=0.1929;EUR_AF=0.0149;SAS_AF=0.0143;AA=G|||;VT=SNP
11	113063690	rs72993590	C	T	100	PASS	AC=496;AF=0.0990415;AN=5008;NS=2504;DP=18952;EAS_AF=0.0377;AMR_AF=0.085;AFR_AF=0.1021;EUR_AF=0.1859;SAS_AF=0.0787;AA=C|||;VT=SNP
11	113064448	rs76672027	A	G	100	PASS	AC=191;AF=0.038139;AN=5008;NS=2504;DP=18414;EAS_AF=0.0734;AMR_AF=0.0749;AFR_AF=0.0356;EUR_AF=0.0139;SAS_AF=0.0041;AA=A|||;VT=SNP
11	113064471	rs11214538	A	G	100	PASS	AC=2525;AF=0.504193;AN=5008;NS=2504;DP=17601;EAS_AF=0.5169;AMR_AF=0.4294;AFR_AF=0.677;EUR_AF=0.3439;SAS_AF=0.4755;AA=G|||;VT=SNP
11	113065024	rs7928046	A	G	100	PASS	AC=1140;AF=0.227636;AN=5008;NS=2504;DP=18971;EAS_AF=0.1746;AMR_AF=0.134;AFR_AF=0.4667;EUR_AF=0.1103;SAS_AF=0.1462;AA=A|||;VT=SNP
11	113065293	rs1943620	G	A	100	PASS	AC=2409;AF=0.48103;AN=5008;NS=2504;DP=18228;EAS_AF=0.4653;AMR_AF=0.402;AFR_AF=0.6891;EUR_AF=0.3091;SAS_AF=0.4489;AA=A|||;VT=SNP
11	113065319	rs1807939	T	C	100	PASS	AC=3007;AF=0.600439;AN=5008;NS=2504;DP=17456;EAS_AF=0.7381;AMR_AF=0.4885;AFR_AF=0.7526;EUR_AF=0.3996;SAS_AF=0.5389;AA=t|||;VT=SNP
11	113066293	rs7110080	C	T	100	PASS	AC=246;AF=0.0491214;AN=5008;NS=2504;DP=12840;EAS_AF=0.0724;AMR_AF=0.0807;AFR_AF=0.0749;EUR_AF=0.0139;SAS_AF=0.0041;AA=C|||;VT=SNP
11	113067230	rs4938002	G	A	100	PASS	AC=191;AF=0.038139;AN=5008;NS=2504;DP=20042;EAS_AF=0.0724;AMR_AF=0.0764;AFR_AF=0.0356;EUR_AF=0.0139;SAS_AF=0.0041;AA=G|||;VT=SNP
11	113067854	rs973461	T	C	100	PASS	AC=2369;AF=0.473043;AN=5008;NS=2504;DP=18562;EAS_AF=0.4901;AMR_AF=0.4265;AFR_AF=0.621;EUR_AF=0.3121;SAS_AF=0.454;AA=C|||;VT=SNP
11	113068301	rs17115109	G	A	100	PASS	AC=541;AF=0.108027;AN=5008;NS=2504;DP=18497;EAS_AF=0.246;AMR_AF=0.0519;AFR_AF=0.0628;EUR_AF=0.0875;SAS_AF=0.0879;AA=G|||;VT=SNP
11	113068639	rs2574824	G	T	100	PASS	AC=2014;AF=0.402157;AN=5008;NS=2504;DP=18545;EAS_AF=0.4167;AMR_AF=0.2824;AFR_AF=0.5318;EUR_AF=0.2932;SAS_AF=0.409;AA=G|||;VT=SNP
11	113069713	rs2574823	G	C	100	PASS	AC=2895;AF=0.578075;AN=5008;NS=2504;DP=18552;EAS_AF=0.7381;AMR_AF=0.4784;AFR_AF=0.6694;EUR_AF=0.4016;SAS_AF=0.5419;AA=C|||;VT=SNP
11	113069950	rs17115117	G	A	100	PASS	AC=172;AF=0.034345;AN=5008;NS=2504;DP=20575;EAS_AF=0.0724;AMR_AF=0.0749;AFR_AF=0.0212;EUR_AF=0.0149;SAS_AF=0.0041;AA=G|||;VT=SNP
11	113070283	rs17115119	G	A	100	PASS	AC=191;AF=0.038139;AN=5008;NS=2504;DP=13675;EAS_AF=0.0724;AMR_AF=0.0764;AFR_AF=0.0356;EUR_AF=0.0139;SAS_AF=0.0041;AA=G|||;VT=SNP
11	113070339	rs2574822	G	A	100	PASS	AC=2796;AF=0.558307;AN=5008;NS=2504;DP=11317;EAS_AF=0.7103;AMR_AF=0.3862;AFR_AF=0.6694;EUR_AF=0.3966;SAS_AF=0.5399;AA=-|||;VT=SNP
11	113070674	rs17115124	C	T	100	PASS	AC=191;AF=0.038139;AN=5008;NS=2504;DP=14256;EAS_AF=0.0724;AMR_AF=0.0764;AFR_AF=0.0356;EUR_AF=0.0139;SAS_AF=0.0041;AA=C|||;VT=SNP
11	113071249	rs11607273	G	A	100	PASS	AC=185;AF=0.0369409;AN=5008;NS=2504;DP=20441;EAS_AF=0.0615;AMR_AF=0.0692;AFR_AF=0.0023;EUR_AF=0.0557;SAS_AF=0.0164;AA=G|||;VT=SNP
11	113071498	rs2850302	C	T	100	PASS	AC=2019;AF=0.403155;AN=5008;NS=2504;DP=19050;EAS_AF=0.4167;AMR_AF=0.2839;AFR_AF=0.5318;EUR_AF=0.2972;SAS_AF=0.409;AA=C|||;VT=SNP
11	113071640	rs45467002	A	G	100	PASS	AC=191;AF=0.038139;AN=5008;NS=2504;DP=18218;EAS_AF=0.0724;AMR_AF=0.0764;AFR_AF=0.0356;EUR_AF=0.0139;SAS_AF=0.0041;AA=A|||;VT=SNP
11	113072174	rs2226849	T	C	100	PASS	AC=1051;AF=0.209864;AN=5008;NS=2504;DP=20638;EAS_AF=0.1736;AMR_AF=0.1268;AFR_AF=0.3971;EUR_AF=0.1203;SAS_AF=0.1452;AA=T|||;VT=SNP
11	113072376	rs45602736	G	T	100	PASS	AC=541;AF=0.108027;AN=5008;NS=2504;DP=19486;EAS_AF=0.246;AMR_AF=0.0519;AFR_AF=0.0628;EUR_AF=0.0875;SAS_AF=0.0879;AA=G|||;VT=SNP
11	113072605	rs965560	G	A	100	PASS	AC=2023;AF=0.403954;AN=5008;NS=2504;DP=19907;EAS_AF=0.4167;AMR_AF=0.2824;AFR_AF=0.5333;EUR_AF=0.2992;SAS_AF=0.41;AA=G|||;VT=SNP
11	113073360	rs1836796	T	G	100	PASS	AC=3560;AF=0.710863;AN=5008;NS=2504;DP=19208;EAS_AF=0.7381;AMR_AF=0.5735;AFR_AF=0.9728;EUR_AF=0.5199;SAS_AF=0.6227;AA=G|||;VT=SNP
11	113073563	rs1836795	T	G	100	PASS	AC=247;AF=0.0493211;AN=5008;NS=2504;DP=19259;EAS_AF=0.0724;AMR_AF=0.0807;AFR_AF=0.0756;EUR_AF=0.0139;SAS_AF=0.0041;AA=T|||;VT=SNP
11	113073581	rs1836794	C	G	100	PASS	AC=210;AF=0.0419329;AN=5008;NS=2504;DP=18970;EAS_AF=0.0724;AMR_AF=0.0764;AFR_AF=0.0499;EUR_AF=0.0139;SAS_AF=0.0041;AA=C|||;VT=SNP
11	113076982	rs1975259	G	C	100	PASS	AC=2024;AF=0.404153;AN=5008;NS=2504;DP=20062;EAS_AF=0.4167;AMR_AF=0.2839;AFR_AF=0.5363;EUR_AF=0.2972;SAS_AF=0.408;AA=T|||;VT=SNP
11	113077541	rs1821693	A	G	100	PASS	AC=2912;AF=0.58147;AN=5008;NS=2504;DP=19438;EAS_AF=0.7361;AMR_AF=0.4798;AFR_AF=0.6846;EUR_AF=0.3996;SAS_AF=0.5419;AA=G|||;VT=SNP
11	113078756	rs12574998	T	C	100	PASS	AC=398;AF=0.0794728;AN=5008;NS=2504;DP=19324;EAS_AF=0.1954;AMR_AF=0.0303;AFR_AF=0.0076;EUR_AF=0.0855;SAS_AF=0.0859;AA=T|||;VT=SNP;EX_TARGET
11	113080092	rs1545086	C	T	100	PASS	AC=2848;AF=0.56869;AN=5008;NS=2504;DP=21035;EAS_AF=0.7361;AMR_AF=0.4193;AFR_AF=0.6687;EUR_AF=0.3996;SAS_AF=0.5409;AA=T|||;VT=SNP
11	113080304	rs1943619	A	G	100	PASS	AC=2025;AF=0.404353;AN=5008;NS=2504;DP=19387;EAS_AF=0.4167;AMR_AF=0.2839;AFR_AF=0.5356;EUR_AF=0.2992;SAS_AF=0.408;AA=A|||;VT=SNP
11	113080883	rs17115178	C	T	100	PASS	AC=207;AF=0.0413339;AN=5008;NS=2504;DP=20337;EAS_AF=0.0734;AMR_AF=0.0778;AFR_AF=0.0272;EUR_AF=0.0149;SAS_AF=0.0286;AA=T|||;VT=SNP
11	113081187	rs17115184	T	C	100	PASS	AC=551;AF=0.110024;AN=5008;NS=2504;DP=18716;EAS_AF=0.247;AMR_AF=0.0504;AFR_AF=0.0696;EUR_AF=0.0875;SAS_AF=0.089;AA=T|||;VT=SNP
11	113081624	rs2552513	C	T	100	PASS	AC=1986;AF=0.396565;AN=5008;NS=2504;DP=18195;EAS_AF=0.381;AMR_AF=0.2839;AFR_AF=0.5363;EUR_AF=0.2972;SAS_AF=0.4059;AA=C|||;VT=SNP
11	113082548	rs7122359	T	G	100	PASS	AC=1488;AF=0.297125;AN=5008;NS=2504;DP=20671;EAS_AF=0.3185;AMR_AF=0.2291;AFR_AF=0.4357;EUR_AF=0.2237;SAS_AF=0.2117;AA=G|||;VT=SNP
11	113083985	rs45439094	C	T	100	PASS	AC=390;AF=0.0778754;AN=5008;NS=2504;DP=18129;EAS_AF=0.1954;AMR_AF=0.0259;AFR_AF=0.003;EUR_AF=0.0855;SAS_AF=0.0869;AA=C|||;VT=SNP
11	113085244	rs686050	C	G	100	PASS	AC=2319;AF=0.463059;AN=5008;NS=2504;DP=19116;EAS_AF=0.4901;AMR_AF=0.3703;AFR_AF=0.6127;EUR_AF=0.3131;SAS_AF=0.453;AA=G|||;VT=SNP;EX_TARGET
11	113085388	rs2241449	G	T	100	PASS	AC=199;AF=0.0397364;AN=5008;NS=2504;DP=19292;EAS_AF=0.0724;AMR_AF=0.0778;AFR_AF=0.0408;EUR_AF=0.0139;SAS_AF=0.0041;AA=G|||;VT=SNP
11	113085448	rs686934	T	C	100	PASS	AC=2868;AF=0.572684;AN=5008;NS=2504;DP=19471;EAS_AF=0.7351;AMR_AF=0.4207;AFR_AF=0.6831;EUR_AF=0.4006;SAS_AF=0.5409;AA=C|||;VT=SNP
11	113087160	rs77044918	C	T	100	PASS	AC=550;AF=0.109824;AN=5008;NS=2504;DP=13731;EAS_AF=0.246;AMR_AF=0.049;AFR_AF=0.0703;EUR_AF=0.0875;SAS_AF=0.089;AA=-|||;VT=SNP
11	113087170	rs75637745	G	A	100	PASS	AC=226;AF=0.0451278;AN=5008;NS=2504;DP=13983;EAS_AF=0.0724;AMR_AF=0.0807;AFR_AF=0.0598;EUR_AF=0.0139;SAS_AF=0.0041;AA=-|||;VT=SNP
11	113089249	rs662912	A	G	100	PASS	AC=2875;AF=0.574081;AN=5008;NS=2504;DP=22244;EAS_AF=0.7381;AMR_AF=0.4207;AFR_AF=0.6853;EUR_AF=0.4006;SAS_AF=0.5419;AA=G|||;VT=SNP
11	113090180	rs677642	G	C	100	PASS	AC=2223;AF=0.44389;AN=5008;NS=2504;DP=18785;EAS_AF=0.4157;AMR_AF=0.3674;AFR_AF=0.6051;EUR_AF=0.3111;SAS_AF=0.4458;AA=G|||;VT=SNP
11	113091230	rs2850303	G	A	100	PASS	AC=3321;AF=0.663139;AN=5008;NS=2504;DP=19967;EAS_AF=0.7222;AMR_AF=0.5;AFR_AF=0.9077;EUR_AF=0.495;SAS_AF=0.5603;AA=A|||;VT=SNP
11	113093039	rs17115202	G	A	100	PASS	AC=356;AF=0.0710863;AN=5008;NS=2504;DP=20373;EAS_AF=0.1825;AMR_AF=0.0893;AFR_AF=0.0643;EUR_AF=0.0159;SAS_AF=0.0092;AA=A|||;VT=SNP
11	113093709	rs595278	G	A	100	PASS	AC=3301;AF=0.659145;AN=5008;NS=2504;DP=20443;EAS_AF=0.7212;AMR_AF=0.5;AFR_AF=0.8911;EUR_AF=0.497;SAS_AF=0.5613;AA=A|||;VT=SNP
11	113094603	rs609708	T	C	100	PASS	AC=3330;AF=0.664936;AN=5008;NS=2504;DP=20590;EAS_AF=0.7212;AMR_AF=0.5029;AFR_AF=0.9085;EUR_AF=0.501;SAS_AF=0.5613;AA=C|||;VT=SNP
11	113094604	rs11606354	G	A	100	PASS	AC=363;AF=0.072484;AN=5008;NS=2504;DP=20266;EAS_AF=0.0992;AMR_AF=0.062;AFR_AF=0.003;EUR_AF=0.0517;SAS_AF=0.1677;AA=G|||;VT=SNP
11	113094939	rs79625788	T	C	100	PASS	AC=468;AF=0.0934505;AN=5008;NS=2504;DP=21372;EAS_AF=0.2153;AMR_AF=0.0519;AFR_AF=0.0303;EUR_AF=0.0974;SAS_AF=0.0787;AA=T|||;VT=SNP
11	113095573	rs623617	G	A	100	PASS	AC=1914;AF=0.382188;AN=5008;NS=2504;DP=20079;EAS_AF=0.381;AMR_AF=0.2666;AFR_AF=0.7693;EUR_AF=0.2097;SAS_AF=0.1196;AA=A|||;VT=SNP
11	113096138	rs4938003	G	C	100	PASS	AC=220;AF=0.0439297;AN=5008;NS=2504;DP=20869;EAS_AF=0.0645;AMR_AF=0.0807;AFR_AF=0.0613;EUR_AF=0.0139;SAS_AF=0.0041;AA=G|||;VT=SNP
11	113097269	rs112733311	T	C	100	PASS	AC=1920;AF=0.383387;AN=5008;NS=2504;DP=20096;EAS_AF=0.3839;AMR_AF=0.2651;AFR_AF=0.7731;EUR_AF=0.2107;SAS_AF=0.1176;AA=C|||;VT=SNP
11	113100628	rs9736945	G	A	100	PASS	AC=1371;AF=0.273762;AN=5008;NS=2504;DP=14731;EAS_AF=0.3294;AMR_AF=0.2349;AFR_AF=0.1188;EUR_AF=0.2873;SAS_AF=0.4397;AA=G|||;VT=SNP
11	113101143	rs17115204	C	T	100	PASS	AC=606;AF=0.121006;AN=5008;NS=2504;DP=21485;EAS_AF=0.1815;AMR_AF=0.0937;AFR_AF=0.2428;EUR_AF=0.0129;SAS_AF=0.0245;AA=C|||;VT=SNP
11	113103259	rs2241450	C	T	100	PASS	AC=348;AF=0.0694888;AN=5008;NS=2504;DP=18657;EAS_AF=0.1815;AMR_AF=0.0807;AFR_AF=0.0651;EUR_AF=0.0129;SAS_AF=0.0102;AA=C|||;VT=SNP
11	113103996	rs584427	T	G	100	PASS	AC=3345;AF=0.667931;AN=5008;NS=2504;DP=20954;EAS_AF=0.7312;AMR_AF=0.5014;AFR_AF=0.9077;EUR_AF=0.506;SAS_AF=0.5634;AA=G|||;VT=SNP;EX_TARGET
11	113105405	rs4646982	T	G	100	PASS	AC=1655;AF=0.330471;AN=5008;NS=2504;DP=21852;EAS_AF=0.3442;AMR_AF=0.2565;AFR_AF=0.3086;EUR_AF=0.2704;SAS_AF=0.4601;AA=T|||;VT=SNP
11	113105907	rs646558	C	A	100	PASS	AC=1459;AF=0.291334;AN=5008;NS=2504;DP=17826;EAS_AF=0.249;AMR_AF=0.2622;AFR_AF=0.5408;EUR_AF=0.2008;SAS_AF=0.1115;AA=A|||;VT=SNP;EX_TARGET
11	113106455	rs12279261	A	G	100	PASS	AC=975;AF=0.194688;AN=5008;NS=2504;DP=18684;EAS_AF=0.0685;AMR_AF=0.1902;AFR_AF=0.4319;EUR_AF=0.174;SAS_AF=0.0286;AA=A|||;VT=SNP
11	113106464	rs17597344	G	A	100	PASS	AC=190;AF=0.0379393;AN=5008;NS=2504;DP=18406;EAS_AF=0.0238;AMR_AF=0.0447;AFR_AF=0.0008;EUR_AF=0.0378;SAS_AF=0.0982;AA=G|||;VT=SNP
11	113106528	rs11214546	G	T	100	PASS	AC=299;AF=0.0597045;AN=5008;NS=2504;DP=18174;EAS_AF=0.0804;AMR_AF=0.085;AFR_AF=0.0363;EUR_AF=0.0467;SAS_AF=0.0654;AA=T|||;VT=SNP
11	113107204	rs652285	G	A	100	PASS	AC=380;AF=0.0758786;AN=5008;NS=2504;DP=19623;EAS_AF=0.1359;AMR_AF=0.0389;AFR_AF=0.1104;EUR_AF=0.0427;SAS_AF=0.0276;AA=G|||;VT=SNP
11	113107690	rs11214547	G	A	100	PASS	AC=746;AF=0.148962;AN=5008;NS=2504;DP=21369;EAS_AF=0.3849;AMR_AF=0.1585;AFR_AF=0.0045;EUR_AF=0.0577;SAS_AF=0.1881;AA=G|||;VT=SNP
11	113107739	rs649568	G	A	100	PASS	AC=363;AF=0.072484;AN=5008;NS=2504;DP=20932;EAS_AF=0.1706;AMR_AF=0.0245;AFR_AF=0.0908;EUR_AF=0.0229;SAS_AF=0.0317;AA=g|||;VT=SNP
11	113108387	rs12785741	G	C	100	PASS	AC=866;AF=0.172923;AN=5008;NS=2504;DP=13540;EAS_AF=0.0972;AMR_AF=0.2176;AFR_AF=0.028;EUR_AF=0.329;SAS_AF=0.2546;AA=G|||;VT=SNP
11	113108753	rs11214550	T	C	100	PASS	AC=1956;AF=0.390575;AN=5008;NS=2504;DP=8804;EAS_AF=0.5069;AMR_AF=0.4798;AFR_AF=0.1278;EUR_AF=0.4423;SAS_AF=0.5092;AA=T|||;VT=SNP
11	113109462	rs17597455	G	A	100	PASS	AC=179;AF=0.0357428;AN=5008;NS=2504;DP=21233;EAS_AF=0.0169;AMR_AF=0.0648;AFR_AF=0.0121;EUR_AF=0.0487;SAS_AF=0.0532;AA=G|||;VT=SNP
11	113109836	rs12271908	C	T	100	PASS	AC=1023;AF=0.204273;AN=5008;NS=2504;DP=20683;EAS_AF=0.1687;AMR_AF=0.1671;AFR_AF=0.1369;EUR_AF=0.2495;SAS_AF=0.3119;AA=C|||;VT=SNP
11	113110640	rs675646	T	G	100	PASS	AC=446;AF=0.0890575;AN=5008;NS=2504;DP=20764;EAS_AF=0.1637;AMR_AF=0.0562;AFR_AF=0.1195;EUR_AF=0.0467;SAS_AF=0.0378;AA=T|||;VT=SNP
11	113110780	rs587761	A	C	100	PASS	AC=4067;AF=0.812101;AN=5008;NS=2504;DP=20705;EAS_AF=0.8393;AMR_AF=0.8314;AFR_AF=0.6853;EUR_AF=0.839;SAS_AF=0.9141;AA=t|||;VT=SNP
11	113110946	rs586903	C	A	100	PASS	AC=4108;AF=0.820288;AN=5008;NS=2504;DP=20216;EAS_AF=0.8393;AMR_AF=0.8372;AFR_AF=0.7141;EUR_AF=0.839;SAS_AF=0.9131;AA=A|||;VT=SNP
11	113111501	rs2303377	T	C	100	PASS	AC=2073;AF=0.413938;AN=5008;NS=2504;DP=21525;EAS_AF=0.5645;AMR_AF=0.4438;AFR_AF=0.1929;EUR_AF=0.3936;SAS_AF=0.5573;AA=T|||;VT=SNP;EX_TARGET
11	113111665	rs2303378	G	A	100	PASS	AC=882;AF=0.176118;AN=5008;NS=2504;DP=19576;EAS_AF=0.0962;AMR_AF=0.1859;AFR_AF=0.1029;EUR_AF=0.2863;SAS_AF=0.2372;AA=G|||;VT=SNP
11	113112073	rs884110	A	C	100	PASS	AC=1940;AF=0.38738;AN=5008;NS=2504;DP=19886;EAS_AF=0.5069;AMR_AF=0.4827;AFR_AF=0.1263;EUR_AF=0.4334;SAS_AF=0.502;AA=A|||;VT=SNP
11	113112688	rs645965	T	C	100	PASS	AC=571;AF=0.114018;AN=5008;NS=2504;DP=18596;EAS_AF=0.1627;AMR_AF=0.062;AFR_AF=0.2126;EUR_AF=0.0457;SAS_AF=0.0378;AA=T|||;VT=SNP
11	113112689	rs649862	T	C	100	PASS	AC=571;AF=0.114018;AN=5008;NS=2504;DP=18580;EAS_AF=0.1627;AMR_AF=0.062;AFR_AF=0.2126;EUR_AF=0.0457;SAS_AF=0.0378;AA=T|||;VT=SNP
11	113112902	rs72995533	A	G	100	PASS	AC=819;AF=0.163538;AN=5008;NS=2504;DP=19545;EAS_AF=0.3899;AMR_AF=0.2104;AFR_AF=0.0068;EUR_AF=0.0726;SAS_AF=0.2025;AA=A|||;VT=SNP
11	113113288	rs7929707	C	T	100	PASS	AC=1022;AF=0.204073;AN=5008;NS=2504;DP=15830;EAS_AF=0.1696;AMR_AF=0.1643;AFR_AF=0.1415;EUR_AF=0.2455;SAS_AF=0.3098;AA=C|||;VT=SNP
11	113113515	rs635596	G	A	100	PASS	AC=4109;AF=0.820487;AN=5008;NS=2504;DP=17569;EAS_AF=0.8383;AMR_AF=0.8357;AFR_AF=0.7171;EUR_AF=0.837;SAS_AF=0.9141;AA=A|||;VT=SNP;EX_TARGET
11	113113858	rs620291	C	G	100	PASS	AC=4263;AF=0.851238;AN=5008;NS=2504;DP=21692;EAS_AF=0.8373;AMR_AF=0.8386;AFR_AF=0.8306;EUR_AF=0.84;SAS_AF=0.9141;AA=G|||;VT=SNP
11	113115659	rs57908147	C	A	100	PASS	AC=177;AF=0.0353435;AN=5008;NS=2504;DP=16470;EAS_AF=0.0169;AMR_AF=0.0634;AFR_AF=0.0121;EUR_AF=0.0497;SAS_AF=0.0511;AA=C|||;VT=SNP
11	113115748	rs591042	A	G	100	PASS	AC=2136;AF=0.426518;AN=5008;NS=2504;DP=19243;EAS_AF=0.5734;AMR_AF=0.4467;AFR_AF=0.4985;EUR_AF=0.2525;SAS_AF=0.3425;AA=G|||;VT=SNP
11	113116034	rs589760	G	C	100	PASS	AC=3178;AF=0.634585;AN=5008;NS=2504;DP=15966;EAS_AF=0.7579;AMR_AF=0.6383;AFR_AF=0.6112;EUR_AF=0.5129;SAS_AF=0.6616;AA=C|||;VT=SNP
11	113116371	rs7130671	C	T	100	PASS	AC=1542;AF=0.307907;AN=5008;NS=2504;DP=18284;EAS_AF=0.2153;AMR_AF=0.3199;AFR_AF=0.2837;EUR_AF=0.3569;SAS_AF=0.3773;AA=T|||;VT=SNP
11	113116827	rs12222469	C	A	100	PASS	AC=823;AF=0.164337;AN=5008;NS=2504;DP=19398;EAS_AF=0.3958;AMR_AF=0.1945;AFR_AF=0.0318;EUR_AF=0.0586;SAS_AF=0.1922;AA=C|||;VT=SNP
11	113117261	rs45602031	C	T	100	PASS	AC=221;AF=0.0441294;AN=5008;NS=2504;DP=20916;EAS_AF=0.0595;AMR_AF=0.0274;AFR_AF=0.0439;EUR_AF=0.0596;SAS_AF=0.0245;AA=C|||;VT=SNP
11	113118856	rs12794326	C	T	100	PASS	AC=2185;AF=0.436302;AN=5008;NS=2504;DP=18596;EAS_AF=0.2976;AMR_AF=0.438;AFR_AF=0.2806;EUR_AF=0.5905;SAS_AF=0.6299;AA=C|||;VT=SNP
11	113120212	rs3781878	G	A	100	PASS	AC=1055;AF=0.210663;AN=5008;NS=2504;DP=17283;EAS_AF=0.1002;AMR_AF=0.1974;AFR_AF=0.1929;EUR_AF=0.2972;SAS_AF=0.2689;AA=G|||;VT=SNP
11	113120668	rs619265	G	A	100	PASS	AC=754;AF=0.150559;AN=5008;NS=2504;DP=18434;EAS_AF=0.1677;AMR_AF=0.062;AFR_AF=0.3608;EUR_AF=0.0298;SAS_AF=0.0358;AA=G|||;VT=SNP
11	113120678	rs622699	A	G	100	PASS	AC=854;AF=0.170527;AN=5008;NS=2504;DP=17851;EAS_AF=0.1706;AMR_AF=0.1153;AFR_AF=0.3631;EUR_AF=0.0646;SAS_AF=0.0583;AA=A|||;VT=SNP
11	113123078	rs3781881	T	G	100	PASS	AC=2337;AF=0.466653;AN=5008;NS=2504;DP=14092;EAS_AF=0.6111;AMR_AF=0.5014;AFR_AF=0.3048;EUR_AF=0.4195;SAS_AF=0.5603;AA=T|||;VT=SNP
11	113123309	rs61902544	T	C	100	PASS	AC=778;AF=0.155351;AN=5008;NS=2504;DP=16391;EAS_AF=0.3919;AMR_AF=0.1859;AFR_AF=0.0053;EUR_AF=0.0626;SAS_AF=0.1881;AA=T|||;VT=SNP
11	113124379	rs10891524	G	A	100	PASS	AC=1248;AF=0.249201;AN=5008;NS=2504;DP=19249;EAS_AF=0.3085;AMR_AF=0.2161;AFR_AF=0.3502;EUR_AF=0.1143;SAS_AF=0.2137;AA=A|||;VT=SNP
11	113124432	rs625087	C	T	100	PASS	AC=1424;AF=0.284345;AN=5008;NS=2504;DP=18368;EAS_AF=0.2004;AMR_AF=0.2118;AFR_AF=0.4561;EUR_AF=0.2386;SAS_AF=0.2372;AA=T|||;VT=SNP
11	113124718	rs17115275	T	C	100	PASS	AC=399;AF=0.0796725;AN=5008;NS=2504;DP=19695;EAS_AF=0.127;AMR_AF=0.1153;AFR_AF=0.0121;EUR_AF=0.1064;SAS_AF=0.0695;AA=T|||;VT=SNP
11	113125234	rs605843	T	C	100	PASS	AC=1685;AF=0.336462;AN=5008;NS=2504;DP=19271;EAS_AF=0.3065;AMR_AF=0.2867;AFR_AF=0.5121;EUR_AF=0.2326;SAS_AF=0.272;AA=C|||;VT=SNP
11	113128061	rs2186798	C	G	100	PASS	AC=693;AF=0.138379;AN=5008;NS=2504;DP=21202;EAS_AF=0.2808;AMR_AF=0.0692;AFR_AF=0.0915;EUR_AF=0.0974;SAS_AF=0.1462;AA=C|||;VT=SNP
11	113132512	rs78599561	T	A	100	PASS	AC=768;AF=0.153355;AN=5008;NS=2504;DP=21108;EAS_AF=0.2966;AMR_AF=0.0994;AFR_AF=0.093;EUR_AF=0.1014;SAS_AF=0.1789;AA=T|||;VT=SNP
11	113133676	rs2288158	T	G	100	PASS	AC=794;AF=0.158546;AN=5008;NS=2504;DP=18186;EAS_AF=0.2996;AMR_AF=0.1066;AFR_AF=0.093;EUR_AF=0.1153;SAS_AF=0.183;AA=T|||;VT=SNP
11	113134605	rs2298703	G	A	100	PASS	AC=829;AF=0.165535;AN=5008;NS=2504;DP=19222;EAS_AF=0.1091;AMR_AF=0.1499;AFR_AF=0.0121;EUR_AF=0.2416;SAS_AF=0.364;AA=G|||;VT=SNP
11	113135006	rs1006826	T	C	100	PASS	AC=887;AF=0.177117;AN=5008;NS=2504;DP=20011;EAS_AF=0.1101;AMR_AF=0.1801;AFR_AF=0.0121;EUR_AF=0.2684;SAS_AF=0.3732;AA=T|||;VT=SNP
11	113136080	rs17598303	C	T	100	PASS	AC=817;AF=0.163139;AN=5008;NS=2504;DP=18103;EAS_AF=0.0923;AMR_AF=0.1398;AFR_AF=0.0121;EUR_AF=0.2515;SAS_AF=0.3661;AA=C|||;VT=SNP
11	113141684	rs674246	T	C	100	PASS	AC=1843;AF=0.368011;AN=5008;NS=2504;DP=20918;EAS_AF=0.3105;AMR_AF=0.3184;AFR_AF=0.5628;EUR_AF=0.2594;SAS_AF=0.3108;AA=C|||;VT=SNP
11	113142023	rs11214561	C	T	100	PASS	AC=167;AF=0.0333466;AN=5008;NS=2504;DP=15235;EAS_AF=0.004;AMR_AF=0.0951;AFR_AF=0.0038;EUR_AF=0.0656;SAS_AF=0.0266;AA=C|||;VT=SNP
11	113142322	rs11214563	G	T	100	PASS	AC=209;AF=0.0417332;AN=5008;NS=2504;DP=15201;EAS_AF=0.0873;AMR_AF=0.0533;AFR_AF=0.0023;EUR_AF=0.0497;SAS_AF=0.0317;AA=G|||;VT=SNP
11	113143042	rs2552516	G	A	100	PASS	AC=3961;AF=0.790935;AN=5008;NS=2504;DP=15895;EAS_AF=0.8194;AMR_AF=0.8458;AFR_AF=0.8359;EUR_AF=0.7326;SAS_AF=0.7219;AA=A|||;VT=SNP
11	113143557	rs2156485	C	T	100	PASS	AC=993;AF=0.198283;AN=5008;NS=2504;DP=17908;EAS_AF=0.4236;AMR_AF=0.2161;AFR_AF=0.0151;EUR_AF=0.2167;SAS_AF=0.182;AA=C|||;VT=SNP
11	113145073	rs618114	A	G	100	PASS	AC=2853;AF=0.569688;AN=5008;NS=2504;DP=13902;EAS_AF=0.1012;AMR_AF=0.4899;AFR_AF=0.8207;EUR_AF=0.6372;SAS_AF=0.7004;AA=G|||;VT=SNP
11	113145081	rs654298	G	T	100	PASS	AC=2846;AF=0.568291;AN=5008;NS=2504;DP=14396;EAS_AF=0.1012;AMR_AF=0.487;AFR_AF=0.8222;EUR_AF=0.6332;SAS_AF=0.6973;AA=T|||;VT=SNP
11	113146785	rs635903	T	C	100	PASS	AC=2820;AF=0.563099;AN=5008;NS=2504;DP=17902;EAS_AF=0.0962;AMR_AF=0.4813;AFR_AF=0.7882;EUR_AF=0.6412;SAS_AF=0.7178;AA=T|||;VT=SNP
11	113149642	rs668204	T	C	100	PASS	AC=4717;AF=0.941893;AN=5008;NS=2504;DP=20393;EAS_AF=0.9206;AMR_AF=0.8948;AFR_AF=0.975;EUR_AF=0.9294;SAS_AF=0.9652;AA=C|||;VT=SNP
11	113149684	rs45516297	A	C	100	PASS	AC=841;AF=0.167931;AN=5008;NS=2504;DP=20991;EAS_AF=0.0129;AMR_AF=0.1441;AFR_AF=0.2791;EUR_AF=0.1958;SAS_AF=0.1656;AA=A|||;VT=SNP
11	113149690	rs667800	C	A	100	PASS	AC=2715;AF=0.542133;AN=5008;NS=2504;DP=21181;EAS_AF=0.0952;AMR_AF=0.4568;AFR_AF=0.7731;EUR_AF=0.6044;SAS_AF=0.6871;AA=A|||;VT=SNP
11	113150050	rs600964	G	T	100	PASS	AC=1278;AF=0.255192;AN=5008;NS=2504;DP=21313;EAS_AF=0.0823;AMR_AF=0.2305;AFR_AF=0.1906;EUR_AF=0.3211;SAS_AF=0.4703;AA=T|||;VT=SNP
11	113150501	rs45517632	A	G	100	PASS	AC=691;AF=0.137979;AN=5008;NS=2504;DP=22265;EAS_AF=0.0129;AMR_AF=0.1455;AFR_AF=0.152;EUR_AF=0.2097;SAS_AF=0.1687;AA=A|||;VT=SNP
11	113150802	rs10891526	T	C	100	PASS	AC=1143;AF=0.228235;AN=5008;NS=2504;DP=21304;EAS_AF=0.0863;AMR_AF=0.2061;AFR_AF=0.1203;EUR_AF=0.327;SAS_AF=0.4346;AA=T|||;VT=SNP
11	113150804	rs614681	C	T	100	PASS	AC=2705;AF=0.540136;AN=5008;NS=2504;DP=21638;EAS_AF=0.0982;AMR_AF=0.4597;AFR_AF=0.7716;EUR_AF=0.6014;SAS_AF=0.6769;AA=T|||;VT=SNP
11	113151638	rs61903971	A	C	100	PASS	AC=480;AF=0.0958466;AN=5008;NS=2504;DP=15978;EAS_AF=0.0089;AMR_AF=0.0663;AFR_AF=0.0938;EUR_AF=0.1193;SAS_AF=0.1851;AA=A|||;VT=SNP
11	113151790	rs10891527	C	T	100	PASS	AC=624;AF=0.124601;AN=5008;NS=2504;DP=17525;EAS_AF=0.0764;AMR_AF=0.1268;AFR_AF=0.0083;EUR_AF=0.2018;SAS_AF=0.2505;AA=C|||;VT=SNP
11	113153489	rs593217	C	T	100	PASS	AC=2736;AF=0.546326;AN=5008;NS=2504;DP=23599;EAS_AF=0.0992;AMR_AF=0.4611;AFR_AF=0.7738;EUR_AF=0.6103;SAS_AF=0.6943;AA=T|||;VT=SNP
11	113153637	rs592739	T	G	100	PASS	AC=2737;AF=0.546526;AN=5008;NS=2504;DP=22380;EAS_AF=0.0992;AMR_AF=0.4611;AFR_AF=0.7738;EUR_AF=0.6103;SAS_AF=0.6953;AA=G|||;VT=SNP
11	113154170	rs688011	G	A	100	PASS	AC=1261;AF=0.251797;AN=5008;NS=2504;DP=21068;EAS_AF=0.0853;AMR_AF=0.2089;AFR_AF=0.2163;EUR_AF=0.3171;SAS_AF=0.4346;AA=G|||;VT=SNP
11	113154680	rs71475102	C	G	100	PASS	AC=642;AF=0.128195;AN=5008;NS=2504;DP=22525;EAS_AF=0.0764;AMR_AF=0.1326;AFR_AF=0.0129;EUR_AF=0.2038;SAS_AF=0.2566;AA=C|||;VT=SNP
11	113155794	rs592903	A	G	100	PASS	AC=2745;AF=0.548123;AN=5008;NS=2504;DP=21674;EAS_AF=0.1002;AMR_AF=0.4611;AFR_AF=0.7731;EUR_AF=0.6113;SAS_AF=0.7025;AA=G|||;VT=SNP
11	113155980	rs17513907	G	A	100	PASS	AC=636;AF=0.126997;AN=5008;NS=2504;DP=23462;EAS_AF=0.0129;AMR_AF=0.1369;AFR_AF=0.1278;EUR_AF=0.1998;SAS_AF=0.1616;AA=G|||;VT=SNP
11	113156683	rs78088225	T	G	100	PASS	AC=840;AF=0.167732;AN=5008;NS=2504;DP=22056;EAS_AF=0.0129;AMR_AF=0.1441;AFR_AF=0.2769;EUR_AF=0.2008;SAS_AF=0.1626;AA=T|||;VT=SNP
11	113157283	rs17115310	C	G	100	PASS	AC=840;AF=0.167732;AN=5008;NS=2504;DP=21945;EAS_AF=0.0129;AMR_AF=0.1441;AFR_AF=0.2769;EUR_AF=0.2008;SAS_AF=0.1626;AA=C|||;VT=SNP
11	113157518	rs61903972	G	C	100	PASS	AC=468;AF=0.0934505;AN=5008;NS=2504;DP=20337;EAS_AF=0.0089;AMR_AF=0.0634;AFR_AF=0.0908;EUR_AF=0.1133;SAS_AF=0.1851;AA=G|||;VT=SNP
11	113157558	rs641748	T	C	100	PASS	AC=2110;AF=0.421326;AN=5008;NS=2504;DP=19969;EAS_AF=0.1002;AMR_AF=0.353;AFR_AF=0.4924;EUR_AF=0.5179;SAS_AF=0.6053;AA=C|||;VT=SNP
11	113158315	rs628041	T	C	100	PASS	AC=3121;AF=0.623203;AN=5008;NS=2504;DP=21709;EAS_AF=0.502;AMR_AF=0.5865;AFR_AF=0.5083;EUR_AF=0.7505;SAS_AF=0.7986;AA=C|||;VT=SNP
11	113158709	rs56159811	C	T	100	PASS	AC=287;AF=0.0573083;AN=5008;NS=2504;DP=21018;EAS_AF=0.0744;AMR_AF=0.1081;AFR_AF=0.0242;EUR_AF=0.0696;SAS_AF=0.0358;AA=C|||;VT=SNP
11	113159482	rs10891528	T	C	100	PASS	AC=1217;AF=0.243011;AN=5008;NS=2504;DP=20839;EAS_AF=0.3502;AMR_AF=0.2882;AFR_AF=0.1014;EUR_AF=0.2823;SAS_AF=0.2515;AA=T|||;VT=SNP
11	113159770	rs10891529	G	T	100	PASS	AC=1011;AF=0.201877;AN=5008;NS=2504;DP=19166;EAS_AF=0.1042;AMR_AF=0.1931;AFR_AF=0.0325;EUR_AF=0.3082;SAS_AF=0.4284;AA=G|||;VT=SNP
11	113160199	rs3897583	C	T	100	PASS	AC=3118;AF=0.622604;AN=5008;NS=2504;DP=18217;EAS_AF=0.4147;AMR_AF=0.5778;AFR_AF=0.6861;EUR_AF=0.666;SAS_AF=0.7382;AA=T|||;VT=SNP
11	113160332	rs12281876	G	A	100	PASS	AC=1096;AF=0.21885;AN=5008;NS=2504;DP=19590;EAS_AF=0.3075;AMR_AF=0.2464;AFR_AF=0.0809;EUR_AF=0.2734;SAS_AF=0.2382;AA=G|||;VT=SNP
11	113160503	rs12281944	G	A	100	PASS	AC=1113;AF=0.222244;AN=5008;NS=2504;DP=17441;EAS_AF=0.3224;AMR_AF=0.2464;AFR_AF=0.0809;EUR_AF=0.2744;SAS_AF=0.2393;AA=G|||;VT=SNP
11	113161082	rs117004354	G	A	100	PASS	AC=328;AF=0.0654952;AN=5008;NS=2504;DP=16250;EAS_AF=0.0615;AMR_AF=0.036;AFR_AF=0.0923;EUR_AF=0.0616;SAS_AF=0.0583;AA=G|||;VT=SNP
11	113161398	rs7106370	T	C	100	PASS	AC=1118;AF=0.223243;AN=5008;NS=2504;DP=16606;EAS_AF=0.3284;AMR_AF=0.2478;AFR_AF=0.0817;EUR_AF=0.2744;SAS_AF=0.2362;AA=T|||;VT=SNP
11	113162062	rs76732781	G	A	100	PASS	AC=329;AF=0.0656949;AN=5008;NS=2504;DP=22967;EAS_AF=0.0615;AMR_AF=0.036;AFR_AF=0.0923;EUR_AF=0.0616;SAS_AF=0.0593;AA=G|||;VT=SNP
11	113162870	rs59691290	T	C	100	PASS	AC=260;AF=0.0519169;AN=5008;NS=2504;DP=16218;EAS_AF=0.0615;AMR_AF=0.0288;AFR_AF=0.0439;EUR_AF=0.0616;SAS_AF=0.0593;AA=T|||;VT=SNP
11	113163267	rs12801450	C	A	100	PASS	AC=2905;AF=0.580072;AN=5008;NS=2504;DP=18549;EAS_AF=0.4633;AMR_AF=0.5403;AFR_AF=0.6505;EUR_AF=0.6203;SAS_AF=0.592;AA=A|||;VT=SNP
11	113163961	rs10891530	A	G	100	PASS	AC=1120;AF=0.223642;AN=5008;NS=2504;DP=20100;EAS_AF=0.3274;AMR_AF=0.2493;AFR_AF=0.084;EUR_AF=0.2744;SAS_AF=0.2352;AA=A|||;VT=SNP
11	113164768	rs7103866	G	A	100	PASS	AC=1119;AF=0.223442;AN=5008;NS=2504;DP=21993;EAS_AF=0.3274;AMR_AF=0.2478;AFR_AF=0.0832;EUR_AF=0.2753;SAS_AF=0.2352;AA=g|||;VT=SNP
11	113166086	rs10789939	T	C	100	PASS	AC=1114;AF=0.222444;AN=5008;NS=2504;DP=17035;EAS_AF=0.3254;AMR_AF=0.2478;AFR_AF=0.0817;EUR_AF=0.2744;SAS_AF=0.2352;AA=T|||;VT=SNP
11	113166350	rs75663997	C	G	100	PASS	AC=330;AF=0.0658946;AN=5008;NS=2504;DP=15679;EAS_AF=0.0615;AMR_AF=0.036;AFR_AF=0.093;EUR_AF=0.0616;SAS_AF=0.0593;AA=C|||;VT=SNP
11	113166722	rs7928309	T	C	100	PASS	AC=1827;AF=0.364816;AN=5008;NS=2504;DP=20619;EAS_AF=0.3254;AMR_AF=0.3516;AFR_AF=0.4342;EUR_AF=0.3529;SAS_AF=0.3333;AA=C|||;VT=SNP
11	113167420	rs3885072	C	G	100	PASS	AC=3447;AF=0.688299;AN=5008;NS=2504;DP=18227;EAS_AF=0.4712;AMR_AF=0.6153;AFR_AF=0.7776;EUR_AF=0.7296;SAS_AF=0.8006;AA=G|||;VT=SNP
11	113168060	rs4379877	G	A	100	PASS	AC=612;AF=0.122204;AN=5008;NS=2504;DP=22811;EAS_AF=0.0764;AMR_AF=0.1398;AFR_AF=0.0083;EUR_AF=0.2058;SAS_AF=0.2249;AA=A|||;VT=SNP
11	113168918	rs6589368	C	T	100	PASS	AC=2931;AF=0.585264;AN=5008;NS=2504;DP=17386;EAS_AF=0.4633;AMR_AF=0.5403;AFR_AF=0.6513;EUR_AF=0.6203;SAS_AF=0.6176;AA=T|||;VT=SNP
11	113169234	rs7129381	G	A	100	PASS	AC=626;AF=0.125;AN=5008;NS=2504;DP=18147;EAS_AF=0.0764;AMR_AF=0.1398;AFR_AF=0.0189;EUR_AF=0.2058;SAS_AF=0.2249;AA=G|||;VT=SNP
11	113170713	rs7929301	C	T	100	PASS	AC=330;AF=0.0658946;AN=5008;NS=2504;DP=17712;EAS_AF=0.0615;AMR_AF=0.036;AFR_AF=0.093;EUR_AF=0.0616;SAS_AF=0.0593;AA=C|||;VT=SNP
11	113170835	rs10047489	C	A	100	PASS	AC=1139;AF=0.227436;AN=5008;NS=2504;DP=18265;EAS_AF=0.3254;AMR_AF=0.2478;AFR_AF=0.0825;EUR_AF=0.2744;SAS_AF=0.2597;AA=C|||;VT=SNP
11	113172782	rs4127469	A	G	100	PASS	AC=2931;AF=0.585264;AN=5008;NS=2504;DP=17213;EAS_AF=0.4633;AMR_AF=0.5403;AFR_AF=0.6513;EUR_AF=0.6203;SAS_AF=0.6176;AA=G|||;VT=SNP
11	113173276	rs10047406	G	A	100	PASS	AC=1143;AF=0.228235;AN=5008;NS=2504;DP=16701;EAS_AF=0.3254;AMR_AF=0.2478;AFR_AF=0.0855;EUR_AF=0.2744;SAS_AF=0.2597;AA=G|||;VT=SNP
11	113173929	rs7928346	T	C	100	PASS	AC=1457;AF=0.290935;AN=5008;NS=2504;DP=14262;EAS_AF=0.0764;AMR_AF=0.2565;AFR_AF=0.472;EUR_AF=0.2843;SAS_AF=0.2986;AA=C|||;VT=SNP
11	113174272	rs12791974	C	T	100	PASS	AC=611;AF=0.122005;AN=5008;NS=2504;DP=16664;EAS_AF=0.0764;AMR_AF=0.1398;AFR_AF=0.0076;EUR_AF=0.2058;SAS_AF=0.2249;AA=C|||;VT=SNP
11	113174339	rs1943623	T	C	100	PASS	AC=3445;AF=0.687899;AN=5008;NS=2504;DP=16093;EAS_AF=0.4712;AMR_AF=0.6167;AFR_AF=0.7769;EUR_AF=0.7296;SAS_AF=0.7986;AA=C|||;VT=SNP
11	113174668	rs11214570	T	C	100	PASS	AC=612;AF=0.122204;AN=5008;NS=2504;DP=15969;EAS_AF=0.0764;AMR_AF=0.1398;AFR_AF=0.0083;EUR_AF=0.2058;SAS_AF=0.2249;AA=T|||;VT=SNP
11	113175032	rs61428601	G	C	100	PASS	AC=330;AF=0.0658946;AN=5008;NS=2504;DP=17715;EAS_AF=0.0615;AMR_AF=0.036;AFR_AF=0.093;EUR_AF=0.0616;SAS_AF=0.0593;AA=G|||;VT=SNP
11	113176239	rs75343922	C	T	100	PASS	AC=322;AF=0.0642971;AN=5008;NS=2504;DP=14377;EAS_AF=0.0615;AMR_AF=0.0346;AFR_AF=0.0885;EUR_AF=0.0616;SAS_AF=0.0583;AA=C|||;VT=SNP
11	113177526	rs4648321	T	C	100	PASS	AC=1211;AF=0.241813;AN=5008;NS=2504;DP=17573;EAS_AF=0.1379;AMR_AF=0.2046;AFR_AF=0.2481;EUR_AF=0.2734;SAS_AF=0.3344;AA=T|||;VT=SNP
11	113177913	rs4648325	C	T	100	PASS	AC=2930;AF=0.585064;AN=5008;NS=2504;DP=18540;EAS_AF=0.4633;AMR_AF=0.5403;AFR_AF=0.6513;EUR_AF=0.6203;SAS_AF=0.6166;AA=T|||;VT=SNP
11	113177960	rs4648324	C	T	100	PASS	AC=1140;AF=0.227636;AN=5008;NS=2504;DP=18150;EAS_AF=0.3254;AMR_AF=0.2478;AFR_AF=0.0825;EUR_AF=0.2744;SAS_AF=0.2607;AA=C|||;VT=SNP
11	113178126	rs10789941	G	A	100	PASS	AC=1609;AF=0.321286;AN=5008;NS=2504;DP=20098;EAS_AF=0.3254;AMR_AF=0.33;AFR_AF=0.3222;EUR_AF=0.3469;SAS_AF=0.2832;AA=G|||;VT=SNP
11	113178597	rs7118188	C	T	100	PASS	AC=3454;AF=0.689696;AN=5008;NS=2504;DP=19983;EAS_AF=0.4712;AMR_AF=0.6167;AFR_AF=0.7784;EUR_AF=0.7306;SAS_AF=0.8047;AA=t|||;VT=SNP
11	113179840	rs4545595	G	T	100	PASS	AC=2707;AF=0.540535;AN=5008;NS=2504;DP=20291;EAS_AF=0.4633;AMR_AF=0.5115;AFR_AF=0.5401;EUR_AF=0.6143;SAS_AF=0.5654;AA=g|||;VT=SNP
11	113180202	rs4517559	C	T	100	PASS	AC=2742;AF=0.547524;AN=5008;NS=2504;DP=20116;EAS_AF=0.4583;AMR_AF=0.5346;AFR_AF=0.5159;EUR_AF=0.6193;SAS_AF=0.6176;AA=T|||;VT=SNP
11	113180416	rs11603181	T	G	100	PASS	AC=627;AF=0.1252;AN=5008;NS=2504;DP=17655;EAS_AF=0.0764;AMR_AF=0.1412;AFR_AF=0.0189;EUR_AF=0.2058;SAS_AF=0.2249;AA=T|||;VT=SNP
11	113180509	rs11603187	T	G	100	PASS	AC=623;AF=0.124401;AN=5008;NS=2504;DP=19275;EAS_AF=0.0714;AMR_AF=0.1383;AFR_AF=0.0189;EUR_AF=0.2058;SAS_AF=0.228;AA=T|||;VT=SNP
11	113181615	rs4503577	G	A	100	PASS	AC=1921;AF=0.383586;AN=5008;NS=2504;DP=22481;EAS_AF=0.3948;AMR_AF=0.4092;AFR_AF=0.1679;EUR_AF=0.4891;SAS_AF=0.5368;AA=a|||;VT=SNP
11	113186776	rs2236709	G	A	100	PASS	AC=3426;AF=0.684105;AN=5008;NS=2504;DP=20092;EAS_AF=0.4732;AMR_AF=0.6225;AFR_AF=0.7526;EUR_AF=0.7346;SAS_AF=0.8006;AA=A|||;VT=SNP
11	113186879	rs7130072	C	T	100	PASS	AC=1152;AF=0.230032;AN=5008;NS=2504;DP=18992;EAS_AF=0.3284;AMR_AF=0.255;AFR_AF=0.0825;EUR_AF=0.2773;SAS_AF=0.2618;AA=C|||;VT=SNP
11	113187949	rs73572791	A	G	100	PASS	AC=838;AF=0.167332;AN=5008;NS=2504;DP=19230;EAS_AF=0.0615;AMR_AF=0.1268;AFR_AF=0.3593;EUR_AF=0.1342;SAS_AF=0.0798;AA=A|||;VT=SNP
11	113188197	rs7927508	G	A	100	PASS	AC=2900;AF=0.579073;AN=5008;NS=2504;DP=18607;EAS_AF=0.4593;AMR_AF=0.5461;AFR_AF=0.6278;EUR_AF=0.6223;SAS_AF=0.6155;AA=A|||;VT=SNP
11	113188923	rs2156486	T	G	100	PASS	AC=602;AF=0.120208;AN=5008;NS=2504;DP=19582;EAS_AF=0.0694;AMR_AF=0.1383;AFR_AF=0.0076;EUR_AF=0.2058;SAS_AF=0.2239;AA=T|||;VT=SNP
11	113189237	rs10891532	C	T	100	PASS	AC=615;AF=0.122804;AN=5008;NS=2504;DP=18486;EAS_AF=0.0694;AMR_AF=0.1398;AFR_AF=0.0166;EUR_AF=0.2058;SAS_AF=0.2239;AA=C|||;VT=SNP
11	113190282	rs10891533	G	A	100	PASS	AC=1289;AF=0.257388;AN=5008;NS=2504;DP=17750;EAS_AF=0.3323;AMR_AF=0.2637;AFR_AF=0.1785;EUR_AF=0.2773;SAS_AF=0.2618;AA=G|||;VT=SNP
11	113190875	rs6589369	C	T	100	PASS	AC=1807;AF=0.360823;AN=5008;NS=2504;DP=17809;EAS_AF=0.4018;AMR_AF=0.3991;AFR_AF=0.1172;EUR_AF=0.492;SAS_AF=0.4857;AA=C|||;VT=SNP
11	113191428	rs7942392	C	T	100	PASS	AC=831;AF=0.165935;AN=5008;NS=2504;DP=19572;EAS_AF=0.0605;AMR_AF=0.1196;AFR_AF=0.3646;EUR_AF=0.1262;SAS_AF=0.0798;AA=C|||;VT=SNP
11	113192406	rs10891534	G	A	100	PASS	AC=1156;AF=0.230831;AN=5008;NS=2504;DP=19075;EAS_AF=0.3323;AMR_AF=0.255;AFR_AF=0.0825;EUR_AF=0.2773;SAS_AF=0.2618;AA=G|||;VT=SNP
11	113192524	rs1893699	G	T	100	PASS	AC=2898;AF=0.578674;AN=5008;NS=2504;DP=17657;EAS_AF=0.4633;AMR_AF=0.5447;AFR_AF=0.6233;EUR_AF=0.6233;SAS_AF=0.6155;AA=T|||;VT=SNP
11	113192797	rs6589371	C	T	100	PASS	AC=818;AF=0.163339;AN=5008;NS=2504;DP=19717;EAS_AF=0.0615;AMR_AF=0.1225;AFR_AF=0.3464;EUR_AF=0.1342;SAS_AF=0.0798;AA=C|||;VT=SNP
11	113193062	rs2000808	C	G	100	PASS	AC=2780;AF=0.555112;AN=5008;NS=2504;DP=18457;EAS_AF=0.4633;AMR_AF=0.5389;AFR_AF=0.5356;EUR_AF=0.6243;SAS_AF=0.6166;AA=G|||;VT=SNP
11	113193206	rs7947310	C	G	100	PASS	AC=819;AF=0.163538;AN=5008;NS=2504;DP=19677;EAS_AF=0.0615;AMR_AF=0.1225;AFR_AF=0.3464;EUR_AF=0.1342;SAS_AF=0.0808;AA=C|||;VT=SNP
11	113193601	rs7950569	C	T	100	PASS	AC=2755;AF=0.55012;AN=5008;NS=2504;DP=18199;EAS_AF=0.4633;AMR_AF=0.5389;AFR_AF=0.5356;EUR_AF=0.6233;SAS_AF=0.592;AA=T|||;VT=SNP
11	113193963	rs723078	C	G	100	PASS	AC=334;AF=0.0666933;AN=5008;NS=2504;DP=15799;EAS_AF=0.0615;AMR_AF=0.0389;AFR_AF=0.0953;EUR_AF=0.0616;SAS_AF=0.0583;AA=C|||;VT=SNP
11	113194168	rs723077	A	C	100	PASS	AC=1796;AF=0.358626;AN=5008;NS=2504;DP=15190;EAS_AF=0.4018;AMR_AF=0.3963;AFR_AF=0.1172;EUR_AF=0.4831;SAS_AF=0.4857;AA=A|||;VT=SNP;EX_TARGET
11	113194448	rs723079	T	G	100	PASS	AC=358;AF=0.0714856;AN=5008;NS=2504;DP=14492;EAS_AF=0.0119;AMR_AF=0.0951;AFR_AF=0.0242;EUR_AF=0.1312;SAS_AF=0.1186;AA=T|||;VT=SNP
11	113195595	rs948178	A	G	100	PASS	AC=3039;AF=0.606829;AN=5008;NS=2504;DP=20250;EAS_AF=0.5734;AMR_AF=0.5951;AFR_AF=0.6241;EUR_AF=0.6322;SAS_AF=0.6002;AA=G|||;VT=SNP
11	113195611	rs869549	A	G	100	PASS	AC=1785;AF=0.35643;AN=5008;NS=2504;DP=20237;EAS_AF=0.4048;AMR_AF=0.3977;AFR_AF=0.1135;EUR_AF=0.492;SAS_AF=0.4663;AA=A|||;VT=SNP
11	113196835	rs75590462	C	T	100	PASS	AC=116;AF=0.0231629;AN=5008;NS=2504;DP=19231;EAS_AF=0.0347;AMR_AF=0.013;AFR_AF=0.0136;EUR_AF=0.0159;SAS_AF=0.0389;AA=C|||;VT=SNP
11	113197243	rs635358	T	A	100	PASS	AC=3654;AF=0.729633;AN=5008;NS=2504;DP=18893;EAS_AF=0.5595;AMR_AF=0.7349;AFR_AF=0.7451;EUR_AF=0.7863;SAS_AF=0.8221;AA=A|||;VT=SNP
11	113198685	rs45627831	C	G	100	PASS	AC=334;AF=0.0666933;AN=5008;NS=2504;DP=20716;EAS_AF=0.0665;AMR_AF=0.0836;AFR_AF=0.0076;EUR_AF=0.0765;SAS_AF=0.1247;AA=C|||;VT=SNP
11	113199146	rs10502172	C	T	100	PASS	AC=1051;AF=0.209864;AN=5008;NS=2504;DP=18690;EAS_AF=0.0526;AMR_AF=0.2867;AFR_AF=0.0242;EUR_AF=0.4781;SAS_AF=0.2924;AA=C|||;VT=SNP
11	113200003	rs12225351	C	T	100	PASS	AC=1634;AF=0.326278;AN=5008;NS=2504;DP=19780;EAS_AF=0.4821;AMR_AF=0.2637;AFR_AF=0.3994;EUR_AF=0.164;SAS_AF=0.2781;AA=T|||;VT=SNP
11	113200558	rs7928978	A	G	100	PASS	AC=1400;AF=0.279553;AN=5008;NS=2504;DP=21876;EAS_AF=0.4762;AMR_AF=0.2421;AFR_AF=0.2663;EUR_AF=0.162;SAS_AF=0.2423;AA=A|||;VT=SNP
11	113200709	rs2303380	G	A	100	PASS	AC=3049;AF=0.608826;AN=5008;NS=2504;DP=20591;EAS_AF=0.5347;AMR_AF=0.5749;AFR_AF=0.6815;EUR_AF=0.6441;SAS_AF=0.5746;AA=A|||;VT=SNP;EX_TARGET
11	113201280	rs10891535	C	G	100	PASS	AC=1122;AF=0.224042;AN=5008;NS=2504;DP=19133;EAS_AF=0.0526;AMR_AF=0.2954;AFR_AF=0.0719;EUR_AF=0.4811;SAS_AF=0.2914;AA=C|||;VT=SNP
11	113201841	rs2187346	C	A	100	PASS	AC=1363;AF=0.272165;AN=5008;NS=2504;DP=19498;EAS_AF=0.4752;AMR_AF=0.2392;AFR_AF=0.2405;EUR_AF=0.162;SAS_AF=0.2423;AA=C|||;VT=SNP
11	113202430	rs4936269	G	C	100	PASS	AC=4256;AF=0.84984;AN=5008;NS=2504;DP=19491;EAS_AF=0.9266;AMR_AF=0.8473;AFR_AF=0.8169;EUR_AF=0.8191;SAS_AF=0.8487;AA=C|||;VT=SNP
11	113203023	rs10502173	C	A	100	PASS	AC=1623;AF=0.324081;AN=5008;NS=2504;DP=19460;EAS_AF=0.4821;AMR_AF=0.2637;AFR_AF=0.3903;EUR_AF=0.164;SAS_AF=0.2791;AA=A|||;VT=SNP
11	113204157	rs948177	T	A	100	PASS	AC=503;AF=0.100439;AN=5008;NS=2504;DP=20699;EAS_AF=0.369;AMR_AF=0.0821;AFR_AF=0.0023;EUR_AF=0.0268;SAS_AF=0.045;AA=T|||;VT=SNP
11	113204266	rs11214577	C	T	100	PASS	AC=1125;AF=0.224641;AN=5008;NS=2504;DP=17298;EAS_AF=0.0536;AMR_AF=0.2954;AFR_AF=0.0726;EUR_AF=0.4801;SAS_AF=0.2935;AA=C|||;VT=SNP
11	113204481	rs948176	A	G	100	PASS	AC=1621;AF=0.323682;AN=5008;NS=2504;DP=17493;EAS_AF=0.4821;AMR_AF=0.2637;AFR_AF=0.3888;EUR_AF=0.164;SAS_AF=0.2791;AA=G|||;VT=SNP
11	113206085	rs1893695	A	C	100	PASS	AC=1057;AF=0.211062;AN=5008;NS=2504;DP=20705;EAS_AF=0.0536;AMR_AF=0.2867;AFR_AF=0.025;EUR_AF=0.4801;SAS_AF=0.2945;AA=A|||;VT=SNP
11	113206275	rs1893696	G	A	100	PASS	AC=2888;AF=0.576677;AN=5008;NS=2504;DP=16753;EAS_AF=0.5367;AMR_AF=0.5692;AFR_AF=0.5613;EUR_AF=0.6451;SAS_AF=0.5736;AA=A|||;VT=SNP
11	113206464	rs7109196	A	C	100	PASS	AC=1513;AF=0.302117;AN=5008;NS=2504;DP=18610;EAS_AF=0.4762;AMR_AF=0.2579;AFR_AF=0.3427;EUR_AF=0.163;SAS_AF=0.2423;AA=A|||;VT=SNP
11	113206799	rs2155462	A	C	100	PASS	AC=1057;AF=0.211062;AN=5008;NS=2504;DP=16300;EAS_AF=0.0536;AMR_AF=0.2867;AFR_AF=0.025;EUR_AF=0.4801;SAS_AF=0.2945;AA=A|||;VT=SNP
11	113206867	rs1943622	T	C	100	PASS	AC=1362;AF=0.271965;AN=5008;NS=2504;DP=17228;EAS_AF=0.4762;AMR_AF=0.2392;AFR_AF=0.2398;EUR_AF=0.162;SAS_AF=0.2413;AA=T|||;VT=SNP
11	113208098	rs7114433	C	T	100	PASS	AC=2825;AF=0.564097;AN=5008;NS=2504;DP=20490;EAS_AF=0.5357;AMR_AF=0.5677;AFR_AF=0.5408;EUR_AF=0.6471;SAS_AF=0.5368;AA=T|||;VT=SNP
11	113208186	rs11214579	C	A	100	PASS	AC=3051;AF=0.609225;AN=5008;NS=2504;DP=19675;EAS_AF=0.5357;AMR_AF=0.5749;AFR_AF=0.6815;EUR_AF=0.6471;SAS_AF=0.5726;AA=A|||;VT=SNP
11	113208382	rs12282356	A	G	100	PASS	AC=2888;AF=0.576677;AN=5008;NS=2504;DP=20891;EAS_AF=0.5357;AMR_AF=0.5692;AFR_AF=0.5613;EUR_AF=0.6471;SAS_AF=0.5726;AA=G|||;VT=SNP
11	113208533	rs60373142	G	A	100	PASS	AC=1164;AF=0.232428;AN=5008;NS=2504;DP=20340;EAS_AF=0.4355;AMR_AF=0.2147;AFR_AF=0.1982;EUR_AF=0.1302;SAS_AF=0.1871;AA=G|||;VT=SNP
11	113209428	rs10891536	C	G	100	PASS	AC=1130;AF=0.225639;AN=5008;NS=2504;DP=17335;EAS_AF=0.0536;AMR_AF=0.2954;AFR_AF=0.0734;EUR_AF=0.4831;SAS_AF=0.2945;AA=C|||;VT=SNP
11	113211329	rs2288159	G	T	100	PASS	AC=1697;AF=0.338858;AN=5008;NS=2504;DP=19402;EAS_AF=0.4812;AMR_AF=0.2709;AFR_AF=0.444;EUR_AF=0.164;SAS_AF=0.2781;AA=T|||;VT=SNP
11	113211370	rs10891537	T	G	100	PASS	AC=1132;AF=0.226038;AN=5008;NS=2504;DP=19823;EAS_AF=0.0536;AMR_AF=0.2954;AFR_AF=0.0734;EUR_AF=0.4851;SAS_AF=0.2945;AA=T|||;VT=SNP;EX_TARGET
11	113211813	rs4938007	A	G	100	PASS	AC=1475;AF=0.294529;AN=5008;NS=2504;DP=18007;EAS_AF=0.4752;AMR_AF=0.2493;AFR_AF=0.32;EUR_AF=0.162;SAS_AF=0.2423;AA=A|||;VT=SNP
11	113212553	rs6589372	T	C	100	PASS	AC=1437;AF=0.286941;AN=5008;NS=2504;DP=23329;EAS_AF=0.4752;AMR_AF=0.2464;AFR_AF=0.292;EUR_AF=0.163;SAS_AF=0.2423;AA=T|||;VT=SNP;EX_TARGET
11	113213069	rs7928201	C	G	100	PASS	AC=1481;AF=0.295727;AN=5008;NS=2504;DP=21142;EAS_AF=0.4752;AMR_AF=0.2507;AFR_AF=0.323;EUR_AF=0.163;SAS_AF=0.2423;AA=C|||;VT=SNP
11	113213298	rs11214580	T	C	100	PASS	AC=1252;AF=0.25;AN=5008;NS=2504;DP=20697;EAS_AF=0.4355;AMR_AF=0.2233;AFR_AF=0.2595;EUR_AF=0.1302;SAS_AF=0.1881;AA=T|||;VT=SNP
11	113215923	rs4987094	G	A	100	PASS	AC=854;AF=0.170527;AN=5008;NS=2504;DP=16980;EAS_AF=0.4355;AMR_AF=0.1657;AFR_AF=0.0227;EUR_AF=0.1044;SAS_AF=0.1687;AA=G|||;VT=SNP
11	113217364	rs3781884	A	G	100	PASS	AC=1250;AF=0.249601;AN=5008;NS=2504;DP=17389;EAS_AF=0.4365;AMR_AF=0.2219;AFR_AF=0.2564;EUR_AF=0.1322;SAS_AF=0.1881;AA=A|||;VT=SNP
11	113218050	rs11214582	C	T	100	PASS	AC=1211;AF=0.241813;AN=5008;NS=2504;DP=19229;EAS_AF=0.0526;AMR_AF=0.2983;AFR_AF=0.1377;EUR_AF=0.4801;SAS_AF=0.2924;AA=C|||;VT=SNP
11	113224017	rs10891538	C	T	100	PASS	AC=1055;AF=0.210663;AN=5008;NS=2504;DP=19478;EAS_AF=0.0526;AMR_AF=0.2867;AFR_AF=0.025;EUR_AF=0.4801;SAS_AF=0.2935;AA=C|||;VT=SNP
11	113224404	rs11214583	A	G	100	PASS	AC=1247;AF=0.249002;AN=5008;NS=2504;DP=18978;EAS_AF=0.0526;AMR_AF=0.2997;AFR_AF=0.1619;EUR_AF=0.4831;SAS_AF=0.2924;AA=A|||;VT=SNP
11	113224916	rs6589373	C	G	100	PASS	AC=1697;AF=0.338858;AN=5008;NS=2504;DP=19587;EAS_AF=0.4821;AMR_AF=0.2709;AFR_AF=0.4418;EUR_AF=0.165;SAS_AF=0.2791;AA=G|||;VT=SNP
11	113225144	rs11493880	C	T	100	PASS	AC=1053;AF=0.210264;AN=5008;NS=2504;DP=19868;EAS_AF=0.0526;AMR_AF=0.2867;AFR_AF=0.0242;EUR_AF=0.4801;SAS_AF=0.2924;AA=C|||;VT=SNP
11	113226206	rs7931066	G	A	100	PASS	AC=1474;AF=0.294329;AN=5008;NS=2504;DP=18576;EAS_AF=0.4752;AMR_AF=0.2493;AFR_AF=0.3185;EUR_AF=0.163;SAS_AF=0.2423;AA=G|||;VT=SNP
11	113227723	rs11214585	G	C	100	PASS	AC=1249;AF=0.249401;AN=5008;NS=2504;DP=17774;EAS_AF=0.0526;AMR_AF=0.2997;AFR_AF=0.1619;EUR_AF=0.4811;SAS_AF=0.2965;AA=G|||;VT=SNP
11	113227790	rs12292113	T	A	100	PASS	AC=1679;AF=0.335264;AN=5008;NS=2504;DP=19223;EAS_AF=0.4821;AMR_AF=0.2709;AFR_AF=0.4289;EUR_AF=0.165;SAS_AF=0.2781;AA=T|||;VT=SNP
11	113228501	rs12293753	T	C	100	PASS	AC=1697;AF=0.338858;AN=5008;NS=2504;DP=18519;EAS_AF=0.4821;AMR_AF=0.2709;AFR_AF=0.4418;EUR_AF=0.165;SAS_AF=0.2791;AA=C|||;VT=SNP
11	113229665	rs7939992	T	C	100	PASS	AC=1421;AF=0.283746;AN=5008;NS=2504;DP=22380;EAS_AF=0.0526;AMR_AF=0.3055;AFR_AF=0.2867;EUR_AF=0.4841;SAS_AF=0.2965;AA=T|||;VT=SNP
11	113230600	rs2276070	C	T	100	PASS	AC=1409;AF=0.28135;AN=5008;NS=2504;DP=17793;EAS_AF=0.4692;AMR_AF=0.245;AFR_AF=0.2769;EUR_AF=0.163;SAS_AF=0.2413;AA=C|||;VT=SNP
11	113230928	rs4938009	A	G	100	PASS	AC=4273;AF=0.853235;AN=5008;NS=2504;DP=18220;EAS_AF=0.9256;AMR_AF=0.8545;AFR_AF=0.8169;EUR_AF=0.828;SAS_AF=0.8528;AA=G|||;VT=SNP
11	113231614	rs4438071	C	T	100	PASS	AC=1230;AF=0.245607;AN=5008;NS=2504;DP=21497;EAS_AF=0.0595;AMR_AF=0.2911;AFR_AF=0.1672;EUR_AF=0.4622;SAS_AF=0.2883;AA=C|||;VT=SNP
11	113231691	rs4370966	G	A	100	PASS	AC=987;AF=0.197085;AN=5008;NS=2504;DP=19995;EAS_AF=0.0526;AMR_AF=0.2781;AFR_AF=0.0234;EUR_AF=0.4602;SAS_AF=0.2526;AA=G|||;VT=SNP
11	113231966	rs74574333	A	T	100	PASS	AC=86;AF=0.0171725;AN=5008;NS=2504;DP=20732;EAS_AF=0.0466;AMR_AF=0.0317;AFR_AF=0.0015;EUR_AF=0.0089;SAS_AF=0.0061;AA=A|||;VT=SNP
11	113232422	rs11214587	T	G	100	PASS	AC=1187;AF=0.237021;AN=5008;NS=2504;DP=17326;EAS_AF=0.0595;AMR_AF=0.2911;AFR_AF=0.1589;EUR_AF=0.4652;SAS_AF=0.2526;AA=T|||;VT=SNP
11	113232703	rs7115082	C	T	100	PASS	AC=2895;AF=0.578075;AN=5008;NS=2504;DP=14146;EAS_AF=0.5268;AMR_AF=0.5634;AFR_AF=0.6233;EUR_AF=0.6262;SAS_AF=0.5307;AA=T|||;VT=SNP
11	113233059	rs2298490	G	A	100	PASS	AC=2970;AF=0.593051;AN=5008;NS=2504;DP=19179;EAS_AF=0.5268;AMR_AF=0.5677;AFR_AF=0.6778;EUR_AF=0.6262;SAS_AF=0.5307;AA=A|||;VT=SNP
11	113234466	rs713233	G	A	100	PASS	AC=1647;AF=0.328874;AN=5008;NS=2504;DP=21727;EAS_AF=0.4772;AMR_AF=0.2709;AFR_AF=0.4539;EUR_AF=0.1561;SAS_AF=0.226;AA=A|||;VT=SNP
11	113234471	rs719803	A	G	100	PASS	AC=1412;AF=0.281949;AN=5008;NS=2504;DP=21890;EAS_AF=0.4722;AMR_AF=0.2464;AFR_AF=0.2935;EUR_AF=0.1571;SAS_AF=0.2239;AA=A|||;VT=SNP
11	113234679	rs719802	T	C	100	PASS	AC=2471;AF=0.493411;AN=5008;NS=2504;DP=20872;EAS_AF=0.5109;AMR_AF=0.5389;AFR_AF=0.3669;EUR_AF=0.6322;SAS_AF=0.4714;AA=C|||;VT=SNP
11	113234775	rs719804	A	G	100	PASS	AC=923;AF=0.184305;AN=5008;NS=2504;DP=21117;EAS_AF=0.1319;AMR_AF=0.1268;AFR_AF=0.1785;EUR_AF=0.2187;SAS_AF=0.2515;AA=A|||;VT=SNP
11	113235419	rs2298489	A	G	100	PASS	AC=2840;AF=0.567093;AN=5008;NS=2504;DP=20318;EAS_AF=0.5486;AMR_AF=0.5893;AFR_AF=0.4977;EUR_AF=0.6879;SAS_AF=0.5399;AA=G|||;VT=SNP
11	113235864	rs7949242	A	G	100	PASS	AC=1644;AF=0.328275;AN=5008;NS=2504;DP=17681;EAS_AF=0.494;AMR_AF=0.2795;AFR_AF=0.4342;EUR_AF=0.1581;SAS_AF=0.2239;AA=G|||;VT=SNP
11	113236199	rs10789942	A	G	100	PASS	AC=1313;AF=0.262181;AN=5008;NS=2504;DP=19802;EAS_AF=0.0625;AMR_AF=0.3256;AFR_AF=0.1362;EUR_AF=0.5328;SAS_AF=0.3149;AA=A|||;VT=SNP
11	113236492	rs10891539	G	C	100	PASS	AC=1298;AF=0.259185;AN=5008;NS=2504;DP=18024;EAS_AF=0.0536;AMR_AF=0.3256;AFR_AF=0.1362;EUR_AF=0.5298;SAS_AF=0.3119;AA=G|||;VT=SNP
11	113238223	rs7130431	T	G	100	PASS	AC=3282;AF=0.655351;AN=5008;NS=2504;DP=21363;EAS_AF=0.5496;AMR_AF=0.611;AFR_AF=0.7943;EUR_AF=0.6879;SAS_AF=0.5746;AA=G|||;VT=SNP
11	113239082	rs10891540	G	A	100	PASS	AC=1754;AF=0.35024;AN=5008;NS=2504;DP=19591;EAS_AF=0.0635;AMR_AF=0.3401;AFR_AF=0.4357;EUR_AF=0.5338;SAS_AF=0.3487;AA=A|||;VT=SNP
11	113239512	rs1055075	T	C	100	PASS	AC=3283;AF=0.655551;AN=5008;NS=2504;DP=19508;EAS_AF=0.5486;AMR_AF=0.6138;AFR_AF=0.795;EUR_AF=0.6879;SAS_AF=0.5736;AA=C|||;VT=SNP
11	113239709	rs1055076	C	A	100	PASS	AC=1500;AF=0.299521;AN=5008;NS=2504;DP=16552;EAS_AF=0.4851;AMR_AF=0.2709;AFR_AF=0.3404;EUR_AF=0.1541;SAS_AF=0.2229;AA=C|||;VT=SNP
11	113241726	rs12804573	G	A	100	PASS	AC=1193;AF=0.238219;AN=5008;NS=2504;DP=21299;EAS_AF=0.0536;AMR_AF=0.3141;AFR_AF=0.0643;EUR_AF=0.5288;SAS_AF=0.3108;AA=g|||;VT=SNP
11	113241810	rs12805699	T	A	100	PASS	AC=1193;AF=0.238219;AN=5008;NS=2504;DP=19195;EAS_AF=0.0536;AMR_AF=0.3141;AFR_AF=0.0643;EUR_AF=0.5288;SAS_AF=0.3108;AA=T|||;VT=SNP
11	113241877	rs1078	C	T	100	PASS	AC=1239;AF=0.247404;AN=5008;NS=2504;DP=17571;EAS_AF=0.0615;AMR_AF=0.3141;AFR_AF=0.0651;EUR_AF=0.5298;SAS_AF=0.3476;AA=C|||;VT=SNP
11	113242069	rs74816891	A	G	100	PASS	AC=175;AF=0.0349441;AN=5008;NS=2504;DP=18758;EAS_AF=0.0298;AMR_AF=0.0216;AFR_AF=0.0393;EUR_AF=0.0219;SAS_AF=0.0573;AA=A|||;VT=SNP
11	113242301	rs2155463	T	C	100	PASS	AC=1779;AF=0.355232;AN=5008;NS=2504;DP=15748;EAS_AF=0.0615;AMR_AF=0.3429;AFR_AF=0.4554;EUR_AF=0.5338;SAS_AF=0.3476;AA=C|||;VT=SNP
11	113242448	rs2155464	T	C	100	PASS	AC=3299;AF=0.658746;AN=5008;NS=2504;DP=17455;EAS_AF=0.5466;AMR_AF=0.6153;AFR_AF=0.8109;EUR_AF=0.6859;SAS_AF=0.5716;AA=C|||;VT=SNP
11	113242533	rs2186799	G	T	100	PASS	AC=1269;AF=0.253395;AN=5008;NS=2504;DP=21152;EAS_AF=0.0615;AMR_AF=0.3156;AFR_AF=0.0855;EUR_AF=0.5318;SAS_AF=0.3476;AA=G|||;VT=SNP
11	113242860	rs2186800	G	A	100	PASS	AC=1203;AF=0.240216;AN=5008;NS=2504;DP=19941;EAS_AF=0.0536;AMR_AF=0.3156;AFR_AF=0.0635;EUR_AF=0.5388;SAS_AF=0.3108;AA=G|||;VT=SNP
11	113243378	rs12285457	T	C	100	PASS	AC=1758;AF=0.351038;AN=5008;NS=2504;DP=18949;EAS_AF=0.4851;AMR_AF=0.2867;AFR_AF=0.5265;EUR_AF=0.1541;SAS_AF=0.2239;AA=T|||;VT=SNP
11	113244177	rs2282511	A	C	100	PASS	AC=3278;AF=0.654553;AN=5008;NS=2504;DP=21663;EAS_AF=0.5486;AMR_AF=0.6138;AFR_AF=0.7935;EUR_AF=0.6869;SAS_AF=0.5716;AA=C|||;VT=SNP
11	113245048	rs11214589	G	A	100	PASS	AC=1207;AF=0.241014;AN=5008;NS=2504;DP=18549;EAS_AF=0.0645;AMR_AF=0.2925;AFR_AF=0.0635;EUR_AF=0.5149;SAS_AF=0.3446;AA=G|||;VT=SNP
11	113245566	rs4938010	A	G	100	PASS	AC=1760;AF=0.351438;AN=5008;NS=2504;DP=18785;EAS_AF=0.4891;AMR_AF=0.2853;AFR_AF=0.5257;EUR_AF=0.1541;SAS_AF=0.2239;AA=A|||;VT=SNP
11	113247232	rs4938011	T	G	100	PASS	AC=1473;AF=0.294129;AN=5008;NS=2504;DP=16810;EAS_AF=0.4871;AMR_AF=0.2651;AFR_AF=0.32;EUR_AF=0.1551;SAS_AF=0.2239;AA=T|||;VT=SNP
11	113247738	rs28712705	A	G	100	PASS	AC=1462;AF=0.291933;AN=5008;NS=2504;DP=21618;EAS_AF=0.4802;AMR_AF=0.2651;AFR_AF=0.32;EUR_AF=0.1511;SAS_AF=0.2239;AA=A|||;VT=SNP
11	113249136	rs754672	C	T	100	PASS	AC=1278;AF=0.255192;AN=5008;NS=2504;DP=19107;EAS_AF=0.0615;AMR_AF=0.3141;AFR_AF=0.0953;EUR_AF=0.5219;SAS_AF=0.3548;AA=C|||;VT=SNP
11	113249725	rs3897584	G	C	100	PASS	AC=3283;AF=0.655551;AN=5008;NS=2504;DP=18496;EAS_AF=0.5417;AMR_AF=0.6095;AFR_AF=0.8101;EUR_AF=0.674;SAS_AF=0.5777;AA=C|||;VT=SNP
11	113250346	rs4601821	A	G	100	PASS	AC=3266;AF=0.652157;AN=5008;NS=2504;DP=20067;EAS_AF=0.5437;AMR_AF=0.6081;AFR_AF=0.7958;EUR_AF=0.6759;SAS_AF=0.5767;AA=G|||;VT=SNP
11	113250473	rs11214592	A	G	100	PASS	AC=947;AF=0.189097;AN=5008;NS=2504;DP=19181;EAS_AF=0.4474;AMR_AF=0.2003;AFR_AF=0.0825;EUR_AF=0.1004;SAS_AF=0.1503;AA=A|||;VT=SNP
11	113250540	rs4551806	T	A	100	PASS	AC=1137;AF=0.227037;AN=5008;NS=2504;DP=18204;EAS_AF=0.0575;AMR_AF=0.2997;AFR_AF=0.0287;EUR_AF=0.5209;SAS_AF=0.316;AA=T|||;VT=SNP
11	113250938	rs7116782	A	G	100	PASS	AC=1197;AF=0.239018;AN=5008;NS=2504;DP=20096;EAS_AF=0.0635;AMR_AF=0.3069;AFR_AF=0.0613;EUR_AF=0.5249;SAS_AF=0.318;AA=A|||;VT=SNP
11	113252147	rs10891541	A	G	100	PASS	AC=1436;AF=0.286741;AN=5008;NS=2504;DP=16372;EAS_AF=0.4792;AMR_AF=0.2651;AFR_AF=0.3018;EUR_AF=0.1471;SAS_AF=0.227;AA=c|||;VT=SNP
11	113253915	rs10891542	G	T	100	PASS	AC=1441;AF=0.28774;AN=5008;NS=2504;DP=19403;EAS_AF=0.4782;AMR_AF=0.2709;AFR_AF=0.3003;EUR_AF=0.1511;SAS_AF=0.227;AA=G|||;VT=SNP
11	113255111	rs6589375	C	A	100	PASS	AC=3287;AF=0.65635;AN=5008;NS=2504;DP=10062;EAS_AF=0.5407;AMR_AF=0.6095;AFR_AF=0.8109;EUR_AF=0.674;SAS_AF=0.5818;AA=A|||;VT=SNP
11	113255574	rs7107223	A	T	100	PASS	AC=1180;AF=0.235623;AN=5008;NS=2504;DP=17278;EAS_AF=0.0546;AMR_AF=0.304;AFR_AF=0.0613;EUR_AF=0.5199;SAS_AF=0.317;AA=A|||;VT=SNP
11	113255895	rs10891543	A	G	100	PASS	AC=3267;AF=0.652356;AN=5008;NS=2504;DP=18079;EAS_AF=0.5407;AMR_AF=0.6081;AFR_AF=0.7958;EUR_AF=0.6759;SAS_AF=0.5808;AA=G|||;VT=SNP
11	113256152	rs10891544	C	A	100	PASS	AC=1262;AF=0.251997;AN=5008;NS=2504;DP=19730;EAS_AF=0.0625;AMR_AF=0.3055;AFR_AF=0.0877;EUR_AF=0.5219;SAS_AF=0.3538;AA=C|||;VT=SNP
11	113256330	rs877137	C	T	100	PASS	AC=1261;AF=0.251797;AN=5008;NS=2504;DP=18978;EAS_AF=0.0625;AMR_AF=0.3055;AFR_AF=0.0877;EUR_AF=0.5209;SAS_AF=0.3538;AA=C|||;VT=SNP
11	113256508	rs877138	G	A	100	PASS	AC=3285;AF=0.65595;AN=5008;NS=2504;DP=20020;EAS_AF=0.5397;AMR_AF=0.6095;AFR_AF=0.8109;EUR_AF=0.674;SAS_AF=0.5808;AA=A|||;VT=SNP
11	113258065	rs10891545	T	C	100	PASS	AC=1952;AF=0.389776;AN=5008;NS=2504;DP=18783;EAS_AF=0.4861;AMR_AF=0.2954;AFR_AF=0.6657;EUR_AF=0.1491;SAS_AF=0.2321;AA=T|||;VT=SNP
11	113259332	rs11214594	G	A	100	PASS	AC=1155;AF=0.230631;AN=5008;NS=2504;DP=19009;EAS_AF=0.0655;AMR_AF=0.3098;AFR_AF=0.0227;EUR_AF=0.5288;SAS_AF=0.319;AA=G|||;VT=SNP
11	113259654	rs4938012	A	G	100	PASS	AC=3306;AF=0.660144;AN=5008;NS=2504;DP=17492;EAS_AF=0.5516;AMR_AF=0.6153;AFR_AF=0.8079;EUR_AF=0.6769;SAS_AF=0.5869;AA=G|||;VT=SNP
11	113259658	rs11214595	G	T	100	PASS	AC=1157;AF=0.23103;AN=5008;NS=2504;DP=17378;EAS_AF=0.0655;AMR_AF=0.3098;AFR_AF=0.0227;EUR_AF=0.5288;SAS_AF=0.3211;AA=G|||;VT=SNP
11	113259947	rs17600713	G	A	100	PASS	AC=1195;AF=0.238618;AN=5008;NS=2504;DP=21308;EAS_AF=0.0675;AMR_AF=0.3098;AFR_AF=0.0227;EUR_AF=0.5298;SAS_AF=0.3569;AA=g|||;VT=SNP
11	113260898	rs34601878	G	A	100	PASS	AC=1156;AF=0.230831;AN=5008;NS=2504;DP=21068;EAS_AF=0.0655;AMR_AF=0.3098;AFR_AF=0.0234;EUR_AF=0.5288;SAS_AF=0.319;AA=G|||;VT=SNP
11	113261317	rs73557236	C	T	100	PASS	AC=950;AF=0.189696;AN=5008;NS=2504;DP=17536;EAS_AF=0.4524;AMR_AF=0.1988;AFR_AF=0.1044;EUR_AF=0.0944;SAS_AF=0.1258;AA=C|||;VT=SNP
11	113262473	rs7945132	A	T	100	PASS	AC=3306;AF=0.660144;AN=5008;NS=2504;DP=21449;EAS_AF=0.5516;AMR_AF=0.6153;AFR_AF=0.8056;EUR_AF=0.6799;SAS_AF=0.5869;AA=T|||;VT=SNP
11	113262554	rs61492892	G	T	100	PASS	AC=1443;AF=0.288139;AN=5008;NS=2504;DP=20942;EAS_AF=0.4841;AMR_AF=0.2622;AFR_AF=0.3048;EUR_AF=0.1441;SAS_AF=0.2301;AA=G|||;VT=SNP
11	113262571	rs7123797	A	G	100	PASS	AC=2757;AF=0.550519;AN=5008;NS=2504;DP=21170;EAS_AF=0.5496;AMR_AF=0.5836;AFR_AF=0.4372;EUR_AF=0.6779;SAS_AF=0.5501;AA=A|||;VT=SNP
11	113262900	rs12360992	A	C	100	PASS	AC=1221;AF=0.24381;AN=5008;NS=2504;DP=21150;EAS_AF=0.0665;AMR_AF=0.3127;AFR_AF=0.0408;EUR_AF=0.5318;SAS_AF=0.3558;AA=A|||;VT=SNP
11	113263198	rs12224538	G	A	100	PASS	AC=1440;AF=0.28754;AN=5008;NS=2504;DP=18589;EAS_AF=0.4841;AMR_AF=0.2579;AFR_AF=0.3048;EUR_AF=0.1441;SAS_AF=0.2301;AA=g|||;VT=SNP
11	113263370	rs4590907	T	G	100	PASS	AC=1445;AF=0.288538;AN=5008;NS=2504;DP=21897;EAS_AF=0.4841;AMR_AF=0.2565;AFR_AF=0.3094;EUR_AF=0.1441;SAS_AF=0.2301;AA=t|||;VT=SNP
11	113264272	rs17115439	T	C	100	PASS	AC=2634;AF=0.525958;AN=5008;NS=2504;DP=20848;EAS_AF=0.5536;AMR_AF=0.5692;AFR_AF=0.3502;EUR_AF=0.675;SAS_AF=0.5511;AA=C|||;VT=SNP;EX_TARGET
11	113264470	rs4938013	A	C	100	PASS	AC=3308;AF=0.660543;AN=5008;NS=2504;DP=19944;EAS_AF=0.5546;AMR_AF=0.6095;AFR_AF=0.8079;EUR_AF=0.6799;SAS_AF=0.5869;AA=C|||;VT=SNP;EX_TARGET
11	113264511	rs11214596	C	G	100	PASS	AC=1167;AF=0.233027;AN=5008;NS=2504;DP=19340;EAS_AF=0.0655;AMR_AF=0.3098;AFR_AF=0.0303;EUR_AF=0.5308;SAS_AF=0.319;AA=c|||;VT=SNP;EX_TARGET
11	113264521	rs4938014	G	A	100	PASS	AC=1440;AF=0.28754;AN=5008;NS=2504;DP=19362;EAS_AF=0.4841;AMR_AF=0.2565;AFR_AF=0.3048;EUR_AF=0.1441;SAS_AF=0.2311;AA=G|||;VT=SNP;EX_TARGET
11	113264644	rs4938015	T	C	100	PASS	AC=2634;AF=0.525958;AN=5008;NS=2504;DP=21010;EAS_AF=0.5536;AMR_AF=0.5692;AFR_AF=0.3502;EUR_AF=0.675;SAS_AF=0.5511;AA=C|||;VT=SNP
11	113265292	rs10891546	T	C	100	PASS	AC=2638;AF=0.526757;AN=5008;NS=2504;DP=19796;EAS_AF=0.5536;AMR_AF=0.5706;AFR_AF=0.351;EUR_AF=0.6769;SAS_AF=0.5511;AA=C|||;VT=SNP
11	113265999	rs11214597	G	A	100	PASS	AC=492;AF=0.0982428;AN=5008;NS=2504;DP=16368;EAS_AF=0.376;AMR_AF=0.0879;AFR_AF=0.0015;EUR_AF=0.0268;SAS_AF=0.0235;AA=G|||;VT=SNP
11	113266411	rs35023999	A	C	100	PASS	AC=1136;AF=0.226837;AN=5008;NS=2504;DP=17668;EAS_AF=0.0635;AMR_AF=0.3012;AFR_AF=0.0393;EUR_AF=0.504;SAS_AF=0.3108;AA=A|||;VT=SNP
11	113266679	rs34863235	C	T	100	PASS	AC=1077;AF=0.215056;AN=5008;NS=2504;DP=17313;EAS_AF=0.4038;AMR_AF=0.2767;AFR_AF=0.0204;EUR_AF=0.1799;SAS_AF=0.2761;AA=C|||;VT=SNP
11	113266702	rs11214598	T	C	100	PASS	AC=2217;AF=0.442692;AN=5008;NS=2504;DP=17600;EAS_AF=0.4663;AMR_AF=0.5778;AFR_AF=0.0643;EUR_AF=0.6809;SAS_AF=0.589;AA=C|||;VT=SNP
11	113266821	rs7118900	G	A	100	PASS	AC=1605;AF=0.320487;AN=5008;NS=2504;DP=16275;EAS_AF=0.4058;AMR_AF=0.3069;AFR_AF=0.3744;EUR_AF=0.1819;SAS_AF=0.3119;AA=G|||;VT=SNP;EX_TARGET
11	113267173	rs75698063	C	T	100	PASS	AC=306;AF=0.0611022;AN=5008;NS=2504;DP=18233;EAS_AF=0.0754;AMR_AF=0.085;AFR_AF=0.0038;EUR_AF=0.0666;SAS_AF=0.1012;AA=C|||;VT=SNP
11	113267218	rs10891547	C	A	100	PASS	AC=1134;AF=0.226438;AN=5008;NS=2504;DP=17219;EAS_AF=0.0625;AMR_AF=0.3026;AFR_AF=0.0393;EUR_AF=0.501;SAS_AF=0.3119;AA=C|||;VT=SNP
11	113267259	rs10891548	G	A	100	PASS	AC=1134;AF=0.226438;AN=5008;NS=2504;DP=18138;EAS_AF=0.0625;AMR_AF=0.3026;AFR_AF=0.0393;EUR_AF=0.501;SAS_AF=0.3119;AA=G|||;VT=SNP
11	113267342	rs7122228	A	G	100	PASS	AC=2889;AF=0.576877;AN=5008;NS=2504;DP=18598;EAS_AF=0.4683;AMR_AF=0.621;AFR_AF=0.5212;EUR_AF=0.6839;SAS_AF=0.6227;AA=G|||;VT=SNP
11	113268059	rs11604671	G	A	100	PASS	AC=1133;AF=0.226238;AN=5008;NS=2504;DP=19688;EAS_AF=0.0625;AMR_AF=0.3026;AFR_AF=0.0393;EUR_AF=0.501;SAS_AF=0.3108;AA=C|||;VT=SNP;EX_TARGET
11	113270160	rs2734849	A	G	100	PASS	AC=1227;AF=0.245008;AN=5008;NS=2504;DP=19763;EAS_AF=0.0625;AMR_AF=0.3098;AFR_AF=0.1044;EUR_AF=0.504;SAS_AF=0.3108;AA=A|||;VT=SNP;EX_TARGET
11	113270828	rs1800497	G	A	100	PASS	AC=1631;AF=0.325679;AN=5008;NS=2504;DP=20348;EAS_AF=0.4058;AMR_AF=0.3112;AFR_AF=0.385;EUR_AF=0.1879;SAS_AF=0.3149;AA=A|||;VT=SNP;EX_TARGET
11	113271065	rs2734847	T	G	100	PASS	AC=4294;AF=0.857428;AN=5008;NS=2504;DP=19067;EAS_AF=0.9524;AMR_AF=0.866;AFR_AF=0.8192;EUR_AF=0.8171;SAS_AF=0.8466;AA=G|||;VT=SNP
11	113271340	rs2859545	C	T	100	PASS	AC=2736;AF=0.546326;AN=5008;NS=2504;DP=19323;EAS_AF=0.4663;AMR_AF=0.6081;AFR_AF=0.4062;EUR_AF=0.6909;SAS_AF=0.6258;AA=T|||;VT=SNP
11	113271360	rs11214599	C	T	100	PASS	AC=1018;AF=0.203275;AN=5008;NS=2504;DP=19370;EAS_AF=0.4018;AMR_AF=0.2622;AFR_AF=0.0197;EUR_AF=0.1461;SAS_AF=0.2638;AA=C|||;VT=SNP
11	113271773	rs2587552	G	A	100	PASS	AC=2765;AF=0.552117;AN=5008;NS=2504;DP=19031;EAS_AF=0.4692;AMR_AF=0.611;AFR_AF=0.4244;EUR_AF=0.6909;SAS_AF=0.6258;AA=A|||;VT=SNP
11	113272762	rs11214601	C	T	100	PASS	AC=1046;AF=0.208866;AN=5008;NS=2504;DP=20151;EAS_AF=0.4038;AMR_AF=0.2651;AFR_AF=0.0378;EUR_AF=0.1461;SAS_AF=0.2638;AA=C|||;VT=SNP
11	113272925	rs2587550	G	A	100	PASS	AC=2338;AF=0.466853;AN=5008;NS=2504;DP=19491;EAS_AF=0.4683;AMR_AF=0.5922;AFR_AF=0.1407;EUR_AF=0.6889;SAS_AF=0.589;AA=G|||;VT=SNP
11	113273636	rs1003641	A	G	100	PASS	AC=2764;AF=0.551917;AN=5008;NS=2504;DP=20926;EAS_AF=0.4692;AMR_AF=0.611;AFR_AF=0.4228;EUR_AF=0.6918;SAS_AF=0.6258;AA=G|||;VT=SNP
11	113274010	rs12422191	G	A	100	PASS	AC=265;AF=0.0529153;AN=5008;NS=2504;DP=14587;EAS_AF=0.0337;AMR_AF=0.0807;AFR_AF=0.0469;EUR_AF=0.0895;SAS_AF=0.0235;AA=G|||;VT=SNP
11	113274771	rs2511520	C	T	100	PASS	AC=1020;AF=0.203674;AN=5008;NS=2504;DP=20830;EAS_AF=0.4048;AMR_AF=0.2608;AFR_AF=0.0204;EUR_AF=0.1461;SAS_AF=0.2628;AA=C|||;VT=SNP
11	113275441	rs2859544	G	A	100	PASS	AC=2402;AF=0.479633;AN=5008;NS=2504;DP=19454;EAS_AF=0.4673;AMR_AF=0.598;AFR_AF=0.1853;EUR_AF=0.6909;SAS_AF=0.589;AA=G|||;VT=SNP
11	113275565	rs75249539	T	A	100	PASS	AC=305;AF=0.0609026;AN=5008;NS=2504;DP=20102;EAS_AF=0.0754;AMR_AF=0.085;AFR_AF=0.0045;EUR_AF=0.0656;SAS_AF=0.1002;AA=T|||;VT=SNP
11	113275579	rs2859543	T	C	100	PASS	AC=2763;AF=0.551717;AN=5008;NS=2504;DP=19919;EAS_AF=0.4692;AMR_AF=0.611;AFR_AF=0.4221;EUR_AF=0.6918;SAS_AF=0.6258;AA=C|||;VT=SNP
11	113276265	rs2242593	T	C	100	PASS	AC=1046;AF=0.208866;AN=5008;NS=2504;DP=19480;EAS_AF=0.4028;AMR_AF=0.2637;AFR_AF=0.0386;EUR_AF=0.1471;SAS_AF=0.2638;AA=T|||;VT=SNP
11	113277551	rs11214602	C	A	100	PASS	AC=2318;AF=0.462859;AN=5008;NS=2504;DP=14751;EAS_AF=0.4673;AMR_AF=0.5893;AFR_AF=0.1256;EUR_AF=0.6928;SAS_AF=0.5879;AA=A|||;VT=SNP
11	113278447	rs10891549	T	C	100	PASS	AC=1319;AF=0.263379;AN=5008;NS=2504;DP=20605;EAS_AF=0.0645;AMR_AF=0.33;AFR_AF=0.1203;EUR_AF=0.5457;SAS_AF=0.3241;AA=T|||;VT=SNP
11	113278483	rs2234689	G	C	100	PASS	AC=4292;AF=0.857029;AN=5008;NS=2504;DP=21056;EAS_AF=0.9514;AMR_AF=0.8646;AFR_AF=0.8185;EUR_AF=0.8181;SAS_AF=0.8466;AA=C|||;VT=SNP
11	113278764	rs1554929	C	T	100	PASS	AC=1179;AF=0.235423;AN=5008;NS=2504;DP=20052;EAS_AF=0.0635;AMR_AF=0.3199;AFR_AF=0.0227;EUR_AF=0.5427;SAS_AF=0.3241;AA=C|||;VT=SNP
11	113279119	rs2587543	A	G	100	PASS	AC=2250;AF=0.449281;AN=5008;NS=2504;DP=14786;EAS_AF=0.4673;AMR_AF=0.5836;AFR_AF=0.0779;EUR_AF=0.6918;SAS_AF=0.5879;AA=G|||;VT=SNP
11	113279430	rs2242592	G	A	100	PASS	AC=2525;AF=0.504193;AN=5008;NS=2504;DP=18759;EAS_AF=0.4673;AMR_AF=0.5965;AFR_AF=0.2784;EUR_AF=0.6928;SAS_AF=0.5879;AA=A|||;VT=SNP
11	113279921	rs2242591	C	T	100	PASS	AC=1021;AF=0.203874;AN=5008;NS=2504;DP=20123;EAS_AF=0.4038;AMR_AF=0.2608;AFR_AF=0.0197;EUR_AF=0.1481;SAS_AF=0.2638;AA=C|||;VT=SNP
11	113279922	rs11214603	G	A	100	PASS	AC=1204;AF=0.240415;AN=5008;NS=2504;DP=20033;EAS_AF=0.0635;AMR_AF=0.3213;AFR_AF=0.0401;EUR_AF=0.5437;SAS_AF=0.3241;AA=G|||;VT=SNP
11	113280274	rs2734842	G	C	100	PASS	AC=2339;AF=0.467053;AN=5008;NS=2504;DP=20650;EAS_AF=0.4683;AMR_AF=0.5908;AFR_AF=0.1399;EUR_AF=0.6928;SAS_AF=0.5879;AA=G|||;VT=SNP
11	113280724	rs6278	C	A	100	PASS	AC=1022;AF=0.204073;AN=5008;NS=2504;DP=18196;EAS_AF=0.4038;AMR_AF=0.2608;AFR_AF=0.0204;EUR_AF=0.1481;SAS_AF=0.2638;AA=C|||;VT=SNP
11	113281073	rs6279	G	C	100	PASS	AC=2613;AF=0.521765;AN=5008;NS=2504;DP=17758;EAS_AF=0.4673;AMR_AF=0.6037;AFR_AF=0.3404;EUR_AF=0.6938;SAS_AF=0.5879;AA=G|||;VT=SNP
11	113281397	rs6276	C	T	100	PASS	AC=2338;AF=0.466853;AN=5008;NS=2504;DP=17137;EAS_AF=0.4673;AMR_AF=0.5951;AFR_AF=0.1399;EUR_AF=0.6918;SAS_AF=0.5859;AA=C|||;VT=SNP;EX_TARGET
11	113281776	rs2734841	A	C	100	PASS	AC=2739;AF=0.546925;AN=5008;NS=2504;DP=17056;EAS_AF=0.4683;AMR_AF=0.6081;AFR_AF=0.407;EUR_AF=0.6938;SAS_AF=0.6227;AA=C|||;VT=SNP
11	113282090	rs1124491	G	A	100	PASS	AC=1018;AF=0.203275;AN=5008;NS=2504;DP=21620;EAS_AF=0.4038;AMR_AF=0.2608;AFR_AF=0.0197;EUR_AF=0.1481;SAS_AF=0.2607;AA=G|||;VT=SNP
11	113282275	rs1124492	C	A	100	PASS	AC=1502;AF=0.29992;AN=5008;NS=2504;DP=22709;EAS_AF=0.4831;AMR_AF=0.2522;AFR_AF=0.3752;EUR_AF=0.1243;SAS_AF=0.2239;AA=C|||;VT=SNP
11	113282295	rs1124493	T	G	100	PASS	AC=2612;AF=0.521565;AN=5008;NS=2504;DP=22178;EAS_AF=0.4673;AMR_AF=0.6037;AFR_AF=0.3411;EUR_AF=0.6938;SAS_AF=0.5859;AA=G|||;VT=SNP
11	113282669	rs1079595	A	C	100	PASS	AC=1109;AF=0.221446;AN=5008;NS=2504;DP=18954;EAS_AF=0.4048;AMR_AF=0.268;AFR_AF=0.0832;EUR_AF=0.1491;SAS_AF=0.2607;AA=A|||;VT=SNP
11	113282812	rs1079594	A	C	100	PASS	AC=1108;AF=0.221246;AN=5008;NS=2504;DP=20158;EAS_AF=0.4038;AMR_AF=0.268;AFR_AF=0.0832;EUR_AF=0.1491;SAS_AF=0.2607;AA=A|||;VT=SNP
11	113283459	rs6277	G	A	100	PASS	AC=1222;AF=0.24401;AN=5008;NS=2504;DP=14821;EAS_AF=0.0625;AMR_AF=0.3256;AFR_AF=0.0552;EUR_AF=0.5437;SAS_AF=0.32;AA=G|||;VT=SNP;EX_TARGET
11	113283477	rs6275	A	G	100	PASS	AC=2637;AF=0.526558;AN=5008;NS=2504;DP=14001;EAS_AF=0.4712;AMR_AF=0.6066;AFR_AF=0.3434;EUR_AF=0.6938;SAS_AF=0.6022;AA=G|||;VT=SNP;EX_TARGET
11	113283484	rs1801028	G	C	100	PASS	AC=159;AF=0.0317492;AN=5008;NS=2504;DP=13946;EAS_AF=0.0367;AMR_AF=0.0173;AFR_AF=0.0008;EUR_AF=0.0229;SAS_AF=0.0879;AA=G|||;VT=SNP;EX_TARGET
11	113283688	rs1076560	C	A	100	PASS	AC=1150;AF=0.229633;AN=5008;NS=2504;DP=16948;EAS_AF=0.4157;AMR_AF=0.2695;AFR_AF=0.0832;EUR_AF=0.1501;SAS_AF=0.2894;AA=C|||;VT=SNP
11	113285299	rs2511521	G	A	100	PASS	AC=2520;AF=0.503195;AN=5008;NS=2504;DP=17815;EAS_AF=0.4792;AMR_AF=0.6369;AFR_AF=0.1755;EUR_AF=0.7604;SAS_AF=0.6115;AA=G|||;VT=SNP
11	113285536	rs2283265	C	A	100	PASS	AC=1137;AF=0.227037;AN=5008;NS=2504;DP=20477;EAS_AF=0.4147;AMR_AF=0.2651;AFR_AF=0.0809;EUR_AF=0.1481;SAS_AF=0.2853;AA=C|||;VT=SNP
11	113285916	rs12363125	C	T	100	PASS	AC=1382;AF=0.275958;AN=5008;NS=2504;DP=18718;EAS_AF=0.0645;AMR_AF=0.3718;AFR_AF=0.0938;EUR_AF=0.6123;SAS_AF=0.3262;AA=T|||;VT=SNP
11	113286490	rs2734839	C	T	100	PASS	AC=1713;AF=0.342053;AN=5008;NS=2504;DP=20560;EAS_AF=0.0645;AMR_AF=0.389;AFR_AF=0.3343;EUR_AF=0.6133;SAS_AF=0.3262;AA=c|||;VT=SNP
11	113286501	rs2734838	A	G	100	PASS	AC=1456;AF=0.290735;AN=5008;NS=2504;DP=20711;EAS_AF=0.0645;AMR_AF=0.3761;AFR_AF=0.1475;EUR_AF=0.6123;SAS_AF=0.3262;AA=A|||;VT=SNP
11	113286829	rs2734837	C	T	100	PASS	AC=1714;AF=0.342252;AN=5008;NS=2504;DP=22147;EAS_AF=0.0645;AMR_AF=0.389;AFR_AF=0.3343;EUR_AF=0.6133;SAS_AF=0.3272;AA=T|||;VT=SNP
11	113286878	rs2440390	T	C	100	PASS	AC=4428;AF=0.884185;AN=5008;NS=2504;DP=22950;EAS_AF=0.9514;AMR_AF=0.9078;AFR_AF=0.8298;EUR_AF=0.8827;SAS_AF=0.8732;AA=t|||;VT=SNP
11	113289037	rs1107162	G	A	100	PASS	AC=1459;AF=0.291334;AN=5008;NS=2504;DP=20457;EAS_AF=0.0645;AMR_AF=0.3761;AFR_AF=0.1498;EUR_AF=0.6123;SAS_AF=0.3262;AA=G|||;VT=SNP
11	113289066	rs2075654	C	T	100	PASS	AC=1046;AF=0.208866;AN=5008;NS=2504;DP=20800;EAS_AF=0.4137;AMR_AF=0.2565;AFR_AF=0.0182;EUR_AF=0.1461;SAS_AF=0.2863;AA=C|||;VT=SNP
11	113289182	rs1079727	T	C	100	PASS	AC=1136;AF=0.226837;AN=5008;NS=2504;DP=20642;EAS_AF=0.4157;AMR_AF=0.2637;AFR_AF=0.0802;EUR_AF=0.1471;SAS_AF=0.2863;AA=T|||;VT=SNP
11	113289298	rs2002453	T	C	100	PASS	AC=2898;AF=0.578674;AN=5008;NS=2504;DP=19684;EAS_AF=0.4812;AMR_AF=0.6542;AFR_AF=0.4221;EUR_AF=0.7614;SAS_AF=0.6493;AA=C|||;VT=SNP
11	113289862	rs78044862	A	G	100	PASS	AC=256;AF=0.0511182;AN=5008;NS=2504;DP=17452;EAS_AF=0.0129;AMR_AF=0.0735;AFR_AF=0.003;EUR_AF=0.0805;SAS_AF=0.1094;AA=A|||;VT=SNP
11	113290049	rs2005313	A	G	100	PASS	AC=2899;AF=0.578874;AN=5008;NS=2504;DP=18559;EAS_AF=0.4812;AMR_AF=0.6542;AFR_AF=0.4228;EUR_AF=0.7614;SAS_AF=0.6493;AA=G|||;VT=SNP
11	113290699	rs2245805	T	G	100	PASS	AC=2902;AF=0.579473;AN=5008;NS=2504;DP=18933;EAS_AF=0.4812;AMR_AF=0.6556;AFR_AF=0.4236;EUR_AF=0.7614;SAS_AF=0.6503;AA=G|||;VT=SNP
11	113291239	rs2734836	C	T	100	PASS	AC=1140;AF=0.227636;AN=5008;NS=2504;DP=21131;EAS_AF=0.4107;AMR_AF=0.2637;AFR_AF=0.0885;EUR_AF=0.1471;SAS_AF=0.2843;AA=T|||;VT=SNP
11	113291343	rs2734835	T	G	100	PASS	AC=1378;AF=0.27516;AN=5008;NS=2504;DP=21088;EAS_AF=0.0645;AMR_AF=0.3732;AFR_AF=0.0893;EUR_AF=0.6133;SAS_AF=0.3262;AA=T|||;VT=SNP
11	113291588	rs1800498	G	A	100	PASS	AC=1458;AF=0.291134;AN=5008;NS=2504;DP=19058;EAS_AF=0.0645;AMR_AF=0.3775;AFR_AF=0.1475;EUR_AF=0.6133;SAS_AF=0.3262;AA=G|||;VT=SNP
11	113291748	rs2234690	T	A	100	PASS	AC=1458;AF=0.291134;AN=5008;NS=2504;DP=21216;EAS_AF=0.0645;AMR_AF=0.3775;AFR_AF=0.1475;EUR_AF=0.6133;SAS_AF=0.3262;AA=T|||;VT=SNP
11	113292212	rs2587548	G	C	100	PASS	AC=1458;AF=0.291134;AN=5008;NS=2504;DP=22526;EAS_AF=0.0645;AMR_AF=0.3775;AFR_AF=0.1475;EUR_AF=0.6133;SAS_AF=0.3262;AA=G|||;VT=SNP
11	113292920	rs2734833	G	A	100	PASS	AC=1569;AF=0.313299;AN=5008;NS=2504;DP=19970;EAS_AF=0.0645;AMR_AF=0.3818;AFR_AF=0.2292;EUR_AF=0.6133;SAS_AF=0.3262;AA=G|||;VT=SNP
11	113293501	rs2734832	A	G	100	PASS	AC=1392;AF=0.277955;AN=5008;NS=2504;DP=17821;EAS_AF=0.0645;AMR_AF=0.3732;AFR_AF=0.0998;EUR_AF=0.6133;SAS_AF=0.3262;AA=G|||;VT=SNP
11	113293596	rs2734831	T	G	100	PASS	AC=1396;AF=0.278754;AN=5008;NS=2504;DP=19383;EAS_AF=0.0645;AMR_AF=0.3746;AFR_AF=0.1021;EUR_AF=0.6133;SAS_AF=0.3262;AA=G|||;VT=SNP
11	113294179	rs1962262	G	A	100	PASS	AC=1136;AF=0.226837;AN=5008;NS=2504;DP=17521;EAS_AF=0.4137;AMR_AF=0.2651;AFR_AF=0.0802;EUR_AF=0.1481;SAS_AF=0.2863;AA=G|||;VT=SNP
11	113294976	rs11608185	T	C	100	PASS	AC=1471;AF=0.29373;AN=5008;NS=2504;DP=18714;EAS_AF=0.0645;AMR_AF=0.3775;AFR_AF=0.1573;EUR_AF=0.6123;SAS_AF=0.3272;AA=T|||;VT=SNP
11	113295909	rs1076563	A	C	100	PASS	AC=1465;AF=0.292532;AN=5008;NS=2504;DP=20368;EAS_AF=0.0635;AMR_AF=0.3761;AFR_AF=0.1551;EUR_AF=0.6123;SAS_AF=0.3262;AA=C|||;VT=SNP
11	113296008	rs1076562	A	G	100	PASS	AC=2897;AF=0.578474;AN=5008;NS=2504;DP=20346;EAS_AF=0.4802;AMR_AF=0.6542;AFR_AF=0.4221;EUR_AF=0.7614;SAS_AF=0.6493;AA=G|||;VT=SNP
11	113296107	rs1116313	A	G	100	PASS	AC=1467;AF=0.292931;AN=5008;NS=2504;DP=19811;EAS_AF=0.0635;AMR_AF=0.3761;AFR_AF=0.1566;EUR_AF=0.6123;SAS_AF=0.3262;AA=A|||;VT=SNP
11	113296274	rs1079598	A	G	100	PASS	AC=1141;AF=0.227835;AN=5008;NS=2504;DP=20854;EAS_AF=0.4137;AMR_AF=0.2651;AFR_AF=0.084;EUR_AF=0.1481;SAS_AF=0.2863;AA=A|||;VT=SNP
11	113296286	rs1079597	C	T	100	PASS	AC=1256;AF=0.250799;AN=5008;NS=2504;DP=20654;EAS_AF=0.4137;AMR_AF=0.2709;AFR_AF=0.1657;EUR_AF=0.1491;SAS_AF=0.2883;AA=C|||;VT=SNP
11	113296619	rs1079596	C	T	100	PASS	AC=1323;AF=0.264177;AN=5008;NS=2504;DP=20700;EAS_AF=0.4167;AMR_AF=0.2695;AFR_AF=0.1899;EUR_AF=0.1481;SAS_AF=0.3231;AA=C|||;VT=SNP
11	113297185	rs1125394	T	C	100	PASS	AC=1328;AF=0.265176;AN=5008;NS=2504;DP=22806;EAS_AF=0.4157;AMR_AF=0.2709;AFR_AF=0.1936;EUR_AF=0.1481;SAS_AF=0.3231;AA=C|||;VT=SNP
11	113297349	rs1125393	C	T	100	PASS	AC=1133;AF=0.226238;AN=5008;NS=2504;DP=18856;EAS_AF=0.4137;AMR_AF=0.2608;AFR_AF=0.0809;EUR_AF=0.1471;SAS_AF=0.2863;AA=C|||;VT=SNP
11	113298339	rs2471857	C	T	100	PASS	AC=1303;AF=0.260184;AN=5008;NS=2504;DP=21451;EAS_AF=0.4157;AMR_AF=0.2709;AFR_AF=0.1755;EUR_AF=0.1481;SAS_AF=0.3221;AA=C|||;VT=SNP
11	113298996	rs12798900	G	T	100	PASS	AC=1349;AF=0.269369;AN=5008;NS=2504;DP=19747;EAS_AF=0.0635;AMR_AF=0.3689;AFR_AF=0.0855;EUR_AF=0.6054;SAS_AF=0.3139;AA=G|||;VT=SNP
11	113299201	rs2471856	A	T	100	PASS	AC=2749;AF=0.548922;AN=5008;NS=2504;DP=19149;EAS_AF=0.4792;AMR_AF=0.6484;AFR_AF=0.329;EUR_AF=0.7545;SAS_AF=0.636;AA=T|||;VT=SNP
11	113299273	rs75349786	A	G	100	PASS	AC=303;AF=0.0605032;AN=5008;NS=2504;DP=20948;EAS_AF=0.0704;AMR_AF=0.062;AFR_AF=0.0045;EUR_AF=0.0706;SAS_AF=0.1145;AA=A|||;VT=SNP
11	113299500	rs2471855	C	G	100	PASS	AC=1132;AF=0.226038;AN=5008;NS=2504;DP=18491;EAS_AF=0.4147;AMR_AF=0.2651;AFR_AF=0.0779;EUR_AF=0.1481;SAS_AF=0.2843;AA=C|||;VT=SNP
11	113299639	rs2471854	G	C	100	PASS	AC=1306;AF=0.260783;AN=5008;NS=2504;DP=16740;EAS_AF=0.4157;AMR_AF=0.2752;AFR_AF=0.1755;EUR_AF=0.1491;SAS_AF=0.3211;AA=G|||;VT=SNP
11	113299829	rs7131627	G	A	100	PASS	AC=1445;AF=0.288538;AN=5008;NS=2504;DP=18157;EAS_AF=0.0635;AMR_AF=0.3732;AFR_AF=0.1551;EUR_AF=0.6054;SAS_AF=0.3149;AA=G|||;VT=SNP
11	113299910	rs7131440	C	T	100	PASS	AC=1445;AF=0.288538;AN=5008;NS=2504;DP=18935;EAS_AF=0.0635;AMR_AF=0.3732;AFR_AF=0.1551;EUR_AF=0.6054;SAS_AF=0.3149;AA=C|||;VT=SNP
11	113300022	rs7131465	A	C	100	PASS	AC=1447;AF=0.288938;AN=5008;NS=2504;DP=14956;EAS_AF=0.0635;AMR_AF=0.3732;AFR_AF=0.1551;EUR_AF=0.6054;SAS_AF=0.317;AA=A|||;VT=SNP
11	113300052	rs7131681	C	T	100	PASS	AC=1449;AF=0.289337;AN=5008;NS=2504;DP=15026;EAS_AF=0.0635;AMR_AF=0.3732;AFR_AF=0.1558;EUR_AF=0.6054;SAS_AF=0.318;AA=C|||;VT=SNP
11	113300601	rs11214605	C	T	100	PASS	AC=1353;AF=0.270168;AN=5008;NS=2504;DP=22105;EAS_AF=0.0635;AMR_AF=0.3689;AFR_AF=0.0855;EUR_AF=0.6054;SAS_AF=0.318;AA=C|||;VT=SNP
11	113301069	rs2471851	A	C	100	PASS	AC=1117;AF=0.223043;AN=5008;NS=2504;DP=20816;EAS_AF=0.3611;AMR_AF=0.2666;AFR_AF=0.1067;EUR_AF=0.1481;SAS_AF=0.2843;AA=A|||;VT=SNP
11	113301266	rs2471850	G	A	100	PASS	AC=2691;AF=0.53734;AN=5008;NS=2504;DP=17326;EAS_AF=0.4256;AMR_AF=0.6455;AFR_AF=0.3268;EUR_AF=0.7545;SAS_AF=0.637;AA=A|||;VT=SNP
11	113302514	rs12800853	C	T	100	PASS	AC=1329;AF=0.265375;AN=5008;NS=2504;DP=20373;EAS_AF=0.0635;AMR_AF=0.366;AFR_AF=0.0688;EUR_AF=0.6054;SAS_AF=0.318;AA=C|||;VT=SNP
11	113303448	rs11608109	G	C	100	PASS	AC=1356;AF=0.270767;AN=5008;NS=2504;DP=17120;EAS_AF=0.0635;AMR_AF=0.3689;AFR_AF=0.0696;EUR_AF=0.6123;SAS_AF=0.3354;AA=G|||;VT=SNP
11	113303674	rs7103679	T	C	100	PASS	AC=3937;AF=0.786142;AN=5008;NS=2504;DP=18775;EAS_AF=0.6389;AMR_AF=0.7392;AFR_AF=0.9191;EUR_AF=0.8549;SAS_AF=0.7209;AA=C|||;VT=SNP
11	113303929	rs4938017	C	T	100	PASS	AC=3384;AF=0.675719;AN=5008;NS=2504;DP=18866;EAS_AF=0.9355;AMR_AF=0.6095;AFR_AF=0.7413;EUR_AF=0.3857;SAS_AF=0.6646;AA=C|||;VT=SNP
11	113304206	rs77560271	G	A	100	PASS	AC=101;AF=0.0201677;AN=5008;NS=2504;DP=15351;EAS_AF=0.0347;AMR_AF=0.0331;AFR_AF=0.0023;EUR_AF=0.0258;SAS_AF=0.0143;AA=G|||;VT=SNP
11	113304457	rs7122246	G	A	100	PASS	AC=1358;AF=0.271166;AN=5008;NS=2504;DP=17154;EAS_AF=0.0645;AMR_AF=0.3689;AFR_AF=0.0696;EUR_AF=0.6133;SAS_AF=0.3354;AA=G|||;VT=SNP
11	113305203	rs7350522	G	T	100	PASS	AC=986;AF=0.196885;AN=5008;NS=2504;DP=19342;EAS_AF=0.3601;AMR_AF=0.2565;AFR_AF=0.0219;EUR_AF=0.1441;SAS_AF=0.2771;AA=G|||;VT=SNP
11	113305314	rs12364051	A	G	100	PASS	AC=1501;AF=0.29972;AN=5008;NS=2504;DP=19660;EAS_AF=0.0645;AMR_AF=0.3775;AFR_AF=0.1717;EUR_AF=0.6153;SAS_AF=0.3354;AA=A|||;VT=SNP
11	113306431	rs60599314	C	T	100	PASS	AC=722;AF=0.144169;AN=5008;NS=2504;DP=12113;EAS_AF=0.1617;AMR_AF=0.1182;AFR_AF=0.1815;EUR_AF=0.1143;SAS_AF=0.1247;AA=C|||;VT=SNP
11	113306765	rs4436578	C	T	100	PASS	AC=3236;AF=0.646166;AN=5008;NS=2504;DP=16807;EAS_AF=0.5873;AMR_AF=0.7493;AFR_AF=0.4077;EUR_AF=0.8698;SAS_AF=0.726;AA=C|||;VT=SNP
11	113306886	rs12421264	G	C	100	PASS	AC=102;AF=0.0203674;AN=5008;NS=2504;DP=16382;EAS_AF=0.0357;AMR_AF=0.0331;AFR_AF=0.0023;EUR_AF=0.0258;SAS_AF=0.0143;AA=G|||;VT=SNP
11	113306893	rs4587762	G	A	100	PASS	AC=1370;AF=0.273562;AN=5008;NS=2504;DP=16321;EAS_AF=0.0645;AMR_AF=0.3703;AFR_AF=0.0809;EUR_AF=0.6143;SAS_AF=0.3303;AA=G|||;VT=SNP
11	113307129	rs4586205	G	T	100	PASS	AC=2609;AF=0.520966;AN=5008;NS=2504;DP=16999;EAS_AF=0.4256;AMR_AF=0.6398;AFR_AF=0.2935;EUR_AF=0.7555;SAS_AF=0.6012;AA=T|||;VT=SNP
11	113307633	rs114749741	C	T	100	PASS	AC=241;AF=0.048123;AN=5008;NS=2504;DP=16631;EAS_AF=0.0149;AMR_AF=0.0274;AFR_AF=0.0741;EUR_AF=0.0209;SAS_AF=0.09;AA=C|||;VT=SNP
11	113308902	rs17115583	G	A	100	PASS	AC=1280;AF=0.255591;AN=5008;NS=2504;DP=21871;EAS_AF=0.4058;AMR_AF=0.2147;AFR_AF=0.2867;EUR_AF=0.1223;SAS_AF=0.2249;AA=G|||;VT=SNP
11	113309619	rs4620755	G	A	100	PASS	AC=1274;AF=0.254393;AN=5008;NS=2504;DP=21179;EAS_AF=0.4008;AMR_AF=0.2147;AFR_AF=0.2867;EUR_AF=0.1213;SAS_AF=0.2249;AA=G|||;VT=SNP
11	113310340	rs79549222	T	G	100	PASS	AC=728;AF=0.145367;AN=5008;NS=2504;DP=14241;EAS_AF=0.1607;AMR_AF=0.121;AFR_AF=0.1823;EUR_AF=0.1173;SAS_AF=0.1258;AA=T|||;VT=SNP
11	113310681	rs7125415	C	T	100	PASS	AC=982;AF=0.196086;AN=5008;NS=2504;DP=17157;EAS_AF=0.3859;AMR_AF=0.1455;AFR_AF=0.1952;EUR_AF=0.1004;SAS_AF=0.136;AA=C|||;VT=SNP
11	113312139	rs11214607	T	G	100	PASS	AC=1056;AF=0.210863;AN=5008;NS=2504;DP=23503;EAS_AF=0.3552;AMR_AF=0.2608;AFR_AF=0.0719;EUR_AF=0.1471;SAS_AF=0.2802;AA=T|||;VT=SNP
11	113313389	rs4648318	T	C	100	PASS	AC=2098;AF=0.41893;AN=5008;NS=2504;DP=21082;EAS_AF=0.5833;AMR_AF=0.3055;AFR_AF=0.528;EUR_AF=0.2425;SAS_AF=0.364;AA=T|||;VT=SNP
11	113314363	rs4648319	G	A	100	PASS	AC=1042;AF=0.208067;AN=5008;NS=2504;DP=19984;EAS_AF=0.3492;AMR_AF=0.2608;AFR_AF=0.0696;EUR_AF=0.1471;SAS_AF=0.2751;AA=A|||;VT=SNP
11	113315355	rs11214608	C	T	100	PASS	AC=1380;AF=0.275559;AN=5008;NS=2504;DP=21954;EAS_AF=0.0635;AMR_AF=0.4078;AFR_AF=0.0787;EUR_AF=0.6083;SAS_AF=0.3241;AA=C|||;VT=SNP
11	113316102	rs11214609	G	C	100	PASS	AC=1526;AF=0.304712;AN=5008;NS=2504;DP=21141;EAS_AF=0.0655;AMR_AF=0.4179;AFR_AF=0.1528;EUR_AF=0.6123;SAS_AF=0.3599;AA=C|||;VT=SNP
11	113316236	rs12574471	C	T	100	PASS	AC=564;AF=0.11262;AN=5008;NS=2504;DP=18804;EAS_AF=0.1657;AMR_AF=0.111;AFR_AF=0.0734;EUR_AF=0.1034;SAS_AF=0.1217;AA=C|||;VT=SNP
11	113317067	rs17529477	G	A	100	PASS	AC=853;AF=0.170327;AN=5008;NS=2504;DP=20089;EAS_AF=0.0407;AMR_AF=0.268;AFR_AF=0.0847;EUR_AF=0.3241;SAS_AF=0.1922;AA=G|||;VT=SNP
11	113317745	rs17601612	G	C	100	PASS	AC=940;AF=0.1877;AN=5008;NS=2504;DP=21146;EAS_AF=0.0298;AMR_AF=0.2997;AFR_AF=0.0825;EUR_AF=0.3728;SAS_AF=0.2229;AA=G|||;VT=SNP
11	113317973	rs4245146	T	C	100	PASS	AC=2736;AF=0.546326;AN=5008;NS=2504;DP=15937;EAS_AF=0.8135;AMR_AF=0.5519;AFR_AF=0.2542;EUR_AF=0.5457;SAS_AF=0.6626;AA=T|||;VT=SNP
11	113318007	rs4245147	C	T	100	PASS	AC=2730;AF=0.545128;AN=5008;NS=2504;DP=15551;EAS_AF=0.8125;AMR_AF=0.5519;AFR_AF=0.2526;EUR_AF=0.5437;SAS_AF=0.6616;AA=T|||;VT=SNP
11	113318408	rs4936270	T	C	100	PASS	AC=3754;AF=0.749601;AN=5008;NS=2504;DP=17031;EAS_AF=0.8423;AMR_AF=0.8429;AFR_AF=0.4085;EUR_AF=0.9115;SAS_AF=0.8824;AA=C|||;VT=SNP
11	113318705	rs4936271	T	C	100	PASS	AC=2829;AF=0.564896;AN=5008;NS=2504;DP=20175;EAS_AF=0.8125;AMR_AF=0.5476;AFR_AF=0.3238;EUR_AF=0.5477;SAS_AF=0.6656;AA=C|||;VT=SNP
11	113318880	rs80215768	G	A	100	PASS	AC=421;AF=0.0840655;AN=5008;NS=2504;DP=21295;EAS_AF=0.1558;AMR_AF=0.0706;AFR_AF=0.0681;EUR_AF=0.0527;SAS_AF=0.0736;AA=G|||;VT=SNP
11	113318907	rs4936272	T	C	100	PASS	AC=2829;AF=0.564896;AN=5008;NS=2504;DP=20977;EAS_AF=0.8125;AMR_AF=0.5476;AFR_AF=0.3238;EUR_AF=0.5477;SAS_AF=0.6656;AA=C|||;VT=SNP
11	113319452	rs4274224	G	A	100	PASS	AC=2762;AF=0.551518;AN=5008;NS=2504;DP=18685;EAS_AF=0.8125;AMR_AF=0.5418;AFR_AF=0.2784;EUR_AF=0.5447;SAS_AF=0.6656;AA=A|||;VT=SNP
11	113319835	rs76581995	C	A	100	PASS	AC=426;AF=0.0850639;AN=5008;NS=2504;DP=18759;EAS_AF=0.1558;AMR_AF=0.0706;AFR_AF=0.0681;EUR_AF=0.0577;SAS_AF=0.0736;AA=C|||;VT=SNP
11	113320382	rs77195172	C	T	100	PASS	AC=267;AF=0.0533147;AN=5008;NS=2504;DP=22498;EAS_AF=0.0694;AMR_AF=0.0692;AFR_AF=0.0242;EUR_AF=0.0547;SAS_AF=0.0634;AA=T|||;VT=SNP
11	113320419	rs4245148	T	C	100	PASS	AC=3771;AF=0.752995;AN=5008;NS=2504;DP=22879;EAS_AF=0.8423;AMR_AF=0.8429;AFR_AF=0.4221;EUR_AF=0.9095;SAS_AF=0.8834;AA=C|||;VT=SNP
11	113320519	rs78303686	T	C	100	PASS	AC=195;AF=0.0389377;AN=5008;NS=2504;DP=22232;EAS_AF=0.0883;AMR_AF=0.0288;AFR_AF=0.0023;EUR_AF=0.0318;SAS_AF=0.0521;AA=T|||;VT=SNP
11	113321211	rs55697087	G	C	100	PASS	AC=2105;AF=0.420327;AN=5008;NS=2504;DP=19515;EAS_AF=0.2946;AMR_AF=0.5072;AFR_AF=0.1135;EUR_AF=0.6909;SAS_AF=0.6247;AA=G|||;VT=SNP
11	113321796	rs4460839	C	T	100	PASS	AC=3769;AF=0.752596;AN=5008;NS=2504;DP=19079;EAS_AF=0.8423;AMR_AF=0.8429;AFR_AF=0.4168;EUR_AF=0.9135;SAS_AF=0.8845;AA=T|||;VT=SNP
11	113322370	rs142615934	G	A	100	PASS	AC=199;AF=0.0397364;AN=5008;NS=2504;DP=12458;EAS_AF=0.1438;AMR_AF=0.0231;AFR_AF=0;EUR_AF=0.0298;SAS_AF=0.0082;AA=G|||;VT=SNP
11	113323831	rs72999670	C	G	100	PASS	AC=1179;AF=0.235423;AN=5008;NS=2504;DP=19489;EAS_AF=0.2649;AMR_AF=0.2118;AFR_AF=0.0272;EUR_AF=0.331;SAS_AF=0.4049;AA=C|||;VT=SNP
11	113324293	rs12805897	G	A	100	PASS	AC=247;AF=0.0493211;AN=5008;NS=2504;DP=19882;EAS_AF=0.006;AMR_AF=0.0346;AFR_AF=0.0151;EUR_AF=0.0746;SAS_AF=0.1247;AA=G|||;VT=SNP
11	113324474	rs4581480	C	T	100	PASS	AC=3771;AF=0.752995;AN=5008;NS=2504;DP=15895;EAS_AF=0.8433;AMR_AF=0.8429;AFR_AF=0.416;EUR_AF=0.9165;SAS_AF=0.8834;AA=T|||;VT=SNP
11	113325866	rs144851051	C	T	100	PASS	AC=424;AF=0.0846645;AN=5008;NS=2504;DP=15255;EAS_AF=0.1538;AMR_AF=0.0706;AFR_AF=0.0681;EUR_AF=0.0577;SAS_AF=0.0736;AA=C|||;VT=SNP
11	113326519	rs73557283	C	G	100	PASS	AC=393;AF=0.0784744;AN=5008;NS=2504;DP=18912;EAS_AF=0.0694;AMR_AF=0.0764;AFR_AF=0.1157;EUR_AF=0.0547;SAS_AF=0.0634;AA=C|||;VT=SNP
11	113327294	rs77541954	T	A	100	PASS	AC=315;AF=0.0628994;AN=5008;NS=2504;DP=16093;EAS_AF=0.1319;AMR_AF=0.0706;AFR_AF=0.0091;EUR_AF=0.0547;SAS_AF=0.0675;AA=T|||;VT=SNP
11	113327468	rs7122454	G	C	100	PASS	AC=1074;AF=0.214457;AN=5008;NS=2504;DP=16020;EAS_AF=0.3948;AMR_AF=0.2579;AFR_AF=0.1172;EUR_AF=0.161;SAS_AF=0.184;AA=G|||;VT=SNP
11	113328135	rs80014933	T	C	100	PASS	AC=435;AF=0.086861;AN=5008;NS=2504;DP=1321;EAS_AF=0.1548;AMR_AF=0.0706;AFR_AF=0.0749;EUR_AF=0.0586;SAS_AF=0.0736;AA=T|||;VT=SNP
11	113328681	rs7948028	A	C	100	PASS	AC=916;AF=0.182907;AN=5008;NS=2504;DP=17353;EAS_AF=0.0278;AMR_AF=0.2954;AFR_AF=0.0809;EUR_AF=0.3638;SAS_AF=0.2147;AA=A|||;VT=SNP
11	113328682	rs10891550	G	C	100	PASS	AC=1095;AF=0.21865;AN=5008;NS=2504;DP=17354;EAS_AF=0.3958;AMR_AF=0.2594;AFR_AF=0.1369;EUR_AF=0.16;SAS_AF=0.1779;AA=G|||;VT=SNP
11	113328810	rs74751335	G	C	100	PASS	AC=488;AF=0.0974441;AN=5008;NS=2504;DP=18177;EAS_AF=0.1548;AMR_AF=0.0706;AFR_AF=0.1142;EUR_AF=0.0586;SAS_AF=0.0746;AA=G|||;VT=SNP
11	113328913	rs77264605	A	G	100	PASS	AC=490;AF=0.0978435;AN=5008;NS=2504;DP=18146;EAS_AF=0.1548;AMR_AF=0.0706;AFR_AF=0.1157;EUR_AF=0.0586;SAS_AF=0.0746;AA=A|||;VT=SNP
11	113329449	rs76499333	G	A	100	PASS	AC=429;AF=0.0856629;AN=5008;NS=2504;DP=20064;EAS_AF=0.1548;AMR_AF=0.0706;AFR_AF=0.0696;EUR_AF=0.0586;SAS_AF=0.0746;AA=G|||;VT=SNP
11	113329774	rs7131056	A	C	100	PASS	AC=2501;AF=0.499401;AN=5008;NS=2504;DP=19077;EAS_AF=0.5784;AMR_AF=0.6239;AFR_AF=0.3306;EUR_AF=0.5825;SAS_AF=0.4724;AA=C|||;VT=SNP
11	113330219	rs11214611	A	G	100	PASS	AC=1100;AF=0.219649;AN=5008;NS=2504;DP=18073;EAS_AF=0.3968;AMR_AF=0.2579;AFR_AF=0.1384;EUR_AF=0.162;SAS_AF=0.1789;AA=A|||;VT=SNP
11	113330451	rs4936274	A	G	100	PASS	AC=3786;AF=0.75599;AN=5008;NS=2504;DP=20025;EAS_AF=0.8641;AMR_AF=0.8429;AFR_AF=0.4191;EUR_AF=0.9165;SAS_AF=0.8732;AA=G|||;VT=SNP
11	113331532	rs4648317	G	A	100	PASS	AC=1102;AF=0.220048;AN=5008;NS=2504;DP=19340;EAS_AF=0.3968;AMR_AF=0.2579;AFR_AF=0.1377;EUR_AF=0.161;SAS_AF=0.183;AA=G|||;VT=SNP
11	113332295	rs10891551	G	A	100	PASS	AC=1065;AF=0.21266;AN=5008;NS=2504;DP=18149;EAS_AF=0.3968;AMR_AF=0.2565;AFR_AF=0.115;EUR_AF=0.161;SAS_AF=0.1769;AA=G|||;VT=SNP
11	113332450	rs74355206	G	A	100	PASS	AC=450;AF=0.0898562;AN=5008;NS=2504;DP=20098;EAS_AF=0.1766;AMR_AF=0.0706;AFR_AF=0.0681;EUR_AF=0.0586;SAS_AF=0.0757;AA=G|||;VT=SNP
11	113332956	rs4322431	T	A	100	PASS	AC=1215;AF=0.242612;AN=5008;NS=2504;DP=18424;EAS_AF=0.2659;AMR_AF=0.2248;AFR_AF=0.0333;EUR_AF=0.3429;SAS_AF=0.411;AA=T|||;VT=SNP
11	113333425	rs7117915	G	A	100	PASS	AC=1060;AF=0.211661;AN=5008;NS=2504;DP=20252;EAS_AF=0.3899;AMR_AF=0.2565;AFR_AF=0.115;EUR_AF=0.161;SAS_AF=0.1789;AA=G|||;VT=SNP
11	113333671	rs10891552	A	T	100	PASS	AC=716;AF=0.142971;AN=5008;NS=2504;DP=20573;EAS_AF=0.3849;AMR_AF=0.1859;AFR_AF=0.0862;EUR_AF=0.0398;SAS_AF=0.046;AA=A|||;VT=SNP
11	113334100	rs4337071	C	T	100	PASS	AC=915;AF=0.182708;AN=5008;NS=2504;DP=17182;EAS_AF=0.0278;AMR_AF=0.2954;AFR_AF=0.0802;EUR_AF=0.3628;SAS_AF=0.2157;AA=C|||;VT=SNP
11	113334209	rs4630328	G	A	100	PASS	AC=910;AF=0.181709;AN=5008;NS=2504;DP=17803;EAS_AF=0.0278;AMR_AF=0.2911;AFR_AF=0.0794;EUR_AF=0.3618;SAS_AF=0.2157;AA=g|||;VT=SNP
11	113334904	rs72999677	G	C	100	PASS	AC=1185;AF=0.236621;AN=5008;NS=2504;DP=21702;EAS_AF=0.2659;AMR_AF=0.2147;AFR_AF=0.0325;EUR_AF=0.333;SAS_AF=0.3988;AA=g|||;VT=SNP
11	113335259	rs11214613	A	G	100	PASS	AC=3792;AF=0.757188;AN=5008;NS=2504;DP=22451;EAS_AF=0.8631;AMR_AF=0.8429;AFR_AF=0.4251;EUR_AF=0.9155;SAS_AF=0.8732;AA=g|||;VT=SNP
11	113335497	rs11214614	C	T	100	PASS	AC=1184;AF=0.236422;AN=5008;NS=2504;DP=23191;EAS_AF=0.2659;AMR_AF=0.2147;AFR_AF=0.0325;EUR_AF=0.332;SAS_AF=0.3988;AA=c|||;VT=SNP
11	113335717	rs4350392	C	A	100	PASS	AC=1060;AF=0.211661;AN=5008;NS=2504;DP=20073;EAS_AF=0.3899;AMR_AF=0.2565;AFR_AF=0.115;EUR_AF=0.161;SAS_AF=0.1789;AA=C|||;VT=SNP
11	113336172	rs11601054	G	A	100	PASS	AC=915;AF=0.182708;AN=5008;NS=2504;DP=21132;EAS_AF=0.0278;AMR_AF=0.2939;AFR_AF=0.0817;EUR_AF=0.3618;SAS_AF=0.2157;AA=G|||;VT=SNP
11	113337058	rs61902787	C	A	100	PASS	AC=915;AF=0.182708;AN=5008;NS=2504;DP=21535;EAS_AF=0.0278;AMR_AF=0.2939;AFR_AF=0.0809;EUR_AF=0.3628;SAS_AF=0.2157;AA=C|||;VT=SNP
11	113337204	rs75824731	A	G	100	PASS	AC=451;AF=0.0900559;AN=5008;NS=2504;DP=20801;EAS_AF=0.1796;AMR_AF=0.0706;AFR_AF=0.0666;EUR_AF=0.0586;SAS_AF=0.0757;AA=A|||;VT=SNP
11	113337267	rs10891553	T	A	100	PASS	AC=3799;AF=0.758586;AN=5008;NS=2504;DP=21677;EAS_AF=0.8631;AMR_AF=0.8429;AFR_AF=0.4304;EUR_AF=0.9155;SAS_AF=0.8732;AA=A|||;VT=SNP
11	113337446	rs77655590	A	C	100	PASS	AC=475;AF=0.0948482;AN=5008;NS=2504;DP=20547;EAS_AF=0.1796;AMR_AF=0.072;AFR_AF=0.0772;EUR_AF=0.0586;SAS_AF=0.0849;AA=A|||;VT=SNP
11	113337778	rs12421616	C	T	100	PASS	AC=640;AF=0.127796;AN=5008;NS=2504;DP=19100;EAS_AF=0.3839;AMR_AF=0.1787;AFR_AF=0.0333;EUR_AF=0.0398;SAS_AF=0.046;AA=c|||;VT=SNP
11	113337844	rs73557296	T	C	100	PASS	AC=613;AF=0.122404;AN=5008;NS=2504;DP=17589;EAS_AF=0.1796;AMR_AF=0.0764;AFR_AF=0.1785;EUR_AF=0.0596;SAS_AF=0.0849;AA=C|||;VT=SNP
11	113338357	rs4245149	G	A	100	PASS	AC=1095;AF=0.21865;AN=5008;NS=2504;DP=20290;EAS_AF=0.3899;AMR_AF=0.2565;AFR_AF=0.1377;EUR_AF=0.162;SAS_AF=0.183;AA=G|||;VT=SNP
11	113338497	rs60253148	T	G	100	PASS	AC=604;AF=0.120607;AN=5008;NS=2504;DP=19115;EAS_AF=0.1796;AMR_AF=0.0764;AFR_AF=0.1785;EUR_AF=0.0596;SAS_AF=0.0757;AA=G|||;VT=SNP
11	113338946	rs7102650	T	C	100	PASS	AC=514;AF=0.102636;AN=5008;NS=2504;DP=18808;EAS_AF=0.1796;AMR_AF=0.0706;AFR_AF=0.1142;EUR_AF=0.0586;SAS_AF=0.0757;AA=T|||;VT=SNP
11	113339590	rs55887984	G	A	100	PASS	AC=701;AF=0.139976;AN=5008;NS=2504;DP=18771;EAS_AF=0.3849;AMR_AF=0.1844;AFR_AF=0.0756;EUR_AF=0.0398;SAS_AF=0.046;AA=G|||;VT=SNP
11	113340251	rs75924850	A	G	100	PASS	AC=227;AF=0.0453275;AN=5008;NS=2504;DP=18020;EAS_AF=0.1696;AMR_AF=0.0245;AFR_AF=0.0008;EUR_AF=0.0298;SAS_AF=0.0082;AA=A|||;VT=SNP
11	113340467	rs117720003	C	G	100	PASS	AC=447;AF=0.0892572;AN=5008;NS=2504;DP=14878;EAS_AF=0.1776;AMR_AF=0.0692;AFR_AF=0.0658;EUR_AF=0.0586;SAS_AF=0.0757;AA=C|||;VT=SNP
11	113341391	rs4938019	T	C	100	PASS	AC=1060;AF=0.211661;AN=5008;NS=2504;DP=21669;EAS_AF=0.3889;AMR_AF=0.2565;AFR_AF=0.115;EUR_AF=0.162;SAS_AF=0.1789;AA=T|||;VT=SNP
11	113343942	rs10891554	A	C	100	PASS	AC=3799;AF=0.758586;AN=5008;NS=2504;DP=14648;EAS_AF=0.8631;AMR_AF=0.8429;AFR_AF=0.4304;EUR_AF=0.9155;SAS_AF=0.8732;AA=C|||;VT=SNP
11	113344912	rs61902807	T	C	100	PASS	AC=915;AF=0.182708;AN=5008;NS=2504;DP=19477;EAS_AF=0.0278;AMR_AF=0.2939;AFR_AF=0.0817;EUR_AF=0.3618;SAS_AF=0.2157;AA=T|||;VT=SNP
11	113345339	rs10789943	G	A	100	PASS	AC=1058;AF=0.211262;AN=5008;NS=2504;DP=15404;EAS_AF=0.3869;AMR_AF=0.2565;AFR_AF=0.1157;EUR_AF=0.162;SAS_AF=0.1779;AA=G|||;VT=SNP
11	113345406	rs10789944	C	A	100	PASS	AC=1094;AF=0.21845;AN=5008;NS=2504;DP=13600;EAS_AF=0.3879;AMR_AF=0.2579;AFR_AF=0.1384;EUR_AF=0.162;SAS_AF=0.182;AA=C|||;VT=SNP
11	113345653	rs79872790	G	A	100	PASS	AC=446;AF=0.0890575;AN=5008;NS=2504;DP=10213;EAS_AF=0.1756;AMR_AF=0.0706;AFR_AF=0.0651;EUR_AF=0.0586;SAS_AF=0.0767;AA=G|||;VT=SNP
11	113345669	rs79092434	G	A	100	PASS	AC=505;AF=0.100839;AN=5008;NS=2504;DP=9800;EAS_AF=0.1766;AMR_AF=0.0706;AFR_AF=0.1089;EUR_AF=0.0586;SAS_AF=0.0767;AA=G|||;VT=SNP
11	113346351	rs1799978	T	C	100	PASS	AC=596;AF=0.11901;AN=5008;NS=2504;DP=10810;EAS_AF=0.1776;AMR_AF=0.0764;AFR_AF=0.1732;EUR_AF=0.0596;SAS_AF=0.0767;AA=C|||;VT=SNP
11	113346955	rs12364283	A	G	100	PASS	AC=237;AF=0.0473243;AN=5008;NS=2504;DP=17607;EAS_AF=0.004;AMR_AF=0.0346;AFR_AF=0.0144;EUR_AF=0.0765;SAS_AF=0.1155;AA=A|||;VT=SNP
11	113348759	rs77268850	C	G	100	PASS	AC=500;AF=0.0998403;AN=5008;NS=2504;DP=17490;EAS_AF=0.1776;AMR_AF=0.0706;AFR_AF=0.1044;EUR_AF=0.0586;SAS_AF=0.0767;AA=C|||;VT=SNP
11	113349371	rs56118276	G	A	100	PASS	AC=1187;AF=0.237021;AN=5008;NS=2504;DP=17486;EAS_AF=0.2698;AMR_AF=0.2147;AFR_AF=0.0325;EUR_AF=0.331;SAS_AF=0.3988;AA=G|||;VT=SNP
11	113349374	rs7110440	C	A	100	PASS	AC=914;AF=0.182508;AN=5008;NS=2504;DP=17467;EAS_AF=0.0278;AMR_AF=0.2939;AFR_AF=0.0817;EUR_AF=0.3618;SAS_AF=0.2147;AA=C|||;VT=SNP
11	113350620	rs35277073	C	G	100	PASS	AC=915;AF=0.182708;AN=5008;NS=2504;DP=23955;EAS_AF=0.0278;AMR_AF=0.2939;AFR_AF=0.0825;EUR_AF=0.3618;SAS_AF=0.2147;AA=C|||;VT=SNP
11	113352557	rs4483623	T	C	100	PASS	AC=200;AF=0.0399361;AN=5008;NS=2504;DP=16814;EAS_AF=0.0099;AMR_AF=0.0461;AFR_AF=0.0408;EUR_AF=0.0278;SAS_AF=0.0777;AA=T|||;VT=SNP
11	113352761	rs10891556	G	T	100	PASS	AC=1323;AF=0.264177;AN=5008;NS=2504;DP=18875;EAS_AF=0.4514;AMR_AF=0.2911;AFR_AF=0.1914;EUR_AF=0.1899;SAS_AF=0.227;AA=G|||;VT=SNP
11	113352906	rs78363643	A	G	100	PASS	AC=162;AF=0.0323482;AN=5008;NS=2504;DP=17183;EAS_AF=0.0655;AMR_AF=0.0288;AFR_AF=0.0015;EUR_AF=0.0268;SAS_AF=0.0481;AA=A|||;VT=SNP
11	113353185	rs4424703	T	C	100	PASS	AC=4084;AF=0.815495;AN=5008;NS=2504;DP=21311;EAS_AF=0.9286;AMR_AF=0.8804;AFR_AF=0.5121;EUR_AF=0.9433;SAS_AF=0.9315;AA=C|||;VT=SNP
11	113353599	rs11214618	A	G	100	PASS	AC=1325;AF=0.264577;AN=5008;NS=2504;DP=20869;EAS_AF=0.4514;AMR_AF=0.2911;AFR_AF=0.1929;EUR_AF=0.1899;SAS_AF=0.227;AA=A|||;VT=SNP
11	113355156	rs76105936	G	A	100	PASS	AC=166;AF=0.033147;AN=5008;NS=2504;DP=18714;EAS_AF=0.0655;AMR_AF=0.0288;AFR_AF=0.0045;EUR_AF=0.0268;SAS_AF=0.0481;AA=G|||;VT=SNP
11	113355444	rs7121986	T	C	100	PASS	AC=4026;AF=0.803914;AN=5008;NS=2504;DP=22479;EAS_AF=0.9722;AMR_AF=0.6988;AFR_AF=0.8729;EUR_AF=0.6382;SAS_AF=0.7822;AA=C|||;VT=SNP
11	113355736	rs6589377	G	A	100	PASS	AC=4024;AF=0.803514;AN=5008;NS=2504;DP=18698;EAS_AF=0.9722;AMR_AF=0.6988;AFR_AF=0.8722;EUR_AF=0.6372;SAS_AF=0.7822;AA=A|||;VT=SNP
11	113355995	rs12421112	G	A	100	PASS	AC=162;AF=0.0323482;AN=5008;NS=2504;DP=17388;EAS_AF=0.0655;AMR_AF=0.0288;AFR_AF=0.0015;EUR_AF=0.0268;SAS_AF=0.0481;AA=G|||;VT=SNP
11	113356039	rs115444593	C	T	100	PASS	AC=468;AF=0.0934505;AN=5008;NS=2504;DP=16045;EAS_AF=0.1776;AMR_AF=0.072;AFR_AF=0.0696;EUR_AF=0.0586;SAS_AF=0.09;AA=C|||;VT=SNP
11	113356050	rs72999691	G	A	100	PASS	AC=1188;AF=0.23722;AN=5008;NS=2504;DP=16068;EAS_AF=0.2708;AMR_AF=0.2133;AFR_AF=0.0356;EUR_AF=0.331;SAS_AF=0.3957;AA=G|||;VT=SNP
11	113356179	rs7929453	C	T	100	PASS	AC=4026;AF=0.803914;AN=5008;NS=2504;DP=14533;EAS_AF=0.9722;AMR_AF=0.6988;AFR_AF=0.8729;EUR_AF=0.6382;SAS_AF=0.7822;AA=c|||;VT=SNP
11	113356250	rs139193369	G	A	100	PASS	AC=464;AF=0.0926518;AN=5008;NS=2504;DP=14617;EAS_AF=0.1776;AMR_AF=0.072;AFR_AF=0.0696;EUR_AF=0.0586;SAS_AF=0.0859;AA=G|||;VT=SNP
11	113356566	rs148652575	C	T	100	PASS	AC=464;AF=0.0926518;AN=5008;NS=2504;DP=18684;EAS_AF=0.1776;AMR_AF=0.072;AFR_AF=0.0696;EUR_AF=0.0586;SAS_AF=0.0859;AA=C|||;VT=SNP
11	113357985	rs10891561	T	G	100	PASS	AC=1361;AF=0.271765;AN=5008;NS=2504;DP=13485;EAS_AF=0.4504;AMR_AF=0.2911;AFR_AF=0.2216;EUR_AF=0.1899;SAS_AF=0.226;AA=T|||;VT=SNP
11	113358034	rs12282404	T	C	100	PASS	AC=862;AF=0.172125;AN=5008;NS=2504;DP=15926;EAS_AF=0.0714;AMR_AF=0.1138;AFR_AF=0.444;EUR_AF=0.0567;SAS_AF=0.0685;AA=T|||;VT=SNP
11	113358211	rs4482060	T	A	100	PASS	AC=3504;AF=0.699681;AN=5008;NS=2504;DP=20228;EAS_AF=0.7946;AMR_AF=0.6254;AFR_AF=0.7648;EUR_AF=0.5785;SAS_AF=0.6912;AA=A|||;VT=SNP
11	113358652	rs4938020	C	T	100	PASS	AC=1049;AF=0.209465;AN=5008;NS=2504;DP=18764;EAS_AF=0.2728;AMR_AF=0.1945;AFR_AF=0.0197;EUR_AF=0.3072;SAS_AF=0.3108;AA=C|||;VT=SNP
11	113359119	rs77648771	C	T	100	PASS	AC=464;AF=0.0926518;AN=5008;NS=2504;DP=16410;EAS_AF=0.1776;AMR_AF=0.072;AFR_AF=0.0696;EUR_AF=0.0586;SAS_AF=0.0859;AA=C|||;VT=SNP
11	113360221	rs11214620	C	T	100	PASS	AC=1353;AF=0.270168;AN=5008;NS=2504;DP=21085;EAS_AF=0.4494;AMR_AF=0.2911;AFR_AF=0.2156;EUR_AF=0.1899;SAS_AF=0.227;AA=C|||;VT=SNP
11	113360862	rs11214621	C	T	100	PASS	AC=1358;AF=0.271166;AN=5008;NS=2504;DP=17398;EAS_AF=0.4504;AMR_AF=0.2925;AFR_AF=0.2179;EUR_AF=0.1909;SAS_AF=0.226;AA=C|||;VT=SNP
11	113361176	rs10891562	C	G	100	PASS	AC=1322;AF=0.263978;AN=5008;NS=2504;DP=21021;EAS_AF=0.4494;AMR_AF=0.2896;AFR_AF=0.1936;EUR_AF=0.1899;SAS_AF=0.226;AA=C|||;VT=SNP
11	113361651	rs4421776	G	A	100	PASS	AC=1191;AF=0.237819;AN=5008;NS=2504;DP=22173;EAS_AF=0.2748;AMR_AF=0.2133;AFR_AF=0.0356;EUR_AF=0.331;SAS_AF=0.3947;AA=G|||;VT=SNP
11	113363374	rs10891563	T	C	100	PASS	AC=1355;AF=0.270567;AN=5008;NS=2504;DP=19244;EAS_AF=0.4494;AMR_AF=0.2925;AFR_AF=0.2156;EUR_AF=0.1899;SAS_AF=0.228;AA=T|||;VT=SNP
11	113363523	rs11214622	T	C	100	PASS	AC=1196;AF=0.238818;AN=5008;NS=2504;DP=20793;EAS_AF=0.2748;AMR_AF=0.2133;AFR_AF=0.0393;EUR_AF=0.331;SAS_AF=0.3947;AA=t|||;VT=SNP
11	113364271	rs4611239	C	T	100	PASS	AC=1191;AF=0.237819;AN=5008;NS=2504;DP=19882;EAS_AF=0.2748;AMR_AF=0.2133;AFR_AF=0.0356;EUR_AF=0.331;SAS_AF=0.3947;AA=C|||;VT=SNP
11	113364647	rs4245150	G	T	100	PASS	AC=4026;AF=0.803914;AN=5008;NS=2504;DP=16378;EAS_AF=0.9722;AMR_AF=0.6988;AFR_AF=0.8729;EUR_AF=0.6382;SAS_AF=0.7822;AA=T|||;VT=SNP
11	113364691	rs17602038	T	C	100	PASS	AC=918;AF=0.183307;AN=5008;NS=2504;DP=15610;EAS_AF=0.0278;AMR_AF=0.2954;AFR_AF=0.0817;EUR_AF=0.3618;SAS_AF=0.2178;AA=T|||;VT=SNP
11	113364803	rs4938021	C	T	100	PASS	AC=4026;AF=0.803914;AN=5008;NS=2504;DP=16603;EAS_AF=0.9722;AMR_AF=0.6988;AFR_AF=0.8729;EUR_AF=0.6382;SAS_AF=0.7822;AA=T|||;VT=SNP
11	113365084	rs4936275	C	T	100	PASS	AC=4026;AF=0.803914;AN=5008;NS=2504;DP=15555;EAS_AF=0.9722;AMR_AF=0.6988;AFR_AF=0.8729;EUR_AF=0.6382;SAS_AF=0.7822;AA=T|||;VT=SNP
11	113365141	rs4936276	G	C	100	PASS	AC=4026;AF=0.803914;AN=5008;NS=2504;DP=16464;EAS_AF=0.9722;AMR_AF=0.6988;AFR_AF=0.8729;EUR_AF=0.6382;SAS_AF=0.7822;AA=C|||;VT=SNP
11	113366439	rs12099143	C	T	100	PASS	AC=1286;AF=0.256789;AN=5008;NS=2504;DP=17258;EAS_AF=0.2748;AMR_AF=0.2205;AFR_AF=0.1021;EUR_AF=0.332;SAS_AF=0.3957;AA=C|||;VT=SNP
11	113367332	rs11214626	C	T	100	PASS	AC=1194;AF=0.238419;AN=5008;NS=2504;DP=19772;EAS_AF=0.2748;AMR_AF=0.2133;AFR_AF=0.0356;EUR_AF=0.331;SAS_AF=0.3978;AA=C|||;VT=SNP
11	113367370	rs12576181	C	T	100	PASS	AC=474;AF=0.0946486;AN=5008;NS=2504;DP=21214;EAS_AF=0.1776;AMR_AF=0.0807;AFR_AF=0.0688;EUR_AF=0.0616;SAS_AF=0.0879;AA=C|||;VT=SNP
11	113367567	rs10736466	C	T	100	PASS	AC=2761;AF=0.551318;AN=5008;NS=2504;DP=19414;EAS_AF=0.6974;AMR_AF=0.487;AFR_AF=0.7799;EUR_AF=0.3082;SAS_AF=0.3875;AA=T|||;VT=SNP
11	113367685	rs4938022	G	A	100	PASS	AC=1189;AF=0.23742;AN=5008;NS=2504;DP=18318;EAS_AF=0.2748;AMR_AF=0.2133;AFR_AF=0.0325;EUR_AF=0.331;SAS_AF=0.3967;AA=G|||;VT=SNP
11	113368331	rs12292637	T	C	100	PASS	AC=926;AF=0.184904;AN=5008;NS=2504;DP=20589;EAS_AF=0.0714;AMR_AF=0.1153;AFR_AF=0.4924;EUR_AF=0.0567;SAS_AF=0.0675;AA=T|||;VT=SNP
11	113368366	rs57622799	C	T	100	PASS	AC=164;AF=0.0327476;AN=5008;NS=2504;DP=21436;EAS_AF=0.0635;AMR_AF=0.0288;AFR_AF=0.0045;EUR_AF=0.0268;SAS_AF=0.0481;AA=C|||;VT=SNP
11	113368996	rs7947342	A	G	100	PASS	AC=1325;AF=0.264577;AN=5008;NS=2504;DP=15919;EAS_AF=0.4494;AMR_AF=0.2911;AFR_AF=0.1936;EUR_AF=0.1899;SAS_AF=0.228;AA=A|||;VT=SNP
11	113369142	rs7934294	T	A	100	PASS	AC=925;AF=0.184704;AN=5008;NS=2504;DP=14244;EAS_AF=0.0714;AMR_AF=0.1153;AFR_AF=0.4917;EUR_AF=0.0567;SAS_AF=0.0675;AA=A|||;VT=SNP
11	113369329	rs12574578	A	T	100	PASS	AC=472;AF=0.0942492;AN=5008;NS=2504;DP=14124;EAS_AF=0.1776;AMR_AF=0.0793;AFR_AF=0.0688;EUR_AF=0.0616;SAS_AF=0.0869;AA=A|||;VT=SNP
11	113369954	rs139407785	C	T	100	PASS	AC=1177;AF=0.235024;AN=5008;NS=2504;DP=9974;EAS_AF=0.2738;AMR_AF=0.2118;AFR_AF=0.0257;EUR_AF=0.331;SAS_AF=0.3957;AA=C|||;VT=SNP
11	113369979	rs10736467	T	C	100	PASS	AC=2767;AF=0.552516;AN=5008;NS=2504;DP=9992;EAS_AF=0.6984;AMR_AF=0.4885;AFR_AF=0.7821;EUR_AF=0.3091;SAS_AF=0.3875;AA=C|||;VT=SNP
11	113370758	rs61902811	G	A	100	PASS	AC=906;AF=0.180911;AN=5008;NS=2504;DP=16724;EAS_AF=0.0278;AMR_AF=0.2867;AFR_AF=0.0809;EUR_AF=0.3588;SAS_AF=0.2157;AA=G|||;VT=SNP
11	113370946	rs76720909	T	C	100	PASS	AC=478;AF=0.0954473;AN=5008;NS=2504;DP=20348;EAS_AF=0.1776;AMR_AF=0.0807;AFR_AF=0.0688;EUR_AF=0.0616;SAS_AF=0.092;AA=T|||;VT=SNP
11	113371099	rs7942219	T	C	100	PASS	AC=1356;AF=0.270767;AN=5008;NS=2504;DP=17779;EAS_AF=0.4494;AMR_AF=0.2925;AFR_AF=0.2156;EUR_AF=0.1899;SAS_AF=0.229;AA=T|||;VT=SNP
11	113371487	rs7124087	T	A	100	PASS	AC=2490;AF=0.497204;AN=5008;NS=2504;DP=16505;EAS_AF=0.6558;AMR_AF=0.464;AFR_AF=0.6324;EUR_AF=0.3022;SAS_AF=0.3753;AA=A|||;VT=SNP
11	113372671	rs7934649	C	T	100	PASS	AC=3993;AF=0.797324;AN=5008;NS=2504;DP=18068;EAS_AF=0.9722;AMR_AF=0.7061;AFR_AF=0.8404;EUR_AF=0.6412;SAS_AF=0.7843;AA=T|||;VT=SNP
11	113373277	rs17602285	A	T	100	PASS	AC=122;AF=0.024361;AN=5008;NS=2504;DP=18389;EAS_AF=0.002;AMR_AF=0.0216;AFR_AF=0.0023;EUR_AF=0.0447;SAS_AF=0.0583;AA=A|||;VT=SNP
11	113373404	rs11214627	C	T	100	PASS	AC=1271;AF=0.253794;AN=5008;NS=2504;DP=18926;EAS_AF=0.2738;AMR_AF=0.219;AFR_AF=0.0923;EUR_AF=0.332;SAS_AF=0.3957;AA=C|||;VT=SNP
11	113373838	rs11214628	G	A	100	PASS	AC=732;AF=0.146166;AN=5008;NS=2504;DP=13171;EAS_AF=0.0714;AMR_AF=0.1052;AFR_AF=0.351;EUR_AF=0.0567;SAS_AF=0.0675;AA=G|||;VT=SNP
11	113373979	rs78978060	A	G	100	PASS	AC=167;AF=0.0333466;AN=5008;NS=2504;DP=18143;EAS_AF=0.0635;AMR_AF=0.0288;AFR_AF=0.0045;EUR_AF=0.0268;SAS_AF=0.0511;AA=A|||;VT=SNP
11	113374013	rs10891564	G	A	100	PASS	AC=1745;AF=0.348442;AN=5008;NS=2504;DP=18277;EAS_AF=0.4514;AMR_AF=0.2997;AFR_AF=0.1619;EUR_AF=0.3936;SAS_AF=0.4826;AA=G|||;VT=SNP
11	113374567	rs6589379	G	T	100	PASS	AC=3993;AF=0.797324;AN=5008;NS=2504;DP=18178;EAS_AF=0.9722;AMR_AF=0.7061;AFR_AF=0.8404;EUR_AF=0.6412;SAS_AF=0.7843;AA=T|||;VT=SNP
11	113374684	rs11214629	C	T	100	PASS	AC=1744;AF=0.348243;AN=5008;NS=2504;DP=19079;EAS_AF=0.4514;AMR_AF=0.2997;AFR_AF=0.1611;EUR_AF=0.3936;SAS_AF=0.4826;AA=C|||;VT=SNP
11	113374847	rs4938023	T	G	100	PASS	AC=4037;AF=0.80611;AN=5008;NS=2504;DP=18658;EAS_AF=0.9722;AMR_AF=0.7075;AFR_AF=0.8729;EUR_AF=0.6412;SAS_AF=0.7843;AA=G|||;VT=SNP
11	113375106	rs117634635	G	A	100	PASS	AC=143;AF=0.0285543;AN=5008;NS=2504;DP=20518;EAS_AF=0.0099;AMR_AF=0.0432;AFR_AF=0.0038;EUR_AF=0.0249;SAS_AF=0.0746;AA=G|||;VT=SNP
11	113375446	rs75400360	T	C	100	PASS	AC=166;AF=0.033147;AN=5008;NS=2504;DP=21384;EAS_AF=0.0635;AMR_AF=0.0288;AFR_AF=0.0045;EUR_AF=0.0268;SAS_AF=0.0501;AA=T|||;VT=SNP
11	113375629	rs79830408	G	C	100	PASS	AC=166;AF=0.033147;AN=5008;NS=2504;DP=21832;EAS_AF=0.0635;AMR_AF=0.0288;AFR_AF=0.0045;EUR_AF=0.0268;SAS_AF=0.0501;AA=G|||;VT=SNP
11	113375996	rs4503578	T	C	100	PASS	AC=1277;AF=0.254992;AN=5008;NS=2504;DP=18899;EAS_AF=0.2758;AMR_AF=0.219;AFR_AF=0.0938;EUR_AF=0.333;SAS_AF=0.3967;AA=T|||;VT=SNP
11	113376856	rs4254099	C	T	100	PASS	AC=244;AF=0.048722;AN=5008;NS=2504;DP=21258;EAS_AF=0.004;AMR_AF=0.0346;AFR_AF=0.0204;EUR_AF=0.0765;SAS_AF=0.1145;AA=C|||;VT=SNP
11	113377488	rs7111031	C	A	100	PASS	AC=4037;AF=0.80611;AN=5008;NS=2504;DP=19738;EAS_AF=0.9722;AMR_AF=0.7075;AFR_AF=0.8729;EUR_AF=0.6412;SAS_AF=0.7843;AA=A|||;VT=SNP
11	113378320	rs11214630	C	G	100	PASS	AC=1186;AF=0.236821;AN=5008;NS=2504;DP=19732;EAS_AF=0.2738;AMR_AF=0.2133;AFR_AF=0.0303;EUR_AF=0.332;SAS_AF=0.3967;AA=C|||;VT=SNP
11	113378414	rs73001610	T	C	100	PASS	AC=1189;AF=0.23742;AN=5008;NS=2504;DP=17810;EAS_AF=0.2738;AMR_AF=0.2133;AFR_AF=0.0333;EUR_AF=0.332;SAS_AF=0.3957;AA=T|||;VT=SNP
11	113378566	rs4938024	G	A	100	PASS	AC=1212;AF=0.242013;AN=5008;NS=2504;DP=15198;EAS_AF=0.2738;AMR_AF=0.2176;AFR_AF=0.0363;EUR_AF=0.3459;SAS_AF=0.3978;AA=G|||;VT=SNP
11	113378904	rs6589380	G	A	100	PASS	AC=4462;AF=0.890974;AN=5008;NS=2504;DP=11977;EAS_AF=0.8214;AMR_AF=0.9135;AFR_AF=0.8797;EUR_AF=0.9384;SAS_AF=0.9131;AA=A|||;VT=SNP
11	113378952	rs6589381	C	A	100	PASS	AC=1759;AF=0.351238;AN=5008;NS=2504;DP=14193;EAS_AF=0.0992;AMR_AF=0.3991;AFR_AF=0.5204;EUR_AF=0.4145;SAS_AF=0.2832;AA=C|||;VT=SNP
11	113379292	rs11214632	T	C	100	PASS	AC=594;AF=0.11861;AN=5008;NS=2504;DP=17299;EAS_AF=0.3819;AMR_AF=0.1715;AFR_AF=0.0038;EUR_AF=0.0378;SAS_AF=0.0481;AA=T|||;VT=SNP
11	113379824	rs6589382	A	C	100	PASS	AC=4462;AF=0.890974;AN=5008;NS=2504;DP=15741;EAS_AF=0.8214;AMR_AF=0.9135;AFR_AF=0.8797;EUR_AF=0.9384;SAS_AF=0.9131;AA=C|||;VT=SNP
11	113380619	rs79476585	T	C	100	PASS	AC=482;AF=0.096246;AN=5008;NS=2504;DP=19904;EAS_AF=0.1786;AMR_AF=0.0807;AFR_AF=0.0749;EUR_AF=0.0616;SAS_AF=0.0869;AA=T|||;VT=SNP
11	113380818	rs12361003	C	A	100	PASS	AC=1186;AF=0.236821;AN=5008;NS=2504;DP=20330;EAS_AF=0.2718;AMR_AF=0.2133;AFR_AF=0.0333;EUR_AF=0.331;SAS_AF=0.3957;AA=C|||;VT=SNP
11	113381210	rs4245151	T	A	100	PASS	AC=4338;AF=0.866214;AN=5008;NS=2504;DP=20073;EAS_AF=0.8214;AMR_AF=0.9049;AFR_AF=0.7912;EUR_AF=0.9374;SAS_AF=0.9131;AA=A|||;VT=SNP
11	113381832	rs7949802	C	T	100	PASS	AC=1743;AF=0.348043;AN=5008;NS=2504;DP=21279;EAS_AF=0.0992;AMR_AF=0.3991;AFR_AF=0.5076;EUR_AF=0.4155;SAS_AF=0.2832;AA=C|||;VT=SNP
11	113381908	rs12576653	A	G	100	PASS	AC=482;AF=0.096246;AN=5008;NS=2504;DP=19741;EAS_AF=0.1786;AMR_AF=0.0807;AFR_AF=0.0749;EUR_AF=0.0616;SAS_AF=0.0869;AA=A|||;VT=SNP
11	113382519	rs11214633	G	A	100	PASS	AC=592;AF=0.118211;AN=5008;NS=2504;DP=18172;EAS_AF=0.381;AMR_AF=0.1715;AFR_AF=0.0038;EUR_AF=0.0368;SAS_AF=0.0481;AA=G|||;VT=SNP
11	113383282	rs4938025	T	C	100	PASS	AC=1253;AF=0.2502;AN=5008;NS=2504;DP=18488;EAS_AF=0.3185;AMR_AF=0.2349;AFR_AF=0.034;EUR_AF=0.333;SAS_AF=0.3978;AA=T|||;VT=SNP
11	113383394	rs4479021	G	A	100	PASS	AC=1634;AF=0.326278;AN=5008;NS=2504;DP=18145;EAS_AF=0.0992;AMR_AF=0.3905;AFR_AF=0.4312;EUR_AF=0.4155;SAS_AF=0.2812;AA=G|||;VT=SNP
11	113383777	rs10891565	G	C	100	PASS	AC=1276;AF=0.254792;AN=5008;NS=2504;DP=19832;EAS_AF=0.4048;AMR_AF=0.2781;AFR_AF=0.1967;EUR_AF=0.1889;SAS_AF=0.2301;AA=G|||;VT=SNP
11	113383912	rs11214635	G	A	100	PASS	AC=1278;AF=0.255192;AN=5008;NS=2504;DP=18670;EAS_AF=0.4038;AMR_AF=0.2795;AFR_AF=0.1989;EUR_AF=0.1889;SAS_AF=0.229;AA=G|||;VT=SNP
11	113384006	rs7479729	G	A	100	PASS	AC=1275;AF=0.254593;AN=5008;NS=2504;DP=21212;EAS_AF=0.4038;AMR_AF=0.2795;AFR_AF=0.1967;EUR_AF=0.1879;SAS_AF=0.2301;AA=G|||;VT=SNP
11	113384111	rs7107293	G	A	100	PASS	AC=1631;AF=0.325679;AN=5008;NS=2504;DP=21012;EAS_AF=0.0992;AMR_AF=0.3847;AFR_AF=0.4312;EUR_AF=0.4155;SAS_AF=0.2822;AA=G|||;VT=SNP
11	113384281	rs4447205	C	T	100	PASS	AC=1271;AF=0.253794;AN=5008;NS=2504;DP=18350;EAS_AF=0.4038;AMR_AF=0.2795;AFR_AF=0.1944;EUR_AF=0.1879;SAS_AF=0.229;AA=C|||;VT=SNP
11	113384498	rs77906631	A	G	100	PASS	AC=105;AF=0.0209665;AN=5008;NS=2504;DP=23285;EAS_AF=0.0179;AMR_AF=0.0101;AFR_AF=0.0038;EUR_AF=0.0258;SAS_AF=0.0501;AA=A|||;VT=SNP
11	113384909	rs1984739	C	G	100	PASS	AC=1255;AF=0.250599;AN=5008;NS=2504;DP=21033;EAS_AF=0.3185;AMR_AF=0.2334;AFR_AF=0.0363;EUR_AF=0.333;SAS_AF=0.3978;AA=C|||;VT=SNP
11	113385039	rs77645071	T	C	100	PASS	AC=470;AF=0.0938498;AN=5008;NS=2504;DP=19581;EAS_AF=0.1786;AMR_AF=0.0735;AFR_AF=0.0696;EUR_AF=0.0616;SAS_AF=0.0869;AA=T|||;VT=SNP
11	113385640	rs4245152	T	C	100	PASS	AC=4471;AF=0.892772;AN=5008;NS=2504;DP=19429;EAS_AF=0.8214;AMR_AF=0.9207;AFR_AF=0.8828;EUR_AF=0.9384;SAS_AF=0.9131;AA=C|||;VT=SNP
11	113386043	rs4534613	A	C	100	PASS	AC=1633;AF=0.326078;AN=5008;NS=2504;DP=21535;EAS_AF=0.0992;AMR_AF=0.389;AFR_AF=0.4319;EUR_AF=0.4155;SAS_AF=0.2802;AA=A|||;VT=SNP
11	113386161	rs80189357	A	T	100	PASS	AC=161;AF=0.0321486;AN=5008;NS=2504;DP=21646;EAS_AF=0.0625;AMR_AF=0.0288;AFR_AF=0.0015;EUR_AF=0.0268;SAS_AF=0.0501;AA=A|||;VT=SNP
11	113386347	rs35738585	T	G	100	PASS	AC=1634;AF=0.326278;AN=5008;NS=2504;DP=22180;EAS_AF=0.0992;AMR_AF=0.389;AFR_AF=0.4319;EUR_AF=0.4155;SAS_AF=0.2812;AA=T|||;VT=SNP
11	113386391	rs34216353	C	T	100	PASS	AC=1634;AF=0.326278;AN=5008;NS=2504;DP=20493;EAS_AF=0.0992;AMR_AF=0.389;AFR_AF=0.4319;EUR_AF=0.4155;SAS_AF=0.2812;AA=C|||;VT=SNP
11	113386619	rs12361261	C	T	100	PASS	AC=1193;AF=0.238219;AN=5008;NS=2504;DP=20719;EAS_AF=0.2718;AMR_AF=0.2147;AFR_AF=0.0356;EUR_AF=0.332;SAS_AF=0.3978;AA=C|||;VT=SNP
11	113387093	rs77531519	C	T	100	PASS	AC=472;AF=0.0942492;AN=5008;NS=2504;DP=21676;EAS_AF=0.1786;AMR_AF=0.0735;AFR_AF=0.0711;EUR_AF=0.0616;SAS_AF=0.0869;AA=C|||;VT=SNP
11	113387644	rs4466875	C	T	100	PASS	AC=1193;AF=0.238219;AN=5008;NS=2504;DP=18961;EAS_AF=0.2718;AMR_AF=0.2147;AFR_AF=0.0356;EUR_AF=0.332;SAS_AF=0.3978;AA=C|||;VT=SNP
11	113387809	rs7131411	A	G	100	PASS	AC=1254;AF=0.250399;AN=5008;NS=2504;DP=20025;EAS_AF=0.3175;AMR_AF=0.2334;AFR_AF=0.0363;EUR_AF=0.333;SAS_AF=0.3978;AA=A|||;VT=SNP
11	113387902	rs4429089	A	G	100	PASS	AC=4471;AF=0.892772;AN=5008;NS=2504;DP=20017;EAS_AF=0.8214;AMR_AF=0.9207;AFR_AF=0.8828;EUR_AF=0.9384;SAS_AF=0.9131;AA=G|||;VT=SNP
11	113388354	rs4245153	G	A	100	PASS	AC=4462;AF=0.890974;AN=5008;NS=2504;DP=18736;EAS_AF=0.8214;AMR_AF=0.9207;AFR_AF=0.8759;EUR_AF=0.9384;SAS_AF=0.9131;AA=A|||;VT=SNP
11	113388674	rs4245154	A	G	100	PASS	AC=1644;AF=0.328275;AN=5008;NS=2504;DP=21051;EAS_AF=0.0992;AMR_AF=0.389;AFR_AF=0.4395;EUR_AF=0.4155;SAS_AF=0.2812;AA=A|||;VT=SNP
11	113388723	rs10789945	C	T	100	PASS	AC=1272;AF=0.253994;AN=5008;NS=2504;DP=20255;EAS_AF=0.4048;AMR_AF=0.2795;AFR_AF=0.1944;EUR_AF=0.1879;SAS_AF=0.229;AA=C|||;VT=SNP
11	113389472	rs4938026	C	T	100	PASS	AC=617;AF=0.123203;AN=5008;NS=2504;DP=21129;EAS_AF=0.381;AMR_AF=0.183;AFR_AF=0.0197;EUR_AF=0.0398;SAS_AF=0.0409;AA=C|||;VT=SNP
11	113389588	rs2002229	C	G	100	PASS	AC=1275;AF=0.254593;AN=5008;NS=2504;DP=19359;EAS_AF=0.4048;AMR_AF=0.281;AFR_AF=0.1959;EUR_AF=0.1889;SAS_AF=0.228;AA=C|||;VT=SNP
11	113390122	rs2002228	A	G	100	PASS	AC=1273;AF=0.254193;AN=5008;NS=2504;DP=19649;EAS_AF=0.4038;AMR_AF=0.2795;AFR_AF=0.1959;EUR_AF=0.1879;SAS_AF=0.229;AA=A|||;VT=SNP
11	113390601	rs4548655	A	T	100	PASS	AC=1274;AF=0.254393;AN=5008;NS=2504;DP=19645;EAS_AF=0.4038;AMR_AF=0.2795;AFR_AF=0.1959;EUR_AF=0.1889;SAS_AF=0.229;AA=A|||;VT=SNP
11	113391384	rs73559496	A	G	100	PASS	AC=415;AF=0.0828674;AN=5008;NS=2504;DP=19158;EAS_AF=0.0764;AMR_AF=0.0778;AFR_AF=0.1195;EUR_AF=0.0557;SAS_AF=0.0716;AA=A|||;VT=SNP
11	113392138	rs2511513	G	A	100	PASS	AC=2812;AF=0.561502;AN=5008;NS=2504;DP=20922;EAS_AF=0.378;AMR_AF=0.6455;AFR_AF=0.472;EUR_AF=0.7465;SAS_AF=0.6217;AA=G|||;VT=SNP
11	113392994	rs2514218	C	T	100	PASS	AC=948;AF=0.189297;AN=5008;NS=2504;DP=22154;EAS_AF=0.0308;AMR_AF=0.2853;AFR_AF=0.1195;EUR_AF=0.3519;SAS_AF=0.2117;AA=C|||;VT=SNP
11	113393088	rs7123062	C	A	100	PASS	AC=600;AF=0.119808;AN=5008;NS=2504;DP=20079;EAS_AF=0.1806;AMR_AF=0.0778;AFR_AF=0.1203;EUR_AF=0.0696;SAS_AF=0.138;AA=C|||;VT=SNP
11	113394035	rs12420205	C	T	100	PASS	AC=3563;AF=0.711462;AN=5008;NS=2504;DP=16406;EAS_AF=0.9673;AMR_AF=0.7032;AFR_AF=0.4766;EUR_AF=0.6909;SAS_AF=0.7924;AA=T|||;VT=SNP
11	113394703	rs142620595	G	A	100	PASS	AC=636;AF=0.126997;AN=5008;NS=2504;DP=14986;EAS_AF=0.3571;AMR_AF=0.1671;AFR_AF=0.031;EUR_AF=0.0835;SAS_AF=0.0358;AA=N|||;VT=SNP
11	113394847	rs2514217	G	C	100	PASS	AC=2628;AF=0.52476;AN=5008;NS=2504;DP=12761;EAS_AF=0.3621;AMR_AF=0.5706;AFR_AF=0.4803;EUR_AF=0.667;SAS_AF=0.5736;AA=g|||;VT=SNP
11	113395015	rs142732944	C	T	100	PASS	AC=1299;AF=0.259385;AN=5008;NS=2504;DP=14615;EAS_AF=0.3264;AMR_AF=0.2853;AFR_AF=0.0318;EUR_AF=0.3608;SAS_AF=0.3753;AA=c|||;VT=SNP
11	113395329	rs2514214	A	G	100	PASS	AC=2788;AF=0.556709;AN=5008;NS=2504;DP=13018;EAS_AF=0.371;AMR_AF=0.5937;AFR_AF=0.4834;EUR_AF=0.6918;SAS_AF=0.682;AA=a|||;VT=SNP
11	113396081	rs2514225	A	G	100	PASS	AC=2841;AF=0.567292;AN=5008;NS=2504;DP=13657;EAS_AF=0.371;AMR_AF=0.5951;AFR_AF=0.5219;EUR_AF=0.6918;SAS_AF=0.683;AA=a|||;VT=SNP
11	113397655	rs2511515	G	T	100	PASS	AC=2819;AF=0.562899;AN=5008;NS=2504;DP=17534;EAS_AF=0.371;AMR_AF=0.5937;AFR_AF=0.5061;EUR_AF=0.6918;SAS_AF=0.683;AA=G|||;VT=SNP
11	113397706	rs2514224	C	T	100	PASS	AC=2819;AF=0.562899;AN=5008;NS=2504;DP=17698;EAS_AF=0.371;AMR_AF=0.5937;AFR_AF=0.5061;EUR_AF=0.6918;SAS_AF=0.683;AA=C|||;VT=SNP
11	113397842	rs10891566	A	G	100	PASS	AC=1022;AF=0.204073;AN=5008;NS=2504;DP=17593;EAS_AF=0.3591;AMR_AF=0.2205;AFR_AF=0.2292;EUR_AF=0.1272;SAS_AF=0.0777;AA=A|||;VT=SNP
11	113398627	rs10891567	A	G	100	PASS	AC=1024;AF=0.204473;AN=5008;NS=2504;DP=19698;EAS_AF=0.3591;AMR_AF=0.2205;AFR_AF=0.2307;EUR_AF=0.1262;SAS_AF=0.0787;AA=A|||;VT=SNP
11	113399491	rs2514223	T	C	100	PASS	AC=2825;AF=0.564097;AN=5008;NS=2504;DP=19346;EAS_AF=0.373;AMR_AF=0.5951;AFR_AF=0.5083;EUR_AF=0.6918;SAS_AF=0.683;AA=T|||;VT=SNP
11	113400497	rs2511516	G	A	100	PASS	AC=3865;AF=0.771765;AN=5008;NS=2504;DP=21410;EAS_AF=0.7292;AMR_AF=0.8213;AFR_AF=0.7663;EUR_AF=0.8191;SAS_AF=0.7393;AA=A|||;VT=SNP
11	113400894	rs2514222	G	A	100	PASS	AC=2816;AF=0.5623;AN=5008;NS=2504;DP=19524;EAS_AF=0.371;AMR_AF=0.5951;AFR_AF=0.503;EUR_AF=0.6918;SAS_AF=0.683;AA=G|||;VT=SNP
11	113401147	rs2514221	C	T	100	PASS	AC=2815;AF=0.562101;AN=5008;NS=2504;DP=19424;EAS_AF=0.371;AMR_AF=0.5965;AFR_AF=0.5015;EUR_AF=0.6928;SAS_AF=0.682;AA=C|||;VT=SNP
11	113401192	rs2514220	C	T	100	PASS	AC=2816;AF=0.5623;AN=5008;NS=2504;DP=19155;EAS_AF=0.371;AMR_AF=0.5951;AFR_AF=0.503;EUR_AF=0.6918;SAS_AF=0.683;AA=c|||;VT=SNP
11	113401466	rs10891568	C	T	100	PASS	AC=1000;AF=0.199681;AN=5008;NS=2504;DP=18143;EAS_AF=0.3591;AMR_AF=0.219;AFR_AF=0.2315;EUR_AF=0.1272;SAS_AF=0.0532;AA=C|||;VT=SNP
11	113402775	rs7112715	G	A	100	PASS	AC=1024;AF=0.204473;AN=5008;NS=2504;DP=18829;EAS_AF=0.2698;AMR_AF=0.1729;AFR_AF=0.177;EUR_AF=0.1809;SAS_AF=0.2209;AA=G|||;VT=SNP
11	113402949	rs2511517	G	A	100	PASS	AC=2660;AF=0.53115;AN=5008;NS=2504;DP=17635;EAS_AF=0.3621;AMR_AF=0.572;AFR_AF=0.5023;EUR_AF=0.667;SAS_AF=0.5757;AA=G|||;VT=SNP
11	113403647	rs7116732	C	T	100	PASS	AC=1266;AF=0.252796;AN=5008;NS=2504;DP=15148;EAS_AF=0.2609;AMR_AF=0.1715;AFR_AF=0.3124;EUR_AF=0.1759;SAS_AF=0.3006;AA=C|||;VT=SNP
11	113404170	rs2514227	T	C	100	PASS	AC=3229;AF=0.644768;AN=5008;NS=2504;DP=16414;EAS_AF=0.7381;AMR_AF=0.7666;AFR_AF=0.385;EUR_AF=0.7773;SAS_AF=0.6769;AA=T|||;VT=SNP
11	113404328	rs2514226	T	C	100	PASS	AC=3038;AF=0.606629;AN=5008;NS=2504;DP=16266;EAS_AF=0.7282;AMR_AF=0.719;AFR_AF=0.3283;EUR_AF=0.7475;SAS_AF=0.6329;AA=T|||;VT=SNP
11	113405954	rs2511519	G	T	100	PASS	AC=3020;AF=0.603035;AN=5008;NS=2504;DP=19039;EAS_AF=0.7282;AMR_AF=0.719;AFR_AF=0.3275;EUR_AF=0.7475;SAS_AF=0.6155;AA=G|||;VT=SNP
11	113406884	rs11214645	G	A	100	PASS	AC=1025;AF=0.204673;AN=5008;NS=2504;DP=12959;EAS_AF=0.252;AMR_AF=0.1412;AFR_AF=0.2549;EUR_AF=0.1521;SAS_AF=0.1871;AA=G|||;VT=SNP
11	113407492	rs11214647	A	C	100	PASS	AC=995;AF=0.198682;AN=5008;NS=2504;DP=17928;EAS_AF=0.252;AMR_AF=0.1239;AFR_AF=0.2655;EUR_AF=0.1262;SAS_AF=0.181;AA=A|||;VT=SNP
11	113407513	rs74327381	G	A	100	PASS	AC=187;AF=0.0373403;AN=5008;NS=2504;DP=17756;EAS_AF=0.0099;AMR_AF=0.0476;AFR_AF=0.0545;EUR_AF=0.0288;SAS_AF=0.044;AA=G|||;VT=SNP
11	113407749	rs76355313	G	A	100	PASS	AC=185;AF=0.0369409;AN=5008;NS=2504;DP=18270;EAS_AF=0.0099;AMR_AF=0.0476;AFR_AF=0.053;EUR_AF=0.0288;SAS_AF=0.044;AA=G|||;VT=SNP
11	113408112	rs114940082	C	T	100	PASS	AC=184;AF=0.0367412;AN=5008;NS=2504;DP=18407;EAS_AF=0.0099;AMR_AF=0.0476;AFR_AF=0.0522;EUR_AF=0.0288;SAS_AF=0.044;AA=C|||;VT=SNP
11	113408657	rs11214650	T	C	100	PASS	AC=903;AF=0.180312;AN=5008;NS=2504;DP=19358;EAS_AF=0.252;AMR_AF=0.1326;AFR_AF=0.1641;EUR_AF=0.1571;SAS_AF=0.1861;AA=t|||;VT=SNP
11	113408705	rs11214651	C	T	100	PASS	AC=993;AF=0.198283;AN=5008;NS=2504;DP=18869;EAS_AF=0.252;AMR_AF=0.1239;AFR_AF=0.267;EUR_AF=0.1233;SAS_AF=0.18;AA=C|||;VT=SNP
11	113410000	rs2514229	G	A	100	PASS	AC=3069;AF=0.612819;AN=5008;NS=2504;DP=20601;EAS_AF=0.7242;AMR_AF=0.7363;AFR_AF=0.3283;EUR_AF=0.7793;SAS_AF=0.6237;AA=G|||;VT=SNP
11	113410065	rs7942123	G	A	100	PASS	AC=1634;AF=0.326278;AN=5008;NS=2504;DP=4164;EAS_AF=0.2659;AMR_AF=0.2104;AFR_AF=0.5439;EUR_AF=0.1918;SAS_AF=0.3149;AA=A|||;VT=SNP
11	113410114	rs17115673	A	G	100	PASS	AC=853;AF=0.170327;AN=5008;NS=2504;DP=15022;EAS_AF=0.256;AMR_AF=0.1153;AFR_AF=0.1649;EUR_AF=0.1213;SAS_AF=0.1789;AA=A|||;VT=SNP
11	113410917	rs11214654	G	A	100	PASS	AC=984;AF=0.196486;AN=5008;NS=2504;DP=19918;EAS_AF=0.256;AMR_AF=0.1239;AFR_AF=0.2685;EUR_AF=0.1213;SAS_AF=0.1667;AA=G|||;VT=SNP
11	113410990	rs77412938	C	T	100	PASS	AC=186;AF=0.0371406;AN=5008;NS=2504;DP=19512;EAS_AF=0.0099;AMR_AF=0.0476;AFR_AF=0.053;EUR_AF=0.0298;SAS_AF=0.044;AA=C|||;VT=SNP
11	113411628	rs11823610	T	C	100	PASS	AC=1035;AF=0.206669;AN=5008;NS=2504;DP=20275;EAS_AF=0.256;AMR_AF=0.1427;AFR_AF=0.2557;EUR_AF=0.1571;SAS_AF=0.1861;AA=T|||;VT=SNP
11	113411741	rs11825869	A	G	100	PASS	AC=1748;AF=0.349042;AN=5008;NS=2504;DP=19457;EAS_AF=0.2659;AMR_AF=0.2161;AFR_AF=0.6241;EUR_AF=0.1968;SAS_AF=0.3139;AA=G|||;VT=SNP
11	113412443	rs4309187	A	C	100	PASS	AC=4137;AF=0.826078;AN=5008;NS=2504;DP=17210;EAS_AF=0.9583;AMR_AF=0.7435;AFR_AF=0.8797;EUR_AF=0.6958;SAS_AF=0.8098;AA=C|||;VT=SNP
11	113413565	rs10891570	A	G	100	PASS	AC=2974;AF=0.59385;AN=5008;NS=2504;DP=20350;EAS_AF=0.5833;AMR_AF=0.4971;AFR_AF=0.5741;EUR_AF=0.5865;SAS_AF=0.7076;AA=G|||;VT=SNP
11	113413878	rs11214657	C	T	100	PASS	AC=228;AF=0.0455272;AN=5008;NS=2504;DP=21102;EAS_AF=0.0099;AMR_AF=0.0519;AFR_AF=0.0946;EUR_AF=0.0239;SAS_AF=0.0337;AA=T|||;VT=SNP
11	113414766	rs4938027	G	A	100	PASS	AC=2699;AF=0.538938;AN=5008;NS=2504;DP=20096;EAS_AF=0.6746;AMR_AF=0.5504;AFR_AF=0.4713;EUR_AF=0.504;SAS_AF=0.5184;AA=A|||;VT=SNP
11	113415088	rs10789947	C	A	100	PASS	AC=2552;AF=0.509585;AN=5008;NS=2504;DP=18872;EAS_AF=0.6677;AMR_AF=0.5058;AFR_AF=0.4448;EUR_AF=0.4791;SAS_AF=0.4683;AA=A|||;VT=SNP
11	113415135	rs4636708	G	A	100	PASS	AC=2695;AF=0.538139;AN=5008;NS=2504;DP=17993;EAS_AF=0.6776;AMR_AF=0.5504;AFR_AF=0.466;EUR_AF=0.504;SAS_AF=0.5184;AA=A|||;VT=SNP
11	113415145	rs4435036	T	C	100	PASS	AC=2703;AF=0.539736;AN=5008;NS=2504;DP=18036;EAS_AF=0.6776;AMR_AF=0.5519;AFR_AF=0.4667;EUR_AF=0.5089;SAS_AF=0.5194;AA=T|||;VT=SNP
11	113415720	rs7115090	A	C	100	PASS	AC=2597;AF=0.51857;AN=5008;NS=2504;DP=13974;EAS_AF=0.6736;AMR_AF=0.5231;AFR_AF=0.4183;EUR_AF=0.5159;SAS_AF=0.4939;AA=A|||;VT=SNP
11	113415976	rs7937641	G	A	100	PASS	AC=2587;AF=0.516573;AN=5008;NS=2504;DP=19766;EAS_AF=0.6637;AMR_AF=0.5245;AFR_AF=0.4334;EUR_AF=0.5159;SAS_AF=0.4724;AA=G|||;VT=SNP
11	113416077	rs11214661	C	T	100	PASS	AC=165;AF=0.0329473;AN=5008;NS=2504;DP=17066;EAS_AF=0.0099;AMR_AF=0.0461;AFR_AF=0.0507;EUR_AF=0.0239;SAS_AF=0.0327;AA=C|||;VT=SNP
11	113416096	rs7937477	A	T	100	PASS	AC=3154;AF=0.629792;AN=5008;NS=2504;DP=17380;EAS_AF=0.6845;AMR_AF=0.598;AFR_AF=0.643;EUR_AF=0.5686;SAS_AF=0.6411;AA=T|||;VT=SNP
11	113417108	rs79330444	T	C	100	PASS	AC=159;AF=0.0317492;AN=5008;NS=2504;DP=16998;EAS_AF=0.0734;AMR_AF=0.0231;AFR_AF=0.0008;EUR_AF=0.0209;SAS_AF=0.0481;AA=T|||;VT=SNP
11	113417281	rs12287992	A	G	100	PASS	AC=1089;AF=0.217452;AN=5008;NS=2504;DP=16656;EAS_AF=0.2758;AMR_AF=0.1297;AFR_AF=0.3275;EUR_AF=0.1252;SAS_AF=0.1656;AA=A|||;VT=SNP
11	113417603	rs12222458	C	T	100	PASS	AC=2813;AF=0.561701;AN=5008;NS=2504;DP=17635;EAS_AF=0.9325;AMR_AF=0.5793;AFR_AF=0.2012;EUR_AF=0.5984;SAS_AF=0.6166;AA=C|||;VT=SNP
11	113418194	rs10736468	C	G	100	PASS	AC=2917;AF=0.582468;AN=5008;NS=2504;DP=20788;EAS_AF=0.9315;AMR_AF=0.5836;AFR_AF=0.2769;EUR_AF=0.5994;SAS_AF=0.6176;AA=C|||;VT=SNP
11	113418222	rs10736469	G	A	100	PASS	AC=3237;AF=0.646366;AN=5008;NS=2504;DP=20544;EAS_AF=0.9415;AMR_AF=0.6369;AFR_AF=0.4274;EUR_AF=0.6233;SAS_AF=0.6687;AA=A|||;VT=SNP
11	113418371	rs10736470	G	A	100	PASS	AC=3763;AF=0.751398;AN=5008;NS=2504;DP=19294;EAS_AF=0.9454;AMR_AF=0.7003;AFR_AF=0.7428;EUR_AF=0.662;SAS_AF=0.6912;AA=A|||;VT=SNP
11	113419869	rs12576506	T	C	100	PASS	AC=761;AF=0.151957;AN=5008;NS=2504;DP=19227;EAS_AF=0.2609;AMR_AF=0.1037;AFR_AF=0.112;EUR_AF=0.0994;SAS_AF=0.182;AA=T|||;VT=SNP
11	113419974	rs10891571	A	G	100	PASS	AC=1288;AF=0.257188;AN=5008;NS=2504;DP=18498;EAS_AF=0.2857;AMR_AF=0.2983;AFR_AF=0.0159;EUR_AF=0.3956;SAS_AF=0.3824;AA=A|||;VT=SNP
11	113421243	rs75937529	T	A	100	PASS	AC=220;AF=0.0439297;AN=5008;NS=2504;DP=18429;EAS_AF=0.0099;AMR_AF=0.0548;AFR_AF=0.0605;EUR_AF=0.0596;SAS_AF=0.0327;AA=T|||;VT=SNP
11	113421863	rs79763557	C	A	100	PASS	AC=220;AF=0.0439297;AN=5008;NS=2504;DP=19444;EAS_AF=0.0099;AMR_AF=0.0548;AFR_AF=0.0605;EUR_AF=0.0596;SAS_AF=0.0327;AA=C|||;VT=SNP
11	113424042	rs10750025	C	T	100	PASS	AC=4024;AF=0.803514;AN=5008;NS=2504;DP=17376;EAS_AF=0.9524;AMR_AF=0.7176;AFR_AF=0.8177;EUR_AF=0.6928;SAS_AF=0.8057;AA=T|||;VT=SNP
11	113424558	rs7952106	G	T	100	PASS	AC=3805;AF=0.759784;AN=5008;NS=2504;DP=16197;EAS_AF=0.9425;AMR_AF=0.6643;AFR_AF=0.7526;EUR_AF=0.6392;SAS_AF=0.773;AA=T|||;VT=SNP
11	113425430	rs73001688	A	G	100	PASS	AC=918;AF=0.183307;AN=5008;NS=2504;DP=15890;EAS_AF=0.0476;AMR_AF=0.2507;AFR_AF=0.1823;EUR_AF=0.2674;SAS_AF=0.1902;AA=A|||;VT=SNP
11	113425468	rs7927693	G	A	100	PASS	AC=3141;AF=0.627196;AN=5008;NS=2504;DP=15030;EAS_AF=0.9306;AMR_AF=0.5937;AFR_AF=0.4592;EUR_AF=0.5746;SAS_AF=0.6196;AA=G|||;VT=SNP
11	113425739	rs75896421	T	C	100	PASS	AC=225;AF=0.0449281;AN=5008;NS=2504;DP=11809;EAS_AF=0.0099;AMR_AF=0.0548;AFR_AF=0.0635;EUR_AF=0.0606;SAS_AF=0.0327;AA=T|||;VT=SNP
11	113426589	rs4344526	T	C	100	PASS	AC=2987;AF=0.596446;AN=5008;NS=2504;DP=14607;EAS_AF=0.9315;AMR_AF=0.5879;AFR_AF=0.3351;EUR_AF=0.5746;SAS_AF=0.6329;AA=T|||;VT=SNP
11	113427625	rs77780366	G	C	100	PASS	AC=447;AF=0.0892572;AN=5008;NS=2504;DP=20160;EAS_AF=0.0179;AMR_AF=0.0764;AFR_AF=0.1014;EUR_AF=0.0915;SAS_AF=0.1534;AA=g|||;VT=SNP
11	113427677	rs10789948	T	A	100	PASS	AC=2794;AF=0.557907;AN=5008;NS=2504;DP=19723;EAS_AF=0.9296;AMR_AF=0.5749;AFR_AF=0.1982;EUR_AF=0.5736;SAS_AF=0.6329;AA=T|||;VT=SNP
11	113430486	rs4373974	T	G	100	PASS	AC=1734;AF=0.346246;AN=5008;NS=2504;DP=18996;EAS_AF=0.244;AMR_AF=0.3761;AFR_AF=0.3192;EUR_AF=0.4543;SAS_AF=0.3558;AA=T|||;VT=SNP
11	113431960	rs4936277	A	G	100	PASS	AC=1744;AF=0.348243;AN=5008;NS=2504;DP=21285;EAS_AF=0.2817;AMR_AF=0.4323;AFR_AF=0.233;EUR_AF=0.4225;SAS_AF=0.4366;AA=A|||;VT=SNP
11	113433355	rs7101854	T	A	100	PASS	AC=399;AF=0.0796725;AN=5008;NS=2504;DP=20287;EAS_AF=0.0089;AMR_AF=0.0836;AFR_AF=0.1399;EUR_AF=0.0964;SAS_AF=0.0511;AA=T|||;VT=SNP
11	113433994	rs73553108	T	C	100	PASS	AC=403;AF=0.0804712;AN=5008;NS=2504;DP=19254;EAS_AF=0.0089;AMR_AF=0.085;AFR_AF=0.1407;EUR_AF=0.0984;SAS_AF=0.0511;AA=T|||;VT=SNP
11	113434242	rs11214664	G	A	100	PASS	AC=3321;AF=0.663139;AN=5008;NS=2504;DP=16914;EAS_AF=0.4762;AMR_AF=0.6052;AFR_AF=0.9576;EUR_AF=0.5895;SAS_AF=0.5746;AA=A|||;VT=SNP
11	113434250	rs11214665	A	C	100	PASS	AC=2945;AF=0.588059;AN=5008;NS=2504;DP=16724;EAS_AF=0.4514;AMR_AF=0.5749;AFR_AF=0.7398;EUR_AF=0.5696;SAS_AF=0.5521;AA=C|||;VT=SNP
11	113434858	rs73553116	G	C	100	PASS	AC=405;AF=0.0808706;AN=5008;NS=2504;DP=22840;EAS_AF=0.0089;AMR_AF=0.085;AFR_AF=0.1422;EUR_AF=0.0984;SAS_AF=0.0511;AA=G|||;VT=SNP
11	113435819	rs7125215	A	C	100	PASS	AC=3178;AF=0.634585;AN=5008;NS=2504;DP=21056;EAS_AF=0.4722;AMR_AF=0.5965;AFR_AF=0.8601;EUR_AF=0.5845;SAS_AF=0.5757;AA=C|||;VT=SNP
11	113435935	rs78141154	C	A	100	PASS	AC=271;AF=0.0541134;AN=5008;NS=2504;DP=19505;EAS_AF=0.0079;AMR_AF=0.0735;AFR_AF=0.0719;EUR_AF=0.0795;SAS_AF=0.0378;AA=C|||;VT=SNP
11	113436072	rs7125588	A	G	100	PASS	AC=1679;AF=0.335264;AN=5008;NS=2504;DP=19917;EAS_AF=0.2778;AMR_AF=0.4193;AFR_AF=0.205;EUR_AF=0.4085;SAS_AF=0.4356;AA=A|||;VT=SNP
11	113436487	rs4130345	A	G	100	PASS	AC=635;AF=0.126797;AN=5008;NS=2504;DP=20637;EAS_AF=0.2292;AMR_AF=0.2003;AFR_AF=0.0174;EUR_AF=0.0924;SAS_AF=0.1524;AA=A|||;VT=SNP
11	113437033	rs4531502	G	A	100	PASS	AC=2886;AF=0.576278;AN=5008;NS=2504;DP=22192;EAS_AF=0.4484;AMR_AF=0.5677;AFR_AF=0.7035;EUR_AF=0.5666;SAS_AF=0.5521;AA=A|||;VT=SNP
11	113437074	rs12791990	T	C	100	PASS	AC=740;AF=0.147764;AN=5008;NS=2504;DP=21228;EAS_AF=0.1706;AMR_AF=0.1182;AFR_AF=0.1596;EUR_AF=0.1581;SAS_AF=0.1186;AA=T|||;VT=SNP
11	113437688	rs61902850	C	A	100	PASS	AC=93;AF=0.0185703;AN=5008;NS=2504;DP=21200;EAS_AF=0.002;AMR_AF=0.0259;AFR_AF=0.0008;EUR_AF=0.0467;SAS_AF=0.0256;AA=C|||;VT=SNP
11	113438068	rs7933981	G	A	100	PASS	AC=1683;AF=0.336062;AN=5008;NS=2504;DP=19968;EAS_AF=0.2798;AMR_AF=0.4222;AFR_AF=0.2065;EUR_AF=0.4085;SAS_AF=0.4335;AA=G|||;VT=SNP
11	113438092	rs61687445	C	A	100	PASS	AC=1673;AF=0.334065;AN=5008;NS=2504;DP=19268;EAS_AF=0.2788;AMR_AF=0.4222;AFR_AF=0.1989;EUR_AF=0.4095;SAS_AF=0.4335;AA=C|||;VT=SNP
11	113438607	rs11823775	A	C	100	PASS	AC=2919;AF=0.582867;AN=5008;NS=2504;DP=15610;EAS_AF=0.4494;AMR_AF=0.5749;AFR_AF=0.7239;EUR_AF=0.5666;SAS_AF=0.5521;AA=C|||;VT=SNP
11	113438949	rs4520623	C	G	100	PASS	AC=2888;AF=0.576677;AN=5008;NS=2504;DP=18492;EAS_AF=0.4494;AMR_AF=0.5692;AFR_AF=0.7035;EUR_AF=0.5666;SAS_AF=0.5521;AA=G|||;VT=SNP
11	113440294	rs115990434	G	A	100	PASS	AC=98;AF=0.0195687;AN=5008;NS=2504;DP=16541;EAS_AF=0.0238;AMR_AF=0.013;AFR_AF=0.0219;EUR_AF=0.0149;SAS_AF=0.0215;AA=G|||;VT=SNP
11	113440331	rs7123697	G	T	100	PASS	AC=2868;AF=0.572684;AN=5008;NS=2504;DP=16373;EAS_AF=0.4355;AMR_AF=0.5677;AFR_AF=0.7027;EUR_AF=0.5656;SAS_AF=0.5491;AA=T|||;VT=SNP
11	113442125	rs77414181	G	A	100	PASS	AC=175;AF=0.0349441;AN=5008;NS=2504;DP=15863;EAS_AF=0.0079;AMR_AF=0.0663;AFR_AF=0.0053;EUR_AF=0.0785;SAS_AF=0.0358;AA=G|||;VT=SNP
11	113442302	rs76540458	A	G	100	PASS	AC=565;AF=0.112819;AN=5008;NS=2504;DP=15290;EAS_AF=0.0089;AMR_AF=0.0937;AFR_AF=0.2602;EUR_AF=0.0974;SAS_AF=0.0501;AA=A|||;VT=SNP
11	113442336	rs7101666	C	T	100	PASS	AC=2078;AF=0.414936;AN=5008;NS=2504;DP=15704;EAS_AF=0.2877;AMR_AF=0.5043;AFR_AF=0.348;EUR_AF=0.501;SAS_AF=0.4847;AA=C|||;VT=SNP
11	113442865	rs7102458	G	A	100	PASS	AC=2459;AF=0.491014;AN=5008;NS=2504;DP=7327;EAS_AF=0.2877;AMR_AF=0.5331;AFR_AF=0.6188;EUR_AF=0.504;SAS_AF=0.4847;AA=A|||;VT=SNP
11	113443753	rs6589386	C	T	100	PASS	AC=1693;AF=0.338059;AN=5008;NS=2504;DP=19060;EAS_AF=0.2788;AMR_AF=0.4207;AFR_AF=0.2133;EUR_AF=0.4085;SAS_AF=0.4366;AA=C|||;VT=SNP
11	113444367	rs7126382	T	C	100	PASS	AC=2584;AF=0.515974;AN=5008;NS=2504;DP=12253;EAS_AF=0.2877;AMR_AF=0.5418;AFR_AF=0.7057;EUR_AF=0.505;SAS_AF=0.4877;AA=C|||;VT=SNP
11	113444727	rs73004016	T	C	100	PASS	AC=249;AF=0.0497204;AN=5008;NS=2504;DP=11702;EAS_AF=0.002;AMR_AF=0.0576;AFR_AF=0.0061;EUR_AF=0.1183;SAS_AF=0.0818;AA=T|||;VT=SNP
11	113445229	rs7933602	A	G	100	PASS	AC=2905;AF=0.580072;AN=5008;NS=2504;DP=18095;EAS_AF=0.4355;AMR_AF=0.5749;AFR_AF=0.7247;EUR_AF=0.5666;SAS_AF=0.5511;AA=G|||;VT=SNP
11	113445494	rs7936719	C	T	100	PASS	AC=2325;AF=0.464257;AN=5008;NS=2504;DP=18456;EAS_AF=0.2877;AMR_AF=0.5245;AFR_AF=0.5219;EUR_AF=0.502;SAS_AF=0.4867;AA=C|||;VT=SNP
11	113447660	rs4936278	G	C	100	PASS	AC=1703;AF=0.340056;AN=5008;NS=2504;DP=23284;EAS_AF=0.2788;AMR_AF=0.428;AFR_AF=0.2148;EUR_AF=0.4095;SAS_AF=0.4387;AA=G|||;VT=SNP
11	113447963	rs73563012	G	A	100	PASS	AC=404;AF=0.0806709;AN=5008;NS=2504;DP=21421;EAS_AF=0.0089;AMR_AF=0.085;AFR_AF=0.1445;EUR_AF=0.0954;SAS_AF=0.0501;AA=G|||;VT=SNP
11	113448599	rs4075412	T	A	100	PASS	AC=396;AF=0.0790735;AN=5008;NS=2504;DP=18645;EAS_AF=0.0089;AMR_AF=0.085;AFR_AF=0.1384;EUR_AF=0.0954;SAS_AF=0.0501;AA=T|||;VT=SNP
11	113448762	rs7928017	C	A	100	PASS	AC=1932;AF=0.385783;AN=5008;NS=2504;DP=17782;EAS_AF=0.2788;AMR_AF=0.4452;AFR_AF=0.3812;EUR_AF=0.4085;SAS_AF=0.4366;AA=C|||;VT=SNP
11	113448937	rs78605981	G	C	100	PASS	AC=637;AF=0.127196;AN=5008;NS=2504;DP=17323;EAS_AF=0.2302;AMR_AF=0.2017;AFR_AF=0.0166;EUR_AF=0.0924;SAS_AF=0.1534;AA=G|||;VT=SNP
11	113450404	rs115769016	G	A	100	PASS	AC=97;AF=0.019369;AN=5008;NS=2504;DP=20229;EAS_AF=0.0238;AMR_AF=0.0115;AFR_AF=0.0219;EUR_AF=0.0149;SAS_AF=0.0215;AA=G|||;VT=SNP
11	113450820	rs4318016	C	T	100	PASS	AC=376;AF=0.0750799;AN=5008;NS=2504;DP=19640;EAS_AF=0.0089;AMR_AF=0.0605;AFR_AF=0.1422;EUR_AF=0.0885;SAS_AF=0.0491;AA=C|||;VT=SNP
11	113450899	rs59472562	A	G	100	PASS	AC=331;AF=0.0660942;AN=5008;NS=2504;DP=21646;EAS_AF=0.0238;AMR_AF=0.0259;AFR_AF=0.1899;EUR_AF=0.0159;SAS_AF=0.0225;AA=A|||;VT=SNP
11	113451055	rs4319541	C	T	100	PASS	AC=603;AF=0.120407;AN=5008;NS=2504;DP=22669;EAS_AF=0.2272;AMR_AF=0.1902;AFR_AF=0.0166;EUR_AF=0.0716;SAS_AF=0.1513;AA=C|||;VT=SNP
11	113451229	rs4319542	C	G	100	PASS	AC=1753;AF=0.35004;AN=5008;NS=2504;DP=21905;EAS_AF=0.2798;AMR_AF=0.4323;AFR_AF=0.2368;EUR_AF=0.4254;SAS_AF=0.4397;AA=C|||;VT=SNP
11	113451589	rs4132966	C	A	100	PASS	AC=355;AF=0.0708866;AN=5008;NS=2504;DP=19773;EAS_AF=0.0308;AMR_AF=0.0591;AFR_AF=0.1316;EUR_AF=0.0716;SAS_AF=0.0378;AA=C|||;VT=SNP
11	113451765	rs7940164	G	T	100	PASS	AC=3673;AF=0.733427;AN=5008;NS=2504;DP=16379;EAS_AF=0.7073;AMR_AF=0.6556;AFR_AF=0.8056;EUR_AF=0.6889;SAS_AF=0.7638;AA=C|||;VT=SNP
11	113451959	rs2068795	T	A	100	PASS	AC=532;AF=0.10623;AN=5008;NS=2504;DP=16138;EAS_AF=0.1786;AMR_AF=0.0519;AFR_AF=0.1407;EUR_AF=0.0636;SAS_AF=0.0675;AA=T|||;VT=SNP
11	113452244	rs61064111	A	G	100	PASS	AC=1379;AF=0.275359;AN=5008;NS=2504;DP=12381;EAS_AF=0.1052;AMR_AF=0.1729;AFR_AF=0.5431;EUR_AF=0.2555;SAS_AF=0.182;AA=A|||;VT=SNP
11	113452593	rs12365214	T	C	100	PASS	AC=1299;AF=0.259385;AN=5008;NS=2504;DP=18559;EAS_AF=0.2728;AMR_AF=0.255;AFR_AF=0.121;EUR_AF=0.4085;SAS_AF=0.2822;AA=T|||;VT=SNP
11	113452919	rs116936821	A	G	100	PASS	AC=554;AF=0.110623;AN=5008;NS=2504;DP=13621;EAS_AF=0.1151;AMR_AF=0.0778;AFR_AF=0.0416;EUR_AF=0.1789;SAS_AF=0.1524;AA=A|||;VT=SNP
11	113453703	rs12798830	T	C	100	PASS	AC=1522;AF=0.303914;AN=5008;NS=2504;DP=16435;EAS_AF=0.372;AMR_AF=0.5086;AFR_AF=0.0189;EUR_AF=0.3847;SAS_AF=0.3906;AA=T|||;VT=SNP
11	113454768	rs12576834	G	A	100	PASS	AC=757;AF=0.151158;AN=5008;NS=2504;DP=20408;EAS_AF=0.1806;AMR_AF=0.0994;AFR_AF=0.0983;EUR_AF=0.1968;SAS_AF=0.182;AA=G|||;VT=SNP
11	113455838	rs10789950	C	T	100	PASS	AC=3915;AF=0.781749;AN=5008;NS=2504;DP=20822;EAS_AF=0.6994;AMR_AF=0.8761;AFR_AF=0.7973;EUR_AF=0.831;SAS_AF=0.728;AA=T|||;VT=SNP
11	113456292	rs7928223	A	G	100	PASS	AC=1185;AF=0.236621;AN=5008;NS=2504;DP=21085;EAS_AF=0.1488;AMR_AF=0.2262;AFR_AF=0.3782;EUR_AF=0.2386;SAS_AF=0.1411;AA=G|||;VT=SNP
11	113456484	rs76991401	T	C	100	PASS	AC=205;AF=0.0409345;AN=5008;NS=2504;DP=18683;EAS_AF=0.0595;AMR_AF=0.0303;AFR_AF=0.0197;EUR_AF=0.0527;SAS_AF=0.046;AA=T|||;VT=SNP
11	113457048	rs10750026	T	C	100	PASS	AC=2744;AF=0.547923;AN=5008;NS=2504;DP=16168;EAS_AF=0.5208;AMR_AF=0.7392;AFR_AF=0.4168;EUR_AF=0.6282;SAS_AF=0.5348;AA=T|||;VT=SNP
11	113457324	rs4245155	T	C	100	PASS	AC=2619;AF=0.522963;AN=5008;NS=2504;DP=17753;EAS_AF=0.5198;AMR_AF=0.7277;AFR_AF=0.3593;EUR_AF=0.6044;SAS_AF=0.5184;AA=T|||;VT=SNP
11	113457673	rs4488232	C	T	100	PASS	AC=771;AF=0.153954;AN=5008;NS=2504;DP=18500;EAS_AF=0.1458;AMR_AF=0.1037;AFR_AF=0.2874;EUR_AF=0.1153;SAS_AF=0.0573;AA=C|||;VT=SNP
11	113459325	rs11214672	G	A	100	PASS	AC=747;AF=0.149161;AN=5008;NS=2504;DP=18550;EAS_AF=0.1468;AMR_AF=0.1095;AFR_AF=0.2209;EUR_AF=0.1342;SAS_AF=0.0982;AA=G|||;VT=SNP
11	113459376	rs11214673	C	T	100	PASS	AC=748;AF=0.149361;AN=5008;NS=2504;DP=17155;EAS_AF=0.1478;AMR_AF=0.1095;AFR_AF=0.2209;EUR_AF=0.1342;SAS_AF=0.0982;AA=C|||;VT=SNP
11	113459431	rs59774972	C	A	100	PASS	AC=916;AF=0.182907;AN=5008;NS=2504;DP=17928;EAS_AF=0.1845;AMR_AF=0.1124;AFR_AF=0.2262;EUR_AF=0.174;SAS_AF=0.182;AA=C|||;VT=SNP
11	113459628	rs10891573	C	T	100	PASS	AC=838;AF=0.167332;AN=5008;NS=2504;DP=23371;EAS_AF=0.1478;AMR_AF=0.1138;AFR_AF=0.2874;EUR_AF=0.1342;SAS_AF=0.0971;AA=C|||;VT=SNP
11	113462170	rs3923973	T	C	100	PASS	AC=1288;AF=0.257188;AN=5008;NS=2504;DP=19577;EAS_AF=0.1528;AMR_AF=0.2421;AFR_AF=0.385;EUR_AF=0.2634;SAS_AF=0.1963;AA=C|||;VT=SNP
11	113463401	rs7109874	T	C	100	PASS	AC=1199;AF=0.239417;AN=5008;NS=2504;DP=11375;EAS_AF=0.1508;AMR_AF=0.2305;AFR_AF=0.3419;EUR_AF=0.2575;SAS_AF=0.18;AA=T|||;VT=SNP
11	113463439	rs11214674	C	T	100	PASS	AC=1513;AF=0.302117;AN=5008;NS=2504;DP=14396;EAS_AF=0.376;AMR_AF=0.5058;AFR_AF=0.0318;EUR_AF=0.3926;SAS_AF=0.3538;AA=C|||;VT=SNP
11	113463783	rs12272205	C	T	100	PASS	AC=1197;AF=0.239018;AN=5008;NS=2504;DP=16515;EAS_AF=0.1508;AMR_AF=0.2291;AFR_AF=0.3411;EUR_AF=0.2575;SAS_AF=0.18;AA=C|||;VT=SNP
11	113464248	rs3924141	G	A	100	PASS	AC=2456;AF=0.490415;AN=5008;NS=2504;DP=17147;EAS_AF=0.5556;AMR_AF=0.6225;AFR_AF=0.2784;EUR_AF=0.5656;SAS_AF=0.5389;AA=G|||;VT=SNP
11	113464659	rs7128800	C	T	100	PASS	AC=756;AF=0.150958;AN=5008;NS=2504;DP=17172;EAS_AF=0.1498;AMR_AF=0.1095;AFR_AF=0.2239;EUR_AF=0.1362;SAS_AF=0.0982;AA=C|||;VT=SNP
11	113465182	rs78072402	A	T	100	PASS	AC=459;AF=0.0916534;AN=5008;NS=2504;DP=20293;EAS_AF=0.121;AMR_AF=0.062;AFR_AF=0.0197;EUR_AF=0.1302;SAS_AF=0.1401;AA=A|||;VT=SNP
11	113466190	rs7941273	T	C	100	PASS	AC=830;AF=0.165735;AN=5008;NS=2504;DP=16718;EAS_AF=0.1508;AMR_AF=0.1124;AFR_AF=0.2776;EUR_AF=0.1362;SAS_AF=0.0982;AA=T|||;VT=SNP
11	113466565	rs2014920	G	T	100	PASS	AC=1275;AF=0.254593;AN=5008;NS=2504;DP=16995;EAS_AF=0.1538;AMR_AF=0.2392;AFR_AF=0.3805;EUR_AF=0.2644;SAS_AF=0.1892;AA=T|||;VT=SNP
11	113468348	rs12278439	T	C	100	PASS	AC=827;AF=0.165136;AN=5008;NS=2504;DP=14921;EAS_AF=0.1508;AMR_AF=0.1124;AFR_AF=0.2753;EUR_AF=0.1362;SAS_AF=0.0982;AA=T|||;VT=SNP
11	113469219	rs12280220	T	C	100	PASS	AC=1266;AF=0.252796;AN=5008;NS=2504;DP=15039;EAS_AF=0.1538;AMR_AF=0.2378;AFR_AF=0.3805;EUR_AF=0.2535;SAS_AF=0.1922;AA=C|||;VT=SNP
11	113471356	rs955755	C	T	100	PASS	AC=757;AF=0.151158;AN=5008;NS=2504;DP=9955;EAS_AF=0.1508;AMR_AF=0.1095;AFR_AF=0.2247;EUR_AF=0.1362;SAS_AF=0.0971;AA=C|||;VT=SNP
11	113471957	rs12788951	C	T	100	PASS	AC=1516;AF=0.302716;AN=5008;NS=2504;DP=14814;EAS_AF=0.375;AMR_AF=0.5101;AFR_AF=0.0318;EUR_AF=0.3926;SAS_AF=0.3548;AA=C|||;VT=SNP
11	113472284	rs61902855	A	C	100	PASS	AC=1187;AF=0.237021;AN=5008;NS=2504;DP=16085;EAS_AF=0.1538;AMR_AF=0.2248;AFR_AF=0.3449;EUR_AF=0.2465;SAS_AF=0.1759;AA=A|||;VT=SNP
11	113472313	rs61902856	C	T	100	PASS	AC=1257;AF=0.250998;AN=5008;NS=2504;DP=15668;EAS_AF=0.1538;AMR_AF=0.2363;AFR_AF=0.3775;EUR_AF=0.2535;SAS_AF=0.1881;AA=T|||;VT=SNP
11	113473283	rs73004036	T	C	100	PASS	AC=280;AF=0.0559105;AN=5008;NS=2504;DP=20416;EAS_AF=0.002;AMR_AF=0.0836;AFR_AF=0.028;EUR_AF=0.1292;SAS_AF=0.0542;AA=T|||;VT=SNP
11	113473312	rs7126925	T	C	100	PASS	AC=823;AF=0.164337;AN=5008;NS=2504;DP=19694;EAS_AF=0.1508;AMR_AF=0.111;AFR_AF=0.2738;EUR_AF=0.1362;SAS_AF=0.0971;AA=T|||;VT=SNP
11	113473882	rs74325263	T	C	100	PASS	AC=756;AF=0.150958;AN=5008;NS=2504;DP=17322;EAS_AF=0.1806;AMR_AF=0.098;AFR_AF=0.1029;EUR_AF=0.1839;SAS_AF=0.1892;AA=T|||;VT=SNP
11	113475979	rs7123334	C	A	100	PASS	AC=2268;AF=0.452875;AN=5008;NS=2504;DP=18236;EAS_AF=0.4435;AMR_AF=0.3559;AFR_AF=0.5832;EUR_AF=0.4026;SAS_AF=0.407;AA=A|||;VT=SNP
11	113476298	rs1396807	T	C	100	PASS	AC=1011;AF=0.201877;AN=5008;NS=2504;DP=19592;EAS_AF=0.2897;AMR_AF=0.1196;AFR_AF=0.2065;EUR_AF=0.1491;SAS_AF=0.2178;AA=T|||;VT=SNP
11	113477081	rs11214677	C	T	100	PASS	AC=2483;AF=0.495807;AN=5008;NS=2504;DP=15726;EAS_AF=0.5565;AMR_AF=0.6268;AFR_AF=0.2874;EUR_AF=0.5755;SAS_AF=0.5399;AA=C|||;VT=SNP
11	113478201	rs1039832	A	G	100	PASS	AC=825;AF=0.164736;AN=5008;NS=2504;DP=17058;EAS_AF=0.1498;AMR_AF=0.111;AFR_AF=0.2753;EUR_AF=0.1362;SAS_AF=0.0982;AA=A|||;VT=SNP
11	113478304	rs1039833	G	A	100	PASS	AC=825;AF=0.164736;AN=5008;NS=2504;DP=16478;EAS_AF=0.1498;AMR_AF=0.111;AFR_AF=0.2753;EUR_AF=0.1362;SAS_AF=0.0982;AA=G|||;VT=SNP
11	113482237	rs55817538	C	T	100	PASS	AC=711;AF=0.141973;AN=5008;NS=2504;DP=14256;EAS_AF=0.1498;AMR_AF=0.1037;AFR_AF=0.1944;EUR_AF=0.1342;SAS_AF=0.0982;AA=C|||;VT=SNP
11	113482964	rs58257470	C	T	100	PASS	AC=1147;AF=0.229034;AN=5008;NS=2504;DP=12920;EAS_AF=0.1498;AMR_AF=0.2205;AFR_AF=0.32;EUR_AF=0.2455;SAS_AF=0.1769;AA=T|||;VT=SNP
11	113483442	rs56369127	A	G	100	PASS	AC=1139;AF=0.227436;AN=5008;NS=2504;DP=13647;EAS_AF=0.1498;AMR_AF=0.2205;AFR_AF=0.3139;EUR_AF=0.2455;SAS_AF=0.1769;AA=G|||;VT=SNP
11	113483680	rs57567248	G	A	100	PASS	AC=315;AF=0.0628994;AN=5008;NS=2504;DP=16295;EAS_AF=0.0605;AMR_AF=0.0331;AFR_AF=0.0998;EUR_AF=0.0527;SAS_AF=0.047;AA=G|||;VT=SNP
11	113484583	rs11606797	C	G	100	PASS	AC=1248;AF=0.249201;AN=5008;NS=2504;DP=18693;EAS_AF=0.2659;AMR_AF=0.1671;AFR_AF=0.2753;EUR_AF=0.2634;SAS_AF=0.2403;AA=C|||;VT=SNP
11	113484683	rs12278351	A	G	100	PASS	AC=1241;AF=0.247804;AN=5008;NS=2504;DP=18436;EAS_AF=0.2669;AMR_AF=0.1671;AFR_AF=0.2685;EUR_AF=0.2644;SAS_AF=0.2403;AA=A|||;VT=SNP
11	113488377	rs10789953	G	C	100	PASS	AC=1241;AF=0.247804;AN=5008;NS=2504;DP=17619;EAS_AF=0.2669;AMR_AF=0.1671;AFR_AF=0.2685;EUR_AF=0.2644;SAS_AF=0.2403;AA=G|||;VT=SNP
11	113488730	rs77668790	G	A	100	PASS	AC=437;AF=0.0872604;AN=5008;NS=2504;DP=14514;EAS_AF=0.1478;AMR_AF=0.0865;AFR_AF=0.0098;EUR_AF=0.1332;SAS_AF=0.0828;AA=G|||;VT=SNP
11	113490252	rs7107799	A	G	100	PASS	AC=4202;AF=0.839058;AN=5008;NS=2504;DP=20517;EAS_AF=0.9087;AMR_AF=0.8804;AFR_AF=0.8094;EUR_AF=0.833;SAS_AF=0.7843;AA=G|||;VT=SNP
11	113494864	rs12281062	T	C	100	PASS	AC=1729;AF=0.345248;AN=5008;NS=2504;DP=19550;EAS_AF=0.2708;AMR_AF=0.2968;AFR_AF=0.3759;EUR_AF=0.3817;SAS_AF=0.3773;AA=C|||;VT=SNP
11	113495279	rs12806316	A	C	100	PASS	AC=1474;AF=0.294329;AN=5008;NS=2504;DP=19870;EAS_AF=0.377;AMR_AF=0.5086;AFR_AF=0.0325;EUR_AF=0.3966;SAS_AF=0.3057;AA=A|||;VT=SNP
11	113499561	rs2076782	A	G	100	PASS	AC=1296;AF=0.258786;AN=5008;NS=2504;DP=17824;EAS_AF=0.2688;AMR_AF=0.1686;AFR_AF=0.2678;EUR_AF=0.2684;SAS_AF=0.2904;AA=A|||;VT=SNP
11	113499583	rs4502018	A	G	100	PASS	AC=1290;AF=0.257588;AN=5008;NS=2504;DP=17991;EAS_AF=0.2669;AMR_AF=0.1671;AFR_AF=0.2685;EUR_AF=0.2644;SAS_AF=0.2904;AA=a|||;VT=SNP
11	113500513	rs7131623	G	A	100	PASS	AC=1371;AF=0.273762;AN=5008;NS=2504;DP=18207;EAS_AF=0.2669;AMR_AF=0.1772;AFR_AF=0.3101;EUR_AF=0.2724;SAS_AF=0.3016;AA=A|||;VT=SNP
11	113501655	rs2886189	G	A	100	PASS	AC=2721;AF=0.543331;AN=5008;NS=2504;DP=19206;EAS_AF=0.6389;AMR_AF=0.6888;AFR_AF=0.447;EUR_AF=0.5477;SAS_AF=0.4673;AA=a|||;VT=SNP
11	113501705	rs79190149	G	A	100	PASS	AC=296;AF=0.0591054;AN=5008;NS=2504;DP=20158;EAS_AF=0.0575;AMR_AF=0.036;AFR_AF=0.0983;EUR_AF=0.0527;SAS_AF=0.0307;AA=g|||;VT=SNP
11	113502266	rs925268	A	G	100	PASS	AC=2698;AF=0.538738;AN=5008;NS=2504;DP=19323;EAS_AF=0.6359;AMR_AF=0.6859;AFR_AF=0.4236;EUR_AF=0.5517;SAS_AF=0.4765;AA=g|||;VT=SNP
11	113503954	rs3914059	C	T	100	PASS	AC=2387;AF=0.476637;AN=5008;NS=2504;DP=20753;EAS_AF=0.6339;AMR_AF=0.5793;AFR_AF=0.3676;EUR_AF=0.4523;SAS_AF=0.4141;AA=t|||;VT=SNP
11	113504082	rs4471464	A	G	100	PASS	AC=2862;AF=0.571486;AN=5008;NS=2504;DP=22995;EAS_AF=0.6359;AMR_AF=0.6859;AFR_AF=0.5461;EUR_AF=0.5537;SAS_AF=0.4765;AA=g|||;VT=SNP
11	113504326	rs2136446	A	G	100	PASS	AC=2863;AF=0.571685;AN=5008;NS=2504;DP=17427;EAS_AF=0.6359;AMR_AF=0.6859;AFR_AF=0.5461;EUR_AF=0.5547;SAS_AF=0.4765;AA=g|||;VT=SNP
11	113504913	rs1509513	A	G	100	PASS	AC=2590;AF=0.517173;AN=5008;NS=2504;DP=19400;EAS_AF=0.6329;AMR_AF=0.5937;AFR_AF=0.5136;EUR_AF=0.4543;SAS_AF=0.4131;AA=A|||;VT=SNP
11	113506081	rs1509514	G	A	100	PASS	AC=2582;AF=0.515575;AN=5008;NS=2504;DP=19586;EAS_AF=0.6329;AMR_AF=0.5937;AFR_AF=0.5083;EUR_AF=0.4533;SAS_AF=0.4131;AA=G|||;VT=SNP
11	113506285	rs1509515	G	C	100	PASS	AC=2582;AF=0.515575;AN=5008;NS=2504;DP=17612;EAS_AF=0.6329;AMR_AF=0.5937;AFR_AF=0.5083;EUR_AF=0.4533;SAS_AF=0.4131;AA=G|||;VT=SNP
11	113506551	rs75601171	G	A	100	PASS	AC=938;AF=0.1873;AN=5008;NS=2504;DP=22846;EAS_AF=0.2698;AMR_AF=0.1225;AFR_AF=0.0484;EUR_AF=0.2276;SAS_AF=0.2945;AA=G|||;VT=SNP
11	113506860	rs10891576	C	T	100	PASS	AC=4001;AF=0.798922;AN=5008;NS=2504;DP=19305;EAS_AF=0.9058;AMR_AF=0.8588;AFR_AF=0.6664;EUR_AF=0.833;SAS_AF=0.7904;AA=T|||;VT=SNP
11	113507723	rs2016102	G	A	100	PASS	AC=4199;AF=0.838458;AN=5008;NS=2504;DP=22066;EAS_AF=0.9048;AMR_AF=0.879;AFR_AF=0.8064;EUR_AF=0.833;SAS_AF=0.7904;AA=A|||;VT=SNP
11	113508425	rs1022084	A	G	100	PASS	AC=2606;AF=0.520367;AN=5008;NS=2504;DP=15880;EAS_AF=0.6329;AMR_AF=0.5965;AFR_AF=0.525;EUR_AF=0.4533;SAS_AF=0.4131;AA=A|||;VT=SNP
11	113510323	rs12577253	T	C	100	PASS	AC=1095;AF=0.21865;AN=5008;NS=2504;DP=21598;EAS_AF=0.2599;AMR_AF=0.1427;AFR_AF=0.1657;EUR_AF=0.2356;SAS_AF=0.2843;AA=t|||;VT=SNP
11	113510776	rs79026631	G	A	100	PASS	AC=1010;AF=0.201677;AN=5008;NS=2504;DP=21419;EAS_AF=0.2639;AMR_AF=0.1254;AFR_AF=0.1445;EUR_AF=0.2008;SAS_AF=0.2699;AA=g|||;VT=SNP
11	113511358	rs10789954	T	G	100	PASS	AC=4154;AF=0.829473;AN=5008;NS=2504;DP=19534;EAS_AF=0.8978;AMR_AF=0.8761;AFR_AF=0.8041;EUR_AF=0.8121;SAS_AF=0.7781;AA=g|||;VT=SNP
11	113511658	rs78015293	A	G	100	PASS	AC=26;AF=0.00519169;AN=5008;NS=2504;DP=19576;EAS_AF=0.005;AMR_AF=0.0058;AFR_AF=0.0008;EUR_AF=0.0159;SAS_AF=0;AA=a|||;VT=SNP
11	113512931	rs77172267	C	T	100	PASS	AC=1054;AF=0.210463;AN=5008;NS=2504;DP=16814;EAS_AF=0.25;AMR_AF=0.1527;AFR_AF=0.1407;EUR_AF=0.2346;SAS_AF=0.2802;AA=c|||;VT=SNP
11	113513386	rs17092533	C	G	100	PASS	AC=1300;AF=0.259585;AN=5008;NS=2504;DP=13062;EAS_AF=0.255;AMR_AF=0.2478;AFR_AF=0.1536;EUR_AF=0.338;SAS_AF=0.3354;AA=G|||;VT=SNP
11	113513936	rs7927147	A	C	100	PASS	AC=3048;AF=0.608626;AN=5008;NS=2504;DP=18165;EAS_AF=0.6448;AMR_AF=0.7233;AFR_AF=0.6256;EUR_AF=0.5775;SAS_AF=0.499;AA=C|||;VT=SNP
11	113513977	rs7927264	C	T	100	PASS	AC=330;AF=0.0658946;AN=5008;NS=2504;DP=18345;EAS_AF=0.0387;AMR_AF=0.0403;AFR_AF=0.1271;EUR_AF=0.0457;SAS_AF=0.0501;AA=C|||;VT=SNP
11	113515898	rs11214684	T	C	100	PASS	AC=2340;AF=0.467252;AN=5008;NS=2504;DP=19302;EAS_AF=0.5268;AMR_AF=0.572;AFR_AF=0.0794;EUR_AF=0.6899;SAS_AF=0.6268;AA=C|||;VT=SNP
11	113517822	rs4938029	C	T	100	PASS	AC=1180;AF=0.235623;AN=5008;NS=2504;DP=16661;EAS_AF=0.2599;AMR_AF=0.3357;AFR_AF=0.0371;EUR_AF=0.3539;SAS_AF=0.2863;AA=C|||;VT=SNP
11	113518429	rs7118687	T	C	100	PASS	AC=1301;AF=0.259784;AN=5008;NS=2504;DP=17441;EAS_AF=0.378;AMR_AF=0.3141;AFR_AF=0.382;EUR_AF=0.0656;SAS_AF=0.1339;AA=T|||;VT=SNP
11	113519098	rs141758400	T	C	100	PASS	AC=346;AF=0.0690895;AN=5008;NS=2504;DP=21701;EAS_AF=0.1389;AMR_AF=0.049;AFR_AF=0.0076;EUR_AF=0.0885;SAS_AF=0.0746;AA=T|||;VT=SNP
11	113519673	rs10789955	G	A	100	PASS	AC=3210;AF=0.640974;AN=5008;NS=2504;DP=21586;EAS_AF=0.6379;AMR_AF=0.732;AFR_AF=0.7526;EUR_AF=0.5805;SAS_AF=0.4908;AA=A|||;VT=SNP
11	113520059	rs10891577	C	T	100	PASS	AC=1085;AF=0.216653;AN=5008;NS=2504;DP=16881;EAS_AF=0.253;AMR_AF=0.245;AFR_AF=0.028;EUR_AF=0.3509;SAS_AF=0.2761;AA=C|||;VT=SNP
11	113520200	rs12291314	G	A	100	PASS	AC=923;AF=0.184305;AN=5008;NS=2504;DP=14538;EAS_AF=0.2609;AMR_AF=0.1441;AFR_AF=0.0333;EUR_AF=0.2346;SAS_AF=0.2863;AA=G|||;VT=SNP
11	113521593	rs876378	C	A	100	PASS	AC=922;AF=0.184105;AN=5008;NS=2504;DP=21829;EAS_AF=0.2609;AMR_AF=0.1441;AFR_AF=0.0333;EUR_AF=0.2346;SAS_AF=0.2853;AA=C|||;VT=SNP
11	113521777	rs2010896	T	C	100	PASS	AC=3230;AF=0.644968;AN=5008;NS=2504;DP=20325;EAS_AF=0.6379;AMR_AF=0.7334;AFR_AF=0.767;EUR_AF=0.5805;SAS_AF=0.4908;AA=C|||;VT=SNP
11	113522711	rs10891578	A	T	100	PASS	AC=1137;AF=0.227037;AN=5008;NS=2504;DP=20075;EAS_AF=0.253;AMR_AF=0.2493;AFR_AF=0.0643;EUR_AF=0.3519;SAS_AF=0.2761;AA=a|||;VT=SNP
11	113523691	rs7124218	A	G	100	PASS	AC=459;AF=0.0916534;AN=5008;NS=2504;DP=21403;EAS_AF=0.0456;AMR_AF=0.1383;AFR_AF=0.149;EUR_AF=0.0537;SAS_AF=0.0675;AA=a|||;VT=SNP
11	113523824	rs7110265	T	C	100	PASS	AC=3232;AF=0.645367;AN=5008;NS=2504;DP=20253;EAS_AF=0.6379;AMR_AF=0.7334;AFR_AF=0.7685;EUR_AF=0.5805;SAS_AF=0.4908;AA=c|||;VT=SNP
11	113524040	rs7110543	T	G	100	PASS	AC=1281;AF=0.255791;AN=5008;NS=2504;DP=22158;EAS_AF=0.3819;AMR_AF=0.3127;AFR_AF=0.3623;EUR_AF=0.0656;SAS_AF=0.137;AA=T|||;VT=SNP
11	113524089	rs34234382	C	T	100	PASS	AC=1138;AF=0.227236;AN=5008;NS=2504;DP=22724;EAS_AF=0.253;AMR_AF=0.2507;AFR_AF=0.0643;EUR_AF=0.3519;SAS_AF=0.2761;AA=C|||;VT=SNP
11	113524252	rs79813689	C	A	100	PASS	AC=450;AF=0.0898562;AN=5008;NS=2504;DP=22436;EAS_AF=0.12;AMR_AF=0.0706;AFR_AF=0.0189;EUR_AF=0.1173;SAS_AF=0.1401;AA=C|||;VT=SNP
11	113524972	rs7950011	A	G	100	PASS	AC=3114;AF=0.621805;AN=5008;NS=2504;DP=21749;EAS_AF=0.6379;AMR_AF=0.7262;AFR_AF=0.6831;EUR_AF=0.5805;SAS_AF=0.4908;AA=a|||;VT=SNP
11	113525969	rs7102991	G	A	100	PASS	AC=4158;AF=0.830272;AN=5008;NS=2504;DP=15806;EAS_AF=0.8988;AMR_AF=0.8775;AFR_AF=0.8048;EUR_AF=0.8151;SAS_AF=0.7761;AA=A|||;VT=SNP
11	113527737	rs12422196	C	G	100	PASS	AC=262;AF=0.0523163;AN=5008;NS=2504;DP=17668;EAS_AF=0.0446;AMR_AF=0.1167;AFR_AF=0.0295;EUR_AF=0.0477;SAS_AF=0.0501;AA=C|||;VT=SNP
11	113527739	rs12419423	A	T	100	PASS	AC=229;AF=0.0457268;AN=5008;NS=2504;DP=17608;EAS_AF=0.0456;AMR_AF=0.1153;AFR_AF=0.0045;EUR_AF=0.0477;SAS_AF=0.0501;AA=A|||;VT=SNP
11	113528151	rs7941342	G	A	100	PASS	AC=1137;AF=0.227037;AN=5008;NS=2504;DP=19516;EAS_AF=0.253;AMR_AF=0.2493;AFR_AF=0.0643;EUR_AF=0.3519;SAS_AF=0.2761;AA=G|||;VT=SNP
11	113530844	rs142553525	G	A	100	PASS	AC=1096;AF=0.21885;AN=5008;NS=2504;DP=19508;EAS_AF=0.253;AMR_AF=0.245;AFR_AF=0.0363;EUR_AF=0.3509;SAS_AF=0.2761;AA=G|||;VT=SNP
11	113533742	rs74939839	C	T	100	PASS	AC=922;AF=0.184105;AN=5008;NS=2504;DP=16655;EAS_AF=0.2609;AMR_AF=0.1441;AFR_AF=0.0333;EUR_AF=0.2346;SAS_AF=0.2853;AA=C|||;VT=SNP
11	113535083	rs7940745	C	T	100	PASS	AC=3207;AF=0.640375;AN=5008;NS=2504;DP=19521;EAS_AF=0.6379;AMR_AF=0.732;AFR_AF=0.7542;EUR_AF=0.5775;SAS_AF=0.4888;AA=T|||;VT=SNP
11	113535757	rs10891583	A	G	100	PASS	AC=1281;AF=0.255791;AN=5008;NS=2504;DP=19024;EAS_AF=0.3829;AMR_AF=0.3127;AFR_AF=0.3616;EUR_AF=0.0656;SAS_AF=0.137;AA=A|||;VT=SNP
11	113536710	rs10789956	G	A	100	PASS	AC=4156;AF=0.829872;AN=5008;NS=2504;DP=18335;EAS_AF=0.8988;AMR_AF=0.8761;AFR_AF=0.8048;EUR_AF=0.8141;SAS_AF=0.7761;AA=A|||;VT=SNP
11	113537548	rs11214692	A	G	100	PASS	AC=1095;AF=0.21865;AN=5008;NS=2504;DP=16558;EAS_AF=0.251;AMR_AF=0.2435;AFR_AF=0.0363;EUR_AF=0.3499;SAS_AF=0.2791;AA=A|||;VT=SNP
11	113537558	rs56778124	T	C	100	PASS	AC=575;AF=0.114816;AN=5008;NS=2504;DP=16534;EAS_AF=0.125;AMR_AF=0.0937;AFR_AF=0.0257;EUR_AF=0.1461;SAS_AF=0.2076;AA=T|||;VT=SNP
11	113537984	rs12421282	A	T	100	PASS	AC=1282;AF=0.25599;AN=5008;NS=2504;DP=15004;EAS_AF=0.3839;AMR_AF=0.3127;AFR_AF=0.3616;EUR_AF=0.0656;SAS_AF=0.137;AA=A|||;VT=SNP
11	113539080	rs3934007	A	G	100	PASS	AC=3212;AF=0.641374;AN=5008;NS=2504;DP=16337;EAS_AF=0.6379;AMR_AF=0.7305;AFR_AF=0.7534;EUR_AF=0.5795;SAS_AF=0.4939;AA=G|||;VT=SNP
11	113540190	rs12420806	T	C	100	PASS	AC=1442;AF=0.287939;AN=5008;NS=2504;DP=15565;EAS_AF=0.3919;AMR_AF=0.3228;AFR_AF=0.4705;EUR_AF=0.0686;SAS_AF=0.135;AA=T|||;VT=SNP
11	113541147	rs1818394	T	C	100	PASS	AC=4212;AF=0.841054;AN=5008;NS=2504;DP=6590;EAS_AF=0.8988;AMR_AF=0.9035;AFR_AF=0.8048;EUR_AF=0.8429;SAS_AF=0.7843;AA=C|||;VT=SNP
11	113542268	rs10160656	C	G	100	PASS	AC=3113;AF=0.621605;AN=5008;NS=2504;DP=17749;EAS_AF=0.6349;AMR_AF=0.7161;AFR_AF=0.6884;EUR_AF=0.5805;SAS_AF=0.4928;AA=G|||;VT=SNP
11	113542459	rs12802646	G	A	100	PASS	AC=1144;AF=0.228435;AN=5008;NS=2504;DP=18008;EAS_AF=0.25;AMR_AF=0.2478;AFR_AF=0.0651;EUR_AF=0.3519;SAS_AF=0.2863;AA=g|||;VT=SNP
11	113543747	rs4938032	A	C	100	PASS	AC=2621;AF=0.523363;AN=5008;NS=2504;DP=17435;EAS_AF=0.3651;AMR_AF=0.4481;AFR_AF=0.6377;EUR_AF=0.5626;SAS_AF=0.545;AA=C|||;VT=SNP
11	113544113	rs4938033	G	T	100	PASS	AC=3852;AF=0.769169;AN=5008;NS=2504;DP=19278;EAS_AF=0.75;AMR_AF=0.7565;AFR_AF=0.9637;EUR_AF=0.6322;SAS_AF=0.6759;AA=T|||;VT=SNP
11	113548731	rs17532674	T	G	100	PASS	AC=2280;AF=0.455272;AN=5008;NS=2504;DP=22242;EAS_AF=0.3661;AMR_AF=0.3559;AFR_AF=0.5439;EUR_AF=0.4642;SAS_AF=0.4888;AA=T|||;VT=SNP
11	113548921	rs4938034	C	A	100	PASS	AC=1187;AF=0.237021;AN=5008;NS=2504;DP=20883;EAS_AF=0.3829;AMR_AF=0.2997;AFR_AF=0.3041;EUR_AF=0.0656;SAS_AF=0.1278;AA=C|||;VT=SNP
11	113548935	rs56237946	C	T	100	PASS	AC=782;AF=0.15615;AN=5008;NS=2504;DP=20205;EAS_AF=0.1022;AMR_AF=0.1124;AFR_AF=0.1944;EUR_AF=0.164;SAS_AF=0.183;AA=C|||;VT=SNP
11	113550352	rs17532814	C	T	100	PASS	AC=575;AF=0.114816;AN=5008;NS=2504;DP=18398;EAS_AF=0.1022;AMR_AF=0.1023;AFR_AF=0.0416;EUR_AF=0.166;SAS_AF=0.183;AA=C|||;VT=SNP
11	113550729	rs7933647	C	T	100	PASS	AC=1837;AF=0.366813;AN=5008;NS=2504;DP=17711;EAS_AF=0.3651;AMR_AF=0.2795;AFR_AF=0.3116;EUR_AF=0.4036;SAS_AF=0.4673;AA=C|||;VT=SNP
11	113550750	rs7933657	C	A	100	PASS	AC=784;AF=0.15655;AN=5008;NS=2504;DP=17990;EAS_AF=0.1022;AMR_AF=0.1124;AFR_AF=0.1936;EUR_AF=0.167;SAS_AF=0.183;AA=C|||;VT=SNP
11	113552234	rs7116612	G	A	100	PASS	AC=1239;AF=0.247404;AN=5008;NS=2504;DP=18243;EAS_AF=0.3849;AMR_AF=0.3256;AFR_AF=0.2995;EUR_AF=0.0954;SAS_AF=0.136;AA=A|||;VT=SNP
11	113552318	rs7925033	T	C	100	PASS	AC=2293;AF=0.457867;AN=5008;NS=2504;DP=18311;EAS_AF=0.3641;AMR_AF=0.3588;AFR_AF=0.5499;EUR_AF=0.4692;SAS_AF=0.4888;AA=T|||;VT=SNP
11	113552319	rs74834015	G	A	100	PASS	AC=348;AF=0.0694888;AN=5008;NS=2504;DP=18349;EAS_AF=0.1389;AMR_AF=0.049;AFR_AF=0.0076;EUR_AF=0.0905;SAS_AF=0.0746;AA=G|||;VT=SNP
11	113552612	rs1533053	C	G	100	PASS	AC=3855;AF=0.769768;AN=5008;NS=2504;DP=19018;EAS_AF=0.749;AMR_AF=0.7579;AFR_AF=0.9629;EUR_AF=0.6362;SAS_AF=0.6759;AA=G|||;VT=SNP
11	113553700	rs963802	T	C	100	PASS	AC=1835;AF=0.366414;AN=5008;NS=2504;DP=19400;EAS_AF=0.3631;AMR_AF=0.2795;AFR_AF=0.3116;EUR_AF=0.4026;SAS_AF=0.4683;AA=T|||;VT=SNP
11	113554134	rs7946187	C	G	100	PASS	AC=1835;AF=0.366414;AN=5008;NS=2504;DP=21192;EAS_AF=0.3631;AMR_AF=0.2795;AFR_AF=0.3116;EUR_AF=0.4026;SAS_AF=0.4683;AA=C|||;VT=SNP
11	113554517	rs11214696	C	T	100	PASS	AC=2279;AF=0.455072;AN=5008;NS=2504;DP=20742;EAS_AF=0.3631;AMR_AF=0.3559;AFR_AF=0.5431;EUR_AF=0.4672;SAS_AF=0.4888;AA=C|||;VT=SNP
11	113555156	rs12801310	C	T	100	PASS	AC=573;AF=0.114417;AN=5008;NS=2504;DP=17780;EAS_AF=0.0476;AMR_AF=0.1484;AFR_AF=0.2284;EUR_AF=0.0547;SAS_AF=0.0665;AA=C|||;VT=SNP
11	113555357	rs10891585	G	A	100	PASS	AC=1834;AF=0.366214;AN=5008;NS=2504;DP=20518;EAS_AF=0.3631;AMR_AF=0.2795;AFR_AF=0.3116;EUR_AF=0.4026;SAS_AF=0.4673;AA=G|||;VT=SNP
11	113556062	rs7925762	C	T	100	PASS	AC=1832;AF=0.365815;AN=5008;NS=2504;DP=18068;EAS_AF=0.3631;AMR_AF=0.2795;AFR_AF=0.3109;EUR_AF=0.4026;SAS_AF=0.4663;AA=C|||;VT=SNP
11	113557891	rs6589391	C	T	100	PASS	AC=1190;AF=0.23762;AN=5008;NS=2504;DP=17707;EAS_AF=0.3819;AMR_AF=0.3012;AFR_AF=0.3056;EUR_AF=0.0656;SAS_AF=0.1288;AA=C|||;VT=SNP
11	113559405	rs11214700	G	C	100	PASS	AC=1945;AF=0.388379;AN=5008;NS=2504;DP=17066;EAS_AF=0.3661;AMR_AF=0.2867;AFR_AF=0.3865;EUR_AF=0.4056;SAS_AF=0.4683;AA=G|||;VT=SNP
11	113560009	rs4938035	T	G	100	PASS	AC=789;AF=0.157548;AN=5008;NS=2504;DP=19607;EAS_AF=0.1042;AMR_AF=0.1138;AFR_AF=0.1944;EUR_AF=0.169;SAS_AF=0.182;AA=T|||;VT=SNP
11	113561054	rs7110736	A	G	100	PASS	AC=3857;AF=0.770168;AN=5008;NS=2504;DP=13848;EAS_AF=0.748;AMR_AF=0.7594;AFR_AF=0.9637;EUR_AF=0.6362;SAS_AF=0.6769;AA=G|||;VT=SNP;EX_TARGET
11	113561057	rs7110738	A	G	100	PASS	AC=3857;AF=0.770168;AN=5008;NS=2504;DP=13941;EAS_AF=0.748;AMR_AF=0.7594;AFR_AF=0.9637;EUR_AF=0.6362;SAS_AF=0.6769;AA=G|||;VT=SNP;EX_TARGET
11	113561247	rs11601435	T	C	100	PASS	AC=789;AF=0.157548;AN=5008;NS=2504;DP=14270;EAS_AF=0.1042;AMR_AF=0.1138;AFR_AF=0.1944;EUR_AF=0.169;SAS_AF=0.182;AA=T|||;VT=SNP
11	113561256	rs11607591	G	A	100	PASS	AC=742;AF=0.148163;AN=5008;NS=2504;DP=14507;EAS_AF=0.1042;AMR_AF=0.111;AFR_AF=0.1604;EUR_AF=0.169;SAS_AF=0.182;AA=G|||;VT=SNP
11	113561421	rs7114195	A	C	100	PASS	AC=3853;AF=0.769369;AN=5008;NS=2504;DP=19307;EAS_AF=0.748;AMR_AF=0.7565;AFR_AF=0.9637;EUR_AF=0.6352;SAS_AF=0.6759;AA=C|||;VT=SNP
11	113562039	rs12421871	C	T	100	PASS	AC=564;AF=0.11262;AN=5008;NS=2504;DP=21636;EAS_AF=0.0427;AMR_AF=0.147;AFR_AF=0.2277;EUR_AF=0.0527;SAS_AF=0.0665;AA=C|||;VT=SNP
11	113562750	rs11214704	C	T	100	PASS	AC=924;AF=0.184505;AN=5008;NS=2504;DP=13888;EAS_AF=0.2619;AMR_AF=0.1484;AFR_AF=0.0333;EUR_AF=0.2336;SAS_AF=0.2843;AA=C|||;VT=SNP
11	113562896	rs11214705	C	A	100	PASS	AC=2045;AF=0.408347;AN=5008;NS=2504;DP=20461;EAS_AF=0.3671;AMR_AF=0.3559;AFR_AF=0.3154;EUR_AF=0.494;SAS_AF=0.5256;AA=C|||;VT=SNP
11	113563559	rs11214706	C	A	100	PASS	AC=2014;AF=0.402157;AN=5008;NS=2504;DP=15171;EAS_AF=0.3651;AMR_AF=0.3487;AFR_AF=0.3079;EUR_AF=0.4851;SAS_AF=0.5204;AA=A|||;VT=SNP
11	113563574	rs11214708	T	A	100	PASS	AC=2036;AF=0.40655;AN=5008;NS=2504;DP=16369;EAS_AF=0.3671;AMR_AF=0.353;AFR_AF=0.3071;EUR_AF=0.497;SAS_AF=0.5266;AA=A|||;VT=SNP
11	113563688	rs11604602	A	G	100	PASS	AC=1260;AF=0.251597;AN=5008;NS=2504;DP=15783;EAS_AF=0.2629;AMR_AF=0.2406;AFR_AF=0.1241;EUR_AF=0.326;SAS_AF=0.3436;AA=a|||;VT=SNP
11	113564080	rs45553435	G	A	100	PASS	AC=262;AF=0.0523163;AN=5008;NS=2504;DP=16562;EAS_AF=0.0437;AMR_AF=0.1196;AFR_AF=0.0303;EUR_AF=0.0457;SAS_AF=0.0501;AA=G|||;VT=SNP
11	113564400	rs11601037	G	A	100	PASS	AC=1956;AF=0.390575;AN=5008;NS=2504;DP=18642;EAS_AF=0.4861;AMR_AF=0.4121;AFR_AF=0.4834;EUR_AF=0.2346;SAS_AF=0.3119;AA=G|||;VT=SNP
11	113566207	rs4936279	C	A	100	PASS	AC=2576;AF=0.514377;AN=5008;NS=2504;DP=20192;EAS_AF=0.4861;AMR_AF=0.4942;AFR_AF=0.8449;EUR_AF=0.2972;SAS_AF=0.3344;AA=c|||;VT=SNP
11	113566327	rs45503699	C	A	100	PASS	AC=1069;AF=0.213458;AN=5008;NS=2504;DP=19364;EAS_AF=0.2619;AMR_AF=0.1859;AFR_AF=0.1135;EUR_AF=0.2475;SAS_AF=0.2832;AA=c|||;VT=SNP
11	113567027	rs12421759	C	T	100	PASS	AC=580;AF=0.115815;AN=5008;NS=2504;DP=18673;EAS_AF=0.0437;AMR_AF=0.1455;AFR_AF=0.239;EUR_AF=0.0537;SAS_AF=0.0665;AA=C|||;VT=SNP
11	113569040	rs1567391	C	A	100	PASS	AC=3854;AF=0.769569;AN=5008;NS=2504;DP=19422;EAS_AF=0.749;AMR_AF=0.7565;AFR_AF=0.9644;EUR_AF=0.6342;SAS_AF=0.6759;AA=A|||;VT=SNP
11	113569575	rs10891587	T	G	100	PASS	AC=1281;AF=0.255791;AN=5008;NS=2504;DP=19611;EAS_AF=0.2629;AMR_AF=0.2622;AFR_AF=0.1195;EUR_AF=0.338;SAS_AF=0.3436;AA=T|||;VT=SNP;EX_TARGET
11	113570208	rs73568808	C	T	100	PASS	AC=1069;AF=0.213458;AN=5008;NS=2504;DP=18062;EAS_AF=0.2619;AMR_AF=0.1859;AFR_AF=0.1135;EUR_AF=0.2475;SAS_AF=0.2832;AA=c|||;VT=SNP
11	113570405	rs4936280	T	C	100	PASS	AC=3860;AF=0.770767;AN=5008;NS=2504;DP=17135;EAS_AF=0.749;AMR_AF=0.7565;AFR_AF=0.9675;EUR_AF=0.6352;SAS_AF=0.6769;AA=N|||;VT=SNP;EX_TARGET
11	113570490	rs3802856	T	C	100	PASS	AC=3860;AF=0.770767;AN=5008;NS=2504;DP=18616;EAS_AF=0.749;AMR_AF=0.7565;AFR_AF=0.9675;EUR_AF=0.6352;SAS_AF=0.6769;AA=c|||;VT=SNP
11	113570852	rs3802854	C	T	100	PASS	AC=1071;AF=0.213858;AN=5008;NS=2504;DP=17684;EAS_AF=0.2619;AMR_AF=0.1873;AFR_AF=0.1135;EUR_AF=0.2485;SAS_AF=0.2832;AA=c|||;VT=SNP;EX_TARGET
11	113571835	rs1848702	C	G	100	PASS	AC=1285;AF=0.256589;AN=5008;NS=2504;DP=20198;EAS_AF=0.2629;AMR_AF=0.2637;AFR_AF=0.1225;EUR_AF=0.339;SAS_AF=0.3415;AA=c|||;VT=SNP
11	113572483	rs7930871	A	C	100	PASS	AC=1404;AF=0.280351;AN=5008;NS=2504;DP=14815;EAS_AF=0.4375;AMR_AF=0.2666;AFR_AF=0.27;EUR_AF=0.1799;SAS_AF=0.2454;AA=a|||;VT=SNP
11	113573461	rs111627504	C	T	100	PASS	AC=1073;AF=0.214257;AN=5008;NS=2504;DP=17957;EAS_AF=0.2629;AMR_AF=0.1873;AFR_AF=0.1135;EUR_AF=0.2485;SAS_AF=0.2843;AA=c|||;VT=SNP
11	113573837	rs2089653	G	C	100	PASS	AC=955;AF=0.190695;AN=5008;NS=2504;DP=18299;EAS_AF=0.2629;AMR_AF=0.17;AFR_AF=0.0333;EUR_AF=0.2485;SAS_AF=0.2843;AA=G|||;VT=SNP
11	113573914	rs2089652	A	G	100	PASS	AC=1077;AF=0.215056;AN=5008;NS=2504;DP=5740;EAS_AF=0.2629;AMR_AF=0.1873;AFR_AF=0.1165;EUR_AF=0.2485;SAS_AF=0.2843;AA=G|||;VT=SNP
11	113574394	rs2063302	T	C	100	PASS	AC=1406;AF=0.280751;AN=5008;NS=2504;DP=20498;EAS_AF=0.4365;AMR_AF=0.2666;AFR_AF=0.2708;EUR_AF=0.1809;SAS_AF=0.2464;AA=T|||;VT=SNP
11	113574703	rs4553400	A	G	100	PASS	AC=1076;AF=0.214856;AN=5008;NS=2504;DP=20304;EAS_AF=0.2629;AMR_AF=0.1873;AFR_AF=0.1165;EUR_AF=0.2485;SAS_AF=0.2832;AA=A|||;VT=SNP
11	113574840	rs3902836	A	C	100	PASS	AC=1078;AF=0.215256;AN=5008;NS=2504;DP=19675;EAS_AF=0.2629;AMR_AF=0.1873;AFR_AF=0.1165;EUR_AF=0.2485;SAS_AF=0.2853;AA=C|||;VT=SNP
11	113575603	rs7121672	G	A	100	PASS	AC=452;AF=0.0902556;AN=5008;NS=2504;DP=15032;EAS_AF=0.0437;AMR_AF=0.1398;AFR_AF=0.146;EUR_AF=0.0527;SAS_AF=0.0665;AA=G|||;VT=SNP
11	113576932	rs7926267	A	G	100	PASS	AC=3852;AF=0.769169;AN=5008;NS=2504;DP=19413;EAS_AF=0.746;AMR_AF=0.7565;AFR_AF=0.9675;EUR_AF=0.6352;SAS_AF=0.6718;AA=G|||;VT=SNP;EX_TARGET
11	113577464	rs3898218	T	A	100	PASS	AC=574;AF=0.114617;AN=5008;NS=2504;DP=20621;EAS_AF=0.0427;AMR_AF=0.1455;AFR_AF=0.2421;EUR_AF=0.0527;SAS_AF=0.0583;AA=T|||;VT=SNP
11	113577533	rs3907855	G	A	100	PASS	AC=1140;AF=0.227636;AN=5008;NS=2504;DP=18458;EAS_AF=0.2659;AMR_AF=0.1931;AFR_AF=0.1566;EUR_AF=0.2505;SAS_AF=0.2853;AA=G|||;VT=SNP
11	113577900	rs4132911	G	A	100	PASS	AC=440;AF=0.0878594;AN=5008;NS=2504;DP=20607;EAS_AF=0.0427;AMR_AF=0.1383;AFR_AF=0.1445;EUR_AF=0.0527;SAS_AF=0.0583;AA=G|||;VT=SNP
11	113578020	rs1155104	G	A	100	PASS	AC=1401;AF=0.279752;AN=5008;NS=2504;DP=20529;EAS_AF=0.4365;AMR_AF=0.2666;AFR_AF=0.267;EUR_AF=0.1799;SAS_AF=0.2474;AA=G|||;VT=SNP
11	113578676	rs7933980	C	T	100	PASS	AC=577;AF=0.115216;AN=5008;NS=2504;DP=20246;EAS_AF=0.0427;AMR_AF=0.147;AFR_AF=0.2436;EUR_AF=0.0527;SAS_AF=0.0583;AA=T|||;VT=SNP
11	113578944	rs7934498	G	A	100	PASS	AC=576;AF=0.115016;AN=5008;NS=2504;DP=18066;EAS_AF=0.0427;AMR_AF=0.1455;AFR_AF=0.2436;EUR_AF=0.0527;SAS_AF=0.0583;AA=g|||;VT=SNP
11	113579529	rs4938037	G	A	100	PASS	AC=575;AF=0.114816;AN=5008;NS=2504;DP=18338;EAS_AF=0.0427;AMR_AF=0.1455;AFR_AF=0.2428;EUR_AF=0.0527;SAS_AF=0.0583;AA=G|||;VT=SNP
11	113579598	rs10891588	C	T	100	PASS	AC=1127;AF=0.22504;AN=5008;NS=2504;DP=19645;EAS_AF=0.376;AMR_AF=0.2939;AFR_AF=0.2723;EUR_AF=0.0646;SAS_AF=0.1217;AA=C|||;VT=SNP
11	113579655	rs34561261	G	A	100	PASS	AC=574;AF=0.114617;AN=5008;NS=2504;DP=17889;EAS_AF=0.0427;AMR_AF=0.1455;AFR_AF=0.2421;EUR_AF=0.0527;SAS_AF=0.0583;AA=G|||;VT=SNP
11	113579666	rs6589393	C	T	100	PASS	AC=1400;AF=0.279553;AN=5008;NS=2504;DP=17801;EAS_AF=0.4365;AMR_AF=0.2666;AFR_AF=0.2663;EUR_AF=0.1799;SAS_AF=0.2474;AA=C|||;VT=SNP
11	113579842	rs12804910	C	T	100	PASS	AC=576;AF=0.115016;AN=5008;NS=2504;DP=19843;EAS_AF=0.0427;AMR_AF=0.1455;AFR_AF=0.2436;EUR_AF=0.0527;SAS_AF=0.0583;AA=C|||;VT=SNP
11	113579968	rs34526618	G	A	100	PASS	AC=577;AF=0.115216;AN=5008;NS=2504;DP=18981;EAS_AF=0.0427;AMR_AF=0.1455;AFR_AF=0.2443;EUR_AF=0.0527;SAS_AF=0.0583;AA=G|||;VT=SNP
11	113579973	rs35698252	G	A	100	PASS	AC=576;AF=0.115016;AN=5008;NS=2504;DP=18913;EAS_AF=0.0427;AMR_AF=0.1455;AFR_AF=0.2436;EUR_AF=0.0527;SAS_AF=0.0583;AA=A|||;VT=SNP
11	113579990	rs7938346	C	T	100	PASS	AC=1400;AF=0.279553;AN=5008;NS=2504;DP=18207;EAS_AF=0.4365;AMR_AF=0.2666;AFR_AF=0.2663;EUR_AF=0.1799;SAS_AF=0.2474;AA=C|||;VT=SNP
11	113580389	rs12786543	A	G	100	PASS	AC=576;AF=0.115016;AN=5008;NS=2504;DP=15329;EAS_AF=0.0427;AMR_AF=0.1455;AFR_AF=0.2436;EUR_AF=0.0527;SAS_AF=0.0583;AA=A|||;VT=SNP
11	113581042	rs4938038	G	A	100	PASS	AC=573;AF=0.114417;AN=5008;NS=2504;DP=20973;EAS_AF=0.0427;AMR_AF=0.1455;AFR_AF=0.2413;EUR_AF=0.0527;SAS_AF=0.0583;AA=G|||;VT=SNP
11	113581087	rs4938039	T	C	100	PASS	AC=576;AF=0.115016;AN=5008;NS=2504;DP=19946;EAS_AF=0.0427;AMR_AF=0.1455;AFR_AF=0.2436;EUR_AF=0.0527;SAS_AF=0.0583;AA=T|||;VT=SNP
11	113581148	rs4938040	C	T	100	PASS	AC=576;AF=0.115016;AN=5008;NS=2504;DP=20430;EAS_AF=0.0427;AMR_AF=0.1455;AFR_AF=0.2436;EUR_AF=0.0527;SAS_AF=0.0583;AA=T|||;VT=SNP
11	113581661	rs58673363	G	A	100	PASS	AC=575;AF=0.114816;AN=5008;NS=2504;DP=13723;EAS_AF=0.0427;AMR_AF=0.1455;AFR_AF=0.2428;EUR_AF=0.0527;SAS_AF=0.0583;AA=A|||;VT=SNP
11	113581784	rs57792402	A	G	100	PASS	AC=575;AF=0.114816;AN=5008;NS=2504;DP=14710;EAS_AF=0.0427;AMR_AF=0.1455;AFR_AF=0.2428;EUR_AF=0.0527;SAS_AF=0.0583;AA=A|||;VT=SNP
11	113581816	rs12285469	C	T	100	PASS	AC=1130;AF=0.225639;AN=5008;NS=2504;DP=14818;EAS_AF=0.2659;AMR_AF=0.1931;AFR_AF=0.1498;EUR_AF=0.2495;SAS_AF=0.2853;AA=C|||;VT=SNP
11	113581878	rs56000371	G	A	100	PASS	AC=576;AF=0.115016;AN=5008;NS=2504;DP=15730;EAS_AF=0.0427;AMR_AF=0.1455;AFR_AF=0.2436;EUR_AF=0.0527;SAS_AF=0.0583;AA=A|||;VT=SNP
11	113582404	rs75599428	T	G	100	PASS	AC=576;AF=0.115016;AN=5008;NS=2504;DP=17591;EAS_AF=0.0427;AMR_AF=0.1455;AFR_AF=0.2436;EUR_AF=0.0527;SAS_AF=0.0583;AA=G|||;VT=SNP
11	113582504	rs3863293	T	C	100	PASS	AC=1715;AF=0.342452;AN=5008;NS=2504;DP=16642;EAS_AF=0.3085;AMR_AF=0.3386;AFR_AF=0.3986;EUR_AF=0.3032;SAS_AF=0.3446;AA=C|||;VT=SNP
11	113582531	rs3863294	A	G	100	PASS	AC=1351;AF=0.269768;AN=5008;NS=2504;DP=16278;EAS_AF=0.2669;AMR_AF=0.2695;AFR_AF=0.1626;EUR_AF=0.341;SAS_AF=0.3446;AA=G|||;VT=SNP
11	113582535	rs4938041	T	C	100	PASS	AC=576;AF=0.115016;AN=5008;NS=2504;DP=16194;EAS_AF=0.0427;AMR_AF=0.1455;AFR_AF=0.2436;EUR_AF=0.0527;SAS_AF=0.0583;AA=C|||;VT=SNP
11	113582559	rs3851571	A	G	100	PASS	AC=3850;AF=0.76877;AN=5008;NS=2504;DP=14212;EAS_AF=0.746;AMR_AF=0.7565;AFR_AF=0.9652;EUR_AF=0.6352;SAS_AF=0.6728;AA=G|||;VT=SNP
11	113582590	rs4936281	C	A	100	PASS	AC=576;AF=0.115016;AN=5008;NS=2504;DP=14252;EAS_AF=0.0427;AMR_AF=0.1455;AFR_AF=0.2436;EUR_AF=0.0527;SAS_AF=0.0583;AA=T|||;VT=SNP
11	113582634	rs4083004	A	G	100	PASS	AC=1715;AF=0.342452;AN=5008;NS=2504;DP=16152;EAS_AF=0.3085;AMR_AF=0.3386;AFR_AF=0.3986;EUR_AF=0.3032;SAS_AF=0.3446;AA=G|||;VT=SNP
11	113583491	rs4259857	C	A	100	PASS	AC=1139;AF=0.227436;AN=5008;NS=2504;DP=20262;EAS_AF=0.2659;AMR_AF=0.1931;AFR_AF=0.1551;EUR_AF=0.2505;SAS_AF=0.2863;AA=C|||;VT=SNP
11	113583690	rs4471465	T	G	100	PASS	AC=1715;AF=0.342452;AN=5008;NS=2504;DP=19419;EAS_AF=0.3085;AMR_AF=0.3386;AFR_AF=0.3986;EUR_AF=0.3032;SAS_AF=0.3446;AA=T|||;VT=SNP
11	113583881	rs4938043	G	A	100	PASS	AC=577;AF=0.115216;AN=5008;NS=2504;DP=20013;EAS_AF=0.0427;AMR_AF=0.1455;AFR_AF=0.2443;EUR_AF=0.0527;SAS_AF=0.0583;AA=G|||;VT=SNP
11	113584177	rs4938044	G	A	100	PASS	AC=1000;AF=0.199681;AN=5008;NS=2504;DP=21473;EAS_AF=0.0427;AMR_AF=0.2147;AFR_AF=0.4652;EUR_AF=0.1143;SAS_AF=0.0798;AA=g|||;VT=SNP
11	113584276	rs141328757	A	G	100	PASS	AC=578;AF=0.115415;AN=5008;NS=2504;DP=20050;EAS_AF=0.0427;AMR_AF=0.1455;AFR_AF=0.2451;EUR_AF=0.0527;SAS_AF=0.0583;AA=G|||;VT=SNP
11	113584365	rs76336146	G	A	100	PASS	AC=576;AF=0.115016;AN=5008;NS=2504;DP=19693;EAS_AF=0.0427;AMR_AF=0.1455;AFR_AF=0.2436;EUR_AF=0.0527;SAS_AF=0.0583;AA=G|||;VT=SNP
11	113584455	rs116573798	G	A	100	PASS	AC=574;AF=0.114617;AN=5008;NS=2504;DP=20112;EAS_AF=0.0427;AMR_AF=0.1455;AFR_AF=0.2421;EUR_AF=0.0527;SAS_AF=0.0583;AA=G|||;VT=SNP
11	113584586	rs149499720	G	A	100	PASS	AC=574;AF=0.114617;AN=5008;NS=2504;DP=20675;EAS_AF=0.0427;AMR_AF=0.1455;AFR_AF=0.2421;EUR_AF=0.0527;SAS_AF=0.0583;AA=G|||;VT=SNP
11	113585059	rs12791580	G	T	100	PASS	AC=576;AF=0.115016;AN=5008;NS=2504;DP=16970;EAS_AF=0.0427;AMR_AF=0.1455;AFR_AF=0.2436;EUR_AF=0.0527;SAS_AF=0.0583;AA=G|||;VT=SNP
11	113585197	rs12791789	G	A	100	PASS	AC=576;AF=0.115016;AN=5008;NS=2504;DP=20815;EAS_AF=0.0427;AMR_AF=0.1455;AFR_AF=0.2421;EUR_AF=0.0527;SAS_AF=0.0603;AA=G|||;VT=SNP
11	113585256	rs12279366	A	G	100	PASS	AC=1714;AF=0.342252;AN=5008;NS=2504;DP=20716;EAS_AF=0.3085;AMR_AF=0.3386;AFR_AF=0.3986;EUR_AF=0.3032;SAS_AF=0.3436;AA=G|||;VT=SNP
11	113585281	rs12796831	G	T	100	PASS	AC=574;AF=0.114617;AN=5008;NS=2504;DP=20542;EAS_AF=0.0427;AMR_AF=0.1455;AFR_AF=0.2421;EUR_AF=0.0527;SAS_AF=0.0583;AA=G|||;VT=SNP
11	113585370	rs12273259	T	C	100	PASS	AC=1713;AF=0.342053;AN=5008;NS=2504;DP=19276;EAS_AF=0.3085;AMR_AF=0.3386;AFR_AF=0.3986;EUR_AF=0.3032;SAS_AF=0.3425;AA=C|||;VT=SNP
11	113585371	rs12292722	G	A	100	PASS	AC=1137;AF=0.227037;AN=5008;NS=2504;DP=19251;EAS_AF=0.2659;AMR_AF=0.1931;AFR_AF=0.1551;EUR_AF=0.2505;SAS_AF=0.2843;AA=G|||;VT=SNP
11	113585626	rs12292878	G	A	100	PASS	AC=1136;AF=0.226837;AN=5008;NS=2504;DP=14700;EAS_AF=0.2659;AMR_AF=0.1931;AFR_AF=0.1536;EUR_AF=0.2505;SAS_AF=0.2853;AA=G|||;VT=SNP
11	113585782	rs12292853	C	T	100	PASS	AC=1708;AF=0.341054;AN=5008;NS=2504;DP=18242;EAS_AF=0.3075;AMR_AF=0.3372;AFR_AF=0.3956;EUR_AF=0.3032;SAS_AF=0.3436;AA=T|||;VT=SNP
11	113586361	rs10891590	T	C	100	PASS	AC=3847;AF=0.768171;AN=5008;NS=2504;DP=21655;EAS_AF=0.746;AMR_AF=0.7565;AFR_AF=0.9637;EUR_AF=0.6352;SAS_AF=0.6718;AA=C|||;VT=SNP
11	113586757	rs3914060	T	C	100	PASS	AC=1715;AF=0.342452;AN=5008;NS=2504;DP=22164;EAS_AF=0.3085;AMR_AF=0.3386;AFR_AF=0.3986;EUR_AF=0.3032;SAS_AF=0.3446;AA=C|||;VT=SNP
11	113587249	rs35619137	T	C	100	PASS	AC=570;AF=0.113818;AN=5008;NS=2504;DP=21043;EAS_AF=0.0427;AMR_AF=0.1455;AFR_AF=0.239;EUR_AF=0.0527;SAS_AF=0.0583;AA=T|||;VT=SNP
11	113587276	rs10891591	A	T	100	PASS	AC=3856;AF=0.769968;AN=5008;NS=2504;DP=20269;EAS_AF=0.746;AMR_AF=0.7565;AFR_AF=0.9705;EUR_AF=0.6352;SAS_AF=0.6718;AA=T|||;VT=SNP
11	113587718	rs57539594	G	A	100	PASS	AC=572;AF=0.114217;AN=5008;NS=2504;DP=19342;EAS_AF=0.0427;AMR_AF=0.1455;AFR_AF=0.2405;EUR_AF=0.0527;SAS_AF=0.0583;AA=G|||;VT=SNP
11	113587738	rs17115875	C	T	100	PASS	AC=1146;AF=0.228834;AN=5008;NS=2504;DP=19984;EAS_AF=0.2659;AMR_AF=0.1931;AFR_AF=0.1611;EUR_AF=0.2505;SAS_AF=0.2853;AA=C|||;VT=SNP
11	113587882	rs61345035	C	T	100	PASS	AC=1146;AF=0.228834;AN=5008;NS=2504;DP=19785;EAS_AF=0.2659;AMR_AF=0.1931;AFR_AF=0.1611;EUR_AF=0.2505;SAS_AF=0.2853;AA=C|||;VT=SNP
11	113588082	rs11214711	A	C	100	PASS	AC=1140;AF=0.227636;AN=5008;NS=2504;DP=18126;EAS_AF=0.2659;AMR_AF=0.1931;AFR_AF=0.1566;EUR_AF=0.2505;SAS_AF=0.2853;AA=A|||;VT=SNP
11	113588109	rs4938047	G	A	100	PASS	AC=571;AF=0.114018;AN=5008;NS=2504;DP=19433;EAS_AF=0.0427;AMR_AF=0.1455;AFR_AF=0.2398;EUR_AF=0.0527;SAS_AF=0.0583;AA=G|||;VT=SNP
11	113588371	rs4936282	C	A	100	PASS	AC=570;AF=0.113818;AN=5008;NS=2504;DP=20006;EAS_AF=0.0427;AMR_AF=0.1455;AFR_AF=0.239;EUR_AF=0.0527;SAS_AF=0.0583;AA=C|||;VT=SNP
11	113588419	rs4938048	C	T	100	PASS	AC=572;AF=0.114217;AN=5008;NS=2504;DP=20111;EAS_AF=0.0427;AMR_AF=0.1455;AFR_AF=0.2405;EUR_AF=0.0527;SAS_AF=0.0583;AA=c|||;VT=SNP
11	113588652	rs11195658	C	T	100	PASS	AC=1147;AF=0.229034;AN=5008;NS=2504;DP=22507;EAS_AF=0.2669;AMR_AF=0.1931;AFR_AF=0.1611;EUR_AF=0.2505;SAS_AF=0.2853;AA=-|||;VT=SNP
11	113588711	rs144301295	A	C	100	PASS	AC=570;AF=0.113818;AN=5008;NS=2504;DP=20790;EAS_AF=0.0427;AMR_AF=0.1455;AFR_AF=0.239;EUR_AF=0.0527;SAS_AF=0.0583;AA=-|||;VT=SNP
11	113589162	rs34973194	A	G	100	PASS	AC=572;AF=0.114217;AN=5008;NS=2504;DP=17109;EAS_AF=0.0427;AMR_AF=0.1455;AFR_AF=0.2405;EUR_AF=0.0527;SAS_AF=0.0583;AA=g|||;VT=SNP
11	113589163	rs4245156	C	T	100	PASS	AC=561;AF=0.112021;AN=5008;NS=2504;DP=17080;EAS_AF=0.1032;AMR_AF=0.1009;AFR_AF=0.0295;EUR_AF=0.168;SAS_AF=0.183;AA=C|||;VT=SNP
11	113589182	rs35004447	C	T	100	PASS	AC=572;AF=0.114217;AN=5008;NS=2504;DP=17091;EAS_AF=0.0427;AMR_AF=0.1455;AFR_AF=0.2398;EUR_AF=0.0537;SAS_AF=0.0583;AA=C|||;VT=SNP
11	113589437	rs35465460	T	A	100	PASS	AC=571;AF=0.114018;AN=5008;NS=2504;DP=17294;EAS_AF=0.0427;AMR_AF=0.1455;AFR_AF=0.239;EUR_AF=0.0537;SAS_AF=0.0583;AA=T|||;VT=SNP
11	113590031	rs4938050	A	G	100	PASS	AC=1718;AF=0.343051;AN=5008;NS=2504;DP=20558;EAS_AF=0.3085;AMR_AF=0.3386;AFR_AF=0.4009;EUR_AF=0.3032;SAS_AF=0.3446;AA=G|||;VT=SNP
11	113590575	rs7932415	C	A	100	PASS	AC=1404;AF=0.280351;AN=5008;NS=2504;DP=15407;EAS_AF=0.4365;AMR_AF=0.2666;AFR_AF=0.2678;EUR_AF=0.1799;SAS_AF=0.2495;AA=C|||;VT=SNP
11	113591005	rs4938051	G	A	100	PASS	AC=3846;AF=0.767971;AN=5008;NS=2504;DP=17028;EAS_AF=0.746;AMR_AF=0.7565;AFR_AF=0.9629;EUR_AF=0.6352;SAS_AF=0.6718;AA=A|||;VT=SNP
11	113591402	rs7114297	G	A	100	PASS	AC=1715;AF=0.342452;AN=5008;NS=2504;DP=18388;EAS_AF=0.3085;AMR_AF=0.3386;AFR_AF=0.4002;EUR_AF=0.3022;SAS_AF=0.3436;AA=A|||;VT=SNP
11	113591532	rs12577772	G	A	100	PASS	AC=962;AF=0.192093;AN=5008;NS=2504;DP=18155;EAS_AF=0.2659;AMR_AF=0.1715;AFR_AF=0.034;EUR_AF=0.2495;SAS_AF=0.2853;AA=G|||;VT=SNP
11	113591832	rs10750027	G	A	100	PASS	AC=3589;AF=0.716653;AN=5008;NS=2504;DP=21733;EAS_AF=0.745;AMR_AF=0.6801;AFR_AF=0.9206;EUR_AF=0.5447;SAS_AF=0.6145;AA=A|||;VT=SNP
11	113592072	rs12419057	A	G	100	PASS	AC=581;AF=0.116014;AN=5008;NS=2504;DP=21476;EAS_AF=0.0427;AMR_AF=0.1455;AFR_AF=0.2474;EUR_AF=0.0527;SAS_AF=0.0583;AA=a|||;VT=SNP
11	113592223	rs12295777	C	T	100	PASS	AC=1135;AF=0.226637;AN=5008;NS=2504;DP=21586;EAS_AF=0.2659;AMR_AF=0.1931;AFR_AF=0.1528;EUR_AF=0.2505;SAS_AF=0.2853;AA=C|||;VT=SNP
11	113592489	rs73551130	C	T	100	PASS	AC=1136;AF=0.226837;AN=5008;NS=2504;DP=17900;EAS_AF=0.2669;AMR_AF=0.1931;AFR_AF=0.1528;EUR_AF=0.2505;SAS_AF=0.2853;AA=C|||;VT=SNP
11	113593817	rs12419794	A	G	100	PASS	AC=570;AF=0.113818;AN=5008;NS=2504;DP=20372;EAS_AF=0.0427;AMR_AF=0.1455;AFR_AF=0.239;EUR_AF=0.0527;SAS_AF=0.0583;AA=G|||;VT=SNP
11	113594007	rs6589395	C	G	100	PASS	AC=3854;AF=0.769569;AN=5008;NS=2504;DP=22785;EAS_AF=0.746;AMR_AF=0.7565;AFR_AF=0.9667;EUR_AF=0.6352;SAS_AF=0.6748;AA=G|||;VT=SNP
11	113594492	rs7127060	C	A	100	PASS	AC=569;AF=0.113618;AN=5008;NS=2504;DP=18651;EAS_AF=0.0427;AMR_AF=0.1455;AFR_AF=0.2398;EUR_AF=0.0517;SAS_AF=0.0573;AA=C|||;VT=SNP
11	113594795	rs7127678	G	A	100	PASS	AC=568;AF=0.113419;AN=5008;NS=2504;DP=19266;EAS_AF=0.0427;AMR_AF=0.1455;AFR_AF=0.239;EUR_AF=0.0517;SAS_AF=0.0573;AA=G|||;VT=SNP
11	113594935	rs11214714	A	C	100	PASS	AC=802;AF=0.160144;AN=5008;NS=2504;DP=19615;EAS_AF=0.131;AMR_AF=0.1455;AFR_AF=0.1483;EUR_AF=0.162;SAS_AF=0.2147;AA=A|||;VT=SNP
11	113595689	rs17115895	T	C	100	PASS	AC=789;AF=0.157548;AN=5008;NS=2504;DP=22448;EAS_AF=0.131;AMR_AF=0.1441;AFR_AF=0.1399;EUR_AF=0.162;SAS_AF=0.2137;AA=T|||;VT=SNP
11	113595846	rs73551134	G	A	100	PASS	AC=785;AF=0.156749;AN=5008;NS=2504;DP=17436;EAS_AF=0.131;AMR_AF=0.1441;AFR_AF=0.1392;EUR_AF=0.162;SAS_AF=0.2106;AA=G|||;VT=SNP
11	113596347	rs17115901	G	A	100	PASS	AC=783;AF=0.15635;AN=5008;NS=2504;DP=18265;EAS_AF=0.131;AMR_AF=0.1441;AFR_AF=0.1384;EUR_AF=0.161;SAS_AF=0.2106;AA=G|||;VT=SNP
11	113597613	rs7117393	C	T	100	PASS	AC=626;AF=0.125;AN=5008;NS=2504;DP=17490;EAS_AF=0.0427;AMR_AF=0.1513;AFR_AF=0.2784;EUR_AF=0.0527;SAS_AF=0.0583;AA=C|||;VT=SNP
11	113598270	rs78686569	C	T	100	PASS	AC=395;AF=0.0788738;AN=5008;NS=2504;DP=11857;EAS_AF=0.1369;AMR_AF=0.0519;AFR_AF=0.0416;EUR_AF=0.0915;SAS_AF=0.0757;AA=C|||;VT=SNP
11	113599224	rs1318296	T	C	100	PASS	AC=783;AF=0.15635;AN=5008;NS=2504;DP=19489;EAS_AF=0.1339;AMR_AF=0.1398;AFR_AF=0.1362;EUR_AF=0.16;SAS_AF=0.2147;AA=T|||;VT=SNP
11	113600132	rs7126671	C	G	100	PASS	AC=3848;AF=0.768371;AN=5008;NS=2504;DP=19616;EAS_AF=0.75;AMR_AF=0.7536;AFR_AF=0.9644;EUR_AF=0.6342;SAS_AF=0.6708;AA=G|||;VT=SNP
11	113600415	rs10789958	C	T	100	PASS	AC=2900;AF=0.579073;AN=5008;NS=2504;DP=14989;EAS_AF=0.7093;AMR_AF=0.5418;AFR_AF=0.5197;EUR_AF=0.5378;SAS_AF=0.5941;AA=T|||;VT=SNP
11	113600759	rs73007952	G	A	100	PASS	AC=786;AF=0.156949;AN=5008;NS=2504;DP=14972;EAS_AF=0.1032;AMR_AF=0.1153;AFR_AF=0.1891;EUR_AF=0.168;SAS_AF=0.1871;AA=G|||;VT=SNP
11	113600920	rs73007954	C	T	100	PASS	AC=567;AF=0.113219;AN=5008;NS=2504;DP=16628;EAS_AF=0.1032;AMR_AF=0.1037;AFR_AF=0.0295;EUR_AF=0.168;SAS_AF=0.1871;AA=C|||;VT=SNP
11	113601030	rs117261325	A	C	100	PASS	AC=24;AF=0.00479233;AN=5008;NS=2504;DP=18295;EAS_AF=0.003;AMR_AF=0.0043;AFR_AF=0.0015;EUR_AF=0.0159;SAS_AF=0;AA=A|||;VT=SNP
11	113601096	rs74531076	A	T	100	PASS	AC=431;AF=0.0860623;AN=5008;NS=2504;DP=19036;EAS_AF=0.1369;AMR_AF=0.0519;AFR_AF=0.0688;EUR_AF=0.0915;SAS_AF=0.0757;AA=T|||;VT=SNP
11	113601370	rs41358051	C	T	100	PASS	AC=431;AF=0.0860623;AN=5008;NS=2504;DP=17768;EAS_AF=0.1369;AMR_AF=0.0519;AFR_AF=0.0688;EUR_AF=0.0915;SAS_AF=0.0757;AA=T|||;VT=SNP
11	113601850	rs7927569	G	T	100	PASS	AC=1391;AF=0.277756;AN=5008;NS=2504;DP=18578;EAS_AF=0.4355;AMR_AF=0.2709;AFR_AF=0.2564;EUR_AF=0.1799;SAS_AF=0.2495;AA=G|||;VT=SNP
11	113602103	rs79555404	C	T	100	PASS	AC=393;AF=0.0784744;AN=5008;NS=2504;DP=19794;EAS_AF=0.1369;AMR_AF=0.0519;AFR_AF=0.0401;EUR_AF=0.0915;SAS_AF=0.0757;AA=C|||;VT=SNP
11	113602122	rs78777053	T	A	100	PASS	AC=431;AF=0.0860623;AN=5008;NS=2504;DP=19253;EAS_AF=0.1369;AMR_AF=0.0519;AFR_AF=0.0688;EUR_AF=0.0915;SAS_AF=0.0757;AA=A|||;VT=SNP
11	113602555	rs2885987	T	G	100	PASS	AC=432;AF=0.086262;AN=5008;NS=2504;DP=19219;EAS_AF=0.1369;AMR_AF=0.0519;AFR_AF=0.0696;EUR_AF=0.0915;SAS_AF=0.0757;AA=T|||;VT=SNP
11	113603042	rs10750028	C	T	100	PASS	AC=3848;AF=0.768371;AN=5008;NS=2504;DP=18478;EAS_AF=0.75;AMR_AF=0.7536;AFR_AF=0.9644;EUR_AF=0.6342;SAS_AF=0.6708;AA=c|||;VT=SNP
11	113604832	rs73007957	T	G	100	PASS	AC=570;AF=0.113818;AN=5008;NS=2504;DP=18599;EAS_AF=0.1042;AMR_AF=0.1037;AFR_AF=0.0295;EUR_AF=0.169;SAS_AF=0.1881;AA=T|||;VT=SNP
11	113605197	rs77765931	A	G	100	PASS	AC=432;AF=0.086262;AN=5008;NS=2504;DP=19979;EAS_AF=0.1369;AMR_AF=0.0519;AFR_AF=0.0688;EUR_AF=0.0915;SAS_AF=0.0767;AA=G|||;VT=SNP
11	113605450	rs118091141	G	A	100	PASS	AC=392;AF=0.0782748;AN=5008;NS=2504;DP=17808;EAS_AF=0.1369;AMR_AF=0.0519;AFR_AF=0.0393;EUR_AF=0.0915;SAS_AF=0.0757;AA=G|||;VT=SNP
11	113606088	rs77841778	T	C	100	PASS	AC=398;AF=0.0794728;AN=5008;NS=2504;DP=17645;EAS_AF=0.1369;AMR_AF=0.0476;AFR_AF=0.0469;EUR_AF=0.0905;SAS_AF=0.0757;AA=C|||;VT=SNP
11	113606623	rs7102791	A	G	100	PASS	AC=839;AF=0.167532;AN=5008;NS=2504;DP=17501;EAS_AF=0.1042;AMR_AF=0.121;AFR_AF=0.2247;EUR_AF=0.168;SAS_AF=0.1881;AA=A|||;VT=SNP
11	113608450	rs2279996	G	A	100	PASS	AC=397;AF=0.0792732;AN=5008;NS=2504;DP=21394;EAS_AF=0.1369;AMR_AF=0.0476;AFR_AF=0.0461;EUR_AF=0.0905;SAS_AF=0.0757;AA=A|||;VT=SNP;EX_TARGET
11	113608728	rs7933965	C	G	100	PASS	AC=698;AF=0.139377;AN=5008;NS=2504;DP=20244;EAS_AF=0.0427;AMR_AF=0.1527;AFR_AF=0.3336;EUR_AF=0.0517;SAS_AF=0.0573;AA=C|||;VT=SNP
11	113608888	rs2279995	A	G	100	PASS	AC=397;AF=0.0792732;AN=5008;NS=2504;DP=18751;EAS_AF=0.1369;AMR_AF=0.0476;AFR_AF=0.0461;EUR_AF=0.0905;SAS_AF=0.0757;AA=G|||;VT=SNP
11	113609854	rs4351850	T	A	100	PASS	AC=3858;AF=0.770367;AN=5008;NS=2504;DP=19588;EAS_AF=0.75;AMR_AF=0.7536;AFR_AF=0.969;EUR_AF=0.6362;SAS_AF=0.6728;AA=A|||;VT=SNP
11	113610829	rs2364110	A	G	100	PASS	AC=358;AF=0.0714856;AN=5008;NS=2504;DP=17295;EAS_AF=0.1369;AMR_AF=0.0476;AFR_AF=0.0166;EUR_AF=0.0905;SAS_AF=0.0757;AA=A|||;VT=SNP
11	113610935	rs2364111	C	T	100	PASS	AC=608;AF=0.121406;AN=5008;NS=2504;DP=19132;EAS_AF=0.1379;AMR_AF=0.1239;AFR_AF=0.0545;EUR_AF=0.1789;SAS_AF=0.1339;AA=T|||;VT=SNP
11	113613194	rs55782301	T	G	100	PASS	AC=609;AF=0.121605;AN=5008;NS=2504;DP=16603;EAS_AF=0.1389;AMR_AF=0.1239;AFR_AF=0.0552;EUR_AF=0.1789;SAS_AF=0.1329;AA=G|||;VT=SNP
11	113613547	rs10502176	A	G	100	PASS	AC=397;AF=0.0792732;AN=5008;NS=2504;DP=19380;EAS_AF=0.1369;AMR_AF=0.0476;AFR_AF=0.0469;EUR_AF=0.0905;SAS_AF=0.0746;AA=G|||;VT=SNP
11	113613574	rs17115915	T	C	100	PASS	AC=780;AF=0.155751;AN=5008;NS=2504;DP=19256;EAS_AF=0.1329;AMR_AF=0.1369;AFR_AF=0.1369;EUR_AF=0.162;SAS_AF=0.2117;AA=T|||;VT=SNP
11	113613758	rs17115918	G	A	100	PASS	AC=396;AF=0.0790735;AN=5008;NS=2504;DP=18455;EAS_AF=0.1369;AMR_AF=0.0476;AFR_AF=0.0461;EUR_AF=0.0905;SAS_AF=0.0746;AA=A|||;VT=SNP
11	113613869	rs17115920	G	A	100	PASS	AC=781;AF=0.15595;AN=5008;NS=2504;DP=17398;EAS_AF=0.1329;AMR_AF=0.1369;AFR_AF=0.1377;EUR_AF=0.163;SAS_AF=0.2106;AA=G|||;VT=SNP
11	113615113	rs7930141	C	A	100	PASS	AC=3527;AF=0.704273;AN=5008;NS=2504;DP=14947;EAS_AF=0.8234;AMR_AF=0.7104;AFR_AF=0.5303;EUR_AF=0.7863;SAS_AF=0.728;AA=A|||;VT=SNP
11	113615366	rs57063004	A	C	100	PASS	AC=493;AF=0.0984425;AN=5008;NS=2504;DP=14596;EAS_AF=0.13;AMR_AF=0.0922;AFR_AF=0.0182;EUR_AF=0.1322;SAS_AF=0.1442;AA=A|||;VT=SNP
11	113616880	rs2465651	C	T	100	PASS	AC=1200;AF=0.239617;AN=5008;NS=2504;DP=19724;EAS_AF=0.252;AMR_AF=0.2507;AFR_AF=0.0658;EUR_AF=0.3648;SAS_AF=0.3252;AA=C|||;VT=SNP
11	113616988	rs10502175	C	T	100	PASS	AC=394;AF=0.0786741;AN=5008;NS=2504;DP=19391;EAS_AF=0.1349;AMR_AF=0.0476;AFR_AF=0.0461;EUR_AF=0.0905;SAS_AF=0.0746;AA=T|||;VT=SNP
11	113617430	rs77466658	G	A	100	PASS	AC=397;AF=0.0792732;AN=5008;NS=2504;DP=18141;EAS_AF=0.1349;AMR_AF=0.0476;AFR_AF=0.0484;EUR_AF=0.0905;SAS_AF=0.0746;AA=G|||;VT=SNP
11	113617882	rs17613359	G	T	100	PASS	AC=605;AF=0.120807;AN=5008;NS=2504;DP=17658;EAS_AF=0.1359;AMR_AF=0.1239;AFR_AF=0.0545;EUR_AF=0.1789;SAS_AF=0.1329;AA=T|||;VT=SNP
11	113617975	rs11214716	T	G	100	PASS	AC=1421;AF=0.283746;AN=5008;NS=2504;DP=17674;EAS_AF=0.4365;AMR_AF=0.2752;AFR_AF=0.2746;EUR_AF=0.1799;SAS_AF=0.2515;AA=T|||;VT=SNP
11	113618470	rs2459977	T	A	100	PASS	AC=4380;AF=0.874601;AN=5008;NS=2504;DP=15531;EAS_AF=0.9573;AMR_AF=0.8487;AFR_AF=0.7186;EUR_AF=0.9483;SAS_AF=0.9427;AA=A|||;VT=SNP
11	113618773	rs76274106	A	G	100	PASS	AC=394;AF=0.0786741;AN=5008;NS=2504;DP=15899;EAS_AF=0.1349;AMR_AF=0.0476;AFR_AF=0.0461;EUR_AF=0.0905;SAS_AF=0.0746;AA=A|||;VT=SNP
11	113618936	rs2271261	A	T	100	PASS	AC=606;AF=0.121006;AN=5008;NS=2504;DP=16295;EAS_AF=0.1359;AMR_AF=0.1239;AFR_AF=0.0552;EUR_AF=0.1789;SAS_AF=0.1329;AA=T|||;VT=SNP
11	113619263	rs56173047	C	T	100	PASS	AC=606;AF=0.121006;AN=5008;NS=2504;DP=17440;EAS_AF=0.1359;AMR_AF=0.1239;AFR_AF=0.0552;EUR_AF=0.1789;SAS_AF=0.1329;AA=T|||;VT=SNP
11	113619339	rs7105512	G	T	100	PASS	AC=842;AF=0.168131;AN=5008;NS=2504;DP=15752;EAS_AF=0.1032;AMR_AF=0.121;AFR_AF=0.2284;EUR_AF=0.168;SAS_AF=0.1871;AA=G|||;VT=SNP
11	113620210	rs73007975	G	A	100	PASS	AC=605;AF=0.120807;AN=5008;NS=2504;DP=15309;EAS_AF=0.1359;AMR_AF=0.1239;AFR_AF=0.0545;EUR_AF=0.1789;SAS_AF=0.1329;AA=A|||;VT=SNP
11	113620632	rs10891592	T	C	100	PASS	AC=1418;AF=0.283147;AN=5008;NS=2504;DP=16523;EAS_AF=0.4355;AMR_AF=0.2752;AFR_AF=0.2738;EUR_AF=0.1799;SAS_AF=0.2505;AA=T|||;VT=SNP
11	113620794	rs2511052	T	C	100	PASS	AC=1154;AF=0.230431;AN=5008;NS=2504;DP=15156;EAS_AF=0.252;AMR_AF=0.2464;AFR_AF=0.0318;EUR_AF=0.3648;SAS_AF=0.3272;AA=T|||;VT=SNP
11	113621087	rs12292532	G	A	100	PASS	AC=778;AF=0.155351;AN=5008;NS=2504;DP=13334;EAS_AF=0.1339;AMR_AF=0.1369;AFR_AF=0.1354;EUR_AF=0.162;SAS_AF=0.2106;AA=G|||;VT=SNP
11	113621171	rs112393775	G	A	100	PASS	AC=394;AF=0.0786741;AN=5008;NS=2504;DP=12872;EAS_AF=0.1349;AMR_AF=0.0476;AFR_AF=0.0461;EUR_AF=0.0905;SAS_AF=0.0746;AA=G|||;VT=SNP
11	113621620	rs2465649	T	C	100	PASS	AC=4315;AF=0.861621;AN=5008;NS=2504;DP=13711;EAS_AF=0.9563;AMR_AF=0.8487;AFR_AF=0.671;EUR_AF=0.9483;SAS_AF=0.9417;AA=C|||;VT=SNP
11	113622349	rs112280294	G	A	100	PASS	AC=394;AF=0.0786741;AN=5008;NS=2504;DP=15487;EAS_AF=0.1349;AMR_AF=0.0476;AFR_AF=0.0461;EUR_AF=0.0905;SAS_AF=0.0746;AA=G|||;VT=SNP
11	113622452	rs113897599	G	A	100	PASS	AC=395;AF=0.0788738;AN=5008;NS=2504;DP=15458;EAS_AF=0.1359;AMR_AF=0.0476;AFR_AF=0.0461;EUR_AF=0.0905;SAS_AF=0.0746;AA=G|||;VT=SNP
11	113623057	rs2513591	C	T	100	PASS	AC=4312;AF=0.861022;AN=5008;NS=2504;DP=3733;EAS_AF=0.9573;AMR_AF=0.8473;AFR_AF=0.6679;EUR_AF=0.9483;SAS_AF=0.9427;AA=T|||;VT=SNP
11	113624522	rs2513592	G	T	100	PASS	AC=4309;AF=0.860423;AN=5008;NS=2504;DP=20546;EAS_AF=0.9573;AMR_AF=0.8473;AFR_AF=0.6657;EUR_AF=0.9483;SAS_AF=0.9427;AA=T|||;VT=SNP
11	113625255	rs77900725	G	A	100	PASS	AC=395;AF=0.0788738;AN=5008;NS=2504;DP=20925;EAS_AF=0.1349;AMR_AF=0.049;AFR_AF=0.0461;EUR_AF=0.0905;SAS_AF=0.0746;AA=G|||;VT=SNP
11	113625449	rs79643524	A	C	100	PASS	AC=395;AF=0.0788738;AN=5008;NS=2504;DP=18037;EAS_AF=0.1349;AMR_AF=0.049;AFR_AF=0.0461;EUR_AF=0.0905;SAS_AF=0.0746;AA=C|||;VT=SNP
11	113625545	rs76605443	C	G	100	PASS	AC=395;AF=0.0788738;AN=5008;NS=2504;DP=17771;EAS_AF=0.1359;AMR_AF=0.0476;AFR_AF=0.0461;EUR_AF=0.0905;SAS_AF=0.0746;AA=C|||;VT=SNP
11	113625765	rs74484528	A	T	100	PASS	AC=391;AF=0.0780751;AN=5008;NS=2504;DP=19728;EAS_AF=0.1319;AMR_AF=0.049;AFR_AF=0.0461;EUR_AF=0.0905;SAS_AF=0.0736;AA=T|||;VT=SNP
11	113625805	rs75407982	A	G	100	PASS	AC=391;AF=0.0780751;AN=5008;NS=2504;DP=20204;EAS_AF=0.1319;AMR_AF=0.049;AFR_AF=0.0461;EUR_AF=0.0905;SAS_AF=0.0736;AA=G|||;VT=SNP
11	113626043	rs74839092	T	A	100	PASS	AC=391;AF=0.0780751;AN=5008;NS=2504;DP=18604;EAS_AF=0.1319;AMR_AF=0.049;AFR_AF=0.0461;EUR_AF=0.0905;SAS_AF=0.0736;AA=T|||;VT=SNP
11	113626679	rs79179520	A	G	100	PASS	AC=391;AF=0.0780751;AN=5008;NS=2504;DP=17407;EAS_AF=0.1319;AMR_AF=0.049;AFR_AF=0.0461;EUR_AF=0.0905;SAS_AF=0.0736;AA=G|||;VT=SNP
11	113626708	rs2457377	T	C	100	PASS	AC=1265;AF=0.252596;AN=5008;NS=2504;DP=17387;EAS_AF=0.255;AMR_AF=0.2723;AFR_AF=0.0734;EUR_AF=0.3946;SAS_AF=0.3323;AA=T|||;VT=SNP
11	113627904	rs2457376	T	C	100	PASS	AC=4385;AF=0.875599;AN=5008;NS=2504;DP=17504;EAS_AF=0.9573;AMR_AF=0.8487;AFR_AF=0.7224;EUR_AF=0.9483;SAS_AF=0.9427;AA=C|||;VT=SNP
11	113627908	rs12575893	A	T	100	PASS	AC=732;AF=0.146166;AN=5008;NS=2504;DP=17568;EAS_AF=0.1339;AMR_AF=0.1153;AFR_AF=0.1346;EUR_AF=0.1332;SAS_AF=0.2096;AA=A|||;VT=SNP
11	113627942	rs2457375	C	A	100	PASS	AC=4385;AF=0.875599;AN=5008;NS=2504;DP=17376;EAS_AF=0.9573;AMR_AF=0.8487;AFR_AF=0.7224;EUR_AF=0.9483;SAS_AF=0.9427;AA=A|||;VT=SNP
11	113628149	rs76069704	C	T	100	PASS	AC=392;AF=0.0782748;AN=5008;NS=2504;DP=16119;EAS_AF=0.1329;AMR_AF=0.049;AFR_AF=0.0461;EUR_AF=0.0905;SAS_AF=0.0736;AA=C|||;VT=SNP
11	113632291	rs906847	T	C	100	PASS	AC=3647;AF=0.728235;AN=5008;NS=2504;DP=18705;EAS_AF=0.8264;AMR_AF=0.7378;AFR_AF=0.59;EUR_AF=0.8111;SAS_AF=0.7219;AA=C|||;VT=SNP
11	113634932	rs151202070	A	G	100	PASS	AC=344;AF=0.0686901;AN=5008;NS=2504;DP=18279;EAS_AF=0.1419;AMR_AF=0.0447;AFR_AF=0.0068;EUR_AF=0.0885;SAS_AF=0.0736;AA=A|||;VT=SNP
11	113638374	rs2459969	G	T	100	PASS	AC=3570;AF=0.712859;AN=5008;NS=2504;DP=21280;EAS_AF=0.8264;AMR_AF=0.7334;AFR_AF=0.5378;EUR_AF=0.8111;SAS_AF=0.7168;AA=T|||;VT=SNP
11	113639232	rs2459970	T	C	100	PASS	AC=1194;AF=0.238419;AN=5008;NS=2504;DP=16817;EAS_AF=0.2381;AMR_AF=0.2767;AFR_AF=0.0401;EUR_AF=0.3917;SAS_AF=0.3221;AA=T|||;VT=SNP
11	113640457	rs4938052	T	C	100	PASS	AC=229;AF=0.0457268;AN=5008;NS=2504;DP=17058;EAS_AF=0.0437;AMR_AF=0.1167;AFR_AF=0.0023;EUR_AF=0.0497;SAS_AF=0.0521;AA=T|||;VT=SNP
11	113641740	rs4430548	G	T	100	PASS	AC=1600;AF=0.319489;AN=5008;NS=2504;DP=11446;EAS_AF=0.378;AMR_AF=0.3271;AFR_AF=0.0915;EUR_AF=0.4811;SAS_AF=0.3957;AA=G|||;VT=SNP
11	113641859	rs7124878	G	A	100	PASS	AC=906;AF=0.180911;AN=5008;NS=2504;DP=14399;EAS_AF=0.127;AMR_AF=0.1297;AFR_AF=0.2617;EUR_AF=0.167;SAS_AF=0.1779;AA=G|||;VT=SNP
11	113642993	rs2459976	G	A	100	PASS	AC=1169;AF=0.233427;AN=5008;NS=2504;DP=18564;EAS_AF=0.2371;AMR_AF=0.2695;AFR_AF=0.0265;EUR_AF=0.3917;SAS_AF=0.3211;AA=G|||;VT=SNP
11	113643113	rs75480900	A	C	100	PASS	AC=357;AF=0.0712859;AN=5008;NS=2504;DP=19303;EAS_AF=0.1409;AMR_AF=0.0447;AFR_AF=0.0174;EUR_AF=0.0885;SAS_AF=0.0736;AA=A|||;VT=SNP
11	113645550	rs1467057	G	C	100	PASS	AC=1195;AF=0.238618;AN=5008;NS=2504;DP=19110;EAS_AF=0.2371;AMR_AF=0.2824;AFR_AF=0.0371;EUR_AF=0.3926;SAS_AF=0.3231;AA=G|||;VT=SNP
11	113645877	rs6589396	A	T	100	PASS	AC=1402;AF=0.279952;AN=5008;NS=2504;DP=17803;EAS_AF=0.4444;AMR_AF=0.2709;AFR_AF=0.2625;EUR_AF=0.1759;SAS_AF=0.2474;AA=A|||;VT=SNP
11	113647332	rs17614161	C	T	100	PASS	AC=629;AF=0.125599;AN=5008;NS=2504;DP=20371;EAS_AF=0.0863;AMR_AF=0.1556;AFR_AF=0.1309;EUR_AF=0.1769;SAS_AF=0.0849;AA=C|||;VT=SNP
11	113648702	rs75980984	T	C	100	PASS	AC=347;AF=0.0692891;AN=5008;NS=2504;DP=18552;EAS_AF=0.1419;AMR_AF=0.0447;AFR_AF=0.0083;EUR_AF=0.0895;SAS_AF=0.0736;AA=T|||;VT=SNP
11	113649700	rs7105485	A	G	100	PASS	AC=878;AF=0.175319;AN=5008;NS=2504;DP=14201;EAS_AF=0.125;AMR_AF=0.1268;AFR_AF=0.2451;EUR_AF=0.163;SAS_AF=0.18;AA=A|||;VT=SNP
11	113649851	rs34017209	G	A	100	PASS	AC=295;AF=0.0589058;AN=5008;NS=2504;DP=17120;EAS_AF=0.0437;AMR_AF=0.1311;AFR_AF=0.028;EUR_AF=0.0547;SAS_AF=0.0695;AA=G|||;VT=SNP
11	113651400	rs7129831	T	G	100	PASS	AC=1395;AF=0.278554;AN=5008;NS=2504;DP=18261;EAS_AF=0.4355;AMR_AF=0.2738;AFR_AF=0.261;EUR_AF=0.1759;SAS_AF=0.2495;AA=T|||;VT=SNP
11	113651797	rs2465648	G	T	100	PASS	AC=1207;AF=0.241014;AN=5008;NS=2504;DP=19092;EAS_AF=0.249;AMR_AF=0.2839;AFR_AF=0.0363;EUR_AF=0.3946;SAS_AF=0.3211;AA=G|||;VT=SNP
11	113653030	rs11822222	T	C	100	PASS	AC=1394;AF=0.278355;AN=5008;NS=2504;DP=19275;EAS_AF=0.4345;AMR_AF=0.2738;AFR_AF=0.261;EUR_AF=0.1759;SAS_AF=0.2495;AA=T|||;VT=SNP
11	113653252	rs2459975	A	G	100	PASS	AC=2616;AF=0.522364;AN=5008;NS=2504;DP=18359;EAS_AF=0.6835;AMR_AF=0.5591;AFR_AF=0.3094;EUR_AF=0.5686;SAS_AF=0.5706;AA=A|||;VT=SNP
11	113653703	rs117189169	G	A	100	PASS	AC=473;AF=0.0944489;AN=5008;NS=2504;DP=16062;EAS_AF=0.127;AMR_AF=0.0836;AFR_AF=0.0182;EUR_AF=0.1282;SAS_AF=0.137;AA=G|||;VT=SNP
11	113654712	rs2459974	C	T	100	PASS	AC=3030;AF=0.605032;AN=5008;NS=2504;DP=12622;EAS_AF=0.8244;AMR_AF=0.6081;AFR_AF=0.3661;EUR_AF=0.6581;SAS_AF=0.6452;AA=C|||;VT=SNP
11	113655696	rs17542254	A	G	100	PASS	AC=971;AF=0.19389;AN=5008;NS=2504;DP=19737;EAS_AF=0.1429;AMR_AF=0.1888;AFR_AF=0.2262;EUR_AF=0.2455;SAS_AF=0.1534;AA=A|||;VT=SNP
11	113656267	rs2513572	A	G	100	PASS	AC=3656;AF=0.730032;AN=5008;NS=2504;DP=17548;EAS_AF=0.8244;AMR_AF=0.745;AFR_AF=0.5893;EUR_AF=0.8151;SAS_AF=0.7249;AA=G|||;VT=SNP
11	113656763	rs10891596	C	A	100	PASS	AC=1385;AF=0.276558;AN=5008;NS=2504;DP=15862;EAS_AF=0.4355;AMR_AF=0.2738;AFR_AF=0.2549;EUR_AF=0.174;SAS_AF=0.2495;AA=C|||;VT=SNP
11	113657250	rs35524849	A	G	100	PASS	AC=1051;AF=0.209864;AN=5008;NS=2504;DP=16263;EAS_AF=0.1736;AMR_AF=0.2277;AFR_AF=0.1989;EUR_AF=0.1839;SAS_AF=0.2761;AA=A|||;VT=SNP
11	113658730	rs17115975	T	C	100	PASS	AC=357;AF=0.0712859;AN=5008;NS=2504;DP=20077;EAS_AF=0.1399;AMR_AF=0.0476;AFR_AF=0.0166;EUR_AF=0.0885;SAS_AF=0.0736;AA=T|||;VT=SNP
11	113659016	rs2513585	C	T	100	PASS	AC=1220;AF=0.24361;AN=5008;NS=2504;DP=18419;EAS_AF=0.245;AMR_AF=0.2824;AFR_AF=0.0484;EUR_AF=0.3966;SAS_AF=0.3211;AA=C|||;VT=SNP
11	113659993	rs906846	A	C	100	PASS	AC=2453;AF=0.489816;AN=5008;NS=2504;DP=13443;EAS_AF=0.5804;AMR_AF=0.4669;AFR_AF=0.5514;EUR_AF=0.4185;SAS_AF=0.4029;AA=C|||;VT=SNP
11	113660576	rs1713676	A	G	100	PASS	AC=2128;AF=0.42492;AN=5008;NS=2504;DP=16602;EAS_AF=0.4206;AMR_AF=0.4971;AFR_AF=0.1581;EUR_AF=0.5606;SAS_AF=0.5992;AA=A|||;VT=SNP
11	113660837	rs74337724	G	A	100	PASS	AC=440;AF=0.0878594;AN=5008;NS=2504;DP=16865;EAS_AF=0.1409;AMR_AF=0.0519;AFR_AF=0.0605;EUR_AF=0.1113;SAS_AF=0.0716;AA=G|||;VT=SNP
11	113661349	rs1713675	A	G	100	PASS	AC=2504;AF=0.5;AN=5008;NS=2504;DP=19650;EAS_AF=0.5823;AMR_AF=0.4669;AFR_AF=0.5507;EUR_AF=0.4463;SAS_AF=0.4254;AA=G|||;VT=SNP
11	113662406	rs2513586	T	C	100	PASS	AC=3849;AF=0.76857;AN=5008;NS=2504;DP=14783;EAS_AF=0.875;AMR_AF=0.8401;AFR_AF=0.556;EUR_AF=0.838;SAS_AF=0.8241;AA=C|||;VT=SNP
11	113662496	rs17796421	A	G	100	PASS	AC=482;AF=0.096246;AN=5008;NS=2504;DP=15776;EAS_AF=0.1429;AMR_AF=0.0548;AFR_AF=0.0651;EUR_AF=0.1213;SAS_AF=0.0941;AA=A|||;VT=SNP
11	113663010	rs60016141	G	A	100	PASS	AC=431;AF=0.0860623;AN=5008;NS=2504;DP=15475;EAS_AF=0.127;AMR_AF=0.0749;AFR_AF=0.0083;EUR_AF=0.1054;SAS_AF=0.137;AA=G|||;VT=SNP
11	113663087	rs79275906	G	A	100	PASS	AC=404;AF=0.0806709;AN=5008;NS=2504;DP=13482;EAS_AF=0.1429;AMR_AF=0.0504;AFR_AF=0.0091;EUR_AF=0.1203;SAS_AF=0.0941;AA=G|||;VT=SNP
11	113663529	rs1621515	A	G	100	PASS	AC=2475;AF=0.494209;AN=5008;NS=2504;DP=13209;EAS_AF=0.4177;AMR_AF=0.5605;AFR_AF=0.3472;EUR_AF=0.6163;SAS_AF=0.5992;AA=A|||;VT=SNP
11	113663781	rs11214725	T	C	100	PASS	AC=797;AF=0.159145;AN=5008;NS=2504;DP=16936;EAS_AF=0.126;AMR_AF=0.1239;AFR_AF=0.1884;EUR_AF=0.162;SAS_AF=0.1759;AA=T|||;VT=SNP
11	113665723	rs2428022	C	T	100	PASS	AC=3841;AF=0.766973;AN=5008;NS=2504;DP=17506;EAS_AF=0.875;AMR_AF=0.8401;AFR_AF=0.5514;EUR_AF=0.836;SAS_AF=0.8241;AA=T|||;VT=SNP
11	113665878	rs1713672	C	T	100	PASS	AC=2401;AF=0.479433;AN=5008;NS=2504;DP=16595;EAS_AF=0.4187;AMR_AF=0.5576;AFR_AF=0.2943;EUR_AF=0.6133;SAS_AF=0.5992;AA=C|||;VT=SNP
11	113666206	rs77693242	G	C	100	PASS	AC=481;AF=0.0960463;AN=5008;NS=2504;DP=18781;EAS_AF=0.1429;AMR_AF=0.0548;AFR_AF=0.0658;EUR_AF=0.1213;SAS_AF=0.092;AA=G|||;VT=SNP
11	113666335	rs144789148	A	G	100	PASS	AC=93;AF=0.0185703;AN=5008;NS=2504;DP=18336;EAS_AF=0.002;AMR_AF=0.0173;AFR_AF=0;EUR_AF=0.0388;SAS_AF=0.0409;AA=A|||;VT=SNP
11	113666950	rs17115996	C	G	100	PASS	AC=521;AF=0.104034;AN=5008;NS=2504;DP=21190;EAS_AF=0.1429;AMR_AF=0.0548;AFR_AF=0.0961;EUR_AF=0.1213;SAS_AF=0.092;AA=C|||;VT=SNP
11	113667873	rs2465650	A	G	100	PASS	AC=3846;AF=0.767971;AN=5008;NS=2504;DP=20594;EAS_AF=0.874;AMR_AF=0.8401;AFR_AF=0.5552;EUR_AF=0.838;SAS_AF=0.8231;AA=G|||;VT=SNP
11	113668314	rs45480291	T	C	100	PASS	AC=481;AF=0.0960463;AN=5008;NS=2504;DP=18252;EAS_AF=0.1429;AMR_AF=0.0548;AFR_AF=0.0658;EUR_AF=0.1213;SAS_AF=0.092;AA=T|||;VT=SNP
11	113668946	rs140282271	G	C	100	PASS	AC=93;AF=0.0185703;AN=5008;NS=2504;DP=14039;EAS_AF=0.002;AMR_AF=0.0173;AFR_AF=0;EUR_AF=0.0388;SAS_AF=0.0409;AA=G|||;VT=SNP
11	113669644	rs2285392	G	A	100	PASS	AC=466;AF=0.0930511;AN=5008;NS=2504;DP=20038;EAS_AF=0.1429;AMR_AF=0.0548;AFR_AF=0.0545;EUR_AF=0.1213;SAS_AF=0.092;AA=G|||;VT=SNP
11	113670969	rs147499211	C	T	100	PASS	AC=408;AF=0.0814696;AN=5008;NS=2504;DP=16359;EAS_AF=0.1429;AMR_AF=0.0504;AFR_AF=0.0091;EUR_AF=0.1203;SAS_AF=0.0982;AA=C|||;VT=SNP
11	113670991	rs10750030	C	T	100	PASS	AC=3960;AF=0.790735;AN=5008;NS=2504;DP=16581;EAS_AF=0.874;AMR_AF=0.853;AFR_AF=0.6354;EUR_AF=0.837;SAS_AF=0.8231;AA=T|||;VT=SNP
11	113671023	rs76211911	G	A	100	PASS	AC=467;AF=0.0932508;AN=5008;NS=2504;DP=15896;EAS_AF=0.1429;AMR_AF=0.0548;AFR_AF=0.0552;EUR_AF=0.1213;SAS_AF=0.092;AA=G|||;VT=SNP
11	113671159	rs7951021	G	C	100	PASS	AC=2467;AF=0.492612;AN=5008;NS=2504;DP=16787;EAS_AF=0.4177;AMR_AF=0.5605;AFR_AF=0.3464;EUR_AF=0.6133;SAS_AF=0.5951;AA=G|||;VT=SNP
11	113673206	rs1633547	C	T	100	PASS	AC=695;AF=0.138778;AN=5008;NS=2504;DP=18316;EAS_AF=0.1438;AMR_AF=0.1282;AFR_AF=0.0726;EUR_AF=0.2127;SAS_AF=0.1544;AA=C|||;VT=SNP
11	113673521	rs2428020	G	C	100	PASS	AC=3933;AF=0.785343;AN=5008;NS=2504;DP=22058;EAS_AF=0.874;AMR_AF=0.8487;AFR_AF=0.6165;EUR_AF=0.838;SAS_AF=0.8231;AA=C|||;VT=SNP
11	113674693	rs7116233	G	A	100	PASS	AC=415;AF=0.0828674;AN=5008;NS=2504;DP=18194;EAS_AF=0.1429;AMR_AF=0.0504;AFR_AF=0.0182;EUR_AF=0.1213;SAS_AF=0.092;AA=G|||;VT=SNP
11	113674838	rs1713671	G	A	100	PASS	AC=2459;AF=0.491014;AN=5008;NS=2504;DP=18594;EAS_AF=0.4167;AMR_AF=0.5634;AFR_AF=0.3374;EUR_AF=0.6163;SAS_AF=0.5951;AA=G|||;VT=SNP
11	113675542	rs45595543	T	C	100	PASS	AC=481;AF=0.0960463;AN=5008;NS=2504;DP=19676;EAS_AF=0.1429;AMR_AF=0.0548;AFR_AF=0.0658;EUR_AF=0.1213;SAS_AF=0.092;AA=T|||;VT=SNP
11	113675960	rs1034582	T	C	100	PASS	AC=2477;AF=0.494609;AN=5008;NS=2504;DP=18119;EAS_AF=0.4206;AMR_AF=0.5605;AFR_AF=0.3464;EUR_AF=0.6153;SAS_AF=0.6002;AA=T|||;VT=SNP
11	113676681	rs1016955	C	T	100	PASS	AC=2397;AF=0.478634;AN=5008;NS=2504;DP=17057;EAS_AF=0.4167;AMR_AF=0.5576;AFR_AF=0.2958;EUR_AF=0.6133;SAS_AF=0.5951;AA=C|||;VT=SNP
11	113676942	rs1713670	G	A	100	PASS	AC=2420;AF=0.483227;AN=5008;NS=2504;DP=16277;EAS_AF=0.4167;AMR_AF=0.5591;AFR_AF=0.3124;EUR_AF=0.6133;SAS_AF=0.5951;AA=G|||;VT=SNP
11	113678423	rs2428019	C	A	100	PASS	AC=809;AF=0.161542;AN=5008;NS=2504;DP=16825;EAS_AF=0.1438;AMR_AF=0.1311;AFR_AF=0.1573;EUR_AF=0.2127;SAS_AF=0.1544;AA=A|||;VT=SNP
11	113679119	rs2465647	C	T	100	PASS	AC=3959;AF=0.790535;AN=5008;NS=2504;DP=17831;EAS_AF=0.874;AMR_AF=0.853;AFR_AF=0.6339;EUR_AF=0.837;SAS_AF=0.8241;AA=T|||;VT=SNP;EX_TARGET
11	113680512	rs11606284	T	C	100	PASS	AC=744;AF=0.148562;AN=5008;NS=2504;DP=17501;EAS_AF=0.123;AMR_AF=0.1225;AFR_AF=0.1513;EUR_AF=0.163;SAS_AF=0.1748;AA=T|||;VT=SNP
11	113680962	rs2513575	C	T	100	PASS	AC=3845;AF=0.767772;AN=5008;NS=2504;DP=17694;EAS_AF=0.877;AMR_AF=0.8401;AFR_AF=0.5522;EUR_AF=0.836;SAS_AF=0.8252;AA=T|||;VT=SNP
11	113681981	rs79186081	C	A	100	PASS	AC=481;AF=0.0960463;AN=5008;NS=2504;DP=18888;EAS_AF=0.1429;AMR_AF=0.0548;AFR_AF=0.0658;EUR_AF=0.1213;SAS_AF=0.092;AA=C|||;VT=SNP
11	113682372	rs6589397	T	C	100	PASS	AC=2476;AF=0.494409;AN=5008;NS=2504;DP=14559;EAS_AF=0.4216;AMR_AF=0.5605;AFR_AF=0.3457;EUR_AF=0.6143;SAS_AF=0.6002;AA=T|||;VT=SNP
11	113682406	rs77641750	T	C	100	PASS	AC=418;AF=0.0834665;AN=5008;NS=2504;DP=16193;EAS_AF=0.1429;AMR_AF=0.0504;AFR_AF=0.0212;EUR_AF=0.1203;SAS_AF=0.092;AA=T|||;VT=SNP
11	113684035	rs75249816	T	C	100	PASS	AC=468;AF=0.0934505;AN=5008;NS=2504;DP=15244;EAS_AF=0.1429;AMR_AF=0.0548;AFR_AF=0.056;EUR_AF=0.1213;SAS_AF=0.092;AA=T|||;VT=SNP
11	113684215	rs2023642	C	A	100	PASS	AC=1334;AF=0.266374;AN=5008;NS=2504;DP=17445;EAS_AF=0.4563;AMR_AF=0.2795;AFR_AF=0.177;EUR_AF=0.2217;SAS_AF=0.228;AA=A|||;VT=SNP
11	113684809	rs2519200	A	G	100	PASS	AC=1401;AF=0.279752;AN=5008;NS=2504;DP=17802;EAS_AF=0.4554;AMR_AF=0.2839;AFR_AF=0.2262;EUR_AF=0.2217;SAS_AF=0.228;AA=G|||;VT=SNP
11	113686705	rs74507276	C	T	100	PASS	AC=402;AF=0.0802716;AN=5008;NS=2504;DP=19041;EAS_AF=0.1429;AMR_AF=0.0504;AFR_AF=0.0091;EUR_AF=0.1203;SAS_AF=0.092;AA=C|||;VT=SNP
11	113686828	rs17723728	T	C	100	PASS	AC=468;AF=0.0934505;AN=5008;NS=2504;DP=19420;EAS_AF=0.1438;AMR_AF=0.0548;AFR_AF=0.0537;EUR_AF=0.1223;SAS_AF=0.093;AA=T|||;VT=SNP
11	113689248	rs4320980	G	A	100	PASS	AC=3953;AF=0.789337;AN=5008;NS=2504;DP=18442;EAS_AF=0.875;AMR_AF=0.853;AFR_AF=0.6293;EUR_AF=0.837;SAS_AF=0.8231;AA=A|||;VT=SNP
11	113689991	rs9667440	C	T	100	PASS	AC=480;AF=0.0958466;AN=5008;NS=2504;DP=14507;EAS_AF=0.1419;AMR_AF=0.0548;AFR_AF=0.0658;EUR_AF=0.1213;SAS_AF=0.092;AA=C|||;VT=SNP
11	113691977	rs2513566	A	G	100	PASS	AC=3916;AF=0.781949;AN=5008;NS=2504;DP=20209;EAS_AF=0.876;AMR_AF=0.8444;AFR_AF=0.6036;EUR_AF=0.838;SAS_AF=0.8241;AA=G|||;VT=SNP
11	113695097	rs2428018	C	T	100	PASS	AC=4077;AF=0.814097;AN=5008;NS=2504;DP=13256;EAS_AF=0.879;AMR_AF=0.8674;AFR_AF=0.7118;EUR_AF=0.837;SAS_AF=0.8241;AA=T|||;VT=SNP
11	113695340	rs79493319	C	T	100	PASS	AC=543;AF=0.108427;AN=5008;NS=2504;DP=12929;EAS_AF=0.1419;AMR_AF=0.0591;AFR_AF=0.112;EUR_AF=0.1203;SAS_AF=0.092;AA=C|||;VT=SNP
11	113695469	rs61907861	G	A	100	PASS	AC=2430;AF=0.485224;AN=5008;NS=2504;DP=11389;EAS_AF=0.4246;AMR_AF=0.5605;AFR_AF=0.295;EUR_AF=0.6332;SAS_AF=0.5992;AA=G|||;VT=SNP
11	113695794	rs10891598	C	T	100	PASS	AC=2429;AF=0.485024;AN=5008;NS=2504;DP=16396;EAS_AF=0.4246;AMR_AF=0.5605;AFR_AF=0.2943;EUR_AF=0.6332;SAS_AF=0.5992;AA=c|||;VT=SNP
11	113696064	rs12222411	C	T	100	PASS	AC=106;AF=0.0211661;AN=5008;NS=2504;DP=18624;EAS_AF=0.0258;AMR_AF=0.0072;AFR_AF=0.0008;EUR_AF=0.0129;SAS_AF=0.0624;AA=C|||;VT=SNP
11	113696653	rs7111825	C	T	100	PASS	AC=3421;AF=0.683107;AN=5008;NS=2504;DP=19798;EAS_AF=0.5675;AMR_AF=0.7046;AFR_AF=0.6006;EUR_AF=0.826;SAS_AF=0.7515;AA=T|||;VT=SNP
11	113696988	rs10891599	G	A	100	PASS	AC=2465;AF=0.492212;AN=5008;NS=2504;DP=9524;EAS_AF=0.4246;AMR_AF=0.562;AFR_AF=0.3192;EUR_AF=0.6332;SAS_AF=0.6012;AA=g|||;VT=SNP
11	113697436	rs4938053	G	A	100	PASS	AC=2451;AF=0.489417;AN=5008;NS=2504;DP=12810;EAS_AF=0.4246;AMR_AF=0.562;AFR_AF=0.3101;EUR_AF=0.6332;SAS_AF=0.5992;AA=G|||;VT=SNP
11	113697439	rs138096456	C	T	100	PASS	AC=544;AF=0.108626;AN=5008;NS=2504;DP=12863;EAS_AF=0.1419;AMR_AF=0.0605;AFR_AF=0.112;EUR_AF=0.1203;SAS_AF=0.092;AA=C|||;VT=SNP
11	113698002	rs17802314	C	T	100	PASS	AC=480;AF=0.0958466;AN=5008;NS=2504;DP=17239;EAS_AF=0.1419;AMR_AF=0.0548;AFR_AF=0.0666;EUR_AF=0.1203;SAS_AF=0.092;AA=C|||;VT=SNP;EX_TARGET
11	113702975	rs45447199	G	A	100	PASS	AC=543;AF=0.108427;AN=5008;NS=2504;DP=15532;EAS_AF=0.1419;AMR_AF=0.0591;AFR_AF=0.112;EUR_AF=0.1203;SAS_AF=0.092;AA=G|||;VT=SNP
11	113705787	rs2428015	T	C	100	PASS	AC=4099;AF=0.81849;AN=5008;NS=2504;DP=14739;EAS_AF=0.879;AMR_AF=0.8689;AFR_AF=0.7262;EUR_AF=0.838;SAS_AF=0.8252;AA=C|||;VT=SNP
11	113706122	rs10789965	G	A	100	PASS	AC=2455;AF=0.490216;AN=5008;NS=2504;DP=17402;EAS_AF=0.4246;AMR_AF=0.562;AFR_AF=0.3116;EUR_AF=0.6352;SAS_AF=0.5992;AA=G|||;VT=SNP
11	113706299	rs2513579	G	A	100	PASS	AC=3427;AF=0.684305;AN=5008;NS=2504;DP=16978;EAS_AF=0.5675;AMR_AF=0.7046;AFR_AF=0.6029;EUR_AF=0.828;SAS_AF=0.7526;AA=A|||;VT=SNP
11	113707199	rs6589398	G	A	100	PASS	AC=2454;AF=0.490016;AN=5008;NS=2504;DP=20994;EAS_AF=0.4246;AMR_AF=0.562;AFR_AF=0.3124;EUR_AF=0.6332;SAS_AF=0.5992;AA=G|||;VT=SNP
11	113707744	rs79893157	C	T	100	PASS	AC=481;AF=0.0960463;AN=5008;NS=2504;DP=20782;EAS_AF=0.1419;AMR_AF=0.0548;AFR_AF=0.0673;EUR_AF=0.1193;SAS_AF=0.093;AA=c|||;VT=SNP
11	113708985	rs7110680	C	G	100	PASS	AC=2441;AF=0.48742;AN=5008;NS=2504;DP=19417;EAS_AF=0.4256;AMR_AF=0.5605;AFR_AF=0.2988;EUR_AF=0.6352;SAS_AF=0.6022;AA=C|||;VT=SNP
11	113710905	rs7104752	T	C	100	PASS	AC=1268;AF=0.253195;AN=5008;NS=2504;DP=16881;EAS_AF=0.254;AMR_AF=0.2882;AFR_AF=0.0779;EUR_AF=0.4105;SAS_AF=0.3027;AA=T|||;VT=SNP
11	113711713	rs2428012	T	A	100	PASS	AC=3936;AF=0.785942;AN=5008;NS=2504;DP=18809;EAS_AF=0.879;AMR_AF=0.8473;AFR_AF=0.615;EUR_AF=0.837;SAS_AF=0.8252;AA=A|||;VT=SNP
11	113711810	rs3802852	C	A	100	PASS	AC=545;AF=0.108826;AN=5008;NS=2504;DP=18132;EAS_AF=0.1429;AMR_AF=0.0591;AFR_AF=0.1127;EUR_AF=0.1203;SAS_AF=0.092;AA=C|||;VT=SNP
11	113712278	rs2513577	G	T	100	PASS	AC=849;AF=0.169529;AN=5008;NS=2504;DP=18069;EAS_AF=0.1429;AMR_AF=0.1326;AFR_AF=0.2035;EUR_AF=0.1938;SAS_AF=0.1524;AA=T|||;VT=SNP
11	113712526	rs7112957	T	C	100	PASS	AC=769;AF=0.153554;AN=5008;NS=2504;DP=18234;EAS_AF=0.121;AMR_AF=0.121;AFR_AF=0.174;EUR_AF=0.161;SAS_AF=0.1748;AA=T|||;VT=SNP
11	113713390	rs4936283	C	G	100	PASS	AC=2170;AF=0.433307;AN=5008;NS=2504;DP=17441;EAS_AF=0.4246;AMR_AF=0.4986;AFR_AF=0.1952;EUR_AF=0.5686;SAS_AF=0.5787;AA=C|||;VT=SNP
11	113714324	rs115507604	C	T	100	PASS	AC=337;AF=0.0672923;AN=5008;NS=2504;DP=11729;EAS_AF=0.0099;AMR_AF=0.0504;AFR_AF=0.053;EUR_AF=0.0934;SAS_AF=0.1309;AA=C|||;VT=SNP
11	113715162	rs7122325	T	C	100	PASS	AC=2506;AF=0.500399;AN=5008;NS=2504;DP=12531;EAS_AF=0.4256;AMR_AF=0.5634;AFR_AF=0.3464;EUR_AF=0.6352;SAS_AF=0.6022;AA=T|||;VT=SNP
11	113716345	rs79176357	G	T	100	PASS	AC=546;AF=0.109026;AN=5008;NS=2504;DP=14566;EAS_AF=0.1419;AMR_AF=0.0591;AFR_AF=0.1135;EUR_AF=0.1203;SAS_AF=0.093;AA=G|||;VT=SNP
11	113716688	rs77843918	T	C	100	PASS	AC=546;AF=0.109026;AN=5008;NS=2504;DP=21214;EAS_AF=0.1419;AMR_AF=0.0591;AFR_AF=0.1135;EUR_AF=0.1203;SAS_AF=0.093;AA=T|||;VT=SNP
11	113717911	rs17802617	A	T	100	PASS	AC=735;AF=0.146765;AN=5008;NS=2504;DP=12758;EAS_AF=0.1429;AMR_AF=0.1311;AFR_AF=0.118;EUR_AF=0.1928;SAS_AF=0.1534;AA=T|||;VT=SNP
11	113718427	rs11214739	C	G	100	PASS	AC=2177;AF=0.434704;AN=5008;NS=2504;DP=15568;EAS_AF=0.4256;AMR_AF=0.4986;AFR_AF=0.1959;EUR_AF=0.5696;SAS_AF=0.5828;AA=C|||;VT=SNP
11	113718461	rs11214740	G	A	100	PASS	AC=2462;AF=0.491613;AN=5008;NS=2504;DP=16398;EAS_AF=0.4256;AMR_AF=0.562;AFR_AF=0.3139;EUR_AF=0.6342;SAS_AF=0.6033;AA=G|||;VT=SNP
11	113718597	rs11214741	C	G	100	PASS	AC=2438;AF=0.486821;AN=5008;NS=2504;DP=17642;EAS_AF=0.4256;AMR_AF=0.5605;AFR_AF=0.298;EUR_AF=0.6332;SAS_AF=0.6022;AA=C|||;VT=SNP
11	113718705	rs34701486	C	T	100	PASS	AC=220;AF=0.0439297;AN=5008;NS=2504;DP=18623;EAS_AF=0.0317;AMR_AF=0.1182;AFR_AF=0.003;EUR_AF=0.0497;SAS_AF=0.0532;AA=C|||;VT=SNP
11	113718934	rs7938454	T	C	100	PASS	AC=2462;AF=0.491613;AN=5008;NS=2504;DP=19679;EAS_AF=0.4256;AMR_AF=0.562;AFR_AF=0.3139;EUR_AF=0.6352;SAS_AF=0.6022;AA=T|||;VT=SNP
11	113719927	rs75816722	C	T	100	PASS	AC=545;AF=0.108826;AN=5008;NS=2504;DP=19635;EAS_AF=0.1419;AMR_AF=0.0591;AFR_AF=0.1127;EUR_AF=0.1203;SAS_AF=0.093;AA=C|||;VT=SNP
11	113721142	rs77803855	T	C	100	PASS	AC=546;AF=0.109026;AN=5008;NS=2504;DP=20976;EAS_AF=0.1419;AMR_AF=0.0591;AFR_AF=0.1135;EUR_AF=0.1203;SAS_AF=0.093;AA=T|||;VT=SNP
11	113722276	rs10891600	G	A	100	PASS	AC=2451;AF=0.489417;AN=5008;NS=2504;DP=18965;EAS_AF=0.4246;AMR_AF=0.562;AFR_AF=0.3086;EUR_AF=0.6352;SAS_AF=0.5992;AA=G|||;VT=SNP
11	113722304	rs61907871	G	C	100	PASS	AC=742;AF=0.148163;AN=5008;NS=2504;DP=16511;EAS_AF=0.1429;AMR_AF=0.1311;AFR_AF=0.1233;EUR_AF=0.1938;SAS_AF=0.1524;AA=G|||;VT=SNP
11	113722454	rs116314472	C	T	100	PASS	AC=473;AF=0.0944489;AN=5008;NS=2504;DP=11926;EAS_AF=0.1419;AMR_AF=0.0548;AFR_AF=0.0613;EUR_AF=0.1193;SAS_AF=0.093;AA=C|||;VT=SNP
11	113723061	rs2428008	C	A	100	PASS	AC=4079;AF=0.814497;AN=5008;NS=2504;DP=18433;EAS_AF=0.879;AMR_AF=0.8674;AFR_AF=0.7133;EUR_AF=0.836;SAS_AF=0.8252;AA=A|||;VT=SNP
11	113723144	rs17802653	G	A	100	PASS	AC=829;AF=0.165535;AN=5008;NS=2504;DP=20249;EAS_AF=0.121;AMR_AF=0.1239;AFR_AF=0.2156;EUR_AF=0.164;SAS_AF=0.1748;AA=G|||;VT=SNP
11	113724640	rs35144767	A	G	100	PASS	AC=893;AF=0.178315;AN=5008;NS=2504;DP=13711;EAS_AF=0.1429;AMR_AF=0.134;AFR_AF=0.236;EUR_AF=0.1928;SAS_AF=0.1534;AA=G|||;VT=SNP
11	113724673	rs7126080	G	A	100	PASS	AC=2170;AF=0.433307;AN=5008;NS=2504;DP=15790;EAS_AF=0.4256;AMR_AF=0.4986;AFR_AF=0.1929;EUR_AF=0.5686;SAS_AF=0.5808;AA=G|||;VT=SNP
11	113727631	rs78346388	C	A	100	PASS	AC=543;AF=0.108427;AN=5008;NS=2504;DP=16200;EAS_AF=0.1419;AMR_AF=0.0591;AFR_AF=0.112;EUR_AF=0.1203;SAS_AF=0.092;AA=C|||;VT=SNP
11	113727974	rs56879587	G	A	100	PASS	AC=771;AF=0.153954;AN=5008;NS=2504;DP=19291;EAS_AF=0.121;AMR_AF=0.121;AFR_AF=0.1755;EUR_AF=0.161;SAS_AF=0.1748;AA=G|||;VT=SNP
11	113728754	rs116711768	G	C	100	PASS	AC=545;AF=0.108826;AN=5008;NS=2504;DP=16618;EAS_AF=0.1419;AMR_AF=0.0591;AFR_AF=0.1127;EUR_AF=0.1203;SAS_AF=0.093;AA=G|||;VT=SNP
11	113729138	rs17802676	C	T	100	PASS	AC=401;AF=0.0800719;AN=5008;NS=2504;DP=17413;EAS_AF=0.1419;AMR_AF=0.0504;AFR_AF=0.0098;EUR_AF=0.1193;SAS_AF=0.092;AA=C|||;VT=SNP
11	113729472	rs11214745	T	C	100	PASS	AC=2500;AF=0.499201;AN=5008;NS=2504;DP=14880;EAS_AF=0.4256;AMR_AF=0.5634;AFR_AF=0.3427;EUR_AF=0.6332;SAS_AF=0.6033;AA=T|||;VT=SNP
11	113729611	rs2513587	A	G	100	PASS	AC=805;AF=0.160743;AN=5008;NS=2504;DP=16419;EAS_AF=0.1429;AMR_AF=0.1326;AFR_AF=0.1702;EUR_AF=0.1928;SAS_AF=0.1534;AA=G|||;VT=SNP
11	113730361	rs74571546	C	T	100	PASS	AC=544;AF=0.108626;AN=5008;NS=2504;DP=11025;EAS_AF=0.1419;AMR_AF=0.0591;AFR_AF=0.1127;EUR_AF=0.1203;SAS_AF=0.092;AA=C|||;VT=SNP
11	113731273	rs2428024	T	C	100	PASS	AC=4079;AF=0.814497;AN=5008;NS=2504;DP=16994;EAS_AF=0.879;AMR_AF=0.8674;AFR_AF=0.7133;EUR_AF=0.836;SAS_AF=0.8252;AA=c|||;VT=SNP
11	113731715	rs75132682	C	T	100	PASS	AC=547;AF=0.109225;AN=5008;NS=2504;DP=12362;EAS_AF=0.1419;AMR_AF=0.0634;AFR_AF=0.1127;EUR_AF=0.1203;SAS_AF=0.092;AA=C|||;VT=SNP
11	113732828	rs2428021	C	G	100	PASS	AC=4081;AF=0.814896;AN=5008;NS=2504;DP=16209;EAS_AF=0.879;AMR_AF=0.8689;AFR_AF=0.7126;EUR_AF=0.838;SAS_AF=0.8252;AA=g|||;VT=SNP
11	113733111	rs2051675	G	T	100	PASS	AC=2454;AF=0.490016;AN=5008;NS=2504;DP=20637;EAS_AF=0.4246;AMR_AF=0.562;AFR_AF=0.3101;EUR_AF=0.6352;SAS_AF=0.6002;AA=G|||;VT=SNP
11	113733980	rs59625643	A	T	100	PASS	AC=545;AF=0.108826;AN=5008;NS=2504;DP=16144;EAS_AF=0.1458;AMR_AF=0.0605;AFR_AF=0.1029;EUR_AF=0.1262;SAS_AF=0.0951;AA=a|||;VT=SNP
11	113734645	rs144902766	C	T	100	PASS	AC=545;AF=0.108826;AN=5008;NS=2504;DP=14765;EAS_AF=0.1419;AMR_AF=0.0591;AFR_AF=0.1127;EUR_AF=0.1203;SAS_AF=0.093;AA=C|||;VT=SNP
11	113738340	rs36022874	T	C	100	PASS	AC=807;AF=0.161142;AN=5008;NS=2504;DP=10737;EAS_AF=0.1429;AMR_AF=0.1369;AFR_AF=0.1702;EUR_AF=0.1928;SAS_AF=0.1524;AA=T|||;VT=SNP
11	113739985	rs2513569	T	C	100	PASS	AC=933;AF=0.186302;AN=5008;NS=2504;DP=16221;EAS_AF=0.121;AMR_AF=0.1326;AFR_AF=0.2897;EUR_AF=0.164;SAS_AF=0.1748;AA=T|||;VT=SNP
11	113741078	rs116842426	G	A	100	PASS	AC=547;AF=0.109225;AN=5008;NS=2504;DP=16802;EAS_AF=0.1419;AMR_AF=0.0634;AFR_AF=0.1127;EUR_AF=0.1203;SAS_AF=0.092;AA=G|||;VT=SNP
11	113741466	rs2513570	T	C	100	PASS	AC=2574;AF=0.513978;AN=5008;NS=2504;DP=20683;EAS_AF=0.5744;AMR_AF=0.4438;AFR_AF=0.7027;EUR_AF=0.3668;SAS_AF=0.3978;AA=C|||;VT=SNP
11	113745574	rs45587435	C	T	100	PASS	AC=546;AF=0.109026;AN=5008;NS=2504;DP=16622;EAS_AF=0.1419;AMR_AF=0.0677;AFR_AF=0.1089;EUR_AF=0.1213;SAS_AF=0.092;AA=C|||;VT=SNP
11	113748065	rs11600930	A	G	100	PASS	AC=843;AF=0.168331;AN=5008;NS=2504;DP=19881;EAS_AF=0.1429;AMR_AF=0.1412;AFR_AF=0.1936;EUR_AF=0.1938;SAS_AF=0.1534;AA=G|||;VT=SNP
11	113748422	rs77981412	C	G	100	PASS	AC=32;AF=0.00638978;AN=5008;NS=2504;DP=21503;EAS_AF=0.0129;AMR_AF=0.0043;AFR_AF=0.0008;EUR_AF=0.0149;SAS_AF=0;AA=C|||;VT=SNP
11	113748991	rs2510564	T	C	100	PASS	AC=2843;AF=0.567692;AN=5008;NS=2504;DP=13142;EAS_AF=0.5764;AMR_AF=0.5101;AFR_AF=0.8071;EUR_AF=0.4304;SAS_AF=0.4172;AA=C|||;VT=SNP
11	113749867	rs137897212	T	G	100	PASS	AC=202;AF=0.0403355;AN=5008;NS=2504;DP=19786;EAS_AF=0.004;AMR_AF=0.0504;AFR_AF=0.0008;EUR_AF=0.0954;SAS_AF=0.0675;AA=T|||;VT=SNP
11	113749973	rs12289874	C	A	100	PASS	AC=2807;AF=0.560503;AN=5008;NS=2504;DP=19636;EAS_AF=0.6319;AMR_AF=0.5663;AFR_AF=0.6611;EUR_AF=0.3847;SAS_AF=0.5276;AA=A|||;VT=SNP
11	113750150	rs4435037	C	T	100	PASS	AC=1180;AF=0.235623;AN=5008;NS=2504;DP=17237;EAS_AF=0.1756;AMR_AF=0.255;AFR_AF=0.2617;EUR_AF=0.1829;SAS_AF=0.3027;AA=C|||;VT=SNP
11	113751038	rs75910704	G	C	100	PASS	AC=545;AF=0.108826;AN=5008;NS=2504;DP=16487;EAS_AF=0.1409;AMR_AF=0.0677;AFR_AF=0.1089;EUR_AF=0.1213;SAS_AF=0.092;AA=G|||;VT=SNP
11	113751704	rs75457439	C	T	100	PASS	AC=407;AF=0.08127;AN=5008;NS=2504;DP=20035;EAS_AF=0.1409;AMR_AF=0.0591;AFR_AF=0.0098;EUR_AF=0.1203;SAS_AF=0.092;AA=C|||;VT=SNP
11	113753012	rs869451	C	T	100	PASS	AC=2866;AF=0.572284;AN=5008;NS=2504;DP=21926;EAS_AF=0.63;AMR_AF=0.5893;AFR_AF=0.6619;EUR_AF=0.4254;SAS_AF=0.5307;AA=T|||;VT=SNP
11	113753178	rs12295684	G	C	100	PASS	AC=1318;AF=0.263179;AN=5008;NS=2504;DP=16531;EAS_AF=0.1766;AMR_AF=0.281;AFR_AF=0.3185;EUR_AF=0.2237;SAS_AF=0.3057;AA=g|||;VT=SNP
11	113753294	rs76696784	T	G	100	PASS	AC=853;AF=0.170327;AN=5008;NS=2504;DP=17366;EAS_AF=0.1419;AMR_AF=0.1412;AFR_AF=0.2027;EUR_AF=0.1938;SAS_AF=0.1524;AA=G|||;VT=SNP
11	113753336	rs78124388	T	C	100	PASS	AC=479;AF=0.095647;AN=5008;NS=2504;DP=16647;EAS_AF=0.1409;AMR_AF=0.0648;AFR_AF=0.0613;EUR_AF=0.1203;SAS_AF=0.092;AA=T|||;VT=SNP
11	113753432	rs1008868	G	T	100	PASS	AC=910;AF=0.181709;AN=5008;NS=2504;DP=19552;EAS_AF=0.1766;AMR_AF=0.2104;AFR_AF=0.1104;EUR_AF=0.16;SAS_AF=0.2853;AA=G|||;VT=SNP
11	113753516	rs2097078	G	A	100	PASS	AC=924;AF=0.184505;AN=5008;NS=2504;DP=18618;EAS_AF=0.1181;AMR_AF=0.1326;AFR_AF=0.2874;EUR_AF=0.164;SAS_AF=0.1718;AA=T|||;VT=SNP
11	113754302	rs2513571	T	C	100	PASS	AC=3820;AF=0.76278;AN=5008;NS=2504;DP=14923;EAS_AF=0.749;AMR_AF=0.7262;AFR_AF=0.9682;EUR_AF=0.5905;SAS_AF=0.7025;AA=C|||;VT=SNP
11	113754766	rs7111589	T	C	100	PASS	AC=551;AF=0.110024;AN=5008;NS=2504;DP=16990;EAS_AF=0.1419;AMR_AF=0.0677;AFR_AF=0.1127;EUR_AF=0.1213;SAS_AF=0.092;AA=T|||;VT=SNP
11	113755006	rs2008008	C	T	100	PASS	AC=2864;AF=0.571885;AN=5008;NS=2504;DP=18840;EAS_AF=0.63;AMR_AF=0.5893;AFR_AF=0.6611;EUR_AF=0.4245;SAS_AF=0.5307;AA=c|||;VT=SNP
11	113755370	rs7937295	T	G	100	PASS	AC=551;AF=0.110024;AN=5008;NS=2504;DP=19298;EAS_AF=0.1419;AMR_AF=0.0677;AFR_AF=0.1127;EUR_AF=0.1213;SAS_AF=0.092;AA=T|||;VT=SNP
11	113757772	rs78440249	C	A	100	PASS	AC=478;AF=0.0954473;AN=5008;NS=2504;DP=17869;EAS_AF=0.1419;AMR_AF=0.0634;AFR_AF=0.0605;EUR_AF=0.1203;SAS_AF=0.092;AA=C|||;VT=SNP
11	113759017	rs76073660	C	A	100	PASS	AC=538;AF=0.107428;AN=5008;NS=2504;DP=18194;EAS_AF=0.1419;AMR_AF=0.0677;AFR_AF=0.1029;EUR_AF=0.1213;SAS_AF=0.092;AA=C|||;VT=SNP
11	113759394	rs11214758	A	C	100	PASS	AC=3829;AF=0.764577;AN=5008;NS=2504;DP=13160;EAS_AF=0.748;AMR_AF=0.7277;AFR_AF=0.9675;EUR_AF=0.5895;SAS_AF=0.7137;AA=C|||;VT=SNP
11	113761597	rs114771585	T	G	100	PASS	AC=280;AF=0.0559105;AN=5008;NS=2504;DP=16797;EAS_AF=0.0317;AMR_AF=0.1268;AFR_AF=0.028;EUR_AF=0.0537;SAS_AF=0.0706;AA=T|||;VT=SNP
11	113761677	rs2510562	C	T	100	PASS	AC=962;AF=0.192093;AN=5008;NS=2504;DP=18398;EAS_AF=0.1171;AMR_AF=0.1326;AFR_AF=0.3192;EUR_AF=0.164;SAS_AF=0.1687;AA=C|||;VT=SNP
11	113762171	rs79988481	C	T	100	PASS	AC=561;AF=0.112021;AN=5008;NS=2504;DP=16182;EAS_AF=0.1468;AMR_AF=0.0692;AFR_AF=0.1135;EUR_AF=0.1243;SAS_AF=0.092;AA=C|||;VT=SNP
11	113763199	rs117239707	G	A	100	PASS	AC=418;AF=0.0834665;AN=5008;NS=2504;DP=13497;EAS_AF=0.1468;AMR_AF=0.0591;AFR_AF=0.0129;EUR_AF=0.1213;SAS_AF=0.092;AA=G|||;VT=SNP
11	113763978	rs61907884	T	C	100	PASS	AC=2857;AF=0.570487;AN=5008;NS=2504;DP=10588;EAS_AF=0.63;AMR_AF=0.5893;AFR_AF=0.6611;EUR_AF=0.4185;SAS_AF=0.5297;AA=C|||;VT=SNP
11	113764999	rs12794818	C	T	100	PASS	AC=1228;AF=0.245208;AN=5008;NS=2504;DP=12567;EAS_AF=0.1696;AMR_AF=0.2795;AFR_AF=0.2587;EUR_AF=0.2187;SAS_AF=0.3078;AA=C|||;VT=SNP
11	113765169	rs75175798	C	T	100	PASS	AC=563;AF=0.11242;AN=5008;NS=2504;DP=13217;EAS_AF=0.1468;AMR_AF=0.0677;AFR_AF=0.1165;EUR_AF=0.1223;SAS_AF=0.093;AA=C|||;VT=SNP
11	113766979	rs78417016	T	C	100	PASS	AC=567;AF=0.113219;AN=5008;NS=2504;DP=18721;EAS_AF=0.1468;AMR_AF=0.0692;AFR_AF=0.1172;EUR_AF=0.1243;SAS_AF=0.093;AA=T|||;VT=SNP
11	113767245	rs10891605	G	A	100	PASS	AC=725;AF=0.144768;AN=5008;NS=2504;DP=16906;EAS_AF=0.1171;AMR_AF=0.1138;AFR_AF=0.1747;EUR_AF=0.16;SAS_AF=0.1391;AA=G|||;VT=SNP
11	113767254	rs12577754	C	T	100	PASS	AC=1230;AF=0.245607;AN=5008;NS=2504;DP=16670;EAS_AF=0.1696;AMR_AF=0.2795;AFR_AF=0.2602;EUR_AF=0.2187;SAS_AF=0.3078;AA=C|||;VT=SNP
11	113767725	rs6589400	A	C	100	PASS	AC=859;AF=0.171526;AN=5008;NS=2504;DP=16078;EAS_AF=0.1498;AMR_AF=0.1398;AFR_AF=0.2035;EUR_AF=0.1918;SAS_AF=0.1524;AA=C|||;VT=SNP
11	113768638	rs2011249	G	A	100	PASS	AC=1229;AF=0.245407;AN=5008;NS=2504;DP=21909;EAS_AF=0.1696;AMR_AF=0.2795;AFR_AF=0.2587;EUR_AF=0.2187;SAS_AF=0.3088;AA=G|||;VT=SNP
11	113770022	rs7945619	G	A	100	PASS	AC=630;AF=0.125799;AN=5008;NS=2504;DP=20208;EAS_AF=0.1478;AMR_AF=0.0692;AFR_AF=0.1664;EUR_AF=0.1223;SAS_AF=0.092;AA=A|||;VT=SNP
11	113770355	rs1176758	G	A	100	PASS	AC=3811;AF=0.760982;AN=5008;NS=2504;DP=20603;EAS_AF=0.749;AMR_AF=0.7262;AFR_AF=0.9682;EUR_AF=0.5825;SAS_AF=0.7014;AA=A|||;VT=SNP
11	113770811	rs34117109	A	C	100	PASS	AC=2908;AF=0.580671;AN=5008;NS=2504;DP=17019;EAS_AF=0.6329;AMR_AF=0.5965;AFR_AF=0.6914;EUR_AF=0.4185;SAS_AF=0.5327;AA=C|||;VT=SNP
11	113772589	rs3891484	A	G	100	PASS	AC=940;AF=0.1877;AN=5008;NS=2504;DP=23858;EAS_AF=0.1706;AMR_AF=0.2176;AFR_AF=0.1331;EUR_AF=0.1561;SAS_AF=0.2904;AA=A|||;VT=SNP
11	113773946	rs10789970	C	T	100	PASS	AC=2883;AF=0.575679;AN=5008;NS=2504;DP=17333;EAS_AF=0.6339;AMR_AF=0.5893;AFR_AF=0.6785;EUR_AF=0.4165;SAS_AF=0.5307;AA=T|||;VT=SNP
11	113774895	rs11214763	G	A	100	PASS	AC=753;AF=0.150359;AN=5008;NS=2504;DP=17663;EAS_AF=0.1071;AMR_AF=0.1196;AFR_AF=0.1747;EUR_AF=0.163;SAS_AF=0.1708;AA=g|||;VT=SNP
11	113775275	rs3758987	T	C	100	PASS	AC=1636;AF=0.326677;AN=5008;NS=2504;DP=20071;EAS_AF=0.1716;AMR_AF=0.3588;AFR_AF=0.4244;EUR_AF=0.2873;SAS_AF=0.3722;AA=C|||;VT=SNP
11	113777072	rs79427400	G	A	100	PASS	AC=417;AF=0.0832668;AN=5008;NS=2504;DP=18245;EAS_AF=0.1508;AMR_AF=0.0591;AFR_AF=0.0098;EUR_AF=0.1213;SAS_AF=0.091;AA=G|||;VT=SNP
11	113781251	rs10891606	G	C	100	PASS	AC=2292;AF=0.457668;AN=5008;NS=2504;DP=14670;EAS_AF=0.4831;AMR_AF=0.5274;AFR_AF=0.5408;EUR_AF=0.2922;SAS_AF=0.4397;AA=C|||;VT=SNP
11	113781377	rs7943259	G	A	100	PASS	AC=656;AF=0.13099;AN=5008;NS=2504;DP=13687;EAS_AF=0.0863;AMR_AF=0.1124;AFR_AF=0.174;EUR_AF=0.1541;SAS_AF=0.1084;AA=G|||;VT=SNP
11	113781651	rs11214766	A	T	100	PASS	AC=1344;AF=0.268371;AN=5008;NS=2504;DP=13076;EAS_AF=0.1696;AMR_AF=0.2824;AFR_AF=0.3449;EUR_AF=0.2157;SAS_AF=0.3108;AA=A|||;VT=SNP
11	113782139	rs7943925	A	G	100	PASS	AC=2297;AF=0.458666;AN=5008;NS=2504;DP=14895;EAS_AF=0.4841;AMR_AF=0.5274;AFR_AF=0.5439;EUR_AF=0.2922;SAS_AF=0.4397;AA=A|||;VT=SNP
11	113784956	rs35125461	G	A	100	PASS	AC=1204;AF=0.240415;AN=5008;NS=2504;DP=10505;EAS_AF=0.1855;AMR_AF=0.2767;AFR_AF=0.2284;EUR_AF=0.2167;SAS_AF=0.3119;AA=G|||;VT=SNP
11	113785269	rs77820844	A	G	100	PASS	AC=409;AF=0.0816693;AN=5008;NS=2504;DP=12505;EAS_AF=0.1379;AMR_AF=0.0591;AFR_AF=0.0121;EUR_AF=0.1233;SAS_AF=0.091;AA=A|||;VT=SNP
11	113786539	rs4938056	C	T	100	PASS	AC=2871;AF=0.573283;AN=5008;NS=2504;DP=18777;EAS_AF=0.62;AMR_AF=0.5922;AFR_AF=0.6778;EUR_AF=0.4175;SAS_AF=0.5307;AA=T|||;VT=SNP
11	113789292	rs4938057	T	A	100	PASS	AC=1325;AF=0.264577;AN=5008;NS=2504;DP=17812;EAS_AF=0.1776;AMR_AF=0.33;AFR_AF=0.2458;EUR_AF=0.2674;SAS_AF=0.3303;AA=T|||;VT=SNP
11	113789299	rs1176756	G	A	100	PASS	AC=1723;AF=0.34405;AN=5008;NS=2504;DP=17521;EAS_AF=0.1776;AMR_AF=0.415;AFR_AF=0.444;EUR_AF=0.3012;SAS_AF=0.3742;AA=A|||;VT=SNP
11	113789380	rs4938058	A	G	100	PASS	AC=1325;AF=0.264577;AN=5008;NS=2504;DP=15393;EAS_AF=0.1776;AMR_AF=0.33;AFR_AF=0.2458;EUR_AF=0.2674;SAS_AF=0.3303;AA=A|||;VT=SNP
11	113790099	rs7103572	C	T	100	PASS	AC=1326;AF=0.264776;AN=5008;NS=2504;DP=13597;EAS_AF=0.1776;AMR_AF=0.33;AFR_AF=0.2466;EUR_AF=0.2674;SAS_AF=0.3303;AA=T|||;VT=SNP
11	113790240	rs12271442	T	A	100	PASS	AC=1326;AF=0.264776;AN=5008;NS=2504;DP=15518;EAS_AF=0.1786;AMR_AF=0.33;AFR_AF=0.2458;EUR_AF=0.2674;SAS_AF=0.3303;AA=A|||;VT=SNP
11	113790668	rs11214769	A	G	100	PASS	AC=1351;AF=0.269768;AN=5008;NS=2504;DP=16711;EAS_AF=0.1776;AMR_AF=0.3329;AFR_AF=0.2648;EUR_AF=0.2674;SAS_AF=0.3292;AA=A|||;VT=SNP
11	113791278	rs12273321	T	A	100	PASS	AC=1058;AF=0.211262;AN=5008;NS=2504;DP=15082;EAS_AF=0.1776;AMR_AF=0.2666;AFR_AF=0.1392;EUR_AF=0.2068;SAS_AF=0.3088;AA=T|||;VT=SNP
11	113791413	rs35201864	C	A	100	PASS	AC=307;AF=0.0613019;AN=5008;NS=2504;DP=17591;EAS_AF=0.0496;AMR_AF=0.134;AFR_AF=0.0061;EUR_AF=0.0845;SAS_AF=0.0726;AA=C|||;VT=SNP
11	113791716	rs4020502	G	C	100	PASS	AC=1323;AF=0.264177;AN=5008;NS=2504;DP=12443;EAS_AF=0.1776;AMR_AF=0.33;AFR_AF=0.2466;EUR_AF=0.2674;SAS_AF=0.3272;AA=G|||;VT=SNP
11	113791826	rs117517757	C	A	100	PASS	AC=501;AF=0.10004;AN=5008;NS=2504;DP=15739;EAS_AF=0.128;AMR_AF=0.0778;AFR_AF=0.0098;EUR_AF=0.0944;SAS_AF=0.2147;AA=C|||;VT=SNP
11	113791827	rs74399990	G	A	100	PASS	AC=392;AF=0.0782748;AN=5008;NS=2504;DP=15678;EAS_AF=0.127;AMR_AF=0.0576;AFR_AF=0.0121;EUR_AF=0.1183;SAS_AF=0.091;AA=G|||;VT=SNP
11	113795224	rs12417527	C	G	100	PASS	AC=803;AF=0.160343;AN=5008;NS=2504;DP=14494;EAS_AF=0.2946;AMR_AF=0.2233;AFR_AF=0.146;EUR_AF=0.0467;SAS_AF=0.1135;AA=G|||;VT=SNP
11	113799047	rs12270070	G	C	100	PASS	AC=1086;AF=0.216853;AN=5008;NS=2504;DP=22909;EAS_AF=0.1786;AMR_AF=0.2622;AFR_AF=0.1362;EUR_AF=0.2107;SAS_AF=0.3395;AA=G|||;VT=SNP
11	113799417	rs11214772	C	T	100	PASS	AC=617;AF=0.123203;AN=5008;NS=2504;DP=18991;EAS_AF=0.0952;AMR_AF=0.1037;AFR_AF=0.1649;EUR_AF=0.1511;SAS_AF=0.0808;AA=C|||;VT=SNP
11	113801516	rs72997471	G	T	100	PASS	AC=620;AF=0.123802;AN=5008;NS=2504;DP=15052;EAS_AF=0.0952;AMR_AF=0.1037;AFR_AF=0.1649;EUR_AF=0.1531;SAS_AF=0.0818;AA=G|||;VT=SNP
11	113802601	rs1176746	A	G	100	PASS	AC=3739;AF=0.746605;AN=5008;NS=2504;DP=19335;EAS_AF=0.7163;AMR_AF=0.7493;AFR_AF=0.9123;EUR_AF=0.5974;SAS_AF=0.7055;AA=G|||;VT=SNP
11	113803028	rs1176744	A	C	100	PASS	AC=1775;AF=0.354433;AN=5008;NS=2504;DP=21329;EAS_AF=0.1796;AMR_AF=0.4078;AFR_AF=0.4576;EUR_AF=0.3082;SAS_AF=0.4049;AA=C|||;VT=SNP;EX_TARGET
11	113803887	rs2276307	A	G	100	PASS	AC=1060;AF=0.211661;AN=5008;NS=2504;DP=19479;EAS_AF=0.1796;AMR_AF=0.2608;AFR_AF=0.1157;EUR_AF=0.2097;SAS_AF=0.3415;AA=A|||;VT=SNP
11	113803976	rs2276308	C	G	100	PASS	AC=1060;AF=0.211661;AN=5008;NS=2504;DP=17069;EAS_AF=0.1796;AMR_AF=0.2608;AFR_AF=0.1157;EUR_AF=0.2097;SAS_AF=0.3415;AA=C|||;VT=SNP
11	113804108	rs1176743	T	C	100	PASS	AC=2375;AF=0.474241;AN=5008;NS=2504;DP=17912;EAS_AF=0.4742;AMR_AF=0.5677;AFR_AF=0.5469;EUR_AF=0.3141;SAS_AF=0.4744;AA=C|||;VT=SNP
11	113805352	rs45438696	G	A	100	PASS	AC=392;AF=0.0782748;AN=5008;NS=2504;DP=14033;EAS_AF=0.127;AMR_AF=0.0576;AFR_AF=0.0106;EUR_AF=0.1183;SAS_AF=0.093;AA=G|||;VT=SNP
11	113805786	rs114375840	T	A	100	PASS	AC=233;AF=0.0465256;AN=5008;NS=2504;DP=17652;EAS_AF=0.0387;AMR_AF=0.0591;AFR_AF=0.0499;EUR_AF=0.0427;SAS_AF=0.045;AA=T|||;VT=SNP
11	113807181	rs11214775	G	A	100	PASS	AC=1270;AF=0.253594;AN=5008;NS=2504;DP=17075;EAS_AF=0.2421;AMR_AF=0.1787;AFR_AF=0.2965;EUR_AF=0.2833;SAS_AF=0.2301;AA=g|||;VT=SNP
11	113807607	rs3782025	G	A	100	PASS	AC=3021;AF=0.603235;AN=5008;NS=2504;DP=20370;EAS_AF=0.7163;AMR_AF=0.6009;AFR_AF=0.5703;EUR_AF=0.498;SAS_AF=0.6411;AA=g|||;VT=SNP
11	113808757	rs12278709	G	A	100	PASS	AC=3034;AF=0.605831;AN=5008;NS=2504;DP=19186;EAS_AF=0.7173;AMR_AF=0.6023;AFR_AF=0.5703;EUR_AF=0.5089;SAS_AF=0.6411;AA=a|||;VT=SNP
11	113810940	rs45611539	T	C	100	PASS	AC=107;AF=0.0213658;AN=5008;NS=2504;DP=20939;EAS_AF=0.002;AMR_AF=0.0245;AFR_AF=0.003;EUR_AF=0.0388;SAS_AF=0.046;AA=T|||;VT=SNP
11	113811841	rs75240464	G	A	100	PASS	AC=384;AF=0.0766773;AN=5008;NS=2504;DP=19396;EAS_AF=0.125;AMR_AF=0.0576;AFR_AF=0.0106;EUR_AF=0.1153;SAS_AF=0.09;AA=G|||;VT=SNP
11	113811847	rs6589401	C	T	100	PASS	AC=593;AF=0.118411;AN=5008;NS=2504;DP=19505;EAS_AF=0.2966;AMR_AF=0.1571;AFR_AF=0.0779;EUR_AF=0.0089;SAS_AF=0.0746;AA=C|||;VT=SNP
11	113812733	rs1672717	G	A	100	PASS	AC=3719;AF=0.742612;AN=5008;NS=2504;DP=19942;EAS_AF=0.6935;AMR_AF=0.7435;AFR_AF=0.9713;EUR_AF=0.5825;SAS_AF=0.6483;AA=A|||;VT=SNP
11	113812819	rs11605098	C	T	100	PASS	AC=1057;AF=0.211062;AN=5008;NS=2504;DP=18267;EAS_AF=0.1786;AMR_AF=0.2594;AFR_AF=0.1157;EUR_AF=0.2107;SAS_AF=0.3395;AA=C|||;VT=SNP
11	113812895	rs11605102	C	A	100	PASS	AC=1057;AF=0.211062;AN=5008;NS=2504;DP=16451;EAS_AF=0.1786;AMR_AF=0.2594;AFR_AF=0.1157;EUR_AF=0.2107;SAS_AF=0.3395;AA=C|||;VT=SNP
11	113814296	rs1176760	G	A	100	PASS	AC=3814;AF=0.761581;AN=5008;NS=2504;DP=16244;EAS_AF=0.7123;AMR_AF=0.7507;AFR_AF=0.972;EUR_AF=0.5964;SAS_AF=0.7055;AA=A|||;VT=SNP
11	113814625	rs11606288	G	A	100	PASS	AC=3457;AF=0.690296;AN=5008;NS=2504;DP=17538;EAS_AF=0.7073;AMR_AF=0.6816;AFR_AF=0.7973;EUR_AF=0.5417;SAS_AF=0.6871;AA=A|||;VT=SNP
11	113817286	rs7943062	G	A	100	PASS	AC=710;AF=0.141773;AN=5008;NS=2504;DP=15181;EAS_AF=0.1111;AMR_AF=0.1095;AFR_AF=0.1672;EUR_AF=0.166;SAS_AF=0.137;AA=G|||;VT=SNP
11	113817468	rs7945926	C	T	100	PASS	AC=616;AF=0.123003;AN=5008;NS=2504;DP=18117;EAS_AF=0.0893;AMR_AF=0.1023;AFR_AF=0.1679;EUR_AF=0.1531;SAS_AF=0.0808;AA=C|||;VT=SNP
11	113817579	rs4936285	T	C	100	PASS	AC=1083;AF=0.216254;AN=5008;NS=2504;DP=19763;EAS_AF=0.1905;AMR_AF=0.2622;AFR_AF=0.118;EUR_AF=0.2107;SAS_AF=0.3487;AA=T|||;VT=SNP
11	113817656	rs1185027	T	A	100	PASS	AC=3579;AF=0.714657;AN=5008;NS=2504;DP=18055;EAS_AF=0.6736;AMR_AF=0.7291;AFR_AF=0.9145;EUR_AF=0.5517;SAS_AF=0.6442;AA=a|||;VT=SNP
11	113817680	rs12795805	T	C	100	PASS	AC=1091;AF=0.217851;AN=5008;NS=2504;DP=17092;EAS_AF=0.1835;AMR_AF=0.2695;AFR_AF=0.118;EUR_AF=0.2187;SAS_AF=0.3507;AA=t|||;VT=SNP
11	113818271	rs4936286	T	C	100	PASS	AC=1103;AF=0.220248;AN=5008;NS=2504;DP=21213;EAS_AF=0.1915;AMR_AF=0.2695;AFR_AF=0.1188;EUR_AF=0.2187;SAS_AF=0.3538;AA=T|||;VT=SNP
11	113818329	rs4938059	C	T	100	PASS	AC=1103;AF=0.220248;AN=5008;NS=2504;DP=20592;EAS_AF=0.1915;AMR_AF=0.2695;AFR_AF=0.1188;EUR_AF=0.2187;SAS_AF=0.3538;AA=C|||;VT=SNP
11	113818463	rs79816668	T	C	100	PASS	AC=558;AF=0.111422;AN=5008;NS=2504;DP=20137;EAS_AF=0.2946;AMR_AF=0.1556;AFR_AF=0.0537;EUR_AF=0.0089;SAS_AF=0.0746;AA=T|||;VT=SNP
11	113818752	rs7129190	C	A	100	PASS	AC=3036;AF=0.60623;AN=5008;NS=2504;DP=20065;EAS_AF=0.6825;AMR_AF=0.6398;AFR_AF=0.5968;EUR_AF=0.496;SAS_AF=0.6299;AA=C|||;VT=SNP
11	113818783	rs11607692	T	C	100	PASS	AC=309;AF=0.0617013;AN=5008;NS=2504;DP=20789;EAS_AF=0.0556;AMR_AF=0.1254;AFR_AF=0.0053;EUR_AF=0.0885;SAS_AF=0.0716;AA=T|||;VT=SNP
11	113819452	rs11214780	G	A	100	PASS	AC=1101;AF=0.219848;AN=5008;NS=2504;DP=14490;EAS_AF=0.1915;AMR_AF=0.2695;AFR_AF=0.118;EUR_AF=0.2177;SAS_AF=0.3538;AA=G|||;VT=SNP
11	113819674	rs76213666	C	T	100	PASS	AC=321;AF=0.0640974;AN=5008;NS=2504;DP=5634;EAS_AF=0.1032;AMR_AF=0.0519;AFR_AF=0.0121;EUR_AF=0.0855;SAS_AF=0.0808;AA=C|||;VT=SNP
11	113820652	rs12291118	G	T	100	PASS	AC=1098;AF=0.219249;AN=5008;NS=2504;DP=15047;EAS_AF=0.1895;AMR_AF=0.2695;AFR_AF=0.1172;EUR_AF=0.2177;SAS_AF=0.3538;AA=G|||;VT=SNP
11	113820937	rs78955753	C	A	100	PASS	AC=511;AF=0.102037;AN=5008;NS=2504;DP=18574;EAS_AF=0.2937;AMR_AF=0.1542;AFR_AF=0.0212;EUR_AF=0.0089;SAS_AF=0.0726;AA=C|||;VT=SNP
11	113821793	rs11214782	G	A	100	PASS	AC=3318;AF=0.66254;AN=5008;NS=2504;DP=15044;EAS_AF=0.6776;AMR_AF=0.6715;AFR_AF=0.8064;EUR_AF=0.506;SAS_AF=0.6074;AA=g|||;VT=SNP
11	113822262	rs1177066	T	G	100	PASS	AC=3722;AF=0.743211;AN=5008;NS=2504;DP=14528;EAS_AF=0.8105;AMR_AF=0.7089;AFR_AF=0.7519;EUR_AF=0.7813;SAS_AF=0.6472;AA=T|||;VT=SNP
11	113822745	rs720396	A	G	100	PASS	AC=2046;AF=0.408546;AN=5008;NS=2504;DP=18748;EAS_AF=0.626;AMR_AF=0.4352;AFR_AF=0.1914;EUR_AF=0.4563;SAS_AF=0.41;AA=A|||;VT=SNP
11	113823356	rs59391854	G	A	100	PASS	AC=700;AF=0.139776;AN=5008;NS=2504;DP=19040;EAS_AF=0.3155;AMR_AF=0.2089;AFR_AF=0.0492;EUR_AF=0.0507;SAS_AF=0.1237;AA=A|||;VT=SNP
11	113823865	rs7942029	A	G	100	PASS	AC=1394;AF=0.278355;AN=5008;NS=2504;DP=15783;EAS_AF=0.4256;AMR_AF=0.2752;AFR_AF=0.3162;EUR_AF=0.165;SAS_AF=0.1943;AA=A|||;VT=SNP
11	113824194	rs12363499	A	G	100	PASS	AC=490;AF=0.0978435;AN=5008;NS=2504;DP=14785;EAS_AF=0.1141;AMR_AF=0.0865;AFR_AF=0.0113;EUR_AF=0.1561;SAS_AF=0.1462;AA=A|||;VT=SNP
11	113824401	rs78712249	C	T	100	PASS	AC=312;AF=0.0623003;AN=5008;NS=2504;DP=17616;EAS_AF=0.0923;AMR_AF=0.0519;AFR_AF=0.0129;EUR_AF=0.0865;SAS_AF=0.0808;AA=C|||;VT=SNP
11	113824447	rs11214783	C	T	100	PASS	AC=1266;AF=0.252796;AN=5008;NS=2504;DP=17210;EAS_AF=0.3879;AMR_AF=0.2637;AFR_AF=0.3056;EUR_AF=0.1531;SAS_AF=0.137;AA=C|||;VT=SNP
11	113825129	rs1150234	G	A	100	PASS	AC=1205;AF=0.240615;AN=5008;NS=2504;DP=17840;EAS_AF=0.2907;AMR_AF=0.255;AFR_AF=0.028;EUR_AF=0.4284;SAS_AF=0.273;AA=G|||;VT=SNP
11	113826630	rs1123193	C	G	100	PASS	AC=334;AF=0.0666933;AN=5008;NS=2504;DP=18026;EAS_AF=0.1101;AMR_AF=0.0519;AFR_AF=0.0121;EUR_AF=0.0875;SAS_AF=0.0849;AA=C|||;VT=SNP
11	113826912	rs75181006	A	G	100	PASS	AC=337;AF=0.0672923;AN=5008;NS=2504;DP=19272;EAS_AF=0.1111;AMR_AF=0.0533;AFR_AF=0.0129;EUR_AF=0.0875;SAS_AF=0.0849;AA=A|||;VT=SNP
11	113827103	rs1150232	G	C	100	PASS	AC=1305;AF=0.260583;AN=5008;NS=2504;DP=18035;EAS_AF=0.3135;AMR_AF=0.2608;AFR_AF=0.0303;EUR_AF=0.4423;SAS_AF=0.3303;AA=G|||;VT=SNP
11	113827326	rs17116178	G	T	100	PASS	AC=541;AF=0.108027;AN=5008;NS=2504;DP=18836;EAS_AF=0.1052;AMR_AF=0.0634;AFR_AF=0.1672;EUR_AF=0.0875;SAS_AF=0.0838;AA=G|||;VT=SNP
11	113827650	rs1176754	G	A	100	PASS	AC=3677;AF=0.734225;AN=5008;NS=2504;DP=18196;EAS_AF=0.7004;AMR_AF=0.6945;AFR_AF=0.5477;EUR_AF=0.8897;SAS_AF=0.8896;AA=G|||;VT=SNP
11	113830264	rs12286333	A	G	100	PASS	AC=857;AF=0.171126;AN=5008;NS=2504;DP=19480;EAS_AF=0.1032;AMR_AF=0.111;AFR_AF=0.2549;EUR_AF=0.169;SAS_AF=0.1728;AA=A|||;VT=SNP
11	113831931	rs34614384	T	G	100	PASS	AC=1624;AF=0.324281;AN=5008;NS=2504;DP=22027;EAS_AF=0.3968;AMR_AF=0.4308;AFR_AF=0.2307;EUR_AF=0.2316;SAS_AF=0.3957;AA=T|||;VT=SNP
11	113832657	rs34703448	A	G	100	PASS	AC=1590;AF=0.317492;AN=5008;NS=2504;DP=19606;EAS_AF=0.3968;AMR_AF=0.4323;AFR_AF=0.2088;EUR_AF=0.2276;SAS_AF=0.3937;AA=A|||;VT=SNP
11	113833125	rs1150230	G	A	100	PASS	AC=1609;AF=0.321286;AN=5008;NS=2504;DP=21295;EAS_AF=0.496;AMR_AF=0.3098;AFR_AF=0.025;EUR_AF=0.503;SAS_AF=0.363;AA=A|||;VT=SNP
11	113833152	rs1150229	A	G	100	PASS	AC=1753;AF=0.35004;AN=5008;NS=2504;DP=20625;EAS_AF=0.5188;AMR_AF=0.3199;AFR_AF=0.0212;EUR_AF=0.5298;SAS_AF=0.4571;AA=A|||;VT=SNP
11	113834640	rs78592616	A	T	100	PASS	AC=416;AF=0.0830671;AN=5008;NS=2504;DP=19917;EAS_AF=0.2361;AMR_AF=0.1729;AFR_AF=0.0129;EUR_AF=0.008;SAS_AF=0.0337;AA=A|||;VT=SNP
11	113836713	rs11214786	G	A	100	PASS	AC=622;AF=0.124201;AN=5008;NS=2504;DP=20914;EAS_AF=0.0843;AMR_AF=0.0836;AFR_AF=0.1936;EUR_AF=0.1471;SAS_AF=0.0767;AA=G|||;VT=SNP
11	113837184	rs59212645	G	C	100	PASS	AC=895;AF=0.178714;AN=5008;NS=2504;DP=16394;EAS_AF=0.0853;AMR_AF=0.134;AFR_AF=0.3026;EUR_AF=0.1928;SAS_AF=0.1247;AA=G|||;VT=SNP
11	113838011	rs117360927	T	G	100	PASS	AC=103;AF=0.0205671;AN=5008;NS=2504;DP=17899;EAS_AF=0.002;AMR_AF=0.0216;AFR_AF=0.0008;EUR_AF=0.0298;SAS_AF=0.0562;AA=T|||;VT=SNP
11	113838119	rs7104827	A	T	100	PASS	AC=2773;AF=0.553714;AN=5008;NS=2504;DP=17304;EAS_AF=0.4861;AMR_AF=0.6311;AFR_AF=0.6407;EUR_AF=0.4742;SAS_AF=0.5327;AA=A|||;VT=SNP
11	113838928	rs76168892	C	T	100	PASS	AC=108;AF=0.0215655;AN=5008;NS=2504;DP=18657;EAS_AF=0.0317;AMR_AF=0.036;AFR_AF=0;EUR_AF=0.0328;SAS_AF=0.0184;AA=T|||;VT=SNP
11	113839272	rs11214789	T	C	100	PASS	AC=495;AF=0.0988419;AN=5008;NS=2504;DP=17696;EAS_AF=0.0853;AMR_AF=0.0778;AFR_AF=0.1006;EUR_AF=0.1461;SAS_AF=0.0767;AA=T|||;VT=SNP
11	113839435	rs11214790	G	T	100	PASS	AC=493;AF=0.0984425;AN=5008;NS=2504;DP=18034;EAS_AF=0.0843;AMR_AF=0.0778;AFR_AF=0.0998;EUR_AF=0.1461;SAS_AF=0.0767;AA=G|||;VT=SNP
11	113839974	rs61905760	C	A	100	PASS	AC=494;AF=0.0986422;AN=5008;NS=2504;DP=20830;EAS_AF=0.0853;AMR_AF=0.0778;AFR_AF=0.0998;EUR_AF=0.1461;SAS_AF=0.0767;AA=C|||;VT=SNP
11	113840627	rs1176753	G	A	100	PASS	AC=1814;AF=0.36222;AN=5008;NS=2504;DP=17284;EAS_AF=0.5159;AMR_AF=0.3401;AFR_AF=0.0552;EUR_AF=0.5249;SAS_AF=0.4673;AA=G|||;VT=SNP
11	113841003	rs10789980	A	G	100	PASS	AC=2723;AF=0.54373;AN=5008;NS=2504;DP=18855;EAS_AF=0.4871;AMR_AF=0.6282;AFR_AF=0.6044;EUR_AF=0.4732;SAS_AF=0.5327;AA=A|||;VT=SNP
11	113846006	rs1062613	T	C	100	PASS	AC=3765;AF=0.751797;AN=5008;NS=2504;DP=18916;EAS_AF=0.8532;AMR_AF=0.8314;AFR_AF=0.4992;EUR_AF=0.7823;SAS_AF=0.9008;AA=C|||;VT=SNP
11	113846077	rs33940208	C	T	100	PASS	AC=707;AF=0.141174;AN=5008;NS=2504;DP=19584;EAS_AF=0.1815;AMR_AF=0.1888;AFR_AF=0.1808;EUR_AF=0.008;SAS_AF=0.1493;AA=C|||;VT=SNP;EX_TARGET
11	113846688	rs1150225	A	G	100	PASS	AC=599;AF=0.119609;AN=5008;NS=2504;DP=19126;EAS_AF=0.1528;AMR_AF=0.0807;AFR_AF=0.1135;EUR_AF=0.16;SAS_AF=0.0798;AA=A|||;VT=SNP
11	113846872	rs1150222	G	T	100	PASS	AC=578;AF=0.115415;AN=5008;NS=2504;DP=18770;EAS_AF=0.1528;AMR_AF=0.0793;AFR_AF=0.0991;EUR_AF=0.159;SAS_AF=0.0798;AA=G|||;VT=SNP
11	113846904	rs11604247	C	T	100	PASS	AC=887;AF=0.177117;AN=5008;NS=2504;DP=18650;EAS_AF=0.1815;AMR_AF=0.2435;AFR_AF=0.1853;EUR_AF=0.0944;SAS_AF=0.1994;AA=C|||;VT=SNP
11	113847348	rs1176725	T	C	100	PASS	AC=600;AF=0.119808;AN=5008;NS=2504;DP=14622;EAS_AF=0.1528;AMR_AF=0.0807;AFR_AF=0.1135;EUR_AF=0.16;SAS_AF=0.0808;AA=T|||;VT=SNP
11	113848273	rs1985242	A	T	100	PASS	AC=2777;AF=0.554513;AN=5008;NS=2504;DP=21093;EAS_AF=0.6468;AMR_AF=0.5807;AFR_AF=0.2693;EUR_AF=0.6779;SAS_AF=0.6994;AA=A|||;VT=SNP
11	113848474	rs1176722	G	A	100	PASS	AC=577;AF=0.115216;AN=5008;NS=2504;DP=17474;EAS_AF=0.1528;AMR_AF=0.0793;AFR_AF=0.0976;EUR_AF=0.16;SAS_AF=0.0798;AA=G|||;VT=SNP;EX_TARGET
11	113849002	rs56798091	C	A	100	PASS	AC=689;AF=0.13758;AN=5008;NS=2504;DP=22268;EAS_AF=0.1786;AMR_AF=0.1888;AFR_AF=0.1778;EUR_AF=0.008;SAS_AF=0.138;AA=C|||;VT=SNP
11	113849004	rs58143450	G	A	100	PASS	AC=690;AF=0.13778;AN=5008;NS=2504;DP=22190;EAS_AF=0.1786;AMR_AF=0.1888;AFR_AF=0.1785;EUR_AF=0.008;SAS_AF=0.138;AA=G|||;VT=SNP
11	113849753	rs1176720	G	C	100	PASS	AC=598;AF=0.119409;AN=5008;NS=2504;DP=18895;EAS_AF=0.1528;AMR_AF=0.0807;AFR_AF=0.112;EUR_AF=0.161;SAS_AF=0.0798;AA=G|||;VT=SNP
11	113850140	rs2276302	G	A	100	PASS	AC=3505;AF=0.69988;AN=5008;NS=2504;DP=17925;EAS_AF=0.8452;AMR_AF=0.7738;AFR_AF=0.4584;EUR_AF=0.6859;SAS_AF=0.8384;AA=G|||;VT=SNP
11	113851289	rs7930558	C	T	100	PASS	AC=3934;AF=0.785543;AN=5008;NS=2504;DP=22991;EAS_AF=0.8472;AMR_AF=0.879;AFR_AF=0.5522;EUR_AF=0.835;SAS_AF=0.9202;AA=T|||;VT=SNP
11	113851413	rs10891611	C	T	100	PASS	AC=3935;AF=0.785743;AN=5008;NS=2504;DP=20565;EAS_AF=0.8482;AMR_AF=0.879;AFR_AF=0.5522;EUR_AF=0.835;SAS_AF=0.9202;AA=T|||;VT=SNP
11	113852187	rs1176719	G	A	100	PASS	AC=1466;AF=0.292732;AN=5008;NS=2504;DP=17523;EAS_AF=0.3284;AMR_AF=0.3314;AFR_AF=0.2927;EUR_AF=0.2435;SAS_AF=0.2791;AA=g|||;VT=SNP
11	113853456	rs73556695	A	T	100	PASS	AC=625;AF=0.1248;AN=5008;NS=2504;DP=19024;EAS_AF=0.1151;AMR_AF=0.1859;AFR_AF=0.1815;EUR_AF=0.008;SAS_AF=0.135;AA=A|||;VT=SNP
11	113853699	rs3737457	G	A	100	PASS	AC=645;AF=0.128794;AN=5008;NS=2504;DP=16187;EAS_AF=0.1151;AMR_AF=0.1859;AFR_AF=0.1967;EUR_AF=0.008;SAS_AF=0.135;AA=G|||;VT=SNP
11	113854096	rs35448518	T	C	100	PASS	AC=405;AF=0.0808706;AN=5008;NS=2504;DP=16377;EAS_AF=0.0933;AMR_AF=0.0865;AFR_AF=0.0234;EUR_AF=0.1173;SAS_AF=0.1043;AA=T|||;VT=SNP
11	113854282	rs909411	G	A	100	PASS	AC=1326;AF=0.264776;AN=5008;NS=2504;DP=21865;EAS_AF=0.2688;AMR_AF=0.2925;AFR_AF=0.292;EUR_AF=0.2087;SAS_AF=0.2618;AA=A|||;VT=SNP
11	113854679	rs11214796	C	T	100	PASS	AC=3161;AF=0.63119;AN=5008;NS=2504;DP=18223;EAS_AF=0.7292;AMR_AF=0.67;AFR_AF=0.3359;EUR_AF=0.7893;SAS_AF=0.7393;AA=C|||;VT=SNP
11	113855342	rs1176717	C	A	100	PASS	AC=1327;AF=0.264976;AN=5008;NS=2504;DP=15931;EAS_AF=0.2698;AMR_AF=0.2925;AFR_AF=0.2943;EUR_AF=0.2068;SAS_AF=0.2607;AA=C|||;VT=SNP
11	113855367	rs3867473	G	A	100	PASS	AC=3164;AF=0.631789;AN=5008;NS=2504;DP=16074;EAS_AF=0.7302;AMR_AF=0.67;AFR_AF=0.3359;EUR_AF=0.7903;SAS_AF=0.7403;AA=G|||;VT=SNP
11	113855398	rs1176716	T	C	100	PASS	AC=561;AF=0.112021;AN=5008;NS=2504;DP=16890;EAS_AF=0.1528;AMR_AF=0.0764;AFR_AF=0.0953;EUR_AF=0.1491;SAS_AF=0.0798;AA=T|||;VT=SNP
11	113855406	rs1176715	G	A	100	PASS	AC=1328;AF=0.265176;AN=5008;NS=2504;DP=16728;EAS_AF=0.2698;AMR_AF=0.2925;AFR_AF=0.2943;EUR_AF=0.2087;SAS_AF=0.2597;AA=G|||;VT=SNP
11	113855526	rs1176714	A	G	100	PASS	AC=1329;AF=0.265375;AN=5008;NS=2504;DP=14628;EAS_AF=0.2698;AMR_AF=0.2925;AFR_AF=0.2943;EUR_AF=0.2087;SAS_AF=0.2607;AA=G|||;VT=SNP
11	113855977	rs948983	C	T	100	PASS	AC=579;AF=0.115615;AN=5008;NS=2504;DP=15142;EAS_AF=0.1528;AMR_AF=0.0764;AFR_AF=0.1074;EUR_AF=0.1501;SAS_AF=0.0808;AA=C|||;VT=SNP
11	113856681	rs10160548	G	T	100	PASS	AC=2561;AF=0.511382;AN=5008;NS=2504;DP=19251;EAS_AF=0.6171;AMR_AF=0.5706;AFR_AF=0.1884;EUR_AF=0.671;SAS_AF=0.6329;AA=G|||;VT=SNP;EX_TARGET
11	113857886	rs1150220	G	A	100	PASS	AC=691;AF=0.137979;AN=5008;NS=2504;DP=19403;EAS_AF=0.1548;AMR_AF=0.1066;AFR_AF=0.1051;EUR_AF=0.1988;SAS_AF=0.1247;AA=G|||;VT=SNP
11	113859258	rs4020469	G	A	100	PASS	AC=1793;AF=0.358027;AN=5008;NS=2504;DP=20432;EAS_AF=0.5565;AMR_AF=0.3256;AFR_AF=0.0197;EUR_AF=0.5258;SAS_AF=0.4611;AA=G|||;VT=SNP
11	113860425	rs1176713	A	G	100	PASS	AC=1387;AF=0.276957;AN=5008;NS=2504;DP=18540;EAS_AF=0.2907;AMR_AF=0.2983;AFR_AF=0.32;EUR_AF=0.2078;SAS_AF=0.2607;AA=G|||;VT=SNP;EX_TARGET
11	113861749	rs1182457	G	A	100	PASS	AC=568;AF=0.113419;AN=5008;NS=2504;DP=17227;EAS_AF=0.1558;AMR_AF=0.0764;AFR_AF=0.0968;EUR_AF=0.1501;SAS_AF=0.0808;AA=G|||;VT=SNP
11	113862930	rs11214800	C	A	100	PASS	AC=1799;AF=0.359225;AN=5008;NS=2504;DP=19531;EAS_AF=0.5556;AMR_AF=0.3285;AFR_AF=0.0234;EUR_AF=0.5268;SAS_AF=0.4601;AA=C|||;VT=SNP
11	113862968	rs10891613	T	A	100	PASS	AC=2611;AF=0.521366;AN=5008;NS=2504;DP=19750;EAS_AF=0.6161;AMR_AF=0.5749;AFR_AF=0.2231;EUR_AF=0.672;SAS_AF=0.6339;AA=T|||;VT=SNP
11	113863131	rs7115470	C	A	100	PASS	AC=575;AF=0.114816;AN=5008;NS=2504;DP=21329;EAS_AF=0.1558;AMR_AF=0.0764;AFR_AF=0.1021;EUR_AF=0.1501;SAS_AF=0.0808;AA=C|||;VT=SNP
11	113863209	rs12421901	C	T	100	PASS	AC=562;AF=0.11222;AN=5008;NS=2504;DP=20819;EAS_AF=0.1121;AMR_AF=0.1859;AFR_AF=0.1369;EUR_AF=0.008;SAS_AF=0.1339;AA=C|||;VT=SNP
11	113864109	rs897685	C	T	100	PASS	AC=4005;AF=0.79972;AN=5008;NS=2504;DP=17284;EAS_AF=0.9067;AMR_AF=0.8732;AFR_AF=0.5484;EUR_AF=0.8807;SAS_AF=0.8937;AA=T|||;VT=SNP
11	113865158	rs930865	T	C	100	PASS	AC=1397;AF=0.278954;AN=5008;NS=2504;DP=12571;EAS_AF=0.2897;AMR_AF=0.2997;AFR_AF=0.3268;EUR_AF=0.2097;SAS_AF=0.2597;AA=c|||;VT=SNP
11	113865827	rs12361344	G	A	100	PASS	AC=687;AF=0.137181;AN=5008;NS=2504;DP=19274;EAS_AF=0.1498;AMR_AF=0.1066;AFR_AF=0.1051;EUR_AF=0.2008;SAS_AF=0.1237;AA=G|||;VT=SNP
11	113866007	rs60714211	G	A	100	PASS	AC=531;AF=0.10603;AN=5008;NS=2504;DP=19136;EAS_AF=0.0962;AMR_AF=0.0908;AFR_AF=0.1142;EUR_AF=0.1153;SAS_AF=0.1063;AA=G|||;VT=SNP
11	113866551	rs1379170	T	C	100	PASS	AC=2616;AF=0.522364;AN=5008;NS=2504;DP=17249;EAS_AF=0.619;AMR_AF=0.5749;AFR_AF=0.2231;EUR_AF=0.674;SAS_AF=0.6339;AA=T|||;VT=SNP
11	113867654	rs57740015	C	T	100	PASS	AC=421;AF=0.0840655;AN=5008;NS=2504;DP=19486;EAS_AF=0.1052;AMR_AF=0.0865;AFR_AF=0.0325;EUR_AF=0.1123;SAS_AF=0.1012;AA=C|||;VT=SNP
11	113867965	rs73558569	G	C	100	PASS	AC=633;AF=0.126398;AN=5008;NS=2504;DP=19164;EAS_AF=0.1171;AMR_AF=0.2003;AFR_AF=0.1619;EUR_AF=0.0199;SAS_AF=0.1452;AA=G|||;VT=SNP
11	113869356	rs7930014	T	G	100	PASS	AC=3510;AF=0.700879;AN=5008;NS=2504;DP=16420;EAS_AF=0.8353;AMR_AF=0.7622;AFR_AF=0.2209;EUR_AF=0.9911;SAS_AF=0.8691;AA=T|||;VT=SNP
11	113870041	rs55835514	C	T	100	PASS	AC=105;AF=0.0209665;AN=5008;NS=2504;DP=15817;EAS_AF=0.002;AMR_AF=0.0418;AFR_AF=0;EUR_AF=0.0696;SAS_AF=0.0041;AA=C|||;VT=SNP
11	113870683	rs1970831	G	A	100	PASS	AC=2531;AF=0.505391;AN=5008;NS=2504;DP=18010;EAS_AF=0.6627;AMR_AF=0.4395;AFR_AF=0.2572;EUR_AF=0.662;SAS_AF=0.5644;AA=G|||;VT=SNP
11	113870883	rs7126511	A	G	100	PASS	AC=1320;AF=0.263578;AN=5008;NS=2504;DP=18364;EAS_AF=0.1835;AMR_AF=0.3343;AFR_AF=0.1952;EUR_AF=0.328;SAS_AF=0.3221;AA=A|||;VT=SNP
11	113872478	rs7104236	C	A	100	PASS	AC=2195;AF=0.438299;AN=5008;NS=2504;DP=22229;EAS_AF=0.5764;AMR_AF=0.4236;AFR_AF=0.0598;EUR_AF=0.6789;SAS_AF=0.5706;AA=C|||;VT=SNP
11	113872627	rs11214806	T	C	100	PASS	AC=570;AF=0.113818;AN=5008;NS=2504;DP=20176;EAS_AF=0.1915;AMR_AF=0.0821;AFR_AF=0.0545;EUR_AF=0.1103;SAS_AF=0.1401;AA=T|||;VT=SNP
11	113872699	rs7104411	A	G	100	PASS	AC=2509;AF=0.500998;AN=5008;NS=2504;DP=19629;EAS_AF=0.5913;AMR_AF=0.4424;AFR_AF=0.261;EUR_AF=0.6849;SAS_AF=0.5849;AA=A|||;VT=SNP
11	113873697	rs4082224	C	T	100	PASS	AC=2159;AF=0.43111;AN=5008;NS=2504;DP=19815;EAS_AF=0.5774;AMR_AF=0.428;AFR_AF=0.0242;EUR_AF=0.6849;SAS_AF=0.5716;AA=C|||;VT=SNP
11	113874159	rs73013223	T	A	100	PASS	AC=565;AF=0.112819;AN=5008;NS=2504;DP=14692;EAS_AF=0.1855;AMR_AF=0.0836;AFR_AF=0.0552;EUR_AF=0.1093;SAS_AF=0.1401;AA=A|||;VT=SNP
11	113874247	rs73013225	A	G	100	PASS	AC=556;AF=0.111022;AN=5008;NS=2504;DP=16979;EAS_AF=0.1865;AMR_AF=0.0821;AFR_AF=0.0484;EUR_AF=0.1093;SAS_AF=0.1401;AA=A|||;VT=SNP
11	113875575	rs7925936	T	C	100	PASS	AC=701;AF=0.139976;AN=5008;NS=2504;DP=20187;EAS_AF=0.0427;AMR_AF=0.2089;AFR_AF=0.1581;EUR_AF=0.174;SAS_AF=0.1319;AA=T|||;VT=SNP
11	113875589	rs7925943	T	C	100	PASS	AC=613;AF=0.122404;AN=5008;NS=2504;DP=19633;EAS_AF=0.0427;AMR_AF=0.1974;AFR_AF=0.1014;EUR_AF=0.17;SAS_AF=0.1309;AA=T|||;VT=SNP
11	113875853	rs10891615	T	C	100	PASS	AC=2930;AF=0.585064;AN=5008;NS=2504;DP=17278;EAS_AF=0.6071;AMR_AF=0.4654;AFR_AF=0.5091;EUR_AF=0.6849;SAS_AF=0.6472;AA=T|||;VT=SNP
11	113876797	rs77423986	A	T	100	PASS	AC=564;AF=0.11262;AN=5008;NS=2504;DP=18990;EAS_AF=0.1667;AMR_AF=0.0879;AFR_AF=0.0696;EUR_AF=0.1093;SAS_AF=0.136;AA=A|||;VT=SNP
11	113876943	rs73013230	A	G	100	PASS	AC=591;AF=0.118011;AN=5008;NS=2504;DP=18913;EAS_AF=0.1667;AMR_AF=0.0922;AFR_AF=0.0877;EUR_AF=0.1093;SAS_AF=0.136;AA=G|||;VT=SNP
11	113877557	rs2364857	G	A	100	PASS	AC=3730;AF=0.744808;AN=5008;NS=2504;DP=20054;EAS_AF=0.6806;AMR_AF=0.7017;AFR_AF=0.6815;EUR_AF=0.8857;SAS_AF=0.7822;AA=G|||;VT=SNP
11	113877594	rs4318013	T	C	100	PASS	AC=3063;AF=0.611621;AN=5008;NS=2504;DP=19764;EAS_AF=0.6329;AMR_AF=0.6715;AFR_AF=0.2685;EUR_AF=0.8847;SAS_AF=0.7301;AA=T|||;VT=SNP
11	113877596	rs4318014	T	C	100	PASS	AC=3739;AF=0.746605;AN=5008;NS=2504;DP=19854;EAS_AF=0.6806;AMR_AF=0.7032;AFR_AF=0.6868;EUR_AF=0.8867;SAS_AF=0.7822;AA=C|||;VT=SNP
11	113879251	rs4938064	C	T	100	PASS	AC=3735;AF=0.745807;AN=5008;NS=2504;DP=18620;EAS_AF=0.6776;AMR_AF=0.7046;AFR_AF=0.6876;EUR_AF=0.8837;SAS_AF=0.7822;AA=c|||;VT=SNP
11	113879541	rs4938065	C	A	100	PASS	AC=3735;AF=0.745807;AN=5008;NS=2504;DP=17887;EAS_AF=0.6776;AMR_AF=0.7046;AFR_AF=0.6876;EUR_AF=0.8837;SAS_AF=0.7822;AA=c|||;VT=SNP
11	113880679	rs10789985	A	G	100	PASS	AC=3737;AF=0.746206;AN=5008;NS=2504;DP=17951;EAS_AF=0.6786;AMR_AF=0.7046;AFR_AF=0.6876;EUR_AF=0.8847;SAS_AF=0.7822;AA=-|||;VT=SNP
11	113881139	rs12576962	T	C	100	PASS	AC=2248;AF=0.448882;AN=5008;NS=2504;DP=15996;EAS_AF=0.5893;AMR_AF=0.4308;AFR_AF=0.062;EUR_AF=0.6849;SAS_AF=0.5971;AA=t|||;VT=SNP
11	113882422	rs11604851	C	G	100	PASS	AC=716;AF=0.142971;AN=5008;NS=2504;DP=19144;EAS_AF=0.1815;AMR_AF=0.085;AFR_AF=0.1369;EUR_AF=0.1093;SAS_AF=0.1871;AA=N|||;VT=SNP
11	113882821	rs10789986	T	C	100	PASS	AC=3441;AF=0.687101;AN=5008;NS=2504;DP=17044;EAS_AF=0.631;AMR_AF=0.6945;AFR_AF=0.5446;EUR_AF=0.8837;SAS_AF=0.7301;AA=T|||;VT=SNP
11	113884524	rs12289199	G	A	100	PASS	AC=1251;AF=0.2498;AN=5008;NS=2504;DP=18016;EAS_AF=0.2163;AMR_AF=0.1153;AFR_AF=0.4992;EUR_AF=0.1083;SAS_AF=0.1881;AA=g|||;VT=SNP
11	113884760	rs7119284	T	C	100	PASS	AC=706;AF=0.140974;AN=5008;NS=2504;DP=16536;EAS_AF=0.0437;AMR_AF=0.2334;AFR_AF=0.1278;EUR_AF=0.1998;SAS_AF=0.1329;AA=t|||;VT=SNP
11	113884984	rs7103325	C	T	100	PASS	AC=809;AF=0.161542;AN=5008;NS=2504;DP=17921;EAS_AF=0.0437;AMR_AF=0.2435;AFR_AF=0.2005;EUR_AF=0.1998;SAS_AF=0.1329;AA=c|||;VT=SNP
11	113885412	rs4938066	A	G	100	PASS	AC=2030;AF=0.405351;AN=5008;NS=2504;DP=15611;EAS_AF=0.3135;AMR_AF=0.3473;AFR_AF=0.6392;EUR_AF=0.3082;SAS_AF=0.3252;AA=G|||;VT=SNP
11	113885634	rs4938067	A	T	100	PASS	AC=1310;AF=0.261581;AN=5008;NS=2504;DP=13544;EAS_AF=0.0615;AMR_AF=0.2565;AFR_AF=0.5182;EUR_AF=0.2028;SAS_AF=0.1851;AA=A|||;VT=SNP
11	113885790	rs3867474	G	T	100	PASS	AC=2199;AF=0.439097;AN=5008;NS=2504;DP=13986;EAS_AF=0.5308;AMR_AF=0.438;AFR_AF=0.0681;EUR_AF=0.6849;SAS_AF=0.5941;AA=T|||;VT=SNP
11	113885979	rs11606742	G	C	100	PASS	AC=588;AF=0.117412;AN=5008;NS=2504;DP=18570;EAS_AF=0.2222;AMR_AF=0.0821;AFR_AF=0.0484;EUR_AF=0.1054;SAS_AF=0.1401;AA=G|||;VT=SNP
11	113886190	rs3894248	G	A	100	PASS	AC=2511;AF=0.501398;AN=5008;NS=2504;DP=19888;EAS_AF=0.5308;AMR_AF=0.451;AFR_AF=0.2927;EUR_AF=0.6909;SAS_AF=0.5941;AA=G|||;VT=SNP
11	113886210	rs11606774	G	A	100	PASS	AC=667;AF=0.133187;AN=5008;NS=2504;DP=20393;EAS_AF=0.252;AMR_AF=0.0865;AFR_AF=0.0817;EUR_AF=0.1054;SAS_AF=0.1421;AA=G|||;VT=SNP
11	113886654	rs3894247	T	C	100	PASS	AC=2838;AF=0.566693;AN=5008;NS=2504;DP=18530;EAS_AF=0.5486;AMR_AF=0.4697;AFR_AF=0.4788;EUR_AF=0.6909;SAS_AF=0.6452;AA=T|||;VT=SNP
11	113886816	rs3889025	C	G	100	PASS	AC=1380;AF=0.275559;AN=5008;NS=2504;DP=16619;EAS_AF=0.2956;AMR_AF=0.3127;AFR_AF=0.2224;EUR_AF=0.3022;SAS_AF=0.273;AA=C|||;VT=SNP
11	113887138	rs17544032	C	T	100	PASS	AC=761;AF=0.151957;AN=5008;NS=2504;DP=15370;EAS_AF=0.0466;AMR_AF=0.2291;AFR_AF=0.174;EUR_AF=0.1968;SAS_AF=0.1299;AA=C|||;VT=SNP
11	113887345	rs11606861	T	C	100	PASS	AC=2512;AF=0.501597;AN=5008;NS=2504;DP=15871;EAS_AF=0.5317;AMR_AF=0.451;AFR_AF=0.2935;EUR_AF=0.6899;SAS_AF=0.5941;AA=T|||;VT=SNP
11	113887360	rs4553401	C	T	100	PASS	AC=1628;AF=0.32508;AN=5008;NS=2504;DP=15376;EAS_AF=0.3125;AMR_AF=0.3242;AFR_AF=0.354;EUR_AF=0.3032;SAS_AF=0.3221;AA=C|||;VT=SNP
11	113888450	rs10789988	C	T	100	PASS	AC=2794;AF=0.557907;AN=5008;NS=2504;DP=20808;EAS_AF=0.5377;AMR_AF=0.4597;AFR_AF=0.4697;EUR_AF=0.6779;SAS_AF=0.6442;AA=C|||;VT=SNP
11	113889579	rs12805609	A	G	100	PASS	AC=2797;AF=0.558506;AN=5008;NS=2504;DP=13156;EAS_AF=0.748;AMR_AF=0.5764;AFR_AF=0.1762;EUR_AF=0.7376;SAS_AF=0.683;AA=A|||;VT=SNP
11	113889713	rs7101955	G	C	100	PASS	AC=4275;AF=0.853634;AN=5008;NS=2504;DP=17145;EAS_AF=0.8294;AMR_AF=0.7723;AFR_AF=0.7988;EUR_AF=0.9692;SAS_AF=0.8916;AA=C|||;VT=SNP
11	113889798	rs74494412	C	A	100	PASS	AC=291;AF=0.058107;AN=5008;NS=2504;DP=20765;EAS_AF=0.0298;AMR_AF=0.0418;AFR_AF=0.0908;EUR_AF=0.0209;SAS_AF=0.093;AA=C|||;VT=SNP
11	113890125	rs7118530	T	C	100	PASS	AC=1540;AF=0.307508;AN=5008;NS=2504;DP=20532;EAS_AF=0.3155;AMR_AF=0.2925;AFR_AF=0.2421;EUR_AF=0.3588;SAS_AF=0.3456;AA=T|||;VT=SNP
11	113890219	rs7940335	T	A	100	PASS	AC=4600;AF=0.91853;AN=5008;NS=2504;DP=19510;EAS_AF=0.8879;AMR_AF=0.817;AFR_AF=0.8903;EUR_AF=0.9901;SAS_AF=0.9867;AA=G|||;VT=SNP
11	113890317	rs78830115	T	C	100	PASS	AC=958;AF=0.191294;AN=5008;NS=2504;DP=20164;EAS_AF=0.0605;AMR_AF=0.1571;AFR_AF=0.2632;EUR_AF=0.2276;SAS_AF=0.2157;AA=T|||;VT=SNP
11	113890353	rs12221649	T	C	100	PASS	AC=604;AF=0.120607;AN=5008;NS=2504;DP=20214;EAS_AF=0.2113;AMR_AF=0.1398;AFR_AF=0.0295;EUR_AF=0.1312;SAS_AF=0.1258;AA=C|||;VT=SNP
11	113890474	rs57662195	C	T	100	PASS	AC=884;AF=0.176518;AN=5008;NS=2504;DP=14710;EAS_AF=0.0605;AMR_AF=0.1513;AFR_AF=0.211;EUR_AF=0.2276;SAS_AF=0.2147;AA=C|||;VT=SNP
11	113890513	rs10789989	T	C	100	PASS	AC=4308;AF=0.860224;AN=5008;NS=2504;DP=13517;EAS_AF=0.8581;AMR_AF=0.7752;AFR_AF=0.7988;EUR_AF=0.9692;SAS_AF=0.8937;AA=C|||;VT=SNP
11	113890577	rs56903197	G	A	100	PASS	AC=1035;AF=0.206669;AN=5008;NS=2504;DP=15764;EAS_AF=0.1052;AMR_AF=0.1614;AFR_AF=0.2852;EUR_AF=0.2276;SAS_AF=0.2157;AA=A|||;VT=SNP
11	113890708	rs2085421	A	G	100	PASS	AC=2657;AF=0.530551;AN=5008;NS=2504;DP=15953;EAS_AF=0.5427;AMR_AF=0.4726;AFR_AF=0.475;EUR_AF=0.6113;SAS_AF=0.5511;AA=A|||;VT=SNP
11	113890882	rs59842979	A	G	100	PASS	AC=938;AF=0.1873;AN=5008;NS=2504;DP=12418;EAS_AF=0.1062;AMR_AF=0.1571;AFR_AF=0.2141;EUR_AF=0.2276;SAS_AF=0.2147;AA=G|||;VT=SNP
11	113891252	rs4938068	G	A	100	PASS	AC=4306;AF=0.859824;AN=5008;NS=2504;DP=18442;EAS_AF=0.8581;AMR_AF=0.7752;AFR_AF=0.798;EUR_AF=0.9682;SAS_AF=0.8937;AA=A|||;VT=SNP
11	113892617	rs1563533	A	G	100	PASS	AC=4324;AF=0.863419;AN=5008;NS=2504;DP=17244;EAS_AF=0.8581;AMR_AF=0.7752;AFR_AF=0.8116;EUR_AF=0.9682;SAS_AF=0.8937;AA=G|||;VT=SNP
11	113892708	rs17626940	G	A	100	PASS	AC=886;AF=0.176917;AN=5008;NS=2504;DP=21334;EAS_AF=0.0605;AMR_AF=0.1527;AFR_AF=0.2126;EUR_AF=0.2266;SAS_AF=0.2147;AA=G|||;VT=SNP
11	113892901	rs2045364	T	C	100	PASS	AC=4605;AF=0.919529;AN=5008;NS=2504;DP=18359;EAS_AF=0.8879;AMR_AF=0.817;AFR_AF=0.8941;EUR_AF=0.9901;SAS_AF=0.9867;AA=C|||;VT=SNP
11	113892941	rs2045365	G	A	100	PASS	AC=608;AF=0.121406;AN=5008;NS=2504;DP=17656;EAS_AF=0.2113;AMR_AF=0.1398;AFR_AF=0.0303;EUR_AF=0.1322;SAS_AF=0.1278;AA=G|||;VT=SNP
```
