## Supplementary material for "Characterization of shared and ancestry-specific signals driving complex traits using multi-ancestry fine-mapping": mesusieoutput

```
                 eur          afr      eur_afr
   [1,] 0.0001710276 1.152396e-04 3.833708e-05
   [2,] 0.0001357821 7.875603e-05 2.449531e-05
   [3,] 0.0001499250 2.826225e-04 6.921790e-05
   [4,] 0.0001357182 7.747052e-05 2.431690e-05
   [5,] 0.0001663405 9.081474e-05 2.825875e-05
   [6,] 0.0001860745 1.007423e-04 2.726310e-05
   [7,] 0.0001884715 1.002662e-04 2.716274e-05
   [8,] 0.0001677472 1.393898e-04 4.203712e-05
   [9,] 0.0001554517 9.987688e-05 3.270309e-05
  [10,] 0.0001785210 1.696949e-04 5.051071e-05
  [11,] 0.0001771274 1.696949e-04 5.042760e-05
  [12,] 0.0001425090 7.669602e-05 2.368471e-05
  [13,] 0.0001422782 7.760968e-05 2.385655e-05
  [14,] 0.0001366398 9.470677e-05 3.014322e-05
  [15,] 0.0001751992 1.983199e-04 7.423345e-05
  [16,] 0.0001684244 2.951223e-04 8.493706e-05
  [17,] 0.0001643034 1.623777e-04 5.044487e-05
  [18,] 0.0001700059 3.479280e-04 5.281092e-05
  [19,] 0.0001681996 3.613122e-04 1.754706e-04
  [20,] 0.0001614006 1.099994e-04 3.483060e-05
  [21,] 0.0001564961 1.927266e-04 6.230203e-05
  [22,] 0.0001415753 1.382472e-04 3.922031e-05
  [23,] 0.0001763249 5.293940e-04 2.875064e-04
  [24,] 0.0001643123 1.624539e-04 5.046642e-05
  [25,] 0.0001688159 1.935557e-04 9.019693e-05
  [26,] 0.0001689575 2.189114e-04 1.035139e-04
  [27,] 0.0001705823 2.134312e-04 5.967140e-05
  [28,] 0.0001925349 2.202566e-04 3.748009e-05
  [29,] 0.0001428812 1.152549e-04 3.635748e-05
  [30,] 0.0002316963 1.265312e-04 5.253559e-05
  [31,] 0.0001352831 2.037308e-04 5.381388e-05
  [32,] 0.0001645588 1.522019e-04 4.837537e-05
  [33,] 0.0001643537 1.153988e-04 3.619614e-05
  [34,] 0.0001688311 1.733262e-04 5.288409e-05
  [35,] 0.0001791356 1.146124e-04 3.558554e-05
  [36,] 0.0001625146 2.416577e-04 4.485113e-05
  [37,] 0.0001509382 8.063093e-05 2.490299e-05
  [38,] 0.0001527785 8.014432e-05 2.500729e-05
  [39,] 0.0001462947 8.415688e-05 2.920686e-05
  [40,] 0.0001489930 8.163828e-05 2.507110e-05
  [41,] 0.0001641034 3.415984e-04 1.129666e-04
  [42,] 0.0001642348 3.323155e-04 1.107854e-04
  [43,] 0.0001426411 1.286116e-04 3.785511e-05
  [44,] 0.0001728329 1.136514e-04 3.782797e-05
  [45,] 0.0001517319 8.052340e-05 2.396494e-05
  [46,] 0.0001643356 5.770892e-04 1.809389e-04
  [47,] 0.0001707313 2.504165e-04 7.998255e-05
  [48,] 0.0001647203 2.014255e-04 6.155708e-05
  [49,] 0.0001647347 2.014429e-04 6.105998e-05
  [50,] 0.0001647327 2.014429e-04 6.095802e-05
  [51,] 0.0001647035 2.026450e-04 6.147686e-05
  [52,] 0.0001625152 1.009744e-04 3.254946e-05
  [53,] 0.0001752196 1.132957e-04 3.815932e-05
  [54,] 0.0001621982 1.118823e-04 3.567196e-05
  [55,] 0.0001630005 1.134844e-04 3.581027e-05
  [56,] 0.0001638486 1.224763e-04 3.914882e-05
  [57,] 0.0001650924 3.540204e-04 1.168915e-04
  [58,] 0.0001639587 1.200911e-04 3.809149e-05
  [59,] 0.0001635085 2.321954e-04 7.413836e-05
  [60,] 0.0001643449 1.520493e-04 4.739296e-05
  [61,] 0.0001621991 4.236065e-04 1.403874e-04
  [62,] 0.0001722685 1.179933e-04 3.670729e-05
  [63,] 0.0001633440 1.644148e-04 5.110853e-05
  [64,] 0.0001401720 2.435501e-04 6.092336e-05
  [65,] 0.0001660232 1.964634e-04 6.368517e-05
  [66,] 0.0001762822 1.286509e-04 4.340212e-05
  [67,] 0.0001626042 1.084997e-04 3.502930e-05
  [68,] 0.0001666563 2.050055e-04 6.801656e-05
  [69,] 0.0001548582 2.302695e-04 5.396893e-05
  [70,] 0.0001764282 1.381819e-04 4.275486e-05
  [71,] 0.0001755749 1.315113e-04 4.558258e-05
  [72,] 0.0001669278 2.351686e-04 7.924111e-05
  [73,] 0.0001734833 3.129156e-04 6.664101e-05
  [74,] 0.0001664466 1.725633e-04 4.496920e-05
  [75,] 0.0001888089 1.168019e-04 3.555878e-05
  [76,] 0.0001720514 2.978669e-04 6.501933e-05
  [77,] 0.0002164096 1.271089e-04 5.986827e-05
  [78,] 0.0001667677 2.319412e-04 7.762129e-05
  [79,] 0.0001720279 3.056294e-04 6.637363e-05
  [80,] 0.0001668133 2.326735e-04 7.804226e-05
  [81,] 0.0001730406 2.042103e-04 6.889079e-05
  [82,] 0.0001664536 2.327955e-04 7.682431e-05
  [83,] 0.0001646042 8.046736e-05 2.928313e-05
  [84,] 0.0001484035 2.894259e-04 7.540198e-05
  [85,] 0.0001747932 1.335793e-04 4.535102e-05
  [86,] 0.0001712661 9.795699e-05 3.032256e-05
  [87,] 0.0001536303 1.234898e-04 3.721687e-05
  [88,] 0.0001713020 1.518507e-04 5.023426e-05
  [89,] 0.0001670215 1.734632e-04 6.323461e-05
  [90,] 0.0001808024 3.694410e-04 2.043861e-04
  [91,] 0.0001557405 1.117837e-03 2.636528e-04
  [92,] 0.0001777717 4.731479e-04 2.603439e-04
  [93,] 0.0001618454 1.077715e-04 3.263861e-05
  [94,] 0.0001728993 1.055721e-04 3.806356e-05
  [95,] 0.0001671359 1.716770e-04 5.620642e-05
  [96,] 0.0001662947 1.716324e-04 5.543110e-05
  [97,] 0.0002182228 7.897142e-05 3.193654e-05
  [98,] 0.0001604389 1.154913e-04 3.447590e-05
  [99,] 0.0001674868 2.364899e-03 1.215734e-03
 [100,] 0.0001883623 9.176055e-05 3.831036e-05
 [101,] 0.0001825509 1.045314e-04 3.343530e-05
 [102,] 0.0001701839 2.631071e-04 4.629717e-05
 [103,] 0.0001615130 1.047056e-04 3.230374e-05
 [104,] 0.0001783480 1.015777e-04 3.194918e-05
 [105,] 0.0001600225 1.093918e-04 3.309980e-05
 [106,] 0.0001735811 3.582195e-04 1.267444e-04
 [107,] 0.0001593869 1.084473e-04 3.307058e-05
 [108,] 0.0001749261 1.063757e-04 3.969388e-05
 [109,] 0.0001590296 1.072481e-04 3.290211e-05
 [110,] 0.0001916380 8.110673e-05 3.172018e-05
 [111,] 0.0001842275 1.018058e-04 3.408311e-05
 [112,] 0.0001706987 3.453028e-04 1.384199e-04
 [113,] 0.0001876419 2.470610e-04 1.359243e-04
 [114,] 0.0001357969 7.628521e-05 2.385277e-05
 [115,] 0.0001489661 1.983670e-04 5.234294e-05
 [116,] 0.0001895182 1.538514e-04 5.938202e-05
 [117,] 0.0001478001 8.715778e-05 2.663812e-05
 [118,] 0.0002288905 1.508490e-04 6.673774e-05
 [119,] 0.0002411441 1.494428e-04 5.853271e-05
 [120,] 0.0001724204 1.369533e-04 4.529180e-05
 [121,] 0.0002364499 1.501461e-04 6.392776e-05
 [122,] 0.0002324273 1.572146e-04 3.053047e-05
 [123,] 0.0001753216 1.272840e-04 4.245276e-05
 [124,] 0.0002360675 1.508207e-04 6.826407e-05
 [125,] 0.0001657350 1.029873e-04 2.813986e-05
 [126,] 0.0001771888 1.551609e-04 5.079151e-05
 [127,] 0.0001752292 1.269493e-04 4.189698e-05
 [128,] 0.0002036161 1.537596e-04 5.948322e-05
 [129,] 0.0002336596 1.510762e-04 6.857311e-05
 [130,] 0.0001772180 1.550725e-04 5.080579e-05
 [131,] 0.0002427474 1.510369e-04 2.961326e-05
 [132,] 0.0002371831 1.510666e-04 6.945682e-05
 [133,] 0.0002383210 1.510712e-04 6.976150e-05
 [134,] 0.0002279918 1.523290e-04 6.974068e-05
 [135,] 0.0002254237 1.520400e-04 6.844786e-05
 [136,] 0.0001752988 1.268380e-04 4.182567e-05
 [137,] 0.0002277216 1.541046e-04 3.363737e-05
 [138,] 0.0001656463 9.511126e-05 2.765094e-05
 [139,] 0.0001652398 1.033644e-04 2.847744e-05
 [140,] 0.0002319661 1.521631e-04 7.060291e-05
 [141,] 0.0001744795 1.043867e-04 3.484984e-05
 [142,] 0.0002361607 1.521120e-04 7.169831e-05
 [143,] 0.0001750932 1.268793e-04 4.180146e-05
 [144,] 0.0002368823 1.520538e-04 7.176760e-05
 [145,] 0.0002364578 1.521005e-04 7.175534e-05
 [146,] 0.0002391520 1.904113e-04 3.325946e-05
 [147,] 0.0002346173 1.520807e-04 7.120060e-05
 [148,] 0.0002192122 1.469350e-04 3.034581e-05
 [149,] 0.0002338153 1.515361e-04 6.968312e-05
 [150,] 0.0002408835 1.525560e-04 7.406132e-05
 [151,] 0.0002346210 1.502279e-04 6.883962e-05
 [152,] 0.0002509475 1.498133e-04 7.142692e-05
 [153,] 0.0001377364 2.978239e-04 8.819885e-05
 [154,] 0.0001757424 1.227124e-04 3.975347e-05
 [155,] 0.0001768665 1.389777e-04 4.450694e-05
 [156,] 0.0002500918 1.532534e-04 7.715643e-05
 [157,] 0.0001680669 8.850954e-05 2.609555e-05
 [158,] 0.0001384455 3.304930e-04 1.000261e-04
 [159,] 0.0002111424 1.714366e-04 8.421946e-05
 [160,] 0.0001816581 1.068214e-04 3.782236e-05
 [161,] 0.0001855480 1.623726e-04 5.663154e-05
 [162,] 0.0001779181 1.400417e-04 4.614625e-05
 [163,] 0.0001661473 1.274395e-04 4.035367e-05
 [164,] 0.0001838059 1.622854e-04 5.564820e-05
 [165,] 0.0004607941 1.466459e-04 1.592965e-04
 [166,] 0.0001556622 1.035969e-04 3.127477e-05
 [167,] 0.0002081874 1.611180e-04 6.327245e-05
 [168,] 0.0002979063 1.355305e-04 2.967146e-05
 [169,] 0.0001968846 2.428441e-04 4.950389e-05
 [170,] 0.0001940183 2.210993e-04 4.812459e-05
 [171,] 0.0001947144 1.618240e-04 6.142191e-05
 [172,] 0.0002582379 2.209850e-04 4.344467e-05
 [173,] 0.0001786965 1.492147e-04 6.282538e-05
 [174,] 0.0002240338 3.170368e-04 5.091042e-05
 [175,] 0.0001617363 8.926581e-05 2.819892e-05
 [176,] 0.0001854466 1.634155e-04 5.977103e-05
 [177,] 0.0002134964 3.349307e-04 5.394655e-05
 [178,] 0.0002151798 3.404989e-04 5.406100e-05
 [179,] 0.0001983423 1.444569e-04 3.926761e-05
 [180,] 0.0001823422 1.481998e-04 4.028058e-05
 [181,] 0.0002043146 1.171322e-04 5.281503e-05
 [182,] 0.0001674932 9.320158e-05 2.915631e-05
 [183,] 0.0001953535 4.845820e-04 8.316450e-05
 [184,] 0.0001693857 9.343380e-05 2.915889e-05
 [185,] 0.0001743391 1.602697e-04 5.262831e-05
 [186,] 0.0001820302 9.515576e-05 3.230422e-05
 [187,] 0.0002104090 2.190700e-04 4.691949e-05
 [188,] 0.0002074659 2.297654e-04 4.729192e-05
 [189,] 0.0001470785 8.509765e-05 2.733641e-05
 [190,] 0.0002087868 2.304484e-04 4.726136e-05
 [191,] 0.0001993106 1.109429e-04 2.917275e-05
 [192,] 0.0001818968 1.654919e-04 5.811206e-05
 [193,] 0.0002042796 2.304484e-04 4.744599e-05
 [194,] 0.0002039756 2.370443e-04 4.768974e-05
 [195,] 0.0001409349 7.793666e-05 2.557568e-05
 [196,] 0.0001717981 1.075000e-04 4.157123e-05
 [197,] 0.0002070968 2.420955e-04 4.768045e-05
 [198,] 0.0002051294 2.302886e-04 4.739659e-05
 [199,] 0.0001382099 7.864060e-05 2.528317e-05
 [200,] 0.0002046071 2.319838e-04 4.745714e-05
 [201,] 0.0001535122 1.053460e-04 3.782566e-05
 [202,] 0.0001892919 2.453514e-04 4.935742e-05
 [203,] 0.0001771212 1.001120e-04 3.392455e-05
 [204,] 0.0001917038 2.432285e-04 4.894613e-05
 [205,] 0.0001850742 2.245042e-04 4.889138e-05
 [206,] 0.0001915068 2.244884e-04 4.812531e-05
 [207,] 0.0001894671 2.257685e-04 4.835943e-05
 [208,] 0.0001938898 2.245037e-04 4.794611e-05
 [209,] 0.0001936271 2.243107e-04 4.795580e-05
 [210,] 0.0001723803 1.635869e-04 5.528741e-05
 [211,] 0.0001932601 2.243166e-04 4.798564e-05
 [212,] 0.0001488957 1.873857e-04 6.961371e-05
 [213,] 0.0001951150 1.358211e-04 4.321466e-05
 [214,] 0.0001724259 1.645711e-04 5.615512e-05
 [215,] 0.0001900957 2.236828e-04 4.821574e-05
 [216,] 0.0001890701 2.268200e-04 4.846855e-05
 [217,] 0.0001751829 1.762801e-04 5.487361e-05
 [218,] 0.0001390492 1.734866e-04 5.490851e-05
 [219,] 0.0001744243 1.645860e-04 5.700758e-05
 [220,] 0.0001732055 1.645651e-04 5.647919e-05
 [221,] 0.0001750509 1.748324e-04 5.467255e-05
 [222,] 0.0001731649 2.460954e-04 5.476371e-05
 [223,] 0.0001859927 1.715583e-04 4.149261e-05
 [224,] 0.0001739851 1.657069e-04 5.771001e-05
 [225,] 0.0001771491 1.949127e-04 4.934192e-05
 [226,] 0.0001556805 1.415507e-04 4.248449e-05
 [227,] 0.0001450603 1.054014e-04 3.225901e-05
 [228,] 0.0001568521 1.424577e-04 4.197021e-05
 [229,] 0.0001562296 1.453636e-04 5.696543e-05
 [230,] 0.0002054386 4.417207e-04 2.584415e-04
 [231,] 0.0001362515 1.071812e-04 3.382310e-05
 [232,] 0.0001577525 9.150531e-05 2.938970e-05
 [233,] 0.0001455937 1.960307e-04 5.815597e-05
 [234,] 0.0001535917 1.064124e-04 4.013759e-05
 [235,] 0.0001440858 5.129190e-04 1.650945e-04
 [236,] 0.0001530266 9.153130e-05 2.867444e-05
 [237,] 0.0001597147 1.400164e-04 4.259476e-05
 [238,] 0.0001703385 1.044286e-04 3.429567e-05
 [239,] 0.0001638334 1.986854e-04 6.192238e-05
 [240,] 0.0001460437 2.928713e-04 9.694716e-05
 [241,] 0.0001426802 9.053979e-05 2.989577e-05
 [242,] 0.0001436593 9.041708e-05 3.001451e-05
 [243,] 0.0001432350 1.605526e-04 5.451721e-05
 [244,] 0.0001638932 1.658658e-04 5.148087e-05
 [245,] 0.0002107849 5.575756e-04 3.509875e-04
 [246,] 0.0001638970 1.495451e-04 4.585135e-05
 [247,] 0.0001612286 1.092166e-04 3.653697e-05
 [248,] 0.0001465189 9.408425e-05 3.021607e-05
 [249,] 0.0001642892 1.571473e-04 4.883146e-05
 [250,] 0.0001627313 2.680686e-04 9.134111e-05
 [251,] 0.0001765865 9.565834e-05 3.614545e-05
 [252,] 0.0001528950 1.441624e-04 4.173034e-05
 [253,] 0.0001721723 1.131091e-04 3.919371e-05
 [254,] 0.0001637962 1.384156e-04 4.384125e-05
 [255,] 0.0001645359 1.580216e-04 4.893952e-05
 [256,] 0.0001644377 1.584158e-04 4.899043e-05
 [257,] 0.0001971556 2.922197e-04 1.522738e-04
 [258,] 0.0001428268 1.000541e-04 3.238226e-05
 [259,] 0.0001623041 2.411721e-04 1.015770e-04
 [260,] 0.0001449897 1.278895e-04 3.434869e-05
 [261,] 0.0001557740 1.576658e-04 4.738153e-05
 [262,] 0.0001645947 1.674757e-04 5.276953e-05
 [263,] 0.0001494933 1.402630e-04 4.132530e-05
 [264,] 0.0001646389 1.672648e-04 5.268148e-05
 [265,] 0.0001457847 1.193752e-04 3.673599e-05
 [266,] 0.0001624317 4.344453e-04 1.431442e-04
 [267,] 0.0001398790 1.236823e-04 3.607380e-05
 [268,] 0.0001497562 1.402150e-04 4.132403e-05
 [269,] 0.0001432668 3.860684e-04 1.291704e-04
 [270,] 0.0001646147 1.672780e-04 5.265842e-05
 [271,] 0.0001717656 1.450281e-04 5.103509e-05
 [272,] 0.0001424952 2.180262e-04 7.070266e-05
 [273,] 0.0001417213 2.263822e-04 7.187935e-05
 [274,] 0.0001425274 4.160056e-04 1.365173e-04
 [275,] 0.0001715407 1.265793e-04 3.907300e-05
 [276,] 0.0001423449 6.353357e-04 2.021809e-04
 [277,] 0.0001469243 1.020219e-04 3.234603e-05
 [278,] 0.0001978032 2.707434e-04 1.402161e-04
 [279,] 0.0001722781 1.135574e-04 3.939145e-05
 [280,] 0.0001420522 6.317717e-04 1.990789e-04
 [281,] 0.0001455650 1.417556e-04 4.260742e-05
 [282,] 0.0001415833 5.758028e-04 1.793657e-04
 [283,] 0.0001422559 6.313228e-04 2.003168e-04
 [284,] 0.0001994115 2.893483e-04 1.535361e-04
 [285,] 0.0001487589 9.797911e-05 3.046396e-05
 [286,] 0.0001647387 1.585159e-04 4.895191e-05
 [287,] 0.0001959047 2.558250e-04 1.290280e-04
 [288,] 0.0001426981 2.957818e-04 8.809305e-05
 [289,] 0.0001470107 1.358805e-04 3.504925e-05
 [290,] 0.0001570089 1.636045e-04 4.678227e-05
 [291,] 0.0001359926 6.933949e-04 1.868462e-04
 [292,] 0.0001642610 1.583906e-04 4.904515e-05
 [293,] 0.0001643621 1.672797e-04 5.240424e-05
 [294,] 0.0001561745 1.622577e-04 4.752187e-05
 [295,] 0.0001456086 1.301697e-04 3.937669e-05
 [296,] 0.0001468670 1.300435e-04 3.403958e-05
 [297,] 0.0001414194 2.400590e-04 7.034611e-05
 [298,] 0.0002010728 2.901112e-04 1.564154e-04
 [299,] 0.0001499406 1.400079e-04 4.128115e-05
 [300,] 0.0001649112 1.672549e-04 5.290221e-05
 [301,] 0.0001900648 3.204454e-03 1.857507e-03
 [302,] 0.0001509969 1.396273e-04 4.185285e-05
 [303,] 0.0001668073 1.850124e-04 4.784218e-05
 [304,] 0.0001504011 1.304653e-04 3.917940e-05
 [305,] 0.0001647285 1.672780e-04 5.276527e-05
 [306,] 0.0001458221 9.240402e-05 2.906288e-05
 [307,] 0.0001446629 9.410117e-05 2.781980e-05
 [308,] 0.0001493844 1.402505e-04 4.132487e-05
 [309,] 0.0001646371 1.672780e-04 5.268593e-05
 [310,] 0.0001497869 1.400214e-04 4.127125e-05
 [311,] 0.0001993298 2.851999e-04 1.509877e-04
 [312,] 0.0001977145 2.926513e-04 1.534944e-04
 [313,] 0.0001458923 9.606586e-05 3.042227e-05
 [314,] 0.0001980231 2.953397e-04 1.555745e-04
 [315,] 0.0001963506 2.909561e-04 1.506138e-04
 [316,] 0.0001732940 1.164435e-04 3.744397e-05
 [317,] 0.0001615166 2.448517e-04 1.025388e-04
 [318,] 0.0001419984 2.381148e-04 7.580637e-05
 [319,] 0.0001634922 3.729791e-04 1.275998e-04
 [320,] 0.0001709124 2.885456e-04 9.056174e-05
 [321,] 0.0001955809 1.663309e-04 6.558195e-05
 [322,] 0.0001561467 1.805795e-04 5.326807e-05
 [323,] 0.0001502539 1.401004e-04 4.128510e-05
 [324,] 0.0001458960 2.490311e-04 8.218519e-05
 [325,] 0.0001488605 2.535877e-04 8.744672e-05
 [326,] 0.0001701430 1.154735e-04 3.771741e-05
 [327,] 0.0001620706 2.569976e-04 1.086189e-04
 [328,] 0.0002008462 3.087951e-04 1.679312e-04
 [329,] 0.0001827933 3.268208e-04 1.464315e-04
 [330,] 0.0001528938 1.430445e-04 4.919419e-05
 [331,] 0.0001565621 1.226385e-04 3.672503e-05
 [332,] 0.0001436679 2.273015e-04 7.152367e-05
 [333,] 0.0001626393 2.539406e-04 1.079409e-04
 [334,] 0.0001583876 1.515876e-04 4.682713e-05
 [335,] 0.0001595872 7.513062e-04 1.662998e-04
 [336,] 0.0001509039 1.080125e-03 3.778349e-04
 [337,] 0.0001643794 3.097625e-04 7.880607e-05
 [338,] 0.0001515816 9.999379e-04 3.567492e-04
 [339,] 0.0002008887 1.266057e-04 5.560538e-05
 [340,] 0.0002080654 1.054761e-04 4.385109e-05
 [341,] 0.0001593939 1.864360e-04 7.846774e-05
 [342,] 0.0001606093 1.688321e-04 7.112640e-05
 [343,] 0.0001577534 1.779706e-04 7.342245e-05
 [344,] 0.0001662377 1.016141e-03 5.033948e-04
 [345,] 0.0001583026 1.702186e-04 7.031577e-05
 [346,] 0.0001568128 1.700191e-04 6.924799e-05
 [347,] 0.0001563227 1.678076e-04 6.795050e-05
 [348,] 0.0001494916 3.889722e-04 1.404338e-04
 [349,] 0.0001468137 8.063622e-05 2.651684e-05
 [350,] 0.0001842052 1.851874e-04 9.188404e-05
 [351,] 0.0001560926 1.668082e-04 6.736250e-05
 [352,] 0.0001575617 1.634305e-04 6.680761e-05
 [353,] 0.0001491264 3.845707e-04 1.378967e-04
 [354,] 0.0001557121 1.619140e-04 6.498576e-05
 [355,] 0.0001565622 1.551226e-04 6.252178e-05
 [356,] 0.0001574394 8.741198e-05 3.202281e-05
 [357,] 0.0001561637 2.259738e-04 9.318679e-05
 [358,] 0.0001592459 1.591199e-04 6.586093e-05
 [359,] 0.0001699758 5.219479e-04 2.673360e-04
 [360,] 0.0001569882 2.909701e-04 1.226444e-04
 [361,] 0.0001577077 1.718957e-04 7.068472e-05
 [362,] 0.0001703286 5.324825e-04 2.740567e-04
 [363,] 0.0001586684 1.892393e-04 7.916214e-05
 [364,] 0.0001601602 1.876339e-04 7.954862e-05
 [365,] 0.0001455656 7.734259e-05 2.485597e-05
 [366,] 0.0001447533 7.731588e-05 2.468795e-05
 [367,] 0.0001638233 2.279010e-04 1.023622e-04
 [368,] 0.0001462569 1.139201e-03 3.186236e-04
 [369,] 0.0001666928 1.689708e-04 5.522243e-05
 [370,] 0.0001513489 2.593592e-04 9.771840e-05
 [371,] 0.0001515361 2.593592e-04 9.801217e-05
 [372,] 0.0001681052 1.379167e-04 5.996675e-05
 [373,] 0.0001658939 1.682711e-04 5.432053e-05
 [374,] 0.0001678490 1.761461e-04 6.322113e-05
 [375,] 0.0001458297 6.352927e-04 1.809600e-04
 [376,] 0.0001399476 3.272827e-04 7.068481e-05
 [377,] 0.0001543274 2.076672e-04 8.055927e-05
 [378,] 0.0001520857 1.451292e-04 4.181132e-05
 [379,] 0.0001432092 7.677234e-05 2.438165e-05
 [380,] 0.0001597220 7.811177e-05 2.403381e-05
 [381,] 0.0001476856 1.567332e-04 5.561042e-05
 [382,] 0.0001609370 7.708538e-05 2.432107e-05
 [383,] 0.0001493687 1.489550e-04 5.374406e-05
 [384,] 0.0001614566 7.752373e-05 2.418664e-05
 [385,] 0.0001679388 1.898669e-04 6.745790e-05
 [386,] 0.0001636900 7.820429e-05 2.409343e-05
 [387,] 0.0001713383 1.522056e-04 4.985552e-05
 [388,] 0.0001617206 7.718977e-05 2.429347e-05
 [389,] 0.0001440970 1.047552e-04 3.053387e-05
 [390,] 0.0001582198 7.729264e-05 2.418012e-05
 [391,] 0.0001607907 7.710986e-05 2.429922e-05
 [392,] 0.0001451503 1.068764e-04 3.353945e-05
 [393,] 0.0001706204 1.681632e-04 5.668239e-05
 [394,] 0.0001797827 1.525265e-04 5.237229e-05
 [395,] 0.0001506218 9.339431e-05 2.576712e-05
 [396,] 0.0001479722 1.266837e-04 4.476231e-05
 [397,] 0.0001485219 1.982349e-04 4.990023e-05
 [398,] 0.0001574919 1.045227e-04 4.011770e-05
 [399,] 0.0001688598 1.585341e-04 5.533690e-05
 [400,] 0.0001525298 4.505486e-04 1.741500e-04
 [401,] 0.0001620232 7.411059e-04 3.403292e-04
 [402,] 0.0001696487 1.626616e-04 5.773507e-05
 [403,] 0.0001479115 1.397658e-04 4.117840e-05
 [404,] 0.0001469445 1.572504e-03 5.528269e-04
 [405,] 0.0001774893 1.505882e-04 5.334061e-05
 [406,] 0.0001395721 8.494812e-04 2.268281e-04
 [407,] 0.0001749507 1.676476e-04 5.852063e-05
 [408,] 0.0002361290 9.157192e-05 4.079410e-05
 [409,] 0.0001541321 9.605601e-05 2.901854e-05
 [410,] 0.0001690579 8.069295e-05 2.887277e-05
 [411,] 0.0001755814 1.566531e-04 4.955349e-05
 [412,] 0.0001755854 1.762241e-04 6.477823e-05
 [413,] 0.0001853732 1.040939e-04 3.454932e-05
 [414,] 0.0001757028 1.761987e-04 6.483849e-05
 [415,] 0.0001759192 1.762053e-04 6.498325e-05
 [416,] 0.0001450591 1.292090e-04 4.479866e-05
 [417,] 0.0001902933 1.816871e-04 4.646171e-05
 [418,] 0.0001376030 1.636683e-03 3.694980e-04
 [419,] 0.0001956296 1.790502e-04 4.581213e-05
 [420,] 0.0001770638 1.763523e-04 6.581980e-05
 [421,] 0.0001417096 5.868578e-04 1.798792e-04
 [422,] 0.0001746523 1.762241e-04 6.416045e-05
 [423,] 0.0001501349 5.953218e-04 1.216199e-04
 [424,] 0.0001929166 1.482938e-04 3.991001e-05
 [425,] 0.0001693573 1.695537e-04 5.717005e-05
 [426,] 0.0001624453 1.986001e-04 7.147447e-05
 [427,] 0.0001469142 1.955983e-03 5.165413e-04
 [428,] 0.0001949976 1.997178e-04 4.797650e-05
 [429,] 0.0001767906 1.790763e-04 6.779540e-05
 [430,] 0.0001649482 2.024393e-04 4.904734e-05
 [431,] 0.0002005902 2.177929e-04 4.929304e-05
 [432,] 0.0001572968 1.323841e-04 3.437270e-05
 [433,] 0.0001429677 1.130873e-04 2.974377e-05
 [434,] 0.0001386313 1.489589e-04 3.864242e-05
 [435,] 0.0001865256 1.611337e-04 4.536522e-05
 [436,] 0.0001546054 3.678112e-04 7.606713e-05
 [437,] 0.0001878739 1.628498e-04 4.538458e-05
 [438,] 0.0001436889 2.492798e-04 8.585704e-05
 [439,] 0.0001681080 1.703874e-04 5.673640e-05
 [440,] 0.0004655645 9.935602e-05 4.739884e-05
 [441,] 0.0001426120 2.878899e-04 9.598196e-05
 [442,] 0.0001498863 9.673936e-05 2.941127e-05
 [443,] 0.0001780994 1.245393e-04 5.597376e-05
 [444,] 0.0001684317 1.692890e-04 5.640849e-05
 [445,] 0.0001477432 1.125107e-04 4.088342e-05
 [446,] 0.0001775299 1.918197e-04 5.631891e-05
 [447,] 0.0001505655 9.612104e-05 2.932885e-05
 [448,] 0.0001869769 1.648850e-04 4.588414e-05
 [449,] 0.0001766814 1.809234e-04 5.455756e-05
 [450,] 0.0001789559 1.808661e-04 5.316447e-05
 [451,] 0.0001498622 9.378933e-05 2.900389e-05
 [452,] 0.0001859606 1.598712e-04 4.526411e-05
 [453,] 0.0001487671 9.433840e-05 2.913009e-05
 [454,] 0.0001749234 1.160710e-04 4.470691e-05
 [455,] 0.0001529721 8.085090e-05 2.372003e-05
 [456,] 0.0001519162 8.724421e-05 3.139829e-05
 [457,] 0.0001733811 1.477992e-04 4.337436e-05
 [458,] 0.0001484034 9.314073e-05 3.075559e-05
 [459,] 0.0001582616 1.939984e-04 4.325089e-05
 [460,] 0.0001432853 8.719691e-05 2.761473e-05
 [461,] 0.0001481975 9.504774e-05 2.929614e-05
 [462,] 0.0001484397 9.468432e-05 2.920751e-05
 [463,] 0.0002221633 8.164885e-05 2.438353e-05
 [464,] 0.0001484602 9.450942e-05 2.917841e-05
 [465,] 0.0001829069 1.695979e-04 4.772075e-05
 [466,] 0.0002100802 1.093274e-04 4.507314e-05
 [467,] 0.0001806883 2.859252e-04 4.451490e-05
 [468,] 0.0002106013 1.096872e-04 4.546894e-05
 [469,] 0.0001820747 1.635381e-04 4.682142e-05
 [470,] 0.0001439817 9.385447e-05 3.218146e-05
 [471,] 0.0001602494 2.250922e-04 4.652479e-05
 [472,] 0.0002591102 2.226195e-04 3.582161e-05
 [473,] 0.0002111338 1.066489e-04 4.511826e-05
 [474,] 0.0001814369 1.710506e-04 4.847161e-05
 [475,] 0.0002016688 9.908343e-05 3.750438e-05
 [476,] 0.0001577138 1.346396e-04 3.462395e-05
 [477,] 0.0002059660 1.812674e-04 4.092729e-05
 [478,] 0.0002057157 9.516191e-05 2.889249e-05
 [479,] 0.0001681243 1.700292e-04 5.657029e-05
 [480,] 0.0001817750 1.801780e-04 5.020217e-05
 [481,] 0.0001808835 1.844018e-04 5.143442e-05
 [482,] 0.0001529084 1.571621e-04 3.995952e-05
 [483,] 0.0027050928 1.814973e-04 1.434622e-03
 [484,] 0.0002054470 1.731204e-04 4.063879e-05
 [485,] 0.0021730027 1.890793e-04 1.235469e-03
 [486,] 0.0001536607 7.762489e-05 2.375254e-05
 [487,] 0.0001818699 1.887741e-04 5.187416e-05
 [488,] 0.0001445691 2.947365e-03 8.346790e-04
 [489,] 0.0002289747 1.094292e-04 5.320463e-05
 [490,] 0.0002326434 1.354383e-04 4.100306e-05
 [491,] 0.0001733791 1.469603e-04 5.566682e-05
 [492,] 0.0023278881 1.908313e-04 1.346596e-03
 [493,] 0.0001655353 1.087551e-04 2.919557e-05
 [494,] 0.0001826600 1.624485e-04 4.697078e-05
 [495,] 0.0001804827 2.965067e-04 1.368949e-04
 [496,] 0.0001535136 1.276890e-04 3.459717e-05
 [497,] 0.0002689834 8.850729e-05 7.122699e-05
 [498,] 0.0002184213 1.581411e-04 4.065080e-05
 [499,] 0.0001533621 1.431807e-04 3.728009e-05
 [500,] 0.0001534895 1.568423e-04 3.966600e-05
 [501,] 0.0001453630 1.608589e-03 5.189862e-04
 [502,] 0.0001812054 1.974400e-04 8.738992e-05
 [503,] 0.0001808953 1.030121e-04 4.019459e-05
 [504,] 0.0001914123 1.276786e-04 5.580379e-05
 [505,] 0.0001667108 1.666140e-04 5.394258e-05
 [506,] 0.0001794589 1.533992e-04 4.625282e-05
 [507,] 0.0001475799 1.141250e-04 4.161109e-05
 [508,] 0.0001995191 1.600857e-04 4.034373e-05
 [509,] 0.0001356744 7.513462e-05 2.376430e-05
 [510,] 0.0001811081 1.702650e-04 4.889739e-05
 [511,] 0.0001840551 1.074547e-04 4.160568e-05
 [512,] 0.0001759794 1.290120e-04 5.092463e-05
 [513,] 0.0002021532 1.679817e-04 4.050646e-05
 [514,] 0.0001660265 1.670482e-04 5.376618e-05
 [515,] 0.0001580595 1.024660e-04 3.953928e-05
 [516,] 0.0001669780 1.682098e-04 5.538075e-05
 [517,] 0.0001823144 1.645508e-04 4.744151e-05
 [518,] 0.0001904699 1.038752e-04 4.090237e-05
 [519,] 0.0001740254 8.893562e-05 3.485567e-05
 [520,] 0.0001565450 8.638745e-05 3.180242e-05
 [521,] 0.0001556886 1.305012e-04 3.413475e-05
 [522,] 0.0015609182 8.006996e-05 5.410585e-04
 [523,] 0.0002102741 2.479113e-04 1.898567e-04
 [524,] 0.0001514963 1.204092e-04 3.362306e-05
 [525,] 0.0001507718 1.219530e-04 3.411459e-05
 [526,] 0.0001863078 1.050167e-04 4.078992e-05
 [527,] 0.0001600650 2.321839e-04 5.292651e-05
 [528,] 0.0001666972 1.670283e-04 5.417535e-05
 [529,] 0.0001866850 1.087584e-04 4.311665e-05
 [530,] 0.0001839812 8.642973e-05 3.502849e-05
 [531,] 0.0001456765 7.781151e-05 2.618714e-05
 [532,] 0.0001921473 1.629529e-04 4.050814e-05
 [533,] 0.0001766442 1.483089e-04 6.041544e-05
 [534,] 0.0001887333 1.079966e-04 4.300449e-05
 [535,] 0.0001769512 1.442948e-04 5.867019e-05
 [536,] 0.0001782740 1.473439e-04 6.077866e-05
 [537,] 0.0001417562 1.149796e-04 3.272202e-05
 [538,] 0.0001663773 1.668306e-04 5.385935e-05
 [539,] 0.0001521222 1.319455e-04 3.564796e-05
 [540,] 0.0001580136 8.553914e-05 3.158738e-05
 [541,] 0.0001457265 3.745530e-03 1.085410e-03
 [542,] 0.0041232067 1.794958e-04 2.167554e-03
 [543,] 0.0001671725 1.666045e-04 5.422130e-05
 [544,] 0.0001532168 1.259751e-04 3.430154e-05
 [545,] 0.0001906928 9.467771e-05 3.338757e-05
 [546,] 0.0001523647 1.315705e-04 3.551623e-05
 [547,] 0.0001970258 1.797587e-04 4.097848e-05
 [548,] 0.0001794540 2.606128e-04 1.170012e-04
 [549,] 0.0001525879 1.281378e-04 3.483748e-05
 [550,] 0.0001886352 1.098488e-04 4.399918e-05
 [551,] 0.0001660040 1.678322e-04 5.410695e-05
 [552,] 0.0001705513 1.231737e-04 3.617326e-05
 [553,] 0.0001666381 1.673637e-04 5.431770e-05
 [554,] 0.0001759558 1.214177e-04 4.715255e-05
 [555,] 0.0001655346 1.663071e-04 5.320105e-05
 [556,] 0.0001722871 1.217835e-04 4.600813e-05
 [557,] 0.0001453248 5.333201e-03 1.598112e-03
 [558,] 0.0001651785 1.737095e-04 5.559534e-05
 [559,] 0.0001798959 1.719729e-04 4.844474e-05
 [560,] 0.0081675705 1.708257e-04 3.868607e-03
 [561,] 0.0001537770 9.663177e-05 2.819526e-05
 [562,] 0.0001348434 9.048375e-05 2.745978e-05
 [563,] 0.0001390408 1.295954e-04 3.421389e-05
 [564,] 0.0080306446 1.697047e-04 3.735062e-03
 [565,] 0.0001388926 1.315184e-04 3.468131e-05
 [566,] 0.0001492646 1.018116e-04 3.757776e-05
 [567,] 0.0001379842 9.239558e-05 3.042399e-05
 [568,] 0.0001656714 1.736353e-04 5.611436e-05
 [569,] 0.0001649036 1.656245e-04 5.236406e-05
 [570,] 0.0001577530 9.447114e-05 2.675033e-05
 [571,] 0.0001413004 1.107090e-04 3.522555e-05
 [572,] 0.0001821340 1.741301e-04 4.818928e-05
 [573,] 0.0003236433 1.915487e-04 4.252455e-05
 [574,] 0.0001741200 8.995567e-05 3.211500e-05
 [575,] 0.0003301788 1.884185e-04 4.273766e-05
 [576,] 0.0041095493 2.271139e-04 4.224773e-03
 [577,] 0.2555542801 1.461403e-04 2.639014e-01
 [578,] 0.0001694555 1.252192e-04 4.630066e-05
 [579,] 0.0001936028 1.476531e-04 4.855812e-05
 [580,] 0.0001703563 1.189630e-04 4.397832e-05
 [581,] 0.0003367526 1.883975e-04 4.285473e-05
 [582,] 0.0135744367 9.820337e-05 7.082668e-03
 [583,] 0.0003358820 1.885217e-04 4.283057e-05
 [584,] 0.0001687169 1.352092e-04 5.018374e-05
 [585,] 0.0135706893 1.724236e-04 6.628188e-03
 [586,] 0.0156288265 1.708257e-04 7.460901e-03
 [587,] 0.0021932004 2.064335e-04 1.954631e-03
 [588,] 0.0001650746 1.728056e-04 5.518341e-05
 [589,] 0.0001739444 1.054582e-04 3.358059e-05
 [590,] 0.0001443161 4.472739e-03 1.273324e-03
 [591,] 0.0001797794 1.637156e-04 4.700013e-05
 [592,] 0.0032427729 2.420094e-04 3.543265e-03
 [593,] 0.0115799926 7.922022e-05 3.023977e-03
 [594,] 0.0001686465 1.054601e-04 3.694956e-05
 [595,] 0.0001821324 1.596636e-04 4.576251e-05
 [596,] 0.0001777361 1.166895e-04 4.145720e-05
 [597,] 0.0001780839 1.158743e-04 4.114670e-05
 [598,] 0.0173302662 1.647281e-04 7.426517e-03
 [599,] 0.0001838454 1.645875e-04 4.617333e-05
 [600,] 0.0001623615 1.130781e-04 3.226918e-05
 [601,] 0.0374860109 1.614233e-04 1.405102e-02
 [602,] 0.0001580642 2.219359e-04 8.864939e-05
 [603,] 0.0001773396 1.246308e-04 4.887571e-05
 [604,] 0.0135854192 1.159493e-04 5.806878e-04
 [605,] 0.0001643916 1.711074e-04 5.310336e-05
 [606,] 0.0001559816 1.638560e-04 4.846165e-05
 [607,] 0.0194507005 1.627114e-04 6.229646e-04
 [608,] 0.0002171201 3.062593e-04 5.182036e-05
 [609,] 0.0001438887 2.453777e-04 6.546591e-05
 [610,] 0.0001594936 1.647554e-04 4.779381e-05
 [611,] 0.0003544701 1.767029e-04 3.114827e-05
 [612,] 0.0001351962 3.323291e-04 8.318831e-05
 [613,] 0.0002057356 2.835607e-04 5.218648e-05
 [614,] 0.0353581334 1.534875e-04 1.294632e-02
 [615,] 0.0001555912 2.043491e-04 4.792634e-05
 [616,] 0.0001587179 2.064174e-04 4.960667e-05
 [617,] 0.0001923344 1.071970e-04 4.282433e-05
 [618,] 0.0002114866 2.276874e-04 4.611530e-05
 [619,] 0.0628834476 1.084671e-04 1.471863e-02
 [620,] 0.0540074137 1.584701e-04 2.579519e-02
 [621,] 0.0001898835 1.093261e-04 4.366054e-05
 [622,] 0.0001374031 1.133357e-04 3.604326e-05
 [623,] 0.0002121720 1.051260e-04 4.492067e-05
 [624,] 0.0001359308 1.356162e-04 3.640041e-05
 [625,] 0.0001689668 2.952792e-04 8.381057e-05
 [626,] 0.0001573947 3.118891e-04 6.731587e-05
 [627,] 0.0001721356 2.119619e-04 7.368410e-05
 [628,] 0.0001555727 2.158027e-04 7.448965e-05
 [629,] 0.0001565281 2.095635e-04 7.257248e-05
 [630,] 0.0001395376 1.209044e-04 3.671226e-05
 [631,] 0.0001401608 1.316464e-04 4.064469e-05
 [632,] 0.0001396614 1.298597e-04 3.947104e-05
 [633,] 0.0001377582 1.138870e-04 3.220282e-05
 [634,] 0.0001643816 1.659569e-04 5.015710e-05
 [635,] 0.0001575206 1.499791e-04 5.245402e-05
 [636,] 0.0001562871 5.378508e-04 1.055245e-04
 [637,] 0.0001452829 2.178859e-04 5.055203e-05
 [638,] 0.0001848630 1.639721e-04 5.560308e-05
 [639,] 0.0001537373 5.671446e-04 1.146859e-04
 [640,] 0.0001541275 6.262887e-04 1.225989e-04
 [641,] 0.0001390967 1.849004e-04 5.402298e-05
 [642,] 0.0001406493 1.383346e-04 4.353603e-05
 [643,] 0.0001780898 9.198011e-05 3.182737e-05
 [644,] 0.0001767950 2.191263e-04 8.672201e-05
 [645,] 0.0001540490 2.201931e-04 5.471646e-05
 [646,] 0.0001546391 9.176693e-05 2.932172e-05
 [647,] 0.0001386482 1.172443e-04 3.236284e-05
 [648,] 0.0001400974 1.310324e-04 4.087574e-05
 [649,] 0.0001785553 8.701290e-05 3.003881e-05
 [650,] 0.0001553070 9.260180e-05 2.970967e-05
 [651,] 0.0001548733 5.857103e-04 1.158558e-04
 [652,] 0.0001511750 9.240319e-05 2.828119e-05
 [653,] 0.0001784259 1.090247e-04 3.820121e-05
 [654,] 0.0001585874 1.946862e-04 6.939784e-05
 [655,] 0.0001402132 9.298722e-05 2.674097e-05
 [656,] 0.0001436265 8.058347e-05 2.680074e-05
 [657,] 0.0001640338 1.601396e-04 4.941793e-05
 [658,] 0.0001579144 6.666628e-04 1.195473e-04
 [659,] 0.0001475575 8.295245e-05 2.848334e-05
 [660,] 0.0001471443 8.293371e-05 2.841229e-05
 [661,] 0.0001666681 1.091457e-04 3.880104e-05
 [662,] 0.0001648958 1.473845e-04 4.535420e-05
 [663,] 0.0001762194 2.231334e-04 8.748516e-05
 [664,] 0.0001491823 1.966167e-04 6.245813e-05
 [665,] 0.0001401605 8.281518e-05 2.504165e-05
 [666,] 0.0001500753 7.656207e-05 2.508938e-05
 [667,] 0.0001570337 6.100302e-04 1.148645e-04
 [668,] 0.0001422941 7.944199e-05 2.545041e-05
 [669,] 0.0001391680 1.042539e-04 2.930143e-05
 [670,] 0.0002107318 8.009694e-05 2.915334e-05
 [671,] 0.0001462449 1.156768e-04 3.743643e-05
 [672,] 0.0001415285 7.924644e-05 2.501256e-05
 [673,] 0.0001423104 7.925093e-05 2.503276e-05
 [674,] 0.0001403986 9.083403e-05 2.995840e-05
 [675,] 0.0001430515 8.930176e-05 3.005666e-05
 [676,] 0.0001445755 9.242048e-05 3.170007e-05
 [677,] 0.0002034553 1.123061e-04 4.812308e-05
 [678,] 0.0001725776 1.632277e-04 5.133308e-05
 [679,] 0.0001412237 9.857651e-05 2.758942e-05
 [680,] 0.0001751052 2.158261e-04 9.732697e-05
 [681,] 0.0001407187 9.281255e-05 2.807786e-05
 [682,] 0.0001368234 1.073400e-04 3.106916e-05
 [683,] 0.0001441148 9.352105e-05 2.981844e-05
 [684,] 0.0001501694 1.976611e-04 7.353660e-05
 [685,] 0.0002656515 9.226817e-05 4.370485e-05
 [686,] 0.0001567894 4.991109e-04 1.225122e-04
 [687,] 0.0002340729 7.662322e-05 2.862336e-05
 [688,] 0.0001865329 2.272010e-04 1.151116e-04
 [689,] 0.0002388395 7.637933e-05 2.846175e-05
 [690,] 0.0001590376 2.665008e-04 6.695572e-05
 [691,] 0.0001917331 1.718927e-04 9.166620e-05
 [692,] 0.0001669673 9.517639e-05 3.566041e-05
 [693,] 0.0001761900 7.767907e-05 2.582133e-05
 [694,] 0.0002159559 7.658752e-04 6.112721e-04
 [695,] 0.0001621108 2.310041e-04 5.091618e-05
 [696,] 0.0001671373 1.654719e-04 5.359855e-05
 [697,] 0.0001643671 1.683791e-04 5.273633e-05
 [698,] 0.0002024637 7.582393e-05 2.506933e-05
 [699,] 0.0001770669 2.006967e-04 7.619144e-05
 [700,] 0.0002203061 8.022748e-05 2.860717e-05
 [701,] 0.0001720778 2.156279e-04 9.340172e-05
 [702,] 0.0001652671 1.714316e-04 5.249564e-05
 [703,] 0.0001589323 6.784390e-04 1.525576e-04
 [704,] 0.0001600414 7.728311e-04 1.625641e-04
 [705,] 0.0001467172 1.073584e-04 3.827974e-05
 [706,] 0.0002187612 8.173171e-05 3.045563e-05
 [707,] 0.0001788625 1.303759e-04 5.459496e-05
 [708,] 0.0002154056 3.817573e-04 2.752285e-04
 [709,] 0.0001792679 8.432278e-05 2.985068e-05
 [710,] 0.0003036849 1.288111e-04 8.820707e-05
 [711,] 0.0001748930 1.068340e-04 3.414872e-05
 [712,] 0.0001597185 1.549986e-04 4.762104e-05
 [713,] 0.0002248889 7.640586e-05 2.840210e-05
 [714,] 0.0002404872 7.525153e-05 2.696066e-05
 [715,] 0.0001655640 1.507665e-04 4.681111e-05
 [716,] 0.0001666400 1.991617e-04 8.185544e-05
 [717,] 0.0001691638 3.061491e-04 1.484876e-04
 [718,] 0.0001754460 2.017806e-04 9.096312e-05
 [719,] 0.0001384775 2.969956e-04 8.440959e-05
 [720,] 0.0001878572 1.147728e-03 7.375175e-04
 [721,] 0.0001615965 1.274714e-04 3.275143e-05
 [722,] 0.0001709712 1.578701e-04 5.169945e-05
 [723,] 0.0001613095 2.227707e-04 4.807471e-05
 [724,] 0.0001739266 7.741827e-05 2.623626e-05
 [725,] 0.0002755116 1.429588e-04 9.327004e-05
 [726,] 0.0001790501 1.463911e-03 8.525394e-04
 [727,] 0.0002153002 7.788915e-05 2.948917e-05
 [728,] 0.0001721130 9.005557e-05 2.964522e-05
 [729,] 0.0001706481 1.638368e-04 5.242424e-05
 [730,] 0.0001733811 7.505670e-05 2.499100e-05
 [731,] 0.0001709862 1.567009e-04 5.117922e-05
 [732,] 0.0001735325 1.529672e-04 6.432440e-05
 [733,] 0.0001711229 1.561348e-04 5.081867e-05
 [734,] 0.0001616642 1.859126e-04 4.464424e-05
 [735,] 0.0003211187 9.935957e-05 5.853769e-05
 [736,] 0.0001752555 7.577797e-05 2.546492e-05
 [737,] 0.0002401386 1.552587e-04 9.568977e-05
 [738,] 0.0001740791 7.503010e-05 2.495095e-05
 [739,] 0.0001587321 3.336525e-04 8.109178e-05
 [740,] 0.0002018173 1.754000e-03 1.328164e-03
 [741,] 0.0001922954 2.154703e-04 1.143701e-04
 [742,] 0.0001626136 1.896011e-04 4.485057e-05
 [743,] 0.0002305305 7.497059e-05 2.630640e-05
 [744,] 0.0002117595 8.185961e-05 2.972178e-05
 [745,] 0.0001650658 2.921812e-04 5.836365e-05
 [746,] 0.0001984052 2.413196e-03 1.782774e-03
 [747,] 0.0001671106 3.021733e-04 5.849039e-05
 [748,] 0.0002172988 8.300779e-05 3.356585e-05
 [749,] 0.0001713858 1.734586e-04 5.090813e-05
 [750,] 0.0001902464 1.185674e-03 7.824079e-04
 [751,] 0.0001426524 1.292779e-04 3.886092e-05
 [752,] 0.0001776491 9.817028e-05 3.177222e-05
 [753,] 0.0001583162 1.289089e-04 3.581579e-05
 [754,] 0.0001758385 1.096990e-03 6.145308e-04
 [755,] 0.0001862455 2.163719e-04 1.092074e-04
 [756,] 0.0001781800 7.554657e-05 2.540576e-05
 [757,] 0.0002022173 2.145921e-04 1.235479e-04
 [758,] 0.0001834495 7.539046e-05 2.528795e-05
 [759,] 0.0001919293 5.323563e-04 3.167327e-04
 [760,] 0.0001541561 1.199091e-04 3.598894e-05
 [761,] 0.0001658200 1.111226e-04 3.556888e-05
 [762,] 0.0001659642 1.113958e-04 3.558044e-05
 [763,] 0.0001659680 1.115982e-04 3.562142e-05
 [764,] 0.0001539440 1.362374e-04 4.260640e-05
 [765,] 0.0001661547 1.111724e-04 3.553891e-05
 [766,] 0.0001662391 1.110878e-04 3.552697e-05
 [767,] 0.0001626404 1.535873e-04 4.762268e-05
 [768,] 0.0001429233 1.471007e-04 4.749408e-05
 [769,] 0.0001663554 1.119943e-04 3.564522e-05
 [770,] 0.0001817385 4.547557e-04 2.402211e-04
 [771,] 0.0001748352 8.972280e-05 3.531452e-05
 [772,] 0.0001537826 1.283644e-04 3.982454e-05
 [773,] 0.0002287454 5.413314e-04 4.288949e-04
 [774,] 0.0002047669 1.526204e-04 6.580514e-05
 [775,] 0.0001719428 9.653810e-05 3.179287e-05
 [776,] 0.0001536484 1.124375e-04 3.559177e-05
 [777,] 0.0001912904 2.690669e-04 1.512336e-04
 [778,] 0.0001659018 1.112454e-04 3.555789e-05
 [779,] 0.0001664134 1.126397e-04 3.572089e-05
 [780,] 0.0002636899 2.324557e-03 2.937197e-03
 [781,] 0.0001687452 3.330484e-04 1.469083e-04
 [782,] 0.0001658596 1.118936e-04 3.567805e-05
 [783,] 0.0001657668 1.123710e-04 3.577595e-05
 [784,] 0.0001657110 1.120231e-04 3.571669e-05
 [785,] 0.0001653904 1.124249e-04 3.584625e-05
 [786,] 0.0001666509 1.153587e-04 3.620042e-05
 [787,] 0.0001749847 9.321927e-05 3.691362e-05
 [788,] 0.0002259922 8.866577e-05 2.838756e-05
 [789,] 0.0001659383 1.137104e-04 3.599389e-05
 [790,] 0.0002033877 1.520352e-04 6.486014e-05
 [791,] 0.0001656608 1.147443e-04 3.625873e-05
 [792,] 0.0001715835 3.514905e-04 1.612401e-04
 [793,] 0.0001541542 1.021383e-04 3.278598e-05
 [794,] 0.0001543481 1.128351e-04 3.520193e-05
 [795,] 0.0001659239 1.111073e-04 3.553314e-05
 [796,] 0.0002166370 8.975332e-05 2.575391e-05
 [797,] 0.0001520770 9.200042e-05 3.051847e-05
 [798,] 0.0001743900 8.537167e-05 2.722168e-05
 [799,] 0.0001739266 1.386328e-04 4.401353e-05
 [800,] 0.0001722241 1.224099e-04 4.917007e-05
 [801,] 0.0001702508 2.765228e-04 1.223105e-04
 [802,] 0.0002176374 8.116501e-05 3.187872e-05
 [803,] 0.0002780061 1.756288e-03 2.351752e-03
 [804,] 0.0001711850 1.128397e-04 3.691972e-05
 [805,] 0.0001633694 2.695204e-04 9.755350e-05
 [806,] 0.0001919719 1.377841e-04 6.459073e-05
 [807,] 0.0001646960 1.127929e-04 3.619778e-05
 [808,] 0.0002584933 1.998826e-03 2.408526e-03
 [809,] 0.0001807374 1.529065e-04 5.789301e-05
 [810,] 0.0001647428 1.157518e-04 3.696692e-05
 [811,] 0.0001737568 1.664055e-04 5.912718e-05
 [812,] 0.0001653057 2.307264e-04 7.755745e-05
 [813,] 0.0001648647 1.142138e-04 3.641058e-05
 [814,] 0.0001647010 1.115804e-04 3.585214e-05
 [815,] 0.0002131029 2.531165e-04 5.451743e-05
 [816,] 0.0001721438 1.243061e-04 4.050677e-05
 [817,] 0.0001612327 3.833403e-04 1.519284e-04
 [818,] 0.0001652465 1.473789e-04 4.688664e-05
 [819,] 0.0002949778 1.753129e-04 1.372696e-04
 [820,] 0.0002228899 9.550561e-05 3.951732e-05
 [821,] 0.0002243939 9.467183e-05 3.905973e-05
 [822,] 0.0001839869 2.142876e-04 1.055687e-04
 [823,] 0.0002471872 2.418410e-04 1.716987e-04
 [824,] 0.0001648249 1.105692e-04 3.543804e-05
 [825,] 0.0002370741 2.488371e-04 1.707449e-04
 [826,] 0.0001648676 1.108542e-04 3.548910e-05
 [827,] 0.0002169178 8.083898e-05 3.160462e-05
 [828,] 0.0001648111 1.118703e-04 3.576091e-05
 [829,] 0.0001648538 1.123479e-04 3.586172e-05
 [830,] 0.0001748649 5.082114e-04 2.425024e-04
 [831,] 0.0002262355 9.699978e-05 4.098484e-05
 [832,] 0.0001653959 1.145881e-04 3.602033e-05
 [833,] 0.0001649010 1.112512e-04 3.552824e-05
 [834,] 0.0001701048 1.114486e-04 3.649057e-05
 [835,] 0.0002215474 1.319702e-04 6.413775e-05
 [836,] 0.0001747129 3.014899e-04 8.879506e-05
 [837,] 0.0001662338 1.192798e-04 3.969722e-05
 [838,] 0.0002266240 1.295377e-04 6.366712e-05
 [839,] 0.0002226892 1.312312e-04 6.389632e-05
 [840,] 0.0001517646 1.937869e-04 6.258582e-05
 [841,] 0.0001719633 1.176663e-04 3.809918e-05
 [842,] 0.0001884697 8.422525e-05 3.106371e-05
 [843,] 0.0002552865 2.792346e-04 2.436824e-04
 [844,] 0.0002248043 1.285981e-04 6.258040e-05
 [845,] 0.0001802504 1.464806e-04 5.059614e-05
 [846,] 0.0001665377 1.227855e-04 4.120031e-05
 [847,] 0.0001662698 1.191212e-04 3.966974e-05
 [848,] 0.0002757863 3.423267e-04 3.395093e-04
 [849,] 0.0001658733 1.174128e-04 3.875907e-05
 [850,] 0.0001895065 8.245161e-05 2.924529e-05
 [851,] 0.0002843419 3.922660e-04 4.175675e-04
 [852,] 0.0001677396 2.035624e-04 8.276913e-05
 [853,] 0.0001721315 1.164428e-04 3.748071e-05
 [854,] 0.0002253310 1.344838e-04 6.684093e-05
 [855,] 0.0002672278 3.724876e-04 3.627138e-04
 [856,] 0.0001661410 1.163983e-04 3.861110e-05
 [857,] 0.0001651442 6.806407e-04 2.655755e-04
 [858,] 0.0002233233 1.293995e-04 6.278995e-05
 [859,] 0.0001647201 4.047919e-04 1.621501e-04
 [860,] 0.0001540352 1.833998e-04 6.243369e-05
 [861,] 0.0001552273 2.268784e-04 7.937130e-05
 [862,] 0.0001655321 1.240458e-04 4.071127e-05
 [863,] 0.0001909091 2.150507e-04 1.136853e-04
 [864,] 0.0001658836 1.164493e-04 3.843950e-05
 [865,] 0.0001592992 4.177961e-04 1.516648e-04
 [866,] 0.0001659049 1.123150e-04 3.643394e-05
 [867,] 0.0001658932 1.127033e-04 3.648069e-05
 [868,] 0.0001689348 1.465203e-04 4.738765e-05
 [869,] 0.0002221811 1.271766e-04 6.097888e-05
 [870,] 0.0001929627 1.087491e-04 4.971987e-05
 [871,] 0.0001680176 2.095971e-04 8.641078e-05
 [872,] 0.0001659181 1.182793e-04 3.910650e-05
 [873,] 0.0001717627 1.564704e-04 5.131015e-05
 [874,] 0.0001658389 1.173631e-04 3.874126e-05
 [875,] 0.0001835640 1.141738e-04 4.785515e-05
 [876,] 0.0001659141 1.184675e-04 3.916937e-05
 [877,] 0.0001658343 1.192746e-04 3.937913e-05
 [878,] 0.0001658838 1.184164e-04 3.912246e-05
 [879,] 0.0001657800 1.189098e-04 3.920579e-05
 [880,] 0.0001720445 1.320796e-04 4.236248e-05
 [881,] 0.0001660357 1.162808e-04 3.848824e-05
 [882,] 0.0002180614 1.270198e-04 5.991174e-05
 [883,] 0.0001701760 1.116627e-04 4.258577e-05
 [884,] 0.0001659371 1.180520e-04 3.904138e-05
 [885,] 0.0001660068 1.188778e-04 3.939039e-05
 [886,] 0.0001913280 8.254532e-05 3.007890e-05
 [887,] 0.0001657466 1.196870e-04 3.941991e-05
 [888,] 0.0002230732 1.250478e-04 5.970918e-05
 [889,] 0.0001653669 1.188947e-04 3.884453e-05
 [890,] 0.0001714348 1.543295e-04 5.072129e-05
 [891,] 0.0001736256 1.362830e-04 4.348416e-05
 [892,] 0.0001653678 1.183500e-04 3.866271e-05
 [893,] 0.0001654450 1.154489e-04 3.779546e-05
 [894,] 0.0001840117 1.648428e-04 5.259611e-05
 [895,] 0.0001892189 8.535680e-05 3.184846e-05
 [896,] 0.0001737007 1.390998e-04 4.429944e-05
 [897,] 0.0001911513 8.267804e-05 3.003126e-05
 [898,] 0.0001946551 1.979323e-04 1.054585e-04
 [899,] 0.0001920960 1.997072e-04 1.049905e-04
 [900,] 0.0002260561 1.241174e-04 5.971200e-05
 [901,] 0.0001551685 1.965133e-04 6.845412e-05
 [902,] 0.0001653193 1.157709e-04 3.774398e-05
 [903,] 0.0001652231 1.172120e-04 3.805287e-05
 [904,] 0.0001735489 1.378054e-04 4.411310e-05
 [905,] 0.0001559993 2.092378e-04 7.415306e-05
 [906,] 0.0001968524 8.563352e-05 3.271607e-05
 [907,] 0.0001844143 1.382622e-04 4.643617e-05
 [908,] 0.0002228299 1.257662e-04 6.015308e-05
 [909,] 0.0001651175 1.193727e-04 3.850358e-05
 [910,] 0.0002285383 8.893995e-05 3.582084e-05
 [911,] 0.0001719846 1.556668e-04 5.090941e-05
 [912,] 0.0001719802 1.556668e-04 5.090769e-05
 [913,] 0.0001754942 1.263314e-04 4.245099e-05
 [914,] 0.0001540578 1.888377e-04 6.437299e-05
 [915,] 0.0001544364 1.887991e-04 6.491365e-05
 [916,] 0.0001510119 1.273465e-04 4.301232e-05
 [917,] 0.0001653387 1.162603e-04 3.792679e-05
 [918,] 0.0001658255 1.185220e-04 3.910090e-05
 [919,] 0.0001657040 1.169588e-04 3.845298e-05
 [920,] 0.0001698655 1.465419e-04 4.767771e-05
 [921,] 0.0001549448 1.358082e-04 4.685793e-05
 [922,] 0.0001657985 1.175236e-04 3.873577e-05
 [923,] 0.0001659130 1.171093e-04 3.868790e-05
 [924,] 0.0001657389 1.172769e-04 3.859490e-05
 [925,] 0.0001620542 6.591789e-04 2.545339e-04
 [926,] 0.0002219582 1.288286e-04 6.206282e-05
 [927,] 0.0001657490 1.177470e-04 3.876370e-05
 [928,] 0.0002222322 1.295923e-04 6.265599e-05
 [929,] 0.0001660203 1.165110e-04 3.855580e-05
 [930,] 0.0001660154 1.171158e-04 3.876940e-05
 [931,] 0.0001472859 1.408871e-04 4.822039e-05
 [932,] 0.0001659057 1.989479e-04 6.167350e-05
 [933,] 0.0001860584 1.923045e-04 9.683716e-05
 [934,] 0.0001996984 8.612381e-05 3.518333e-05
 [935,] 0.0001746113 2.254968e-04 6.821658e-05
 [936,] 0.0002233572 1.273122e-04 6.134494e-05
 [937,] 0.0002243005 1.268942e-04 6.127085e-05
 [938,] 0.0002231024 1.265760e-04 6.077542e-05
 [939,] 0.0001656512 1.185463e-04 3.895750e-05
 [940,] 0.0002802684 4.471173e-04 4.816625e-04
 [941,] 0.0002258999 1.232186e-04 5.903708e-05
 [942,] 0.0001547273 1.872123e-04 6.473084e-05
 [943,] 0.0002237226 1.259532e-04 6.048399e-05
 [944,] 0.0001552508 1.701925e-04 5.936256e-05
 [945,] 0.0001683685 2.497919e-04 1.053913e-04
 [946,] 0.0002908716 4.370076e-04 4.913970e-04
 [947,] 0.0002952612 4.245298e-04 4.828046e-04
 [948,] 0.0001944397 2.030208e-04 1.084748e-04
 [949,] 0.0001897168 2.063557e-04 1.075303e-04
 [950,] 0.0001736222 1.345783e-04 4.301008e-05
 [951,] 0.0002334147 1.232324e-04 6.061219e-05
 [952,] 0.0001728890 4.330867e-04 1.120466e-04
 [953,] 0.0001537364 1.934642e-04 6.536655e-05
 [954,] 0.0001557252 1.810039e-04 6.378926e-05
 [955,] 0.0001967382 1.131736e-04 5.334365e-05
 [956,] 0.0001967884 8.846101e-05 3.490427e-05
 [957,] 0.0001932542 1.832787e-04 9.541895e-05
 [958,] 0.0001714980 1.535310e-04 5.018917e-05
 [959,] 0.0001654909 1.173874e-04 3.840296e-05
 [960,] 0.0001733363 1.293528e-04 4.202516e-05
 [961,] 0.0001886375 1.557636e-04 7.656252e-05
 [962,] 0.0002233896 1.323124e-04 6.482394e-05
 [963,] 0.0001654283 1.166398e-04 3.806973e-05
 [964,] 0.0001655008 1.169588e-04 3.826808e-05
 [965,] 0.0001637097 9.274268e-04 3.457644e-04
 [966,] 0.0001536977 1.645286e-04 5.562679e-05
 [967,] 0.0002248518 1.259715e-04 6.074859e-05
 [968,] 0.0002249888 1.314000e-04 6.458685e-05
 [969,] 0.0001661952 1.156426e-04 3.837193e-05
 [970,] 0.0002275973 1.283629e-04 6.306048e-05
 [971,] 0.0001733757 1.959948e-04 6.226082e-05
 [972,] 0.0002253348 1.807058e-04 1.000378e-04
 [973,] 0.0001493385 9.994018e-05 2.979274e-05
 [974,] 0.0001733869 1.888667e-04 6.002654e-05
 [975,] 0.0001659810 1.147756e-04 3.790715e-05
 [976,] 0.0001659348 1.158874e-04 3.826915e-05
 [977,] 0.0001747289 3.559071e-04 1.036612e-04
 [978,] 0.0001916074 1.059172e-04 4.401666e-05
 [979,] 0.0001721575 1.534778e-04 5.045622e-05
 [980,] 0.0001884554 9.705352e-05 4.155420e-05
 [981,] 0.0002262546 1.782230e-04 9.866135e-05
 [982,] 0.0002240834 1.762464e-04 9.621835e-05
 [983,] 0.0001659535 1.307217e-04 4.344197e-05
 [984,] 0.0002231617 1.798242e-04 9.834708e-05
 [985,] 0.0001660144 1.174089e-04 3.887106e-05
 [986,] 0.0001936261 1.011829e-04 4.169171e-05
 [987,] 0.0001893138 2.849493e-04 1.553942e-04
 [988,] 0.0001659902 1.169397e-04 3.869106e-05
 [989,] 0.0002275706 1.749795e-04 9.688600e-05
 [990,] 0.0002269125 1.749795e-04 9.659031e-05
 [991,] 0.0002248092 1.801245e-04 9.936281e-05
 [992,] 0.0002858358 4.219627e-04 4.603276e-04
 [993,] 0.0002808747 2.287819e-04 2.084306e-04
 [994,] 0.0001811884 1.651768e-04 5.199267e-05
 [995,] 0.0002571122 3.950326e-04 3.716519e-04
 [996,] 0.0001658911 1.206093e-04 3.984450e-05
 [997,] 0.0001734027 2.007572e-04 6.364709e-05
 [998,] 0.0001733980 1.789545e-04 5.688809e-05
 [999,] 0.0001658423 1.175316e-04 3.876964e-05
[1000,] 0.0001683453 4.204889e-04 1.836407e-04
[1001,] 0.0001661458 1.183952e-04 3.930669e-05
[1002,] 0.0001659474 1.174589e-04 3.883417e-05
[1003,] 0.0002727552 4.107826e-04 4.199741e-04
[1004,] 0.0001733565 1.881836e-04 5.997280e-05
[1005,] 0.0001659279 1.180627e-04 3.902932e-05
[1006,] 0.0002237473 1.829511e-04 1.008858e-04
[1007,] 0.0001895725 8.838187e-05 3.366985e-05
[1008,] 0.0001892230 8.986249e-05 3.451424e-05
[1009,] 0.0002239359 1.833357e-04 1.012649e-04
[1010,] 0.0001811725 3.122217e-04 1.621726e-04
[1011,] 0.0001733627 1.832164e-04 5.849260e-05
[1012,] 0.0002213949 1.751500e-04 9.419026e-05
[1013,] 0.0001529333 1.942522e-04 6.431111e-05
[1014,] 0.0001658639 1.149208e-04 3.787305e-05
[1015,] 0.0001733327 1.825315e-04 5.839605e-05
[1016,] 0.0001657379 1.138479e-04 3.741391e-05
[1017,] 0.0002204891 1.871522e-04 1.021957e-04
[1018,] 0.0001678626 8.686581e-04 3.640791e-04
[1019,] 0.0001529340 1.834133e-04 6.076765e-05
[1020,] 0.0001653041 1.043048e-04 3.420342e-05
[1021,] 0.0001653363 1.028179e-04 3.368481e-05
[1022,] 0.0001937987 1.015611e-04 4.212129e-05
[1023,] 0.0001693367 1.234691e-04 4.804688e-05
[1024,] 0.0001732820 1.726502e-04 5.564870e-05
[1025,] 0.0001821265 2.318260e-04 1.170585e-04
[1026,] 0.0001536157 1.740592e-04 5.874020e-05
[1027,] 0.0002003530 3.383466e-04 1.987651e-04
[1028,] 0.0002247071 1.800776e-04 9.928856e-05
[1029,] 0.0001651867 1.052064e-04 3.443501e-05
[1030,] 0.0002000220 1.025710e-04 4.374225e-05
[1031,] 0.0001858190 9.895250e-05 4.230587e-05
[1032,] 0.0001526674 1.775489e-04 5.843497e-05
[1033,] 0.0001921585 9.065079e-05 3.562298e-05
[1034,] 0.0001736138 1.893236e-04 5.894734e-05
[1035,] 0.0001736140 1.883963e-04 5.867302e-05
[1036,] 0.0001725077 1.541501e-04 5.116021e-05
[1037,] 0.0001663586 1.184602e-04 3.950653e-05
[1038,] 0.0001935802 9.481606e-05 3.822462e-05
[1039,] 0.0001625098 1.244988e-03 4.824529e-04
[1040,] 0.0001723820 1.558795e-04 5.127732e-05
[1041,] 0.0001930333 9.180173e-05 3.640822e-05
[1042,] 0.0001646804 1.453452e-03 5.936986e-04
[1043,] 0.0001531661 1.961518e-04 6.530534e-05
[1044,] 0.0001922997 9.216013e-05 3.652710e-05
[1045,] 0.0001651997 1.135460e-04 3.727780e-05
[1046,] 0.0001907029 1.039022e-04 4.290941e-05
[1047,] 0.0001946181 9.313135e-05 3.144669e-05
[1048,] 0.0001727811 1.540323e-04 5.126822e-05
[1049,] 0.0001659335 1.914085e-04 5.974524e-05
[1050,] 0.0001662145 1.174261e-04 3.899300e-05
[1051,] 0.0001743607 2.538728e-04 7.680023e-05
[1052,] 0.0001943349 1.060107e-04 4.475945e-05
[1053,] 0.0001532264 1.339131e-04 4.484648e-05
[1054,] 0.0002224590 1.669609e-04 8.885599e-05
[1055,] 0.0001762797 4.573930e-04 2.478557e-04
[1056,] 0.0002208949 1.651481e-04 8.692957e-05
[1057,] 0.0001752983 3.049967e-04 1.578687e-04
[1058,] 0.0001733374 1.774697e-04 5.730310e-05
[1059,] 0.0001704026 1.204771e-04 4.699537e-05
[1060,] 0.0002795421 2.390655e-04 2.203528e-04
[1061,] 0.0001540928 2.497596e-04 8.492369e-05
[1062,] 0.0002255654 1.705034e-04 9.280235e-05
[1063,] 0.0001541879 2.830532e-04 9.618370e-05
[1064,] 0.0001563215 2.863083e-04 1.022729e-04
[1065,] 0.0001556860 1.911168e-04 6.732613e-05
[1066,] 0.0001738266 2.482387e-04 7.862093e-05
[1067,] 0.0001649044 1.027210e-04 3.325530e-05
[1068,] 0.0001984287 1.972105e-04 1.067346e-04
[1069,] 0.0002547565 3.614666e-04 3.292120e-04
[1070,] 0.0001948901 8.983033e-05 3.766249e-05
[1071,] 0.0001726514 1.640298e-04 5.559410e-05
[1072,] 0.0001649234 1.033483e-04 3.344200e-05
[1073,] 0.0001532184 1.343881e-04 4.494189e-05
[1074,] 0.0002230209 1.564916e-04 8.173867e-05
[1075,] 0.0001653240 1.134571e-04 3.686174e-05
[1076,] 0.0001653054 1.152131e-04 3.738710e-05
[1077,] 0.0001652825 1.143868e-04 3.705715e-05
[1078,] 0.0001543913 1.591098e-04 5.461493e-05
[1079,] 0.0001868806 8.963049e-05 3.631555e-05
[1080,] 0.0001974038 9.274096e-05 3.998360e-05
[1081,] 0.0001555004 1.907954e-04 6.693044e-05
[1082,] 0.0001733051 1.817512e-04 5.953421e-05
[1083,] 0.0001733047 1.806085e-04 5.904261e-05
[1084,] 0.0002827139 2.237645e-04 2.035649e-04
[1085,] 0.0001544594 1.632283e-04 5.600208e-05
[1086,] 0.0001557419 1.709449e-04 6.013361e-05
[1087,] 0.0001605131 9.245900e-04 3.409984e-04
[1088,] 0.0001652520 1.182173e-04 3.824033e-05
[1089,] 0.0001735831 1.754862e-04 5.795923e-05
[1090,] 0.0001731501 1.463499e-04 4.832412e-05
[1091,] 0.0002014019 9.896289e-05 4.479763e-05
[1092,] 0.0001733002 1.583592e-04 5.183220e-05
[1093,] 0.0002222254 2.247723e-04 1.304080e-04
[1094,] 0.0002716766 3.748657e-04 3.731773e-04
[1095,] 0.0001563268 1.700722e-04 6.053738e-05
[1096,] 0.0001733037 1.607433e-04 5.255601e-05
[1097,] 0.0002090355 2.106784e-04 1.225445e-04
[1098,] 0.0002023122 9.619647e-05 4.302040e-05
[1099,] 0.0001813155 1.900725e-04 5.401830e-05
[1100,] 0.0002695379 2.339845e-04 2.053307e-04
[1101,] 0.0001721883 1.589090e-04 5.347700e-05
[1102,] 0.0002062908 2.070228e-04 1.183516e-04
[1103,] 0.0002026264 2.146169e-04 1.212416e-04
[1104,] 0.0001578415 7.489222e-04 2.551744e-04
[1105,] 0.0002036340 1.998382e-04 1.119029e-04
[1106,] 0.0001652336 1.176856e-04 3.781604e-05
[1107,] 0.0001620218 1.076651e-03 3.771669e-04
[1108,] 0.0002031071 2.068339e-04 1.163026e-04
[1109,] 0.0001656911 1.204952e-04 3.842692e-05
[1110,] 0.0001557051 1.239328e-04 4.297974e-05
[1111,] 0.0001733352 1.699643e-04 5.530004e-05
[1112,] 0.0001733324 1.656977e-04 5.403219e-05
[1113,] 0.0001663238 1.180644e-04 3.670568e-05
[1114,] 0.0001652847 1.169620e-04 3.756196e-05
[1115,] 0.0001521612 7.750858e-05 2.473609e-05
[1116,] 0.0001657257 1.120656e-04 3.601602e-05
[1117,] 0.0001735594 1.856640e-04 6.123513e-05
[1118,] 0.0001652841 1.162394e-04 3.733634e-05
[1119,] 0.0002240023 1.719042e-04 9.313349e-05
[1120,] 0.0002039026 9.786226e-05 4.441087e-05
[1121,] 0.0001724655 1.595948e-04 5.348666e-05
[1122,] 0.0002225692 1.669263e-04 8.892912e-05
[1123,] 0.0001557546 1.284624e-04 4.469745e-05
[1124,] 0.0002046693 9.644287e-05 4.352707e-05
[1125,] 0.0001619925 2.603227e-04 1.000368e-04
[1126,] 0.0001667019 1.198840e-04 4.543952e-05
[1127,] 0.0001596241 7.457654e-04 2.694348e-04
[1128,] 0.0001733047 1.619151e-04 5.300795e-05
[1129,] 0.0001727031 1.591396e-04 5.336899e-05
[1130,] 0.0001657324 1.210003e-04 4.559704e-05
[1131,] 0.0002207715 2.298781e-04 1.330986e-04
[1132,] 0.0002225954 2.252679e-04 1.310673e-04
[1133,] 0.0001652404 1.221920e-04 4.593732e-05
[1134,] 0.0001833369 1.562710e-04 4.985962e-05
[1135,] 0.0001560727 1.303272e-04 4.558885e-05
[1136,] 0.0002132050 1.026171e-04 4.863124e-05
[1137,] 0.0001652665 1.176460e-04 3.779129e-05
[1138,] 0.0001548139 1.275264e-04 4.375791e-05
[1139,] 0.0002087763 1.091537e-04 5.228150e-05
[1140,] 0.0001653314 1.176765e-04 3.759114e-05
[1141,] 0.0002083964 9.491154e-05 4.292721e-05
[1142,] 0.0002107643 2.333599e-04 1.267707e-04
[1143,] 0.0001733089 1.740034e-04 5.712913e-05
[1144,] 0.0002903645 3.725572e-04 4.013962e-04
[1145,] 0.0001617377 1.538380e-04 4.774460e-05
[1146,] 0.0001669623 1.240093e-04 4.741894e-05
[1147,] 0.0001568638 1.273880e-04 4.493830e-05
[1148,] 0.0001646330 8.514172e-05 2.662085e-05
[1149,] 0.0001516671 7.728896e-05 2.478491e-05
[1150,] 0.0001688040 1.140325e-04 4.337986e-05
[1151,] 0.0001652876 1.162310e-04 3.728923e-05
[1152,] 0.0001526212 7.723218e-05 2.484574e-05
[1153,] 0.0002048102 9.657975e-05 4.364386e-05
[1154,] 0.0002038660 9.640259e-05 4.338976e-05
[1155,] 0.0002246036 2.164192e-04 1.259470e-04
[1156,] 0.0001616451 1.733755e-04 5.425576e-05
[1157,] 0.0001546085 1.504958e-04 5.159887e-05
[1158,] 0.0001649985 1.020916e-04 3.297723e-05
[1159,] 0.0002022301 9.613135e-05 4.297466e-05
[1160,] 0.0002041962 9.527415e-05 4.264197e-05
[1161,] 0.0002032583 9.778565e-05 4.426679e-05
[1162,] 0.0002212422 2.234393e-04 1.287629e-04
[1163,] 0.0001481452 8.131520e-05 2.462605e-05
[1164,] 0.0001651179 1.055270e-04 3.385475e-05
[1165,] 0.0003535001 2.935327e-04 3.664556e-04
[1166,] 0.0001732945 1.652683e-04 5.415143e-05
[1167,] 0.0002117280 9.854901e-05 4.604380e-05
[1168,] 0.0002946055 3.786431e-04 4.168594e-04
[1169,] 0.0002880068 3.221934e-04 3.306797e-04
[1170,] 0.0001576907 1.427131e-04 5.137407e-05
[1171,] 0.0001581063 1.272877e-04 4.564446e-05
[1172,] 0.0001607857 8.210513e-04 3.059984e-04
[1173,] 0.0001585703 8.492243e-05 2.940147e-05
[1174,] 0.0001733084 1.776553e-04 5.829861e-05
[1175,] 0.0001844750 1.454017e-04 5.572172e-05
[1176,] 0.0001736397 1.783571e-04 5.934428e-05
[1177,] 0.0002056736 1.087432e-04 5.145361e-05
[1178,] 0.0001736151 1.770743e-04 5.875105e-05
[1179,] 0.0001657791 1.031881e-04 3.297693e-05
[1180,] 0.0001653137 1.203708e-04 3.843271e-05
[1181,] 0.0003003599 2.463674e-04 2.483417e-04
[1182,] 0.0001737525 2.726075e-04 9.042386e-05
[1183,] 0.0001733140 1.775201e-04 5.848605e-05
[1184,] 0.0001736262 1.724318e-04 5.733299e-05
[1185,] 0.0002099057 1.011269e-04 4.435445e-05
[1186,] 0.0001651907 1.071821e-04 3.427539e-05
[1187,] 0.0001547674 1.729371e-04 6.000562e-05
[1188,] 0.0002087931 1.786472e-04 1.001345e-04
[1189,] 0.0001526146 1.172675e-04 3.921123e-05
[1190,] 0.0001633226 1.949957e-04 7.672817e-05
[1191,] 0.0001736169 1.845717e-04 6.037016e-05
[1192,] 0.0001654598 1.187718e-04 3.823837e-05
[1193,] 0.0001626538 2.354093e-04 9.091664e-05
[1194,] 0.0002090584 8.649525e-05 3.507933e-05
[1195,] 0.0001736212 1.727990e-04 5.738987e-05
[1196,] 0.0002105882 8.678050e-05 3.547698e-05
[1197,] 0.0002123926 8.725743e-05 3.616076e-05
[1198,] 0.0001655094 1.198905e-04 3.840280e-05
[1199,] 0.0001736745 1.726837e-04 5.771363e-05
[1200,] 0.0002059800 3.151072e-04 1.935673e-04
[1201,] 0.0001653123 1.188617e-04 3.801915e-05
[1202,] 0.0002056612 9.007014e-05 3.787253e-05
[1203,] 0.0001653149 1.181197e-04 3.776317e-05
[1204,] 0.0001654590 1.204333e-04 3.862481e-05
[1205,] 0.0001737747 1.693571e-04 5.704526e-05
[1206,] 0.0001554189 1.340727e-04 4.667014e-05
[1207,] 0.0001736940 1.691309e-04 5.662169e-05
[1208,] 0.0001737502 1.759873e-04 5.918844e-05
[1209,] 0.0001740298 2.312799e-04 7.660288e-05
[1210,] 0.0002237448 8.750702e-05 3.723926e-05
[1211,] 0.0001736579 1.661422e-04 5.540778e-05
[1212,] 0.0001736846 1.690018e-04 5.651406e-05
[1213,] 0.0002173419 9.087756e-05 3.963781e-05
[1214,] 0.0001512863 1.531824e-04 5.556186e-05
[1215,] 0.0001735620 1.819780e-04 5.982339e-05
[1216,] 0.0001559159 1.263868e-04 4.407161e-05
[1217,] 0.0003074910 3.226517e-04 3.573287e-04
[1218,] 0.0001735904 1.836164e-04 6.066150e-05
[1219,] 0.0001736514 1.665044e-04 5.550928e-05
[1220,] 0.0002163999 8.496748e-05 3.405912e-05
[1221,] 0.0001737906 2.356257e-04 7.517524e-05
[1222,] 0.0002220322 8.754727e-05 3.713073e-05
[1223,] 0.0001733154 1.773117e-04 5.834819e-05
[1224,] 0.0001653199 1.197842e-04 3.825754e-05
[1225,] 0.0001555818 1.308282e-04 4.552037e-05
[1226,] 0.0001654810 1.170696e-04 3.712450e-05
[1227,] 0.0002127771 8.499314e-05 3.382258e-05
[1228,] 0.0002181708 7.930715e-05 3.158829e-05
[1229,] 0.0001961785 2.063439e-04 1.118726e-04
[1230,] 0.0001657812 1.191698e-04 3.956044e-05
[1231,] 0.0002183725 7.860492e-05 3.089696e-05
[1232,] 0.0002135105 7.807057e-05 3.009737e-05
[1233,] 0.0001730428 3.407294e-04 1.074891e-04
[1234,] 0.0002830038 3.844373e-04 4.048812e-04
[1235,] 0.0002122294 7.834808e-05 3.030706e-05
[1236,] 0.0001550560 1.312243e-04 4.532143e-05
[1237,] 0.0001736169 1.812477e-04 6.013579e-05
[1238,] 0.0002138652 7.903184e-05 3.107504e-05
[1239,] 0.0001736457 1.786428e-04 5.948655e-05
[1240,] 0.0002113849 7.914476e-05 3.068422e-05
[1241,] 0.0002141553 7.918302e-05 3.124074e-05
[1242,] 0.0002151837 7.985408e-05 3.192328e-05
[1243,] 0.0001653340 1.182150e-04 3.777154e-05
[1244,] 0.0002112194 7.930343e-05 3.117872e-05
[1245,] 0.0001654787 1.200079e-04 3.846911e-05
[1246,] 0.0002122250 1.662997e-04 9.127446e-05
[1247,] 0.0001549563 1.417716e-04 4.903185e-05
[1248,] 0.0001732038 1.003562e-04 3.309847e-05
[1249,] 0.0002234620 1.173105e-04 5.359680e-05
[1250,] 0.0002236673 1.170645e-04 5.344920e-05
[1251,] 0.0001554128 1.490807e-04 5.213043e-05
[1252,] 0.0002132749 7.901025e-05 3.101686e-05
[1253,] 0.0002192348 7.996064e-05 3.225647e-05
[1254,] 0.0001571869 9.528973e-05 3.129700e-05
[1255,] 0.0001534238 1.454616e-04 4.893104e-05
[1256,] 0.0001744708 1.993163e-04 6.678080e-05
[1257,] 0.0001530110 1.443636e-04 4.815050e-05
[1258,] 0.0001743207 1.034782e-04 3.348645e-05
[1259,] 0.0001744360 1.032937e-04 3.339889e-05
[1260,] 0.0001744660 1.037420e-04 3.350946e-05
[1261,] 0.0001743625 1.911860e-04 5.861513e-05
[1262,] 0.0001607291 1.554310e-04 4.891535e-05
[1263,] 0.0001653397 1.098560e-04 3.543667e-05
[1264,] 0.0001652226 1.105426e-04 3.569173e-05
[1265,] 0.0001737265 1.331582e-04 4.391834e-05
[1266,] 0.0001652416 1.121999e-04 3.618048e-05
[1267,] 0.0001543877 1.507446e-04 5.159565e-05
[1268,] 0.0001652402 1.107093e-04 3.573077e-05
[1269,] 0.0001539855 1.149092e-04 4.194680e-05
[1270,] 0.0001653398 1.266005e-04 4.052397e-05
[1271,] 0.0002256087 8.137247e-05 3.448868e-05
[1272,] 0.0001565342 6.056353e-04 1.978022e-04
[1273,] 0.0001678152 1.281130e-04 4.077117e-05
[1274,] 0.0001646882 2.031116e-04 7.838957e-05
[1275,] 0.0001567615 6.049333e-04 1.993492e-04
[1276,] 0.0001527226 7.477263e-05 2.439713e-05
[1277,] 0.0001565036 9.875993e-05 2.978051e-05
[1278,] 0.0001672617 1.826469e-04 6.240925e-05
[1279,] 0.0001576418 1.325347e-03 3.153531e-04
[1280,] 0.0001662632 1.796128e-04 5.951230e-05
[1281,] 0.0001541406 8.013226e-04 2.298195e-04
[1282,] 0.0001557305 7.883743e-05 2.400947e-05
[1283,] 0.0001706321 1.137777e-04 4.167512e-05
[1284,] 0.0001725682 9.595662e-05 3.114503e-05
[1285,] 0.0001666152 1.283261e-04 4.076752e-05
[1286,] 0.0001714383 1.630994e-04 5.440523e-05
[1287,] 0.0001705720 2.486868e-04 8.513496e-05
[1288,] 0.0001705719 2.644159e-04 9.055845e-05
[1289,] 0.0001582275 9.560482e-05 2.923819e-05
[1290,] 0.0001653481 9.671335e-05 3.071861e-05
[1291,] 0.0002555487 6.159442e-04 6.071074e-04
[1292,] 0.0001712910 2.821238e-04 9.972181e-05
[1293,] 0.0001734812 1.037373e-03 4.164345e-04
[1294,] 0.0001685376 1.043133e-04 3.611968e-05
[1295,] 0.0001517040 1.241132e-03 4.581337e-04
[1296,] 0.0001929548 2.130855e-04 1.188513e-04
[1297,] 0.0001922738 2.086550e-04 1.154604e-04
[1298,] 0.0001664697 1.292428e-04 4.085866e-05
[1299,] 0.0001640017 1.128429e-04 3.941641e-05
[1300,] 0.0001683470 1.783298e-04 5.231619e-05
[1301,] 0.0001376592 1.496564e-04 4.403850e-05
[1302,] 0.0001666985 1.663497e-04 5.559947e-05
[1303,] 0.0001668469 1.284984e-04 4.115604e-05
[1304,] 0.0001663608 1.284493e-04 4.112941e-05
[1305,] 0.0001664475 1.284539e-04 4.113517e-05
[1306,] 0.0001542665 6.146917e-04 1.393194e-04
[1307,] 0.0001706352 1.613952e-04 5.180714e-05
[1308,] 0.0001683069 1.285658e-04 4.128797e-05
[1309,] 0.0001688639 1.290874e-04 4.121523e-05
[1310,] 0.0001635966 5.009618e-04 2.280030e-04
[1311,] 0.0001531553 9.729713e-04 2.563001e-04
[1312,] 0.0001688390 1.665102e-04 5.806849e-05
[1313,] 0.0001543348 6.543370e-04 2.698577e-04
[1314,] 0.0001693980 1.767056e-04 6.280711e-05
[1315,] 0.0001439701 4.896222e-04 1.240817e-04
[1316,] 0.0001692623 2.997842e-04 1.416702e-04
[1317,] 0.0001696196 1.767056e-04 6.305588e-05
[1318,] 0.0001693760 1.772405e-04 6.299731e-05
[1319,] 0.0001511394 1.107003e-04 3.385035e-05
[1320,] 0.0002306555 1.106465e-04 5.206554e-05
[1321,] 0.0001691635 1.795306e-04 6.366635e-05
[1322,] 0.0001682698 2.467918e-04 1.129996e-04
[1323,] 0.0001696097 2.890581e-04 1.366435e-04
[1324,] 0.0001710860 3.813930e-04 1.866513e-04
[1325,] 0.0001691006 1.887091e-04 6.705118e-05
[1326,] 0.0001688327 2.046588e-04 7.295650e-05
[1327,] 0.0001547676 7.756992e-04 3.212362e-04
[1328,] 0.0001689117 2.129499e-04 7.635953e-05
[1329,] 0.0001683451 2.145082e-04 7.587150e-05
[1330,] 0.0001434992 1.477943e-04 4.443567e-05
[1331,] 0.0001641485 2.802962e-04 1.250030e-04
[1332,] 0.0001469775 1.009650e-04 3.417448e-05
[1333,] 0.0001709788 1.621227e-04 5.237622e-05
[1334,] 0.0001505834 1.364692e-04 4.217490e-05
[1335,] 0.0001504897 1.365397e-04 4.160756e-05
[1336,] 0.0001522878 8.766850e-04 3.460548e-04
[1337,] 0.0001707857 1.613935e-04 5.171164e-05
[1338,] 0.0001684943 2.133607e-04 7.575387e-05
[1339,] 0.0001480778 1.148914e-04 3.993930e-05
[1340,] 0.0001562484 1.094043e-04 4.126063e-05
[1341,] 0.0001686116 2.118055e-04 7.537559e-05
[1342,] 0.0001682384 2.179538e-04 7.694795e-05
[1343,] 0.0001706642 1.561938e-04 4.980364e-05
[1344,] 0.0001687122 2.133465e-04 7.615152e-05
[1345,] 0.0001480014 9.997863e-05 3.471715e-05
[1346,] 0.0001711505 1.632818e-04 5.235739e-05
[1347,] 0.0001674662 2.147772e-04 7.408004e-05
[1348,] 0.0001474569 1.043832e-04 3.425641e-05
[1349,] 0.0001470411 7.810265e-05 2.521594e-05
[1350,] 0.0001467973 7.845624e-05 2.531068e-05
[1351,] 0.0001526362 1.136260e-04 4.174003e-05
[1352,] 0.0001471949 7.842485e-05 2.537024e-05
[1353,] 0.0001686410 2.125902e-04 7.572573e-05
[1354,] 0.0001559491 1.744502e-04 6.887077e-05
[1355,] 0.0001710191 1.633191e-04 5.234513e-05
[1356,] 0.0001547132 7.864988e-04 1.770143e-04
[1357,] 0.0001707259 1.561642e-04 4.977334e-05
[1358,] 0.0001504857 1.411274e-04 4.246945e-05
[1359,] 0.0001684614 2.058367e-04 7.283667e-05
[1360,] 0.0001710463 1.633267e-04 5.234594e-05
[1361,] 0.0001772650 1.501571e-04 5.794564e-05
[1362,] 0.0001564806 4.885204e-04 1.030803e-04
[1363,] 0.0001480690 8.658981e-05 2.625698e-05
[1364,] 0.0001685858 2.136541e-04 7.604174e-05
[1365,] 0.0001684676 2.136541e-04 7.580939e-05
[1366,] 0.0001686436 2.136438e-04 7.614098e-05
[1367,] 0.0001604218 2.397204e-04 1.016639e-04
[1368,] 0.0002091092 2.678272e-04 5.436383e-05
[1369,] 0.0001661517 1.011985e-04 3.457520e-05
[1370,] 0.0001567539 8.148135e-05 2.829742e-05
[1371,] 0.0001707521 1.561732e-04 4.976430e-05
[1372,] 0.0001720045 1.769597e-04 5.149661e-05
[1373,] 0.0001446052 8.237765e-04 2.732626e-04
[1374,] 0.0001484130 7.695521e-05 2.432984e-05
[1375,] 0.0001727970 2.422879e-04 7.479877e-05
[1376,] 0.0001562053 5.069977e-04 1.139358e-04
[1377,] 0.0001510173 8.055809e-05 2.698190e-05
[1378,] 0.0001691360 2.139588e-04 7.716543e-05
[1379,] 0.0001706034 1.559581e-04 4.976371e-05
[1380,] 0.0001388237 1.745216e-04 4.317981e-05
[1381,] 0.0001492766 9.770893e-05 3.285915e-05
[1382,] 0.0001466265 1.027272e-04 3.310910e-05
[1383,] 0.0001457876 8.481302e-04 2.912374e-04
[1384,] 0.0001615480 3.983318e-04 7.938317e-05
[1385,] 0.0001711401 1.613862e-04 5.175652e-05
[1386,] 0.0001712998 1.613694e-04 5.178783e-05
[1387,] 0.0001489847 8.345437e-04 3.086270e-04
[1388,] 0.0001546505 7.620841e-05 2.538496e-05
[1389,] 0.0001535868 7.583719e-05 2.506602e-05
[1390,] 0.0001694905 2.136541e-04 7.768080e-05
[1391,] 0.0001569314 1.095874e-04 4.155938e-05
[1392,] 0.0001712978 1.613932e-04 5.177622e-05
[1393,] 0.0001639594 1.001534e-04 3.897904e-05
[1394,] 0.0001713551 2.129924e-04 8.065284e-05
[1395,] 0.0001512554 7.906358e-05 2.637242e-05
[1396,] 0.0001563077 1.071985e-04 4.032989e-05
[1397,] 0.0001506230 1.652708e-04 4.831517e-05
[1398,] 0.0001574193 3.300102e-04 7.581573e-05
[1399,] 0.0001642492 2.266294e-04 7.153597e-05
[1400,] 0.0001577661 9.590648e-05 3.549774e-05
[1401,] 0.0001654217 2.647884e-04 9.141810e-05
[1402,] 0.0001718306 8.280801e-05 2.707275e-05
[1403,] 0.0001526318 1.988100e-04 7.645715e-05
[1404,] 0.0001654610 3.158032e-03 1.074808e-03
[1405,] 0.0001714233 1.616642e-04 5.187198e-05
[1406,] 0.0001652031 2.762431e-04 9.464336e-05
[1407,] 0.0001568038 8.151336e-05 2.584787e-05
[1408,] 0.0002036287 1.805258e-04 4.635108e-05
[1409,] 0.0001592432 3.519740e-04 7.634503e-05
[1410,] 0.0001587699 3.533700e-04 7.735424e-05
[1411,] 0.0001684552 2.725580e-04 1.022974e-04
[1412,] 0.0001912779 1.616764e-04 5.889963e-05
[1413,] 0.0001648841 4.911810e-04 1.631754e-04
[1414,] 0.0001667451 2.784626e-04 1.005547e-04
[1415,] 0.0001651728 2.754190e-04 9.423934e-05
[1416,] 0.0001390143 1.606745e-04 4.053289e-05
[1417,] 0.0001652781 2.767037e-04 9.506869e-05
[1418,] 0.0001642917 2.700664e-04 9.066180e-05
[1419,] 0.0001712666 1.614293e-04 5.195049e-05
[1420,] 0.0001553567 1.976009e-04 7.831292e-05
[1421,] 0.0001660398 3.674657e-04 1.263467e-04
[1422,] 0.0001522590 1.029059e-04 2.914662e-05
[1423,] 0.0001644357 2.932621e-04 9.914125e-05
[1424,] 0.0001514031 1.020064e-04 3.670869e-05
[1425,] 0.0001574611 2.330100e-04 9.555115e-05
[1426,] 0.0001650577 3.280593e-04 1.073327e-04
[1427,] 0.0001773825 3.264002e-04 1.300749e-04
[1428,] 0.0001494291 1.558255e-03 3.633226e-04
[1429,] 0.0001700167 2.833195e-04 1.009334e-04
[1430,] 0.0001647875 1.477845e-04 4.656461e-05
[1431,] 0.0001533540 8.453231e-05 2.613580e-05
[1432,] 0.0001524085 1.664280e-04 6.297812e-05
[1433,] 0.0001495859 1.110644e-04 3.966284e-05
[1434,] 0.0001646141 2.162616e-04 6.886139e-05
[1435,] 0.0001854873 1.794874e-04 7.430516e-05
[1436,] 0.0001524746 1.768175e-04 6.712101e-05
[1437,] 0.0001548341 4.852656e-04 1.199063e-04
[1438,] 0.0001750597 3.737988e-04 1.392473e-04
[1439,] 0.0001758109 1.532199e-04 5.276906e-05
[1440,] 0.0001713823 1.618095e-04 5.241561e-05
[1441,] 0.0001683558 2.675762e-04 1.054455e-04
[1442,] 0.0001447392 4.116524e-04 1.226972e-04
[1443,] 0.0001508152 1.032991e-04 3.206483e-05
[1444,] 0.0002041632 2.005869e-04 4.804725e-05
[1445,] 0.0001452574 4.502002e-04 1.369092e-04
[1446,] 0.0001645429 2.173114e-04 7.080904e-05
[1447,] 0.0001516954 3.856764e-04 1.070190e-04
[1448,] 0.0001509091 1.037256e-04 3.204111e-05
[1449,] 0.0001443991 2.619144e-04 7.466192e-05
[1450,] 0.0001605423 1.863291e-04 5.048710e-05
[1451,] 0.0001515725 1.416178e-04 4.253155e-05
[1452,] 0.0001441549 3.619445e-04 1.031622e-04
[1453,] 0.0001460656 4.898317e-04 1.741000e-04
[1454,] 0.0001445644 6.459731e-04 1.692844e-04
[1455,] 0.0001441510 1.278321e-03 3.165671e-04
[1456,] 0.0001708175 1.615196e-04 5.192185e-05
[1457,] 0.0001652257 1.839504e-04 7.442830e-05
[1458,] 0.0001441621 1.475387e-03 3.698691e-04
[1459,] 0.0001437293 5.281700e-04 1.789283e-04
[1460,] 0.0001708255 1.615188e-04 5.192115e-05
[1461,] 0.0001442505 9.753351e-04 2.558912e-04
[1462,] 0.0001504346 2.697804e-04 7.724063e-05
[1463,] 0.0001691407 2.093485e-04 7.599344e-05
[1464,] 0.0001442985 1.455295e-03 3.585327e-04
[1465,] 0.0001443108 1.353514e-03 3.278001e-04
[1466,] 0.0001633101 1.553804e-04 4.985154e-05
[1467,] 0.0001445840 1.328386e-03 3.006029e-04
[1468,] 0.0001729654 1.587583e-04 5.902621e-05
[1469,] 0.0001648883 1.635441e-04 5.714553e-05
[1470,] 0.0001675392 1.885533e-04 5.377010e-05
[1471,] 0.0001899796 3.604876e-04 7.068495e-05
[1472,] 0.0001440091 4.022096e-04 1.035510e-04
[1473,] 0.0001765400 2.253399e-04 7.892615e-05
[1474,] 0.0001439814 1.995829e-04 5.953599e-05
[1475,] 0.0001513932 1.409565e-04 3.976595e-05
[1476,] 0.0001514577 1.223411e-04 3.523400e-05
[1477,] 0.0001526435 1.208486e-03 4.815306e-04
[1478,] 0.0001447512 9.859067e-05 3.159465e-05
[1479,] 0.0002005511 3.057711e-04 1.899607e-04
[1480,] 0.0002422106 8.957889e-05 4.141472e-05
[1481,] 0.0001710581 2.183755e-04 8.046616e-05
[1482,] 0.0001450764 1.008255e-04 3.373240e-05
[1483,] 0.0001674971 1.255594e-04 4.140416e-05
[1484,] 0.0001483506 8.402640e-05 2.926752e-05
[1485,] 0.0001504779 1.221196e-04 4.244810e-05
[1486,] 0.0001544277 1.152348e-04 3.825390e-05
[1487,] 0.0001548708 1.158856e-04 3.885415e-05
[1488,] 0.0001688308 1.971991e-04 6.791002e-05
[1489,] 0.0001604930 1.254204e-04 4.003688e-05
[1490,] 0.0001595448 1.253706e-04 3.971316e-05
[1491,] 0.0001599420 1.256661e-04 4.014259e-05
[1492,] 0.0001613422 1.264441e-04 4.129362e-05
[1493,] 0.0001595202 1.257243e-04 4.009922e-05
[1494,] 0.0001747999 2.685732e-04 9.536726e-05
[1495,] 0.0001697652 3.960692e-04 1.232739e-04
[1496,] 0.0001519879 8.354951e-05 2.685206e-05
[1497,] 0.0001595111 1.269072e-04 4.797473e-05
[1498,] 0.0001597793 8.352014e-05 2.749333e-05
[1499,] 0.0001599793 1.023260e-04 3.279005e-05
[1500,] 0.0001584226 8.386562e-05 2.714618e-05
[1501,] 0.0001520681 8.081807e-05 2.512132e-05
[1502,] 0.0001555250 1.196433e-04 4.124343e-05
[1503,] 0.0001424282 7.426778e-05 2.345411e-05
[1504,] 0.0001394504 1.170554e-04 3.707107e-05
[1505,] 0.0001501054 8.655316e-05 2.651294e-05
[1506,] 0.0001694650 2.109710e-04 7.439642e-05
[1507,] 0.0001377788 8.596622e-05 2.574560e-05
[1508,] 0.0001696462 3.932709e-04 1.146463e-04
[1509,] 0.0001674160 2.092825e-04 6.922688e-05
[1510,] 0.0001606767 8.545463e-05 3.080278e-05
[1511,] 0.0001573165 1.214098e-04 4.437901e-05
[1512,] 0.0001653024 9.977993e-05 3.925104e-05
[1513,] 0.0001538659 1.148156e-04 3.783732e-05
[1514,] 0.0001656410 1.107700e-04 3.573062e-05
[1515,] 0.0001614719 1.175971e-04 3.445935e-05
[1516,] 0.0001550997 1.299534e-04 4.765363e-05
[1517,] 0.0001551394 9.262270e-05 2.996418e-05
[1518,] 0.0001698776 1.091011e-04 3.327108e-05
[1519,] 0.0001528601 1.242296e-04 4.426030e-05
[1520,] 0.0001542452 1.195185e-04 4.244553e-05
[1521,] 0.0001433538 9.037021e-05 3.086228e-05
[1522,] 0.0001782659 1.559218e-04 5.449908e-05
[1523,] 0.0001524295 1.110209e-04 3.776074e-05
[1524,] 0.0001656078 1.068477e-04 3.461866e-05
[1525,] 0.0001541754 1.230761e-04 4.420285e-05
[1526,] 0.0001551037 1.225801e-04 4.426888e-05
[1527,] 0.0001511442 1.226327e-04 4.293164e-05
[1528,] 0.0001543843 1.216519e-04 4.357213e-05
[1529,] 0.0001540112 1.236583e-04 4.441729e-05
[1530,] 0.0001565350 1.219384e-04 4.440654e-05
[1531,] 0.0001656682 1.095932e-04 3.526996e-05
[1532,] 0.0001567288 1.226031e-04 4.481217e-05
[1533,] 0.0001543173 1.221243e-04 4.377277e-05
[1534,] 0.0001577103 1.207799e-04 4.415327e-05
[1535,] 0.0001540606 1.223334e-04 4.377374e-05
[1536,] 0.0001575598 1.219905e-04 4.475500e-05
[1537,] 0.0002113999 1.046907e-04 5.112923e-05
[1538,] 0.0001485471 9.763068e-05 3.287614e-05
[1539,] 0.0001655064 1.284310e-04 4.083242e-05
[1540,] 0.0001497104 9.666267e-05 3.015525e-05
[1541,] 0.0001530363 1.232841e-04 4.390053e-05
[1542,] 0.0001654751 1.088198e-04 3.506314e-05
[1543,] 0.0001535207 1.231479e-04 4.400503e-05
[1544,] 0.0001609829 1.236168e-04 3.551080e-05
[1545,] 0.0001550375 1.061955e-04 3.917330e-05
[1546,] 0.0001542093 1.249709e-04 4.513296e-05
[1547,] 0.0001577105 1.084576e-04 3.928555e-05
[1548,] 0.0001488518 9.698100e-05 3.259868e-05
[1549,] 0.0001508907 1.143301e-04 3.690735e-05
[1550,] 0.0001712022 8.602363e-05 2.818118e-05
[1551,] 0.0001522927 1.145479e-04 3.734208e-05
[1552,] 0.0001658317 1.215685e-04 4.026153e-05
[1553,] 0.0001655536 1.292778e-04 4.117168e-05
[1554,] 0.0001550329 1.233970e-04 4.469027e-05
[1555,] 0.0001671984 2.158107e-04 7.089670e-05
[1556,] 0.0001642170 1.031857e-04 3.443017e-05
[1557,] 0.0001671177 2.049034e-04 6.696933e-05
[1558,] 0.0001670931 2.070639e-04 6.761710e-05
[1559,] 0.0002176359 1.303494e-04 6.496828e-05
[1560,] 0.0001878967 9.639260e-05 4.243620e-05
[1561,] 0.0001702982 3.180553e-04 1.059346e-04
[1562,] 0.0001631600 1.202030e-04 3.474103e-05
[1563,] 0.0001595014 2.243430e-04 6.307832e-05
[1564,] 0.0001639897 1.072289e-04 4.377600e-05
[1565,] 0.0001616694 1.030668e-04 3.185189e-05
[1566,] 0.0001885571 2.136535e-04 1.150110e-04
[1567,] 0.0001537571 8.988737e-05 2.881229e-05
[1568,] 0.0002333678 1.448736e-04 8.301096e-05
[1569,] 0.0001545200 1.054120e-04 3.298162e-05
[1570,] 0.0001721898 1.564729e-04 7.254845e-05
[1571,] 0.0001555587 1.189640e-04 3.535572e-05
[1572,] 0.0001793781 1.409445e-04 6.595064e-05
[1573,] 0.0001942255 1.846821e-04 1.003002e-04
[1574,] 0.0002044582 1.999160e-04 1.187394e-04
[1575,] 0.0001560479 1.249299e-04 4.986406e-05
[1576,] 0.0001969959 2.131400e-04 1.225400e-04
[1577,] 0.0001479994 9.555407e-05 3.070099e-05
[1578,] 0.0001622737 1.588260e-04 4.889646e-05
[1579,] 0.0001600456 1.096523e-04 4.401242e-05
[1580,] 0.0001508672 1.111099e-04 4.131855e-05
[1581,] 0.0001621292 1.170227e-04 4.287196e-05
[1582,] 0.0001423981 2.499721e-04 8.820251e-05
[1583,] 0.0001600879 9.089337e-05 3.489167e-05
[1584,] 0.0001391215 1.037145e-04 3.475725e-05
[1585,] 0.0001389138 9.715759e-05 2.915816e-05
[1586,] 0.0001402004 8.978596e-05 2.817729e-05
[1587,] 0.0002192671 1.054377e-04 2.987141e-05
[1588,] 0.0002162775 1.645490e-04 5.080261e-05
[1589,] 0.0002056000 1.280174e-04 3.183281e-05
[1590,] 0.0001397697 1.438073e-04 3.733269e-05
[1591,] 0.0001526218 1.106208e-04 4.233073e-05
[1592,] 0.0002010423 9.371684e-05 3.013875e-05
[1593,] 0.0001683322 9.475109e-05 2.913295e-05
[1594,] 0.0001759442 7.517220e-05 2.664718e-05
[1595,] 0.0001426545 9.956225e-05 3.068969e-05
[1596,] 0.0001426718 9.101057e-05 2.828589e-05
[1597,] 0.0001363239 9.019632e-05 2.809831e-05
[1598,] 0.0001374512 1.068834e-04 3.042341e-05
[1599,] 0.0001516118 1.743474e-04 5.961108e-05
[1600,] 0.0001782343 1.318980e-04 3.334880e-05
[1601,] 0.0002141003 1.343042e-04 3.433942e-05
[1602,] 0.0001756251 1.428121e-04 4.262220e-05
[1603,] 0.0001746650 1.681681e-04 5.210927e-05
[1604,] 0.0001777559 1.388419e-04 4.110955e-05
[1605,] 0.0001631180 7.843374e-05 2.369828e-05
[1606,] 0.0002199542 9.626185e-05 2.908422e-05
[1607,] 0.0002021552 1.003937e-04 3.131424e-05
[1608,] 0.0001827634 8.346659e-05 3.069742e-05
[1609,] 0.0001852145 1.628341e-04 4.693824e-05
[1610,] 0.0001762709 1.095412e-04 3.786862e-05
[1611,] 0.0001889189 8.229731e-05 2.432644e-05
[1612,] 0.0001745545 8.653228e-05 3.240933e-05
[1613,] 0.0001512680 9.192998e-05 2.667663e-05
[1614,] 0.0001382185 9.474149e-05 2.715573e-05
[1615,] 0.0001873649 8.454131e-05 3.229785e-05
[1616,] 0.0001369013 1.114691e-04 3.137635e-05
[1617,] 0.0002331588 1.241576e-04 2.697033e-05
[1618,] 0.0002555372 1.380298e-04 2.751924e-05
[1619,] 0.0001727350 1.164226e-04 2.897990e-05
[1620,] 0.0001787941 1.592445e-04 3.417374e-05
[1621,] 0.0001775328 1.218976e-04 2.935014e-05
[1622,] 0.0001756642 1.154475e-04 2.864264e-05
[1623,] 0.0001758767 1.086579e-04 2.778921e-05
[1624,] 0.0002041119 1.673778e-04 4.117080e-05
[1625,] 0.0001641329 1.203422e-04 3.032397e-05
[1626,] 0.0001720355 1.180677e-04 2.925992e-05
[1627,] 0.0001734905 1.161223e-04 2.889422e-05
[1628,] 0.0001699198 1.708903e-04 3.760850e-05
[1629,] 0.0002773408 1.195021e-04 6.701032e-05
[1630,] 0.0001795270 1.673695e-04 7.618909e-05
[1631,] 0.0002758819 9.351350e-05 3.710272e-05
[1632,] 0.0001745365 1.190025e-04 2.920405e-05
[1633,] 0.0001712753 1.832806e-04 5.220772e-05
[1634,] 0.0002369229 1.346050e-04 2.775513e-05
[1635,] 0.0001710142 2.054226e-04 8.981182e-05
[1636,] 0.0001723412 1.342605e-04 3.203225e-05
[1637,] 0.0001430062 7.687935e-05 2.408509e-05
[1638,] 0.0001814886 1.706786e-04 4.995691e-05
[1639,] 0.0001812672 1.576703e-04 4.538091e-05
[1640,] 0.0001778708 1.239598e-04 2.993131e-05
[1641,] 0.0002753966 1.375490e-04 2.718995e-05
[1642,] 0.0001717169 1.306700e-04 3.142480e-05
[1643,] 0.0002635964 9.373869e-05 3.466632e-05
[1644,] 0.0001812137 1.577645e-04 4.539219e-05
[1645,] 0.0001484193 8.534843e-05 2.827467e-05
[1646,] 0.0001710246 1.296728e-04 3.135509e-05
[1647,] 0.0001707347 1.267547e-04 3.095334e-05
[1648,] 0.0001718920 1.298371e-04 3.128481e-05
[1649,] 0.0001855802 1.315679e-04 3.069314e-05
[1650,] 0.0001691950 1.295691e-04 3.153594e-05
[1651,] 0.0001703236 1.301788e-04 3.150137e-05
[1652,] 0.0001715022 1.281242e-04 3.107220e-05
[1653,] 0.0001616070 1.562569e-04 4.983045e-05
[1654,] 0.0001479324 8.075023e-05 2.543428e-05
[1655,] 0.0001721660 1.300250e-04 3.127958e-05
[1656,] 0.0001754701 1.676808e-04 3.627955e-05
[1657,] 0.0001717860 1.131334e-04 2.887660e-05
[1658,] 0.0001576038 1.560252e-04 4.726407e-05
[1659,] 0.0001726954 1.233201e-04 3.026175e-05
[1660,] 0.0001797078 2.716958e-04 7.381528e-05
[1661,] 0.0001738077 1.233578e-04 3.016814e-05
[1662,] 0.0001863334 1.262707e-04 2.989789e-05
[1663,] 0.0001720875 1.235229e-04 3.034607e-05
[1664,] 0.0002699041 9.377953e-05 3.818737e-05
[1665,] 0.0001890854 1.675637e-04 4.461266e-05
[1666,] 0.0001700782 2.813394e-04 7.572175e-05
[1667,] 0.0001733056 1.209116e-04 2.986736e-05
[1668,] 0.0001598735 2.142901e-04 8.200221e-05
[1669,] 0.0001694126 1.278328e-04 3.124510e-05
[1670,] 0.0001804833 1.195177e-04 2.945625e-05
[1671,] 0.0001730469 1.254923e-04 3.053919e-05
[1672,] 0.0001854798 1.258048e-04 2.989464e-05
[1673,] 0.0001735403 1.295072e-04 3.107097e-05
[1674,] 0.0001729965 1.256968e-04 3.057200e-05
[1675,] 0.0001809087 1.930450e-04 3.878959e-05
[1676,] 0.0004081520 9.924058e-05 2.878646e-05
[1677,] 0.0001741734 1.246657e-04 3.032172e-05
[1678,] 0.0001627514 1.752306e-04 6.869461e-05
[1679,] 0.0001822689 1.251359e-04 3.001588e-05
[1680,] 0.0002397197 1.102696e-04 5.113676e-05
[1681,] 0.0001713444 1.204684e-04 2.996306e-05
[1682,] 0.0001608717 2.095016e-04 8.111356e-05
[1683,] 0.0001665064 1.592960e-04 3.460617e-05
[1684,] 0.0001801154 1.626227e-04 4.569386e-05
[1685,] 0.0001658001 1.359348e-04 3.140732e-05
[1686,] 0.0001695618 1.501643e-04 3.294128e-05
[1687,] 0.0001812953 1.598319e-04 4.550733e-05
[1688,] 0.0001751752 1.622533e-04 3.383631e-05
[1689,] 0.0001449379 3.525722e-04 8.177374e-05
[1690,] 0.0001369674 8.924974e-05 2.618271e-05
[1691,] 0.0001715508 7.623519e-05 2.700848e-05
[1692,] 0.0001576653 1.610458e-04 4.842139e-05
[1693,] 0.0001578964 7.669783e-05 2.621554e-05
[1694,] 0.0001429434 2.052469e-04 5.770591e-05
[1695,] 0.0001580276 9.690567e-05 2.663337e-05
[1696,] 0.0001827386 9.573231e-05 2.817613e-05
[1697,] 0.0001570827 9.384551e-05 2.486213e-05
[1698,] 0.0002013785 3.056147e-04 5.357097e-05
[1699,] 0.0001983454 2.351711e-04 4.756952e-05
[1700,] 0.0001455967 2.039783e-04 5.180443e-05
[1701,] 0.0001854520 1.475377e-04 4.252706e-05
[1702,] 0.0002552285 7.800978e-05 2.687224e-05
[1703,] 0.0001441021 1.027899e-04 2.797190e-05
[1704,] 0.0001561303 1.517384e-04 5.353860e-05
[1705,] 0.0001462095 8.542589e-05 2.485845e-05
[1706,] 0.0001467388 8.200116e-05 2.435917e-05
[1707,] 0.0001777254 1.454508e-04 5.931992e-05
[1708,] 0.0001501481 2.254588e-04 5.621079e-05
[1709,] 0.0001996816 1.822814e-04 5.163578e-05
[1710,] 0.0001426559 8.942912e-05 2.716836e-05
[1711,] 0.0001461706 9.072168e-05 2.668964e-05
[1712,] 0.0002077626 1.676724e-04 3.978322e-05
[1713,] 0.0001443417 8.157368e-05 2.451060e-05
[1714,] 0.0001629259 8.106987e-05 2.989923e-05
[1715,] 0.0001617744 1.074148e-04 3.726328e-05
[1716,] 0.0002027297 1.245124e-04 4.335697e-05
[1717,] 0.0002037798 1.967359e-04 4.358416e-05
[1718,] 0.0001790666 8.754209e-05 3.158363e-05
[1719,] 0.0001697977 1.831040e-04 5.354707e-05
[1720,] 0.0001994259 1.644832e-04 6.403594e-05
[1721,] 0.0001385932 7.901110e-05 2.440342e-05
[1722,] 0.0001748586 8.000986e-05 2.611632e-05
[1723,] 0.0001776853 1.282659e-04 3.988774e-05
[1724,] 0.0001627798 1.444939e-04 5.278391e-05
[1725,] 0.0001708417 9.078332e-05 2.979797e-05
[1726,] 0.0002209160 9.380308e-05 2.363264e-05
[1727,] 0.0001676669 7.756727e-05 2.558574e-05
[1728,] 0.0001651416 1.147015e-04 4.143753e-05
[1729,] 0.0002926498 8.355149e-05 2.520889e-05
[1730,] 0.0001742305 1.344520e-04 4.495214e-05
[1731,] 0.0001634815 8.511754e-05 2.919364e-05
[1732,] 0.0001652219 1.107424e-04 3.986859e-05
[1733,] 0.0001870415 8.861234e-05 3.005279e-05
[1734,] 0.0001733066 1.436198e-04 5.635359e-05
[1735,] 0.0001738166 1.437107e-04 5.664149e-05
[1736,] 0.0001736518 9.877664e-05 3.609296e-05
[1737,] 0.0001758935 1.313491e-04 5.200838e-05
[1738,] 0.0001680253 1.154150e-04 4.283411e-05
[1739,] 0.0001692950 1.451067e-04 5.462041e-05
[1740,] 0.0001642500 1.221385e-04 4.383545e-05
[1741,] 0.0001763963 1.037539e-04 3.920483e-05
[1742,] 0.0001744287 9.717857e-05 3.547967e-05
[1743,] 0.0001783656 1.004291e-04 3.802676e-05
[1744,] 0.0001768755 1.057836e-04 4.028230e-05
[1745,] 0.0001782002 1.095021e-04 4.224393e-05
[1746,] 0.0001782359 1.005123e-04 3.802547e-05
[1747,] 0.0001857364 1.042674e-04 2.695463e-05
[1748,] 0.0001763362 9.552988e-05 3.500100e-05
[1749,] 0.0001760099 9.740178e-05 3.587401e-05
[1750,] 0.0001829768 9.619428e-05 3.653688e-05
[1751,] 0.0001798889 9.441431e-05 3.520789e-05
[1752,] 0.0001689054 8.339515e-05 2.780881e-05
[1753,] 0.0001756634 9.657391e-05 3.559087e-05
[1754,] 0.0001708749 9.963212e-05 3.594899e-05
[1755,] 0.0002388991 1.067364e-04 4.667266e-05
[1756,] 0.0001740156 1.015055e-04 3.214123e-05
[1757,] 0.0001660401 7.799280e-05 2.647867e-05
[1758,] 0.0002473185 9.418877e-05 3.721644e-05
[1759,] 0.0003781049 7.731208e-05 3.826821e-05
[1760,] 0.0001833274 1.282747e-04 3.999041e-05
[1761,] 0.0003030872 8.367915e-05 3.902191e-05
[1762,] 0.0001785582 1.260489e-04 4.251969e-05
[1763,] 0.0001728358 1.631782e-04 5.080499e-05
[1764,] 0.0001882075 1.066302e-04 3.914434e-05
[1765,] 0.0001893929 1.044292e-04 3.768252e-05
[1766,] 0.0001683198 1.718103e-04 7.104497e-05
[1767,] 0.0001899152 1.134896e-04 4.430792e-05
[1768,] 0.0002519480 1.105564e-04 5.287961e-05
[1769,] 0.0001980090 1.217036e-04 4.521166e-05
[1770,] 0.0001959774 1.113421e-04 4.382820e-05
[1771,] 0.0001980704 1.130257e-04 4.158537e-05
[1772,] 0.0001937179 1.133833e-04 4.129228e-05
[1773,] 0.0001915380 1.116747e-04 3.693763e-05
[1774,] 0.0001822880 1.577781e-04 5.423367e-05
[1775,] 0.0001848981 9.869401e-05 2.853544e-05
[1776,] 0.0001775134 1.352273e-04 4.514467e-05
[1777,] 0.0003029095 8.447162e-05 2.376545e-05
[1778,] 0.0001833864 1.503901e-04 7.420938e-05
[1779,] 0.0001495707 7.795585e-05 2.492016e-05
[1780,] 0.0001480181 7.765629e-05 2.444025e-05
[1781,] 0.0001557763 1.124725e-04 3.305562e-05
[1782,] 0.0002475494 1.000531e-04 5.149507e-05
[1783,] 0.0001440746 9.746114e-05 3.140131e-05
[1784,] 0.0001601723 2.034489e-04 5.650954e-05
[1785,] 0.0001597109 3.683755e-04 9.470321e-05
[1786,] 0.0001699973 1.687708e-04 5.659897e-05
[1787,] 0.0001796032 2.622820e-04 4.624258e-05
[1788,] 0.0001929976 7.004003e-04 4.064044e-04
[1789,] 0.0001801882 2.509926e-04 9.922866e-05
[1790,] 0.0001384200 1.555524e-04 3.941296e-05
[1791,] 0.0001655107 9.147619e-05 2.805726e-05
[1792,] 0.0002056961 8.502817e-05 2.778303e-05
[1793,] 0.0001580800 2.169239e-04 4.333550e-05
[1794,] 0.0001468405 9.173586e-05 2.918182e-05
[1795,] 0.0001758289 1.056044e-04 2.720626e-05
[1796,] 0.0001640976 1.734137e-04 5.008394e-05
[1797,] 0.0001474768 9.062699e-05 2.823778e-05
[1798,] 0.0001775382 2.530573e-04 9.297369e-05
[1799,] 0.0002111619 9.489093e-05 4.402068e-05
[1800,] 0.0001805887 1.409193e-03 7.571187e-04
[1801,] 0.0001804814 8.528088e-05 3.215797e-05
[1802,] 0.0002044930 9.343550e-05 4.214436e-05
[1803,] 0.0002002002 9.515275e-05 4.264446e-05
[1804,] 0.0001619046 2.538751e-04 5.242270e-05
[1805,] 0.0001750123 1.484741e-04 6.159027e-05
[1806,] 0.0001565308 3.302081e-04 6.723556e-05
[1807,] 0.0001542487 1.815356e-04 5.153272e-05
[1808,] 0.0001698641 1.030341e-04 4.265648e-05
[1809,] 0.0001765615 8.794644e-04 4.364657e-04
[1810,] 0.0001672819 1.215688e-03 5.329949e-04
[1811,] 0.0001583397 3.068861e-04 6.191755e-05
[1812,] 0.0001760568 8.836192e-05 3.275966e-05
[1813,] 0.0001545937 1.943857e-04 5.568399e-05
[1814,] 0.0001682058 3.929012e-03 1.787105e-03
[1815,] 0.0001602619 1.619684e-04 4.998255e-05
[1816,] 0.0001419412 3.737819e-04 8.547800e-05
[1817,] 0.0001419879 3.830376e-04 8.702224e-05
[1818,] 0.0001690005 1.384532e-04 4.060635e-05
[1819,] 0.0001633489 1.327010e-03 5.384565e-04
[1820,] 0.0001789753 1.349347e-04 6.086782e-05
[1821,] 0.0002167915 1.170780e-04 6.190608e-05
[1822,] 0.0001580101 1.689634e-04 3.602989e-05
[1823,] 0.0001821608 1.956657e-04 5.479384e-05
[1824,] 0.0001685059 1.310474e-03 1.308315e-04
[1825,] 0.0001636971 7.145456e-04 8.990564e-05
[1826,] 0.0001717141 1.134807e-03 1.159584e-04
[1827,] 0.0002038708 8.879295e-05 2.633056e-05
[1828,] 0.0001516137 3.310802e-04 5.449259e-05
[1829,] 0.0001572809 8.579562e-05 3.151013e-05
[1830,] 0.0001479049 5.192398e-04 9.125584e-05
[1831,] 0.0001465084 5.592871e-04 9.879889e-05
[1832,] 0.0001805068 1.533769e-04 5.315638e-05
[1833,] 0.0001645026 1.737124e-04 4.925266e-05
[1834,] 0.0001355058 2.717294e-04 7.520492e-05
[1835,] 0.0001600453 1.306237e-04 4.147882e-05
[1836,] 0.0001932050 1.469419e-04 5.712911e-05
[1837,] 0.0001359480 4.161973e-04 9.589147e-05
[1838,] 0.0001361576 1.979555e-04 5.071605e-05
[1839,] 0.0001369500 4.135184e-04 9.124517e-05
[1840,] 0.0001383167 9.630772e-05 2.784564e-05
[1841,] 0.0001599150 2.001822e-04 6.079948e-05
[1842,] 0.0001419743 9.495082e-05 2.863469e-05
[1843,] 0.0001369179 4.960578e-04 1.076781e-04
[1844,] 0.0001583857 1.816195e-04 3.927315e-05
[1845,] 0.0001372050 2.090334e-04 5.180622e-05
[1846,] 0.0001384240 4.392291e-04 9.215734e-05
[1847,] 0.0001583575 1.189478e-04 4.185179e-05
[1848,] 0.0001623992 1.470727e-04 4.709118e-05
[1849,] 0.0001597761 4.498237e-04 1.196732e-04
[1850,] 0.0001609702 2.743262e-04 7.354004e-05
[1851,] 0.0001657086 1.527089e-04 3.374184e-05
[1852,] 0.0001580264 1.575558e-04 5.001330e-05
[1853,] 0.0001416398 5.380685e-04 1.006192e-04
[1854,] 0.0001400992 4.537011e-04 9.060671e-05
[1855,] 0.0001373777 3.927460e-04 8.576504e-05
[1856,] 0.0001392870 1.902700e-04 4.538179e-05
[1857,] 0.0001496421 1.088495e-04 3.089829e-05
[1858,] 0.0001425756 1.725594e-04 4.018017e-05
[1859,] 0.0001740940 1.460112e-04 4.830682e-05
[1860,] 0.0001613759 1.624783e-04 5.767384e-05
[1861,] 0.0001389451 1.972710e-04 4.706447e-05
[1862,] 0.0001598941 2.841321e-03 7.085242e-04
[1863,] 0.0001462220 8.601972e-05 2.656143e-05
[1864,] 0.0002159272 1.230241e-04 3.002369e-05
[1865,] 0.0001613775 5.662800e-03 7.998715e-04
[1866,] 0.0001842335 2.228411e-04 3.846301e-05
[1867,] 0.0001608866 1.162879e-04 3.528768e-05
[1868,] 0.0001503747 9.322774e-05 2.790882e-05
[1869,] 0.0001606288 1.407655e-03 2.505596e-04
[1870,] 0.0002025857 1.496592e-04 6.327463e-05
[1871,] 0.0001592943 1.204609e-04 3.822607e-05
[1872,] 0.0001510464 9.399945e-05 2.785479e-05
[1873,] 0.0001604167 1.345244e-03 2.432570e-04
[1874,] 0.0001650850 9.698644e-05 2.938862e-05
[1875,] 0.0001642768 9.225767e-05 2.899548e-05
[1876,] 0.0001595338 9.254202e-05 2.796829e-05
[1877,] 0.0001652770 9.668247e-05 2.933444e-05
[1878,] 0.0001608975 1.230177e-04 3.710689e-05
[1879,] 0.0001649156 9.512655e-05 2.913741e-05
[1880,] 0.0001835900 1.455710e-04 5.162583e-05
[1881,] 0.0001753106 9.397539e-05 2.804358e-05
[1882,] 0.0001822655 1.448310e-04 4.985840e-05
[1883,] 0.0001430632 7.615929e-05 2.436779e-05
[1884,] 0.0001857340 1.447845e-04 5.048236e-05
[1885,] 0.0001614872 1.788587e-04 5.320363e-05
[1886,] 0.0001679703 9.406353e-05 2.889491e-05
[1887,] 0.0001598103 1.145923e-04 3.634760e-05
[1888,] 0.0001669102 9.505145e-05 2.902706e-05
[1889,] 0.0001572052 7.754612e-05 2.629399e-05
[1890,] 0.0001739234 8.248184e-05 2.668580e-05
[1891,] 0.0001757749 8.355511e-05 2.875314e-05
[1892,] 0.0001660416 1.673321e-04 6.044338e-05
[1893,] 0.0001523239 8.232685e-05 2.508481e-05
[1894,] 0.0001902734 1.384903e-04 4.877794e-05
[1895,] 0.0001387685 8.170548e-05 2.600720e-05
[1896,] 0.0001747695 2.861271e-04 1.261042e-04
[1897,] 0.0002818018 1.428638e-04 6.519830e-05
[1898,] 0.0002740671 1.624540e-04 5.486234e-05
[1899,] 0.0001597997 1.047055e-04 3.389391e-05
[1900,] 0.0001646015 1.447849e-04 3.133650e-05
[1901,] 0.0001375528 1.178830e-04 3.785729e-05
[1902,] 0.0002654954 1.670133e-04 5.070426e-05
[1903,] 0.0001585718 1.043242e-04 3.366352e-05
[1904,] 0.0003215682 9.888762e-05 4.043569e-05
[1905,] 0.0002204509 8.370906e-05 2.383162e-05
[1906,] 0.0002131549 8.367499e-05 2.382820e-05
[1907,] 0.0002812695 1.007506e-04 4.156608e-05
[1908,] 0.0001435039 1.021892e-04 3.531155e-05
[1909,] 0.0001804075 1.241782e-04 4.365758e-05
[1910,] 0.0002748185 2.130296e-04 1.877581e-04
[1911,] 0.0001743600 1.453121e-04 4.665322e-05
[1912,] 0.0001461047 9.744270e-05 3.422669e-05
[1913,] 0.0002863932 1.934261e-04 1.545147e-04
[1914,] 0.0001496713 9.859640e-05 3.459527e-05
[1915,] 0.0001757163 1.469031e-04 4.811072e-05
[1916,] 0.0001478098 1.148304e-04 3.337458e-05
[1917,] 0.0001595884 1.900952e-04 6.050163e-05
[1918,] 0.0001598431 7.716866e-05 2.354883e-05
[1919,] 0.0001615862 1.175591e-04 3.843097e-05
[1920,] 0.0001467306 8.299160e-05 2.605500e-05
[1921,] 0.0002134414 1.642176e-04 7.248464e-05
[1922,] 0.0001502571 1.145827e-04 3.228482e-05
[1923,] 0.0002014336 1.082954e-04 2.910922e-05
[1924,] 0.0001633645 2.038160e-04 5.659930e-05
[1925,] 0.0001490208 9.890212e-05 3.585001e-05
[1926,] 0.0001470423 8.183607e-05 2.539561e-05
[1927,] 0.0001470691 8.182292e-05 2.537347e-05
[1928,] 0.0001468745 8.234767e-05 2.563707e-05
[1929,] 0.0001469141 8.103580e-05 2.535004e-05
[1930,] 0.0001829276 9.335574e-05 3.036289e-05
[1931,] 0.0001613906 1.838889e-04 6.310515e-05
[1932,] 0.0001435930 8.239039e-05 2.609777e-05
[1933,] 0.0001621767 1.796363e-04 6.271255e-05
[1934,] 0.0001441336 8.265118e-05 2.618822e-05
[1935,] 0.0001595627 1.169989e-04 3.830341e-05
[1936,] 0.0001597190 1.167970e-04 3.823746e-05
[1937,] 0.0001701593 9.307094e-05 3.008122e-05
[1938,] 0.0001658450 8.151614e-05 2.950075e-05
[1939,] 0.0001627590 1.802727e-04 6.370509e-05
[1940,] 0.0001586176 1.191965e-04 3.903766e-05
[1941,] 0.0001742596 9.870120e-05 3.128030e-05
[1942,] 0.0001630957 3.514266e-04 1.268633e-04
[1943,] 0.0002385786 1.136585e-04 4.112803e-05
[1944,] 0.0001565486 1.657304e-04 6.421669e-05
[1945,] 0.0001608107 3.529828e-04 1.179241e-04
[1946,] 0.0001637373 3.371618e-04 1.237903e-04
[1947,] 0.0001813028 1.295449e-04 4.642912e-05
[1948,] 0.0001639252 8.118682e-05 2.665865e-05
[1949,] 0.0002285172 3.409261e-04 2.799324e-04
[1950,] 0.0001964621 7.856027e-05 2.971136e-05
[1951,] 0.0003014525 2.603401e-04 2.936844e-04
[1952,] 0.0001619530 3.345944e-04 1.019405e-04
[1953,] 0.0001608424 1.105101e-04 4.180201e-05
[1954,] 0.0001501622 9.104204e-05 2.729094e-05
[1955,] 0.0002716801 1.795804e-04 1.311092e-04
[1956,] 0.0001575152 1.111571e-04 3.161868e-05
[1957,] 0.0001526522 8.072374e-05 2.581558e-05
[1958,] 0.0001616680 1.801184e-04 5.958707e-05
[1959,] 0.0001634388 9.888766e-05 3.199681e-05
[1960,] 0.0001604477 3.155432e-04 9.035371e-05
[1961,] 0.0001744660 1.241852e-04 4.193928e-05
[1962,] 0.0001664045 9.961509e-05 3.260830e-05
[1963,] 0.0001733593 1.577288e-04 5.096080e-05
[1964,] 0.0001626646 1.649319e-04 5.035990e-05
[1965,] 0.0001694430 1.236768e-04 5.245267e-05
[1966,] 0.0001514713 9.864567e-05 3.578741e-05
[1967,] 0.0001605410 3.485212e-04 1.064612e-04
[1968,] 0.0006231421 1.864999e-04 2.743277e-04
[1969,] 0.0002653632 1.259917e-04 7.169297e-05
[1970,] 0.0005665540 1.577032e-04 1.919303e-04
[1971,] 0.0004900810 1.468519e-04 1.545649e-04
[1972,] 0.0001516545 8.189714e-05 2.846995e-05
[1973,] 0.0001741009 1.288496e-04 4.130508e-05
[1974,] 0.0003032589 7.839803e-05 3.712308e-05
[1975,] 0.0003026089 8.144217e-05 4.093069e-05
[1976,] 0.0003195338 7.950456e-05 3.886963e-05
[1977,] 0.0001582619 2.202914e-04 6.023049e-05
[1978,] 0.0003410241 8.637159e-05 4.890776e-05
[1979,] 0.0001648310 1.051793e-04 3.475402e-05
[1980,] 0.0003262047 1.294365e-04 9.225592e-05
[1981,] 0.0003112973 7.650622e-05 3.470237e-05
[1982,] 0.0001692285 9.194303e-05 3.229399e-05
[1983,] 0.0001658195 1.103649e-04 3.637326e-05
[1984,] 0.0001697384 1.410240e-04 6.091085e-05
[1985,] 0.0003426321 1.571090e-04 1.320869e-04
[1986,] 0.0001474385 9.350668e-05 2.815291e-05
[1987,] 0.0003287328 8.140176e-05 4.172876e-05
[1988,] 0.0004017584 7.562444e-05 3.610864e-05
[1989,] 0.0001694527 9.695776e-05 3.394068e-05
[1990,] 0.0001622286 1.839382e-04 6.161225e-05
[1991,] 0.0001653728 1.071504e-04 3.498829e-05
[1992,] 0.0004991735 1.508465e-04 1.679895e-04
[1993,] 0.0003552207 7.771491e-05 3.807556e-05
[1994,] 0.0001934661 2.330099e-04 1.341358e-04
[1995,] 0.0004574219 9.759177e-05 5.225431e-05
[1996,] 0.0003995931 9.690866e-05 4.005136e-05
[1997,] 0.0001752741 1.263630e-04 4.363619e-05
[1998,] 0.0001656261 1.912252e-04 8.070790e-05
[1999,] 0.0001468970 8.297664e-05 2.834351e-05
[2000,] 0.0003947055 1.083713e-04 5.959022e-05
[2001,] 0.0001592166 9.504955e-05 3.514584e-05
[2002,] 0.0008405058 3.037551e-04 9.902039e-04
[2003,] 0.0001715697 8.210709e-05 2.667897e-05
[2004,] 0.0001733331 1.273722e-04 3.977613e-05
[2005,] 0.0003475646 1.391802e-04 1.061559e-04
[2006,] 0.0003187511 8.990214e-05 4.554409e-05
[2007,] 0.0001720219 1.192977e-04 3.933813e-05
[2008,] 0.0002306123 1.096585e-04 3.673153e-05
[2009,] 0.0001656514 1.669289e-04 5.209363e-05
[2010,] 0.0002292179 1.112913e-04 3.573535e-05
[2011,] 0.0002492182 1.101668e-04 3.712414e-05
[2012,] 0.0001742763 1.235855e-04 4.145566e-05
[2013,] 0.0001749652 1.237526e-04 4.173175e-05
[2014,] 0.0002105851 8.974302e-05 2.846581e-05
[2015,] 0.0001738411 1.235471e-04 4.132382e-05
[2016,] 0.0002091629 9.710852e-05 2.984404e-05
[2017,] 0.0001649176 9.748941e-05 3.179209e-05
[2018,] 0.0002118757 8.981533e-05 2.850352e-05
[2019,] 0.0002194412 8.152849e-05 2.964464e-05
[2020,] 0.0002159321 9.740647e-05 3.027347e-05
[2021,] 0.0002167091 8.167488e-05 3.046839e-05
[2022,] 0.0002295439 8.149641e-05 2.995301e-05
[2023,] 0.0002456546 1.104544e-04 3.695698e-05
[2024,] 0.0002398337 1.106143e-04 3.659834e-05
[2025,] 0.0001737813 1.260332e-04 4.206504e-05
[2026,] 0.0002156445 9.040558e-05 2.844843e-05
[2027,] 0.0002273763 1.119444e-04 3.566827e-05
[2028,] 0.0002382175 1.102823e-04 3.668320e-05
[2029,] 0.0001543518 8.792241e-05 3.043379e-05
[2030,] 0.0002752586 1.106261e-04 3.680459e-05
[2031,] 0.0001732958 1.205537e-04 3.979113e-05
[2032,] 0.0001508039 8.072573e-05 2.726596e-05
[2033,] 0.0001710286 1.187748e-04 3.830006e-05
[2034,] 0.0001651175 1.037507e-04 3.456188e-05
[2035,] 0.0002929620 7.479475e-05 3.019392e-05
[2036,] 0.0001669061 1.002703e-04 3.339108e-05
[2037,] 0.0001600301 4.187968e-04 1.153882e-04
[2038,] 0.0001673529 1.144668e-04 3.998385e-05
[2039,] 0.0003455113 9.062320e-05 5.267034e-05
[2040,] 0.0001929900 8.657438e-05 3.406107e-05
[2041,] 0.0003034851 8.918753e-05 4.729148e-05
[2042,] 0.0001773089 1.042488e-04 3.447902e-05
[2043,] 0.0001645535 1.176048e-04 3.744511e-05
[2044,] 0.0002323926 1.572912e-04 9.919155e-05
[2045,] 0.0003193790 7.986775e-05 2.707178e-05
[2046,] 0.0002031604 7.710209e-05 2.530649e-05
[2047,] 0.0003223575 8.844817e-05 4.850896e-05
[2048,] 0.0001677274 1.695616e-04 5.860163e-05
[2049,] 0.0001663310 1.315536e-04 4.412193e-05
[2050,] 0.0001838903 1.007985e-04 3.780845e-05
[2051,] 0.0001659573 1.237350e-04 4.078221e-05
[2052,] 0.0001461034 7.758316e-05 2.445313e-05
[2053,] 0.0001762304 9.552518e-05 3.158825e-05
[2054,] 0.0001516443 7.861444e-05 2.629186e-05
[2055,] 0.0001818969 9.744043e-05 3.408884e-05
[2056,] 0.0001466672 8.497718e-05 2.593450e-05
[2057,] 0.0001475687 7.927812e-05 2.628111e-05
[2058,] 0.0002377053 1.308761e-04 7.792474e-05
[2059,] 0.0001560245 1.063752e-04 4.091070e-05
[2060,] 0.0001525800 7.725294e-05 2.423371e-05
[2061,] 0.0002124067 1.732406e-04 8.429136e-05
[2062,] 0.0001664238 1.356392e-04 4.581839e-05
[2063,] 0.0002567346 9.012145e-05 4.404549e-05
[2064,] 0.0001672460 1.358325e-04 4.638881e-05
[2065,] 0.0001593378 1.454033e-04 4.514257e-05
[2066,] 0.0001721784 2.177167e-04 1.033408e-04
[2067,] 0.0001672116 1.294037e-04 4.359567e-05
[2068,] 0.0001515018 7.654349e-05 2.592984e-05
[2069,] 0.0001640897 9.951081e-05 3.150030e-05
[2070,] 0.0001653621 1.188922e-04 3.630945e-05
[2071,] 0.0002087440 1.780623e-04 1.022705e-04
[2072,] 0.0001518956 8.010195e-05 2.769074e-05
[2073,] 0.0002529491 8.332341e-05 2.593253e-05
[2074,] 0.0001619038 1.976893e-04 8.551525e-05
[2075,] 0.0002410880 9.079842e-05 2.531902e-05
[2076,] 0.0001858508 1.508830e-04 7.267156e-05
[2077,] 0.0001475457 2.023739e-04 7.440725e-05
[2078,] 0.0001991398 9.770079e-05 3.596206e-05
[2079,] 0.0001367777 1.984117e-04 5.536212e-05
[2080,] 0.0001568559 1.228123e-04 4.828056e-05
[2081,] 0.0001920062 9.445431e-05 3.411203e-05
[2082,] 0.0005209234 1.688592e-04 2.288441e-04
[2083,] 0.0001655380 9.662062e-05 3.194160e-05
[2084,] 0.0001905212 9.747173e-05 3.450980e-05
[2085,] 0.0002866765 7.816339e-05 2.614470e-05
[2086,] 0.0001644642 1.511124e-04 4.769716e-05
[2087,] 0.0001658376 1.012428e-04 3.203695e-05
[2088,] 0.0001666752 1.302260e-04 4.370832e-05
[2089,] 0.0001652852 1.017867e-04 3.221358e-05
[2090,] 0.0002736541 8.459458e-05 3.033227e-05
[2091,] 0.0001924298 1.384781e-04 3.502924e-05
[2092,] 0.0001746321 1.198872e-04 3.737488e-05
[2093,] 0.0003824825 2.257517e-04 2.698754e-04
[2094,] 0.0001771075 9.372187e-05 3.017044e-05
[2095,] 0.0001823995 9.631715e-05 2.946989e-05
[2096,] 0.0003626159 1.238672e-04 9.720528e-05
[2097,] 0.0001964854 1.530207e-04 7.150293e-05
[2098,] 0.0001986693 1.621961e-04 7.879744e-05
[2099,] 0.0001830928 8.804378e-05 3.637932e-05
[2100,] 0.0002768811 9.014553e-05 4.819047e-05
[2101,] 0.0001591573 1.013706e-04 3.567120e-05
[2102,] 0.0002228249 9.323438e-05 3.684263e-05
[2103,] 0.0001675874 8.369117e-05 3.191473e-05
[2104,] 0.0001677858 9.196203e-05 3.651562e-05
[2105,] 0.0001784699 1.331643e-04 3.354637e-05
[2106,] 0.0001554685 1.175587e-04 3.164685e-05
[2107,] 0.0002086666 1.348421e-04 2.737855e-05
[2108,] 0.0001595563 1.712145e-04 5.252515e-05
[2109,] 0.0001933216 1.430861e-04 6.043052e-05
[2110,] 0.0001541729 1.426154e-04 4.257556e-05
[2111,] 0.0002301846 9.413135e-05 4.197652e-05
[2112,] 0.0001553099 9.284576e-05 2.611416e-05
[2113,] 0.0001498076 1.091537e-04 3.167809e-05
[2114,] 0.0002288490 8.392704e-05 3.572296e-05
[2115,] 0.0001767435 1.541303e-04 7.304078e-05
[2116,] 0.0002887390 7.988013e-05 3.567057e-05
[2117,] 0.0002625453 9.863321e-05 4.985654e-05
[2118,] 0.0001690177 8.594541e-05 2.641622e-05
[2119,] 0.0001690712 9.228775e-05 3.256306e-05
[2120,] 0.0001643933 1.805134e-04 4.839026e-05
[2121,] 0.0001599248 8.962438e-05 2.885398e-05
[2122,] 0.0001614285 2.776974e-04 7.317854e-05
[2123,] 0.0001760746 8.995903e-05 3.106741e-05
[2124,] 0.0001619217 1.277932e-04 3.871391e-05
[2125,] 0.0001533478 1.634602e-04 3.958907e-05
[2126,] 0.0001614864 1.310583e-04 3.404218e-05
[2127,] 0.0001631873 9.052446e-05 3.063000e-05
[2128,] 0.0001697556 1.636538e-04 6.268469e-05
[2129,] 0.0001830090 1.192835e-04 4.725176e-05
[2130,] 0.0001890634 1.053385e-04 4.755749e-05
[2131,] 0.0001640150 1.488628e-04 4.219103e-05
[2132,] 0.0001667381 1.655787e-04 5.318358e-05
[2133,] 0.0001930558 1.392254e-04 3.961445e-05
[2134,] 0.0006191308 1.071719e-04 1.006491e-04
[2135,] 0.0001625552 1.606936e-04 4.633950e-05
[2136,] 0.0001619583 3.815431e-04 9.737613e-05
[2137,] 0.0002526726 1.340799e-04 6.925289e-05
[2138,] 0.0001600688 1.138634e-04 3.868548e-05
[2139,] 0.0001591324 1.088416e-04 3.585545e-05
[2140,] 0.0001727105 1.038332e-04 2.910379e-05
[2141,] 0.0001692588 8.885345e-05 3.503869e-05
[2142,] 0.0001516491 7.784794e-05 2.424986e-05
[2143,] 0.0002864888 1.096258e-04 5.937650e-05
[2144,] 0.0001575997 7.689792e-05 2.479105e-05
[2145,] 0.0001500059 1.374110e-04 4.133885e-05
[2146,] 0.0002464579 7.498533e-05 2.546918e-05
[2147,] 0.0002528428 7.498564e-05 2.558516e-05
[2148,] 0.0001606064 1.188084e-04 3.476557e-05
[2149,] 0.0001596409 1.758507e-04 5.481650e-05
```
