## Supplementary material for "Characterization of shared and ancestry-specific signals driving complex traits using multi-ancestry fine-mapping": s1_data.bim

```
11	chr11:116583168:T:C	0	116583168	C	T
11	chr11:116583544:A:G	0	116583544	G	A
11	chr11:116583657:A:G	0	116583657	G	A
11	chr11:116584990:G:T	0	116584990	T	G
11	chr11:116585310:G:A	0	116585310	A	G
11	chr11:116585883:TG:T	0	116585883	T	TG
11	chr11:116585942:C:T	0	116585942	T	C
11	chr11:116586398:T:A	0	116586398	A	T
11	chr11:116586623:G:A	0	116586623	A	G
11	chr11:116586674:C:T	0	116586674	T	C
11	chr11:116586754:C:T	0	116586754	T	C
11	chr11:116586933:A:G	0	116586933	G	A
11	chr11:116587334:C:T	0	116587334	T	C
11	chr11:116588145:C:T	0	116588145	T	C
11	chr11:116588527:A:AG	0	116588527	AG	A
11	chr11:116589455:G:C	0	116589455	C	G
11	chr11:116591714:A:C	0	116591714	C	A
11	chr11:116592071:G:A	0	116592071	A	G
11	chr11:116593296:A:G	0	116593296	G	A
11	chr11:116593394:C:T	0	116593394	T	C
11	chr11:116593492:C:T	0	116593492	T	C
11	chr11:116594083:A:G	0	116594083	G	A
11	chr11:116594238:C:T	0	116594238	T	C
11	chr11:116594835:G:T	0	116594835	T	G
11	chr11:116594963:G:T	0	116594963	T	G
11	chr11:116595017:C:T	0	116595017	T	C
11	chr11:116595997:T:C	0	116595997	C	T
11	chr11:116596177:G:A	0	116596177	A	G
11	chr11:116596383:G:T	0	116596383	T	G
11	chr11:116596872:A:G	0	116596872	G	A
11	chr11:116597136:G:A	0	116597136	A	G
11	chr11:116597203:C:G	0	116597203	G	C
11	chr11:116597452:A:T	0	116597452	T	A
11	chr11:116597822:G:A	0	116597822	A	G
11	chr11:116597835:T:G	0	116597835	G	T
11	chr11:116598744:C:T	0	116598744	T	C
11	chr11:116599456:A:C	0	116599456	C	A
11	chr11:116599510:T:C	0	116599510	C	T
11	chr11:116599656:A:T	0	116599656	T	A
11	chr11:116600327:G:A	0	116600327	A	G
11	chr11:116600404:T:C	0	116600404	C	T
11	chr11:116600432:A:G	0	116600432	G	A
11	chr11:116600547:G:A	0	116600547	A	G
11	chr11:116600777:G:A	0	116600777	A	G
11	chr11:116600973:C:T	0	116600973	T	C
11	chr11:116601860:A:G	0	116601860	G	A
11	chr11:116602565:T:C	0	116602565	C	T
11	chr11:116602987:A:G	0	116602987	G	A
11	chr11:116603013:G:T	0	116603013	T	G
11	chr11:116603072:G:A	0	116603072	A	G
11	chr11:116603309:A:AG	0	116603309	AG	A
11	chr11:116603802:C:T	0	116603802	T	C
11	chr11:116603838:G:A	0	116603838	A	G
11	chr11:116604036:G:A	0	116604036	A	G
11	chr11:116604182:C:T	0	116604182	T	C
11	chr11:116604694:C:T	0	116604694	T	C
11	chr11:116604821:T:G	0	116604821	G	T
11	chr11:116606048:T:C	0	116606048	C	T
11	chr11:116606672:T:TTCCTTGTTAGG	0	116606672	TTCCTTGTTAGG	T
11	chr11:116606975:G:A	0	116606975	A	G
11	chr11:116607055:T:C	0	116607055	C	T
11	chr11:116607943:G:A	0	116607943	A	G
11	chr11:116608187:G:A	0	116608187	A	G
11	chr11:116608867:T:G	0	116608867	G	T
11	chr11:116609035:C:A	0	116609035	A	C
11	chr11:116609519:T:C	0	116609519	C	T
11	chr11:116609549:T:C	0	116609549	C	T
11	chr11:116609899:A:C	0	116609899	C	A
11	chr11:116610096:G:A	0	116610096	A	G
11	chr11:116610349:C:T	0	116610349	T	C
11	chr11:116610458:G:A	0	116610458	A	G
11	chr11:116610491:G:A	0	116610491	A	G
11	chr11:116610504:T:C	0	116610504	C	T
11	chr11:116610719:G:A	0	116610719	A	G
11	chr11:116610788:T:A	0	116610788	A	T
11	chr11:116611734:T:C	0	116611734	C	T
11	chr11:116611856:C:T	0	116611856	T	C
11	chr11:116611966:G:A	0	116611966	A	G
11	chr11:116612178:T:C	0	116612178	C	T
11	chr11:116612256:G:A	0	116612256	A	G
11	chr11:116613327:AC:A	0	116613327	A	AC
11	chr11:116613893:G:A	0	116613893	A	G
11	chr11:116614024:T:C	0	116614024	C	T
11	chr11:116614659:TATCA:T	0	116614659	T	TATCA
11	chr11:116614703:C:G	0	116614703	G	C
11	chr11:116614866:T:A	0	116614866	A	T
11	chr11:116614882:G:A	0	116614882	A	G
11	chr11:116615113:G:A	0	116615113	A	G
11	chr11:116615313:G:A	0	116615313	A	G
11	chr11:116615871:A:G	0	116615871	G	A
11	chr11:116615947:G:C	0	116615947	C	G
11	chr11:116616982:C:A	0	116616982	A	C
11	chr11:116617416:T:C	0	116617416	C	T
11	chr11:116617822:G:A	0	116617822	A	G
11	chr11:116618031:T:C	0	116618031	C	T
11	chr11:116618036:G:A	0	116618036	A	G
11	chr11:116618165:A:T	0	116618165	T	A
11	chr11:116618261:G:A	0	116618261	A	G
11	chr11:116618912:T:G	0	116618912	G	T
11	chr11:116619262:T:C	0	116619262	C	T
11	chr11:116619866:T:C	0	116619866	C	T
11	chr11:116620253:T:G	0	116620253	G	T
11	chr11:116620343:G:A	0	116620343	A	G
11	chr11:116620533:A:AC	0	116620533	AC	A
11	chr11:116620711:T:G	0	116620711	G	T
11	chr11:116620748:A:G	0	116620748	G	A
11	chr11:116620904:A:G	0	116620904	G	A
11	chr11:116621390:A:G	0	116621390	G	A
11	chr11:116621595:A:G	0	116621595	G	A
11	chr11:116621694:T:C	0	116621694	C	T
11	chr11:116621984:G:T	0	116621984	T	G
11	chr11:116622484:C:T	0	116622484	T	C
11	chr11:116622611:C:T	0	116622611	T	C
11	chr11:116623021:G:A	0	116623021	A	G
11	chr11:116623233:T:G	0	116623233	G	T
11	chr11:116623547:G:A	0	116623547	A	G
11	chr11:116624086:A:G	0	116624086	G	A
11	chr11:116624458:T:C	0	116624458	C	T
11	chr11:116624597:C:T	0	116624597	T	C
11	chr11:116625063:T:C	0	116625063	C	T
11	chr11:116625067:C:T	0	116625067	T	C
11	chr11:116625470:G:A	0	116625470	A	G
11	chr11:116625699:T:C	0	116625699	C	T
11	chr11:116626244:T:A	0	116626244	A	T
11	chr11:116626749:A:C	0	116626749	C	A
11	chr11:116627037:A:T	0	116627037	T	A
11	chr11:116627403:C:T	0	116627403	T	C
11	chr11:116627932:A:G	0	116627932	G	A
11	chr11:116627973:A:AC	0	116627973	AC	A
11	chr11:116627978:T:C	0	116627978	C	T
11	chr11:116628145:T:G	0	116628145	G	T
11	chr11:116629871:C:T	0	116629871	T	C
11	chr11:116630051:C:T	0	116630051	T	C
11	chr11:116630336:T:C	0	116630336	C	T
11	chr11:116630355:C:T	0	116630355	T	C
11	chr11:116630417:A:G	0	116630417	G	A
11	chr11:116630692:T:C	0	116630692	C	T
11	chr11:116631201:C:T	0	116631201	T	C
11	chr11:116631227:A:G	0	116631227	G	A
11	chr11:116631270:C:A	0	116631270	A	C
11	chr11:116631355:A:G	0	116631355	G	A
11	chr11:116631757:T:TATTG	0	116631757	TATTG	T
11	chr11:116631989:A:T	0	116631989	T	A
11	chr11:116632035:T:C	0	116632035	C	T
11	chr11:116632059:T:A	0	116632059	A	T
11	chr11:116632117:C:G	0	116632117	G	C
11	chr11:116632129:C:CT	0	116632129	CT	C
11	chr11:116632686:A:T	0	116632686	T	A
11	chr11:116632927:G:A	0	116632927	A	G
11	chr11:116633660:A:G	0	116633660	G	A
11	chr11:116634037:T:C	0	116634037	C	T
11	chr11:116634267:A:G	0	116634267	G	A
11	chr11:116634522:C:T	0	116634522	T	C
11	chr11:116635058:T:C	0	116635058	C	T
11	chr11:116635273:C:T	0	116635273	T	C
11	chr11:116635693:C:A	0	116635693	A	C
11	chr11:116636390:A:G	0	116636390	G	A
11	chr11:116636762:A:G	0	116636762	G	A
11	chr11:116637078:G:C	0	116637078	C	G
11	chr11:116638057:G:A	0	116638057	A	G
11	chr11:116638116:T:G	0	116638116	G	T
11	chr11:116638621:G:A	0	116638621	A	G
11	chr11:116639421:T:C	0	116639421	C	T
11	chr11:116639652:G:A	0	116639652	A	G
11	chr11:116640311:A:G	0	116640311	G	A
11	chr11:116640805:C:T	0	116640805	T	C
11	chr11:116642030:G:A	0	116642030	A	G
11	chr11:116642465:G:A	0	116642465	A	G
11	chr11:116642471:T:C	0	116642471	C	T
11	chr11:116643602:T:C	0	116643602	C	T
11	chr11:116643612:G:T	0	116643612	T	G
11	chr11:116643982:G:A	0	116643982	A	G
11	chr11:116644280:C:T	0	116644280	T	C
11	chr11:116644840:T:C	0	116644840	C	T
11	chr11:116645789:C:T	0	116645789	T	C
11	chr11:116645870:C:T	0	116645870	T	C
11	chr11:116646156:G:A	0	116646156	A	G
11	chr11:116646608:T:C	0	116646608	C	T
11	chr11:116647251:T:G	0	116647251	G	T
11	chr11:116647291:G:A	0	116647291	A	G
11	chr11:116647721:G:T	0	116647721	T	G
11	chr11:116648172:A:G	0	116648172	G	A
11	chr11:116648184:C:T	0	116648184	T	C
11	chr11:116648243:A:G	0	116648243	G	A
11	chr11:116648464:C:A	0	116648464	A	C
11	chr11:116648627:C:T	0	116648627	T	C
11	chr11:116648641:A:G	0	116648641	G	A
11	chr11:116648867:C:G	0	116648867	G	C
11	chr11:116648938:C:T	0	116648938	T	C
11	chr11:116649022:C:T	0	116649022	T	C
11	chr11:116649233:T:C	0	116649233	C	T
11	chr11:116649321:C:T	0	116649321	T	C
11	chr11:116649681:T:C	0	116649681	C	T
11	chr11:116649717:A:C	0	116649717	C	A
11	chr11:116649752:C:T	0	116649752	T	C
11	chr11:116649810:G:T	0	116649810	T	G
11	chr11:116650209:C:G	0	116650209	G	C
11	chr11:116650418:T:G	0	116650418	G	T
11	chr11:116650470:A:G	0	116650470	G	A
11	chr11:116650841:A:G	0	116650841	G	A
11	chr11:116651031:G:A	0	116651031	A	G
11	chr11:116651394:A:G	0	116651394	G	A
11	chr11:116651540:G:A	0	116651540	A	G
11	chr11:116651613:C:T	0	116651613	T	C
11	chr11:116651842:A:G	0	116651842	G	A
11	chr11:116651908:G:C	0	116651908	C	G
11	chr11:116652244:C:T	0	116652244	T	C
11	chr11:116652253:CTT:C	0	116652253	C	CTT
11	chr11:116652259:AAGTGG:A	0	116652259	A	AAGTGG
11	chr11:116652448:C:T	0	116652448	T	C
11	chr11:116652450:T:C	0	116652450	C	T
11	chr11:116652562:C:T	0	116652562	T	C
11	chr11:116652656:G:C	0	116652656	C	G
11	chr11:116652940:G:A	0	116652940	A	G
11	chr11:116653127:G:A	0	116653127	A	G
11	chr11:116653214:C:T	0	116653214	T	C
11	chr11:116654115:G:A	0	116654115	A	G
11	chr11:116654512:C:G	0	116654512	G	C
11	chr11:116654589:A:C	0	116654589	C	A
11	chr11:116654602:G:A	0	116654602	A	G
11	chr11:116654836:T:C	0	116654836	C	T
11	chr11:116655013:T:C	0	116655013	C	T
11	chr11:116655150:C:T	0	116655150	T	C
11	chr11:116655278:C:T	0	116655278	T	C
11	chr11:116655315:CCT:C	0	116655315	C	CCT
11	chr11:116657011:A:G	0	116657011	G	A
11	chr11:116657072:CAT:C	0	116657072	C	CAT
11	chr11:116657485:A:T	0	116657485	T	A
11	chr11:116657532:A:G	0	116657532	G	A
11	chr11:116657827:C:T	0	116657827	T	C
11	chr11:116657943:T:A	0	116657943	A	T
11	chr11:116658307:C:T	0	116658307	T	C
11	chr11:116658725:T:C	0	116658725	C	T
11	chr11:116658751:T:C	0	116658751	C	T
11	chr11:116658807:A:G	0	116658807	G	A
11	chr11:116658924:T:G	0	116658924	G	T
11	chr11:116659197:C:T	0	116659197	T	C
11	chr11:116659239:C:T	0	116659239	T	C
11	chr11:116659344:G:A	0	116659344	A	G
11	chr11:116659492:T:C	0	116659492	C	T
11	chr11:116659576:C:T	0	116659576	T	C
11	chr11:116659581:T:C	0	116659581	C	T
11	chr11:116660080:T:G	0	116660080	G	T
11	chr11:116660758:T:G	0	116660758	G	T
11	chr11:116660762:T:A	0	116660762	A	T
11	chr11:116661252:A:T	0	116661252	T	A
11	chr11:116662138:T:C	0	116662138	C	T
11	chr11:116662139:G:A	0	116662139	A	G
11	chr11:116662878:T:C	0	116662878	C	T
11	chr11:116662967:C:T	0	116662967	T	C
11	chr11:116663570:AT:A	0	116663570	A	AT
11	chr11:116664111:C:T	0	116664111	T	C
11	chr11:116664246:A:G	0	116664246	G	A
11	chr11:116664370:G:A	0	116664370	A	G
11	chr11:116664907:C:A	0	116664907	A	C
11	chr11:116664914:C:T	0	116664914	T	C
11	chr11:116664986:C:T	0	116664986	T	C
11	chr11:116665564:T:C	0	116665564	C	T
11	chr11:116665701:A:G	0	116665701	G	A
11	chr11:116665759:T:C	0	116665759	C	T
11	chr11:116665939:A:C	0	116665939	C	A
11	chr11:116666103:C:T	0	116666103	T	C
11	chr11:116666342:G:A	0	116666342	A	G
11	chr11:116666399:A:G	0	116666399	G	A
11	chr11:116666901:G:A	0	116666901	A	G
11	chr11:116666917:C:T	0	116666917	T	C
11	chr11:116667044:C:T	0	116667044	T	C
11	chr11:116667129:C:A	0	116667129	A	C
11	chr11:116667245:G:C	0	116667245	C	G
11	chr11:116667386:C:A	0	116667386	A	C
11	chr11:116667690:G:C	0	116667690	C	G
11	chr11:116667859:A:G	0	116667859	G	A
11	chr11:116667972:A:G	0	116667972	G	A
11	chr11:116668134:A:C	0	116668134	C	A
11	chr11:116668341:C:A	0	116668341	A	C
11	chr11:116668486:C:G	0	116668486	G	C
11	chr11:116668695:G:C	0	116668695	C	G
11	chr11:116668920:A:G	0	116668920	G	A
11	chr11:116669092:C:G	0	116669092	G	C
11	chr11:116669151:T:C	0	116669151	C	T
11	chr11:116669204:G:A	0	116669204	A	G
11	chr11:116669722:C:T	0	116669722	T	C
11	chr11:116670075:T:C	0	116670075	C	T
11	chr11:116670199:C:T	0	116670199	T	C
11	chr11:116670267:A:G	0	116670267	G	A
11	chr11:116670317:A:T	0	116670317	T	A
11	chr11:116670551:G:A	0	116670551	A	G
11	chr11:116670755:A:G	0	116670755	G	A
11	chr11:116670822:C:T	0	116670822	T	C
11	chr11:116671530:G:A	0	116671530	A	G
11	chr11:116671779:T:G	0	116671779	G	T
11	chr11:116672020:A:G	0	116672020	G	A
11	chr11:116672308:T:C	0	116672308	C	T
11	chr11:116672353:TA:T	0	116672353	T	TA
11	chr11:116672797:C:T	0	116672797	T	C
11	chr11:116674778:A:T	0	116674778	T	A
11	chr11:116675006:C:T	0	116675006	T	C
11	chr11:116675444:A:T	0	116675444	T	A
11	chr11:116675786:T:C	0	116675786	C	T
11	chr11:116675916:C:A	0	116675916	A	C
11	chr11:116676287:T:G	0	116676287	G	T
11	chr11:116676692:C:A	0	116676692	A	C
11	chr11:116677207:C:A	0	116677207	A	C
11	chr11:116677632:G:A	0	116677632	A	G
11	chr11:116678399:A:C	0	116678399	C	A
11	chr11:116678710:A:T	0	116678710	T	A
11	chr11:116679179:A:G	0	116679179	G	A
11	chr11:116679180:T:C	0	116679180	C	T
11	chr11:116679254:G:A	0	116679254	A	G
11	chr11:116679398:A:G	0	116679398	G	A
11	chr11:116679811:A:G	0	116679811	G	A
11	chr11:116679831:C:A	0	116679831	A	C
11	chr11:116680821:T:C	0	116680821	C	T
11	chr11:116681345:A:T	0	116681345	T	A
11	chr11:116681845:C:T	0	116681845	T	C
11	chr11:116682143:G:A	0	116682143	A	G
11	chr11:116682308:A:G	0	116682308	G	A
11	chr11:116682757:T:TG	0	116682757	TG	T
11	chr11:116683208:C:T	0	116683208	T	C
11	chr11:116683372:C:T	0	116683372	T	C
11	chr11:116683482:T:G	0	116683482	G	T
11	chr11:116684491:A:G	0	116684491	G	A
11	chr11:116684670:A:T	0	116684670	T	A
11	chr11:116684699:T:C	0	116684699	C	T
11	chr11:116684706:G:A	0	116684706	A	G
11	chr11:116684780:CTG:C	0	116684780	C	CTG
11	chr11:116685049:T:A	0	116685049	A	T
11	chr11:116686196:C:T	0	116686196	T	C
11	chr11:116686328:G:C	0	116686328	C	G
11	chr11:116686426:C:A	0	116686426	A	C
11	chr11:116686439:A:G	0	116686439	G	A
11	chr11:116686500:A:C	0	116686500	C	A
11	chr11:116686532:T:C	0	116686532	C	T
11	chr11:116686598:G:T	0	116686598	T	G
11	chr11:116687166:A:C	0	116687166	C	A
11	chr11:116687529:T:A	0	116687529	A	T
11	chr11:116687739:A:C	0	116687739	C	A
11	chr11:116687809:A:G	0	116687809	G	A
11	chr11:116688112:G:A	0	116688112	A	G
11	chr11:116688200:G:A	0	116688200	A	G
11	chr11:116689027:T:C	0	116689027	C	T
11	chr11:116689458:G:A	0	116689458	A	G
11	chr11:116689609:C:T	0	116689609	T	C
11	chr11:116689731:T:C	0	116689731	C	T
11	chr11:116689808:T:C	0	116689808	C	T
11	chr11:116689812:A:G	0	116689812	G	A
11	chr11:116689813:A:G	0	116689813	G	A
11	chr11:116689894:A:G	0	116689894	G	A
11	chr11:116689951:T:G	0	116689951	G	T
11	chr11:116690022:C:G	0	116690022	G	C
11	chr11:116690062:A:G	0	116690062	G	A
11	chr11:116690232:G:A	0	116690232	A	G
11	chr11:116690251:A:G	0	116690251	G	A
11	chr11:116690276:A:G	0	116690276	G	A
11	chr11:116690486:G:A	0	116690486	A	G
11	chr11:116690677:G:A	0	116690677	A	G
11	chr11:116690754:C:A	0	116690754	A	C
11	chr11:116690985:T:A	0	116690985	A	T
11	chr11:116691074:T:G	0	116691074	G	T
11	chr11:116691212:G:A	0	116691212	A	G
11	chr11:116691222:G:A	0	116691222	A	G
11	chr11:116691280:T:C	0	116691280	C	T
11	chr11:116691550:C:T	0	116691550	T	C
11	chr11:116691572:G:A	0	116691572	A	G
11	chr11:116692892:G:A	0	116692892	A	G
11	chr11:116692990:G:A	0	116692990	A	G
11	chr11:116693276:C:G	0	116693276	G	C
11	chr11:116693692:C:T	0	116693692	T	C
11	chr11:116693777:C:T	0	116693777	T	C
11	chr11:116693837:G:A	0	116693837	A	G
11	chr11:116693846:T:C	0	116693846	C	T
11	chr11:116694593:G:A	0	116694593	A	G
11	chr11:116694887:C:A	0	116694887	A	C
11	chr11:116695016:G:A	0	116695016	A	G
11	chr11:116695401:C:T	0	116695401	T	C
11	chr11:116696217:T:C	0	116696217	C	T
11	chr11:116696733:A:C	0	116696733	C	A
11	chr11:116696903:C:T	0	116696903	T	C
11	chr11:116697452:G:A	0	116697452	A	G
11	chr11:116697666:G:A	0	116697666	A	G
11	chr11:116697800:T:G	0	116697800	G	T
11	chr11:116697997:A:G	0	116697997	G	A
11	chr11:116698488:A:G	0	116698488	G	A
11	chr11:116700002:G:C	0	116700002	C	G
11	chr11:116700100:AAAAAAAT:A	0	116700100	A	AAAAAAAT
11	chr11:116700226:G:A	0	116700226	A	G
11	chr11:116700422:T:A	0	116700422	A	T
11	chr11:116700534:A:G	0	116700534	G	A
11	chr11:116700568:T:C	0	116700568	C	T
11	chr11:116701489:T:C	0	116701489	C	T
11	chr11:116701809:C:T	0	116701809	T	C
11	chr11:116703620:G:A	0	116703620	A	G
11	chr11:116703747:G:A	0	116703747	A	G
11	chr11:116703772:G:A	0	116703772	A	G
11	chr11:116703898:CTG:C	0	116703898	C	CTG
11	chr11:116704101:T:C	0	116704101	C	T
11	chr11:116704757:G:A	0	116704757	A	G
11	chr11:116704839:A:G	0	116704839	G	A
11	chr11:116704898:T:G	0	116704898	G	T
11	chr11:116704957:A:AC	0	116704957	AC	A
11	chr11:116705038:C:T	0	116705038	T	C
11	chr11:116705164:A:G	0	116705164	G	A
11	chr11:116705684:T:C	0	116705684	C	T
11	chr11:116705699:A:G	0	116705699	G	A
11	chr11:116706028:G:A	0	116706028	A	G
11	chr11:116706327:A:G	0	116706327	G	A
11	chr11:116707255:A:T	0	116707255	T	A
11	chr11:116707501:C:G	0	116707501	G	C
11	chr11:116707507:C:T	0	116707507	T	C
11	chr11:116708383:G:A	0	116708383	A	G
11	chr11:116710082:A:G	0	116710082	G	A
11	chr11:116710443:C:G	0	116710443	G	C
11	chr11:116710543:C:T	0	116710543	T	C
11	chr11:116711084:C:T	0	116711084	T	C
11	chr11:116711826:C:T	0	116711826	T	C
11	chr11:116712301:G:A	0	116712301	A	G
11	chr11:116712387:G:A	0	116712387	A	G
11	chr11:116712797:C:A	0	116712797	A	C
11	chr11:116712969:G:A	0	116712969	A	G
11	chr11:116713731:A:C	0	116713731	C	A
11	chr11:116713788:C:T	0	116713788	T	C
11	chr11:116714728:G:A	0	116714728	A	G
11	chr11:116714817:A:G	0	116714817	G	A
11	chr11:116714909:G:A	0	116714909	A	G
11	chr11:116715515:G:A	0	116715515	A	G
11	chr11:116715567:T:C	0	116715567	C	T
11	chr11:116715707:C:T	0	116715707	T	C
11	chr11:116716065:TC:T	0	116716065	T	TC
11	chr11:116716138:G:A	0	116716138	A	G
11	chr11:116717133:T:C	0	116717133	C	T
11	chr11:116717237:C:A	0	116717237	A	C
11	chr11:116717913:T:C	0	116717913	C	T
11	chr11:116718193:A:G	0	116718193	G	A
11	chr11:116718411:T:C	0	116718411	C	T
11	chr11:116718802:C:T	0	116718802	T	C
11	chr11:116718936:G:C	0	116718936	C	G
11	chr11:116719152:G:A	0	116719152	A	G
11	chr11:116719323:G:C	0	116719323	C	G
11	chr11:116719812:G:A	0	116719812	A	G
11	chr11:116720071:G:A	0	116720071	A	G
11	chr11:116720324:C:T	0	116720324	T	C
11	chr11:116720702:G:A	0	116720702	A	G
11	chr11:116720837:C:A	0	116720837	A	C
11	chr11:116721532:T:C	0	116721532	C	T
11	chr11:116721649:C:T	0	116721649	T	C
11	chr11:116721744:G:C	0	116721744	C	G
11	chr11:116722342:A:T	0	116722342	T	A
11	chr11:116723038:T:C	0	116723038	C	T
11	chr11:116723315:G:A	0	116723315	A	G
11	chr11:116723578:C:T	0	116723578	T	C
11	chr11:116723999:A:G	0	116723999	G	A
11	chr11:116724640:C:T	0	116724640	T	C
11	chr11:116725040:C:T	0	116725040	T	C
11	chr11:116725593:A:C	0	116725593	C	A
11	chr11:116726036:A:G	0	116726036	G	A
11	chr11:116727173:T:C	0	116727173	C	T
11	chr11:116727349:G:A	0	116727349	A	G
11	chr11:116727402:A:G	0	116727402	G	A
11	chr11:116727532:T:C	0	116727532	C	T
11	chr11:116728272:A:G	0	116728272	G	A
11	chr11:116728565:A:G	0	116728565	G	A
11	chr11:116728676:C:T	0	116728676	T	C
11	chr11:116728788:T:C	0	116728788	C	T
11	chr11:116728818:C:T	0	116728818	T	C
11	chr11:116728870:G:A	0	116728870	A	G
11	chr11:116729184:A:G	0	116729184	G	A
11	chr11:116729305:T:C	0	116729305	C	T
11	chr11:116729848:G:A	0	116729848	A	G
11	chr11:116730762:G:T	0	116730762	T	G
11	chr11:116730995:A:T	0	116730995	T	A
11	chr11:116732418:C:G	0	116732418	G	C
11	chr11:116732961:G:A	0	116732961	A	G
11	chr11:116733008:C:A	0	116733008	A	C
11	chr11:116733154:A:G	0	116733154	G	A
11	chr11:116733316:T:C	0	116733316	C	T
11	chr11:116733354:T:C	0	116733354	C	T
11	chr11:116733798:G:A	0	116733798	A	G
11	chr11:116734354:C:T	0	116734354	T	C
11	chr11:116734549:G:A	0	116734549	A	G
11	chr11:116735178:A:G	0	116735178	G	A
11	chr11:116735858:A:ATAGT	0	116735858	ATAGT	A
11	chr11:116735914:G:A	0	116735914	A	G
11	chr11:116736050:G:A	0	116736050	A	G
11	chr11:116736335:TTCTG:T	0	116736335	T	TTCTG
11	chr11:116736721:C:T	0	116736721	T	C
11	chr11:116736925:C:T	0	116736925	T	C
11	chr11:116738180:T:C	0	116738180	C	T
11	chr11:116739332:C:T	0	116739332	T	C
11	chr11:116739533:A:G	0	116739533	G	A
11	chr11:116739578:T:C	0	116739578	C	T
11	chr11:116740741:C:T	0	116740741	T	C
11	chr11:116741017:C:G	0	116741017	G	C
11	chr11:116741111:A:T	0	116741111	T	A
11	chr11:116741248:G:C	0	116741248	C	G
11	chr11:116741269:G:A	0	116741269	A	G
11	chr11:116741279:G:A	0	116741279	A	G
11	chr11:116741412:A:G	0	116741412	G	A
11	chr11:116741558:G:A	0	116741558	A	G
11	chr11:116741596:G:C	0	116741596	C	G
11	chr11:116742301:G:A	0	116742301	A	G
11	chr11:116742468:T:C	0	116742468	C	T
11	chr11:116742707:G:T	0	116742707	T	G
11	chr11:116742944:C:T	0	116742944	T	C
11	chr11:116744147:T:C	0	116744147	C	T
11	chr11:116744528:G:A	0	116744528	A	G
11	chr11:116745386:C:T	0	116745386	T	C
11	chr11:116745686:T:C	0	116745686	C	T
11	chr11:116746524:A:C	0	116746524	C	A
11	chr11:116747066:C:T	0	116747066	T	C
11	chr11:116748335:G:A	0	116748335	A	G
11	chr11:116748357:C:G	0	116748357	G	C
11	chr11:116749151:C:A	0	116749151	A	C
11	chr11:116749540:C:A	0	116749540	A	C
11	chr11:116749954:T:C	0	116749954	C	T
11	chr11:116750080:C:T	0	116750080	T	C
11	chr11:116751054:G:A	0	116751054	A	G
11	chr11:116751626:G:A	0	116751626	A	G
11	chr11:116752006:C:T	0	116752006	T	C
11	chr11:116752045:G:A	0	116752045	A	G
11	chr11:116752242:G:A	0	116752242	A	G
11	chr11:116752310:A:G	0	116752310	G	A
11	chr11:116752943:C:T	0	116752943	T	C
11	chr11:116753987:G:T	0	116753987	T	G
11	chr11:116754578:G:C	0	116754578	C	G
11	chr11:116754616:T:C	0	116754616	C	T
11	chr11:116754646:G:A	0	116754646	A	G
11	chr11:116755181:T:C	0	116755181	C	T
11	chr11:116755510:C:T	0	116755510	T	C
11	chr11:116755542:G:A	0	116755542	A	G
11	chr11:116755854:A:G	0	116755854	G	A
11	chr11:116756019:T:C	0	116756019	C	T
11	chr11:116756339:C:T	0	116756339	T	C
11	chr11:116756340:G:A	0	116756340	A	G
11	chr11:116756381:G:A	0	116756381	A	G
11	chr11:116757341:G:A	0	116757341	A	G
11	chr11:116757555:C:T	0	116757555	T	C
11	chr11:116757685:T:C	0	116757685	C	T
11	chr11:116759189:G:A	0	116759189	A	G
11	chr11:116759233:C:T	0	116759233	T	C
11	chr11:116759884:C:T	0	116759884	T	C
11	chr11:116760675:T:C	0	116760675	C	T
11	chr11:116760991:T:C	0	116760991	C	T
11	chr11:116761196:T:C	0	116761196	C	T
11	chr11:116761409:CA:C	0	116761409	C	CA
11	chr11:116761784:C:T	0	116761784	T	C
11	chr11:116762071:A:G	0	116762071	G	A
11	chr11:116762082:T:C	0	116762082	C	T
11	chr11:116762240:C:T	0	116762240	T	C
11	chr11:116762259:G:A	0	116762259	A	G
11	chr11:116763146:G:A	0	116763146	A	G
11	chr11:116763231:G:A	0	116763231	A	G
11	chr11:116763457:C:T	0	116763457	T	C
11	chr11:116763581:A:C	0	116763581	C	A
11	chr11:116764897:C:A	0	116764897	A	C
11	chr11:116765068:A:G	0	116765068	G	A
11	chr11:116766430:C:T	0	116766430	T	C
11	chr11:116767269:A:C	0	116767269	C	A
11	chr11:116768035:G:A	0	116768035	A	G
11	chr11:116768138:T:C	0	116768138	C	T
11	chr11:116768388:A:G	0	116768388	G	A
11	chr11:116768976:C:T	0	116768976	T	C
11	chr11:116769225:A:G	0	116769225	G	A
11	chr11:116769346:T:C	0	116769346	C	T
11	chr11:116769521:A:G	0	116769521	G	A
11	chr11:116769652:A:G	0	116769652	G	A
11	chr11:116770312:C:T	0	116770312	T	C
11	chr11:116771421:C:T	0	116771421	T	C
11	chr11:116772295:A:G	0	116772295	G	A
11	chr11:116774378:TCA:T	0	116774378	T	TCA
11	chr11:116774433:A:G	0	116774433	G	A
11	chr11:116774559:C:T	0	116774559	T	C
11	chr11:116774966:C:A	0	116774966	A	C
11	chr11:116775346:C:G	0	116775346	G	C
11	chr11:116775391:A:G	0	116775391	G	A
11	chr11:116776142:C:T	0	116776142	T	C
11	chr11:116776891:C:T	0	116776891	T	C
11	chr11:116778201:G:C	0	116778201	C	G
11	chr11:116778419:G:A	0	116778419	A	G
11	chr11:116778822:A:G	0	116778822	G	A
11	chr11:116779402:C:T	0	116779402	T	C
11	chr11:116779950:CTAGT:C	0	116779950	C	CTAGT
11	chr11:116780399:C:T	0	116780399	T	C
11	chr11:116781585:C:T	0	116781585	T	C
11	chr11:116781635:A:G	0	116781635	G	A
11	chr11:116781707:G:A	0	116781707	A	G
11	chr11:116781775:A:G	0	116781775	G	A
11	chr11:116782580:C:T	0	116782580	T	C
11	chr11:116783046:C:T	0	116783046	T	C
11	chr11:116783443:A:G	0	116783443	G	A
11	chr11:116783719:C:T	0	116783719	T	C
11	chr11:116784243:G:A	0	116784243	A	G
11	chr11:116786072:C:A	0	116786072	A	C
11	chr11:116786845:C:T	0	116786845	T	C
11	chr11:116786874:C:CA	0	116786874	CA	C
11	chr11:116787406:G:T	0	116787406	T	G
11	chr11:116789734:A:G	0	116789734	G	A
11	chr11:116789838:C:CCT	0	116789838	CCT	C
11	chr11:116789970:G:A	0	116789970	A	G
11	chr11:116790052:G:A	0	116790052	A	G
11	chr11:116790097:G:A	0	116790097	A	G
11	chr11:116791110:T:C	0	116791110	C	T
11	chr11:116791317:TG:T	0	116791317	T	TG
11	chr11:116791615:G:T	0	116791615	T	G
11	chr11:116791863:C:T	0	116791863	T	C
11	chr11:116792880:C:T	0	116792880	T	C
11	chr11:116792959:G:A	0	116792959	A	G
11	chr11:116792991:G:A	0	116792991	A	G
11	chr11:116793135:C:T	0	116793135	T	C
11	chr11:116793324:G:A	0	116793324	A	G
11	chr11:116794309:T:A	0	116794309	A	T
11	chr11:116794363:C:T	0	116794363	T	C
11	chr11:116794945:G:C	0	116794945	C	G
11	chr11:116795383:C:T	0	116795383	T	C
11	chr11:116796367:A:G	0	116796367	G	A
11	chr11:116797795:C:T	0	116797795	T	C
11	chr11:116798712:T:C	0	116798712	C	T
11	chr11:116799112:G:A	0	116799112	A	G
11	chr11:116799466:T:C	0	116799466	C	T
11	chr11:116799960:A:C	0	116799960	C	A
11	chr11:116800760:T:C	0	116800760	C	T
11	chr11:116800824:G:C	0	116800824	C	G
11	chr11:116801515:A:G	0	116801515	G	A
11	chr11:116802599:G:T	0	116802599	T	G
11	chr11:116803052:A:G	0	116803052	G	A
11	chr11:116803787:G:A	0	116803787	A	G
11	chr11:116804578:A:T	0	116804578	T	A
11	chr11:116805874:G:A	0	116805874	A	G
11	chr11:116806655:G:A	0	116806655	A	G
11	chr11:116807007:A:G	0	116807007	G	A
11	chr11:116807283:C:T	0	116807283	T	C
11	chr11:116807423:A:T	0	116807423	T	A
11	chr11:116807697:T:C	0	116807697	C	T
11	chr11:116808044:C:T	0	116808044	T	C
11	chr11:116808439:G:A	0	116808439	A	G
11	chr11:116809486:TTGAAA:T	0	116809486	T	TTGAAA
11	chr11:116809702:T:C	0	116809702	C	T
11	chr11:116810202:G:A	0	116810202	A	G
11	chr11:116810245:A:C	0	116810245	C	A
11	chr11:116810847:G:A	0	116810847	A	G
11	chr11:116811440:G:A	0	116811440	A	G
11	chr11:116811633:CAG:C	0	116811633	C	CAG
11	chr11:116812658:C:T	0	116812658	T	C
11	chr11:116812778:T:C	0	116812778	C	T
11	chr11:116813146:C:T	0	116813146	T	C
11	chr11:116813448:T:C	0	116813448	C	T
11	chr11:116813844:C:T	0	116813844	T	C
11	chr11:116814028:G:A	0	116814028	A	G
11	chr11:116814051:G:A	0	116814051	A	G
11	chr11:116814485:T:C	0	116814485	C	T
11	chr11:116814675:G:A	0	116814675	A	G
11	chr11:116815050:C:G	0	116815050	G	C
11	chr11:116815572:T:C	0	116815572	C	T
11	chr11:116817667:G:A	0	116817667	A	G
11	chr11:116817762:C:T	0	116817762	T	C
11	chr11:116819407:T:C	0	116819407	C	T
11	chr11:116819996:C:T	0	116819996	T	C
11	chr11:116820918:C:A	0	116820918	A	C
11	chr11:116821618:C:T	0	116821618	T	C
11	chr11:116821978:G:A	0	116821978	A	G
11	chr11:116822379:G:A	0	116822379	A	G
11	chr11:116822447:A:G	0	116822447	G	A
11	chr11:116822637:C:T	0	116822637	T	C
11	chr11:116822638:G:A	0	116822638	A	G
11	chr11:116822748:C:T	0	116822748	T	C
11	chr11:116824150:G:A	0	116824150	A	G
11	chr11:116824222:A:G	0	116824222	G	A
11	chr11:116825064:A:G	0	116825064	G	A
11	chr11:116825327:G:A	0	116825327	A	G
11	chr11:116825964:C:T	0	116825964	T	C
11	chr11:116825965:G:A	0	116825965	A	G
11	chr11:116826350:G:A	0	116826350	A	G
11	chr11:116826605:G:C	0	116826605	C	G
11	chr11:116826628:C:T	0	116826628	T	C
11	chr11:116826822:T:C	0	116826822	C	T
11	chr11:116827022:C:A	0	116827022	A	C
11	chr11:116827132:G:A	0	116827132	A	G
11	chr11:116827949:G:A	0	116827949	A	G
11	chr11:116828679:C:A	0	116828679	A	C
11	chr11:116828729:C:A	0	116828729	A	C
11	chr11:116828965:G:A	0	116828965	A	G
11	chr11:116829426:T:C	0	116829426	C	T
11	chr11:116829453:C:T	0	116829453	T	C
11	chr11:116830437:T:G	0	116830437	G	T
11	chr11:116830819:T:C	0	116830819	C	T
11	chr11:116831117:G:A	0	116831117	A	G
11	chr11:116831407:T:C	0	116831407	C	T
11	chr11:116831629:T:C	0	116831629	C	T
11	chr11:116831646:T:C	0	116831646	C	T
11	chr11:116831863:T:C	0	116831863	C	T
11	chr11:116832924:G:C	0	116832924	C	G
11	chr11:116832955:G:T	0	116832955	T	G
11	chr11:116833462:C:A	0	116833462	A	C
11	chr11:116833887:A:G	0	116833887	G	A
11	chr11:116834800:G:A	0	116834800	A	G
11	chr11:116834874:A:G	0	116834874	G	A
11	chr11:116835003:T:C	0	116835003	C	T
11	chr11:116835452:T:G	0	116835452	G	T
11	chr11:116835627:T:C	0	116835627	C	T
11	chr11:116835630:A:T	0	116835630	T	A
11	chr11:116836474:G:A	0	116836474	A	G
11	chr11:116836622:A:G	0	116836622	G	A
11	chr11:116836685:G:A	0	116836685	A	G
11	chr11:116836867:A:G	0	116836867	G	A
11	chr11:116836968:A:G	0	116836968	G	A
11	chr11:116837304:A:G	0	116837304	G	A
11	chr11:116837538:G:A	0	116837538	A	G
11	chr11:116838722:C:T	0	116838722	T	C
11	chr11:116840252:A:G	0	116840252	G	A
11	chr11:116840634:G:A	0	116840634	A	G
11	chr11:116841258:C:T	0	116841258	T	C
11	chr11:116841726:C:T	0	116841726	T	C
11	chr11:116842812:T:C	0	116842812	C	T
11	chr11:116843402:T:G	0	116843402	G	T
11	chr11:116844972:A:G	0	116844972	G	A
11	chr11:116845068:G:A	0	116845068	A	G
11	chr11:116847699:G:A	0	116847699	A	G
11	chr11:116848142:G:A	0	116848142	A	G
11	chr11:116848213:G:T	0	116848213	T	G
11	chr11:116849373:T:C	0	116849373	C	T
11	chr11:116850113:C:G	0	116850113	G	C
11	chr11:116850485:T:C	0	116850485	C	T
11	chr11:116850689:C:T	0	116850689	T	C
11	chr11:116851110:C:T	0	116851110	T	C
11	chr11:116851455:A:G	0	116851455	G	A
11	chr11:116851835:G:T	0	116851835	T	G
11	chr11:116851977:G:C	0	116851977	C	G
11	chr11:116852455:T:C	0	116852455	C	T
11	chr11:116853488:T:C	0	116853488	C	T
11	chr11:116855371:T:C	0	116855371	C	T
11	chr11:116855935:T:C	0	116855935	C	T
11	chr11:116856080:C:G	0	116856080	G	C
11	chr11:116856749:C:T	0	116856749	T	C
11	chr11:116856876:G:A	0	116856876	A	G
11	chr11:116857134:G:C	0	116857134	C	G
11	chr11:116857220:A:T	0	116857220	T	A
11	chr11:116857313:A:G	0	116857313	G	A
11	chr11:116857561:G:A	0	116857561	A	G
11	chr11:116858480:T:C	0	116858480	C	T
11	chr11:116859922:A:G	0	116859922	G	A
11	chr11:116860022:G:A	0	116860022	A	G
11	chr11:116860117:C:T	0	116860117	T	C
11	chr11:116860489:G:A	0	116860489	A	G
11	chr11:116860544:T:A	0	116860544	A	T
11	chr11:116860745:A:ACCCAAATCT	0	116860745	ACCCAAATCT	A
11	chr11:116861796:G:T	0	116861796	T	G
11	chr11:116862140:A:G	0	116862140	G	A
11	chr11:116862594:C:T	0	116862594	T	C
11	chr11:116862600:T:C	0	116862600	C	T
11	chr11:116862849:G:A	0	116862849	A	G
11	chr11:116863012:T:C	0	116863012	C	T
11	chr11:116863829:G:A	0	116863829	A	G
11	chr11:116863972:G:A	0	116863972	A	G
11	chr11:116865072:C:G	0	116865072	G	C
11	chr11:116865963:A:G	0	116865963	G	A
11	chr11:116866377:T:G	0	116866377	G	T
11	chr11:116867020:T:A	0	116867020	A	T
11	chr11:116867330:A:G	0	116867330	G	A
11	chr11:116869943:G:C	0	116869943	C	G
11	chr11:116873302:C:T	0	116873302	T	C
11	chr11:116874768:C:G	0	116874768	G	C
11	chr11:116876566:C:G	0	116876566	G	C
11	chr11:116877453:G:A	0	116877453	A	G
11	chr11:116877505:G:T	0	116877505	T	G
11	chr11:116877768:C:CTCTATT	0	116877768	CTCTATT	C
11	chr11:116877799:A:G	0	116877799	G	A
11	chr11:116878028:T:C	0	116878028	C	T
11	chr11:116878138:A:G	0	116878138	G	A
11	chr11:116878189:C:G	0	116878189	G	C
11	chr11:116878356:C:A	0	116878356	A	C
11	chr11:116878793:T:G	0	116878793	G	T
11	chr11:116879162:G:A	0	116879162	A	G
11	chr11:116879261:C:T	0	116879261	T	C
11	chr11:116880158:A:C	0	116880158	C	A
11	chr11:116880833:G:A	0	116880833	A	G
11	chr11:116881262:T:TTG	0	116881262	TTG	T
11	chr11:116881503:A:T	0	116881503	T	A
11	chr11:116881842:T:C	0	116881842	C	T
11	chr11:116882836:A:G	0	116882836	G	A
11	chr11:116883549:T:C	0	116883549	C	T
11	chr11:116884325:T:C	0	116884325	C	T
11	chr11:116884868:G:A	0	116884868	A	G
11	chr11:116885467:G:A	0	116885467	A	G
11	chr11:116886270:G:A	0	116886270	A	G
11	chr11:116886532:A:G	0	116886532	G	A
11	chr11:116886682:C:T	0	116886682	T	C
11	chr11:116887077:T:C	0	116887077	C	T
11	chr11:116887385:G:A	0	116887385	A	G
11	chr11:116887500:C:T	0	116887500	T	C
11	chr11:116887977:A:C	0	116887977	C	A
11	chr11:116888616:T:C	0	116888616	C	T
11	chr11:116889108:A:G	0	116889108	G	A
11	chr11:116889829:G:A	0	116889829	A	G
11	chr11:116891312:G:A	0	116891312	A	G
11	chr11:116891441:C:A	0	116891441	A	C
11	chr11:116891837:A:AG	0	116891837	AG	A
11	chr11:116891867:C:G	0	116891867	G	C
11	chr11:116893305:C:T	0	116893305	T	C
11	chr11:116893720:C:G	0	116893720	G	C
11	chr11:116893866:C:T	0	116893866	T	C
11	chr11:116894984:T:C	0	116894984	C	T
11	chr11:116896183:T:C	0	116896183	C	T
11	chr11:116896972:T:C	0	116896972	C	T
11	chr11:116899801:A:G	0	116899801	G	A
11	chr11:116900640:C:T	0	116900640	T	C
11	chr11:116900884:G:A	0	116900884	A	G
11	chr11:116901725:C:T	0	116901725	T	C
11	chr11:116901770:T:C	0	116901770	C	T
11	chr11:116902071:C:A	0	116902071	A	C
11	chr11:116902662:A:T	0	116902662	T	A
11	chr11:116903045:T:G	0	116903045	G	T
11	chr11:116903731:A:G	0	116903731	G	A
11	chr11:116903759:T:A	0	116903759	A	T
11	chr11:116903783:G:C	0	116903783	C	G
11	chr11:116906347:T:A	0	116906347	A	T
11	chr11:116907422:G:A	0	116907422	A	G
11	chr11:116907464:C:T	0	116907464	T	C
11	chr11:116907559:T:C	0	116907559	C	T
11	chr11:116908097:A:G	0	116908097	G	A
11	chr11:116908783:G:A	0	116908783	A	G
11	chr11:116910202:C:T	0	116910202	T	C
11	chr11:116910983:T:C	0	116910983	C	T
11	chr11:116911284:G:T	0	116911284	T	G
11	chr11:116912103:T:C	0	116912103	C	T
11	chr11:116912258:T:G	0	116912258	G	T
11	chr11:116912884:T:C	0	116912884	C	T
11	chr11:116913525:AG:A	0	116913525	A	AG
11	chr11:116913660:G:T	0	116913660	T	G
11	chr11:116913976:T:C	0	116913976	C	T
11	chr11:116914625:C:T	0	116914625	T	C
11	chr11:116916432:C:T	0	116916432	T	C
11	chr11:116916476:T:C	0	116916476	C	T
11	chr11:116916604:G:A	0	116916604	A	G
11	chr11:116916917:C:T	0	116916917	T	C
11	chr11:116918121:C:T	0	116918121	T	C
11	chr11:116918722:T:C	0	116918722	C	T
11	chr11:116918919:C:A	0	116918919	A	C
11	chr11:116920591:G:A	0	116920591	A	G
11	chr11:116921583:G:A	0	116921583	A	G
11	chr11:116921620:C:T	0	116921620	T	C
11	chr11:116921641:T:G	0	116921641	G	T
11	chr11:116921729:T:C	0	116921729	C	T
11	chr11:116922245:A:G	0	116922245	G	A
11	chr11:116922515:G:A	0	116922515	A	G
11	chr11:116922749:ATT:A	0	116922749	A	ATT
11	chr11:116924163:G:A	0	116924163	A	G
11	chr11:116925232:G:C	0	116925232	C	G
11	chr11:116925349:G:A	0	116925349	A	G
11	chr11:116926130:A:T	0	116926130	T	A
11	chr11:116926759:G:A	0	116926759	A	G
11	chr11:116926968:T:C	0	116926968	C	T
11	chr11:116927828:C:T	0	116927828	T	C
11	chr11:116928247:A:G	0	116928247	G	A
11	chr11:116929438:A:T	0	116929438	T	A
11	chr11:116929517:T:TCC	0	116929517	TCC	T
11	chr11:116930227:T:C	0	116930227	C	T
11	chr11:116930345:C:G	0	116930345	G	C
11	chr11:116930485:A:C	0	116930485	C	A
11	chr11:116930583:C:T	0	116930583	T	C
11	chr11:116930813:C:G	0	116930813	G	C
11	chr11:116931095:C:T	0	116931095	T	C
11	chr11:116931865:T:A	0	116931865	A	T
11	chr11:116933289:C:T	0	116933289	T	C
11	chr11:116933428:T:C	0	116933428	C	T
11	chr11:116934046:T:G	0	116934046	G	T
11	chr11:116934488:T:C	0	116934488	C	T
11	chr11:116934725:G:A	0	116934725	A	G
11	chr11:116934980:G:A	0	116934980	A	G
11	chr11:116935158:G:T	0	116935158	T	G
11	chr11:116935651:G:T	0	116935651	T	G
11	chr11:116935696:T:C	0	116935696	C	T
11	chr11:116935971:A:G	0	116935971	G	A
11	chr11:116936457:T:G	0	116936457	G	T
11	chr11:116936510:C:T	0	116936510	T	C
11	chr11:116936652:G:C	0	116936652	C	G
11	chr11:116937254:A:G	0	116937254	G	A
11	chr11:116937737:C:T	0	116937737	T	C
11	chr11:116939073:T:G	0	116939073	G	T
11	chr11:116940190:A:G	0	116940190	G	A
11	chr11:116940238:T:G	0	116940238	G	T
11	chr11:116940341:T:C	0	116940341	C	T
11	chr11:116940771:C:G	0	116940771	G	C
11	chr11:116941162:A:G	0	116941162	G	A
11	chr11:116941313:C:G	0	116941313	G	C
11	chr11:116941342:A:C	0	116941342	C	A
11	chr11:116941912:T:C	0	116941912	C	T
11	chr11:116943263:A:C	0	116943263	C	A
11	chr11:116943930:A:G	0	116943930	G	A
11	chr11:116944590:A:G	0	116944590	G	A
11	chr11:116944883:C:T	0	116944883	T	C
11	chr11:116945046:G:A	0	116945046	A	G
11	chr11:116945053:G:A	0	116945053	A	G
11	chr11:116945175:G:A	0	116945175	A	G
11	chr11:116946062:A:G	0	116946062	G	A
11	chr11:116946168:C:T	0	116946168	T	C
11	chr11:116946939:A:C	0	116946939	C	A
11	chr11:116947471:G:A	0	116947471	A	G
11	chr11:116947627:A:G	0	116947627	G	A
11	chr11:116947691:A:G	0	116947691	G	A
11	chr11:116947811:A:G	0	116947811	G	A
11	chr11:116948334:T:C	0	116948334	C	T
11	chr11:116948525:C:T	0	116948525	T	C
11	chr11:116948548:A:T	0	116948548	T	A
11	chr11:116949190:G:A	0	116949190	A	G
11	chr11:116949275:T:A	0	116949275	A	T
11	chr11:116949355:T:A	0	116949355	A	T
11	chr11:116949372:T:C	0	116949372	C	T
11	chr11:116949698:G:A	0	116949698	A	G
11	chr11:116949957:A:T	0	116949957	T	A
11	chr11:116949974:G:A	0	116949974	A	G
11	chr11:116950699:T:C	0	116950699	C	T
11	chr11:116950779:GC:G	0	116950779	G	GC
11	chr11:116950789:CT:C	0	116950789	C	CT
11	chr11:116951003:A:G	0	116951003	G	A
11	chr11:116951202:T:G	0	116951202	G	T
11	chr11:116951318:C:T	0	116951318	T	C
11	chr11:116952346:G:A	0	116952346	A	G
11	chr11:116952391:T:C	0	116952391	C	T
11	chr11:116952805:G:A	0	116952805	A	G
11	chr11:116952901:A:G	0	116952901	G	A
11	chr11:116952956:T:C	0	116952956	C	T
11	chr11:116953280:A:T	0	116953280	T	A
11	chr11:116953446:A:G	0	116953446	G	A
11	chr11:116953570:C:T	0	116953570	T	C
11	chr11:116953904:G:A	0	116953904	A	G
11	chr11:116954168:T:G	0	116954168	G	T
11	chr11:116954222:A:C	0	116954222	C	A
11	chr11:116954524:G:A	0	116954524	A	G
11	chr11:116955693:T:C	0	116955693	C	T
11	chr11:116955901:T:C	0	116955901	C	T
11	chr11:116955927:A:C	0	116955927	C	A
11	chr11:116956154:C:T	0	116956154	T	C
11	chr11:116956653:T:C	0	116956653	C	T
11	chr11:116957405:T:C	0	116957405	C	T
11	chr11:116957604:T:G	0	116957604	G	T
11	chr11:116957768:T:C	0	116957768	C	T
11	chr11:116957857:G:A	0	116957857	A	G
11	chr11:116958143:A:T	0	116958143	T	A
11	chr11:116958620:CAGG:C	0	116958620	C	CAGG
11	chr11:116958726:G:T	0	116958726	T	G
11	chr11:116959545:T:C	0	116959545	C	T
11	chr11:116959912:G:T	0	116959912	T	G
11	chr11:116962339:G:A	0	116962339	A	G
11	chr11:116962683:A:C	0	116962683	C	A
11	chr11:116962939:T:G	0	116962939	G	T
11	chr11:116962963:C:T	0	116962963	T	C
11	chr11:116963014:C:T	0	116963014	T	C
11	chr11:116963597:G:A	0	116963597	A	G
11	chr11:116964237:T:C	0	116964237	C	T
11	chr11:116964255:T:C	0	116964255	C	T
11	chr11:116964646:C:T	0	116964646	T	C
11	chr11:116964647:G:A	0	116964647	A	G
11	chr11:116964682:A:G	0	116964682	G	A
11	chr11:116965315:G:A	0	116965315	A	G
11	chr11:116965493:A:C	0	116965493	C	A
11	chr11:116965496:A:G	0	116965496	G	A
11	chr11:116966657:T:C	0	116966657	C	T
11	chr11:116966687:GT:G	0	116966687	G	GT
11	chr11:116966782:CT:C	0	116966782	C	CT
11	chr11:116967414:A:C	0	116967414	C	A
11	chr11:116967899:C:T	0	116967899	T	C
11	chr11:116968188:A:G	0	116968188	G	A
11	chr11:116968378:G:A	0	116968378	A	G
11	chr11:116968577:G:C	0	116968577	C	G
11	chr11:116968898:G:A	0	116968898	A	G
11	chr11:116969045:T:C	0	116969045	C	T
11	chr11:116970730:A:T	0	116970730	T	A
11	chr11:116971458:T:C	0	116971458	C	T
11	chr11:116971746:TTC:T	0	116971746	T	TTC
11	chr11:116971960:C:T	0	116971960	T	C
11	chr11:116972042:G:A	0	116972042	A	G
11	chr11:116973563:T:C	0	116973563	C	T
11	chr11:116973933:G:A	0	116973933	A	G
11	chr11:116974388:T:C	0	116974388	C	T
11	chr11:116974822:A:G	0	116974822	G	A
11	chr11:116975550:T:C	0	116975550	C	T
11	chr11:116975627:G:A	0	116975627	A	G
11	chr11:116976868:G:A	0	116976868	A	G
11	chr11:116977613:G:T	0	116977613	T	G
11	chr11:116978000:C:T	0	116978000	T	C
11	chr11:116978141:C:T	0	116978141	T	C
11	chr11:116978322:G:A	0	116978322	A	G
11	chr11:116978828:G:C	0	116978828	C	G
11	chr11:116979635:T:A	0	116979635	A	T
11	chr11:116979769:C:A	0	116979769	A	C
11	chr11:116980651:A:G	0	116980651	G	A
11	chr11:116980892:T:C	0	116980892	C	T
11	chr11:116981791:C:T	0	116981791	T	C
11	chr11:116981971:T:A	0	116981971	A	T
11	chr11:116981998:T:C	0	116981998	C	T
11	chr11:116982000:T:C	0	116982000	C	T
11	chr11:116982211:C:T	0	116982211	T	C
11	chr11:116982407:G:A	0	116982407	A	G
11	chr11:116982497:C:T	0	116982497	T	C
11	chr11:116982584:G:A	0	116982584	A	G
11	chr11:116982890:G:A	0	116982890	A	G
11	chr11:116983206:G:A	0	116983206	A	G
11	chr11:116983864:T:G	0	116983864	G	T
11	chr11:116985463:T:C	0	116985463	C	T
11	chr11:116985606:A:C	0	116985606	C	A
11	chr11:116985926:T:C	0	116985926	C	T
11	chr11:116985993:C:T	0	116985993	T	C
11	chr11:116986276:T:A	0	116986276	A	T
11	chr11:116986287:C:T	0	116986287	T	C
11	chr11:116986684:T:C	0	116986684	C	T
11	chr11:116986936:G:A	0	116986936	A	G
11	chr11:116987604:T:C	0	116987604	C	T
11	chr11:116988278:A:C	0	116988278	C	A
11	chr11:116988287:A:G	0	116988287	G	A
11	chr11:116989949:CTG:C	0	116989949	C	CTG
11	chr11:116990552:A:T	0	116990552	T	A
11	chr11:116991371:C:T	0	116991371	T	C
11	chr11:116991389:G:C	0	116991389	C	G
11	chr11:116991428:T:C	0	116991428	C	T
11	chr11:116991945:C:T	0	116991945	T	C
11	chr11:116992002:T:C	0	116992002	C	T
11	chr11:116992039:C:T	0	116992039	T	C
11	chr11:116992063:C:T	0	116992063	T	C
11	chr11:116992102:A:T	0	116992102	T	A
11	chr11:116993117:C:T	0	116993117	T	C
11	chr11:116994384:T:A	0	116994384	A	T
11	chr11:116994491:T:C	0	116994491	C	T
11	chr11:116995524:A:G	0	116995524	G	A
11	chr11:116995574:C:T	0	116995574	T	C
11	chr11:116995893:T:C	0	116995893	C	T
11	chr11:116997655:G:A	0	116997655	A	G
11	chr11:116997938:C:A	0	116997938	A	C
11	chr11:116998501:C:T	0	116998501	T	C
11	chr11:116999443:C:T	0	116999443	T	C
11	chr11:116999695:G:C	0	116999695	C	G
11	chr11:116999764:A:G	0	116999764	G	A
11	chr11:117000050:G:A	0	117000050	A	G
11	chr11:117000507:A:G	0	117000507	G	A
11	chr11:117001318:A:C	0	117001318	C	A
11	chr11:117002403:CT:C	0	117002403	C	CT
11	chr11:117002406:AAGGGACAG:A	0	117002406	A	AAGGGACAG
11	chr11:117002666:C:T	0	117002666	T	C
11	chr11:117003642:T:C	0	117003642	C	T
11	chr11:117004436:A:G	0	117004436	G	A
11	chr11:117005267:T:C	0	117005267	C	T
11	chr11:117005452:C:G	0	117005452	G	C
11	chr11:117005726:A:G	0	117005726	G	A
11	chr11:117006443:A:C	0	117006443	C	A
11	chr11:117006637:T:C	0	117006637	C	T
11	chr11:117007298:A:G	0	117007298	G	A
11	chr11:117007350:C:G	0	117007350	G	C
11	chr11:117008508:C:T	0	117008508	T	C
11	chr11:117008803:A:G	0	117008803	G	A
11	chr11:117008920:A:G	0	117008920	G	A
11	chr11:117008963:G:A	0	117008963	A	G
11	chr11:117009007:G:A	0	117009007	A	G
11	chr11:117009302:T:C	0	117009302	C	T
11	chr11:117009740:T:C	0	117009740	C	T
11	chr11:117009987:A:G	0	117009987	G	A
11	chr11:117009999:C:T	0	117009999	T	C
11	chr11:117010082:G:A	0	117010082	A	G
11	chr11:117010410:A:G	0	117010410	G	A
11	chr11:117010929:G:A	0	117010929	A	G
11	chr11:117011847:C:T	0	117011847	T	C
11	chr11:117011922:C:A	0	117011922	A	C
11	chr11:117012098:C:CA	0	117012098	CA	C
11	chr11:117012680:T:C	0	117012680	C	T
11	chr11:117013000:C:T	0	117013000	T	C
11	chr11:117013060:A:T	0	117013060	T	A
11	chr11:117013808:AC:A	0	117013808	A	AC
11	chr11:117014597:TC:T	0	117014597	T	TC
11	chr11:117015800:C:T	0	117015800	T	C
11	chr11:117016005:G:A	0	117016005	A	G
11	chr11:117017035:G:A	0	117017035	A	G
11	chr11:117017528:TG:T	0	117017528	T	TG
11	chr11:117018695:T:A	0	117018695	A	T
11	chr11:117018821:C:T	0	117018821	T	C
11	chr11:117019951:A:G	0	117019951	G	A
11	chr11:117020330:T:C	0	117020330	C	T
11	chr11:117020361:C:G	0	117020361	G	C
11	chr11:117021652:G:A	0	117021652	A	G
11	chr11:117021730:G:A	0	117021730	A	G
11	chr11:117022278:CAAATCTCATT:C	0	117022278	C	CAAATCTCATT
11	chr11:117023008:T:A	0	117023008	A	T
11	chr11:117023697:C:G	0	117023697	G	C
11	chr11:117024796:C:G	0	117024796	G	C
11	chr11:117025569:CA:C	0	117025569	C	CA
11	chr11:117025725:C:T	0	117025725	T	C
11	chr11:117026095:C:T	0	117026095	T	C
11	chr11:117026308:T:C	0	117026308	C	T
11	chr11:117027118:C:T	0	117027118	T	C
11	chr11:117027763:G:A	0	117027763	A	G
11	chr11:117028170:C:G	0	117028170	G	C
11	chr11:117028864:C:T	0	117028864	T	C
11	chr11:117028901:C:T	0	117028901	T	C
11	chr11:117029070:G:A	0	117029070	A	G
11	chr11:117030231:T:C	0	117030231	C	T
11	chr11:117030240:A:G	0	117030240	G	A
11	chr11:117030459:A:G	0	117030459	G	A
11	chr11:117030833:G:A	0	117030833	A	G
11	chr11:117031340:G:A	0	117031340	A	G
11	chr11:117031915:A:T	0	117031915	T	A
11	chr11:117032600:G:A	0	117032600	A	G
11	chr11:117032668:C:G	0	117032668	G	C
11	chr11:117032691:A:T	0	117032691	T	A
11	chr11:117033641:G:A	0	117033641	A	G
11	chr11:117035715:C:T	0	117035715	T	C
11	chr11:117036012:T:C	0	117036012	C	T
11	chr11:117036327:G:A	0	117036327	A	G
11	chr11:117036397:T:C	0	117036397	C	T
11	chr11:117036733:C:T	0	117036733	T	C
11	chr11:117036999:A:G	0	117036999	G	A
11	chr11:117037567:A:G	0	117037567	G	A
11	chr11:117037741:C:A	0	117037741	A	C
11	chr11:117037990:T:C	0	117037990	C	T
11	chr11:117038708:TCAC:T	0	117038708	T	TCAC
11	chr11:117039711:T:A	0	117039711	A	T
11	chr11:117039738:C:T	0	117039738	T	C
11	chr11:117040255:C:T	0	117040255	T	C
11	chr11:117040296:C:T	0	117040296	T	C
11	chr11:117040361:C:T	0	117040361	T	C
11	chr11:117040943:GCCT:G	0	117040943	G	GCCT
11	chr11:117041068:A:G	0	117041068	G	A
11	chr11:117041401:C:T	0	117041401	T	C
11	chr11:117041778:G:A	0	117041778	A	G
11	chr11:117042014:C:T	0	117042014	T	C
11	chr11:117042335:C:T	0	117042335	T	C
11	chr11:117043192:A:C	0	117043192	C	A
11	chr11:117044304:T:C	0	117044304	C	T
11	chr11:117044488:TA:T	0	117044488	T	TA
11	chr11:117044501:A:G	0	117044501	G	A
11	chr11:117045026:C:T	0	117045026	T	C
11	chr11:117045103:C:T	0	117045103	T	C
11	chr11:117045165:T:C	0	117045165	C	T
11	chr11:117045459:G:A	0	117045459	A	G
11	chr11:117045813:C:T	0	117045813	T	C
11	chr11:117046007:G:A	0	117046007	A	G
11	chr11:117046268:G:A	0	117046268	A	G
11	chr11:117046528:T:C	0	117046528	C	T
11	chr11:117047330:C:A	0	117047330	A	C
11	chr11:117048351:C:T	0	117048351	T	C
11	chr11:117048492:G:A	0	117048492	A	G
11	chr11:117048557:G:A	0	117048557	A	G
11	chr11:117048652:G:A	0	117048652	A	G
11	chr11:117048795:C:T	0	117048795	T	C
11	chr11:117049253:A:G	0	117049253	G	A
11	chr11:117050211:C:T	0	117050211	T	C
11	chr11:117050268:G:A	0	117050268	A	G
11	chr11:117050427:T:C	0	117050427	C	T
11	chr11:117050503:G:T	0	117050503	T	G
11	chr11:117050674:T:C	0	117050674	C	T
11	chr11:117050681:T:C	0	117050681	C	T
11	chr11:117051998:C:T	0	117051998	T	C
11	chr11:117052138:A:G	0	117052138	G	A
11	chr11:117052772:T:C	0	117052772	C	T
11	chr11:117053154:C:T	0	117053154	T	C
11	chr11:117053284:C:T	0	117053284	T	C
11	chr11:117054262:A:C	0	117054262	C	A
11	chr11:117054274:G:T	0	117054274	T	G
11	chr11:117054326:G:A	0	117054326	A	G
11	chr11:117056385:G:A	0	117056385	A	G
11	chr11:117056386:G:A	0	117056386	A	G
11	chr11:117056603:TC:T	0	117056603	T	TC
11	chr11:117057046:G:C	0	117057046	C	G
11	chr11:117057235:A:G	0	117057235	G	A
11	chr11:117057290:C:T	0	117057290	T	C
11	chr11:117057396:C:T	0	117057396	T	C
11	chr11:117057483:G:A	0	117057483	A	G
11	chr11:117057798:C:G	0	117057798	G	C
11	chr11:117057830:C:T	0	117057830	T	C
11	chr11:117058538:T:C	0	117058538	C	T
11	chr11:117058950:T:C	0	117058950	C	T
11	chr11:117059279:A:G	0	117059279	G	A
11	chr11:117059421:GC:G	0	117059421	G	GC
11	chr11:117060082:A:G	0	117060082	G	A
11	chr11:117060172:A:G	0	117060172	G	A
11	chr11:117061182:G:A	0	117061182	A	G
11	chr11:117061712:T:C	0	117061712	C	T
11	chr11:117061845:C:T	0	117061845	T	C
11	chr11:117061899:C:G	0	117061899	G	C
11	chr11:117063715:T:A	0	117063715	A	T
11	chr11:117064153:G:A	0	117064153	A	G
11	chr11:117065599:A:ATCTT	0	117065599	ATCTT	A
11	chr11:117065772:G:A	0	117065772	A	G
11	chr11:117066155:C:T	0	117066155	T	C
11	chr11:117066645:C:T	0	117066645	T	C
11	chr11:117067811:A:AC	0	117067811	AC	A
11	chr11:117067939:G:A	0	117067939	A	G
11	chr11:117068355:T:C	0	117068355	C	T
11	chr11:117069008:A:T	0	117069008	T	A
11	chr11:117069733:T:C	0	117069733	C	T
11	chr11:117070824:C:T	0	117070824	T	C
11	chr11:117070897:C:T	0	117070897	T	C
11	chr11:117071269:G:T	0	117071269	T	G
11	chr11:117071416:G:A	0	117071416	A	G
11	chr11:117071759:A:T	0	117071759	T	A
11	chr11:117071763:G:A	0	117071763	A	G
11	chr11:117072350:G:A	0	117072350	A	G
11	chr11:117072638:A:C	0	117072638	C	A
11	chr11:117072828:C:T	0	117072828	T	C
11	chr11:117073588:G:T	0	117073588	T	G
11	chr11:117073632:G:A	0	117073632	A	G
11	chr11:117073996:G:A	0	117073996	A	G
11	chr11:117074130:T:C	0	117074130	C	T
11	chr11:117074358:A:G	0	117074358	G	A
11	chr11:117075002:G:A	0	117075002	A	G
11	chr11:117076137:C:T	0	117076137	T	C
11	chr11:117076174:C:T	0	117076174	T	C
11	chr11:117076464:T:C	0	117076464	C	T
11	chr11:117076590:G:A	0	117076590	A	G
11	chr11:117077457:T:A	0	117077457	A	T
11	chr11:117077726:A:G	0	117077726	G	A
11	chr11:117077924:T:C	0	117077924	C	T
11	chr11:117078045:G:A	0	117078045	A	G
11	chr11:117079137:T:C	0	117079137	C	T
11	chr11:117079434:T:C	0	117079434	C	T
11	chr11:117079562:A:C	0	117079562	C	A
11	chr11:117079851:G:A	0	117079851	A	G
11	chr11:117080669:T:C	0	117080669	C	T
11	chr11:117080817:G:A	0	117080817	A	G
11	chr11:117080899:G:A	0	117080899	A	G
11	chr11:117081484:C:T	0	117081484	T	C
11	chr11:117081676:C:T	0	117081676	T	C
11	chr11:117082888:C:T	0	117082888	T	C
11	chr11:117083068:G:A	0	117083068	A	G
11	chr11:117083849:C:T	0	117083849	T	C
11	chr11:117084044:T:C	0	117084044	C	T
11	chr11:117084333:T:C	0	117084333	C	T
11	chr11:117085115:T:C	0	117085115	C	T
11	chr11:117085218:G:A	0	117085218	A	G
11	chr11:117085949:G:A	0	117085949	A	G
11	chr11:117086274:T:C	0	117086274	C	T
11	chr11:117086473:C:T	0	117086473	T	C
11	chr11:117086503:G:A	0	117086503	A	G
11	chr11:117087312:G:A	0	117087312	A	G
11	chr11:117087817:C:A	0	117087817	A	C
11	chr11:117088227:A:G	0	117088227	G	A
11	chr11:117088323:G:A	0	117088323	A	G
11	chr11:117088885:T:C	0	117088885	C	T
11	chr11:117089597:G:A	0	117089597	A	G
11	chr11:117089687:G:A	0	117089687	A	G
11	chr11:117089781:G:C	0	117089781	C	G
11	chr11:117090794:G:A	0	117090794	A	G
11	chr11:117090872:G:A	0	117090872	A	G
11	chr11:117090901:G:A	0	117090901	A	G
11	chr11:117091176:G:A	0	117091176	A	G
11	chr11:117091362:G:A	0	117091362	A	G
11	chr11:117091847:T:A	0	117091847	A	T
11	chr11:117091945:G:A	0	117091945	A	G
11	chr11:117092464:C:T	0	117092464	T	C
11	chr11:117092561:C:A	0	117092561	A	C
11	chr11:117092596:C:T	0	117092596	T	C
11	chr11:117093181:C:A	0	117093181	A	C
11	chr11:117093253:A:G	0	117093253	G	A
11	chr11:117093349:G:T	0	117093349	T	G
11	chr11:117093350:C:T	0	117093350	T	C
11	chr11:117093678:A:AG	0	117093678	AG	A
11	chr11:117093721:T:C	0	117093721	C	T
11	chr11:117093753:T:C	0	117093753	C	T
11	chr11:117095719:G:A	0	117095719	A	G
11	chr11:117097552:C:T	0	117097552	T	C
11	chr11:117097724:T:C	0	117097724	C	T
11	chr11:117098082:G:A	0	117098082	A	G
11	chr11:117098700:T:C	0	117098700	C	T
11	chr11:117098723:T:C	0	117098723	C	T
11	chr11:117099290:T:A	0	117099290	A	T
11	chr11:117099569:G:A	0	117099569	A	G
11	chr11:117099916:A:T	0	117099916	T	A
11	chr11:117100045:C:G	0	117100045	G	C
11	chr11:117100961:G:T	0	117100961	T	G
11	chr11:117101091:AG:A	0	117101091	A	AG
11	chr11:117101511:G:A	0	117101511	A	G
11	chr11:117102219:C:T	0	117102219	T	C
11	chr11:117104420:G:A	0	117104420	A	G
11	chr11:117104988:T:G	0	117104988	G	T
11	chr11:117105293:A:G	0	117105293	G	A
11	chr11:117106062:T:C	0	117106062	C	T
11	chr11:117107172:G:A	0	117107172	A	G
11	chr11:117108647:G:A	0	117108647	A	G
11	chr11:117108649:C:G	0	117108649	G	C
11	chr11:117108973:T:C	0	117108973	C	T
11	chr11:117109195:G:A	0	117109195	A	G
11	chr11:117109878:C:T	0	117109878	T	C
11	chr11:117109963:C:T	0	117109963	T	C
11	chr11:117110285:A:G	0	117110285	G	A
11	chr11:117110799:C:T	0	117110799	T	C
11	chr11:117110864:A:G	0	117110864	G	A
11	chr11:117112105:C:T	0	117112105	T	C
11	chr11:117112300:G:A	0	117112300	A	G
11	chr11:117114150:G:A	0	117114150	A	G
11	chr11:117114475:G:A	0	117114475	A	G
11	chr11:117114531:G:T	0	117114531	T	G
11	chr11:117117248:G:A	0	117117248	A	G
11	chr11:117117272:T:C	0	117117272	C	T
11	chr11:117117597:A:G	0	117117597	G	A
11	chr11:117118074:C:G	0	117118074	G	C
11	chr11:117118220:G:A	0	117118220	A	G
11	chr11:117118469:A:G	0	117118469	G	A
11	chr11:117118808:C:T	0	117118808	T	C
11	chr11:117119266:C:T	0	117119266	T	C
11	chr11:117120135:A:G	0	117120135	G	A
11	chr11:117121210:A:G	0	117121210	G	A
11	chr11:117121360:T:C	0	117121360	C	T
11	chr11:117121969:G:A	0	117121969	A	G
11	chr11:117122576:C:T	0	117122576	T	C
11	chr11:117123072:G:A	0	117123072	A	G
11	chr11:117123213:A:T	0	117123213	T	A
11	chr11:117125629:G:A	0	117125629	A	G
11	chr11:117125915:C:T	0	117125915	T	C
11	chr11:117125995:C:T	0	117125995	T	C
11	chr11:117126067:A:T	0	117126067	T	A
11	chr11:117127082:C:T	0	117127082	T	C
11	chr11:117127248:G:A	0	117127248	A	G
11	chr11:117128196:A:C	0	117128196	C	A
11	chr11:117128309:T:C	0	117128309	C	T
11	chr11:117128509:T:G	0	117128509	G	T
11	chr11:117128843:C:T	0	117128843	T	C
11	chr11:117128884:C:T	0	117128884	T	C
11	chr11:117130239:G:A	0	117130239	A	G
11	chr11:117131244:C:T	0	117131244	T	C
11	chr11:117131687:A:G	0	117131687	G	A
11	chr11:117132344:C:T	0	117132344	T	C
11	chr11:117132672:T:C	0	117132672	C	T
11	chr11:117132702:C:T	0	117132702	T	C
11	chr11:117132704:C:G	0	117132704	G	C
11	chr11:117132743:A:G	0	117132743	G	A
11	chr11:117132907:G:C	0	117132907	C	G
11	chr11:117133033:G:A	0	117133033	A	G
11	chr11:117133242:C:T	0	117133242	T	C
11	chr11:117133371:G:A	0	117133371	A	G
11	chr11:117133485:G:T	0	117133485	T	G
11	chr11:117134137:G:A	0	117134137	A	G
11	chr11:117139073:C:T	0	117139073	T	C
11	chr11:117139407:A:G	0	117139407	G	A
11	chr11:117139758:A:C	0	117139758	C	A
11	chr11:117140042:A:G	0	117140042	G	A
11	chr11:117140263:G:A	0	117140263	A	G
11	chr11:117140583:T:A	0	117140583	A	T
11	chr11:117143052:T:A	0	117143052	A	T
11	chr11:117144147:G:A	0	117144147	A	G
11	chr11:117144473:G:C	0	117144473	C	G
11	chr11:117144479:C:T	0	117144479	T	C
11	chr11:117144574:G:A	0	117144574	A	G
11	chr11:117145734:C:T	0	117145734	T	C
11	chr11:117146108:T:G	0	117146108	G	T
11	chr11:117146281:C:T	0	117146281	T	C
11	chr11:117146739:T:G	0	117146739	G	T
11	chr11:117146814:A:G	0	117146814	G	A
11	chr11:117146990:C:T	0	117146990	T	C
11	chr11:117147046:A:C	0	117147046	C	A
11	chr11:117148294:C:T	0	117148294	T	C
11	chr11:117148814:G:A	0	117148814	A	G
11	chr11:117149151:A:G	0	117149151	G	A
11	chr11:117150418:A:T	0	117150418	T	A
11	chr11:117151043:T:A	0	117151043	A	T
11	chr11:117151161:G:C	0	117151161	C	G
11	chr11:117151207:C:T	0	117151207	T	C
11	chr11:117151560:A:G	0	117151560	G	A
11	chr11:117152990:C:T	0	117152990	T	C
11	chr11:117153548:G:A	0	117153548	A	G
11	chr11:117153719:A:G	0	117153719	G	A
11	chr11:117153765:T:C	0	117153765	C	T
11	chr11:117153821:A:G	0	117153821	G	A
11	chr11:117154641:A:G	0	117154641	G	A
11	chr11:117155216:A:G	0	117155216	G	A
11	chr11:117155339:A:G	0	117155339	G	A
11	chr11:117155438:T:C	0	117155438	C	T
11	chr11:117155658:A:C	0	117155658	C	A
11	chr11:117156765:G:A	0	117156765	A	G
11	chr11:117159069:A:T	0	117159069	T	A
11	chr11:117159917:T:C	0	117159917	C	T
11	chr11:117160647:G:A	0	117160647	A	G
11	chr11:117161409:G:T	0	117161409	T	G
11	chr11:117161925:T:C	0	117161925	C	T
11	chr11:117162243:A:G	0	117162243	G	A
11	chr11:117164013:T:C	0	117164013	C	T
11	chr11:117164512:T:C	0	117164512	C	T
11	chr11:117164603:A:G	0	117164603	G	A
11	chr11:117164786:A:G	0	117164786	G	A
11	chr11:117166089:C:T	0	117166089	T	C
11	chr11:117166364:A:G	0	117166364	G	A
11	chr11:117166645:A:G	0	117166645	G	A
11	chr11:117169081:G:A	0	117169081	A	G
11	chr11:117169789:G:C	0	117169789	C	G
11	chr11:117170023:A:G	0	117170023	G	A
11	chr11:117171864:G:C	0	117171864	C	G
11	chr11:117172100:T:A	0	117172100	A	T
11	chr11:117172183:T:C	0	117172183	C	T
11	chr11:117172233:T:C	0	117172233	C	T
11	chr11:117173487:C:A	0	117173487	A	C
11	chr11:117174839:T:C	0	117174839	C	T
11	chr11:117175420:T:C	0	117175420	C	T
11	chr11:117175444:TTGC:T	0	117175444	T	TTGC
11	chr11:117175481:G:A	0	117175481	A	G
11	chr11:117177136:G:T	0	117177136	T	G
11	chr11:117177406:G:A	0	117177406	A	G
11	chr11:117177701:A:G	0	117177701	G	A
11	chr11:117178309:G:A	0	117178309	A	G
11	chr11:117180449:A:G	0	117180449	G	A
11	chr11:117181009:C:T	0	117181009	T	C
11	chr11:117181353:GTCTCT:G	0	117181353	G	GTCTCT
11	chr11:117182449:A:G	0	117182449	G	A
11	chr11:117182959:A:G	0	117182959	G	A
11	chr11:117185123:T:C	0	117185123	C	T
11	chr11:117185343:C:T	0	117185343	T	C
11	chr11:117185364:A:G	0	117185364	G	A
11	chr11:117187346:C:T	0	117187346	T	C
11	chr11:117188631:C:T	0	117188631	T	C
11	chr11:117188836:G:A	0	117188836	A	G
11	chr11:117189078:G:C	0	117189078	C	G
11	chr11:117190481:C:T	0	117190481	T	C
11	chr11:117191109:C:T	0	117191109	T	C
11	chr11:117191245:T:C	0	117191245	C	T
11	chr11:117191442:G:A	0	117191442	A	G
11	chr11:117191467:T:C	0	117191467	C	T
11	chr11:117191654:T:C	0	117191654	C	T
11	chr11:117191773:T:C	0	117191773	C	T
11	chr11:117192287:G:A	0	117192287	A	G
11	chr11:117192993:C:G	0	117192993	G	C
11	chr11:117194060:C:G	0	117194060	G	C
11	chr11:117194437:G:A	0	117194437	A	G
11	chr11:117194760:G:A	0	117194760	A	G
11	chr11:117194817:G:A	0	117194817	A	G
11	chr11:117195637:G:C	0	117195637	C	G
11	chr11:117196749:C:T	0	117196749	T	C
11	chr11:117196983:C:T	0	117196983	T	C
11	chr11:117197728:G:A	0	117197728	A	G
11	chr11:117198261:A:G	0	117198261	G	A
11	chr11:117198307:T:C	0	117198307	C	T
11	chr11:117198345:A:G	0	117198345	G	A
11	chr11:117199831:TGAG:T	0	117199831	T	TGAG
11	chr11:117199880:C:T	0	117199880	T	C
11	chr11:117199975:G:A	0	117199975	A	G
11	chr11:117200733:C:T	0	117200733	T	C
11	chr11:117200789:C:T	0	117200789	T	C
11	chr11:117201046:C:T	0	117201046	T	C
11	chr11:117201254:T:C	0	117201254	C	T
11	chr11:117201809:C:T	0	117201809	T	C
11	chr11:117202247:T:C	0	117202247	C	T
11	chr11:117203393:G:A	0	117203393	A	G
11	chr11:117204850:C:T	0	117204850	T	C
11	chr11:117205992:T:C	0	117205992	C	T
11	chr11:117210784:A:C	0	117210784	C	A
11	chr11:117210993:A:G	0	117210993	G	A
11	chr11:117211393:G:A	0	117211393	A	G
11	chr11:117212149:C:A	0	117212149	A	C
11	chr11:117212250:G:A	0	117212250	A	G
11	chr11:117212657:T:C	0	117212657	C	T
11	chr11:117213324:G:A	0	117213324	A	G
11	chr11:117213354:T:C	0	117213354	C	T
11	chr11:117213375:C:T	0	117213375	T	C
11	chr11:117214494:A:C	0	117214494	C	A
11	chr11:117214554:A:C	0	117214554	C	A
11	chr11:117214589:G:A	0	117214589	A	G
11	chr11:117215716:T:A	0	117215716	A	T
11	chr11:117215835:A:G	0	117215835	G	A
11	chr11:117216402:G:C	0	117216402	C	G
11	chr11:117217646:A:G	0	117217646	G	A
11	chr11:117217734:A:G	0	117217734	G	A
11	chr11:117218278:A:G	0	117218278	G	A
11	chr11:117218290:G:C	0	117218290	C	G
11	chr11:117218789:T:C	0	117218789	C	T
11	chr11:117218912:G:A	0	117218912	A	G
11	chr11:117219829:T:C	0	117219829	C	T
11	chr11:117219842:C:T	0	117219842	T	C
11	chr11:117220437:C:G	0	117220437	G	C
11	chr11:117220511:G:A	0	117220511	A	G
11	chr11:117221105:G:A	0	117221105	A	G
11	chr11:117221678:A:T	0	117221678	T	A
11	chr11:117222770:C:T	0	117222770	T	C
11	chr11:117222844:A:G	0	117222844	G	A
11	chr11:117223001:T:C	0	117223001	C	T
11	chr11:117223048:A:C	0	117223048	C	A
11	chr11:117223697:T:C	0	117223697	C	T
11	chr11:117223775:C:T	0	117223775	T	C
11	chr11:117223875:A:G	0	117223875	G	A
11	chr11:117224567:C:T	0	117224567	T	C
11	chr11:117226293:A:G	0	117226293	G	A
11	chr11:117227215:C:T	0	117227215	T	C
11	chr11:117227720:C:T	0	117227720	T	C
11	chr11:117228637:G:A	0	117228637	A	G
11	chr11:117228821:T:C	0	117228821	C	T
11	chr11:117229878:A:G	0	117229878	G	A
11	chr11:117230858:C:A	0	117230858	A	C
11	chr11:117231484:G:A	0	117231484	A	G
11	chr11:117231591:A:G	0	117231591	G	A
11	chr11:117233776:T:G	0	117233776	G	T
11	chr11:117233820:C:A	0	117233820	A	C
11	chr11:117235357:C:T	0	117235357	T	C
11	chr11:117235400:G:A	0	117235400	A	G
11	chr11:117235566:C:T	0	117235566	T	C
11	chr11:117237059:A:G	0	117237059	G	A
11	chr11:117237602:T:A	0	117237602	A	T
11	chr11:117239548:G:A	0	117239548	A	G
11	chr11:117239701:T:C	0	117239701	C	T
11	chr11:117240462:T:C	0	117240462	C	T
11	chr11:117241422:A:C	0	117241422	C	A
11	chr11:117242619:A:G	0	117242619	G	A
11	chr11:117242706:A:G	0	117242706	G	A
11	chr11:117242795:C:T	0	117242795	T	C
11	chr11:117245596:C:T	0	117245596	T	C
11	chr11:117245734:A:G	0	117245734	G	A
11	chr11:117246065:G:A	0	117246065	A	G
11	chr11:117247322:T:G	0	117247322	G	T
11	chr11:117247488:T:A	0	117247488	A	T
11	chr11:117247765:C:T	0	117247765	T	C
11	chr11:117247996:A:T	0	117247996	T	A
11	chr11:117248836:A:G	0	117248836	G	A
11	chr11:117249311:T:G	0	117249311	G	T
11	chr11:117249757:T:C	0	117249757	C	T
11	chr11:117250282:T:G	0	117250282	G	T
11	chr11:117250491:TG:T	0	117250491	T	TG
11	chr11:117252457:T:C	0	117252457	C	T
11	chr11:117252502:C:G	0	117252502	G	C
11	chr11:117253066:G:A	0	117253066	A	G
11	chr11:117254500:T:C	0	117254500	C	T
11	chr11:117255994:A:G	0	117255994	G	A
11	chr11:117257555:A:G	0	117257555	G	A
11	chr11:117258255:A:G	0	117258255	G	A
11	chr11:117258367:C:T	0	117258367	T	C
11	chr11:117258921:C:T	0	117258921	T	C
11	chr11:117260948:C:T	0	117260948	T	C
11	chr11:117261003:A:G	0	117261003	G	A
11	chr11:117261599:T:G	0	117261599	G	T
11	chr11:117262092:A:G	0	117262092	G	A
11	chr11:117262309:A:G	0	117262309	G	A
11	chr11:117262503:C:T	0	117262503	T	C
11	chr11:117262526:T:C	0	117262526	C	T
11	chr11:117262956:A:G	0	117262956	G	A
11	chr11:117263378:C:T	0	117263378	T	C
11	chr11:117264045:G:A	0	117264045	A	G
11	chr11:117264050:C:T	0	117264050	T	C
11	chr11:117264182:T:G	0	117264182	G	T
11	chr11:117264277:C:T	0	117264277	T	C
11	chr11:117265090:T:C	0	117265090	C	T
11	chr11:117265354:T:C	0	117265354	C	T
11	chr11:117265561:C:G	0	117265561	G	C
11	chr11:117265662:G:C	0	117265662	C	G
11	chr11:117266539:G:T	0	117266539	T	G
11	chr11:117266917:C:T	0	117266917	T	C
11	chr11:117266931:G:A	0	117266931	A	G
11	chr11:117267575:G:T	0	117267575	T	G
11	chr11:117267687:C:G	0	117267687	G	C
11	chr11:117268120:T:A	0	117268120	A	T
11	chr11:117269432:G:A	0	117269432	A	G
11	chr11:117270753:T:C	0	117270753	C	T
11	chr11:117272865:T:C	0	117272865	C	T
11	chr11:117273639:T:C	0	117273639	C	T
11	chr11:117274011:A:C	0	117274011	C	A
11	chr11:117274100:A:C	0	117274100	C	A
11	chr11:117274337:C:A	0	117274337	A	C
11	chr11:117275099:G:A	0	117275099	A	G
11	chr11:117275202:T:A	0	117275202	A	T
11	chr11:117275233:T:C	0	117275233	C	T
11	chr11:117277271:G:A	0	117277271	A	G
11	chr11:117280696:G:A	0	117280696	A	G
11	chr11:117281824:G:T	0	117281824	T	G
11	chr11:117282704:T:C	0	117282704	C	T
11	chr11:117284980:G:T	0	117284980	T	G
11	chr11:117285836:T:C	0	117285836	C	T
11	chr11:117288142:A:G	0	117288142	G	A
11	chr11:117289162:A:T	0	117289162	T	A
11	chr11:117290706:AC:A	0	117290706	A	AC
11	chr11:117292046:T:C	0	117292046	C	T
11	chr11:117293049:C:A	0	117293049	A	C
11	chr11:117293108:C:G	0	117293108	G	C
11	chr11:117293530:A:C	0	117293530	C	A
11	chr11:117295726:ACT:A	0	117295726	A	ACT
11	chr11:117296431:A:G	0	117296431	G	A
11	chr11:117297686:A:T	0	117297686	T	A
11	chr11:117297848:A:G	0	117297848	G	A
11	chr11:117300621:T:C	0	117300621	C	T
11	chr11:117300741:CT:C	0	117300741	C	CT
11	chr11:117302104:T:C	0	117302104	C	T
11	chr11:117302752:G:A	0	117302752	A	G
11	chr11:117302844:C:T	0	117302844	T	C
11	chr11:117304442:C:G	0	117304442	G	C
11	chr11:117305218:T:C	0	117305218	C	T
11	chr11:117306887:C:A	0	117306887	A	C
11	chr11:117307025:C:T	0	117307025	T	C
11	chr11:117307084:C:T	0	117307084	T	C
11	chr11:117307204:T:C	0	117307204	C	T
11	chr11:117307509:A:G	0	117307509	G	A
11	chr11:117308287:T:C	0	117308287	C	T
11	chr11:117308460:G:A	0	117308460	A	G
11	chr11:117309175:C:T	0	117309175	T	C
11	chr11:117310189:C:T	0	117310189	T	C
11	chr11:117311992:T:G	0	117311992	G	T
11	chr11:117312934:C:T	0	117312934	T	C
11	chr11:117313198:T:C	0	117313198	C	T
11	chr11:117314918:C:T	0	117314918	T	C
11	chr11:117315357:T:A	0	117315357	A	T
11	chr11:117316835:G:C	0	117316835	C	G
11	chr11:117317404:C:T	0	117317404	T	C
11	chr11:117318485:A:G	0	117318485	G	A
11	chr11:117321018:C:T	0	117321018	T	C
11	chr11:117321660:A:G	0	117321660	G	A
11	chr11:117321812:A:G	0	117321812	G	A
11	chr11:117322067:A:G	0	117322067	G	A
11	chr11:117322487:C:T	0	117322487	T	C
11	chr11:117322634:A:C	0	117322634	C	A
11	chr11:117322653:G:T	0	117322653	T	G
11	chr11:117322903:C:G	0	117322903	G	C
11	chr11:117324912:A:C	0	117324912	C	A
11	chr11:117325304:T:C	0	117325304	C	T
11	chr11:117325867:T:C	0	117325867	C	T
11	chr11:117326185:C:A	0	117326185	A	C
11	chr11:117327492:G:A	0	117327492	A	G
11	chr11:117328601:C:T	0	117328601	T	C
11	chr11:117329026:T:G	0	117329026	G	T
11	chr11:117329154:C:T	0	117329154	T	C
11	chr11:117329922:T:A	0	117329922	A	T
11	chr11:117330037:T:G	0	117330037	G	T
11	chr11:117330227:T:G	0	117330227	G	T
11	chr11:117330258:C:T	0	117330258	T	C
11	chr11:117330340:T:A	0	117330340	A	T
11	chr11:117330449:T:G	0	117330449	G	T
11	chr11:117330966:T:C	0	117330966	C	T
11	chr11:117331033:C:G	0	117331033	G	C
11	chr11:117331281:C:T	0	117331281	T	C
11	chr11:117331430:C:CA	0	117331430	CA	C
11	chr11:117331721:G:A	0	117331721	A	G
11	chr11:117332917:A:G	0	117332917	G	A
11	chr11:117336912:C:G	0	117336912	G	C
11	chr11:117337554:G:A	0	117337554	A	G
11	chr11:117338233:C:T	0	117338233	T	C
11	chr11:117338552:C:T	0	117338552	T	C
11	chr11:117339991:G:A	0	117339991	A	G
11	chr11:117340185:T:C	0	117340185	C	T
11	chr11:117341437:TTTG:T	0	117341437	T	TTTG
11	chr11:117341621:G:T	0	117341621	T	G
11	chr11:117341924:T:C	0	117341924	C	T
11	chr11:117342176:C:T	0	117342176	T	C
11	chr11:117342192:A:G	0	117342192	G	A
11	chr11:117342473:G:A	0	117342473	A	G
11	chr11:117343131:A:G	0	117343131	G	A
11	chr11:117343177:A:G	0	117343177	G	A
11	chr11:117343375:G:A	0	117343375	A	G
11	chr11:117344889:C:T	0	117344889	T	C
11	chr11:117345497:T:G	0	117345497	G	T
11	chr11:117345635:TG:T	0	117345635	T	TG
11	chr11:117345883:C:T	0	117345883	T	C
11	chr11:117346675:G:T	0	117346675	T	G
11	chr11:117346817:C:G	0	117346817	G	C
11	chr11:117347590:AT:A	0	117347590	A	AT
11	chr11:117347744:T:C	0	117347744	C	T
11	chr11:117348589:G:C	0	117348589	C	G
11	chr11:117349054:G:A	0	117349054	A	G
11	chr11:117349245:A:G	0	117349245	G	A
11	chr11:117349608:C:T	0	117349608	T	C
11	chr11:117350454:T:G	0	117350454	G	T
11	chr11:117351423:C:T	0	117351423	T	C
11	chr11:117351876:G:A	0	117351876	A	G
11	chr11:117353644:G:A	0	117353644	A	G
11	chr11:117353997:TCTTCTC:T	0	117353997	T	TCTTCTC
11	chr11:117354102:C:T	0	117354102	T	C
11	chr11:117354162:G:A	0	117354162	A	G
11	chr11:117354171:C:T	0	117354171	T	C
11	chr11:117354218:A:G	0	117354218	G	A
11	chr11:117354317:T:C	0	117354317	C	T
11	chr11:117354418:G:A	0	117354418	A	G
11	chr11:117354739:T:A	0	117354739	A	T
11	chr11:117354751:T:A	0	117354751	A	T
11	chr11:117355266:C:T	0	117355266	T	C
11	chr11:117355900:T:C	0	117355900	C	T
11	chr11:117356920:G:A	0	117356920	A	G
11	chr11:117356970:G:A	0	117356970	A	G
11	chr11:117356978:T:C	0	117356978	C	T
11	chr11:117357579:A:G	0	117357579	G	A
11	chr11:117357803:A:G	0	117357803	G	A
11	chr11:117358133:A:G	0	117358133	G	A
11	chr11:117358176:G:A	0	117358176	A	G
11	chr11:117358402:A:AAT	0	117358402	AAT	A
11	chr11:117359117:G:T	0	117359117	T	G
11	chr11:117360341:T:A	0	117360341	A	T
11	chr11:117360895:G:T	0	117360895	T	G
11	chr11:117361517:G:A	0	117361517	A	G
11	chr11:117361544:A:G	0	117361544	G	A
11	chr11:117361776:C:T	0	117361776	T	C
11	chr11:117362238:A:G	0	117362238	G	A
11	chr11:117362711:C:T	0	117362711	T	C
11	chr11:117364652:G:A	0	117364652	A	G
11	chr11:117364696:C:T	0	117364696	T	C
11	chr11:117364931:C:T	0	117364931	T	C
11	chr11:117365344:C:T	0	117365344	T	C
11	chr11:117366491:C:G	0	117366491	G	C
11	chr11:117366771:A:G	0	117366771	G	A
11	chr11:117367762:G:A	0	117367762	A	G
11	chr11:117367775:C:T	0	117367775	T	C
11	chr11:117367810:A:T	0	117367810	T	A
11	chr11:117368457:A:C	0	117368457	C	A
11	chr11:117368474:G:T	0	117368474	T	G
11	chr11:117369286:C:T	0	117369286	T	C
11	chr11:117369641:G:A	0	117369641	A	G
11	chr11:117370713:C:T	0	117370713	T	C
11	chr11:117371044:T:A	0	117371044	A	T
11	chr11:117374417:C:T	0	117374417	T	C
11	chr11:117375272:C:T	0	117375272	T	C
11	chr11:117375434:T:C	0	117375434	C	T
11	chr11:117376160:T:C	0	117376160	C	T
11	chr11:117377187:C:CCA	0	117377187	CCA	C
11	chr11:117377552:G:A	0	117377552	A	G
11	chr11:117380427:A:G	0	117380427	G	A
11	chr11:117380805:G:C	0	117380805	C	G
11	chr11:117381773:T:C	0	117381773	C	T
11	chr11:117383406:G:A	0	117383406	A	G
11	chr11:117384567:C:T	0	117384567	T	C
11	chr11:117385668:C:G	0	117385668	G	C
11	chr11:117385720:T:C	0	117385720	C	T
11	chr11:117387160:G:T	0	117387160	T	G
11	chr11:117387482:T:C	0	117387482	C	T
11	chr11:117389359:A:G	0	117389359	G	A
11	chr11:117389788:G:A	0	117389788	A	G
11	chr11:117390772:C:G	0	117390772	G	C
11	chr11:117393540:G:A	0	117393540	A	G
11	chr11:117395378:G:A	0	117395378	A	G
11	chr11:117395596:C:G	0	117395596	G	C
11	chr11:117395750:T:C	0	117395750	C	T
11	chr11:117395932:G:C	0	117395932	C	G
11	chr11:117397168:A:G	0	117397168	G	A
11	chr11:117397967:T:C	0	117397967	C	T
11	chr11:117398585:C:CT	0	117398585	CT	C
11	chr11:117400783:C:T	0	117400783	T	C
11	chr11:117402223:G:T	0	117402223	T	G
11	chr11:117402335:T:C	0	117402335	C	T
11	chr11:117402378:G:T	0	117402378	T	G
11	chr11:117404845:G:C	0	117404845	C	G
11	chr11:117405171:G:C	0	117405171	C	G
11	chr11:117406086:C:T	0	117406086	T	C
11	chr11:117410008:TC:T	0	117410008	T	TC
11	chr11:117412026:C:T	0	117412026	T	C
11	chr11:117412375:C:T	0	117412375	T	C
11	chr11:117412755:C:T	0	117412755	T	C
11	chr11:117412918:A:G	0	117412918	G	A
11	chr11:117412960:T:C	0	117412960	C	T
11	chr11:117413223:G:A	0	117413223	A	G
11	chr11:117413861:T:C	0	117413861	C	T
11	chr11:117413979:C:CAA	0	117413979	CAA	C
11	chr11:117414341:A:G	0	117414341	G	A
11	chr11:117414781:T:C	0	117414781	C	T
11	chr11:117414833:A:G	0	117414833	G	A
11	chr11:117414903:G:A	0	117414903	A	G
11	chr11:117414968:A:C	0	117414968	C	A
11	chr11:117414983:T:C	0	117414983	C	T
11	chr11:117415022:G:A	0	117415022	A	G
11	chr11:117415030:A:G	0	117415030	G	A
11	chr11:117415191:A:G	0	117415191	G	A
11	chr11:117415348:C:T	0	117415348	T	C
11	chr11:117416108:A:G	0	117416108	G	A
11	chr11:117416372:T:C	0	117416372	C	T
11	chr11:117416442:G:A	0	117416442	A	G
11	chr11:117416514:G:A	0	117416514	A	G
11	chr11:117417078:T:G	0	117417078	G	T
11	chr11:117417226:G:A	0	117417226	A	G
11	chr11:117417671:A:G	0	117417671	G	A
11	chr11:117418182:G:T	0	117418182	T	G
11	chr11:117418631:G:A	0	117418631	A	G
11	chr11:117419235:T:C	0	117419235	C	T
11	chr11:117419597:G:A	0	117419597	A	G
11	chr11:117420182:A:G	0	117420182	G	A
11	chr11:117420247:G:T	0	117420247	T	G
11	chr11:117420428:G:A	0	117420428	A	G
11	chr11:117420645:T:C	0	117420645	C	T
11	chr11:117421040:A:G	0	117421040	G	A
11	chr11:117421077:T:C	0	117421077	C	T
11	chr11:117421119:C:A	0	117421119	A	C
11	chr11:117421259:T:C	0	117421259	C	T
11	chr11:117421309:C:T	0	117421309	T	C
11	chr11:117422747:A:G	0	117422747	G	A
11	chr11:117422800:A:G	0	117422800	G	A
11	chr11:117423025:G:T	0	117423025	T	G
11	chr11:117423102:T:C	0	117423102	C	T
11	chr11:117423213:C:T	0	117423213	T	C
11	chr11:117423306:T:G	0	117423306	G	T
11	chr11:117423990:A:G	0	117423990	G	A
11	chr11:117424243:T:C	0	117424243	C	T
11	chr11:117424257:C:T	0	117424257	T	C
11	chr11:117425075:A:G	0	117425075	G	A
11	chr11:117425444:A:T	0	117425444	T	A
11	chr11:117425576:G:T	0	117425576	T	G
11	chr11:117426176:G:C	0	117426176	C	G
11	chr11:117426690:G:A	0	117426690	A	G
11	chr11:117428299:T:C	0	117428299	C	T
11	chr11:117429324:T:C	0	117429324	C	T
11	chr11:117429351:G:T	0	117429351	T	G
11	chr11:117429493:TC:T	0	117429493	T	TC
11	chr11:117431102:C:T	0	117431102	T	C
11	chr11:117431224:C:T	0	117431224	T	C
11	chr11:117431322:G:C	0	117431322	C	G
11	chr11:117431922:GA:G	0	117431922	G	GA
11	chr11:117432194:G:A	0	117432194	A	G
11	chr11:117432392:T:C	0	117432392	C	T
11	chr11:117432526:C:T	0	117432526	T	C
11	chr11:117432714:C:T	0	117432714	T	C
11	chr11:117432825:T:C	0	117432825	C	T
11	chr11:117434231:C:T	0	117434231	T	C
11	chr11:117434702:C:T	0	117434702	T	C
11	chr11:117434745:C:T	0	117434745	T	C
11	chr11:117436286:T:C	0	117436286	C	T
11	chr11:117436406:C:T	0	117436406	T	C
11	chr11:117436503:C:T	0	117436503	T	C
11	chr11:117437716:T:C	0	117437716	C	T
11	chr11:117438079:G:A	0	117438079	A	G
11	chr11:117438141:C:G	0	117438141	G	C
11	chr11:117438220:G:T	0	117438220	T	G
11	chr11:117438265:T:C	0	117438265	C	T
11	chr11:117438267:T:C	0	117438267	C	T
11	chr11:117438320:G:GA	0	117438320	GA	G
11	chr11:117438779:G:A	0	117438779	A	G
11	chr11:117438811:G:A	0	117438811	A	G
11	chr11:117439273:C:T	0	117439273	T	C
11	chr11:117440649:C:T	0	117440649	T	C
11	chr11:117440791:G:A	0	117440791	A	G
11	chr11:117441373:A:G	0	117441373	G	A
11	chr11:117441481:A:G	0	117441481	G	A
11	chr11:117441713:A:G	0	117441713	G	A
11	chr11:117441860:G:A	0	117441860	A	G
11	chr11:117441886:T:G	0	117441886	G	T
11	chr11:117442120:AGT:A	0	117442120	A	AGT
11	chr11:117442246:A:G	0	117442246	G	A
11	chr11:117442458:C:T	0	117442458	T	C
11	chr11:117442861:G:C	0	117442861	C	G
11	chr11:117443166:A:G	0	117443166	G	A
11	chr11:117443328:C:T	0	117443328	T	C
11	chr11:117444215:G:T	0	117444215	T	G
11	chr11:117444475:T:C	0	117444475	C	T
11	chr11:117444976:A:G	0	117444976	G	A
11	chr11:117445605:G:A	0	117445605	A	G
11	chr11:117445889:G:A	0	117445889	A	G
11	chr11:117446877:T:C	0	117446877	C	T
11	chr11:117446948:C:T	0	117446948	T	C
11	chr11:117447225:A:T	0	117447225	T	A
11	chr11:117447432:G:A	0	117447432	A	G
11	chr11:117447608:T:C	0	117447608	C	T
11	chr11:117448544:G:A	0	117448544	A	G
11	chr11:117449004:A:G	0	117449004	G	A
11	chr11:117449282:T:C	0	117449282	C	T
11	chr11:117449476:A:AAAGC	0	117449476	AAAGC	A
11	chr11:117449714:C:T	0	117449714	T	C
11	chr11:117449840:GA:G	0	117449840	G	GA
11	chr11:117450260:C:T	0	117450260	T	C
11	chr11:117450890:G:A	0	117450890	A	G
11	chr11:117451641:C:T	0	117451641	T	C
11	chr11:117451738:A:C	0	117451738	C	A
11	chr11:117452066:T:C	0	117452066	C	T
11	chr11:117452360:A:G	0	117452360	G	A
11	chr11:117452673:C:A	0	117452673	A	C
11	chr11:117453118:A:G	0	117453118	G	A
11	chr11:117453236:C:T	0	117453236	T	C
11	chr11:117453805:G:A	0	117453805	A	G
11	chr11:117453946:G:C	0	117453946	C	G
11	chr11:117454152:G:A	0	117454152	A	G
11	chr11:117454248:T:C	0	117454248	C	T
11	chr11:117454732:C:T	0	117454732	T	C
11	chr11:117454740:G:A	0	117454740	A	G
11	chr11:117454762:T:C	0	117454762	C	T
11	chr11:117455182:G:A	0	117455182	A	G
11	chr11:117455553:T:C	0	117455553	C	T
11	chr11:117455846:GT:G	0	117455846	G	GT
11	chr11:117455848:T:A	0	117455848	A	T
11	chr11:117456932:C:T	0	117456932	T	C
11	chr11:117457843:C:T	0	117457843	T	C
11	chr11:117457923:T:C	0	117457923	C	T
11	chr11:117457984:A:G	0	117457984	G	A
11	chr11:117458573:C:G	0	117458573	G	C
11	chr11:117458699:G:A	0	117458699	A	G
11	chr11:117460020:G:C	0	117460020	C	G
11	chr11:117461090:C:T	0	117461090	T	C
11	chr11:117461148:A:G	0	117461148	G	A
11	chr11:117461627:C:T	0	117461627	T	C
11	chr11:117461796:T:C	0	117461796	C	T
11	chr11:117462498:T:C	0	117462498	C	T
11	chr11:117462513:A:C	0	117462513	C	A
11	chr11:117462805:C:T	0	117462805	T	C
11	chr11:117462941:G:A	0	117462941	A	G
11	chr11:117463236:A:G	0	117463236	G	A
11	chr11:117463633:C:T	0	117463633	T	C
11	chr11:117463802:C:T	0	117463802	T	C
11	chr11:117463803:G:A	0	117463803	A	G
11	chr11:117464115:T:C	0	117464115	C	T
11	chr11:117464169:C:A	0	117464169	A	C
11	chr11:117464358:T:A	0	117464358	A	T
11	chr11:117464432:G:A	0	117464432	A	G
11	chr11:117464449:C:T	0	117464449	T	C
11	chr11:117464707:G:A	0	117464707	A	G
11	chr11:117464801:G:A	0	117464801	A	G
11	chr11:117465006:T:C	0	117465006	C	T
11	chr11:117465275:C:T	0	117465275	T	C
11	chr11:117465392:C:T	0	117465392	T	C
11	chr11:117466231:C:T	0	117466231	T	C
11	chr11:117466245:A:G	0	117466245	G	A
11	chr11:117466296:G:A	0	117466296	A	G
11	chr11:117466573:C:A	0	117466573	A	C
11	chr11:117466992:G:A	0	117466992	A	G
11	chr11:117467839:G:A	0	117467839	A	G
11	chr11:117468196:G:A	0	117468196	A	G
11	chr11:117469177:C:T	0	117469177	T	C
11	chr11:117469523:G:A	0	117469523	A	G
11	chr11:117469569:C:T	0	117469569	T	C
11	chr11:117469783:A:AG	0	117469783	AG	A
11	chr11:117470447:C:T	0	117470447	T	C
11	chr11:117470493:T:C	0	117470493	C	T
11	chr11:117470750:T:C	0	117470750	C	T
11	chr11:117470867:ACAAG:A	0	117470867	A	ACAAG
11	chr11:117471001:C:G	0	117471001	G	C
11	chr11:117471092:G:T	0	117471092	T	G
11	chr11:117471505:A:G	0	117471505	G	A
11	chr11:117471618:T:C	0	117471618	C	T
11	chr11:117471633:A:C	0	117471633	C	A
11	chr11:117472482:T:C	0	117472482	C	T
11	chr11:117472677:G:A	0	117472677	A	G
11	chr11:117472684:C:T	0	117472684	T	C
11	chr11:117473450:T:A	0	117473450	A	T
11	chr11:117473528:G:A	0	117473528	A	G
11	chr11:117474700:C:T	0	117474700	T	C
11	chr11:117475798:C:T	0	117475798	T	C
11	chr11:117476314:G:A	0	117476314	A	G
11	chr11:117476343:T:C	0	117476343	C	T
11	chr11:117476492:C:T	0	117476492	T	C
11	chr11:117476685:C:T	0	117476685	T	C
11	chr11:117476877:T:C	0	117476877	C	T
11	chr11:117477232:C:T	0	117477232	T	C
11	chr11:117477430:T:C	0	117477430	C	T
11	chr11:117478192:C:T	0	117478192	T	C
11	chr11:117478686:A:G	0	117478686	G	A
11	chr11:117478767:C:T	0	117478767	T	C
11	chr11:117478902:C:T	0	117478902	T	C
11	chr11:117479102:A:G	0	117479102	G	A
11	chr11:117479318:T:C	0	117479318	C	T
11	chr11:117479383:G:A	0	117479383	A	G
11	chr11:117479422:G:A	0	117479422	A	G
11	chr11:117479605:G:A	0	117479605	A	G
11	chr11:117479621:G:A	0	117479621	A	G
11	chr11:117479906:C:A	0	117479906	A	C
11	chr11:117480251:C:T	0	117480251	T	C
11	chr11:117480718:A:G	0	117480718	G	A
11	chr11:117482234:G:A	0	117482234	A	G
11	chr11:117482288:A:G	0	117482288	G	A
11	chr11:117482571:G:A	0	117482571	A	G
11	chr11:117482579:G:T	0	117482579	T	G
11	chr11:117482648:CTGTGA:C	0	117482648	C	CTGTGA
11	chr11:117483097:C:T	0	117483097	T	C
11	chr11:117483867:T:C	0	117483867	C	T
11	chr11:117484189:G:A	0	117484189	A	G
11	chr11:117484778:G:C	0	117484778	C	G
11	chr11:117485561:C:G	0	117485561	G	C
11	chr11:117486143:C:G	0	117486143	G	C
11	chr11:117486193:C:G	0	117486193	G	C
11	chr11:117486687:C:T	0	117486687	T	C
11	chr11:117487505:A:C	0	117487505	C	A
11	chr11:117487598:C:T	0	117487598	T	C
11	chr11:117487636:C:A	0	117487636	A	C
11	chr11:117490450:C:T	0	117490450	T	C
11	chr11:117490732:A:G	0	117490732	G	A
11	chr11:117491146:C:T	0	117491146	T	C
11	chr11:117491359:C:T	0	117491359	T	C
11	chr11:117491710:G:A	0	117491710	A	G
11	chr11:117492105:G:A	0	117492105	A	G
11	chr11:117492233:G:A	0	117492233	A	G
11	chr11:117492351:C:T	0	117492351	T	C
11	chr11:117493176:A:T	0	117493176	T	A
11	chr11:117493465:C:T	0	117493465	T	C
11	chr11:117494106:G:A	0	117494106	A	G
11	chr11:117495106:C:A	0	117495106	A	C
11	chr11:117495396:C:G	0	117495396	G	C
11	chr11:117496258:T:C	0	117496258	C	T
11	chr11:117496481:A:C	0	117496481	C	A
11	chr11:117497123:G:A	0	117497123	A	G
11	chr11:117497467:A:T	0	117497467	T	A
11	chr11:117498089:C:T	0	117498089	T	C
11	chr11:117498090:A:G	0	117498090	G	A
11	chr11:117499514:G:T	0	117499514	T	G
11	chr11:117500116:G:T	0	117500116	T	G
11	chr11:117500848:T:G	0	117500848	G	T
11	chr11:117501109:T:C	0	117501109	C	T
11	chr11:117501382:T:C	0	117501382	C	T
11	chr11:117501411:T:A	0	117501411	A	T
11	chr11:117501566:G:A	0	117501566	A	G
11	chr11:117501773:G:A	0	117501773	A	G
11	chr11:117502340:C:G	0	117502340	G	C
11	chr11:117502717:A:G	0	117502717	G	A
11	chr11:117503232:T:C	0	117503232	C	T
11	chr11:117503755:C:T	0	117503755	T	C
11	chr11:117504746:G:A	0	117504746	A	G
11	chr11:117504774:G:C	0	117504774	C	G
11	chr11:117504881:G:A	0	117504881	A	G
11	chr11:117505236:G:A	0	117505236	A	G
11	chr11:117505396:A:C	0	117505396	C	A
11	chr11:117505698:G:A	0	117505698	A	G
11	chr11:117506420:T:G	0	117506420	G	T
11	chr11:117506675:G:C	0	117506675	C	G
11	chr11:117506803:T:C	0	117506803	C	T
11	chr11:117507401:G:A	0	117507401	A	G
11	chr11:117508371:T:C	0	117508371	C	T
11	chr11:117508857:C:T	0	117508857	T	C
11	chr11:117509371:C:G	0	117509371	G	C
11	chr11:117509388:A:G	0	117509388	G	A
11	chr11:117509393:A:G	0	117509393	G	A
11	chr11:117510135:C:T	0	117510135	T	C
11	chr11:117510337:T:C	0	117510337	C	T
11	chr11:117512500:G:A	0	117512500	A	G
11	chr11:117512979:C:T	0	117512979	T	C
11	chr11:117513657:C:T	0	117513657	T	C
11	chr11:117513697:C:T	0	117513697	T	C
11	chr11:117513735:T:C	0	117513735	C	T
11	chr11:117513958:A:G	0	117513958	G	A
11	chr11:117514816:A:G	0	117514816	G	A
11	chr11:117515352:A:C	0	117515352	C	A
11	chr11:117516210:C:T	0	117516210	T	C
11	chr11:117517942:G:A	0	117517942	A	G
11	chr11:117518217:C:T	0	117518217	T	C
11	chr11:117518802:A:G	0	117518802	G	A
11	chr11:117519773:T:C	0	117519773	C	T
11	chr11:117520659:G:A	0	117520659	A	G
11	chr11:117520794:A:AC	0	117520794	AC	A
11	chr11:117521021:A:G	0	117521021	G	A
11	chr11:117521251:G:A	0	117521251	A	G
11	chr11:117522225:C:T	0	117522225	T	C
11	chr11:117522272:G:A	0	117522272	A	G
11	chr11:117522387:C:T	0	117522387	T	C
11	chr11:117522630:G:A	0	117522630	A	G
11	chr11:117524107:C:T	0	117524107	T	C
11	chr11:117524264:T:C	0	117524264	C	T
11	chr11:117524766:G:A	0	117524766	A	G
11	chr11:117525554:G:A	0	117525554	A	G
11	chr11:117525671:G:A	0	117525671	A	G
11	chr11:117525718:T:C	0	117525718	C	T
11	chr11:117525812:C:G	0	117525812	G	C
11	chr11:117526767:C:T	0	117526767	T	C
11	chr11:117527684:C:T	0	117527684	T	C
11	chr11:117527720:C:T	0	117527720	T	C
11	chr11:117527876:C:T	0	117527876	T	C
11	chr11:117528889:C:A	0	117528889	A	C
11	chr11:117528890:T:G	0	117528890	G	T
11	chr11:117528891:G:T	0	117528891	T	G
11	chr11:117529203:G:A	0	117529203	A	G
11	chr11:117529569:C:T	0	117529569	T	C
11	chr11:117529835:G:A	0	117529835	A	G
11	chr11:117530755:A:G	0	117530755	G	A
11	chr11:117530942:C:T	0	117530942	T	C
11	chr11:117532520:G:T	0	117532520	T	G
11	chr11:117533597:C:T	0	117533597	T	C
11	chr11:117534981:T:A	0	117534981	A	T
11	chr11:117535070:G:A	0	117535070	A	G
11	chr11:117535396:G:A	0	117535396	A	G
11	chr11:117536586:G:A	0	117536586	A	G
11	chr11:117537464:C:T	0	117537464	T	C
11	chr11:117538175:T:C	0	117538175	C	T
11	chr11:117538929:GCCACCCTGAAT:G	0	117538929	G	GCCACCCTGAAT
11	chr11:117538985:C:A	0	117538985	A	C
11	chr11:117539792:C:T	0	117539792	T	C
11	chr11:117539967:G:A	0	117539967	A	G
11	chr11:117539985:G:A	0	117539985	A	G
11	chr11:117540137:G:C	0	117540137	C	G
11	chr11:117540296:C:T	0	117540296	T	C
11	chr11:117540326:G:A	0	117540326	A	G
11	chr11:117540539:G:C	0	117540539	C	G
11	chr11:117541470:G:A	0	117541470	A	G
11	chr11:117541738:C:T	0	117541738	T	C
11	chr11:117541875:CTCT:C	0	117541875	C	CTCT
11	chr11:117541906:G:A	0	117541906	A	G
11	chr11:117542058:C:T	0	117542058	T	C
11	chr11:117542169:T:C	0	117542169	C	T
11	chr11:117543149:C:T	0	117543149	T	C
11	chr11:117543315:A:G	0	117543315	G	A
11	chr11:117543999:G:T	0	117543999	T	G
11	chr11:117544129:A:C	0	117544129	C	A
11	chr11:117544472:C:T	0	117544472	T	C
11	chr11:117545236:C:A	0	117545236	A	C
11	chr11:117545534:C:T	0	117545534	T	C
11	chr11:117546117:G:A	0	117546117	A	G
11	chr11:117546193:A:G	0	117546193	G	A
11	chr11:117549621:G:A	0	117549621	A	G
11	chr11:117549641:T:C	0	117549641	C	T
11	chr11:117550033:T:C	0	117550033	C	T
11	chr11:117550552:C:T	0	117550552	T	C
11	chr11:117550710:A:G	0	117550710	G	A
11	chr11:117551109:A:G	0	117551109	G	A
11	chr11:117551143:A:G	0	117551143	G	A
11	chr11:117551269:A:G	0	117551269	G	A
11	chr11:117551547:T:G	0	117551547	G	T
11	chr11:117551794:TG:T	0	117551794	T	TG
11	chr11:117551927:T:C	0	117551927	C	T
11	chr11:117552823:A:C	0	117552823	C	A
11	chr11:117553221:C:G	0	117553221	G	C
11	chr11:117553591:A:G	0	117553591	G	A
11	chr11:117553739:A:G	0	117553739	G	A
11	chr11:117554089:G:A	0	117554089	A	G
11	chr11:117554092:C:T	0	117554092	T	C
11	chr11:117554288:G:A	0	117554288	A	G
11	chr11:117554294:T:C	0	117554294	C	T
11	chr11:117554382:TATTA:T	0	117554382	T	TATTA
11	chr11:117554491:C:T	0	117554491	T	C
11	chr11:117554598:A:T	0	117554598	T	A
11	chr11:117554825:C:T	0	117554825	T	C
11	chr11:117555828:A:G	0	117555828	G	A
11	chr11:117557208:G:A	0	117557208	A	G
11	chr11:117557804:T:TA	0	117557804	TA	T
11	chr11:117558319:G:A	0	117558319	A	G
11	chr11:117559003:G:T	0	117559003	T	G
11	chr11:117559013:C:T	0	117559013	T	C
11	chr11:117559343:G:T	0	117559343	T	G
11	chr11:117559674:C:G	0	117559674	G	C
11	chr11:117559711:C:T	0	117559711	T	C
11	chr11:117560126:A:G	0	117560126	G	A
11	chr11:117560330:G:A	0	117560330	A	G
11	chr11:117560993:T:C	0	117560993	C	T
11	chr11:117561719:C:T	0	117561719	T	C
11	chr11:117562971:C:A	0	117562971	A	C
11	chr11:117563024:C:T	0	117563024	T	C
11	chr11:117563250:G:A	0	117563250	A	G
11	chr11:117563431:A:G	0	117563431	G	A
11	chr11:117563500:G:A	0	117563500	A	G
11	chr11:117563772:G:A	0	117563772	A	G
11	chr11:117563914:C:A	0	117563914	A	C
11	chr11:117564013:G:A	0	117564013	A	G
11	chr11:117564268:A:G	0	117564268	G	A
11	chr11:117564433:G:A	0	117564433	A	G
11	chr11:117565070:C:A	0	117565070	A	C
11	chr11:117565380:C:T	0	117565380	T	C
11	chr11:117565475:T:C	0	117565475	C	T
11	chr11:117566191:C:T	0	117566191	T	C
11	chr11:117566221:G:T	0	117566221	T	G
11	chr11:117566921:C:T	0	117566921	T	C
11	chr11:117566926:G:T	0	117566926	T	G
11	chr11:117567204:A:C	0	117567204	C	A
11	chr11:117567474:C:T	0	117567474	T	C
11	chr11:117569165:A:G	0	117569165	G	A
11	chr11:117569306:A:G	0	117569306	G	A
11	chr11:117569361:T:C	0	117569361	C	T
11	chr11:117569456:A:G	0	117569456	G	A
11	chr11:117569552:G:A	0	117569552	A	G
11	chr11:117569689:T:G	0	117569689	G	T
11	chr11:117569896:C:G	0	117569896	G	C
11	chr11:117570678:G:A	0	117570678	A	G
11	chr11:117570780:T:C	0	117570780	C	T
11	chr11:117570879:G:A	0	117570879	A	G
11	chr11:117571686:TC:T	0	117571686	T	TC
11	chr11:117573221:C:T	0	117573221	T	C
11	chr11:117573329:A:G	0	117573329	G	A
11	chr11:117573375:C:T	0	117573375	T	C
11	chr11:117573946:T:A	0	117573946	A	T
11	chr11:117576216:C:A	0	117576216	A	C
11	chr11:117576230:T:C	0	117576230	C	T
11	chr11:117576316:C:T	0	117576316	T	C
11	chr11:117576658:A:G	0	117576658	G	A
11	chr11:117578084:T:C	0	117578084	C	T
11	chr11:117578548:T:C	0	117578548	C	T
11	chr11:117578582:A:G	0	117578582	G	A
11	chr11:117579027:G:A	0	117579027	A	G
11	chr11:117580541:C:G	0	117580541	G	C
11	chr11:117580579:A:AT	0	117580579	AT	A
11	chr11:117580601:T:C	0	117580601	C	T
11	chr11:117581497:C:T	0	117581497	T	C
11	chr11:117582394:A:G	0	117582394	G	A
```
