## Supplementary material for "Characterization of shared and ancestry-specific signals driving complex traits using multi-ancestry fine-mapping": mesusiecsinfo

```
*************************************************************

  Multiple Ancestry Sum of Single Effect Model (MESuSiE)          

   Visit http://www.xzlab.org/software.html For Update            

            (C) 2022 Boran Gao, Xiang Zhou                        

              GNU General Public License                          

*************************************************************
# Start data processing for sufficient statistics 
# Create MESuSiE object 
# Start data analysis 

# Data analysis is done, and now generates result 

Potential causal SNPs with PIP > 0.5:  

Credible sets for effects: 
$cs
$cs$L1
 [1] 1835 1840 1850 1854 1874 1875 1883 1885 1887 1888 1894 1905 1908 1912 1914
[16] 1919

$cs$L2
 [1] 1759 1774 1775 1784 1785 1790 1793 1794 1795 1797 1798 1799 1800 1802 1804
[16] 1805 1806 1807 1808 1809 1816 1820 1821 1822 1836 1846 1866 1879 1910 1911


$cs_category
       L1        L2 
"eur_afr"     "eur" 

$purity
   min.abs.corr mean.abs.corr median.abs.corr
L1     0.984256     0.9949731       0.9958485
L2     0.731420     0.9218143       0.9332110

$cs_index
[1] 1 2

$coverage
[1] 0.9696661 0.9509544

$requested_coverage
[1] 0.95


 Use MESuSiE_Plot() for visualization
# Total time used for the analysis: 0.19 mins
```
