## Supplementary material for "Characterization of shared and ancestry-specific signals driving complex traits using multi-ancestry fine-mapping": mesusieoutput

```
                 eur          afr      eur_afr
   [1,] 3.947720e-06 7.588173e-06 1.046244e-06
   [2,] 9.768216e-06 4.387380e-06 2.284996e-06
   [3,] 3.499923e-05 1.001175e-05 6.913325e-06
   [4,] 2.835259e-05 1.010839e-05 5.497389e-06
   [5,] 3.962883e-06 8.402511e-06 9.806469e-07
   [6,] 3.192766e-05 8.672879e-06 5.983363e-06
   [7,] 5.704482e-06 5.613138e-06 2.093209e-06
   [8,] 5.472320e-06 1.183277e-05 1.844574e-06
   [9,] 8.366039e-06 4.632190e-06 2.312830e-06
  [10,] 5.582884e-06 5.200414e-06 1.493183e-06
  [11,] 3.343534e-05 8.667804e-06 6.266603e-06
  [12,] 2.008244e-05 8.467504e-06 4.558506e-06
  [13,] 1.945969e-05 8.519466e-06 4.334676e-06
  [14,] 4.131903e-05 8.607800e-06 7.646839e-06
  [15,] 3.230110e-06 7.281378e-06 1.020267e-06
  [16,] 3.649323e-06 4.504726e-06 1.095814e-06
  [17,] 6.877555e-06 4.886407e-06 1.372684e-06
  [18,] 3.905724e-06 4.035488e-06 1.008768e-06
  [19,] 8.449184e-06 1.036999e-05 2.547969e-06
  [20,] 5.174119e-06 5.454029e-06 1.394593e-06
  [21,] 5.321071e-06 5.370793e-06 1.848857e-06
  [22,] 5.502533e-06 5.456559e-06 1.946335e-06
  [23,] 3.252986e-06 5.660986e-06 9.265334e-07
  [24,] 3.696245e-05 9.204779e-06 8.022903e-06
  [25,] 3.277642e-06 4.095049e-06 9.101734e-07
  [26,] 9.301703e-06 5.428225e-06 1.709181e-06
  [27,] 8.435001e-06 1.035969e-05 2.554656e-06
  [28,] 3.929321e-06 6.345407e-06 1.044612e-06
  [29,] 3.769068e-06 6.665230e-06 1.042082e-06
  [30,] 3.842883e-06 6.664337e-06 1.051529e-06
  [31,] 3.220491e-06 4.652568e-06 8.980995e-07
  [32,] 4.235456e-06 5.837585e-06 1.182470e-06
  [33,] 5.339745e-06 6.630008e-06 1.165876e-06
  [34,] 4.000794e-06 5.865320e-06 1.048486e-06
  [35,] 4.834990e-06 5.992944e-06 1.172876e-06
  [36,] 4.680590e-06 4.394602e-06 1.133762e-06
  [37,] 3.043261e-06 3.960577e-06 8.194039e-07
  [38,] 4.275133e-06 4.340246e-06 9.895290e-07
  [39,] 4.722189e-06 5.952745e-06 1.151657e-06
  [40,] 4.167664e-06 6.371917e-06 1.032358e-06
  [41,] 4.810972e-06 5.924518e-06 1.157250e-06
  [42,] 4.732387e-06 5.969966e-06 1.168102e-06
  [43,] 5.619923e-05 6.268246e-06 4.371735e-06
  [44,] 4.679041e-06 6.219487e-06 1.151276e-06
  [45,] 3.840282e-06 4.267113e-06 9.552309e-07
  [46,] 3.796616e-06 6.934128e-06 1.076511e-06
  [47,] 5.721772e-06 7.615088e-06 2.046079e-06
  [48,] 5.088990e-06 6.065667e-06 1.174828e-06
  [49,] 9.703308e-06 9.003241e-06 2.526460e-06
  [50,] 4.508743e-06 6.116685e-06 1.687814e-06
  [51,] 4.412236e-06 6.096971e-06 1.627029e-06
  [52,] 4.525608e-06 4.721946e-06 1.043257e-06
  [53,] 9.691567e-06 8.507888e-06 2.438060e-06
  [54,] 4.944621e-06 6.421667e-06 1.157214e-06
  [55,] 4.011642e-06 6.388921e-06 1.124997e-06
  [56,] 4.535172e-06 4.717108e-06 1.044474e-06
  [57,] 1.382313e-04 6.193144e-06 6.591788e-06
  [58,] 4.119091e-06 4.618634e-06 9.647883e-07
  [59,] 4.014460e-06 6.385537e-06 1.162230e-06
  [60,] 9.496786e-06 5.717359e-06 1.757728e-06
  [61,] 9.519681e-06 5.731535e-06 1.756764e-06
  [62,] 5.228849e-06 4.263855e-06 1.258197e-06
  [63,] 5.393881e-06 4.249058e-06 1.254586e-06
  [64,] 1.292371e-05 5.130706e-06 1.934334e-06
  [65,] 5.344880e-06 4.398936e-06 1.280689e-06
  [66,] 5.629271e-06 4.840683e-06 1.619070e-06
  [67,] 5.038144e-06 4.315018e-06 1.261158e-06
  [68,] 5.214456e-06 4.294077e-06 1.275714e-06
  [69,] 1.834848e-04 6.201641e-06 8.752756e-06
  [70,] 6.832525e-06 1.012349e-05 2.934346e-06
  [71,] 6.599758e-06 5.808631e-06 1.376776e-06
  [72,] 9.720218e-06 8.195527e-06 2.367112e-06
  [73,] 8.017523e-05 7.444292e-06 5.706651e-06
  [74,] 6.162358e-06 5.090584e-06 1.412142e-06
  [75,] 5.132931e-06 4.365225e-06 1.248376e-06
  [76,] 5.190532e-06 4.254997e-06 1.243943e-06
  [77,] 6.170366e-06 5.098383e-06 1.390385e-06
  [78,] 9.810643e-06 9.885135e-06 3.265416e-06
  [79,] 5.645087e-06 5.096059e-06 1.319414e-06
  [80,] 4.824480e-06 4.205464e-06 1.130463e-06
  [81,] 7.805740e-05 7.767822e-06 4.975125e-06
  [82,] 5.256400e-06 5.187566e-06 1.054144e-06
  [83,] 5.053587e-06 4.226418e-06 1.219668e-06
  [84,] 4.583340e-06 4.444287e-06 1.337654e-06
  [85,] 6.560178e-06 5.135463e-06 1.394817e-06
  [86,] 7.963609e-06 8.087287e-06 2.119368e-06
  [87,] 7.965382e-06 8.090624e-06 2.124729e-06
  [88,] 7.962984e-06 8.092739e-06 2.118942e-06
  [89,] 5.340876e-06 4.480345e-06 1.138815e-06
  [90,] 5.006048e-06 4.355735e-06 1.038347e-06
  [91,] 5.876333e-06 6.197091e-06 2.243809e-06
  [92,] 5.955284e-06 5.103791e-06 1.313318e-06
  [93,] 7.476600e-06 5.917507e-06 1.259471e-06
  [94,] 1.065014e-05 7.759408e-06 2.717600e-06
  [95,] 3.596602e-06 5.196067e-06 8.939530e-07
  [96,] 6.160994e-06 1.126924e-05 2.461985e-06
  [97,] 7.880287e-06 7.155054e-06 1.209717e-06
  [98,] 6.243535e-06 5.415580e-06 1.110091e-06
  [99,] 5.059918e-06 4.767339e-06 1.261194e-06
 [100,] 3.582492e-06 1.167291e-05 1.662858e-06
 [101,] 3.616029e-06 6.623554e-06 8.299164e-07
 [102,] 3.418451e-06 4.973502e-06 1.058940e-06
 [103,] 3.845972e-06 5.273983e-06 9.786407e-07
 [104,] 6.006831e-06 7.982944e-06 1.838287e-06
 [105,] 3.189996e-06 4.125093e-06 8.553420e-07
 [106,] 3.041551e-06 5.941841e-06 9.504124e-07
 [107,] 3.112704e-06 4.795613e-06 9.027067e-07
 [108,] 3.112937e-06 4.770427e-06 9.004500e-07
 [109,] 3.134950e-06 4.906119e-06 9.287864e-07
 [110,] 3.121197e-06 4.882658e-06 9.177830e-07
 [111,] 3.193335e-06 4.277301e-06 8.737722e-07
 [112,] 3.236348e-06 4.277900e-06 8.800910e-07
 [113,] 5.445185e-06 5.600110e-06 1.185227e-06
 [114,] 5.711087e-06 8.668227e-06 1.711131e-06
 [115,] 3.177058e-06 4.410713e-06 8.194401e-07
 [116,] 5.300331e-06 6.426207e-06 1.252834e-06
 [117,] 5.228197e-06 5.335060e-06 1.184828e-06
 [118,] 3.193328e-06 3.969119e-06 8.292198e-07
 [119,] 3.247421e-06 4.008233e-06 8.285394e-07
 [120,] 3.138066e-06 5.095337e-06 9.390183e-07
 [121,] 3.368199e-06 4.719478e-06 8.948848e-07
 [122,] 3.262171e-06 4.238728e-06 8.661299e-07
 [123,] 3.816866e-06 6.449461e-06 1.265357e-06
 [124,] 3.327941e-06 4.570294e-06 9.285172e-07
 [125,] 5.392770e-06 6.012876e-06 1.399876e-06
 [126,] 5.519498e-06 6.042900e-06 1.426290e-06
 [127,] 5.145001e-06 5.341449e-06 1.490903e-06
 [128,] 5.400971e-06 5.954797e-06 1.400252e-06
 [129,] 3.712907e-06 3.975950e-06 9.382882e-07
 [130,] 5.530595e-06 6.227912e-06 1.429709e-06
 [131,] 5.515874e-06 6.031416e-06 1.427680e-06
 [132,] 3.800767e-06 3.994054e-06 9.787486e-07
 [133,] 4.065592e-06 6.815685e-06 1.514928e-06
 [134,] 4.281203e-06 4.817210e-06 1.330723e-06
 [135,] 4.340948e-06 4.871712e-06 1.367450e-06
 [136,] 5.067535e-06 5.428157e-06 1.528036e-06
 [137,] 5.468723e-06 5.157849e-06 1.325507e-06
 [138,] 5.519711e-06 6.118838e-06 1.424824e-06
 [139,] 5.516736e-06 6.160081e-06 1.433252e-06
 [140,] 5.508779e-06 6.145079e-06 1.432865e-06
 [141,] 4.687549e-06 5.353445e-06 1.398340e-06
 [142,] 4.690590e-06 5.361491e-06 1.402938e-06
 [143,] 5.875823e-06 9.683984e-06 1.849511e-06
 [144,] 4.412096e-06 6.196368e-06 1.185977e-06
 [145,] 4.818383e-06 5.032472e-06 1.138233e-06
 [146,] 2.201649e-04 6.797607e-06 4.618042e-06
 [147,] 4.875794e-06 5.381894e-06 1.456086e-06
 [148,] 4.691973e-06 5.349349e-06 1.397595e-06
 [149,] 5.492138e-06 5.584878e-06 1.313521e-06
 [150,] 5.508153e-06 5.615904e-06 1.313913e-06
 [151,] 5.476130e-06 5.062012e-06 1.328285e-06
 [152,] 5.456218e-06 6.120897e-06 1.438201e-06
 [153,] 5.405576e-06 6.001139e-06 1.385613e-06
 [154,] 5.487137e-06 5.714099e-06 1.391204e-06
 [155,] 3.661548e-06 8.181173e-06 1.396810e-06
 [156,] 3.920173e-06 5.136985e-06 1.094890e-06
 [157,] 3.960885e-06 5.231762e-06 1.110657e-06
 [158,] 3.979792e-06 5.235245e-06 1.119624e-06
 [159,] 5.801908e-06 6.339638e-06 1.509836e-06
 [160,] 3.998140e-06 5.619936e-06 1.005471e-06
 [161,] 3.629335e-06 4.392507e-06 9.653027e-07
 [162,] 4.287157e-06 5.993219e-06 1.209740e-06
 [163,] 6.834383e-06 9.687926e-06 2.121173e-06
 [164,] 3.342485e-06 4.211504e-06 8.937488e-07
 [165,] 3.537691e-06 4.257473e-06 9.141077e-07
 [166,] 3.562144e-06 4.280609e-06 8.678729e-07
 [167,] 3.613761e-06 4.313286e-06 8.694626e-07
 [168,] 3.870746e-06 4.306366e-06 8.940773e-07
 [169,] 3.825542e-06 5.663918e-06 8.554862e-07
 [170,] 1.098927e-05 6.813535e-06 2.709014e-06
 [171,] 6.487427e-06 9.455961e-06 1.387565e-06
 [172,] 7.909396e-06 4.670817e-06 1.531563e-06
 [173,] 8.491791e-06 4.875405e-06 1.805590e-06
 [174,] 1.249211e-05 5.102097e-06 1.742865e-06
 [175,] 8.385554e-06 4.843689e-06 1.773546e-06
 [176,] 1.256514e-05 5.117905e-06 1.728768e-06
 [177,] 8.218058e-06 4.699868e-06 1.608714e-06
 [178,] 7.582015e-06 4.792173e-06 2.430265e-06
 [179,] 1.213500e-05 5.122657e-06 1.696233e-06
 [180,] 1.230014e-05 5.121931e-06 1.703820e-06
 [181,] 1.206260e-05 5.129205e-06 1.675996e-06
 [182,] 1.224010e-05 5.125400e-06 1.693535e-06
 [183,] 1.220059e-05 5.120414e-06 1.713193e-06
 [184,] 1.233304e-05 5.120119e-06 1.728861e-06
 [185,] 1.272286e-05 5.175388e-06 1.687554e-06
 [186,] 1.240477e-05 5.192707e-06 1.667199e-06
 [187,] 3.943595e-06 7.022068e-06 1.278965e-06
 [188,] 6.922992e-06 5.400576e-06 1.319753e-06
 [189,] 1.247886e-05 5.182482e-06 1.676556e-06
 [190,] 6.519437e-06 4.755171e-06 1.451532e-06
 [191,] 1.235462e-05 5.173583e-06 1.682928e-06
 [192,] 1.242060e-05 5.180689e-06 1.675266e-06
 [193,] 6.398749e-06 4.302558e-06 1.078137e-06
 [194,] 6.844366e-06 5.413964e-06 1.315317e-06
 [195,] 7.382651e-06 5.904952e-06 1.381033e-06
 [196,] 6.793844e-06 4.142880e-06 1.712030e-06
 [197,] 1.248777e-05 5.155917e-06 1.704795e-06
 [198,] 1.251725e-05 5.171078e-06 1.687481e-06
 [199,] 1.245799e-05 5.160873e-06 1.696642e-06
 [200,] 1.248065e-05 5.161141e-06 1.696886e-06
 [201,] 1.249026e-05 5.158357e-06 1.701502e-06
 [202,] 3.969770e-06 6.892596e-06 1.255163e-06
 [203,] 3.996577e-06 6.750664e-06 1.198790e-06
 [204,] 1.245759e-05 5.159756e-06 1.699251e-06
 [205,] 1.249232e-05 5.157012e-06 1.707920e-06
 [206,] 1.307194e-05 5.162520e-06 1.713930e-06
 [207,] 1.260559e-05 5.174399e-06 1.685919e-06
 [208,] 1.291912e-05 5.168305e-06 1.707684e-06
 [209,] 1.135700e-05 4.630931e-06 1.710655e-06
 [210,] 1.185566e-05 5.191782e-06 1.656619e-06
 [211,] 6.737011e-06 5.241315e-06 1.353335e-06
 [212,] 1.166529e-05 9.352096e-06 4.315903e-06
 [213,] 1.166798e-05 9.301917e-06 4.289450e-06
 [214,] 1.099642e-05 1.004106e-05 4.405373e-06
 [215,] 7.629858e-06 1.212287e-05 2.106577e-06
 [216,] 5.729052e-06 2.008884e-05 2.273276e-06
 [217,] 9.991301e-06 9.363343e-06 3.483764e-06
 [218,] 9.837164e-06 1.071713e-05 3.910371e-06
 [219,] 9.804660e-06 1.055992e-05 3.829733e-06
 [220,] 4.385215e-06 8.015114e-06 2.153436e-06
 [221,] 7.781535e-06 6.839279e-06 1.374694e-06
 [222,] 9.123190e-06 4.391581e-06 2.467095e-06
 [223,] 7.325263e-06 5.989262e-06 1.402891e-06
 [224,] 1.044561e-05 4.213777e-05 1.789527e-05
 [225,] 5.669421e-06 6.882837e-06 2.387912e-06
 [226,] 1.837799e-05 6.979746e-05 7.753314e-05
 [227,] 7.276886e-06 4.972696e-05 7.857539e-06
 [228,] 5.382474e-06 1.704959e-05 1.570674e-06
 [229,] 5.382907e-06 1.908588e-05 1.620079e-06
 [230,] 6.204789e-06 7.130785e-06 9.373965e-07
 [231,] 7.156847e-06 4.097269e-06 1.661170e-06
 [232,] 6.515808e-06 1.292977e-05 1.947309e-06
 [233,] 4.655548e-06 4.160654e-06 9.749167e-07
 [234,] 8.327541e-06 4.110749e-06 1.867425e-06
 [235,] 1.548825e-05 5.777126e-06 3.032224e-06
 [236,] 4.789772e-06 4.197366e-06 9.780879e-07
 [237,] 4.726732e-06 4.205717e-06 9.697029e-07
 [238,] 4.782870e-06 4.225360e-06 9.707365e-07
 [239,] 6.192992e-06 1.648711e-05 3.300444e-06
 [240,] 7.338000e-06 9.744301e-06 2.876263e-06
 [241,] 3.648692e-06 5.337264e-06 8.345670e-07
 [242,] 7.238130e-06 9.649638e-06 2.794610e-06
 [243,] 6.276353e-06 6.704577e-06 9.581401e-07
 [244,] 4.678800e-06 4.182491e-06 9.705343e-07
 [245,] 7.313246e-06 9.879995e-06 2.895604e-06
 [246,] 3.611663e-06 4.801604e-06 8.396165e-07
 [247,] 3.591530e-06 4.629728e-06 8.443123e-07
 [248,] 7.483372e-06 1.017642e-05 3.072458e-06
 [249,] 1.357679e-05 5.590744e-06 2.612774e-06
 [250,] 8.745894e-06 4.074150e-06 1.779752e-06
 [251,] 5.251746e-06 4.178079e-06 9.998055e-07
 [252,] 3.675666e-06 5.624695e-06 8.335782e-07
 [253,] 6.632780e-06 1.168656e-05 1.960192e-06
 [254,] 8.591931e-06 4.081369e-06 1.787889e-06
 [255,] 6.665941e-06 1.145625e-05 8.739510e-07
 [256,] 7.119364e-06 1.277584e-04 1.558560e-05
 [257,] 7.403848e-06 4.135298e-06 1.290974e-06
 [258,] 7.405851e-06 8.801955e-06 2.652218e-06
 [259,] 6.708074e-06 1.181088e-05 1.964223e-06
 [260,] 1.640236e-05 8.051733e-06 6.410881e-06
 [261,] 6.649191e-06 1.110962e-05 1.927891e-06
 [262,] 6.502213e-06 1.064274e-05 1.965229e-06
 [263,] 6.553417e-06 1.160411e-05 1.954344e-06
 [264,] 4.401375e-06 5.827147e-06 1.538754e-06
 [265,] 6.602928e-06 1.119187e-05 1.949872e-06
 [266,] 2.440287e-05 9.098553e-06 6.566005e-06
 [267,] 1.121637e-05 7.278382e-06 4.072169e-06
 [268,] 1.171492e-05 7.523204e-06 4.413049e-06
 [269,] 6.206819e-06 1.050673e-05 1.960080e-06
 [270,] 1.036669e-05 7.752909e-06 4.112514e-06
 [271,] 3.961116e-06 4.197912e-06 1.018602e-06
 [272,] 8.944150e-06 5.579890e-06 2.330469e-06
 [273,] 4.078533e-06 7.612228e-06 1.116713e-06
 [274,] 3.481672e-06 4.148302e-06 9.952165e-07
 [275,] 3.735561e-06 4.599802e-06 1.181166e-06
 [276,] 6.543718e-06 1.150480e-05 1.962711e-06
 [277,] 3.583964e-06 3.939880e-06 9.323170e-07
 [278,] 3.857959e-06 1.181396e-05 8.954444e-07
 [279,] 6.296626e-06 4.302939e-06 1.252622e-06
 [280,] 5.976821e-06 2.010169e-05 8.704398e-07
 [281,] 4.907938e-06 7.150058e-06 1.848322e-06
 [282,] 6.051428e-06 1.957533e-05 8.667774e-07
 [283,] 3.342478e-06 1.228900e-05 1.235089e-06
 [284,] 1.034733e-05 1.157664e-05 2.601341e-06
 [285,] 5.857099e-06 6.356707e-06 2.169477e-06
 [286,] 4.521416e-06 5.127952e-06 1.381654e-06
 [287,] 7.651896e-06 5.461559e-06 2.035594e-06
 [288,] 5.559369e-06 1.051500e-05 1.782151e-06
 [289,] 7.133924e-06 1.037720e-05 1.912558e-06
 [290,] 3.602685e-06 4.101128e-06 8.996412e-07
 [291,] 6.294036e-06 5.256960e-06 9.199367e-07
 [292,] 3.304984e-06 1.254130e-05 1.029035e-06
 [293,] 4.722469e-06 6.301319e-06 8.284724e-07
 [294,] 4.539743e-06 6.296326e-06 8.253904e-07
 [295,] 4.542570e-06 6.352980e-06 8.248607e-07
 [296,] 4.966222e-06 7.446267e-06 8.327189e-07
 [297,] 4.059823e-06 1.498383e-05 9.737818e-07
 [298,] 5.616173e-06 6.409151e-06 9.939221e-07
 [299,] 4.706100e-06 5.735827e-06 9.668171e-07
 [300,] 5.520519e-06 1.423902e-05 1.845349e-06
 [301,] 3.429797e-06 1.271923e-05 9.920581e-07
 [302,] 3.942498e-06 9.640548e-06 8.876507e-07
 [303,] 4.073514e-06 1.029210e-05 8.869451e-07
 [304,] 3.103245e-06 2.246095e-05 1.508593e-06
 [305,] 3.284004e-06 3.733264e-05 1.106696e-06
 [306,] 5.560014e-06 5.874520e-06 1.382021e-06
 [307,] 3.197839e-06 1.714151e-05 1.207914e-06
 [308,] 2.436531e-05 4.478375e-06 1.908955e-06
 [309,] 1.738022e-05 2.325507e-05 2.561668e-05
 [310,] 5.677188e-05 7.005779e-06 7.214177e-06
 [311,] 3.037432e-06 8.361309e-06 1.053498e-06
 [312,] 1.725415e-05 2.934193e-05 9.241810e-07
 [313,] 5.233521e-06 5.178347e-06 9.875230e-07
 [314,] 1.048746e-05 9.491314e-06 3.572211e-06
 [315,] 7.266594e-06 2.852331e-05 1.510569e-06
 [316,] 5.249567e-06 3.060944e-05 1.834325e-06
 [317,] 1.052649e-05 9.556036e-06 3.617544e-06
 [318,] 3.103940e-06 9.203736e-06 1.188584e-06
 [319,] 6.147929e-06 5.443324e-06 1.920268e-06
 [320,] 5.129560e-06 3.484396e-05 2.000070e-06
 [321,] 5.149565e-06 2.835092e-05 1.887705e-06
 [322,] 3.617759e-06 4.752709e-06 9.360419e-07
 [323,] 3.790896e-06 4.365653e-06 8.619075e-07
 [324,] 2.166379e-05 7.635706e-06 1.805780e-06
 [325,] 2.164544e-05 7.612692e-06 1.805764e-06
 [326,] 3.142418e-06 6.507445e-06 9.317320e-07
 [327,] 4.802537e-06 5.078122e-06 1.191078e-06
 [328,] 1.040589e-05 9.546864e-06 3.549902e-06
 [329,] 5.123057e-06 2.788594e-05 1.905064e-06
 [330,] 6.640004e-06 8.834394e-06 1.696429e-06
 [331,] 1.044103e-05 9.875399e-06 3.696757e-06
 [332,] 6.630752e-06 1.515755e-05 2.331067e-06
 [333,] 6.297848e-06 1.379337e-04 8.297442e-06
 [334,] 1.044049e-05 1.268670e-05 2.845928e-06
 [335,] 1.049115e-05 1.160346e-05 2.637063e-06
 [336,] 3.180993e-06 4.048903e-06 8.640896e-07
 [337,] 7.164429e-06 8.103567e-06 1.544165e-06
 [338,] 3.374572e-06 3.975787e-06 9.005981e-07
 [339,] 5.088585e-06 1.010387e-05 1.579185e-06
 [340,] 3.188432e-06 3.712126e-05 1.430184e-06
 [341,] 1.001543e-05 8.485263e-06 2.195607e-06
 [342,] 1.034010e-05 1.319928e-05 5.958039e-06
 [343,] 1.525300e-05 1.160395e-05 7.432257e-06
 [344,] 2.460517e-05 5.283205e-05 7.485440e-05
 [345,] 1.032912e-05 1.088112e-04 6.101861e-05
 [346,] 8.626369e-06 6.668202e-06 1.449620e-06
 [347,] 1.108036e-05 8.290592e-05 5.228474e-05
 [348,] 1.066647e-05 1.592135e-05 2.020168e-06
 [349,] 7.280135e-06 6.167843e-06 1.633730e-06
 [350,] 1.378528e-05 5.668194e-06 1.498444e-06
 [351,] 3.968632e-05 1.298562e-05 2.198462e-05
 [352,] 6.865964e-06 5.749853e-06 1.556566e-06
 [353,] 7.741559e-06 6.107207e-06 1.783305e-06
 [354,] 7.017248e-06 5.807477e-05 1.787310e-05
 [355,] 7.291546e-06 6.761863e-05 2.208908e-05
 [356,] 8.933653e-06 1.151298e-05 2.176801e-06
 [357,] 2.222208e-05 1.380687e-05 1.263071e-05
 [358,] 8.515350e-06 5.064751e-06 2.067336e-06
 [359,] 7.517664e-06 4.013696e-06 1.300078e-06
 [360,] 6.950480e-06 4.305602e-06 1.422447e-06
 [361,] 7.666767e-06 4.042562e-06 1.339452e-06
 [362,] 9.442797e-06 5.176684e-06 2.288065e-06
 [363,] 9.863227e-06 4.250917e-05 2.378404e-05
 [364,] 9.063985e-06 6.017396e-06 1.496968e-06
 [365,] 9.727526e-06 7.298219e-06 3.704379e-06
 [366,] 9.001197e-06 6.235235e-06 1.897660e-06
 [367,] 9.007409e-06 6.231156e-06 1.926149e-06
 [368,] 4.045240e-06 7.139909e-06 1.022303e-06
 [369,] 5.924292e-06 1.201245e-05 1.991500e-06
 [370,] 9.668648e-06 6.243509e-06 1.950007e-06
 [371,] 3.890169e-06 7.346508e-06 1.075729e-06
 [372,] 3.933944e-06 7.713895e-06 1.078501e-06
 [373,] 3.848127e-06 1.098671e-05 1.273419e-06
 [374,] 3.980737e-06 7.201664e-06 1.040870e-06
 [375,] 3.964988e-06 7.431059e-06 1.055245e-06
 [376,] 3.708421e-06 6.292373e-06 1.099146e-06
 [377,] 3.735176e-06 5.711568e-06 1.032810e-06
 [378,] 3.893184e-06 7.788813e-06 1.096822e-06
 [379,] 3.731766e-06 6.062304e-06 1.059881e-06
 [380,] 8.069484e-06 6.061875e-06 2.014511e-06
 [381,] 3.728936e-06 5.457430e-06 1.018109e-06
 [382,] 8.012925e-06 6.470092e-06 2.237368e-06
 [383,] 4.442875e-06 5.207432e-06 8.881814e-07
 [384,] 3.887125e-06 5.304351e-06 9.064204e-07
 [385,] 8.149863e-06 5.820938e-06 1.886820e-06
 [386,] 3.575536e-06 5.141830e-06 9.406108e-07
 [387,] 7.923314e-06 5.843514e-06 1.881071e-06
 [388,] 3.866024e-06 6.414400e-06 1.236715e-06
 [389,] 3.769028e-06 4.002302e-06 9.220562e-07
 [390,] 2.213065e-05 7.450418e-06 5.136851e-06
 [391,] 3.781789e-06 5.697542e-06 9.326897e-07
 [392,] 4.495734e-06 1.142181e-05 2.431104e-06
 [393,] 3.741979e-06 4.437652e-06 8.971856e-07
 [394,] 6.507730e-06 6.996775e-06 1.932080e-06
 [395,] 1.187838e-05 9.702653e-06 6.926267e-06
 [396,] 1.012081e-03 4.008798e-06 4.864668e-05
 [397,] 1.531460e-03 4.016962e-06 6.514207e-05
 [398,] 1.177024e-03 3.964845e-06 4.694026e-05
 [399,] 8.987037e-04 4.061768e-06 4.993055e-05
 [400,] 5.650587e-06 6.467697e-06 1.498853e-06
 [401,] 1.490956e-03 4.068755e-06 7.090735e-05
 [402,] 1.519221e-03 4.349561e-06 2.251354e-05
 [403,] 2.828873e-03 4.311893e-06 3.603871e-05
 [404,] 1.127595e-03 4.033862e-06 5.508336e-05
 [405,] 1.215956e-03 3.958258e-06 4.578626e-05
 [406,] 1.581223e-05 5.288967e-06 4.449435e-06
 [407,] 2.037167e-03 4.327369e-06 2.915334e-05
 [408,] 3.990091e-05 8.357593e-06 3.724271e-06
 [409,] 2.299136e-05 4.534108e-06 4.409979e-06
 [410,] 1.931219e-03 4.630793e-06 2.130439e-05
 [411,] 1.109242e-05 2.036396e-05 9.515220e-06
 [412,] 2.162566e-05 4.538311e-06 4.239387e-06
 [413,] 2.409647e-03 4.560953e-06 2.673314e-05
 [414,] 2.014377e-05 5.176334e-06 3.758964e-06
 [415,] 2.444083e-05 4.728418e-06 5.093647e-06
 [416,] 2.865179e-05 7.710097e-06 3.314805e-06
 [417,] 2.402272e-05 4.356707e-06 4.038067e-06
 [418,] 5.310096e-05 5.647146e-06 1.467754e-05
 [419,] 2.070055e-05 4.301211e-06 3.504292e-06
 [420,] 9.799366e-06 4.669331e-06 1.473805e-06
 [421,] 2.713943e-03 9.467174e-06 1.187337e-03
 [422,] 1.240153e-05 1.066997e-05 5.457695e-06
 [423,] 3.142483e-05 7.763257e-06 3.519905e-06
 [424,] 3.096704e-05 8.139909e-06 3.304157e-06
 [425,] 1.942427e-05 6.420494e-06 6.250010e-06
 [426,] 1.506306e-03 4.090273e-06 7.416181e-05
 [427,] 4.885815e-03 2.333627e-05 8.633926e-03
 [428,] 5.211507e-03 2.431780e-05 9.699852e-03
 [429,] 2.691969e-05 8.457027e-06 2.955481e-06
 [430,] 2.726132e-05 8.481671e-06 2.973593e-06
 [431,] 2.227298e-05 4.703379e-06 4.697079e-06
 [432,] 3.933125e-05 6.750184e-06 1.539971e-05
 [433,] 4.689328e-03 2.463078e-05 8.902732e-03
 [434,] 1.110650e-05 1.108548e-05 3.713874e-06
 [435,] 4.486379e-03 2.365992e-05 8.094339e-03
 [436,] 2.195215e-05 4.697472e-06 4.636570e-06
 [437,] 2.111638e-05 4.688198e-06 4.490039e-06
 [438,] 3.128559e-05 5.291807e-06 7.860745e-06
 [439,] 3.134437e-05 8.295427e-06 3.310094e-06
 [440,] 4.927859e-03 5.775579e-05 2.583728e-02
 [441,] 4.649485e-03 2.396290e-05 8.519989e-03
 [442,] 4.633778e-03 2.400265e-05 8.510410e-03
 [443,] 4.136429e-03 6.276780e-05 2.366314e-02
 [444,] 2.834887e-05 8.394305e-06 3.337139e-06
 [445,] 1.404532e-05 4.842093e-06 3.205311e-06
 [446,] 6.461977e-03 4.982517e-05 2.871235e-02
 [447,] 2.035633e-05 6.473208e-05 6.018813e-05
 [448,] 1.991230e-05 5.953710e-05 5.360994e-05
 [449,] 1.997970e-05 5.120721e-05 4.534507e-05
 [450,] 1.510806e-05 5.546899e-06 4.550450e-06
 [451,] 2.063111e-05 5.277513e-05 4.833651e-05
 [452,] 1.994587e-05 5.358774e-05 4.771098e-05
 [453,] 1.485422e-05 5.523237e-06 4.453692e-06
 [454,] 2.047569e-05 5.418840e-05 4.947960e-05
 [455,] 2.065748e-05 5.526005e-05 5.101788e-05
 [456,] 7.021645e-05 8.701925e-05 4.641679e-04
 [457,] 2.226934e-05 5.435406e-05 5.351564e-05
 [458,] 6.739251e-05 7.934252e-05 4.064123e-04
 [459,] 7.539697e-03 4.407998e-05 2.909646e-02
 [460,] 2.227462e-05 5.972271e-05 5.969697e-05
 [461,] 2.730853e-05 4.010547e-06 2.671538e-06
 [462,] 2.841059e-05 6.371821e-06 4.857674e-06
 [463,] 2.037336e-05 5.811225e-05 5.338244e-05
 [464,] 2.912430e-05 6.399074e-06 4.864214e-06
 [465,] 2.047128e-05 4.908640e-05 4.420261e-05
 [466,] 6.476845e-03 1.121768e-05 3.640771e-03
 [467,] 2.134206e-05 5.869364e-05 5.631639e-05
 [468,] 2.200568e-05 6.189670e-05 6.154700e-05
 [469,] 7.233666e-03 4.729164e-05 3.024709e-02
 [470,] 2.163350e-05 5.242567e-06 5.565489e-06
 [471,] 1.648177e-05 5.732284e-06 5.224333e-06
 [472,] 1.677388e-05 5.846487e-06 5.481705e-06
 [473,] 2.185466e-05 5.803941e-05 5.677873e-05
 [474,] 4.774601e-05 9.523805e-06 1.387437e-05
 [475,] 2.010136e-05 6.091106e-06 6.102686e-06
 [476,] 2.426894e-05 6.614056e-06 3.875472e-06
 [477,] 2.523216e-05 6.540509e-06 4.103114e-06
 [478,] 9.281582e-05 9.090398e-05 6.617809e-04
 [479,] 2.418448e-05 6.582009e-06 3.908890e-06
 [480,] 9.610813e-03 1.116193e-04 1.032466e-01
 [481,] 8.031599e-05 1.072582e-05 2.598629e-05
 [482,] 2.359741e-05 5.857728e-05 6.146793e-05
 [483,] 3.265649e-05 3.991364e-06 3.213806e-06
 [484,] 2.158985e-05 6.031429e-05 5.873719e-05
 [485,] 2.104768e-05 5.755991e-05 5.438840e-05
 [486,] 2.242020e-05 4.889521e-05 4.759205e-05
 [487,] 7.700980e-05 7.824764e-05 4.651754e-04
 [488,] 7.093267e-05 7.821704e-05 4.233881e-04
 [489,] 2.140711e-05 5.346312e-05 5.070177e-05
 [490,] 2.749365e-05 6.350345e-06 4.813434e-06
 [491,] 2.111989e-05 4.718125e-05 4.337868e-05
 [492,] 3.654550e-05 4.621273e-04 1.040419e-03
 [493,] 7.349870e-03 4.220910e-05 2.696847e-02
 [494,] 1.535826e-05 7.564024e-06 7.380808e-06
 [495,] 3.661138e-05 3.699492e-04 8.654100e-04
 [496,] 1.317372e-05 1.914728e-05 2.664637e-06
 [497,] 2.103767e-05 4.678270e-05 4.277708e-05
 [498,] 1.617614e-05 6.921828e-06 6.853193e-06
 [499,] 2.996110e-05 6.316098e-06 5.290814e-06
 [500,] 2.147828e-05 4.376517e-05 4.031236e-05
 [501,] 3.240540e-04 2.761527e-05 6.540470e-04
 [502,] 1.228065e-04 5.108467e-06 2.355094e-05
 [503,] 1.499303e-05 6.763908e-06 6.189987e-06
 [504,] 1.771913e-05 3.437890e-05 2.572261e-05
 [505,] 7.771684e-03 4.898718e-05 3.386462e-02
 [506,] 3.655304e-05 8.664222e-06 3.274602e-06
 [507,] 1.287058e-04 5.207533e-06 2.551527e-05
 [508,] 4.542252e-05 7.141473e-06 2.047774e-06
 [509,] 2.180178e-05 4.454926e-05 4.168478e-05
 [510,] 2.895442e-05 6.434216e-06 4.777172e-06
 [511,] 1.563599e-05 4.547853e-06 2.964120e-06
 [512,] 3.743299e-05 8.486106e-06 3.388085e-06
 [513,] 2.763324e-05 6.391535e-06 4.721761e-06
 [514,] 1.028201e-05 5.828501e-06 1.568921e-06
 [515,] 2.742635e-05 6.440461e-06 4.573065e-06
 [516,] 1.711888e-05 4.627243e-06 3.211236e-06
 [517,] 2.773316e-05 6.439227e-06 4.615765e-06
 [518,] 2.776333e-05 6.418923e-06 4.670071e-06
 [519,] 1.042582e-05 5.812372e-06 1.563325e-06
 [520,] 1.835714e-05 4.570981e-06 2.912239e-06
 [521,] 5.218419e-03 2.421708e-05 9.767671e-03
 [522,] 2.201755e-05 4.976222e-05 4.783767e-05
 [523,] 2.284236e-05 5.101824e-05 5.082677e-05
 [524,] 2.806145e-05 6.362494e-06 4.879001e-06
 [525,] 1.027949e-04 1.322780e-05 9.615810e-05
 [526,] 8.459767e-05 9.443039e-06 5.094031e-05
 [527,] 1.819330e-05 4.572646e-06 2.927526e-06
 [528,] 2.712234e-05 6.348729e-06 4.790221e-06
 [529,] 1.040434e-05 5.716732e-06 1.555020e-06
 [530,] 1.916425e-05 4.579855e-06 3.063687e-06
 [531,] 6.539252e-03 5.354722e-05 3.138904e-02
 [532,] 1.079283e-04 1.302067e-05 9.847959e-05
 [533,] 1.905251e-05 4.568333e-06 2.973709e-06
 [534,] 2.577798e-05 6.443315e-06 4.347603e-06
 [535,] 1.009704e-05 5.749223e-06 1.567047e-06
 [536,] 2.444347e-05 6.391535e-06 4.294981e-06
 [537,] 2.308937e-05 5.452475e-06 3.101275e-06
 [538,] 1.018746e-05 5.768796e-06 1.566245e-06
 [539,] 1.021671e-05 5.523587e-06 1.548830e-06
 [540,] 9.413290e-05 1.322668e-05 8.864657e-05
 [541,] 3.582715e-05 5.229350e-06 2.353183e-06
 [542,] 5.837425e-03 5.773255e-05 3.035482e-02
 [543,] 6.238966e-03 3.879199e-05 2.073302e-02
 [544,] 6.188636e-03 3.781010e-05 1.995136e-02
 [545,] 2.313207e-05 1.583173e-05 1.514479e-05
 [546,] 2.410225e-05 6.337701e-06 4.353076e-06
 [547,] 2.006643e-05 4.571115e-06 3.113895e-06
 [548,] 1.032308e-05 5.674982e-06 1.553172e-06
 [549,] 2.207891e-05 4.980596e-05 4.799856e-05
 [550,] 2.204951e-05 6.416526e-06 3.918043e-06
 [551,] 2.292155e-05 6.397269e-06 4.083763e-06
 [552,] 1.201641e-03 4.469639e-06 1.691165e-05
 [553,] 2.142461e-05 5.062445e-05 4.766359e-05
 [554,] 2.363328e-05 6.707941e-06 3.979354e-06
 [555,] 1.025534e-05 5.793490e-06 1.567057e-06
 [556,] 1.022171e-05 5.967962e-06 1.586419e-06
 [557,] 1.991259e-05 3.647870e-05 3.055719e-05
 [558,] 5.972691e-04 4.173360e-06 2.858522e-05
 [559,] 2.390658e-05 4.895423e-05 5.030697e-05
 [560,] 6.160847e-04 4.173327e-06 2.886614e-05
 [561,] 5.642374e-03 5.652180e-05 2.864071e-02
 [562,] 5.180019e-04 4.188736e-06 2.363017e-05
 [563,] 1.596248e-03 4.616193e-06 1.813761e-05
 [564,] 4.302725e-03 5.777944e-05 2.217830e-02
 [565,] 1.922421e-05 4.565561e-06 2.951135e-06
 [566,] 2.335437e-05 4.841844e-05 4.873358e-05
 [567,] 4.648158e-03 5.567295e-05 2.307514e-02
 [568,] 5.267269e-04 4.172737e-06 2.613468e-05
 [569,] 4.721210e-03 5.724587e-05 2.416821e-02
 [570,] 5.518588e-04 4.176982e-06 2.618847e-05
 [571,] 5.469505e-04 4.184338e-06 2.506067e-05
 [572,] 2.366813e-05 4.925365e-05 5.027312e-05
 [573,] 2.455041e-05 4.708676e-05 4.912564e-05
 [574,] 5.327860e-04 4.191826e-06 2.378075e-05
 [575,] 5.384881e-04 4.178186e-06 2.552150e-05
 [576,] 5.208239e-04 4.185968e-06 2.409332e-05
 [577,] 3.523921e-03 2.460290e-05 6.729113e-03
 [578,] 1.907809e-05 4.571704e-06 2.834926e-06
 [579,] 1.702604e-05 6.180297e-06 3.677041e-06
 [580,] 1.061191e-05 5.812438e-06 1.558989e-06
 [581,] 2.242128e-05 4.764719e-05 4.618692e-05
 [582,] 4.074542e-03 1.615537e-05 3.915244e-03
 [583,] 5.167340e-03 5.215926e-05 2.396071e-02
 [584,] 5.211675e-05 2.920390e-05 1.226284e-04
 [585,] 2.332504e-05 5.158140e-06 5.345983e-06
 [586,] 6.021175e-04 2.238724e-05 1.053226e-03
 [587,] 1.070897e-05 8.778215e-06 2.940832e-06
 [588,] 2.322722e-05 8.630676e-05 1.348320e-04
 [589,] 9.772143e-06 6.239174e-06 1.824671e-06
 [590,] 1.028441e-05 1.129696e-05 6.687816e-06
 [591,] 3.606028e-06 3.988241e-05 1.690231e-06
 [592,] 5.864236e-06 1.207292e-05 4.500923e-06
 [593,] 5.603396e-06 1.230133e-05 4.297620e-06
 [594,] 4.703840e-06 1.334381e-05 3.591248e-06
 [595,] 1.199971e-05 1.358862e-05 1.955917e-06
 [596,] 5.722159e-06 1.190001e-05 4.310608e-06
 [597,] 5.671685e-06 1.185381e-05 4.246990e-06
 [598,] 5.696164e-06 1.137492e-05 4.135664e-06
 [599,] 5.697827e-06 1.212487e-05 4.348490e-06
 [600,] 5.811085e-06 1.226694e-05 4.502864e-06
 [601,] 5.600208e-06 1.255466e-05 4.363347e-06
 [602,] 5.717452e-06 1.033440e-05 3.850173e-06
 [603,] 5.635912e-06 7.225990e-06 2.730502e-06
 [604,] 5.675644e-06 6.882284e-06 2.626262e-06
 [605,] 3.577847e-06 7.327846e-06 1.076713e-06
 [606,] 5.774704e-06 7.078131e-06 2.755093e-06
 [607,] 4.610897e-06 1.335500e-05 3.483775e-06
 [608,] 4.640388e-06 1.297843e-05 3.448776e-06
 [609,] 6.081912e-06 6.990100e-06 2.885847e-06
 [610,] 6.108090e-06 6.943174e-06 2.872466e-06
 [611,] 6.098509e-06 7.576882e-06 3.116830e-06
 [612,] 1.098990e-05 1.415086e-05 2.012658e-06
 [613,] 7.485112e-06 6.661128e-06 3.453809e-06
 [614,] 8.313277e-06 9.295900e-06 5.451120e-06
 [615,] 3.953079e-06 4.449623e-05 5.471086e-06
 [616,] 7.837886e-05 1.062546e-05 2.359316e-05
 [617,] 6.120589e-06 5.869682e-06 2.353949e-06
 [618,] 6.656472e-06 6.100494e-06 2.509138e-06
 [619,] 4.722291e-06 1.311794e-05 3.569295e-06
 [620,] 6.239805e-06 5.602093e-06 2.284346e-06
 [621,] 5.956390e-06 5.499713e-06 2.135662e-06
 [622,] 5.873270e-06 5.090722e-06 1.904914e-06
 [623,] 6.242994e-06 5.525113e-06 2.248438e-06
 [624,] 5.952238e-06 5.556517e-06 2.159755e-06
 [625,] 6.062099e-06 5.668138e-06 2.249459e-06
 [626,] 6.117671e-06 5.674631e-06 2.269232e-06
 [627,] 3.219025e-06 9.341934e-06 1.100315e-06
 [628,] 6.209931e-06 5.528090e-06 2.237984e-06
 [629,] 6.097893e-06 5.834342e-06 2.338260e-06
 [630,] 5.800398e-06 5.309861e-06 1.992881e-06
 [631,] 6.066535e-06 5.795316e-06 2.308905e-06
 [632,] 6.062259e-06 5.943296e-06 2.371398e-06
 [633,] 3.229138e-06 1.124073e-05 1.169755e-06
 [634,] 6.250396e-06 5.981349e-06 2.309188e-06
 [635,] 3.215641e-06 8.814226e-06 1.092262e-06
 [636,] 6.267202e-06 5.439830e-06 2.215128e-06
 [637,] 5.972889e-06 5.449179e-06 2.118413e-06
 [638,] 6.193525e-06 5.348316e-06 2.144100e-06
 [639,] 6.404866e-06 5.360777e-06 2.219957e-06
 [640,] 5.986463e-06 5.474417e-06 2.134780e-06
 [641,] 6.009640e-06 9.319829e-06 3.762481e-06
 [642,] 5.795928e-06 1.013907e-05 3.850639e-06
 [643,] 5.720360e-06 4.813940e-06 1.743879e-06
 [644,] 4.896719e-06 1.409457e-05 3.969372e-06
 [645,] 5.760773e-06 5.181739e-06 1.932008e-06
 [646,] 5.609425e-06 5.380304e-06 1.978145e-06
 [647,] 3.921744e-06 5.652113e-05 6.137162e-06
 [648,] 5.634799e-06 4.968396e-06 1.793055e-06
 [649,] 3.921401e-06 5.109239e-05 5.796618e-06
 [650,] 5.768912e-06 5.013353e-06 1.862355e-06
 [651,] 5.484329e-06 4.952821e-06 1.741057e-06
 [652,] 5.681043e-06 5.154147e-06 1.902520e-06
 [653,] 5.579397e-06 5.267887e-06 1.920004e-06
 [654,] 4.858911e-06 1.456418e-05 4.014318e-06
 [655,] 3.889795e-06 4.927435e-05 5.559415e-06
 [656,] 5.638168e-06 4.087888e-06 1.369954e-06
 [657,] 5.470362e-06 5.346732e-06 1.915851e-06
 [658,] 5.653456e-06 4.023201e-06 1.276450e-06
 [659,] 9.339007e-06 9.108925e-06 2.448965e-06
 [660,] 5.698463e-06 5.401696e-06 2.018508e-06
 [661,] 5.105123e-06 5.207910e-06 1.736787e-06
 [662,] 5.538879e-06 5.367591e-06 1.948411e-06
 [663,] 5.514962e-06 5.020085e-06 1.781553e-06
 [664,] 5.550918e-06 5.284076e-06 1.917355e-06
 [665,] 5.788569e-06 4.169010e-06 1.486427e-06
 [666,] 5.373558e-06 4.926954e-06 1.696938e-06
 [667,] 4.978651e-06 1.391057e-05 4.030279e-06
 [668,] 5.621726e-06 5.104723e-06 1.852918e-06
 [669,] 4.800057e-06 1.453983e-05 3.934032e-06
 [670,] 3.246258e-06 1.219793e-05 1.224921e-06
 [671,] 5.495260e-06 5.245960e-06 1.911206e-06
 [672,] 5.081176e-06 5.300046e-06 1.786835e-06
 [673,] 5.659800e-06 5.189739e-06 1.941707e-06
 [674,] 5.621304e-06 1.015762e-05 3.727882e-06
 [675,] 5.490363e-06 5.222057e-06 1.878338e-06
 [676,] 5.934565e-06 5.968732e-06 2.342093e-06
 [677,] 5.861412e-06 5.356905e-06 2.046390e-06
 [678,] 3.473303e-06 6.266625e-06 1.042189e-06
 [679,] 4.829165e-06 1.592171e-05 4.230688e-06
 [680,] 3.272952e-06 1.198702e-05 1.255740e-06
 [681,] 3.222980e-06 1.105862e-05 1.149695e-06
 [682,] 5.457308e-06 5.516065e-06 1.967645e-06
 [683,] 3.236652e-06 1.427179e-05 1.244561e-06
 [684,] 1.306118e-05 1.301400e-05 1.922745e-06
 [685,] 4.530758e-06 1.053035e-05 2.840535e-06
 [686,] 4.735551e-06 5.214161e-06 1.607714e-06
 [687,] 4.990610e-06 8.924205e-06 2.877146e-06
 [688,] 3.212296e-06 1.389656e-05 1.182879e-06
 [689,] 1.396069e-05 1.243176e-05 1.892463e-06
 [690,] 4.416015e-06 1.213286e-05 3.042104e-06
 [691,] 3.222151e-06 1.493131e-05 1.241006e-06
 [692,] 1.370720e-05 1.056928e-05 1.958117e-06
 [693,] 3.214505e-06 9.468309e-06 1.111472e-06
 [694,] 3.214596e-06 1.278046e-05 1.173236e-06
 [695,] 3.216934e-06 9.369749e-06 1.111902e-06
 [696,] 3.222996e-06 1.450705e-05 1.138218e-06
 [697,] 9.463249e-06 9.375513e-06 1.925615e-06
 [698,] 1.074512e-05 1.068405e-05 3.926470e-06
 [699,] 3.393796e-06 6.196755e-06 1.124011e-06
 [700,] 2.931299e-05 9.678495e-06 8.330194e-06
 [701,] 3.411714e-06 9.143037e-06 1.412334e-06
 [702,] 3.778806e-06 4.320688e-06 1.101421e-06
 [703,] 3.493496e-06 5.575856e-06 9.472942e-07
 [704,] 3.425521e-06 5.638798e-06 9.782856e-07
 [705,] 3.410449e-06 5.552079e-06 9.849497e-07
 [706,] 3.719246e-06 5.995342e-06 1.401043e-06
 [707,] 3.461332e-06 5.710380e-06 9.685003e-07
 [708,] 9.666841e-06 8.938113e-06 1.895815e-06
 [709,] 3.441307e-06 5.491999e-06 9.662424e-07
 [710,] 3.460931e-06 8.186544e-06 1.400101e-06
 [711,] 3.404614e-06 5.513985e-06 9.917470e-07
 [712,] 3.546346e-06 8.287517e-06 1.502066e-06
 [713,] 3.750636e-06 1.863536e-05 2.321263e-06
 [714,] 3.548708e-06 1.429943e-05 2.162214e-06
 [715,] 3.501112e-06 8.789845e-06 1.503378e-06
 [716,] 3.558967e-05 1.039401e-05 1.178190e-05
 [717,] 1.174772e-04 6.359228e-06 4.755610e-06
 [718,] 1.074420e-04 6.369458e-06 4.518436e-06
 [719,] 7.229636e-06 4.079443e-06 1.207304e-06
 [720,] 1.052071e-04 6.470402e-06 4.385696e-06
 [721,] 2.355620e-05 5.460553e-06 6.381205e-06
 [722,] 7.043750e-06 4.331607e-06 1.192917e-06
 [723,] 5.341867e-06 2.143124e-05 2.775577e-06
 [724,] 7.361943e-06 4.422444e-06 1.140476e-06
 [725,] 7.214424e-05 5.229616e-06 9.007024e-06
 [726,] 6.483084e-06 4.360557e-06 1.137115e-06
 [727,] 1.597961e-05 6.327463e-06 5.888374e-06
 [728,] 5.770007e-05 5.060178e-06 8.897589e-06
 [729,] 5.986967e-05 5.250053e-06 1.027782e-05
 [730,] 5.707020e-05 5.142129e-06 9.304971e-06
 [731,] 5.749514e-05 5.165136e-06 9.502452e-06
 [732,] 8.485472e-05 7.907668e-06 3.200672e-05
 [733,] 7.016393e-05 5.340711e-06 1.014511e-05
 [734,] 1.316339e-05 1.588328e-05 2.158351e-06
 [735,] 6.642612e-05 5.364100e-06 1.031332e-05
 [736,] 6.218086e-05 5.271759e-06 1.069256e-05
 [737,] 7.412839e-05 5.361654e-06 1.090856e-05
 [738,] 8.464707e-06 1.430220e-05 2.219594e-06
 [739,] 5.775395e-06 1.234773e-05 1.602495e-06
 [740,] 1.893553e-05 6.389422e-06 6.897783e-06
 [741,] 6.582558e-06 4.418413e-06 1.130787e-06
 [742,] 8.060165e-05 5.365152e-06 1.145452e-05
 [743,] 8.439238e-06 4.117896e-06 1.381344e-06
 [744,] 3.367915e-06 9.623981e-06 1.159574e-06
 [745,] 2.935284e-05 5.243116e-06 4.017629e-06
 [746,] 8.731083e-06 5.743425e-06 2.978967e-06
 [747,] 2.992137e-05 5.142703e-06 4.382915e-06
 [748,] 3.202031e-05 5.288041e-06 3.672726e-06
 [749,] 3.026573e-05 5.253342e-06 3.850247e-06
 [750,] 4.447985e-06 4.152338e-06 1.077479e-06
 [751,] 6.221200e-06 1.509826e-05 3.381148e-06
 [752,] 7.885422e-06 5.070485e-06 2.256023e-06
 [753,] 2.619500e-05 5.247792e-06 4.597431e-06
 [754,] 2.542943e-05 5.246443e-06 3.656746e-06
 [755,] 4.316812e-06 4.069462e-06 1.018326e-06
 [756,] 3.577764e-04 8.214296e-06 6.569503e-05
 [757,] 8.314573e-06 5.890114e-06 2.953625e-06
 [758,] 6.612295e-06 1.449331e-05 3.145518e-06
 [759,] 6.637221e-06 1.614911e-05 3.979460e-06
 [760,] 9.118688e-06 1.285966e-05 2.087007e-06
 [761,] 6.698049e-06 1.626175e-05 4.054137e-06
 [762,] 3.003898e-05 5.246183e-06 4.179380e-06
 [763,] 8.466769e-06 5.658952e-06 2.844860e-06
 [764,] 4.333951e-06 4.146130e-06 1.026738e-06
 [765,] 4.129710e-06 4.143761e-06 1.006109e-06
 [766,] 2.831416e-05 6.124290e-06 6.208063e-06
 [767,] 2.935882e-05 6.101985e-06 6.235506e-06
 [768,] 3.081768e-05 6.477281e-06 7.998003e-06
 [769,] 1.726196e-05 1.592939e-05 1.338216e-05
 [770,] 6.429510e-06 1.667466e-05 3.842274e-06
 [771,] 8.126289e-06 7.011273e-06 3.426681e-06
 [772,] 4.217663e-06 4.606367e-06 9.487417e-07
 [773,] 3.453461e-05 5.921162e-06 5.693776e-06
 [774,] 4.577648e-06 4.181319e-06 1.064068e-06
 [775,] 6.354067e-06 1.569258e-05 3.618103e-06
 [776,] 4.141998e-05 6.483545e-06 1.197861e-05
 [777,] 3.701741e-05 5.810873e-06 6.778312e-06
 [778,] 5.283797e-06 4.984389e-06 1.731413e-06
 [779,] 3.633064e-05 6.186687e-06 1.004843e-05
 [780,] 4.582256e-05 5.777838e-06 7.568249e-06
 [781,] 3.876236e-05 5.720857e-06 5.881025e-06
 [782,] 3.837843e-05 9.515930e-06 1.251254e-05
 [783,] 7.460644e-06 7.253574e-06 1.842803e-06
 [784,] 2.646124e-05 7.224050e-06 1.517114e-06
 [785,] 7.979638e-06 1.796604e-05 4.345624e-06
 [786,] 6.696866e-06 1.182407e-05 1.945616e-06
 [787,] 3.134725e-05 9.645578e-06 2.087223e-06
 [788,] 2.372275e-04 7.097722e-06 2.234362e-06
 [789,] 8.358909e-06 5.814594e-06 1.284933e-06
 [790,] 3.922946e-05 9.667239e-06 2.170975e-06
 [791,] 4.232414e-05 4.309447e-06 5.111466e-06
 [792,] 1.833151e-04 1.953490e-05 1.241733e-06
 [793,] 3.882862e-05 6.317271e-06 7.698740e-06
 [794,] 4.349837e-05 1.914976e-05 1.022222e-06
 [795,] 7.547507e-06 5.288923e-06 1.169829e-06
 [796,] 1.007791e-04 1.522364e-05 1.215310e-06
 [797,] 6.752479e-06 7.577325e-06 1.116337e-06
 [798,] 2.506053e-05 6.524005e-06 3.772349e-06
 [799,] 6.718784e-06 8.133713e-06 1.127978e-06
 [800,] 7.242157e-06 5.552614e-06 1.131442e-06
 [801,] 9.105920e-06 7.553726e-06 1.133325e-06
 [802,] 1.934440e-05 4.476257e-06 1.904886e-06
 [803,] 1.365965e-05 6.927514e-06 1.679459e-06
 [804,] 3.122796e-06 6.866478e-06 9.597109e-07
 [805,] 1.110418e-04 6.830679e-06 1.839264e-06
 [806,] 1.138677e-05 5.824048e-06 2.234027e-06
 [807,] 1.498734e-04 5.002526e-06 2.903626e-06
 [808,] 1.723897e-05 8.113566e-06 4.068536e-06
 [809,] 1.111088e-04 8.013544e-06 1.651433e-06
 [810,] 3.870760e-05 3.052506e-05 7.682887e-05
 [811,] 2.142947e-05 1.712487e-05 1.818695e-05
 [812,] 2.409895e-05 1.404125e-05 1.430933e-05
 [813,] 2.502092e-05 5.846597e-06 4.452332e-06
 [814,] 1.576764e-05 4.536336e-06 1.649472e-06
 [815,] 1.734555e-05 4.475193e-06 1.933958e-06
 [816,] 1.831877e-05 4.482713e-06 1.902862e-06
 [817,] 7.948946e-05 4.555134e-06 2.623949e-06
 [818,] 2.683683e-05 2.427666e-05 3.394887e-05
 [819,] 8.639281e-06 7.746566e-06 1.926690e-06
 [820,] 1.519847e-05 5.203454e-06 2.174190e-06
 [821,] 9.939196e-06 6.644539e-05 1.349330e-06
 [822,] 1.332665e-05 1.862607e-05 1.108961e-06
 [823,] 1.239894e-05 1.590591e-05 1.132329e-06
 [824,] 1.260360e-05 1.429907e-05 1.138104e-06
 [825,] 1.020018e-05 2.009478e-05 1.125888e-06
 [826,] 1.199212e-05 1.379133e-05 1.139264e-06
 [827,] 1.157246e-05 1.588505e-05 1.133721e-06
 [828,] 1.388410e-05 3.063456e-05 1.140755e-06
 [829,] 1.280930e-05 2.673659e-05 1.140048e-06
 [830,] 1.382012e-05 2.806211e-05 1.137284e-06
 [831,] 1.406229e-05 2.922090e-05 1.138571e-06
 [832,] 1.235494e-05 1.499386e-05 1.127246e-06
 [833,] 1.441837e-05 2.489623e-05 1.133632e-06
 [834,] 1.247559e-05 2.289762e-05 1.137017e-06
 [835,] 1.130165e-05 2.139021e-05 1.146156e-06
 [836,] 1.313008e-05 2.171807e-05 1.134059e-06
 [837,] 1.292650e-05 2.406942e-05 1.135481e-06
 [838,] 1.351875e-05 2.402754e-05 1.134714e-06
 [839,] 1.273106e-05 2.312988e-05 1.136098e-06
 [840,] 1.205324e-05 1.264483e-05 1.112409e-06
 [841,] 1.477233e-05 2.173993e-05 1.132256e-06
 [842,] 1.204624e-05 1.372677e-05 1.140314e-06
 [843,] 1.192948e-05 1.344304e-05 1.140935e-06
 [844,] 9.678289e-06 4.186694e-05 1.236301e-06
 [845,] 8.584067e-06 7.084098e-05 1.408692e-06
 [846,] 8.111587e-06 4.102047e-05 1.304814e-06
 [847,] 1.149569e-05 8.030276e-06 1.624707e-06
 [848,] 1.142261e-05 8.033699e-06 1.450961e-06
 [849,] 3.334793e-06 1.031493e-05 9.594797e-07
 [850,] 8.642867e-06 3.321079e-05 1.235501e-06
 [851,] 1.385820e-05 2.955238e-05 1.157657e-06
 [852,] 1.144412e-05 9.544817e-06 1.384803e-06
 [853,] 1.443464e-05 9.600970e-06 5.566414e-06
 [854,] 9.591728e-06 3.201271e-05 1.199968e-06
 [855,] 1.413621e-05 4.684479e-05 1.189361e-06
 [856,] 8.685655e-06 3.740399e-05 1.255440e-06
 [857,] 8.714829e-06 3.970131e-05 1.265827e-06
 [858,] 1.303097e-05 3.728314e-05 1.166228e-06
 [859,] 8.033426e-06 3.381025e-05 1.276123e-06
 [860,] 1.229137e-05 1.040430e-05 1.445871e-06
 [861,] 5.785322e-06 6.169632e-06 9.257532e-07
 [862,] 8.252747e-06 1.532817e-05 1.150598e-06
 [863,] 1.360117e-05 9.863909e-06 1.510939e-06
 [864,] 1.219889e-05 3.341337e-05 1.181433e-06
 [865,] 1.227477e-05 3.458672e-05 1.183345e-06
 [866,] 7.907628e-06 1.291776e-05 1.144674e-06
 [867,] 1.430121e-05 1.552169e-05 1.279540e-06
 [868,] 1.418135e-05 9.400465e-06 4.640065e-06
 [869,] 4.964474e-05 7.143524e-06 5.681733e-06
 [870,] 7.119637e-06 1.005435e-05 2.134367e-06
 [871,] 7.927992e-06 1.451513e-05 1.148735e-06
 [872,] 1.287087e-05 9.348618e-06 4.175383e-06
 [873,] 7.208932e-06 1.310925e-05 1.153175e-06
 [874,] 8.060758e-06 1.875759e-05 1.177280e-06
 [875,] 7.129427e-06 1.053896e-05 2.073028e-06
 [876,] 7.798564e-06 1.840397e-05 1.182245e-06
 [877,] 2.793470e-05 1.102626e-05 6.489486e-06
 [878,] 4.237756e-05 1.115791e-05 1.597451e-05
 [879,] 7.644598e-06 1.706593e-05 1.174671e-06
 [880,] 9.838445e-06 1.662361e-05 1.174512e-06
 [881,] 1.323219e-05 1.007808e-05 5.171166e-06
 [882,] 1.379471e-05 1.127519e-04 8.302168e-05
 [883,] 1.285167e-05 1.228408e-05 1.376296e-06
 [884,] 7.901526e-06 1.699968e-05 1.166194e-06
 [885,] 1.423717e-05 9.469197e-06 4.828824e-06
 [886,] 8.062524e-06 1.659325e-05 1.158695e-06
 [887,] 8.773601e-06 5.268538e-06 1.175088e-06
 [888,] 8.150939e-06 1.732496e-05 1.162664e-06
 [889,] 1.109138e-05 1.826417e-05 1.175917e-06
 [890,] 7.772627e-06 1.575446e-05 1.159630e-06
 [891,] 1.401375e-05 1.222037e-05 1.396486e-06
 [892,] 8.262333e-06 1.321064e-05 1.135357e-06
 [893,] 7.572374e-06 1.761377e-05 1.182002e-06
 [894,] 9.726172e-06 1.281176e-05 1.163479e-06
 [895,] 3.215332e-06 1.347286e-05 1.319892e-06
 [896,] 5.163027e-06 1.220539e-05 3.882461e-06
 [897,] 9.302278e-06 1.662005e-05 1.176216e-06
 [898,] 7.737356e-06 1.665046e-05 1.167552e-06
 [899,] 7.662373e-06 1.531740e-05 1.158336e-06
 [900,] 5.199470e-05 1.121273e-05 1.990000e-05
 [901,] 7.274129e-06 1.018571e-05 2.051014e-06
 [902,] 1.006360e-05 1.566856e-05 1.174726e-06
 [903,] 7.747939e-06 1.594198e-05 1.160945e-06
 [904,] 1.128087e-05 1.280729e-05 1.281931e-06
 [905,] 8.030846e-06 1.641503e-05 1.160918e-06
 [906,] 5.924343e-05 1.137829e-05 2.391331e-05
 [907,] 7.709788e-06 1.540928e-05 1.157599e-06
 [908,] 1.327493e-05 9.501124e-06 4.549075e-06
 [909,] 7.390929e-06 1.665201e-05 1.178990e-06
 [910,] 6.998827e-06 2.229689e-05 1.254612e-06
 [911,] 3.965135e-06 6.965084e-06 1.544161e-06
 [912,] 5.396780e-06 7.069948e-06 1.993647e-06
 [913,] 1.936328e-04 3.965097e-06 1.384623e-05
 [914,] 6.682004e-06 8.291723e-06 2.143284e-06
 [915,] 7.277634e-05 3.987417e-06 8.035827e-06
 [916,] 6.361275e-06 6.639813e-06 2.425665e-06
 [917,] 4.284240e-04 4.494389e-06 2.869205e-05
 [918,] 6.321241e-04 4.502012e-06 3.835904e-05
 [919,] 4.065989e-04 5.068492e-06 5.772681e-05
 [920,] 6.509460e-06 7.119899e-06 1.782779e-06
 [921,] 4.511577e-06 7.463363e-06 1.536535e-06
 [922,] 3.184835e-04 5.910672e-06 7.275836e-05
 [923,] 5.706719e-06 8.870708e-06 2.620397e-06
 [924,] 2.871764e-04 4.591372e-06 2.730820e-05
 [925,] 8.875990e-04 8.708517e-06 2.023206e-04
 [926,] 5.962020e-06 9.014714e-06 2.798681e-06
 [927,] 6.298127e-05 4.222113e-06 9.443929e-06
 [928,] 2.989662e-05 4.172914e-06 5.320150e-06
 [929,] 6.530288e-06 7.237256e-06 1.825534e-06
 [930,] 1.830558e-05 1.091947e-05 2.900497e-06
 [931,] 6.352090e-05 4.228895e-06 9.372425e-06
 [932,] 5.585041e-04 4.619567e-06 4.616034e-05
 [933,] 3.057522e-04 5.226784e-06 5.097639e-05
 [934,] 2.848402e-04 7.949390e-06 1.179079e-04
 [935,] 3.465356e-05 4.116412e-06 5.625752e-06
 [936,] 6.408265e-05 4.063160e-06 8.188596e-06
 [937,] 5.811514e-05 4.086936e-06 7.855329e-06
 [938,] 2.639783e-04 5.173349e-06 4.401449e-05
 [939,] 5.383237e-06 9.665707e-06 2.598485e-06
 [940,] 4.417825e-06 5.125636e-06 1.439292e-06
 [941,] 6.070039e-06 3.335885e-05 1.284967e-06
 [942,] 5.559513e-06 8.356541e-06 2.559491e-06
 [943,] 5.385041e-06 1.033093e-05 2.725535e-06
 [944,] 4.749713e-06 7.400912e-06 1.618526e-06
 [945,] 9.036389e-06 6.583115e-06 2.248306e-06
 [946,] 4.680554e-04 5.491472e-06 8.253987e-05
 [947,] 3.170023e-04 5.474833e-06 6.010694e-05
 [948,] 6.217130e-05 4.104708e-06 8.396436e-06
 [949,] 3.627248e-04 5.058964e-06 5.408847e-05
 [950,] 2.612312e-04 4.581101e-06 2.543300e-05
 [951,] 6.902504e-06 9.011301e-06 2.027454e-06
 [952,] 4.698290e-06 7.217967e-06 1.555818e-06
 [953,] 5.935933e-06 9.159410e-06 2.820445e-06
 [954,] 2.585893e-04 4.628554e-06 2.685988e-05
 [955,] 4.080323e-06 6.174810e-06 1.269163e-06
 [956,] 4.910054e-06 7.854228e-06 1.631338e-06
 [957,] 9.111794e-05 4.599284e-06 1.190525e-05
 [958,] 1.062855e-04 5.386001e-06 2.373579e-05
 [959,] 4.519064e-06 8.816767e-06 1.404028e-06
 [960,] 7.267919e-05 4.822207e-06 1.188151e-05
 [961,] 1.473225e-04 5.134212e-06 2.714567e-05
 [962,] 9.694915e-05 9.375419e-06 5.940027e-05
 [963,] 6.728691e-06 1.040218e-05 2.166933e-06
 [964,] 3.830952e-06 6.999075e-06 1.206819e-06
 [965,] 2.113855e-05 4.140721e-06 4.014986e-06
 [966,] 1.170754e-04 5.453472e-06 2.646850e-05
 [967,] 8.471819e-05 8.313246e-06 4.419155e-05
 [968,] 7.768890e-05 7.892354e-06 3.781968e-05
 [969,] 8.634780e-05 8.060380e-06 4.291256e-05
 [970,] 9.064364e-05 7.910282e-06 4.362580e-05
 [971,] 9.626672e-05 7.867333e-06 4.560032e-05
 [972,] 8.971002e-05 7.945030e-06 4.346272e-05
 [973,] 6.651764e-05 7.163552e-06 2.841919e-05
 [974,] 8.103791e-05 7.924814e-06 3.966205e-05
 [975,] 8.624211e-05 7.999420e-06 4.249212e-05
 [976,] 8.855625e-05 8.126276e-06 4.453575e-05
 [977,] 9.567517e-05 8.048448e-06 4.696769e-05
 [978,] 4.076229e-06 1.023117e-05 1.797380e-06
 [979,] 4.062842e-06 1.016228e-05 1.780357e-06
 [980,] 7.883427e-05 7.920213e-06 3.858862e-05
 [981,] 7.847968e-05 7.912742e-06 3.838255e-05
 [982,] 7.637120e-05 8.152505e-06 3.917597e-05
 [983,] 7.453084e-05 7.593020e-06 3.444846e-05
 [984,] 7.548016e-05 7.927747e-06 3.717963e-05
 [985,] 8.729631e-05 7.083022e-06 3.506844e-05
 [986,] 6.508885e-05 7.958372e-06 3.281394e-05
 [987,] 8.030330e-05 7.880402e-06 3.891938e-05
 [988,] 3.633460e-06 6.882115e-06 1.116190e-06
 [989,] 1.106600e-04 5.366401e-06 2.430863e-05
 [990,] 8.802915e-05 8.812261e-06 4.960312e-05
 [991,] 6.139887e-05 8.170074e-06 3.226909e-05
 [992,] 7.453540e-05 8.196471e-06 3.859900e-05
 [993,] 8.982692e-05 7.999566e-06 4.388650e-05
 [994,] 1.642677e-04 9.513156e-06 9.612000e-05
 [995,] 8.791485e-05 8.411716e-06 4.632576e-05
 [996,] 8.666703e-05 7.803093e-06 4.097590e-05
 [997,] 8.282609e-05 7.834341e-06 3.962283e-05
 [998,] 5.114981e-05 4.301933e-06 8.603007e-06
 [999,] 3.735658e-06 6.918478e-06 1.163091e-06
[1000,] 1.023405e-04 4.629621e-06 1.335875e-05
[1001,] 1.037746e-04 4.621295e-06 1.334055e-05
[1002,] 9.735785e-05 7.748358e-06 4.457750e-05
[1003,] 3.804018e-06 8.018179e-06 1.380066e-06
[1004,] 6.206387e-06 1.065686e-05 1.942161e-06
[1005,] 1.200613e-04 5.427101e-06 2.660266e-05
[1006,] 1.165360e-04 5.392544e-06 2.565092e-05
[1007,] 4.357482e-04 8.706071e-06 9.087741e-05
[1008,] 4.148590e-04 8.704899e-06 8.647663e-05
[1009,] 4.358644e-04 8.704750e-06 9.036320e-05
[1010,] 5.481481e-05 4.677244e-06 8.755309e-06
[1011,] 1.056221e-04 5.396074e-06 2.372861e-05
[1012,] 1.133416e-04 5.359432e-06 2.469811e-05
[1013,] 1.067738e-04 5.410064e-06 2.409985e-05
[1014,] 1.166880e-04 5.368854e-06 2.539679e-05
[1015,] 1.175071e-04 5.299179e-06 2.469051e-05
[1016,] 1.209863e-04 5.336660e-06 2.574264e-05
[1017,] 4.116210e-06 1.753495e-05 2.430112e-06
[1018,] 1.325431e-04 5.272304e-06 2.681311e-05
[1019,] 1.101296e-04 5.434211e-06 2.498825e-05
[1020,] 1.354769e-04 9.564905e-06 8.222816e-05
[1021,] 9.511203e-05 9.348658e-06 5.796932e-05
[1022,] 3.312793e-05 4.248796e-06 6.037518e-06
[1023,] 1.085262e-04 4.653193e-06 1.436968e-05
[1024,] 1.261930e-04 5.385382e-06 2.724626e-05
[1025,] 1.164161e-04 5.466732e-06 2.650676e-05
[1026,] 1.344635e-04 5.794590e-06 3.444676e-05
[1027,] 1.030254e-04 4.913688e-06 1.806571e-05
[1028,] 1.007141e-04 4.943174e-06 1.804741e-05
[1029,] 1.032074e-04 4.945366e-06 1.844946e-05
[1030,] 1.051961e-04 5.016960e-06 1.935883e-05
[1031,] 1.129382e-04 4.897838e-06 1.918311e-05
[1032,] 9.573088e-05 4.445057e-06 1.032044e-05
[1033,] 4.028197e-05 4.522817e-06 5.490987e-06
[1034,] 1.195498e-04 4.665050e-06 1.644871e-05
[1035,] 1.271590e-04 4.621531e-06 1.643202e-05
[1036,] 1.044553e-04 4.368849e-06 9.524782e-06
[1037,] 8.681562e-05 4.373561e-06 8.850214e-06
[1038,] 1.001723e-04 4.326764e-06 9.538544e-06
[1039,] 6.777417e-05 4.348776e-06 6.384682e-06
[1040,] 1.430519e-04 4.113664e-06 8.084252e-06
[1041,] 1.477991e-04 4.262696e-06 1.554190e-05
[1042,] 1.238254e-04 4.126384e-06 8.252356e-06
[1043,] 7.152691e-05 4.321254e-06 5.502457e-06
[1044,] 3.765954e-05 4.221250e-06 3.417848e-06
[1045,] 1.042350e-04 4.136523e-06 7.625751e-06
[1046,] 1.325160e-04 4.132574e-06 8.425950e-06
[1047,] 1.320199e-04 4.129317e-06 8.444472e-06
[1048,] 3.922626e-06 7.061833e-06 1.316759e-06
[1049,] 1.221445e-04 4.142973e-06 7.993789e-06
[1050,] 1.647448e-04 4.138865e-06 1.013189e-05
[1051,] 1.446792e-04 4.156233e-06 8.628107e-06
[1052,] 9.829034e-05 4.169524e-06 6.370938e-06
[1053,] 1.194459e-04 4.145129e-06 7.536864e-06
[1054,] 1.089191e-04 4.133507e-06 7.352480e-06
[1055,] 1.142349e-04 4.142551e-06 7.681321e-06
[1056,] 1.221213e-04 4.133942e-06 7.889037e-06
[1057,] 1.186054e-04 4.133244e-06 7.753161e-06
[1058,] 1.171154e-04 4.137217e-06 7.606623e-06
[1059,] 1.074004e-04 4.316743e-06 1.309579e-05
[1060,] 1.144010e-04 4.293475e-06 1.339743e-05
[1061,] 8.647261e-05 4.516498e-06 1.017458e-05
[1062,] 4.816984e-05 4.014508e-06 3.755852e-06
[1063,] 7.723776e-05 4.290994e-06 6.066612e-06
[1064,] 1.361654e-04 4.377378e-06 1.647478e-05
[1065,] 1.399377e-04 4.394869e-06 1.705432e-05
[1066,] 1.326007e-04 4.357018e-06 1.585220e-05
[1067,] 3.588451e-06 7.869051e-06 1.286585e-06
[1068,] 1.322096e-04 4.354931e-06 1.578873e-05
[1069,] 4.530931e-05 4.364822e-06 7.872956e-06
[1070,] 1.374840e-04 4.348306e-06 1.613965e-05
[1071,] 1.335848e-04 4.329850e-06 1.552622e-05
[1072,] 5.143946e-05 4.318745e-06 8.327749e-06
[1073,] 4.628764e-05 4.303163e-06 7.605230e-06
[1074,] 8.720961e-05 4.423333e-06 1.275343e-05
[1075,] 4.841269e-05 4.307828e-06 7.889937e-06
[1076,] 4.068413e-06 6.737769e-06 1.418169e-06
[1077,] 4.945672e-05 4.319285e-06 8.096306e-06
[1078,] 4.843244e-05 4.317202e-06 7.959024e-06
[1079,] 4.392094e-05 4.271419e-06 7.118972e-06
[1080,] 7.445564e-05 8.093271e-06 3.802735e-05
[1081,] 1.004461e-03 6.264814e-06 9.152532e-05
[1082,] 1.054101e-03 6.094480e-06 8.764379e-05
[1083,] 4.285970e-06 9.249249e-06 1.305272e-06
[1084,] 4.132824e-06 7.029215e-06 1.408339e-06
[1085,] 1.870293e-05 3.966298e-06 2.258377e-06
[1086,] 4.144510e-06 7.049478e-06 1.416440e-06
[1087,] 4.170623e-06 7.362135e-06 1.473045e-06
[1088,] 6.392178e-06 8.754140e-06 1.857935e-06
[1089,] 4.159274e-06 7.297179e-06 1.458133e-06
[1090,] 4.289785e-06 7.539808e-06 1.553480e-06
[1091,] 4.270786e-06 7.318032e-06 1.510585e-06
[1092,] 4.501160e-06 7.650857e-06 1.652628e-06
[1093,] 4.501030e-06 7.856288e-06 1.693273e-06
[1094,] 6.572679e-05 4.125160e-06 7.173099e-06
[1095,] 4.214382e-06 7.236987e-06 1.472793e-06
[1096,] 4.176101e-06 7.241561e-06 1.456429e-06
[1097,] 4.194684e-06 7.361412e-06 1.482542e-06
[1098,] 1.628973e-03 1.087505e-05 6.633916e-04
[1099,] 4.273066e-06 7.197043e-06 1.493418e-06
[1100,] 2.868428e-05 4.289163e-06 2.257169e-06
[1101,] 4.340617e-06 7.298891e-06 1.525137e-06
[1102,] 5.053670e-06 7.382979e-06 1.833416e-06
[1103,] 2.690674e-05 3.999659e-06 2.654149e-06
[1104,] 1.862556e-05 5.452082e-06 1.396760e-06
[1105,] 1.908463e-05 5.769086e-06 1.352503e-06
[1106,] 4.704955e-06 7.472956e-06 1.707972e-06
[1107,] 4.733577e-06 7.268034e-06 1.680849e-06
[1108,] 4.821199e-06 7.411044e-06 1.746314e-06
[1109,] 4.841878e-06 7.066423e-06 1.686253e-06
[1110,] 4.766277e-06 7.119531e-06 1.667857e-06
[1111,] 4.886213e-06 7.429373e-06 1.783024e-06
[1112,] 4.950055e-06 7.593078e-06 1.839114e-06
[1113,] 7.349878e-05 4.207826e-06 5.703851e-06
[1114,] 6.488136e-05 4.587111e-06 4.036147e-06
[1115,] 4.938990e-06 7.208278e-06 1.752349e-06
[1116,] 4.805395e-06 8.809536e-06 2.004182e-06
[1117,] 5.006370e-06 7.320551e-06 1.797907e-06
[1118,] 5.321671e-05 4.450161e-06 5.666060e-06
[1119,] 5.746903e-05 5.164303e-06 3.038254e-06
[1120,] 8.770023e-05 5.133969e-06 3.866709e-06
[1121,] 1.014228e-04 3.968607e-06 9.107764e-06
[1122,] 7.807526e-05 5.417652e-06 3.181027e-06
[1123,] 4.769553e-06 7.894098e-06 1.923775e-06
[1124,] 5.983450e-05 3.984773e-06 7.267293e-06
[1125,] 3.539688e-06 6.075795e-06 1.079564e-06
[1126,] 6.628389e-05 4.712960e-06 3.973464e-06
[1127,] 1.662129e-04 4.712925e-06 1.373306e-05
[1128,] 2.379641e-04 4.528942e-06 1.437837e-05
[1129,] 2.405209e-04 4.923414e-06 2.017768e-05
[1130,] 1.549798e-05 5.402788e-06 1.276631e-06
[1131,] 5.220954e-06 1.132847e-05 2.555583e-06
[1132,] 6.192130e-06 8.696670e-06 2.562289e-06
[1133,] 1.379586e-05 4.941804e-06 1.296913e-06
[1134,] 1.758416e-05 5.016298e-06 1.422719e-06
[1135,] 1.239861e-05 5.211936e-06 1.165093e-06
[1136,] 2.793160e-04 4.294474e-06 1.283705e-05
[1137,] 5.904712e-06 1.236952e-05 3.230376e-06
[1138,] 3.710254e-06 7.143972e-06 1.356688e-06
[1139,] 7.917926e-05 4.341657e-06 7.526355e-06
[1140,] 2.934498e-04 4.598100e-06 1.809572e-05
[1141,] 3.756322e-06 5.840980e-06 1.230767e-06
[1142,] 7.220245e-05 4.566920e-06 4.113151e-06
[1143,] 8.119431e-05 4.491782e-06 4.554620e-06
[1144,] 5.275444e-06 4.996717e-06 1.361792e-06
[1145,] 6.104499e-06 1.141102e-05 3.174711e-06
[1146,] 8.714864e-05 4.412048e-06 5.083742e-06
[1147,] 2.393223e-04 5.699374e-06 3.056517e-05
[1148,] 1.416997e-04 4.367074e-06 1.837318e-05
[1149,] 2.554362e-04 5.225999e-06 2.438756e-05
[1150,] 1.248109e-04 4.160575e-06 1.403116e-05
[1151,] 4.487680e-06 4.669285e-06 1.176189e-06
[1152,] 3.622430e-06 7.041228e-06 1.256557e-06
[1153,] 6.096973e-06 5.368934e-06 1.092373e-06
[1154,] 4.642976e-06 4.560216e-06 1.092643e-06
[1155,] 4.616919e-06 4.553493e-06 1.094005e-06
[1156,] 5.140538e-06 1.370695e-05 2.800176e-06
[1157,] 3.008966e-04 5.047909e-06 2.345111e-05
[1158,] 5.330066e-06 4.506277e-06 1.336600e-06
[1159,] 6.964008e-06 9.434510e-06 3.183419e-06
[1160,] 4.834706e-04 5.274735e-06 3.733769e-05
[1161,] 5.561057e-06 7.877573e-06 2.547504e-06
[1162,] 6.614866e-06 4.765685e-06 1.802826e-06
[1163,] 6.721720e-06 4.841772e-06 1.891376e-06
[1164,] 5.256000e-06 1.339652e-05 3.570917e-06
[1165,] 5.658221e-06 1.596895e-05 1.988246e-06
[1166,] 4.034133e-06 4.641516e-06 1.086409e-06
[1167,] 5.122359e-06 1.450017e-05 2.807782e-06
[1168,] 5.445863e-06 4.698130e-06 1.456145e-06
[1169,] 4.050929e-06 1.508449e-05 1.897572e-06
[1170,] 3.720824e-06 5.039010e-06 1.078591e-06
[1171,] 4.760572e-06 5.488424e-06 1.535272e-06
[1172,] 3.885831e-06 4.319550e-06 9.437942e-07
[1173,] 4.244096e-06 5.485434e-06 1.215457e-06
[1174,] 2.654857e-04 5.942201e-06 3.537322e-05
[1175,] 4.108631e-06 5.584903e-06 1.219793e-06
[1176,] 3.408762e-04 5.903045e-06 4.128238e-05
[1177,] 3.699290e-06 4.357580e-06 9.718825e-07
[1178,] 3.754637e-06 1.045223e-05 1.252914e-06
[1179,] 3.671133e-06 4.534827e-06 9.551366e-07
[1180,] 4.192078e-06 4.573516e-06 1.172758e-06
[1181,] 3.667316e-06 4.772659e-06 1.020249e-06
[1182,] 4.624458e-06 4.955144e-06 1.170986e-06
[1183,] 3.885058e-04 6.659676e-06 6.199733e-05
[1184,] 3.796169e-06 9.211021e-06 1.174192e-06
[1185,] 3.383982e-04 7.116587e-06 6.552445e-05
[1186,] 3.798638e-06 9.956730e-06 1.194618e-06
[1187,] 4.281822e-06 5.577879e-06 1.281897e-06
[1188,] 8.546223e-06 4.850173e-06 2.467543e-06
[1189,] 2.152833e-05 4.514047e-06 4.995669e-06
[1190,] 2.335030e-05 4.531366e-06 5.365635e-06
[1191,] 3.833992e-06 9.878799e-06 1.170364e-06
[1192,] 3.776984e-06 9.380318e-06 1.191051e-06
[1193,] 3.256432e-04 6.653650e-06 5.460170e-05
[1194,] 5.952540e-06 1.064093e-05 1.874768e-06
[1195,] 4.237609e-06 9.110007e-06 1.139913e-06
[1196,] 8.965175e-06 4.919354e-06 2.796915e-06
[1197,] 9.457301e-06 4.968298e-06 2.978013e-06
[1198,] 2.491232e-05 4.559028e-06 5.715748e-06
[1199,] 4.341047e-06 5.669941e-06 1.346163e-06
[1200,] 3.309664e-04 7.122869e-06 6.478810e-05
[1201,] 4.111818e-06 4.916886e-06 1.086413e-06
[1202,] 4.068056e-06 5.013008e-06 1.065099e-06
[1203,] 8.874206e-06 5.080308e-06 2.914740e-06
[1204,] 3.386925e-04 6.564912e-06 5.425221e-05
[1205,] 4.200621e-06 5.592499e-06 1.263161e-06
[1206,] 6.454274e-06 8.616320e-06 1.864277e-06
[1207,] 9.061501e-06 4.863391e-06 2.605303e-06
[1208,] 1.190766e-05 5.366701e-06 4.046498e-06
[1209,] 6.536613e-04 9.537911e-06 1.474583e-04
[1210,] 4.305187e-06 4.995244e-06 1.058410e-06
[1211,] 8.747012e-06 5.152342e-06 2.938114e-06
[1212,] 4.305175e-06 4.919094e-06 1.132070e-06
[1213,] 6.857344e-06 1.376395e-05 2.844419e-06
[1214,] 4.284783e-04 6.587983e-06 6.491120e-05
[1215,] 3.964234e-04 7.121570e-06 7.382679e-05
[1216,] 4.092300e-04 7.355180e-06 8.129569e-05
[1217,] 8.891617e-06 5.113964e-06 2.949200e-06
[1218,] 3.796298e-06 9.765152e-06 1.187218e-06
[1219,] 3.790976e-06 1.014355e-05 1.200435e-06
[1220,] 3.538106e-04 6.813397e-06 6.170839e-05
[1221,] 3.818645e-06 1.017168e-05 1.184071e-06
[1222,] 3.618814e-04 7.026183e-06 6.700578e-05
[1223,] 3.803428e-06 4.996116e-06 1.131969e-06
[1224,] 9.422304e-06 5.134718e-06 3.122047e-06
[1225,] 2.611882e-05 4.298993e-06 5.120579e-06
[1226,] 4.129648e-04 7.075026e-06 7.496891e-05
[1227,] 3.808986e-06 1.017273e-05 1.189419e-06
[1228,] 2.146858e-05 4.112891e-06 3.884751e-06
[1229,] 2.229385e-05 4.042122e-06 3.741932e-06
[1230,] 3.990114e-06 5.369557e-06 1.010761e-06
[1231,] 3.818556e-06 9.386595e-06 1.166816e-06
[1232,] 4.036310e-06 5.292035e-06 1.019904e-06
[1233,] 9.549682e-06 4.899263e-06 2.763575e-06
[1234,] 3.770796e-06 1.034843e-05 1.219591e-06
[1235,] 5.283505e-04 6.952309e-06 8.511678e-05
[1236,] 3.973722e-04 6.240968e-06 5.354725e-05
[1237,] 6.906565e-06 8.775728e-06 1.750420e-06
[1238,] 1.115191e-05 4.872649e-06 3.323461e-06
[1239,] 1.321814e-04 5.992241e-06 2.198069e-05
[1240,] 4.267275e-05 8.465361e-06 2.450286e-05
[1241,] 2.211480e-04 6.677759e-06 4.100670e-05
[1242,] 4.137375e-06 1.853331e-05 1.922131e-06
[1243,] 1.736618e-05 5.512605e-06 2.438912e-06
[1244,] 3.754496e-06 7.187872e-06 1.400480e-06
[1245,] 2.386793e-04 7.559554e-06 5.679374e-05
[1246,] 2.938198e-04 7.746126e-06 6.981727e-05
[1247,] 3.983711e-06 8.166781e-06 1.397846e-06
[1248,] 3.944834e-06 8.497628e-06 1.401090e-06
[1249,] 1.605700e-04 8.625144e-06 5.273815e-05
[1250,] 4.062473e-06 8.867699e-06 1.507459e-06
[1251,] 3.977027e-06 8.642748e-06 1.433538e-06
[1252,] 3.674082e-05 9.317902e-06 2.438127e-05
[1253,] 4.044632e-06 8.733330e-06 1.815358e-06
[1254,] 4.483827e-05 8.799420e-06 2.714768e-05
[1255,] 1.467732e-04 5.588352e-06 2.005049e-05
[1256,] 3.833916e-05 5.980982e-06 1.340228e-05
[1257,] 4.109373e-06 8.738789e-06 1.524315e-06
[1258,] 3.975258e-05 5.749511e-06 1.292080e-05
[1259,] 4.013392e-05 5.697449e-06 1.281732e-05
[1260,] 3.951056e-05 5.238942e-06 1.084829e-05
[1261,] 3.697881e-06 5.418801e-06 1.060474e-06
[1262,] 3.934312e-06 5.682418e-06 1.198542e-06
[1263,] 3.976023e-06 6.111432e-06 1.202504e-06
[1264,] 3.978989e-06 5.627441e-06 1.202439e-06
[1265,] 3.994647e-06 5.704191e-06 1.222671e-06
[1266,] 3.994295e-06 5.702268e-06 1.222383e-06
[1267,] 4.060762e-06 8.528270e-06 1.473611e-06
[1268,] 9.270326e-06 7.210898e-06 2.119121e-06
[1269,] 4.504985e-06 9.059078e-06 2.138150e-06
[1270,] 9.278114e-06 7.425992e-06 2.188181e-06
[1271,] 9.290862e-06 7.368996e-06 2.183705e-06
[1272,] 9.265160e-06 7.093886e-06 2.099608e-06
[1273,] 2.009360e-05 4.869062e-06 2.625522e-06
[1274,] 9.268320e-06 7.102037e-06 2.096034e-06
[1275,] 9.265173e-06 7.093322e-06 2.099427e-06
[1276,] 5.866201e-06 1.040471e-05 1.878315e-06
[1277,] 9.256848e-06 6.807794e-06 2.131804e-06
[1278,] 1.944220e-04 3.985675e-06 6.792257e-06
[1279,] 9.289593e-06 7.181834e-06 2.134606e-06
[1280,] 1.853287e-04 3.987836e-06 6.507804e-06
[1281,] 9.289654e-06 7.180405e-06 2.134244e-06
[1282,] 9.285778e-06 7.111377e-06 2.112797e-06
[1283,] 9.292978e-06 7.197765e-06 2.138869e-06
[1284,] 9.285778e-06 7.245719e-06 2.142487e-06
[1285,] 7.176282e-06 9.264088e-06 2.269865e-06
[1286,] 9.286287e-06 7.158797e-06 2.123163e-06
[1287,] 9.293613e-06 7.173413e-06 2.130322e-06
[1288,] 4.765260e-06 1.012249e-05 2.541223e-06
[1289,] 9.284466e-06 7.040092e-06 2.087002e-06
[1290,] 1.661420e-04 3.989855e-06 6.188578e-06
[1291,] 3.792006e-06 8.109828e-06 1.408081e-06
[1292,] 2.017020e-04 4.033170e-06 6.257591e-06
[1293,] 3.337709e-06 1.318512e-05 1.896407e-06
[1294,] 3.972694e-06 7.577067e-06 1.317114e-06
[1295,] 2.135150e-04 6.781949e-06 4.804397e-05
[1296,] 2.250774e-04 6.880201e-06 5.130935e-05
[1297,] 2.330117e-04 6.499514e-06 4.691658e-05
[1298,] 2.340819e-04 6.679351e-06 4.978457e-05
[1299,] 2.642935e-04 6.585867e-06 5.275162e-05
[1300,] 3.914377e-06 7.328970e-06 1.263286e-06
[1301,] 1.468144e-05 7.119631e-06 1.771170e-06
[1302,] 2.722537e-04 7.154561e-06 6.366242e-05
[1303,] 1.272091e-04 4.918176e-06 1.537429e-05
[1304,] 1.301277e-05 8.129416e-06 1.780041e-06
[1305,] 3.889905e-06 7.011069e-06 1.220602e-06
[1306,] 1.323131e-04 6.844841e-06 3.409409e-05
[1307,] 1.313628e-04 6.345611e-06 2.928195e-05
[1308,] 9.030406e-05 5.617577e-06 1.686106e-05
[1309,] 1.304479e-04 7.319167e-06 3.814928e-05
[1310,] 1.030308e-04 5.858263e-06 2.080483e-05
[1311,] 7.757348e-05 8.712456e-06 3.426061e-05
[1312,] 8.503334e-05 4.487517e-06 1.005099e-05
[1313,] 1.285643e-04 8.386347e-06 4.778384e-05
[1314,] 1.264612e-04 7.973612e-06 4.332050e-05
[1315,] 1.230420e-04 8.231232e-06 4.478432e-05
[1316,] 1.287632e-04 8.057245e-06 4.472022e-05
[1317,] 1.146671e-04 8.341132e-06 4.335525e-05
[1318,] 5.232437e-05 9.612630e-06 2.913829e-05
[1319,] 1.720162e-04 1.471685e-05 1.529227e-04
[1320,] 5.085879e-06 8.886310e-06 2.545996e-06
[1321,] 1.089716e-04 6.749641e-05 6.090798e-04
[1322,] 5.366955e-06 1.065257e-05 3.123372e-06
[1323,] 5.431666e-06 8.124285e-06 2.588733e-06
[1324,] 9.877715e-05 8.122126e-05 6.012489e-04
[1325,] 1.455005e-05 1.354603e-05 1.509783e-06
[1326,] 1.109170e-04 7.905041e-05 6.684768e-04
[1327,] 5.394497e-06 5.852493e-06 1.957660e-06
[1328,] 5.322409e-06 9.600846e-06 2.848645e-06
[1329,] 3.944018e-05 1.065310e-05 1.436066e-05
[1330,] 8.808663e-06 4.354080e-06 1.405598e-06
[1331,] 5.804522e-06 5.347256e-06 1.914684e-06
[1332,] 1.493282e-05 1.106439e-05 3.757497e-06
[1333,] 9.561843e-06 4.819030e-06 1.246894e-06
[1334,] 9.642233e-06 4.793661e-06 1.258028e-06
[1335,] 9.999332e-06 5.067026e-06 1.217748e-06
[1336,] 1.026193e-04 1.157579e-05 7.250470e-05
[1337,] 7.298341e-05 7.185547e-06 2.561622e-05
[1338,] 9.828047e-05 6.133838e-06 2.267317e-05
[1339,] 7.482587e-05 7.548371e-06 2.870533e-05
[1340,] 7.878100e-05 7.540609e-06 3.000746e-05
[1341,] 8.584752e-05 6.395528e-06 2.270260e-05
[1342,] 8.071159e-05 6.336085e-06 2.105170e-05
[1343,] 8.612984e-05 6.164142e-06 2.066274e-05
[1344,] 7.538879e-05 6.345479e-06 1.993844e-05
[1345,] 7.543191e-05 6.553923e-06 2.156303e-05
[1346,] 7.038782e-05 7.742749e-06 2.842700e-05
[1347,] 3.734347e-06 6.682625e-06 1.566386e-06
[1348,] 7.359784e-05 6.500132e-06 2.070332e-05
[1349,] 7.852542e-05 6.382268e-06 2.095501e-05
[1350,] 4.171852e-06 1.024720e-05 1.528953e-06
[1351,] 8.261025e-05 6.632343e-06 2.394921e-05
[1352,] 7.327212e-05 6.491155e-06 2.056934e-05
[1353,] 8.466501e-05 6.427283e-06 2.272176e-05
[1354,] 4.030867e-06 5.506483e-06 1.210814e-06
[1355,] 6.188259e-06 1.533616e-05 5.275031e-06
[1356,] 5.508015e-06 1.229646e-05 3.644414e-06
[1357,] 6.975134e-05 6.502859e-06 1.986120e-05
[1358,] 1.121968e-05 4.814664e-06 1.500956e-06
[1359,] 3.797406e-06 4.815858e-06 1.250916e-06
[1360,] 1.552759e-05 5.269427e-06 1.658317e-06
[1361,] 8.752247e-06 5.065290e-06 1.250452e-06
[1362,] 5.246843e-06 1.237001e-05 3.393138e-06
[1363,] 9.675191e-05 7.359952e-06 2.726977e-05
[1364,] 3.821102e-06 6.317189e-06 1.203693e-06
[1365,] 9.147627e-05 7.311973e-06 2.539175e-05
[1366,] 1.067476e-05 5.204500e-06 1.343691e-06
[1367,] 3.845977e-06 5.901195e-06 1.171405e-06
[1368,] 1.365258e-05 1.139255e-05 3.337203e-06
[1369,] 1.274501e-05 1.117375e-05 1.565018e-06
[1370,] 1.266758e-05 1.095126e-05 1.573521e-06
[1371,] 9.277199e-05 6.668667e-06 1.057245e-05
[1372,] 1.265788e-05 1.128163e-05 1.552814e-06
[1373,] 5.265282e-06 1.359065e-05 3.659599e-06
[1374,] 7.921860e-06 4.822728e-06 1.245323e-06
[1375,] 6.201500e-06 1.211831e-05 4.279953e-06
[1376,] 3.971317e-06 6.465665e-06 1.065306e-06
[1377,] 5.808985e-06 1.252163e-05 4.093574e-06
[1378,] 4.323480e-06 5.795505e-06 1.007584e-06
[1379,] 7.693155e-06 4.773941e-06 1.243964e-06
[1380,] 8.041908e-06 4.811796e-06 1.257764e-06
[1381,] 9.954204e-05 1.279284e-05 8.234929e-05
[1382,] 8.871796e-06 4.875266e-06 1.316193e-06
[1383,] 7.932282e-06 4.626858e-06 1.314689e-06
[1384,] 4.245566e-06 6.843847e-06 1.031008e-06
[1385,] 3.677081e-06 7.261887e-06 1.216294e-06
[1386,] 4.260324e-06 6.220122e-06 1.007404e-06
[1387,] 5.581795e-06 1.583421e-05 1.024601e-06
[1388,] 7.821212e-06 1.041885e-05 1.152522e-06
[1389,] 4.204985e-06 4.272666e-06 1.033232e-06
[1390,] 4.016622e-06 4.076564e-06 1.027372e-06
[1391,] 3.987568e-06 4.667916e-06 1.087932e-06
[1392,] 4.077382e-06 4.655111e-06 9.867770e-07
[1393,] 4.238119e-06 1.031522e-05 1.294675e-06
[1394,] 4.541400e-06 9.044150e-06 1.058760e-06
[1395,] 4.474657e-06 1.044630e-05 1.105784e-06
[1396,] 6.106336e-05 6.697747e-06 1.130319e-05
[1397,] 9.235772e-05 6.420792e-06 1.627957e-05
[1398,] 5.576972e-04 1.555086e-05 2.758029e-06
[1399,] 1.009898e-05 4.562763e-06 1.443530e-06
[1400,] 9.455934e-06 6.609792e-06 1.287850e-06
[1401,] 9.664793e-06 8.714688e-06 3.050698e-06
[1402,] 6.281654e-06 6.383974e-06 1.192860e-06
[1403,] 3.321794e-06 4.198409e-06 8.434516e-07
[1404,] 9.928504e-03 7.345374e-06 2.787799e-04
[1405,] 7.859330e-06 1.432451e-05 4.880680e-06
[1406,] 7.318306e-06 1.723429e-05 5.271544e-06
[1407,] 5.081592e-05 6.597090e-05 2.772096e-06
[1408,] 2.256950e-02 6.909790e-06 1.449949e-03
[1409,] 3.084567e-02 7.457748e-06 3.554939e-03
[1410,] 4.559109e-05 4.369303e-06 8.130576e-06
[1411,] 8.944496e-06 1.000097e-05 2.679069e-06
[1412,] 1.175559e-04 4.329964e-06 1.637875e-05
[1413,] 3.813485e-06 4.324514e-06 1.045213e-06
[1414,] 7.517971e-06 1.002629e-05 2.118114e-06
[1415,] 1.564015e-05 4.571478e-06 1.565582e-06
[1416,] 2.539166e-05 2.867359e-04 1.453961e-06
[1417,] 9.380523e-06 7.659804e-06 2.496071e-06
[1418,] 1.072437e-05 8.970357e-06 2.705535e-06
[1419,] 9.581219e-06 7.678746e-06 2.579134e-06
[1420,] 4.462155e-05 7.561585e-06 2.239144e-06
[1421,] 2.511839e-04 1.005501e-05 8.565066e-05
[1422,] 9.299027e-06 1.729636e-05 2.050567e-06
[1423,] 1.077329e-05 4.568422e-06 1.216233e-06
[1424,] 1.058057e-05 6.494167e-06 2.300871e-06
[1425,] 9.701934e-06 6.690615e-06 2.231741e-06
[1426,] 1.114328e-05 4.308682e-05 1.270497e-06
[1427,] 6.611971e-06 1.080212e-05 1.905006e-06
[1428,] 7.376156e-06 1.690579e-05 3.715597e-06
[1429,] 8.757549e-06 1.137002e-05 3.409964e-06
[1430,] 9.619267e-06 4.145765e-06 1.334957e-06
[1431,] 1.148369e-05 9.532310e-06 2.490279e-06
[1432,] 1.164541e-05 9.491444e-06 2.535910e-06
[1433,] 7.825314e-06 4.448654e-06 1.319452e-06
[1434,] 7.718850e-06 8.972884e-06 2.285939e-06
[1435,] 8.969298e-06 1.191477e-05 3.871332e-06
[1436,] 8.891088e-06 4.750347e-06 1.451844e-06
[1437,] 9.725873e-06 7.787439e-06 2.693148e-06
[1438,] 1.054276e-05 1.098146e-05 2.570434e-06
[1439,] 5.813125e-06 6.985148e-06 1.247411e-06
[1440,] 7.139974e-06 5.830723e-05 1.996994e-06
[1441,] 6.468183e-06 7.349778e-06 1.487645e-06
[1442,] 6.428671e-06 6.805549e-06 1.485226e-06
[1443,] 1.034683e-05 1.277461e-05 2.867189e-06
[1444,] 6.265643e-06 8.627529e-06 1.834972e-06
[1445,] 1.030648e-05 1.279498e-05 2.879438e-06
[1446,] 1.024470e-05 1.277187e-05 2.889759e-06
[1447,] 1.044707e-05 7.653647e-06 1.065308e-06
[1448,] 6.911283e-06 4.951753e-06 1.256460e-06
[1449,] 3.327721e-06 1.545014e-05 2.058541e-06
[1450,] 5.237341e-06 5.461113e-05 2.685064e-06
[1451,] 5.225656e-06 6.588669e-05 3.026463e-06
[1452,] 5.258689e-06 5.772751e-05 2.803676e-06
[1453,] 5.218498e-06 5.644610e-05 2.866223e-06
[1454,] 6.208687e-06 7.386845e-06 9.511854e-07
[1455,] 8.065495e-06 4.982468e-06 2.008886e-06
[1456,] 7.741843e-06 4.977045e-06 1.944363e-06
[1457,] 3.338955e-06 1.316134e-05 1.909966e-06
[1458,] 1.044602e-05 6.022724e-06 1.585432e-06
[1459,] 9.470300e-06 4.374905e-06 1.359745e-06
[1460,] 3.445848e-06 1.141283e-05 1.906623e-06
[1461,] 5.862916e-06 6.108195e-05 3.694155e-06
[1462,] 5.969059e-06 4.735402e-05 2.962824e-06
[1463,] 5.946690e-06 5.389614e-05 3.174396e-06
[1464,] 1.042323e-05 3.376428e-05 1.086858e-06
[1465,] 5.926845e-06 5.877025e-05 3.336603e-06
[1466,] 1.798440e-05 1.029401e-05 5.215447e-06
[1467,] 1.005560e-05 6.451810e-06 1.461476e-06
[1468,] 6.055970e-06 6.044126e-05 3.291001e-06
[1469,] 1.709099e-05 1.029557e-05 4.971676e-06
[1470,] 5.807850e-06 4.426833e-06 1.184621e-06
[1471,] 5.806873e-06 4.441873e-06 1.184338e-06
[1472,] 6.002491e-06 2.062602e-04 6.001563e-06
[1473,] 5.821771e-06 1.576441e-04 6.129242e-06
[1474,] 5.824251e-06 1.681898e-04 6.314291e-06
[1475,] 1.826310e-05 1.029547e-05 5.300312e-06
[1476,] 2.472929e-05 1.343598e-05 3.848118e-06
[1477,] 5.742464e-06 2.072497e-04 7.770723e-06
[1478,] 8.135287e-06 1.003736e-05 1.429231e-06
[1479,] 5.973400e-06 4.947948e-05 3.156751e-06
[1480,] 3.342583e-06 1.140982e-05 1.776532e-06
[1481,] 7.874060e-06 6.085162e-06 1.211780e-06
[1482,] 7.634409e-06 5.959295e-06 1.215975e-06
[1483,] 3.760846e-05 1.212303e-05 1.847131e-05
[1484,] 8.122558e-06 6.176725e-06 1.212827e-06
[1485,] 8.269040e-06 1.171398e-05 2.025000e-06
[1486,] 5.995395e-06 6.591123e-05 3.509632e-06
[1487,] 5.863725e-06 7.429922e-05 4.028920e-06
[1488,] 2.081046e-05 1.220399e-05 2.360209e-06
[1489,] 4.109316e-06 5.774541e-06 1.122924e-06
[1490,] 7.899665e-06 1.120753e-04 1.934608e-05
[1491,] 4.353138e-05 1.993804e-05 4.414581e-06
[1492,] 4.177354e-06 4.739212e-06 1.041538e-06
[1493,] 1.809066e-04 2.432386e-05 2.518957e-04
[1494,] 2.384281e-05 7.950585e-06 1.219879e-05
[1495,] 1.245172e-05 1.124215e-05 2.882153e-06
[1496,] 3.368944e-06 1.173725e-05 1.433182e-06
[1497,] 4.355739e-06 4.272628e-06 1.014268e-06
[1498,] 1.467048e-05 4.364524e-06 3.125477e-06
[1499,] 1.886270e-05 9.163423e-06 1.048056e-05
[1500,] 1.196555e-05 5.063753e-06 3.284788e-06
[1501,] 3.362910e-05 4.005687e-06 4.709102e-06
[1502,] 4.203556e-06 5.669570e-06 1.211980e-06
[1503,] 2.837880e-05 4.377187e-06 5.888714e-06
[1504,] 2.574649e-05 4.703806e-06 6.494776e-06
[1505,] 2.634988e-05 4.704377e-06 6.613733e-06
[1506,] 2.623899e-05 7.477372e-06 1.149525e-05
[1507,] 4.104532e-06 5.582836e-06 1.157923e-06
[1508,] 4.064459e-05 7.916434e-06 2.209312e-05
[1509,] 2.086753e-05 4.400855e-06 2.510573e-06
[1510,] 4.115669e-06 6.615220e-06 1.211971e-06
[1511,] 3.682204e-06 1.099584e-05 1.385004e-06
[1512,] 2.178561e-05 6.076678e-06 8.750506e-06
[1513,] 1.485087e-05 5.254606e-06 2.132079e-06
[1514,] 3.723338e-06 1.225416e-05 1.625451e-06
[1515,] 2.145563e-05 5.499123e-06 7.407227e-06
[1516,] 9.112638e-05 1.237732e-05 6.031468e-05
[1517,] 4.092357e-06 6.876318e-06 1.197992e-06
[1518,] 1.635432e-05 5.381550e-06 5.497546e-06
[1519,] 1.772005e-05 5.826292e-06 6.834086e-06
[1520,] 3.678999e-06 7.719336e-06 1.216308e-06
[1521,] 3.739912e-06 1.114715e-05 1.576553e-06
[1522,] 1.613402e-05 5.199109e-06 2.290829e-06
[1523,] 1.528099e-05 5.478911e-06 5.329499e-06
[1524,] 1.599750e-05 5.219044e-06 5.121912e-06
[1525,] 3.548895e-05 5.325011e-06 1.068813e-05
[1526,] 5.545743e-05 3.922891e-06 5.769306e-06
[1527,] 5.004278e-05 4.458805e-06 8.421191e-06
[1528,] 4.891105e-05 3.936822e-06 5.590805e-06
[1529,] 4.211007e-06 1.159349e-05 2.081801e-06
[1530,] 5.488214e-05 3.915247e-06 5.468909e-06
[1531,] 5.876233e-05 3.984204e-06 6.724969e-06
[1532,] 4.731615e-05 3.944862e-06 5.573731e-06
[1533,] 6.823637e-05 4.944622e-05 2.268548e-04
[1534,] 4.110220e-05 5.465083e-06 1.265667e-05
[1535,] 2.957646e-05 5.314115e-06 8.901634e-06
[1536,] 6.150380e-05 6.652451e-06 2.465845e-05
[1537,] 1.980357e-04 1.193275e-05 1.213193e-04
[1538,] 4.401960e-06 9.017797e-06 1.671820e-06
[1539,] 5.898898e-05 5.692536e-06 1.830719e-05
[1540,] 8.939950e-05 4.196668e-06 1.206249e-05
[1541,] 1.141878e-04 4.485646e-06 1.761919e-05
[1542,] 6.268034e-05 5.661801e-06 1.905971e-05
[1543,] 6.264480e-05 5.674590e-06 1.913235e-05
[1544,] 6.628196e-05 1.155060e-05 1.085210e-05
[1545,] 6.076703e-05 5.430614e-06 1.715828e-05
[1546,] 6.689099e-05 5.549676e-06 1.935848e-05
[1547,] 8.355071e-06 4.552989e-06 2.447312e-06
[1548,] 9.834506e-06 5.377891e-06 3.632086e-06
[1549,] 8.771966e-06 4.099383e-06 2.046333e-06
[1550,] 7.508644e-06 5.039906e-06 2.552725e-06
[1551,] 8.154228e-06 4.667939e-06 2.497787e-06
[1552,] 8.789324e-06 3.946310e-06 1.627406e-06
[1553,] 4.142377e-06 7.656314e-06 1.275972e-06
[1554,] 4.104231e-06 6.580284e-06 1.209584e-06
[1555,] 1.015225e-05 4.850512e-06 2.932691e-06
[1556,] 3.976960e-06 1.018330e-05 1.554423e-06
[1557,] 5.121042e-06 3.647950e-05 2.181353e-06
[1558,] 1.223644e-05 9.582560e-06 5.144317e-06
[1559,] 5.724384e-06 5.288013e-06 1.588181e-06
[1560,] 9.757062e-06 5.378559e-06 3.607085e-06
[1561,] 1.124485e-05 4.463275e-06 3.021183e-06
[1562,] 9.668720e-06 5.531417e-06 3.712295e-06
[1563,] 8.694122e-06 5.619119e-06 3.397853e-06
[1564,] 1.301461e-05 4.485165e-06 3.379440e-06
[1565,] 1.564924e-05 3.173495e-05 1.855772e-05
[1566,] 1.125972e-05 5.451353e-06 4.155179e-06
[1567,] 8.305257e-06 5.778928e-06 3.358568e-06
[1568,] 1.266215e-05 9.965389e-06 5.626911e-06
[1569,] 1.230661e-05 1.016259e-05 5.597483e-06
[1570,] 4.128237e-06 6.604964e-06 1.210215e-06
[1571,] 7.789912e-06 5.962766e-06 3.276199e-06
[1572,] 5.476793e-06 8.462015e-06 2.738148e-06
[1573,] 1.880758e-05 6.273482e-06 7.660253e-06
[1574,] 1.159903e-05 4.410385e-06 3.024125e-06
[1575,] 9.108689e-06 5.851741e-06 3.733028e-06
[1576,] 9.733488e-06 4.572021e-06 2.783283e-06
[1577,] 8.757532e-06 5.719282e-06 3.496791e-06
[1578,] 5.088380e-06 3.695136e-05 2.233407e-06
[1579,] 9.077775e-06 4.788964e-06 2.846244e-06
[1580,] 1.775437e-05 4.827657e-06 4.979143e-06
[1581,] 4.180205e-06 1.079093e-05 1.498922e-06
[1582,] 2.704143e-05 4.079592e-06 4.543186e-06
[1583,] 9.430221e-06 4.260342e-06 2.321863e-06
[1584,] 1.159968e-05 1.020032e-05 5.273485e-06
[1585,] 4.601644e-06 5.068153e-06 1.157272e-06
[1586,] 5.852698e-06 1.046029e-05 1.965622e-06
[1587,] 6.322000e-06 3.999728e-06 1.436792e-06
[1588,] 7.732160e-06 7.282453e-06 9.150252e-07
[1589,] 7.325684e-06 7.639786e-06 8.932082e-07
[1590,] 5.886747e-06 5.677537e-06 9.062000e-07
[1591,] 6.300994e-06 5.711297e-06 9.140808e-07
[1592,] 4.228643e-06 6.636811e-06 1.222989e-06
[1593,] 4.831341e-06 7.028538e-06 1.315880e-06
[1594,] 4.776828e-06 6.939449e-06 1.316586e-06
[1595,] 1.473629e-05 1.294049e-05 9.678187e-07
[1596,] 1.958938e-05 8.010985e-06 3.825313e-06
[1597,] 2.007166e-05 7.498308e-06 1.093263e-06
[1598,] 1.044284e-05 2.029297e-05 1.021173e-06
[1599,] 2.624507e-05 6.106708e-06 5.687536e-06
[1600,] 2.331848e-05 8.674290e-06 1.075884e-06
[1601,] 1.614337e-05 8.495673e-06 4.679034e-06
[1602,] 6.333982e-06 8.928505e-06 9.134704e-07
[1603,] 6.434782e-06 8.890941e-06 9.136164e-07
[1604,] 7.382476e-06 7.053667e-06 9.097313e-07
[1605,] 7.422085e-06 6.163634e-06 9.300338e-07
[1606,] 6.297826e-06 9.508529e-06 9.134490e-07
[1607,] 7.491114e-06 6.219283e-06 9.299963e-07
[1608,] 1.723146e-05 1.373086e-05 9.797577e-07
[1609,] 1.950246e-05 8.146085e-06 1.055307e-06
[1610,] 6.002752e-06 8.463352e-06 9.128711e-07
[1611,] 4.975099e-06 1.136116e-05 9.854552e-07
[1612,] 9.067802e-06 4.817252e-06 1.072909e-06
[1613,] 8.975330e-06 5.141338e-06 1.030658e-06
[1614,] 2.080068e-05 1.272522e-05 1.193102e-05
[1615,] 7.877612e-06 4.768648e-06 1.032773e-06
[1616,] 6.737898e-06 4.123646e-06 1.161216e-06
[1617,] 1.966542e-05 1.715247e-05 1.821679e-05
[1618,] 1.862234e-05 1.636546e-05 1.625745e-05
[1619,] 5.050372e-06 1.285151e-05 1.327814e-06
[1620,] 1.337750e-05 6.621238e-06 1.077879e-06
[1621,] 1.091848e-05 6.613056e-06 3.827221e-06
[1622,] 1.252659e-05 6.217400e-06 1.086102e-06
[1623,] 1.308540e-05 6.532478e-06 1.077414e-06
[1624,] 2.018964e-05 9.599304e-06 1.022293e-06
[1625,] 1.089737e-05 6.393742e-06 3.623324e-06
[1626,] 1.072644e-05 6.126777e-06 3.312425e-06
[1627,] 1.138069e-05 6.165873e-06 3.543148e-06
[1628,] 1.272769e-05 6.418713e-06 1.079443e-06
[1629,] 5.084914e-06 7.236307e-06 1.988602e-06
[1630,] 1.445853e-05 8.301120e-06 2.137646e-06
[1631,] 9.337234e-06 4.047987e-05 6.847229e-06
[1632,] 4.831845e-06 7.256337e-06 1.572754e-06
[1633,] 6.799571e-06 9.416648e-06 1.776329e-06
[1634,] 8.619315e-06 1.107508e-05 2.312659e-06
[1635,] 4.560813e-06 3.939462e-06 9.987794e-07
[1636,] 4.888331e-06 3.927492e-06 1.050303e-06
[1637,] 4.216964e-06 6.392913e-06 8.779492e-07
[1638,] 4.771704e-06 3.938280e-06 1.041222e-06
[1639,] 8.057281e-06 4.151760e-06 1.951296e-06
[1640,] 3.960316e-04 1.881262e-05 5.155938e-04
[1641,] 3.674480e-06 4.335721e-06 8.516288e-07
[1642,] 3.785586e-06 4.344443e-06 8.596375e-07
[1643,] 3.817346e-06 5.000023e-06 8.848132e-07
[1644,] 1.493439e-04 1.050858e-05 2.693451e-05
[1645,] 3.787902e-06 6.918735e-06 8.635693e-07
[1646,] 3.895000e-06 4.678792e-06 8.331677e-07
[1647,] 4.298537e-06 5.775949e-06 1.553195e-06
[1648,] 4.373433e-06 5.444067e-06 1.594960e-06
[1649,] 3.658486e-06 4.432139e-06 8.301483e-07
[1650,] 6.487127e-06 8.508950e-06 1.703834e-06
[1651,] 3.263838e-06 5.604669e-06 1.086374e-06
[1652,] 3.575711e-06 5.211445e-06 8.790145e-07
[1653,] 6.068117e-06 4.064404e-06 1.248112e-06
[1654,] 5.996852e-06 4.062529e-06 1.212585e-06
[1655,] 5.268627e-06 8.622377e-06 1.829008e-06
[1656,] 7.453509e-06 5.516764e-06 1.302886e-06
[1657,] 1.560018e-05 6.513949e-06 2.043104e-06
[1658,] 5.245440e-06 5.523267e-06 1.168278e-06
[1659,] 3.258531e-06 5.793221e-06 1.060133e-06
[1660,] 3.855316e-06 4.517795e-06 1.148126e-06
[1661,] 9.517932e-06 9.784782e-06 2.173266e-06
[1662,] 5.864652e-06 1.032360e-05 2.033370e-06
[1663,] 1.913897e-05 5.231493e-06 2.126038e-06
[1664,] 4.504870e-06 8.169431e-06 1.119154e-06
[1665,] 5.085372e-06 1.015450e-05 1.389752e-06
[1666,] 3.207555e-06 4.746319e-06 9.028803e-07
[1667,] 3.142345e-06 4.373066e-06 8.693993e-07
[1668,] 1.036562e-05 8.961203e-06 2.663209e-06
[1669,] 6.364137e-06 4.762594e-06 9.973968e-07
[1670,] 7.052053e-06 5.855565e-06 1.100944e-06
[1671,] 8.909449e-06 9.797789e-06 2.065957e-06
[1672,] 3.344164e-06 5.333802e-06 9.901487e-07
[1673,] 6.409823e-06 4.954902e-06 9.859578e-07
[1674,] 2.138293e-05 6.370121e-06 2.312697e-06
[1675,] 3.889083e-06 4.030623e-06 9.784408e-07
[1676,] 1.779919e-05 6.197369e-06 2.256381e-06
[1677,] 6.292001e-06 1.019801e-05 2.045779e-06
[1678,] 8.833218e-06 1.232148e-05 1.288223e-06
[1679,] 4.050638e-06 4.028268e-06 9.028693e-07
[1680,] 3.913059e-06 4.050304e-06 8.837381e-07
[1681,] 3.949976e-06 4.008218e-06 8.967118e-07
[1682,] 4.255699e-06 4.172086e-06 9.833328e-07
[1683,] 3.966101e-06 4.007570e-06 8.981864e-07
[1684,] 8.902617e-06 1.302020e-05 1.276199e-06
[1685,] 4.568790e-06 4.337854e-06 9.809480e-07
[1686,] 4.500573e-06 4.336747e-06 9.737755e-07
[1687,] 4.478656e-06 4.337988e-06 9.712171e-07
[1688,] 3.248897e-06 4.351543e-06 8.978032e-07
[1689,] 3.092506e-06 5.836688e-06 9.241221e-07
[1690,] 4.721487e-06 4.365819e-06 1.164733e-06
[1691,] 3.246070e-06 4.354554e-06 8.983045e-07
[1692,] 1.697927e-05 6.167351e-06 1.944777e-06
[1693,] 1.250177e-04 5.211353e-06 7.095265e-06
[1694,] 3.897792e-06 4.387836e-06 8.487709e-07
[1695,] 1.748828e-05 6.087937e-06 2.002323e-06
[1696,] 3.978913e-06 4.117500e-06 8.789019e-07
[1697,] 5.057578e-06 4.175502e-06 1.098436e-06
[1698,] 3.089437e-06 4.579779e-06 8.704124e-07
[1699,] 4.024885e-06 4.177447e-06 9.117934e-07
[1700,] 4.564821e-06 5.050574e-06 8.506554e-07
[1701,] 1.227576e-05 4.016380e-06 1.326076e-06
[1702,] 3.081770e-06 4.263751e-06 8.422052e-07
[1703,] 4.118671e-06 3.924243e-06 9.530460e-07
[1704,] 4.330883e-06 3.937879e-06 9.693999e-07
[1705,] 4.309149e-06 4.545701e-06 8.920417e-07
[1706,] 4.301404e-06 4.685442e-06 8.810054e-07
[1707,] 3.547442e-06 4.625029e-06 8.544400e-07
[1708,] 1.176861e-05 8.914157e-06 2.950671e-06
[1709,] 4.133970e-06 3.943264e-06 9.443129e-07
[1710,] 3.134614e-06 6.023721e-06 9.208888e-07
[1711,] 3.906170e-06 3.906668e-06 9.809487e-07
[1712,] 3.670314e-06 4.332486e-06 9.452756e-07
[1713,] 4.199066e-06 7.037785e-06 8.582566e-07
[1714,] 3.518737e-06 4.133618e-06 8.847991e-07
[1715,] 4.067734e-06 6.746865e-06 8.502785e-07
[1716,] 3.118875e-06 6.108386e-06 9.252619e-07
[1717,] 5.354635e-06 7.603974e-06 2.545992e-06
[1718,] 1.040327e-05 4.877642e-06 1.424096e-06
[1719,] 4.037103e-06 5.108539e-06 9.104547e-07
[1720,] 3.094612e-06 4.832910e-06 8.658712e-07
[1721,] 1.006901e-05 1.122726e-05 4.271443e-06
[1722,] 8.778435e-06 8.222811e-06 3.288520e-06
[1723,] 3.888467e-06 6.714391e-06 9.280755e-07
[1724,] 3.528802e-06 6.415029e-06 9.715520e-07
[1725,] 3.276364e-06 7.409748e-06 9.560660e-07
[1726,] 3.241498e-06 8.678821e-06 9.950179e-07
[1727,] 3.099469e-06 5.039563e-06 9.180351e-07
[1728,] 3.278108e-06 9.126581e-06 9.910756e-07
[1729,] 1.816424e-03 5.593240e-06 6.054860e-04
[1730,] 1.462432e-03 1.090424e-05 4.874045e-04
[1731,] 3.192214e-06 1.275379e-05 1.170550e-06
[1732,] 3.152681e-06 8.210540e-06 1.240610e-06
[1733,] 3.149875e-05 9.853147e-06 7.376625e-06
[1734,] 3.181493e-06 5.286960e-06 8.591671e-07
[1735,] 5.333760e-06 1.075601e-05 1.721994e-06
[1736,] 3.242460e-06 1.076032e-05 1.039897e-06
[1737,] 2.665699e-03 9.698384e-06 8.884451e-04
[1738,] 7.829487e-06 7.259401e-06 1.929511e-06
[1739,] 8.360498e-06 7.132652e-06 2.056758e-06
[1740,] 7.364828e-06 7.149639e-06 1.930169e-06
[1741,] 4.672952e-03 8.818429e-06 1.557520e-03
[1742,] 7.745030e-06 7.260572e-06 2.021797e-06
[1743,] 3.420555e-06 7.032239e-06 9.602102e-07
[1744,] 4.557429e-06 4.967236e-06 1.148200e-06
[1745,] 3.542103e-06 1.254804e-05 9.738298e-07
[1746,] 4.538414e-06 4.999468e-06 1.143158e-06
[1747,] 7.622169e-06 6.860920e-06 1.536134e-06
[1748,] 7.784820e-06 6.877052e-06 1.542895e-06
[1749,] 4.941575e-06 5.384553e-05 9.894367e-07
[1750,] 4.778920e-06 5.262431e-05 1.002080e-06
[1751,] 7.591270e-06 1.144394e-05 1.789803e-06
[1752,] 3.628202e-06 1.500229e-05 9.850031e-07
[1753,] 2.350798e-04 1.047942e-05 1.151284e-04
[1754,] 4.015510e-03 8.575103e-06 1.338354e-03
[1755,] 5.004382e-03 8.544744e-06 1.667941e-03
[1756,] 4.477498e-06 2.206868e-05 9.124658e-07
[1757,] 3.319033e-06 1.491400e-05 1.055842e-06
[1758,] 4.358021e-03 5.855307e-06 1.452719e-03
[1759,] 9.677410e-03 5.738946e-06 3.225831e-03
[1760,] 4.857389e-06 1.672694e-05 8.921175e-07
[1761,] 5.764907e-06 4.953091e-06 1.246355e-06
[1762,] 3.455245e-06 3.107402e-05 1.214839e-06
[1763,] 5.085538e-06 2.689558e-05 9.115047e-07
[1764,] 3.486472e-06 3.345063e-05 1.223950e-06
[1765,] 4.753773e-06 2.586827e-05 9.186735e-07
[1766,] 5.321261e-06 1.779105e-05 8.970719e-07
[1767,] 5.499000e-06 1.828772e-05 8.973873e-07
[1768,] 7.097647e-06 1.326535e-05 1.715596e-06
[1769,] 3.988281e-06 3.237913e-05 1.056013e-06
[1770,] 5.851350e-06 8.363682e-06 1.008699e-06
[1771,] 3.701362e-06 4.283020e-05 1.201089e-06
[1772,] 4.021081e-06 8.917771e-06 8.720358e-07
[1773,] 3.615433e-06 3.790524e-05 1.213740e-06
[1774,] 6.492625e-02 5.719956e-06 2.164174e-02
[1775,] 4.061752e-02 6.044006e-06 1.354024e-02
[1776,] 4.966458e-06 2.685731e-05 9.135845e-07
[1777,] 3.501716e-06 4.646652e-05 1.318879e-06
[1778,] 5.217573e-06 2.783499e-05 9.088259e-07
[1779,] 5.066385e-06 2.512342e-05 9.079245e-07
[1780,] 3.642794e-06 4.215126e-05 1.218368e-06
[1781,] 3.717522e-06 2.763694e-05 1.081956e-06
[1782,] 5.746985e-06 2.011476e-05 9.046797e-07
[1783,] 5.030269e-06 2.421616e-05 9.073471e-07
[1784,] 7.662644e-02 5.704705e-06 2.554181e-02
[1785,] 8.312606e-03 7.500668e-06 2.770968e-03
[1786,] 3.788015e-06 3.121947e-05 1.093302e-06
[1787,] 4.904970e-06 1.066389e-05 9.287466e-07
[1788,] 5.947701e-06 1.071214e-05 1.739145e-06
[1789,] 9.863677e-06 1.588662e-05 4.948325e-06
[1790,] 3.627389e-02 5.730809e-06 1.209136e-02
[1791,] 3.946467e-06 3.099695e-05 1.053812e-06
[1792,] 4.008509e-06 5.123394e-06 8.576038e-07
[1793,] 3.373442e-02 5.478493e-06 1.124481e-02
[1794,] 2.772845e-02 5.029060e-06 9.243377e-03
[1795,] 6.997510e-02 5.439838e-06 2.332610e-02
[1796,] 4.762951e-06 4.275101e-05 9.961379e-07
[1797,] 1.492386e-02 6.371499e-06 4.974308e-03
[1798,] 1.287734e-02 6.374080e-06 4.292177e-03
[1799,] 5.886400e-03 4.923199e-06 1.962065e-03
[1800,] 2.527324e-02 6.456072e-06 8.423833e-03
[1801,] 5.237971e-06 3.673354e-05 9.325706e-07
[1802,] 1.061554e-02 5.406083e-06 3.538786e-03
[1803,] 4.448140e-06 3.887048e-05 1.017078e-06
[1804,] 1.992945e-02 5.368281e-06 6.643637e-03
[1805,] 3.487969e-02 4.841671e-06 1.162682e-02
[1806,] 3.695419e-02 4.920132e-06 1.231840e-02
[1807,] 1.364710e-02 7.188997e-06 4.549978e-03
[1808,] 1.540617e-02 6.966794e-06 5.136430e-03
[1809,] 2.158720e-02 4.885164e-06 7.195929e-03
[1810,] 1.257113e-05 4.550363e-06 1.682323e-06
[1811,] 9.094843e-06 5.676515e-06 1.090920e-06
[1812,] 9.470177e-06 5.601935e-06 1.117556e-06
[1813,] 9.389466e-06 5.600979e-06 1.113627e-06
[1814,] 9.290879e-06 5.642274e-06 1.104131e-06
[1815,] 7.976053e-06 7.937563e-06 2.640038e-06
[1816,] 7.186184e-03 4.722389e-06 2.395552e-03
[1817,] 4.794064e-04 4.651115e-05 1.598615e-04
[1818,] 1.019285e-03 1.052247e-05 3.398551e-04
[1819,] 1.396664e-05 1.054691e-05 4.842690e-06
[1820,] 9.191245e-03 8.696515e-06 3.064149e-03
[1821,] 6.590203e-03 6.968975e-06 2.196991e-03
[1822,] 7.984086e-03 7.308793e-06 2.661704e-03
[1823,] 4.290167e-06 4.726306e-06 1.123951e-06
[1824,] 6.346206e-06 2.590084e-05 3.204289e-06
[1825,] 4.448227e-06 6.543471e-06 1.932415e-06
[1826,] 1.842341e-04 7.354038e-06 6.142449e-05
[1827,] 4.685614e-06 6.547424e-06 9.644053e-07
[1828,] 5.151300e-06 1.078543e-05 3.255827e-06
[1829,] 3.664698e-03 6.874344e-06 1.221681e-03
[1830,] 4.990597e-06 4.052792e-06 1.081915e-06
[1831,] 6.175334e-06 5.255682e-06 2.180881e-06
[1832,] 8.414074e-06 7.976240e-06 4.861352e-06
[1833,] 4.953850e-03 6.885823e-06 1.651442e-03
[1834,] 2.403511e-05 4.031853e-06 3.700311e-06
[1835,] 1.719867e-04 4.718533e-06 6.238375e-02
[1836,] 1.013544e-02 1.086903e-05 3.378565e-03
[1837,] 4.967495e-06 7.873817e-06 2.544657e-06
[1838,] 9.654763e-06 4.630819e-06 2.316759e-06
[1839,] 3.034875e-03 1.085999e-05 1.426520e-03
[1840,] 9.578656e-05 4.686581e-06 3.059985e-02
[1841,] 7.760473e-06 7.550471e-06 1.408711e-06
[1842,] 5.600773e-06 1.174737e-05 2.322181e-06
[1843,] 4.909030e-06 5.416682e-06 1.040648e-06
[1844,] 1.461168e-05 6.539980e-06 1.033192e-06
[1845,] 6.612599e-06 7.106454e-06 1.339854e-06
[1846,] 1.080787e-02 1.092181e-05 3.602723e-03
[1847,] 4.756647e-06 5.247494e-06 1.098863e-06
[1848,] 7.815596e-06 1.012638e-05 4.673898e-06
[1849,] 7.970699e-06 8.008979e-06 3.874015e-06
[1850,] 1.018865e-04 4.771015e-06 4.972533e-02
[1851,] 5.141197e-06 5.184565e-06 1.208082e-06
[1852,] 1.347479e-04 1.977731e-05 1.668725e-04
[1853,] 2.384492e-05 4.001097e-06 2.135283e-05
[1854,] 1.416174e-04 4.737464e-06 6.327586e-02
[1855,] 8.032151e-06 9.345511e-06 4.486820e-06
[1856,] 5.356104e-06 7.485242e-06 2.658484e-06
[1857,] 7.117209e-06 1.313239e-05 1.686209e-06
[1858,] 6.443061e-06 1.054836e-05 4.461517e-06
[1859,] 6.441169e-06 9.511497e-06 4.084694e-06
[1860,] 4.790574e-06 5.454415e-06 1.724737e-06
[1861,] 4.817007e-05 4.610293e-06 1.062993e-03
[1862,] 6.114824e-06 6.825314e-06 2.824481e-06
[1863,] 7.362603e-06 5.535699e-06 2.393173e-06
[1864,] 5.537661e-05 4.582395e-06 1.318310e-03
[1865,] 7.302247e-06 5.583656e-06 2.403979e-06
[1866,] 7.938760e-03 1.110148e-05 2.646332e-03
[1867,] 7.896539e-06 4.842010e-06 9.529000e-07
[1868,] 6.410966e-06 6.408897e-06 2.793845e-06
[1869,] 4.884843e-06 1.028606e-05 1.591485e-06
[1870,] 5.406195e-05 4.630128e-06 1.126717e-03
[1871,] 1.050313e-05 1.115140e-05 2.584816e-06
[1872,] 3.824040e-06 4.890104e-06 1.018204e-06
[1873,] 3.448915e-06 5.071814e-06 9.996519e-04
[1874,] 4.094526e-05 4.796339e-06 2.094231e-02
[1875,] 1.454036e-04 5.173909e-06 6.309279e-02
[1876,] 5.330748e-06 5.068207e-06 1.166211e-06
[1877,] 8.155688e-06 5.504670e-06 2.601184e-06
[1878,] 1.226175e-05 3.932865e-06 1.946295e-06
[1879,] 7.879804e-03 1.094551e-05 2.626670e-03
[1880,] 5.352491e-06 7.470216e-06 2.648679e-06
[1881,] 3.344511e-05 3.996908e-06 6.660449e-05
[1882,] 8.746416e-06 9.989750e-06 5.254336e-06
[1883,] 1.111176e-04 4.626356e-06 3.175585e-02
[1884,] 7.586564e-06 2.040100e-05 1.333573e-06
[1885,] 1.487913e-04 4.710789e-06 6.097850e-02
[1886,] 5.157367e-06 5.555625e-06 1.900193e-06
[1887,] 1.393103e-04 4.722169e-06 5.972944e-02
[1888,] 1.316520e-04 4.715444e-06 5.490310e-02
[1889,] 7.572593e-06 2.052180e-05 1.334103e-06
[1890,] 5.812613e-06 6.050235e-06 2.093778e-06
[1891,] 8.633689e-06 6.966268e-06 3.747768e-06
[1892,] 5.166065e-05 4.801856e-06 9.319355e-05
[1893,] 1.041534e-05 1.090832e-05 6.925897e-06
[1894,] 1.168506e-04 4.671200e-06 4.118210e-02
[1895,] 5.297213e-06 9.538439e-06 3.197371e-06
[1896,] 5.137866e-06 5.163420e-06 1.115188e-06
[1897,] 8.573631e-06 8.739871e-06 4.544907e-06
[1898,] 1.040305e-05 8.175726e-06 5.211951e-06
[1899,] 5.398102e-06 8.413597e-06 2.964665e-06
[1900,] 9.081591e-06 9.562383e-06 5.260850e-06
[1901,] 3.490471e-05 4.779233e-06 1.238251e-02
[1902,] 3.793393e-05 4.765765e-06 1.286652e-02
[1903,] 9.583543e-06 2.896856e-05 6.916978e-06
[1904,] 1.297658e-05 3.996155e-06 2.575617e-06
[1905,] 1.165559e-04 4.622347e-06 3.285465e-02
[1906,] 6.653925e-06 9.840619e-06 3.239804e-06
[1907,] 4.925661e-06 9.691570e-06 2.940988e-06
[1908,] 1.321954e-04 4.712243e-06 5.458915e-02
[1909,] 1.235589e-05 1.231164e-05 6.338477e-06
[1910,] 3.039361e-02 1.078355e-05 1.013146e-02
[1911,] 3.524516e-02 1.081981e-05 1.174869e-02
[1912,] 4.513839e-04 4.598795e-06 1.057377e-01
[1913,] 9.153821e-06 1.078856e-05 5.981792e-06
[1914,] 3.412189e-04 4.688614e-06 1.017466e-01
[1915,] 8.154352e-06 8.789449e-06 4.315211e-06
[1916,] 4.629195e-06 1.116392e-05 2.982097e-06
[1917,] 9.736275e-06 1.116902e-05 2.438723e-06
[1918,] 4.598169e-06 6.295718e-06 1.886185e-06
[1919,] 3.984627e-04 4.716937e-06 1.333839e-01
[1920,] 8.760750e-06 5.471483e-06 2.780655e-06
[1921,] 6.632927e-06 6.474102e-06 1.483028e-06
[1922,] 6.271740e-06 5.713277e-06 2.163270e-06
[1923,] 8.310877e-06 5.127296e-06 2.701007e-06
[1924,] 6.873575e-06 6.002515e-06 1.301939e-06
[1925,] 6.812823e-06 1.171114e-05 2.971347e-06
[1926,] 4.570046e-06 5.460347e-06 1.501722e-06
[1927,] 5.076168e-06 6.024243e-06 1.788904e-06
[1928,] 6.548419e-06 4.254377e-06 1.387802e-06
[1929,] 5.825573e-06 4.957854e-06 1.007801e-06
[1930,] 3.759210e-05 4.980577e-06 8.056844e-06
[1931,] 4.572193e-05 1.225546e-05 4.856544e-06
[1932,] 2.209748e-05 4.062435e-06 2.399912e-06
[1933,] 4.534967e-06 4.398603e-06 1.259992e-06
[1934,] 3.838187e-04 1.868895e-05 4.928595e-04
[1935,] 6.285970e-04 8.337435e-06 2.095244e-04
[1936,] 5.114311e-06 1.149081e-05 1.823262e-06
[1937,] 2.594579e-05 6.358882e-06 1.963252e-06
[1938,] 1.013731e-05 5.822782e-06 1.967975e-06
[1939,] 1.015044e-05 6.039597e-06 2.043974e-06
[1940,] 5.002628e-06 4.740059e-06 1.071223e-06
[1941,] 1.050832e-04 4.063684e-06 4.865089e-06
[1942,] 8.969885e-06 7.929959e-06 2.990084e-06
[1943,] 1.062026e-05 4.364014e-06 1.575739e-06
[1944,] 2.917523e-04 1.149174e-05 9.725380e-05
[1945,] 1.093332e-04 5.755078e-06 2.309918e-05
[1946,] 1.542685e-04 4.046697e-06 6.208164e-06
[1947,] 8.495437e-05 4.027952e-06 6.295934e-06
[1948,] 2.340620e-05 1.720713e-05 2.492566e-06
[1949,] 5.716546e-05 4.392047e-06 7.128127e-06
[1950,] 5.550224e-05 4.454683e-06 8.070514e-06
[1951,] 3.959667e-05 4.445903e-06 3.289856e-06
[1952,] 4.546979e-06 4.971898e-06 1.220221e-06
[1953,] 4.594665e-06 5.048444e-06 1.234841e-06
[1954,] 1.010184e-04 3.949559e-06 9.225344e-06
[1955,] 4.536503e-06 4.674295e-06 1.135128e-06
[1956,] 4.856591e-06 4.766972e-06 1.283030e-06
[1957,] 4.300297e-05 5.002136e-06 9.828253e-06
[1958,] 5.350861e-06 5.158464e-06 1.163359e-06
[1959,] 1.264583e-05 4.055936e-06 2.282061e-06
[1960,] 8.251064e-06 1.059111e-05 3.030273e-06
[1961,] 1.038360e-05 4.422683e-06 2.761370e-06
[1962,] 7.868889e-06 1.126359e-05 3.732498e-06
[1963,] 5.806767e-06 1.740401e-05 2.499690e-06
[1964,] 3.296958e-06 1.425149e-05 1.203525e-06
[1965,] 3.531080e-06 4.632451e-06 8.195244e-07
[1966,] 4.403021e-06 4.032409e-06 1.164161e-06
[1967,] 3.395378e-06 4.198734e-06 8.233855e-07
[1968,] 3.390267e-06 4.053409e-06 8.319165e-07
[1969,] 3.423836e-06 3.984813e-06 8.431653e-07
[1970,] 3.511441e-06 6.980201e-06 1.373413e-06
[1971,] 3.640034e-06 4.168414e-06 8.457980e-07
[1972,] 3.315805e-06 4.099230e-06 8.245559e-07
[1973,] 3.349673e-06 4.117151e-06 8.258114e-07
[1974,] 3.267601e-06 4.046017e-06 8.233144e-07
[1975,] 3.320274e-06 4.033612e-06 8.287868e-07
[1976,] 3.318755e-06 4.051312e-06 8.274210e-07
[1977,] 4.370460e-06 4.787546e-06 9.371585e-07
[1978,] 3.306576e-06 4.094215e-06 8.282454e-07
[1979,] 3.243916e-06 3.922870e-06 8.584752e-07
[1980,] 3.333205e-06 4.028220e-06 8.342593e-07
[1981,] 3.367434e-06 4.048705e-06 8.355462e-07
[1982,] 3.436330e-06 4.179730e-06 8.530666e-07
[1983,] 3.299978e-06 3.998582e-06 8.388871e-07
[1984,] 3.104531e-06 6.285179e-06 9.484666e-07
[1985,] 3.412846e-06 4.000529e-06 8.470553e-07
[1986,] 3.397131e-06 4.021671e-06 8.421898e-07
[1987,] 3.405554e-06 4.012768e-06 8.445857e-07
[1988,] 3.090711e-06 4.257976e-06 8.416248e-07
[1989,] 3.096261e-05 5.457072e-06 2.286386e-06
[1990,] 6.007090e-06 4.409537e-06 9.885057e-07
[1991,] 5.997507e-06 1.003828e-05 3.195919e-06
[1992,] 5.046731e-06 4.508117e-06 9.457568e-07
[1993,] 5.565602e-06 4.223371e-06 1.053274e-06
[1994,] 8.964914e-06 5.263809e-06 1.679521e-06
[1995,] 1.271630e-05 9.829311e-06 4.032216e-06
[1996,] 9.898444e-06 9.101112e-06 2.723308e-06
[1997,] 4.581609e-06 5.743989e-06 1.524037e-06
[1998,] 4.604719e-06 3.925662e-06 1.006738e-06
[1999,] 6.434146e-06 5.328116e-06 1.475868e-06
[2000,] 4.035729e-06 8.321272e-06 1.710326e-06
[2001,] 5.469686e-06 6.492927e-06 1.406370e-06
[2002,] 6.135693e-06 5.285093e-06 2.081069e-06
[2003,] 5.460764e-06 8.165281e-06 1.605878e-06
[2004,] 8.795499e-06 5.591730e-06 1.510517e-06
[2005,] 3.186083e-06 5.101624e-06 9.331168e-07
[2006,] 3.160966e-06 5.102205e-06 9.193701e-07
[2007,] 1.059205e-05 8.766195e-06 3.294808e-06
[2008,] 3.077318e-06 6.267232e-06 9.885625e-07
[2009,] 5.370704e-06 6.020840e-06 1.615781e-06
[2010,] 3.948130e-06 7.656273e-06 1.212304e-06
[2011,] 6.851522e-06 8.836202e-06 2.384803e-06
[2012,] 2.545484e-05 8.119409e-06 1.492018e-06
[2013,] 2.851840e-05 6.638439e-06 1.520254e-06
[2014,] 4.951936e-06 6.376041e-05 1.061514e-06
[2015,] 1.146929e-05 7.835402e-06 2.144185e-06
[2016,] 2.150931e-05 1.028072e-05 4.497801e-06
[2017,] 1.166704e-05 6.394158e-06 2.232625e-06
[2018,] 1.725258e-05 5.076970e-06 2.784376e-06
[2019,] 7.268054e-06 1.186771e-05 1.376356e-06
[2020,] 1.020593e-05 1.210158e-05 4.233954e-06
[2021,] 9.906415e-06 5.312785e-06 1.527745e-06
[2022,] 3.764887e-06 6.618385e-06 8.391671e-07
[2023,] 1.446162e-05 5.104126e-06 2.046866e-06
[2024,] 1.541328e-05 1.243272e-05 1.200235e-05
[2025,] 1.438548e-05 5.097529e-06 2.052752e-06
[2026,] 4.547555e-06 2.650031e-05 2.067488e-06
[2027,] 1.446492e-05 4.956015e-06 2.450807e-06
[2028,] 1.690396e-05 5.623780e-06 2.036366e-06
[2029,] 1.473462e-05 5.125842e-06 2.436159e-06
[2030,] 1.446823e-05 5.153887e-06 2.361919e-06
[2031,] 1.095533e-05 1.239676e-05 1.911693e-06
[2032,] 1.094717e-05 4.974508e-06 2.355340e-06
[2033,] 1.430846e-05 5.138194e-06 2.104118e-06
[2034,] 9.795537e-06 4.521108e-06 1.490168e-06
[2035,] 4.027613e-06 4.465091e-06 1.189803e-06
[2036,] 1.954503e-05 6.494183e-06 4.901936e-06
[2037,] 4.384933e-06 4.413835e-06 9.071888e-07
[2038,] 5.040800e-06 4.665886e-06 9.273200e-07
[2039,] 1.835004e-05 6.111947e-06 3.835738e-06
[2040,] 4.685413e-06 4.181138e-06 9.805073e-07
[2041,] 4.561625e-06 4.233275e-06 9.524918e-07
[2042,] 5.050288e-06 4.639874e-06 9.361374e-07
[2043,] 1.634249e-05 6.358039e-06 4.025677e-06
[2044,] 4.466873e-06 1.198927e-05 3.053669e-06
[2045,] 1.539731e-05 6.101814e-06 3.364936e-06
[2046,] 3.515150e-06 4.871333e-06 8.775191e-07
[2047,] 3.420604e-06 5.526012e-06 1.009872e-06
[2048,] 1.050637e-05 4.648305e-06 1.435747e-06
[2049,] 3.367227e-06 7.659373e-06 1.030706e-06
[2050,] 9.609648e-06 9.480061e-06 3.000181e-06
[2051,] 3.446909e-06 5.372845e-06 9.927098e-07
[2052,] 5.612721e-06 1.148626e-05 1.864655e-06
[2053,] 1.772422e-05 6.305533e-06 4.182530e-06
[2054,] 1.844048e-05 6.432009e-06 4.558228e-06
[2055,] 4.441515e-06 6.244860e-06 1.859888e-06
[2056,] 3.436819e-06 5.477200e-06 9.955130e-07
[2057,] 3.325433e-06 7.252023e-06 1.045072e-06
[2058,] 3.396582e-06 5.468398e-06 9.822992e-07
[2059,] 3.374487e-06 4.385391e-06 8.751615e-07
[2060,] 4.401453e-06 9.859162e-06 2.603438e-06
[2061,] 3.397907e-06 5.384994e-06 9.766887e-07
[2062,] 4.673382e-06 1.104928e-05 3.081076e-06
[2063,] 3.491879e-06 5.455579e-06 1.008393e-06
[2064,] 3.521431e-06 5.270586e-06 1.082317e-06
[2065,] 3.473750e-06 5.310191e-06 1.066795e-06
[2066,] 3.528726e-06 3.983420e-06 8.781637e-07
[2067,] 1.806773e-05 6.523134e-06 4.691095e-06
[2068,] 1.386348e-05 5.877406e-06 1.565475e-06
[2069,] 3.393879e-06 5.449996e-06 9.725402e-07
[2070,] 3.412116e-06 5.373610e-06 9.627317e-07
[2071,] 3.484577e-06 3.950578e-06 8.968755e-07
[2072,] 3.470105e-06 3.973376e-06 9.073222e-07
[2073,] 3.385800e-06 5.548753e-06 9.658793e-07
[2074,] 3.395489e-06 5.481102e-06 9.797432e-07
[2075,] 3.389315e-06 5.556209e-06 9.657462e-07
[2076,] 3.384967e-06 5.475297e-06 9.784930e-07
[2077,] 3.416103e-06 5.500382e-06 9.663560e-07
[2078,] 2.778825e-05 1.018941e-05 3.402853e-06
[2079,] 3.348572e-06 5.351271e-06 9.645215e-07
[2080,] 3.831864e-06 1.220069e-05 1.564823e-06
[2081,] 3.835374e-06 9.368308e-06 1.399664e-06
[2082,] 3.348496e-06 6.201390e-06 1.012108e-06
[2083,] 3.841229e-06 1.226105e-05 1.603996e-06
[2084,] 3.369197e-06 7.027755e-06 1.014447e-06
[2085,] 5.006256e-06 8.862762e-06 1.580969e-06
[2086,] 3.314191e-06 7.088174e-06 1.101090e-06
[2087,] 1.426342e-05 5.134260e-06 2.853385e-06
[2088,] 4.818648e-06 6.050354e-06 2.008740e-06
[2089,] 6.867646e-06 6.324213e-06 1.630624e-06
[2090,] 3.384108e-06 6.284989e-06 1.031738e-06
[2091,] 3.366862e-06 5.159514e-06 9.369066e-07
[2092,] 3.440311e-06 5.182211e-06 1.004313e-06
[2093,] 3.345304e-06 5.891591e-06 9.766983e-07
[2094,] 3.488161e-05 6.909205e-06 2.123351e-06
[2095,] 1.577212e-05 7.552441e-06 5.567797e-06
[2096,] 4.340705e-06 5.823367e-06 1.733193e-06
[2097,] 1.926445e-05 1.193704e-05 1.311891e-05
[2098,] 1.719969e-05 6.104129e-06 4.895265e-06
[2099,] 4.913331e-06 7.725089e-06 2.537830e-06
[2100,] 1.920859e-05 5.838632e-06 4.908930e-06
[2101,] 4.493177e-06 5.957285e-06 1.841590e-06
[2102,] 4.997019e-06 4.752446e-06 1.630184e-06
[2103,] 4.848552e-06 8.674548e-06 2.757180e-06
[2104,] 3.372125e-06 5.602128e-06 9.392333e-07
[2105,] 3.344032e-06 5.962838e-06 9.814044e-07
[2106,] 3.333455e-06 6.054532e-06 1.002027e-06
[2107,] 1.565611e-05 9.686121e-06 4.086673e-06
[2108,] 3.362838e-06 6.406737e-06 1.031445e-06
[2109,] 4.707166e-06 8.102220e-06 2.514457e-06
[2110,] 3.333292e-06 5.935808e-06 9.932992e-07
[2111,] 3.340811e-06 5.223601e-06 9.471765e-07
[2112,] 4.881490e-06 8.474844e-06 2.731473e-06
[2113,] 4.976315e-06 8.715949e-06 2.863197e-06
[2114,] 5.027917e-06 9.102447e-06 3.002521e-06
[2115,] 4.583312e-06 6.108628e-06 1.927237e-06
[2116,] 2.439434e-05 9.857089e-06 1.278223e-05
[2117,] 3.355105e-06 6.443887e-06 1.023424e-06
[2118,] 3.348391e-06 6.411813e-06 1.017397e-06
[2119,] 1.694804e-05 6.136253e-06 4.159697e-06
[2120,] 3.627494e-06 6.437710e-06 1.102761e-06
[2121,] 1.679895e-05 6.849104e-06 5.325039e-06
[2122,] 3.355232e-06 6.623916e-06 1.034518e-06
[2123,] 4.634442e-06 6.134146e-06 1.961338e-06
[2124,] 6.339752e-06 6.345137e-06 1.848554e-06
[2125,] 1.305639e-05 1.000378e-05 3.152589e-06
[2126,] 3.321066e-06 6.382456e-06 1.053530e-06
[2127,] 3.354024e-06 6.572545e-06 1.030747e-06
[2128,] 3.835415e-06 6.515656e-06 1.105111e-06
[2129,] 3.868440e-06 6.465863e-06 1.115191e-06
[2130,] 3.782712e-06 6.436924e-06 1.103427e-06
[2131,] 4.102046e-06 4.817643e-06 9.179581e-07
[2132,] 3.736501e-06 7.235519e-06 1.077617e-06
[2133,] 3.791938e-06 6.406463e-06 1.109461e-06
[2134,] 8.360752e-06 8.460859e-06 5.021700e-06
[2135,] 3.754020e-06 7.304826e-06 1.077149e-06
[2136,] 4.093939e-06 9.112031e-06 2.072957e-06
[2137,] 4.050628e-06 8.825271e-06 1.989103e-06
[2138,] 9.121699e-06 1.377378e-05 8.689081e-06
[2139,] 9.592057e-06 1.547967e-05 1.962714e-06
[2140,] 3.621616e-06 6.405748e-06 1.056743e-06
[2141,] 3.620472e-06 5.336010e-06 9.973311e-07
[2142,] 7.104253e-06 5.449013e-06 2.658882e-06
[2143,] 1.123869e-05 1.106908e-05 2.450520e-06
[2144,] 6.527136e-06 5.833424e-06 1.005957e-06
[2145,] 4.549064e-06 1.268924e-05 1.495130e-06
[2146,] 7.134163e-06 4.940750e-06 1.853634e-06
[2147,] 9.842094e-06 1.025160e-04 2.878303e-05
[2148,] 8.080311e-06 7.028488e-06 1.444492e-06
[2149,] 6.278780e-06 4.119284e-06 1.185627e-06
[2150,] 9.980291e-06 7.255963e-06 2.058561e-06
[2151,] 6.841013e-06 6.702462e-06 1.211587e-06
[2152,] 7.352238e-06 7.917877e-06 1.270073e-06
[2153,] 7.530459e-06 7.654698e-06 1.306336e-06
[2154,] 6.761161e-06 4.866064e-06 1.671272e-06
[2155,] 9.847256e-06 7.456627e-06 2.070601e-06
[2156,] 9.097211e-06 8.263898e-06 2.799878e-06
[2157,] 8.446129e-06 6.392176e-06 1.688518e-06
[2158,] 7.801941e-06 5.921289e-06 3.223122e-06
[2159,] 8.176713e-06 5.779821e-06 3.226259e-06
[2160,] 9.315750e-06 6.065230e-06 3.839074e-06
[2161,] 7.826677e-06 6.235796e-06 3.375058e-06
[2162,] 4.635137e-06 5.056887e-06 1.584605e-06
[2163,] 8.067319e-06 7.694864e-06 4.358614e-06
[2164,] 4.178234e-06 6.284133e-06 1.724893e-06
[2165,] 4.073034e-06 5.800801e-06 1.565458e-06
[2166,] 7.823734e-06 9.311891e-06 4.933994e-06
[2167,] 7.866928e-06 9.218720e-06 4.918429e-06
[2168,] 8.539660e-06 5.842763e-05 1.199425e-05
[2169,] 8.624594e-06 1.636889e-05 9.153121e-06
[2170,] 6.530543e-06 1.184843e-05 5.133463e-06
[2171,] 6.115923e-06 5.878308e-06 1.720287e-06
[2172,] 8.569477e-06 8.601744e-06 5.125470e-06
[2173,] 8.744298e-06 8.547885e-06 5.205193e-06
[2174,] 3.476323e-06 4.433116e-06 1.052973e-06
[2175,] 3.800398e-06 7.572671e-05 2.230459e-06
[2176,] 3.994907e-06 8.960430e-06 1.230500e-06
[2177,] 4.690682e-06 7.863372e-06 9.680448e-07
[2178,] 8.881023e-06 2.483661e-05 1.033876e-06
[2179,] 6.421812e-06 1.783626e-05 1.037884e-06
[2180,] 8.641678e-06 4.503333e-06 1.791041e-06
[2181,] 8.718331e-06 6.793762e-06 1.156536e-06
[2182,] 1.105272e-05 7.994690e-06 1.014879e-06
[2183,] 1.076845e-05 9.758276e-06 9.801594e-07
[2184,] 1.189624e-05 4.093169e-06 1.849458e-06
[2185,] 4.028599e-06 1.174961e-05 1.223571e-06
[2186,] 1.287966e-05 6.961344e-06 1.123374e-06
[2187,] 1.397508e-05 7.040695e-06 1.150223e-06
[2188,] 1.371534e-05 7.975809e-06 1.085599e-06
[2189,] 1.207480e-05 7.115290e-06 1.086915e-06
[2190,] 1.264853e-05 7.945499e-06 1.059276e-06
[2191,] 1.141116e-05 7.123649e-06 1.028140e-06
[2192,] 7.982933e-06 7.009731e-06 1.045773e-06
[2193,] 1.080976e-05 2.722133e-05 9.056722e-07
[2194,] 1.076023e-05 2.817437e-05 9.035085e-07
[2195,] 1.048897e-05 2.890685e-05 9.002056e-07
[2196,] 4.154315e-06 4.830215e-06 1.029575e-06
[2197,] 5.328501e-06 1.107061e-05 8.154327e-07
[2198,] 6.046139e-06 2.286561e-04 1.040256e-06
[2199,] 4.644500e-06 7.036717e-06 8.301892e-07
[2200,] 5.660082e-06 1.050234e-05 1.957260e-06
[2201,] 4.357960e-06 9.901832e-06 8.396111e-07
[2202,] 4.460194e-06 9.688443e-06 8.355525e-07
[2203,] 3.382322e-06 8.921469e-06 8.847733e-07
[2204,] 4.387925e-06 1.259627e-05 8.421260e-07
[2205,] 4.147274e-06 1.315990e-05 8.615206e-07
[2206,] 3.699045e-06 1.733134e-05 9.470670e-07
[2207,] 4.429459e-06 1.060092e-05 1.551055e-06
[2208,] 4.141740e-06 2.009495e-05 9.047439e-07
[2209,] 4.326428e-06 1.364120e-05 8.561016e-07
[2210,] 1.133934e-05 2.203730e-05 9.194089e-07
[2211,] 1.711789e-05 8.402405e-05 8.260510e-07
[2212,] 6.483467e-06 1.618113e-05 2.893270e-06
[2213,] 3.293068e-06 2.018882e-04 2.064343e-06
[2214,] 3.308388e-06 2.000122e-04 2.818161e-06
[2215,] 3.357845e-06 7.739385e-06 1.101019e-06
[2216,] 3.154097e-06 1.663374e-05 1.608379e-06
[2217,] 3.475379e-06 4.912937e-06 9.989476e-07
[2218,] 3.498429e-06 1.586043e-05 2.228521e-06
[2219,] 9.313484e-06 5.607358e-06 1.737120e-06
[2220,] 1.671082e-05 2.621185e-05 2.220121e-06
[2221,] 9.484190e-06 3.470952e-05 1.022609e-05
[2222,] 3.563172e-06 6.502135e-06 1.401989e-06
[2223,] 1.120086e-05 8.118839e-05 3.842753e-05
[2224,] 4.216052e-06 1.308220e-05 2.947857e-06
[2225,] 4.104866e-06 7.828931e-06 1.979372e-06
[2226,] 1.322084e-05 1.724914e-05 9.463457e-06
[2227,] 3.730798e-06 5.961378e-06 1.051195e-06
[2228,] 4.496534e-06 5.461183e-06 1.617298e-06
[2229,] 1.170221e-05 6.540686e-06 2.915795e-06
[2230,] 8.859489e-06 2.305100e-05 5.930206e-06
[2231,] 8.826612e-06 1.001181e-05 3.188447e-06
[2232,] 9.810496e-06 1.752396e-05 4.318293e-06
[2233,] 8.905012e-06 1.527328e-05 4.917051e-06
[2234,] 1.294320e-05 1.438070e-05 2.587067e-06
[2235,] 6.390215e-06 1.148955e-05 1.707339e-06
[2236,] 3.787264e-06 2.004128e-05 1.882091e-06
[2237,] 3.203061e-06 6.948253e-06 1.222269e-06
[2238,] 3.249419e-06 2.144994e-05 1.668185e-06
[2239,] 1.091941e-05 6.822746e-06 1.762902e-06
[2240,] 8.967480e-06 1.023302e-05 3.541823e-06
[2241,] 9.492753e-06 7.331187e-06 2.387669e-06
[2242,] 9.443782e-06 7.321901e-06 2.339183e-06
[2243,] 3.243965e-06 4.089792e-06 8.253026e-07
[2244,] 3.206792e-06 4.099687e-06 8.396786e-07
[2245,] 3.110091e-06 6.966281e-06 1.002609e-06
[2246,] 4.030412e-06 1.089641e-05 8.895223e-07
[2247,] 8.407864e-06 7.384507e-06 3.796332e-06
[2248,] 6.470182e-06 6.265901e-06 2.389066e-06
[2249,] 7.171564e-06 7.550531e-06 3.329166e-06
[2250,] 5.285313e-06 7.222480e-06 1.649501e-06
[2251,] 9.822916e-06 9.455320e-06 5.302360e-06
[2252,] 8.377981e-06 7.316162e-06 3.258888e-06
[2253,] 5.840257e-06 1.175542e-05 1.855045e-06
[2254,] 5.048593e-06 8.024146e-06 8.371303e-07
[2255,] 5.967405e-06 3.985847e-06 1.375263e-06
[2256,] 5.845523e-06 2.691338e-05 4.092692e-06
[2257,] 1.828946e-05 1.753176e-05 1.331517e-05
[2258,] 6.845191e-06 8.237574e-06 2.912357e-06
[2259,] 5.364119e-06 5.256480e-06 8.958287e-07
[2260,] 1.090152e-05 9.121841e-06 6.200950e-06
[2261,] 6.894769e-06 7.991740e-06 2.854190e-06
[2262,] 1.028967e-05 1.130506e-05 6.773004e-06
[2263,] 1.182685e-05 8.608420e-06 6.371540e-06
[2264,] 1.162840e-05 1.123431e-05 8.003402e-06
[2265,] 6.503614e-06 4.723998e-06 9.784951e-07
[2266,] 6.008872e-06 6.489899e-06 1.956902e-06
[2267,] 6.867718e-06 6.763666e-06 8.870455e-07
[2268,] 5.924774e-06 8.373561e-06 1.922126e-06
[2269,] 1.143130e-05 9.093392e-06 6.502538e-06
[2270,] 5.912725e-06 7.116086e-06 2.064502e-06
[2271,] 5.959454e-06 7.181843e-06 2.112018e-06
[2272,] 1.012347e-05 1.292188e-05 7.657462e-06
[2273,] 5.951087e-06 7.392421e-06 2.160766e-06
[2274,] 6.054437e-06 7.143849e-06 2.159126e-06
[2275,] 5.765280e-06 6.117146e-06 1.739785e-06
[2276,] 9.304724e-06 1.760677e-05 8.220067e-06
[2277,] 5.873547e-06 7.429338e-06 2.112758e-06
[2278,] 9.249065e-06 4.953282e-06 2.063020e-06
[2279,] 5.765956e-06 7.258133e-06 2.017552e-06
[2280,] 8.589331e-06 4.949848e-06 1.915898e-06
[2281,] 9.342528e-06 4.949615e-06 2.036777e-06
[2282,] 5.505134e-06 6.275499e-06 8.639352e-07
[2283,] 5.714986e-06 6.273001e-06 8.701750e-07
[2284,] 8.868834e-06 4.697761e-06 1.776925e-06
[2285,] 5.884680e-06 7.785457e-06 2.206289e-06
[2286,] 1.040560e-05 4.693996e-06 2.050851e-06
[2287,] 5.858399e-06 7.482177e-06 2.113448e-06
[2288,] 1.185301e-05 4.792540e-06 2.632790e-06
[2289,] 1.180904e-05 5.089988e-06 2.826453e-06
[2290,] 6.089993e-06 6.736088e-06 2.099444e-06
[2291,] 7.223567e-06 6.614862e-06 8.997887e-07
[2292,] 1.029323e-05 4.981693e-06 2.316531e-06
[2293,] 6.072131e-06 5.048144e-06 9.456468e-07
[2294,] 6.282349e-06 5.489411e-06 9.225092e-07
[2295,] 1.056682e-05 4.698518e-06 2.152576e-06
[2296,] 1.043858e-05 4.698696e-06 2.135299e-06
[2297,] 9.444427e-06 4.708788e-06 2.044806e-06
[2298,] 1.037401e-05 4.987825e-06 2.361136e-06
[2299,] 1.051553e-05 4.699111e-06 2.151101e-06
[2300,] 8.156979e-06 1.104366e-05 2.656893e-06
[2301,] 1.241864e-05 4.718158e-06 2.523598e-06
[2302,] 1.110039e-05 4.699633e-06 2.242258e-06
[2303,] 1.139224e-05 5.641558e-06 3.883894e-06
[2304,] 1.156644e-05 5.566247e-06 3.854659e-06
[2305,] 1.139028e-05 5.549257e-06 3.784012e-06
[2306,] 1.134975e-05 5.499582e-06 3.718200e-06
[2307,] 1.400582e-05 7.062165e-06 6.452986e-06
[2308,] 6.757336e-06 1.966326e-05 6.259315e-06
[2309,] 1.177584e-05 9.544831e-06 7.106616e-06
[2310,] 1.181981e-05 5.267893e-06 3.630929e-06
[2311,] 6.875332e-06 1.895376e-05 6.265512e-06
[2312,] 1.258916e-05 5.310283e-06 3.887796e-06
[2313,] 6.886558e-06 1.872186e-05 6.218072e-06
[2314,] 1.076766e-05 5.299985e-06 3.385816e-06
[2315,] 7.190890e-06 5.836598e-06 9.379529e-07
[2316,] 1.153662e-05 5.340312e-06 3.640495e-06
[2317,] 1.149039e-05 5.334691e-06 3.621535e-06
[2318,] 1.128956e-05 5.360338e-06 3.594780e-06
[2319,] 6.866436e-06 5.803788e-06 9.272286e-07
[2320,] 1.081056e-05 5.357491e-06 3.457670e-06
[2321,] 1.086457e-05 5.333787e-06 3.448293e-06
[2322,] 1.064214e-05 5.331823e-06 3.384691e-06
[2323,] 1.018005e-05 1.019488e-05 3.118315e-06
[2324,] 6.926236e-06 1.920769e-05 6.426510e-06
[2325,] 1.245718e-05 6.644562e-06 5.385492e-06
[2326,] 1.137434e-05 5.364004e-06 3.621231e-06
[2327,] 1.110136e-05 5.299124e-06 3.475380e-06
[2328,] 1.115696e-05 5.335112e-06 3.530145e-06
[2329,] 6.926707e-06 2.025487e-05 6.736892e-06
[2330,] 7.139755e-06 5.826826e-06 9.367234e-07
[2331,] 4.399783e-06 5.184086e-06 1.263307e-06
[2332,] 7.658955e-06 5.776640e-06 9.729258e-07
[2333,] 6.288339e-06 4.868807e-05 8.713077e-06
[2334,] 7.230985e-06 9.096225e-06 8.539412e-07
[2335,] 6.181758e-06 4.896080e-06 9.504515e-07
[2336,] 1.607220e-05 7.538420e-06 7.470256e-06
[2337,] 8.469402e-06 4.717232e-06 1.081036e-06
[2338,] 6.036622e-06 1.606193e-05 4.113078e-06
[2339,] 9.863648e-06 1.077935e-05 2.321437e-06
[2340,] 5.644184e-06 4.002895e-06 1.185579e-06
[2341,] 6.194314e-06 4.229758e-06 1.072089e-06
[2342,] 5.646079e-06 4.003029e-06 1.184369e-06
[2343,] 5.501259e-06 4.006484e-06 1.159115e-06
[2344,] 5.791794e-06 1.459010e-05 3.825957e-06
[2345,] 9.647953e-06 3.915001e-06 1.821822e-06
[2346,] 6.125287e-06 4.533504e-06 9.903222e-07
[2347,] 4.862056e-06 4.688666e-06 9.407019e-07
[2348,] 1.412314e-05 2.758425e-05 2.046940e-05
[2349,] 6.409952e-06 8.357361e-06 2.753219e-06
[2350,] 1.572704e-05 2.731563e-05 2.324839e-05
[2351,] 5.670316e-06 6.531103e-06 8.827441e-07
[2352,] 6.276110e-06 1.370107e-05 4.150499e-06
[2353,] 9.498019e-06 5.985199e-06 3.730850e-06
[2354,] 1.563215e-05 5.461650e-05 3.789215e-05
[2355,] 8.073384e-06 5.894037e-06 3.152117e-06
[2356,] 6.736826e-06 1.283331e-05 4.459418e-06
[2357,] 5.301924e-06 6.577043e-06 8.689981e-07
[2358,] 6.483309e-06 1.098863e-05 3.622965e-06
[2359,] 5.080677e-06 4.700619e-06 9.220316e-07
[2360,] 7.919954e-06 6.491807e-06 2.852521e-06
[2361,] 1.316340e-05 4.867131e-06 3.487042e-06
[2362,] 1.654254e-05 2.295198e-05 2.323607e-05
[2363,] 6.927520e-06 6.084504e-06 2.209962e-06
[2364,] 4.803244e-06 6.625783e-06 8.570848e-07
[2365,] 1.768647e-05 2.153093e-05 2.382421e-05
[2366,] 9.746288e-06 6.801308e-06 4.339594e-06
[2367,] 1.402391e-05 4.177508e-05 2.881024e-05
[2368,] 1.074717e-05 5.503689e-06 3.597269e-06
[2369,] 5.616402e-06 4.090291e-06 1.462703e-06
[2370,] 2.461691e-05 5.177639e-05 6.230016e-05
[2371,] 5.600690e-06 4.206982e-06 9.940363e-07
[2372,] 7.409369e-06 4.024159e-06 1.688507e-06
[2373,] 5.401182e-06 5.962653e-06 8.729273e-07
[2374,] 8.412760e-06 4.273626e-06 2.166138e-06
[2375,] 1.325868e-05 5.331954e-05 3.119010e-05
[2376,] 1.359316e-05 9.294091e-05 4.578286e-05
[2377,] 1.404574e-05 4.946720e-05 3.198553e-05
[2378,] 1.350658e-05 6.593005e-06 2.531026e-06
[2379,] 1.101877e-05 2.759726e-05 1.155381e-05
[2380,] 7.952622e-06 2.503377e-05 7.102783e-06
[2381,] 9.405716e-06 3.232807e-05 1.376945e-05
[2382,] 8.087650e-06 2.759742e-05 8.045132e-06
[2383,] 7.083010e-06 1.308401e-05 1.834831e-06
[2384,] 1.842291e-05 5.331874e-05 4.385527e-05
[2385,] 7.548375e-06 1.518779e-05 1.825328e-06
[2386,] 9.132032e-06 8.004513e-06 3.301906e-06
[2387,] 1.767461e-05 5.852902e-05 5.135522e-05
[2388,] 1.314206e-05 2.113107e-05 1.731835e-05
[2389,] 1.403767e-05 3.521035e-05 2.772906e-05
[2390,] 1.060801e-05 4.127101e-06 1.498603e-06
[2391,] 1.069209e-05 4.181111e-06 1.461936e-06
[2392,] 1.079885e-05 4.186621e-06 1.466216e-06
[2393,] 1.053859e-05 4.141460e-06 1.482177e-06
[2394,] 1.111010e-05 4.200469e-06 1.478895e-06
[2395,] 1.128849e-05 4.214279e-06 1.480992e-06
[2396,] 1.103374e-05 4.176115e-06 1.490629e-06
[2397,] 1.192846e-05 4.224007e-06 1.516554e-06
[2398,] 1.108145e-05 4.143618e-06 1.523509e-06
[2399,] 1.111232e-05 4.089259e-06 1.582491e-06
[2400,] 8.735121e-06 1.572457e-04 5.141902e-05
[2401,] 1.074316e-05 2.517682e-04 1.280444e-04
[2402,] 1.158523e-05 3.911003e-06 1.771578e-06
[2403,] 8.505686e-06 4.731558e-06 1.144580e-06
[2404,] 9.502030e-06 4.765403e-06 1.147154e-06
[2405,] 1.355000e-05 9.736370e-06 9.572355e-06
[2406,] 8.608979e-06 3.609267e-05 1.320999e-05
[2407,] 5.698205e-06 1.070536e-05 1.718644e-06
[2408,] 7.925450e-06 6.831764e-05 1.915369e-05
[2409,] 9.168366e-06 4.096414e-05 1.678432e-05
[2410,] 8.998067e-06 4.444403e-05 1.750442e-05
[2411,] 7.492717e-06 5.329129e-06 1.009347e-06
[2412,] 1.100400e-05 4.515095e-06 2.960034e-06
[2413,] 1.009740e-05 4.590066e-06 2.848063e-06
[2414,] 4.281193e-06 5.069599e-06 8.644519e-07
[2415,] 9.641691e-06 1.550474e-05 6.363475e-06
[2416,] 1.174876e-05 4.257502e-06 2.681274e-06
[2417,] 9.401799e-06 1.512858e-05 5.924202e-06
[2418,] 9.659967e-06 1.675669e-05 6.868789e-06
[2419,] 1.023111e-05 4.004643e-06 1.685532e-06
[2420,] 9.467057e-06 4.008858e-06 1.585906e-06
[2421,] 1.032799e-05 3.998675e-06 1.745147e-06
[2422,] 6.962152e-06 8.357433e-06 8.797249e-07
[2423,] 9.943315e-06 3.939568e-06 1.676819e-06
[2424,] 7.802885e-06 4.003799e-06 1.448510e-06
[2425,] 1.173801e-05 4.355043e-06 2.780551e-06
[2426,] 7.429732e-06 4.272254e-06 1.922195e-06
[2427,] 5.782481e-06 6.373140e-06 1.613480e-06
[2428,] 8.426346e-06 7.712573e-05 2.043095e-05
[2429,] 4.972228e-06 8.052493e-06 8.527807e-07
[2430,] 7.399650e-06 3.989334e-06 1.277042e-06
[2431,] 8.459229e-06 1.874483e-05 5.716390e-06
[2432,] 4.611796e-06 3.142474e-05 1.830159e-06
[2433,] 8.250767e-06 6.866942e-06 9.751606e-07
[2434,] 8.685039e-06 2.646842e-05 8.563088e-06
[2435,] 8.896053e-06 7.103033e-06 2.003605e-06
[2436,] 6.444432e-05 6.408608e-05 2.721050e-04
[2437,] 3.060850e-05 4.108391e-06 2.439542e-06
[2438,] 4.866839e-06 7.159881e-06 8.510729e-07
[2439,] 1.364890e-05 4.060006e-06 1.631638e-06
[2440,] 1.321878e-05 4.125206e-06 1.542670e-06
[2441,] 1.995367e-05 5.104854e-06 1.416385e-06
[2442,] 8.613376e-06 1.328629e-05 4.484231e-06
[2443,] 1.058583e-05 4.071463e-06 2.193366e-06
[2444,] 2.065648e-05 4.553340e-05 5.221482e-05
[2445,] 1.462282e-05 1.694178e-05 1.690880e-05
[2446,] 1.463793e-05 1.719508e-05 1.713848e-05
[2447,] 1.621223e-05 1.519526e-05 1.712485e-05
[2448,] 2.330431e-05 6.678715e-05 8.269573e-05
[2449,] 7.971576e-06 1.085193e-05 2.902434e-06
[2450,] 4.977227e-06 7.108891e-06 2.265091e-06
[2451,] 5.029145e-06 7.377119e-06 2.368628e-06
[2452,] 6.705686e-06 6.286525e-05 1.251452e-05
[2453,] 6.600936e-06 8.310453e-05 1.447632e-05
[2454,] 5.010310e-06 5.463910e-06 8.865779e-07
[2455,] 6.356034e-06 4.220148e-05 9.762141e-06
[2456,] 4.833832e-06 7.818644e-06 1.582434e-06
[2457,] 4.414875e-06 1.255661e-05 1.614601e-06
[2458,] 4.564536e-06 1.569350e-05 3.344000e-06
[2459,] 3.859808e-06 9.039408e-05 1.123807e-06
[2460,] 6.357317e-06 1.076753e-05 3.379221e-06
[2461,] 6.121656e-06 3.917589e-06 1.387606e-06
[2462,] 8.123800e-06 4.949226e-06 1.170812e-06
[2463,] 7.373463e-06 1.561863e-05 1.866545e-06
[2464,] 7.294602e-06 7.140419e-06 3.152567e-06
[2465,] 3.234557e-06 4.935302e-06 1.032607e-06
[2466,] 6.921106e-06 6.011532e-06 1.205632e-06
[2467,] 9.160047e-06 7.070537e-06 2.067388e-06
[2468,] 3.268880e-06 6.420128e-06 1.242691e-06
[2469,] 9.211432e-06 7.070428e-06 2.072272e-06
[2470,] 5.644788e-06 4.790627e-06 1.771454e-06
[2471,] 3.740204e-06 5.188329e-06 1.315414e-06
[2472,] 9.444127e-06 8.527906e-06 2.316812e-06
[2473,] 9.288639e-06 7.070769e-06 2.079141e-06
[2474,] 8.146391e-06 7.612118e-06 3.790123e-06
[2475,] 7.620043e-06 6.061298e-06 1.356591e-06
[2476,] 3.138813e-06 6.426958e-06 1.057892e-06
[2477,] 7.019840e-06 4.827277e-06 2.176943e-06
[2478,] 9.296350e-06 7.060651e-06 2.095659e-06
[2479,] 9.350640e-06 7.061700e-06 2.093458e-06
[2480,] 8.815907e-06 4.878598e-06 1.424181e-06
[2481,] 5.014346e-06 5.198822e-06 1.542503e-06
[2482,] 1.022942e-05 4.441018e-06 1.502019e-06
[2483,] 9.822309e-06 4.033172e-06 1.394184e-06
[2484,] 6.423505e-06 1.166860e-05 1.320315e-06
[2485,] 3.077630e-06 8.890412e-06 1.201177e-06
[2486,] 9.160168e-06 4.351443e-06 1.194775e-06
[2487,] 1.095833e-05 4.250276e-06 1.328381e-06
[2488,] 9.017066e-06 7.042335e-06 2.155437e-06
[2489,] 3.576594e-06 3.974684e-06 9.579603e-07
[2490,] 5.263026e-06 1.016672e-05 2.456939e-06
[2491,] 3.820257e-06 4.142122e-05 4.973740e-06
[2492,] 7.210741e-06 4.708238e-06 1.776434e-06
[2493,] 7.409937e-06 4.004982e-06 1.365055e-06
[2494,] 8.611889e-06 6.676717e-06 3.143502e-06
[2495,] 7.438561e-06 7.658794e-06 3.138270e-06
[2496,] 7.628356e-06 5.971381e-06 2.463338e-06
[2497,] 7.759998e-06 4.554079e-06 1.681917e-06
[2498,] 6.212719e-06 5.046194e-06 1.511989e-06
[2499,] 8.523629e-06 1.071125e-05 3.532435e-06
[2500,] 6.773656e-06 4.163745e-06 1.281833e-06
[2501,] 8.026653e-06 3.968359e-06 1.284377e-06
[2502,] 8.004067e-06 3.967427e-06 1.279581e-06
[2503,] 7.745357e-06 3.967247e-06 1.263371e-06
[2504,] 3.645113e-06 1.084986e-05 1.020066e-06
[2505,] 5.654394e-06 1.038278e-05 1.757707e-06
[2506,] 5.688748e-06 1.041469e-05 1.759661e-06
[2507,] 4.925345e-06 4.032475e-06 1.198805e-06
[2508,] 9.622667e-06 4.426882e-06 2.147095e-06
[2509,] 9.990796e-06 5.445586e-06 1.646855e-06
[2510,] 1.026534e-05 5.079838e-06 1.541824e-06
[2511,] 1.214733e-05 4.394362e-06 1.744836e-06
[2512,] 7.419524e-06 1.017315e-05 2.807463e-06
[2513,] 9.492090e-06 6.120314e-06 1.903681e-06
[2514,] 8.840036e-06 8.846161e-06 2.319179e-06
[2515,] 5.733626e-06 3.981048e-06 1.178775e-06
[2516,] 3.145647e-06 4.148583e-06 8.444803e-07
[2517,] 3.162282e-06 5.075663e-06 8.654131e-07
[2518,] 7.995846e-06 1.089799e-05 1.875196e-06
[2519,] 3.157274e-06 4.674992e-06 8.461246e-07
[2520,] 4.812842e-06 1.088516e-05 1.128524e-06
[2521,] 9.577207e-06 3.789999e-05 7.646919e-06
[2522,] 8.862151e-06 1.180046e-05 4.474358e-06
[2523,] 9.116146e-06 7.424441e-06 2.748102e-06
[2524,] 8.934398e-06 1.632295e-05 3.844984e-06
[2525,] 8.875200e-06 2.035445e-05 5.022217e-06
[2526,] 3.125680e-06 1.002155e-05 1.068020e-06
[2527,] 7.104292e-06 8.934190e-06 2.065357e-06
[2528,] 5.913939e-06 1.069508e-05 1.955903e-06
[2529,] 3.099950e-06 4.125924e-06 8.396326e-07
[2530,] 3.103034e-06 4.159556e-06 8.390826e-07
[2531,] 8.655421e-06 6.636569e-06 1.725849e-06
[2532,] 3.108737e-06 4.409294e-06 8.548635e-07
[2533,] 3.059923e-06 4.915307e-06 8.824918e-07
[2534,] 8.724675e-06 5.307619e-06 1.604571e-06
[2535,] 8.881325e-06 1.094777e-05 2.950365e-06
[2536,] 3.113271e-06 4.344977e-06 8.610895e-07
[2537,] 1.162635e-05 8.499561e-06 2.026369e-06
[2538,] 3.215014e-06 6.524004e-06 1.156562e-06
[2539,] 3.607275e-06 6.891285e-06 9.990984e-07
[2540,] 1.109748e-05 8.842893e-06 2.174631e-06
[2541,] 1.262181e-05 5.845069e-06 1.854044e-06
[2542,] 1.113349e-05 6.683652e-06 1.723632e-06
[2543,] 3.105896e-06 6.071607e-06 9.337156e-07
[2544,] 3.117115e-06 4.552469e-06 8.563332e-07
[2545,] 4.452810e-06 8.701891e-06 1.448033e-06
[2546,] 3.102051e-06 4.997530e-06 8.874553e-07
[2547,] 3.126073e-06 4.771150e-06 8.628103e-07
[2548,] 3.098899e-06 7.072220e-06 1.010346e-06
[2549,] 3.173906e-06 5.444329e-06 8.795832e-07
[2550,] 3.142249e-06 4.134672e-06 8.522006e-07
[2551,] 3.099885e-06 4.137646e-06 8.444214e-07
[2552,] 3.097244e-06 4.515066e-06 8.647012e-07
[2553,] 3.111926e-06 4.146161e-06 8.493532e-07
[2554,] 3.098497e-06 4.837673e-06 8.842471e-07
[2555,] 3.234308e-06 6.443528e-06 9.080172e-07
[2556,] 3.211652e-06 4.139075e-06 8.683962e-07
[2557,] 3.902974e-06 1.991330e-05 2.806964e-06
[2558,] 3.393667e-06 3.959620e-06 8.513061e-07
[2559,] 8.887630e-06 6.513368e-06 2.590203e-06
[2560,] 9.495445e-06 7.715107e-06 2.723283e-06
[2561,] 7.999778e-06 9.359271e-06 2.008244e-06
[2562,] 3.306126e-06 2.986310e-05 2.269016e-06
[2563,] 8.706629e-06 7.615684e-06 3.007352e-06
[2564,] 3.348760e-06 3.257935e-05 2.688223e-06
[2565,] 8.197136e-06 9.737067e-06 2.010544e-06
[2566,] 3.170963e-06 4.144722e-06 8.866489e-07
[2567,] 9.770679e-06 4.509053e-06 1.490573e-06
[2568,] 6.405694e-06 5.383790e-06 1.669394e-06
[2569,] 6.578504e-06 8.012777e-06 1.279763e-06
[2570,] 3.161404e-06 3.948177e-06 8.524835e-07
[2571,] 7.867913e-06 8.593573e-06 2.187477e-06
[2572,] 7.892460e-06 8.598309e-06 2.200960e-06
[2573,] 7.993377e-06 8.859964e-06 2.212337e-06
[2574,] 1.017012e-05 4.409470e-06 1.483367e-06
[2575,] 3.281347e-06 8.734994e-06 1.456258e-06
[2576,] 9.102671e-06 4.493748e-06 1.710045e-06
[2577,] 3.469120e-06 4.095832e-05 2.952827e-06
[2578,] 8.898454e-06 4.994583e-06 1.967638e-06
[2579,] 7.907448e-06 8.972139e-06 2.710735e-06
[2580,] 1.901654e-05 1.878852e-04 1.648494e-04
[2581,] 1.530097e-05 4.877376e-04 2.252991e-04
[2582,] 7.816876e-06 8.273635e-06 2.093654e-06
[2583,] 7.699158e-06 9.255156e-06 2.253024e-06
[2584,] 2.366942e-05 9.888756e-05 1.268798e-04
[2585,] 2.161424e-05 1.439067e-04 1.481209e-04
[2586,] 1.451088e-05 2.995106e-05 2.705916e-05
[2587,] 2.027084e-05 4.955334e-05 6.499171e-05
[2588,] 2.454959e-05 2.716628e-05 4.852082e-05
[2589,] 2.084901e-05 4.414274e-05 6.124021e-05
[2590,] 2.414179e-05 1.633142e-05 3.034515e-05
[2591,] 2.213586e-05 7.913874e-06 8.284129e-06
[2592,] 2.978435e-05 1.089947e-04 1.839552e-04
[2593,] 2.885952e-05 9.874226e-05 1.638695e-04
[2594,] 2.908722e-05 1.181194e-04 1.898775e-04
[2595,] 2.548486e-05 1.100797e-04 1.516964e-04
[2596,] 2.718711e-05 1.077163e-04 1.622432e-04
[2597,] 8.574717e-06 6.500309e-06 3.228923e-06
[2598,] 3.516670e-06 2.322785e-05 2.288108e-06
[2599,] 2.864718e-05 1.109981e-04 1.775961e-04
[2600,] 8.735575e-06 9.267721e-06 2.577372e-06
[2601,] 2.350585e-05 2.334934e-05 4.119390e-05
[2602,] 2.908517e-05 9.528987e-05 1.612748e-04
[2603,] 8.878152e-06 9.011445e-06 3.014619e-06
[2604,] 3.017989e-05 1.469064e-05 3.440595e-05
[2605,] 3.998512e-05 5.591107e-05 1.548724e-04
[2606,] 3.974006e-05 5.845199e-05 1.596110e-04
[2607,] 1.673291e-05 1.007976e-05 1.190773e-05
[2608,] 4.142188e-05 6.962149e-05 1.938692e-04
[2609,] 8.526229e-06 9.118203e-06 2.634957e-06
[2610,] 4.052985e-05 6.798648e-05 1.858925e-04
[2611,] 1.564447e-05 2.804352e-05 2.820291e-05
[2612,] 3.718240e-05 6.800191e-05 1.675586e-04
[2613,] 3.819831e-05 7.435105e-05 1.863094e-04
[2614,] 3.517779e-05 7.308958e-06 1.076491e-05
[2615,] 3.997186e-05 8.157479e-05 2.125536e-04
[2616,] 4.156840e-05 1.983252e-04 4.194493e-04
[2617,] 2.555005e-05 3.536216e-05 6.492440e-05
[2618,] 1.544766e-05 3.513612e-05 3.449255e-05
[2619,] 9.180999e-06 5.242785e-06 3.194634e-06
[2620,] 8.763198e-06 9.900231e-06 2.333004e-06
[2621,] 8.863098e-06 4.549437e-06 2.254296e-06
[2622,] 2.369303e-05 1.218264e-05 4.457951e-06
[2623,] 2.675721e-05 8.839105e-06 4.927082e-06
[2624,] 6.588803e-06 1.105121e-05 2.149278e-06
[2625,] 3.793654e-06 5.577626e-06 1.049587e-06
[2626,] 3.377243e-06 5.097615e-06 9.656977e-07
[2627,] 1.849126e-05 8.488083e-06 3.857126e-06
[2628,] 3.997773e-06 7.090565e-06 1.757079e-06
[2629,] 3.612163e-06 2.500590e-05 3.239902e-06
[2630,] 3.189424e-06 6.075123e-06 9.533061e-07
[2631,] 1.948016e-05 7.289809e-06 4.176819e-06
[2632,] 4.995228e-06 8.886640e-06 2.757572e-06
[2633,] 6.633432e-06 1.303772e-05 2.824500e-06
[2634,] 4.950976e-06 1.351641e-05 3.583629e-06
[2635,] 3.429381e-06 7.713517e-06 9.569808e-07
[2636,] 6.505541e-06 9.258641e-05 2.182984e-05
[2637,] 8.839163e-06 4.493848e-06 1.548201e-06
[2638,] 3.163801e-06 1.020072e-05 1.096083e-06
[2639,] 3.210928e-06 7.768121e-06 9.839207e-07
[2640,] 2.556171e-05 1.180430e-05 3.281869e-06
[2641,] 3.762925e-06 6.997986e-06 1.652635e-06
[2642,] 5.559332e-06 1.445577e-05 4.935999e-06
[2643,] 2.955443e-05 1.734060e-05 2.634343e-06
[2644,] 3.660311e-05 6.667787e-06 1.037903e-05
[2645,] 4.179515e-06 6.433623e-06 1.817058e-06
[2646,] 3.382969e-06 6.417014e-06 8.953571e-07
[2647,] 3.325197e-06 6.163824e-06 8.971011e-07
[2648,] 4.637519e-06 4.861451e-06 1.284882e-06
[2649,] 3.361221e-06 9.566759e-06 1.273469e-06
[2650,] 3.220768e-06 1.051144e-05 1.062188e-06
[2651,] 3.249840e-05 8.660358e-06 4.250877e-06
[2652,] 9.003459e-06 6.500537e-06 1.974506e-06
[2653,] 5.655427e-06 3.236212e-05 8.264584e-06
[2654,] 6.729600e-06 4.170725e-06 1.337752e-06
[2655,] 8.891594e-06 1.458418e-05 5.023760e-06
[2656,] 7.586364e-06 4.578354e-06 2.182744e-06
[2657,] 3.964835e-06 1.002354e-05 2.101787e-06
[2658,] 4.825134e-06 1.725003e-05 4.498035e-06
[2659,] 1.089991e-05 9.553948e-06 1.961047e-06
[2660,] 1.387345e-05 1.168920e-05 5.912664e-06
[2661,] 5.432224e-06 8.771366e-06 2.894880e-06
[2662,] 1.521669e-05 8.102119e-05 6.639781e-05
[2663,] 1.721398e-05 1.008853e-05 1.294397e-05
[2664,] 9.998441e-06 9.469335e-06 1.879812e-06
[2665,] 5.739875e-06 8.982197e-06 3.070056e-06
[2666,] 1.329545e-05 7.455652e-05 5.109232e-05
[2667,] 5.248854e-06 8.761164e-06 2.770115e-06
[2668,] 5.515493e-06 8.303264e-06 2.822694e-06
[2669,] 5.565098e-06 8.838499e-06 2.996070e-06
[2670,] 1.993785e-05 3.562650e-05 5.079904e-05
[2671,] 1.896891e-05 3.180501e-05 4.343753e-05
[2672,] 5.599076e-06 8.410016e-06 2.900056e-06
[2673,] 1.925083e-05 2.719257e-05 3.853923e-05
[2674,] 5.584492e-06 7.004235e-06 2.521141e-06
[2675,] 1.991143e-05 4.064397e-05 5.634196e-05
[2676,] 1.911932e-05 9.993427e-05 1.096191e-04
[2677,] 2.200287e-05 3.923170e-05 6.164580e-05
[2678,] 2.100035e-05 4.099202e-05 6.050961e-05
[2679,] 5.928667e-06 1.166899e-05 2.015301e-06
[2680,] 2.120120e-05 4.065776e-05 6.079473e-05
[2681,] 1.347200e-05 6.749200e-05 4.997041e-05
[2682,] 5.817331e-06 5.522298e-05 1.261258e-05
[2683,] 1.237693e-05 7.577731e-06 2.155270e-06
[2684,] 5.795472e-06 6.359270e-05 1.366329e-05
[2685,] 5.207746e-06 5.015219e-06 1.699258e-06
[2686,] 5.743844e-06 5.052568e-06 1.880751e-06
[2687,] 4.684826e-06 5.153314e-06 1.583396e-06
[2688,] 4.704359e-06 5.023786e-06 1.545384e-06
[2689,] 6.117190e-06 1.496760e-05 2.747391e-06
[2690,] 5.774238e-06 5.309438e-06 2.108917e-06
[2691,] 5.866520e-06 4.300254e-06 1.593577e-06
[2692,] 4.744575e-06 5.083259e-06 1.578755e-06
[2693,] 4.658783e-06 5.306937e-06 1.625167e-06
[2694,] 4.731660e-06 5.185420e-06 1.610169e-06
[2695,] 1.094864e-05 6.643110e-06 1.999947e-06
```
