## Supplementary material for "Characterization of shared and ancestry-specific signals driving complex traits using multi-ancestry fine-mapping": s1_data.bim

```
11	chr11:118043735:G:A	0	118043735	A	G
11	chr11:118043835:G:A	0	118043835	A	G
11	chr11:118043937:G:C	0	118043937	C	G
11	chr11:118044340:C:T	0	118044340	T	C
11	chr11:118044730:C:T	0	118044730	T	C
11	chr11:118045977:C:T	0	118045977	T	C
11	chr11:118046441:A:C	0	118046441	C	A
11	chr11:118046542:A:G	0	118046542	G	A
11	chr11:118046907:C:T	0	118046907	T	C
11	chr11:118047247:T:C	0	118047247	C	T
11	chr11:118047987:C:T	0	118047987	T	C
11	chr11:118048662:G:A	0	118048662	A	G
11	chr11:118049031:T:A	0	118049031	A	T
11	chr11:118049862:C:T	0	118049862	T	C
11	chr11:118050839:T:A	0	118050839	A	T
11	chr11:118051428:G:A	0	118051428	A	G
11	chr11:118051771:C:T	0	118051771	T	C
11	chr11:118052316:A:G	0	118052316	G	A
11	chr11:118052327:AGTGG:A	0	118052327	A	AGTGG
11	chr11:118052364:C:T	0	118052364	T	C
11	chr11:118052537:G:T	0	118052537	T	G
11	chr11:118052643:G:A	0	118052643	A	G
11	chr11:118053268:G:A	0	118053268	A	G
11	chr11:118053440:G:A	0	118053440	A	G
11	chr11:118053563:C:T	0	118053563	T	C
11	chr11:118054259:C:T	0	118054259	T	C
11	chr11:118054536:C:T	0	118054536	T	C
11	chr11:118054866:C:T	0	118054866	T	C
11	chr11:118054953:G:A	0	118054953	A	G
11	chr11:118055036:C:T	0	118055036	T	C
11	chr11:118055443:G:A	0	118055443	A	G
11	chr11:118055457:T:A	0	118055457	A	T
11	chr11:118056020:A:G	0	118056020	G	A
11	chr11:118056055:A:G	0	118056055	G	A
11	chr11:118056961:G:A	0	118056961	A	G
11	chr11:118057044:A:G	0	118057044	G	A
11	chr11:118057074:A:T	0	118057074	T	A
11	chr11:118057246:A:G	0	118057246	G	A
11	chr11:118058286:G:C	0	118058286	C	G
11	chr11:118058957:C:T	0	118058957	T	C
11	chr11:118059713:G:A	0	118059713	A	G
11	chr11:118060638:G:A	0	118060638	A	G
11	chr11:118060774:T:A	0	118060774	A	T
11	chr11:118060861:C:T	0	118060861	T	C
11	chr11:118061209:C:T	0	118061209	T	C
11	chr11:118061327:C:T	0	118061327	T	C
11	chr11:118061915:T:C	0	118061915	C	T
11	chr11:118063400:A:C	0	118063400	C	A
11	chr11:118063558:T:A	0	118063558	A	T
11	chr11:118063580:A:G	0	118063580	G	A
11	chr11:118063883:G:A	0	118063883	A	G
11	chr11:118063989:C:G	0	118063989	G	C
11	chr11:118065068:C:T	0	118065068	T	C
11	chr11:118065125:T:G	0	118065125	G	T
11	chr11:118065524:T:C	0	118065524	C	T
11	chr11:118066416:A:G	0	118066416	G	A
11	chr11:118066510:C:A	0	118066510	A	C
11	chr11:118066633:A:G	0	118066633	G	A
11	chr11:118067662:C:T	0	118067662	T	C
11	chr11:118069018:C:A	0	118069018	A	C
11	chr11:118069020:A:G	0	118069020	G	A
11	chr11:118069617:C:T	0	118069617	T	C
11	chr11:118069897:G:A	0	118069897	A	G
11	chr11:118070731:TCACTGAGACTGCCGGCAAATTA:T	0	118070731	T	TCACTGAGACTGCCGGCAAATTA
11	chr11:118070839:A:G	0	118070839	G	A
11	chr11:118071132:A:C	0	118071132	C	A
11	chr11:118071183:T:C	0	118071183	C	T
11	chr11:118071410:C:T	0	118071410	T	C
11	chr11:118073770:T:C	0	118073770	C	T
11	chr11:118074446:C:T	0	118074446	T	C
11	chr11:118074770:G:T	0	118074770	T	G
11	chr11:118075360:A:G	0	118075360	G	A
11	chr11:118075423:C:T	0	118075423	T	C
11	chr11:118075671:C:T	0	118075671	T	C
11	chr11:118075929:A:AG	0	118075929	AG	A
11	chr11:118075976:T:C	0	118075976	C	T
11	chr11:118076005:A:G	0	118076005	G	A
11	chr11:118076134:C:T	0	118076134	T	C
11	chr11:118076388:A:G	0	118076388	G	A
11	chr11:118076493:C:T	0	118076493	T	C
11	chr11:118076509:TG:T	0	118076509	T	TG
11	chr11:118076718:T:C	0	118076718	C	T
11	chr11:118076739:C:T	0	118076739	T	C
11	chr11:118076983:A:G	0	118076983	G	A
11	chr11:118077365:C:T	0	118077365	T	C
11	chr11:118077777:T:C	0	118077777	C	T
11	chr11:118078182:G:A	0	118078182	A	G
11	chr11:118078606:C:T	0	118078606	T	C
11	chr11:118079092:A:G	0	118079092	G	A
11	chr11:118079146:G:A	0	118079146	A	G
11	chr11:118079484:G:A	0	118079484	A	G
11	chr11:118080081:T:C	0	118080081	C	T
11	chr11:118080806:G:C	0	118080806	C	G
11	chr11:118081376:G:A	0	118081376	A	G
11	chr11:118081382:C:T	0	118081382	T	C
11	chr11:118081672:C:T	0	118081672	T	C
11	chr11:118082056:G:T	0	118082056	T	G
11	chr11:118082184:T:C	0	118082184	C	T
11	chr11:118082245:A:G	0	118082245	G	A
11	chr11:118082973:G:A	0	118082973	A	G
11	chr11:118083366:A:G	0	118083366	G	A
11	chr11:118083535:T:C	0	118083535	C	T
11	chr11:118083594:A:G	0	118083594	G	A
11	chr11:118083635:T:C	0	118083635	C	T
11	chr11:118083942:C:G	0	118083942	G	C
11	chr11:118084009:G:A	0	118084009	A	G
11	chr11:118085044:A:G	0	118085044	G	A
11	chr11:118085095:T:C	0	118085095	C	T
11	chr11:118085623:G:T	0	118085623	T	G
11	chr11:118085694:T:C	0	118085694	C	T
11	chr11:118086228:A:G	0	118086228	G	A
11	chr11:118086256:G:A	0	118086256	A	G
11	chr11:118087035:C:T	0	118087035	T	C
11	chr11:118087433:T:C	0	118087433	C	T
11	chr11:118087681:T:C	0	118087681	C	T
11	chr11:118087714:A:T	0	118087714	T	A
11	chr11:118088012:GGA:G	0	118088012	G	GGA
11	chr11:118088194:A:G	0	118088194	G	A
11	chr11:118088396:T:TG	0	118088396	TG	T
11	chr11:118088657:G:A	0	118088657	A	G
11	chr11:118089712:A:G	0	118089712	G	A
11	chr11:118089875:G:C	0	118089875	C	G
11	chr11:118089946:G:A	0	118089946	A	G
11	chr11:118090094:A:G	0	118090094	G	A
11	chr11:118090594:C:G	0	118090594	G	C
11	chr11:118090781:CTCTT:C	0	118090781	C	CTCTT
11	chr11:118091019:A:G	0	118091019	G	A
11	chr11:118091124:C:T	0	118091124	T	C
11	chr11:118091193:T:C	0	118091193	C	T
11	chr11:118091712:TC:T	0	118091712	T	TC
11	chr11:118092017:G:C	0	118092017	C	G
11	chr11:118092920:A:T	0	118092920	T	A
11	chr11:118093051:G:A	0	118093051	A	G
11	chr11:118093224:A:G	0	118093224	G	A
11	chr11:118093226:C:A	0	118093226	A	C
11	chr11:118093240:C:T	0	118093240	T	C
11	chr11:118093624:C:T	0	118093624	T	C
11	chr11:118093750:T:C	0	118093750	C	T
11	chr11:118093775:T:A	0	118093775	A	T
11	chr11:118094158:C:G	0	118094158	G	C
11	chr11:118094367:G:A	0	118094367	A	G
11	chr11:118094390:A:G	0	118094390	G	A
11	chr11:118094706:C:T	0	118094706	T	C
11	chr11:118094815:A:G	0	118094815	G	A
11	chr11:118094880:C:T	0	118094880	T	C
11	chr11:118094887:C:T	0	118094887	T	C
11	chr11:118094931:G:A	0	118094931	A	G
11	chr11:118095068:A:G	0	118095068	G	A
11	chr11:118095463:G:A	0	118095463	A	G
11	chr11:118095470:G:T	0	118095470	T	G
11	chr11:118096761:C:T	0	118096761	T	C
11	chr11:118097083:C:T	0	118097083	T	C
11	chr11:118097124:G:T	0	118097124	T	G
11	chr11:118098407:G:A	0	118098407	A	G
11	chr11:118098448:T:C	0	118098448	C	T
11	chr11:118098659:C:T	0	118098659	T	C
11	chr11:118099974:G:A	0	118099974	A	G
11	chr11:118099981:T:C	0	118099981	C	T
11	chr11:118101256:G:A	0	118101256	A	G
11	chr11:118101828:A:T	0	118101828	T	A
11	chr11:118102221:C:A	0	118102221	A	C
11	chr11:118102332:C:T	0	118102332	T	C
11	chr11:118102430:G:A	0	118102430	A	G
11	chr11:118102503:G:T	0	118102503	T	G
11	chr11:118102623:C:G	0	118102623	G	C
11	chr11:118102724:G:A	0	118102724	A	G
11	chr11:118102739:G:A	0	118102739	A	G
11	chr11:118102796:A:G	0	118102796	G	A
11	chr11:118102843:C:A	0	118102843	A	C
11	chr11:118103768:C:A	0	118103768	A	C
11	chr11:118103769:C:T	0	118103769	T	C
11	chr11:118103885:A:G	0	118103885	G	A
11	chr11:118103924:C:A	0	118103924	A	C
11	chr11:118103978:T:C	0	118103978	C	T
11	chr11:118104044:G:A	0	118104044	A	G
11	chr11:118104058:TGGG:T	0	118104058	T	TGGG
11	chr11:118104117:G:A	0	118104117	A	G
11	chr11:118104222:C:T	0	118104222	T	C
11	chr11:118104346:A:G	0	118104346	G	A
11	chr11:118104358:C:T	0	118104358	T	C
11	chr11:118104861:C:T	0	118104861	T	C
11	chr11:118105052:C:G	0	118105052	G	C
11	chr11:118105154:T:C	0	118105154	C	T
11	chr11:118105162:G:A	0	118105162	A	G
11	chr11:118105353:A:G	0	118105353	G	A
11	chr11:118105632:A:G	0	118105632	G	A
11	chr11:118105853:A:G	0	118105853	G	A
11	chr11:118106963:G:A	0	118106963	A	G
11	chr11:118106978:T:C	0	118106978	C	T
11	chr11:118107008:A:G	0	118107008	G	A
11	chr11:118107133:G:T	0	118107133	T	G
11	chr11:118107161:C:G	0	118107161	G	C
11	chr11:118107234:T:C	0	118107234	C	T
11	chr11:118107388:C:T	0	118107388	T	C
11	chr11:118107532:C:T	0	118107532	T	C
11	chr11:118107549:A:G	0	118107549	G	A
11	chr11:118108152:A:G	0	118108152	G	A
11	chr11:118108436:C:T	0	118108436	T	C
11	chr11:118108629:A:G	0	118108629	G	A
11	chr11:118108725:C:T	0	118108725	T	C
11	chr11:118108749:C:T	0	118108749	T	C
11	chr11:118109029:C:A	0	118109029	A	C
11	chr11:118109099:C:T	0	118109099	T	C
11	chr11:118109135:T:C	0	118109135	C	T
11	chr11:118109136:G:A	0	118109136	A	G
11	chr11:118109174:C:T	0	118109174	T	C
11	chr11:118109624:T:C	0	118109624	C	T
11	chr11:118110587:A:G	0	118110587	G	A
11	chr11:118110853:A:G	0	118110853	G	A
11	chr11:118110893:T:G	0	118110893	G	T
11	chr11:118111574:G:T	0	118111574	T	G
11	chr11:118111664:T:G	0	118111664	G	T
11	chr11:118111677:T:G	0	118111677	G	T
11	chr11:118111749:A:G	0	118111749	G	A
11	chr11:118111780:T:G	0	118111780	G	T
11	chr11:118112339:G:A	0	118112339	A	G
11	chr11:118112764:T:G	0	118112764	G	T
11	chr11:118113086:C:T	0	118113086	T	C
11	chr11:118113541:T:A	0	118113541	A	T
11	chr11:118114280:C:T	0	118114280	T	C
11	chr11:118116007:T:C	0	118116007	C	T
11	chr11:118116037:AG:A	0	118116037	A	AG
11	chr11:118116326:G:A	0	118116326	A	G
11	chr11:118116676:C:T	0	118116676	T	C
11	chr11:118116768:A:C	0	118116768	C	A
11	chr11:118116858:C:T	0	118116858	T	C
11	chr11:118116890:G:T	0	118116890	T	G
11	chr11:118117367:T:C	0	118117367	C	T
11	chr11:118117508:G:A	0	118117508	A	G
11	chr11:118117824:G:A	0	118117824	A	G
11	chr11:118118531:G:A	0	118118531	A	G
11	chr11:118118586:G:C	0	118118586	C	G
11	chr11:118118722:AG:A	0	118118722	A	AG
11	chr11:118118839:G:A	0	118118839	A	G
11	chr11:118119038:A:G	0	118119038	G	A
11	chr11:118119120:A:T	0	118119120	T	A
11	chr11:118119229:G:T	0	118119229	T	G
11	chr11:118119274:C:T	0	118119274	T	C
11	chr11:118119838:T:C	0	118119838	C	T
11	chr11:118120111:T:G	0	118120111	G	T
11	chr11:118120319:G:A	0	118120319	A	G
11	chr11:118120461:A:T	0	118120461	T	A
11	chr11:118120585:TA:T	0	118120585	T	TA
11	chr11:118120618:A:G	0	118120618	G	A
11	chr11:118120666:A:G	0	118120666	G	A
11	chr11:118121090:A:G	0	118121090	G	A
11	chr11:118121102:T:G	0	118121102	G	T
11	chr11:118121468:T:A	0	118121468	A	T
11	chr11:118121850:T:C	0	118121850	C	T
11	chr11:118121905:G:A	0	118121905	A	G
11	chr11:118121930:G:A	0	118121930	A	G
11	chr11:118122003:C:G	0	118122003	G	C
11	chr11:118122680:G:A	0	118122680	A	G
11	chr11:118122707:C:T	0	118122707	T	C
11	chr11:118123715:G:A	0	118123715	A	G
11	chr11:118123899:G:A	0	118123899	A	G
11	chr11:118125404:C:T	0	118125404	T	C
11	chr11:118125485:A:G	0	118125485	G	A
11	chr11:118125687:C:A	0	118125687	A	C
11	chr11:118126170:C:G	0	118126170	G	C
11	chr11:118126645:T:C	0	118126645	C	T
11	chr11:118126712:G:A	0	118126712	A	G
11	chr11:118126758:A:G	0	118126758	G	A
11	chr11:118127007:T:G	0	118127007	G	T
11	chr11:118127521:G:A	0	118127521	A	G
11	chr11:118128037:T:C	0	118128037	C	T
11	chr11:118128119:A:C	0	118128119	C	A
11	chr11:118128509:G:C	0	118128509	C	G
11	chr11:118130081:C:T	0	118130081	T	C
11	chr11:118130267:T:TC	0	118130267	TC	T
11	chr11:118130730:C:T	0	118130730	T	C
11	chr11:118131657:C:T	0	118131657	T	C
11	chr11:118134148:A:G	0	118134148	G	A
11	chr11:118135693:C:T	0	118135693	T	C
11	chr11:118136242:C:T	0	118136242	T	C
11	chr11:118138670:A:G	0	118138670	G	A
11	chr11:118138959:T:C	0	118138959	C	T
11	chr11:118140175:G:C	0	118140175	C	G
11	chr11:118141061:G:A	0	118141061	A	G
11	chr11:118141090:C:T	0	118141090	T	C
11	chr11:118141145:G:A	0	118141145	A	G
11	chr11:118141449:G:A	0	118141449	A	G
11	chr11:118141595:G:A	0	118141595	A	G
11	chr11:118141908:C:T	0	118141908	T	C
11	chr11:118142319:G:A	0	118142319	A	G
11	chr11:118142548:G:GT	0	118142548	GT	G
11	chr11:118142872:AG:A	0	118142872	A	AG
11	chr11:118144158:C:T	0	118144158	T	C
11	chr11:118145117:G:A	0	118145117	A	G
11	chr11:118145353:C:T	0	118145353	T	C
11	chr11:118145558:G:T	0	118145558	T	G
11	chr11:118145907:C:G	0	118145907	G	C
11	chr11:118146266:T:A	0	118146266	A	T
11	chr11:118146373:G:A	0	118146373	A	G
11	chr11:118146378:G:A	0	118146378	A	G
11	chr11:118146650:G:T	0	118146650	T	G
11	chr11:118146719:C:A	0	118146719	A	C
11	chr11:118146730:A:G	0	118146730	G	A
11	chr11:118146930:T:C	0	118146930	C	T
11	chr11:118147050:C:T	0	118147050	T	C
11	chr11:118147307:A:G	0	118147307	G	A
11	chr11:118148010:G:A	0	118148010	A	G
11	chr11:118148052:G:A	0	118148052	A	G
11	chr11:118149191:T:C	0	118149191	C	T
11	chr11:118149853:A:G	0	118149853	G	A
11	chr11:118151392:C:T	0	118151392	T	C
11	chr11:118151893:G:A	0	118151893	A	G
11	chr11:118155202:G:A	0	118155202	A	G
11	chr11:118155254:C:T	0	118155254	T	C
11	chr11:118155834:G:A	0	118155834	A	G
11	chr11:118155960:T:C	0	118155960	C	T
11	chr11:118157379:C:T	0	118157379	T	C
11	chr11:118157452:A:C	0	118157452	C	A
11	chr11:118159337:T:A	0	118159337	A	T
11	chr11:118159371:G:C	0	118159371	C	G
11	chr11:118159470:C:T	0	118159470	T	C
11	chr11:118159773:T:C	0	118159773	C	T
11	chr11:118159918:G:A	0	118159918	A	G
11	chr11:118160491:G:T	0	118160491	T	G
11	chr11:118160496:G:A	0	118160496	A	G
11	chr11:118161271:G:A	0	118161271	A	G
11	chr11:118161513:T:C	0	118161513	C	T
11	chr11:118161527:C:A	0	118161527	A	C
11	chr11:118162344:A:G	0	118162344	G	A
11	chr11:118162357:G:C	0	118162357	C	G
11	chr11:118163486:G:A	0	118163486	A	G
11	chr11:118163508:G:A	0	118163508	A	G
11	chr11:118163689:C:T	0	118163689	T	C
11	chr11:118163713:AAGTC:A	0	118163713	A	AAGTC
11	chr11:118164155:G:A	0	118164155	A	G
11	chr11:118164342:C:T	0	118164342	T	C
11	chr11:118164371:C:T	0	118164371	T	C
11	chr11:118164372:A:G	0	118164372	G	A
11	chr11:118165062:T:C	0	118165062	C	T
11	chr11:118165288:T:C	0	118165288	C	T
11	chr11:118165817:T:C	0	118165817	C	T
11	chr11:118165879:C:T	0	118165879	T	C
11	chr11:118166227:G:A	0	118166227	A	G
11	chr11:118166849:G:A	0	118166849	A	G
11	chr11:118167098:G:T	0	118167098	T	G
11	chr11:118167216:G:A	0	118167216	A	G
11	chr11:118167937:G:A	0	118167937	A	G
11	chr11:118167982:T:C	0	118167982	C	T
11	chr11:118168026:C:T	0	118168026	T	C
11	chr11:118169895:C:T	0	118169895	T	C
11	chr11:118170387:G:A	0	118170387	A	G
11	chr11:118170418:T:C	0	118170418	C	T
11	chr11:118171891:G:A	0	118171891	A	G
11	chr11:118173189:C:A	0	118173189	A	C
11	chr11:118173224:C:A	0	118173224	A	C
11	chr11:118173323:AG:A	0	118173323	A	AG
11	chr11:118173645:A:G	0	118173645	G	A
11	chr11:118173735:G:T	0	118173735	T	G
11	chr11:118174025:T:A	0	118174025	A	T
11	chr11:118174708:G:A	0	118174708	A	G
11	chr11:118175131:G:A	0	118175131	A	G
11	chr11:118175855:G:A	0	118175855	A	G
11	chr11:118178121:T:C	0	118178121	C	T
11	chr11:118178542:C:G	0	118178542	G	C
11	chr11:118179044:T:C	0	118179044	C	T
11	chr11:118179633:T:G	0	118179633	G	T
11	chr11:118180064:A:G	0	118180064	G	A
11	chr11:118180140:C:T	0	118180140	T	C
11	chr11:118180243:G:A	0	118180243	A	G
11	chr11:118180931:A:G	0	118180931	G	A
11	chr11:118181142:T:C	0	118181142	C	T
11	chr11:118183144:A:C	0	118183144	C	A
11	chr11:118183413:T:C	0	118183413	C	T
11	chr11:118183609:T:C	0	118183609	C	T
11	chr11:118183630:G:A	0	118183630	A	G
11	chr11:118183716:C:T	0	118183716	T	C
11	chr11:118184267:GGGAGGCTGTGA:G	0	118184267	G	GGGAGGCTGTGA
11	chr11:118184502:T:C	0	118184502	C	T
11	chr11:118184558:C:T	0	118184558	T	C
11	chr11:118185018:C:T	0	118185018	T	C
11	chr11:118185086:G:A	0	118185086	A	G
11	chr11:118185332:A:G	0	118185332	G	A
11	chr11:118185377:T:C	0	118185377	C	T
11	chr11:118186007:G:A	0	118186007	A	G
11	chr11:118186108:C:T	0	118186108	T	C
11	chr11:118186512:C:T	0	118186512	T	C
11	chr11:118187068:C:G	0	118187068	G	C
11	chr11:118187441:A:G	0	118187441	G	A
11	chr11:118187643:A:G	0	118187643	G	A
11	chr11:118187827:C:T	0	118187827	T	C
11	chr11:118188842:T:C	0	118188842	C	T
11	chr11:118189199:T:C	0	118189199	C	T
11	chr11:118189834:T:C	0	118189834	C	T
11	chr11:118190765:C:T	0	118190765	T	C
11	chr11:118191052:G:A	0	118191052	A	G
11	chr11:118191083:C:T	0	118191083	T	C
11	chr11:118191553:C:T	0	118191553	T	C
11	chr11:118192315:T:C	0	118192315	C	T
11	chr11:118192634:A:G	0	118192634	G	A
11	chr11:118192764:A:G	0	118192764	G	A
11	chr11:118193867:A:T	0	118193867	T	A
11	chr11:118195389:A:G	0	118195389	G	A
11	chr11:118195867:T:C	0	118195867	C	T
11	chr11:118195980:C:T	0	118195980	T	C
11	chr11:118196197:C:T	0	118196197	T	C
11	chr11:118196294:A:G	0	118196294	G	A
11	chr11:118196417:C:T	0	118196417	T	C
11	chr11:118196472:C:G	0	118196472	G	C
11	chr11:118196477:C:A	0	118196477	A	C
11	chr11:118196906:A:G	0	118196906	G	A
11	chr11:118198037:T:C	0	118198037	C	T
11	chr11:118198234:C:T	0	118198234	T	C
11	chr11:118198848:G:C	0	118198848	C	G
11	chr11:118199264:C:A	0	118199264	A	C
11	chr11:118199549:G:A	0	118199549	A	G
11	chr11:118199702:T:A	0	118199702	A	T
11	chr11:118200073:G:A	0	118200073	A	G
11	chr11:118200382:T:C	0	118200382	C	T
11	chr11:118201121:G:A	0	118201121	A	G
11	chr11:118201142:A:G	0	118201142	G	A
11	chr11:118201466:T:C	0	118201466	C	T
11	chr11:118201517:G:A	0	118201517	A	G
11	chr11:118201658:G:A	0	118201658	A	G
11	chr11:118202001:C:T	0	118202001	T	C
11	chr11:118202303:C:T	0	118202303	T	C
11	chr11:118202629:T:C	0	118202629	C	T
11	chr11:118203318:G:A	0	118203318	A	G
11	chr11:118203402:A:G	0	118203402	G	A
11	chr11:118203622:A:G	0	118203622	G	A
11	chr11:118204437:C:A	0	118204437	A	C
11	chr11:118205289:C:T	0	118205289	T	C
11	chr11:118205354:T:G	0	118205354	G	T
11	chr11:118206238:T:A	0	118206238	A	T
11	chr11:118206974:C:T	0	118206974	T	C
11	chr11:118206975:A:G	0	118206975	G	A
11	chr11:118208003:G:A	0	118208003	A	G
11	chr11:118208046:C:T	0	118208046	T	C
11	chr11:118209152:G:T	0	118209152	T	G
11	chr11:118209370:G:A	0	118209370	A	G
11	chr11:118209418:G:T	0	118209418	T	G
11	chr11:118209553:C:T	0	118209553	T	C
11	chr11:118209805:C:T	0	118209805	T	C
11	chr11:118209970:T:C	0	118209970	C	T
11	chr11:118210056:T:A	0	118210056	A	T
11	chr11:118210262:G:A	0	118210262	A	G
11	chr11:118210630:A:T	0	118210630	T	A
11	chr11:118210753:C:T	0	118210753	T	C
11	chr11:118212018:CT:C	0	118212018	C	CT
11	chr11:118212949:A:G	0	118212949	G	A
11	chr11:118214013:G:A	0	118214013	A	G
11	chr11:118214265:G:A	0	118214265	A	G
11	chr11:118215354:A:T	0	118215354	T	A
11	chr11:118215491:A:G	0	118215491	G	A
11	chr11:118216654:G:T	0	118216654	T	G
11	chr11:118217126:G:A	0	118217126	A	G
11	chr11:118217241:A:G	0	118217241	G	A
11	chr11:118217517:T:A	0	118217517	A	T
11	chr11:118217647:T:C	0	118217647	C	T
11	chr11:118217917:G:C	0	118217917	C	G
11	chr11:118218152:G:T	0	118218152	T	G
11	chr11:118218719:C:A	0	118218719	A	C
11	chr11:118218939:G:A	0	118218939	A	G
11	chr11:118219089:AT:A	0	118219089	A	AT
11	chr11:118219717:G:A	0	118219717	A	G
11	chr11:118219966:C:G	0	118219966	G	C
11	chr11:118220352:C:T	0	118220352	T	C
11	chr11:118220374:T:C	0	118220374	C	T
11	chr11:118220763:T:C	0	118220763	C	T
11	chr11:118221032:C:G	0	118221032	G	C
11	chr11:118221299:T:C	0	118221299	C	T
11	chr11:118222832:C:T	0	118222832	T	C
11	chr11:118222849:C:T	0	118222849	T	C
11	chr11:118223443:A:G	0	118223443	G	A
11	chr11:118223798:A:G	0	118223798	G	A
11	chr11:118224041:T:C	0	118224041	C	T
11	chr11:118225088:C:T	0	118225088	T	C
11	chr11:118225313:A:C	0	118225313	C	A
11	chr11:118225358:G:A	0	118225358	A	G
11	chr11:118225744:C:T	0	118225744	T	C
11	chr11:118226103:G:A	0	118226103	A	G
11	chr11:118226176:C:T	0	118226176	T	C
11	chr11:118227326:A:G	0	118227326	G	A
11	chr11:118228247:G:A	0	118228247	A	G
11	chr11:118228725:AT:A	0	118228725	A	AT
11	chr11:118228902:G:A	0	118228902	A	G
11	chr11:118229461:T:G	0	118229461	G	T
11	chr11:118229789:G:A	0	118229789	A	G
11	chr11:118229984:CAT:C	0	118229984	C	CAT
11	chr11:118230367:C:T	0	118230367	T	C
11	chr11:118230731:G:A	0	118230731	A	G
11	chr11:118230970:T:C	0	118230970	C	T
11	chr11:118231343:C:T	0	118231343	T	C
11	chr11:118231468:GT:G	0	118231468	G	GT
11	chr11:118232634:G:A	0	118232634	A	G
11	chr11:118233257:A:C	0	118233257	C	A
11	chr11:118233708:T:C	0	118233708	C	T
11	chr11:118233862:T:C	0	118233862	C	T
11	chr11:118233912:G:A	0	118233912	A	G
11	chr11:118234507:C:T	0	118234507	T	C
11	chr11:118234518:T:C	0	118234518	C	T
11	chr11:118235017:C:T	0	118235017	T	C
11	chr11:118236089:T:C	0	118236089	C	T
11	chr11:118236780:C:T	0	118236780	T	C
11	chr11:118237090:A:G	0	118237090	G	A
11	chr11:118237355:T:C	0	118237355	C	T
11	chr11:118237616:C:A	0	118237616	A	C
11	chr11:118238382:G:A	0	118238382	A	G
11	chr11:118238481:G:A	0	118238481	A	G
11	chr11:118238645:T:C	0	118238645	C	T
11	chr11:118239487:A:T	0	118239487	T	A
11	chr11:118240262:T:C	0	118240262	C	T
11	chr11:118240631:G:A	0	118240631	A	G
11	chr11:118241718:C:T	0	118241718	T	C
11	chr11:118241731:C:T	0	118241731	T	C
11	chr11:118242126:T:A	0	118242126	A	T
11	chr11:118242196:G:A	0	118242196	A	G
11	chr11:118242330:T:A	0	118242330	A	T
11	chr11:118243192:G:C	0	118243192	C	G
11	chr11:118243231:T:C	0	118243231	C	T
11	chr11:118243629:A:G	0	118243629	G	A
11	chr11:118243758:C:T	0	118243758	T	C
11	chr11:118244098:T:C	0	118244098	C	T
11	chr11:118244138:T:A	0	118244138	A	T
11	chr11:118244277:C:G	0	118244277	G	C
11	chr11:118244432:G:A	0	118244432	A	G
11	chr11:118244811:T:C	0	118244811	C	T
11	chr11:118244881:C:A	0	118244881	A	C
11	chr11:118245087:A:G	0	118245087	G	A
11	chr11:118245164:A:C	0	118245164	C	A
11	chr11:118245165:G:A	0	118245165	A	G
11	chr11:118245410:CCATT:C	0	118245410	C	CCATT
11	chr11:118245781:T:C	0	118245781	C	T
11	chr11:118245807:C:A	0	118245807	A	C
11	chr11:118245810:T:G	0	118245810	G	T
11	chr11:118246403:C:T	0	118246403	T	C
11	chr11:118246899:G:A	0	118246899	A	G
11	chr11:118246994:GA:G	0	118246994	G	GA
11	chr11:118247223:A:C	0	118247223	C	A
11	chr11:118248305:T:C	0	118248305	C	T
11	chr11:118248439:G:A	0	118248439	A	G
11	chr11:118248472:C:T	0	118248472	T	C
11	chr11:118248496:A:G	0	118248496	G	A
11	chr11:118248833:A:C	0	118248833	C	A
11	chr11:118249022:A:T	0	118249022	T	A
11	chr11:118249242:T:G	0	118249242	G	T
11	chr11:118249389:C:T	0	118249389	T	C
11	chr11:118249636:C:T	0	118249636	T	C
11	chr11:118250706:G:A	0	118250706	A	G
11	chr11:118250838:G:C	0	118250838	C	G
11	chr11:118251007:A:C	0	118251007	C	A
11	chr11:118251339:A:C	0	118251339	C	A
11	chr11:118251362:T:C	0	118251362	C	T
11	chr11:118251535:T:C	0	118251535	C	T
11	chr11:118251700:G:T	0	118251700	T	G
11	chr11:118252022:A:G	0	118252022	G	A
11	chr11:118252773:A:G	0	118252773	G	A
11	chr11:118252802:A:G	0	118252802	G	A
11	chr11:118253034:CAGG:C	0	118253034	C	CAGG
11	chr11:118253377:T:C	0	118253377	C	T
11	chr11:118253732:G:A	0	118253732	A	G
11	chr11:118253886:T:C	0	118253886	C	T
11	chr11:118254329:A:G	0	118254329	G	A
11	chr11:118254362:T:C	0	118254362	C	T
11	chr11:118254644:A:G	0	118254644	G	A
11	chr11:118254910:T:C	0	118254910	C	T
11	chr11:118254957:G:A	0	118254957	A	G
11	chr11:118255713:C:CT	0	118255713	CT	C
11	chr11:118255861:C:T	0	118255861	T	C
11	chr11:118255960:T:C	0	118255960	C	T
11	chr11:118255967:C:A	0	118255967	A	C
11	chr11:118256038:G:A	0	118256038	A	G
11	chr11:118256189:C:T	0	118256189	T	C
11	chr11:118256205:C:T	0	118256205	T	C
11	chr11:118256255:ACTTT:A	0	118256255	A	ACTTT
11	chr11:118256599:G:A	0	118256599	A	G
11	chr11:118256632:A:G	0	118256632	G	A
11	chr11:118256727:C:T	0	118256727	T	C
11	chr11:118257753:G:A	0	118257753	A	G
11	chr11:118257857:A:T	0	118257857	T	A
11	chr11:118257860:A:T	0	118257860	T	A
11	chr11:118257862:TAGC:T	0	118257862	T	TAGC
11	chr11:118258625:C:T	0	118258625	T	C
11	chr11:118258868:A:T	0	118258868	T	A
11	chr11:118258990:T:C	0	118258990	C	T
11	chr11:118259253:C:T	0	118259253	T	C
11	chr11:118259434:A:G	0	118259434	G	A
11	chr11:118259484:T:C	0	118259484	C	T
11	chr11:118260334:T:C	0	118260334	C	T
11	chr11:118260508:C:T	0	118260508	T	C
11	chr11:118261990:G:A	0	118261990	A	G
11	chr11:118263882:C:T	0	118263882	T	C
11	chr11:118264438:C:T	0	118264438	T	C
11	chr11:118264734:C:T	0	118264734	T	C
11	chr11:118264823:A:G	0	118264823	G	A
11	chr11:118265258:T:G	0	118265258	G	T
11	chr11:118265445:G:A	0	118265445	A	G
11	chr11:118266030:G:T	0	118266030	T	G
11	chr11:118266156:G:A	0	118266156	A	G
11	chr11:118266668:G:A	0	118266668	A	G
11	chr11:118266809:C:T	0	118266809	T	C
11	chr11:118266845:A:G	0	118266845	G	A
11	chr11:118266952:T:C	0	118266952	C	T
11	chr11:118267196:A:G	0	118267196	G	A
11	chr11:118267914:T:C	0	118267914	C	T
11	chr11:118268207:C:T	0	118268207	T	C
11	chr11:118268283:G:A	0	118268283	A	G
11	chr11:118269421:C:T	0	118269421	T	C
11	chr11:118271904:C:T	0	118271904	T	C
11	chr11:118272215:C:T	0	118272215	T	C
11	chr11:118272653:C:T	0	118272653	T	C
11	chr11:118272871:G:A	0	118272871	A	G
11	chr11:118273494:A:G	0	118273494	G	A
11	chr11:118273565:G:A	0	118273565	A	G
11	chr11:118273730:A:G	0	118273730	G	A
11	chr11:118274089:T:G	0	118274089	G	T
11	chr11:118275795:C:T	0	118275795	T	C
11	chr11:118276169:A:T	0	118276169	T	A
11	chr11:118277431:A:G	0	118277431	G	A
11	chr11:118277556:C:T	0	118277556	T	C
11	chr11:118278407:T:C	0	118278407	C	T
11	chr11:118279544:T:G	0	118279544	G	T
11	chr11:118280420:T:C	0	118280420	C	T
11	chr11:118280731:G:A	0	118280731	A	G
11	chr11:118282982:A:G	0	118282982	G	A
11	chr11:118283399:G:T	0	118283399	T	G
11	chr11:118284080:G:A	0	118284080	A	G
11	chr11:118284083:G:C	0	118284083	C	G
11	chr11:118284285:A:T	0	118284285	T	A
11	chr11:118284359:G:A	0	118284359	A	G
11	chr11:118284621:G:C	0	118284621	C	G
11	chr11:118285019:C:A	0	118285019	A	C
11	chr11:118285089:G:A	0	118285089	A	G
11	chr11:118285099:G:A	0	118285099	A	G
11	chr11:118285282:T:C	0	118285282	C	T
11	chr11:118285695:T:C	0	118285695	C	T
11	chr11:118286003:C:T	0	118286003	T	C
11	chr11:118286334:T:A	0	118286334	A	T
11	chr11:118286535:C:T	0	118286535	T	C
11	chr11:118286908:C:G	0	118286908	G	C
11	chr11:118286966:C:T	0	118286966	T	C
11	chr11:118287287:T:C	0	118287287	C	T
11	chr11:118287340:T:C	0	118287340	C	T
11	chr11:118287566:G:A	0	118287566	A	G
11	chr11:118287726:G:A	0	118287726	A	G
11	chr11:118287987:T:C	0	118287987	C	T
11	chr11:118288969:C:T	0	118288969	T	C
11	chr11:118290136:A:G	0	118290136	G	A
11	chr11:118291176:G:A	0	118291176	A	G
11	chr11:118291432:G:C	0	118291432	C	G
11	chr11:118291781:T:C	0	118291781	C	T
11	chr11:118291886:G:GC	0	118291886	GC	G
11	chr11:118292081:G:A	0	118292081	A	G
11	chr11:118292147:G:A	0	118292147	A	G
11	chr11:118292501:T:C	0	118292501	C	T
11	chr11:118293157:G:A	0	118293157	A	G
11	chr11:118293205:G:A	0	118293205	A	G
11	chr11:118293518:C:T	0	118293518	T	C
11	chr11:118294154:AT:A	0	118294154	A	AT
11	chr11:118295240:C:T	0	118295240	T	C
11	chr11:118295497:A:C	0	118295497	C	A
11	chr11:118295782:T:C	0	118295782	C	T
11	chr11:118295893:T:C	0	118295893	C	T
11	chr11:118296475:T:C	0	118296475	C	T
11	chr11:118296791:A:T	0	118296791	T	A
11	chr11:118296992:C:T	0	118296992	T	C
11	chr11:118297044:G:A	0	118297044	A	G
11	chr11:118297441:T:C	0	118297441	C	T
11	chr11:118297828:G:T	0	118297828	T	G
11	chr11:118297853:C:A	0	118297853	A	C
11	chr11:118297902:A:G	0	118297902	G	A
11	chr11:118299075:T:C	0	118299075	C	T
11	chr11:118299110:G:A	0	118299110	A	G
11	chr11:118300343:A:G	0	118300343	G	A
11	chr11:118300524:T:G	0	118300524	G	T
11	chr11:118300570:T:C	0	118300570	C	T
11	chr11:118301234:C:A	0	118301234	A	C
11	chr11:118301417:C:T	0	118301417	T	C
11	chr11:118301627:T:A	0	118301627	A	T
11	chr11:118301805:A:G	0	118301805	G	A
11	chr11:118301820:C:T	0	118301820	T	C
11	chr11:118303068:C:T	0	118303068	T	C
11	chr11:118303914:A:G	0	118303914	G	A
11	chr11:118304170:A:G	0	118304170	G	A
11	chr11:118304277:G:A	0	118304277	A	G
11	chr11:118304724:G:A	0	118304724	A	G
11	chr11:118304825:A:G	0	118304825	G	A
11	chr11:118305382:A:G	0	118305382	G	A
11	chr11:118307292:C:T	0	118307292	T	C
11	chr11:118308042:G:A	0	118308042	A	G
11	chr11:118308482:A:G	0	118308482	G	A
11	chr11:118308485:G:A	0	118308485	A	G
11	chr11:118309226:T:G	0	118309226	G	T
11	chr11:118309440:G:C	0	118309440	C	G
11	chr11:118310172:T:C	0	118310172	C	T
11	chr11:118312086:G:A	0	118312086	A	G
11	chr11:118313018:C:T	0	118313018	T	C
11	chr11:118313556:T:C	0	118313556	C	T
11	chr11:118314425:T:C	0	118314425	C	T
11	chr11:118314631:G:A	0	118314631	A	G
11	chr11:118314777:T:C	0	118314777	C	T
11	chr11:118315204:A:G	0	118315204	G	A
11	chr11:118316680:T:A	0	118316680	A	T
11	chr11:118317302:T:C	0	118317302	C	T
11	chr11:118317561:G:A	0	118317561	A	G
11	chr11:118319250:C:T	0	118319250	T	C
11	chr11:118320559:T:C	0	118320559	C	T
11	chr11:118320976:A:C	0	118320976	C	A
11	chr11:118323884:C:T	0	118323884	T	C
11	chr11:118326771:T:C	0	118326771	C	T
11	chr11:118326930:A:T	0	118326930	T	A
11	chr11:118328580:A:G	0	118328580	G	A
11	chr11:118329942:T:A	0	118329942	A	T
11	chr11:118332000:C:T	0	118332000	T	C
11	chr11:118334921:G:A	0	118334921	A	G
11	chr11:118334987:A:G	0	118334987	G	A
11	chr11:118336175:C:G	0	118336175	G	C
11	chr11:118337548:A:G	0	118337548	G	A
11	chr11:118338035:T:C	0	118338035	C	T
11	chr11:118339245:A:C	0	118339245	C	A
11	chr11:118339391:G:C	0	118339391	C	G
11	chr11:118341956:C:T	0	118341956	T	C
11	chr11:118342917:C:T	0	118342917	T	C
11	chr11:118343352:G:A	0	118343352	A	G
11	chr11:118343552:G:A	0	118343552	A	G
11	chr11:118343847:C:T	0	118343847	T	C
11	chr11:118345519:C:A	0	118345519	A	C
11	chr11:118345708:A:G	0	118345708	G	A
11	chr11:118349312:T:C	0	118349312	C	T
11	chr11:118349320:T:C	0	118349320	C	T
11	chr11:118350422:C:T	0	118350422	T	C
11	chr11:118350759:G:A	0	118350759	A	G
11	chr11:118351347:T:C	0	118351347	C	T
11	chr11:118351919:T:C	0	118351919	C	T
11	chr11:118354737:T:A	0	118354737	A	T
11	chr11:118357399:C:T	0	118357399	T	C
11	chr11:118357909:G:C	0	118357909	C	G
11	chr11:118358346:T:A	0	118358346	A	T
11	chr11:118358964:G:A	0	118358964	A	G
11	chr11:118360869:A:G	0	118360869	G	A
11	chr11:118362363:A:G	0	118362363	G	A
11	chr11:118363476:G:A	0	118363476	A	G
11	chr11:118363963:A:G	0	118363963	G	A
11	chr11:118364531:G:A	0	118364531	A	G
11	chr11:118364643:G:T	0	118364643	T	G
11	chr11:118364775:T:C	0	118364775	C	T
11	chr11:118366690:C:G	0	118366690	G	C
11	chr11:118368551:G:A	0	118368551	A	G
11	chr11:118370801:G:A	0	118370801	A	G
11	chr11:118371280:T:C	0	118371280	C	T
11	chr11:118375333:G:C	0	118375333	C	G
11	chr11:118376191:C:T	0	118376191	T	C
11	chr11:118378271:AG:A	0	118378271	A	AG
11	chr11:118379871:A:G	0	118379871	G	A
11	chr11:118381265:A:T	0	118381265	T	A
11	chr11:118384563:G:A	0	118384563	A	G
11	chr11:118386366:G:A	0	118386366	A	G
11	chr11:118387341:G:A	0	118387341	A	G
11	chr11:118388664:A:C	0	118388664	C	A
11	chr11:118391021:C:A	0	118391021	A	C
11	chr11:118391692:A:G	0	118391692	G	A
11	chr11:118391991:C:T	0	118391991	T	C
11	chr11:118392339:G:A	0	118392339	A	G
11	chr11:118394512:T:C	0	118394512	C	T
11	chr11:118395019:T:G	0	118395019	G	T
11	chr11:118396971:C:T	0	118396971	T	C
11	chr11:118397048:T:C	0	118397048	C	T
11	chr11:118397898:A:G	0	118397898	G	A
11	chr11:118400000:G:A	0	118400000	A	G
11	chr11:118401044:A:G	0	118401044	G	A
11	chr11:118401145:C:G	0	118401145	G	C
11	chr11:118405282:G:A	0	118405282	A	G
11	chr11:118405531:T:C	0	118405531	C	T
11	chr11:118405777:G:A	0	118405777	A	G
11	chr11:118408283:T:G	0	118408283	G	T
11	chr11:118409221:T:C	0	118409221	C	T
11	chr11:118410703:A:C	0	118410703	C	A
11	chr11:118411526:A:G	0	118411526	G	A
11	chr11:118413935:C:T	0	118413935	T	C
11	chr11:118414269:C:T	0	118414269	T	C
11	chr11:118415074:A:G	0	118415074	G	A
11	chr11:118415280:G:A	0	118415280	A	G
11	chr11:118419454:G:A	0	118419454	A	G
11	chr11:118424402:T:C	0	118424402	C	T
11	chr11:118425292:T:C	0	118425292	C	T
11	chr11:118426676:A:G	0	118426676	G	A
11	chr11:118429525:A:G	0	118429525	G	A
11	chr11:118433107:C:A	0	118433107	A	C
11	chr11:118437370:CCTCTCGGGCGT:C	0	118437370	C	CCTCTCGGGCGT
11	chr11:118441401:T:C	0	118441401	C	T
11	chr11:118442155:A:G	0	118442155	G	A
11	chr11:118445016:A:G	0	118445016	G	A
11	chr11:118445763:G:A	0	118445763	A	G
11	chr11:118446245:G:A	0	118446245	A	G
11	chr11:118447192:C:T	0	118447192	T	C
11	chr11:118447223:GTGTC:ATGTC	0	118447223	ATGTC	GTGTC
11	chr11:118449838:G:A	0	118449838	A	G
11	chr11:118456606:A:G	0	118456606	G	A
11	chr11:118462795:T:C	0	118462795	C	T
11	chr11:118463137:A:T	0	118463137	T	A
11	chr11:118465212:A:G	0	118465212	G	A
11	chr11:118466288:C:A	0	118466288	A	C
11	chr11:118470497:G:A	0	118470497	A	G
11	chr11:118470934:T:C	0	118470934	C	T
11	chr11:118471070:G:A	0	118471070	A	G
11	chr11:118471206:A:G	0	118471206	G	A
11	chr11:118476148:A:G	0	118476148	G	A
11	chr11:118478532:C:T	0	118478532	T	C
11	chr11:118486899:T:A	0	118486899	A	T
11	chr11:118487353:T:A	0	118487353	A	T
11	chr11:118488446:G:A	0	118488446	A	G
11	chr11:118491699:T:C	0	118491699	C	T
11	chr11:118492154:T:C	0	118492154	C	T
11	chr11:118495168:T:A	0	118495168	A	T
11	chr11:118495241:C:T	0	118495241	T	C
11	chr11:118503146:C:T	0	118503146	T	C
11	chr11:118506808:G:A	0	118506808	A	G
11	chr11:118510354:C:T	0	118510354	T	C
11	chr11:118511612:A:G	0	118511612	G	A
11	chr11:118514096:A:G	0	118514096	G	A
11	chr11:118514976:T:C	0	118514976	C	T
11	chr11:118519367:A:C	0	118519367	C	A
11	chr11:118522681:A:G	0	118522681	G	A
11	chr11:118523141:G:T	0	118523141	T	G
11	chr11:118532490:T:G	0	118532490	G	T
11	chr11:118534089:G:A	0	118534089	A	G
11	chr11:118534353:A:G	0	118534353	G	A
11	chr11:118534590:G:A	0	118534590	A	G
11	chr11:118534722:C:T	0	118534722	T	C
11	chr11:118534723:A:G	0	118534723	G	A
11	chr11:118534738:T:C	0	118534738	C	T
11	chr11:118534926:A:G	0	118534926	G	A
11	chr11:118535120:G:A	0	118535120	A	G
11	chr11:118536355:A:G	0	118536355	G	A
11	chr11:118537318:A:G	0	118537318	G	A
11	chr11:118537624:A:AT	0	118537624	AT	A
11	chr11:118537756:C:T	0	118537756	T	C
11	chr11:118538178:G:A	0	118538178	A	G
11	chr11:118538659:G:A	0	118538659	A	G
11	chr11:118538821:G:A	0	118538821	A	G
11	chr11:118538824:A:G	0	118538824	G	A
11	chr11:118538868:G:A	0	118538868	A	G
11	chr11:118539753:A:G	0	118539753	G	A
11	chr11:118539773:T:C	0	118539773	C	T
11	chr11:118539830:A:G	0	118539830	G	A
11	chr11:118540998:G:T	0	118540998	T	G
11	chr11:118541581:A:T	0	118541581	T	A
11	chr11:118545132:G:C	0	118545132	C	G
11	chr11:118545133:A:C	0	118545133	C	A
11	chr11:118545358:A:C	0	118545358	C	A
11	chr11:118545538:C:T	0	118545538	T	C
11	chr11:118546930:A:ACTT	0	118546930	ACTT	A
11	chr11:118547741:TTTC:T	0	118547741	T	TTTC
11	chr11:118548580:G:A	0	118548580	A	G
11	chr11:118548989:T:C	0	118548989	C	T
11	chr11:118549386:A:G	0	118549386	G	A
11	chr11:118550021:T:C	0	118550021	C	T
11	chr11:118551519:A:T	0	118551519	T	A
11	chr11:118552957:C:T	0	118552957	T	C
11	chr11:118553293:C:T	0	118553293	T	C
11	chr11:118554348:A:G	0	118554348	G	A
11	chr11:118558076:A:G	0	118558076	G	A
11	chr11:118558115:T:TAGATA	0	118558115	TAGATA	T
11	chr11:118559333:C:T	0	118559333	T	C
11	chr11:118559804:C:T	0	118559804	T	C
11	chr11:118560058:A:AC	0	118560058	AC	A
11	chr11:118560288:A:G	0	118560288	G	A
11	chr11:118561564:A:G	0	118561564	G	A
11	chr11:118561689:G:T	0	118561689	T	G
11	chr11:118562137:T:C	0	118562137	C	T
11	chr11:118562545:C:CA	0	118562545	CA	C
11	chr11:118563014:A:G	0	118563014	G	A
11	chr11:118563706:A:G	0	118563706	G	A
11	chr11:118565041:C:T	0	118565041	T	C
11	chr11:118565251:G:A	0	118565251	A	G
11	chr11:118565356:C:T	0	118565356	T	C
11	chr11:118566564:A:G	0	118566564	G	A
11	chr11:118567733:A:T	0	118567733	T	A
11	chr11:118568333:A:T	0	118568333	T	A
11	chr11:118570148:A:G	0	118570148	G	A
11	chr11:118570364:G:A	0	118570364	A	G
11	chr11:118571131:T:C	0	118571131	C	T
11	chr11:118571519:G:A	0	118571519	A	G
11	chr11:118571656:C:T	0	118571656	T	C
11	chr11:118573229:G:A	0	118573229	A	G
11	chr11:118573810:G:A	0	118573810	A	G
11	chr11:118574560:T:C	0	118574560	C	T
11	chr11:118574844:G:T	0	118574844	T	G
11	chr11:118575583:C:T	0	118575583	T	C
11	chr11:118576865:T:G	0	118576865	G	T
11	chr11:118578655:A:G	0	118578655	G	A
11	chr11:118578681:G:A	0	118578681	A	G
11	chr11:118579031:C:T	0	118579031	T	C
11	chr11:118579331:A:G	0	118579331	G	A
11	chr11:118579545:G:A	0	118579545	A	G
11	chr11:118580160:C:T	0	118580160	T	C
11	chr11:118582768:C:T	0	118582768	T	C
11	chr11:118582966:A:G	0	118582966	G	A
11	chr11:118583462:A:G	0	118583462	G	A
11	chr11:118585699:T:C	0	118585699	C	T
11	chr11:118588354:G:A	0	118588354	A	G
11	chr11:118588554:A:G	0	118588554	G	A
11	chr11:118588987:C:G	0	118588987	G	C
11	chr11:118590890:T:C	0	118590890	C	T
11	chr11:118591445:T:G	0	118591445	G	T
11	chr11:118591473:C:G	0	118591473	G	C
11	chr11:118591839:A:G	0	118591839	G	A
11	chr11:118594100:G:C	0	118594100	C	G
11	chr11:118594580:A:G	0	118594580	G	A
11	chr11:118595534:A:G	0	118595534	G	A
11	chr11:118598856:A:G	0	118598856	G	A
11	chr11:118599024:C:G	0	118599024	G	C
11	chr11:118600708:T:C	0	118600708	C	T
11	chr11:118602516:T:C	0	118602516	C	T
11	chr11:118602670:T:C	0	118602670	C	T
11	chr11:118604004:CA:C	0	118604004	C	CA
11	chr11:118604383:A:G	0	118604383	G	A
11	chr11:118606652:A:G	0	118606652	G	A
11	chr11:118610716:A:G	0	118610716	G	A
11	chr11:118613087:A:G	0	118613087	G	A
11	chr11:118615352:T:C	0	118615352	C	T
11	chr11:118615395:G:A	0	118615395	A	G
11	chr11:118615610:C:T	0	118615610	T	C
11	chr11:118616958:T:C	0	118616958	C	T
11	chr11:118621876:G:A	0	118621876	A	G
11	chr11:118624073:T:C	0	118624073	C	T
11	chr11:118624571:T:C	0	118624571	C	T
11	chr11:118625350:G:A	0	118625350	A	G
11	chr11:118625403:G:A	0	118625403	A	G
11	chr11:118629477:T:C	0	118629477	C	T
11	chr11:118630246:A:G	0	118630246	G	A
11	chr11:118630305:G:A	0	118630305	A	G
11	chr11:118630582:A:G	0	118630582	G	A
11	chr11:118630742:A:G	0	118630742	G	A
11	chr11:118631455:C:T	0	118631455	T	C
11	chr11:118632725:C:T	0	118632725	T	C
11	chr11:118634025:T:C	0	118634025	C	T
11	chr11:118634373:G:A	0	118634373	A	G
11	chr11:118635684:T:C	0	118635684	C	T
11	chr11:118636565:CA:C	0	118636565	C	CA
11	chr11:118638950:A:G	0	118638950	G	A
11	chr11:118640634:T:C	0	118640634	C	T
11	chr11:118641039:A:G	0	118641039	G	A
11	chr11:118641444:G:A	0	118641444	A	G
11	chr11:118643907:C:T	0	118643907	T	C
11	chr11:118644861:T:G	0	118644861	G	T
11	chr11:118645158:C:T	0	118645158	T	C
11	chr11:118646019:A:G	0	118646019	G	A
11	chr11:118646056:C:T	0	118646056	T	C
11	chr11:118646185:G:A	0	118646185	A	G
11	chr11:118647511:C:T	0	118647511	T	C
11	chr11:118648845:C:G	0	118648845	G	C
11	chr11:118649775:G:T	0	118649775	T	G
11	chr11:118650844:A:G	0	118650844	G	A
11	chr11:118651474:G:A	0	118651474	A	G
11	chr11:118651633:A:G	0	118651633	G	A
11	chr11:118653094:T:C	0	118653094	C	T
11	chr11:118657714:C:T	0	118657714	T	C
11	chr11:118658418:G:A	0	118658418	A	G
11	chr11:118658886:A:G	0	118658886	G	A
11	chr11:118659902:T:C	0	118659902	C	T
11	chr11:118663373:C:T	0	118663373	T	C
11	chr11:118667599:G:T	0	118667599	T	G
11	chr11:118668431:C:T	0	118668431	T	C
11	chr11:118668442:G:A	0	118668442	A	G
11	chr11:118668461:G:T	0	118668461	T	G
11	chr11:118668813:G:A	0	118668813	A	G
11	chr11:118668857:A:T	0	118668857	T	A
11	chr11:118669037:A:C	0	118669037	C	A
11	chr11:118672854:C:T	0	118672854	T	C
11	chr11:118674035:A:ACT	0	118674035	ACT	A
11	chr11:118675072:G:T	0	118675072	T	G
11	chr11:118675087:C:T	0	118675087	T	C
11	chr11:118676793:C:A	0	118676793	A	C
11	chr11:118677711:G:A	0	118677711	A	G
11	chr11:118677956:T:C	0	118677956	C	T
11	chr11:118677962:A:T	0	118677962	T	A
11	chr11:118678544:A:G	0	118678544	G	A
11	chr11:118678750:G:A	0	118678750	A	G
11	chr11:118679199:T:G	0	118679199	G	T
11	chr11:118679245:G:A	0	118679245	A	G
11	chr11:118679276:G:T	0	118679276	T	G
11	chr11:118679308:T:C	0	118679308	C	T
11	chr11:118679813:T:C	0	118679813	C	T
11	chr11:118679815:C:T	0	118679815	T	C
11	chr11:118680047:T:C	0	118680047	C	T
11	chr11:118680075:C:A	0	118680075	A	C
11	chr11:118680517:GA:G	0	118680517	G	GA
11	chr11:118680888:G:A	0	118680888	A	G
11	chr11:118681711:A:G	0	118681711	G	A
11	chr11:118681908:T:G	0	118681908	G	T
11	chr11:118682006:G:A	0	118682006	A	G
11	chr11:118682287:G:T	0	118682287	T	G
11	chr11:118682403:TAG:T	0	118682403	T	TAG
11	chr11:118682617:C:T	0	118682617	T	C
11	chr11:118682779:C:A	0	118682779	A	C
11	chr11:118683079:C:T	0	118683079	T	C
11	chr11:118683143:T:C	0	118683143	C	T
11	chr11:118683180:T:G	0	118683180	G	T
11	chr11:118683500:A:G	0	118683500	G	A
11	chr11:118683539:C:T	0	118683539	T	C
11	chr11:118683727:T:G	0	118683727	G	T
11	chr11:118684230:G:A	0	118684230	A	G
11	chr11:118684674:C:T	0	118684674	T	C
11	chr11:118684983:A:G	0	118684983	G	A
11	chr11:118685010:A:C	0	118685010	C	A
11	chr11:118685045:G:A	0	118685045	A	G
11	chr11:118685375:C:T	0	118685375	T	C
11	chr11:118685689:G:A	0	118685689	A	G
11	chr11:118686286:T:C	0	118686286	C	T
11	chr11:118686489:T:C	0	118686489	C	T
11	chr11:118687388:CCT:C	0	118687388	C	CCT
11	chr11:118687707:TGGGC:T	0	118687707	T	TGGGC
11	chr11:118687712:C:T	0	118687712	T	C
11	chr11:118687716:G:A	0	118687716	A	G
11	chr11:118687740:G:A	0	118687740	A	G
11	chr11:118687746:A:G	0	118687746	G	A
11	chr11:118688118:A:G	0	118688118	G	A
11	chr11:118688244:G:A	0	118688244	A	G
11	chr11:118688294:A:G	0	118688294	G	A
11	chr11:118688469:T:C	0	118688469	C	T
11	chr11:118689157:T:C	0	118689157	C	T
11	chr11:118690148:G:A	0	118690148	A	G
11	chr11:118690701:T:G	0	118690701	G	T
11	chr11:118691484:C:T	0	118691484	T	C
11	chr11:118691811:C:T	0	118691811	T	C
11	chr11:118692058:T:C	0	118692058	C	T
11	chr11:118692577:G:A	0	118692577	A	G
11	chr11:118693688:G:T	0	118693688	T	G
11	chr11:118693704:A:G	0	118693704	G	A
11	chr11:118694273:T:C	0	118694273	C	T
11	chr11:118694627:G:A	0	118694627	A	G
11	chr11:118694970:G:A	0	118694970	A	G
11	chr11:118695381:T:C	0	118695381	C	T
11	chr11:118695525:A:G	0	118695525	G	A
11	chr11:118696100:CCACCA:C	0	118696100	C	CCACCA
11	chr11:118696311:A:G	0	118696311	G	A
11	chr11:118696406:C:T	0	118696406	T	C
11	chr11:118696416:T:C	0	118696416	C	T
11	chr11:118696509:G:A	0	118696509	A	G
11	chr11:118696548:A:G	0	118696548	G	A
11	chr11:118696666:T:C	0	118696666	C	T
11	chr11:118696777:T:C	0	118696777	C	T
11	chr11:118696836:A:G	0	118696836	G	A
11	chr11:118697024:T:C	0	118697024	C	T
11	chr11:118697172:T:C	0	118697172	C	T
11	chr11:118697763:A:G	0	118697763	G	A
11	chr11:118697780:G:A	0	118697780	A	G
11	chr11:118697930:C:T	0	118697930	T	C
11	chr11:118698002:G:A	0	118698002	A	G
11	chr11:118698086:A:G	0	118698086	G	A
11	chr11:118698100:A:G	0	118698100	G	A
11	chr11:118698358:A:C	0	118698358	C	A
11	chr11:118698521:TG:T	0	118698521	T	TG
11	chr11:118698814:C:G	0	118698814	G	C
11	chr11:118698985:G:A	0	118698985	A	G
11	chr11:118699191:T:C	0	118699191	C	T
11	chr11:118699389:G:T	0	118699389	T	G
11	chr11:118699988:C:T	0	118699988	T	C
11	chr11:118700210:G:A	0	118700210	A	G
11	chr11:118700314:A:G	0	118700314	G	A
11	chr11:118700414:C:T	0	118700414	T	C
11	chr11:118700459:A:G	0	118700459	G	A
11	chr11:118700607:C:T	0	118700607	T	C
11	chr11:118701081:A:G	0	118701081	G	A
11	chr11:118701202:G:T	0	118701202	T	G
11	chr11:118701312:C:T	0	118701312	T	C
11	chr11:118701558:A:G	0	118701558	G	A
11	chr11:118701902:C:T	0	118701902	T	C
11	chr11:118702051:C:T	0	118702051	T	C
11	chr11:118702313:T:C	0	118702313	C	T
11	chr11:118702630:G:A	0	118702630	A	G
11	chr11:118702810:T:C	0	118702810	C	T
11	chr11:118702826:A:G	0	118702826	G	A
11	chr11:118703185:A:G	0	118703185	G	A
11	chr11:118703476:C:A	0	118703476	A	C
11	chr11:118703479:G:A	0	118703479	A	G
11	chr11:118703602:C:T	0	118703602	T	C
11	chr11:118703966:C:T	0	118703966	T	C
11	chr11:118704302:T:C	0	118704302	C	T
11	chr11:118704471:T:C	0	118704471	C	T
11	chr11:118704617:G:A	0	118704617	A	G
11	chr11:118704710:G:A	0	118704710	A	G
11	chr11:118704770:A:G	0	118704770	G	A
11	chr11:118704984:T:C	0	118704984	C	T
11	chr11:118705754:A:T	0	118705754	T	A
11	chr11:118706053:T:C	0	118706053	C	T
11	chr11:118706288:C:T	0	118706288	T	C
11	chr11:118706905:T:G	0	118706905	G	T
11	chr11:118707164:G:A	0	118707164	A	G
11	chr11:118707281:G:A	0	118707281	A	G
11	chr11:118707996:G:A	0	118707996	A	G
11	chr11:118708618:G:A	0	118708618	A	G
11	chr11:118708686:T:A	0	118708686	A	T
11	chr11:118709038:A:G	0	118709038	G	A
11	chr11:118709156:G:A	0	118709156	A	G
11	chr11:118709629:C:G	0	118709629	G	C
11	chr11:118710104:T:C	0	118710104	C	T
11	chr11:118710105:G:A	0	118710105	A	G
11	chr11:118710197:A:G	0	118710197	G	A
11	chr11:118711186:G:A	0	118711186	A	G
11	chr11:118711904:C:A	0	118711904	A	C
11	chr11:118712293:G:A	0	118712293	A	G
11	chr11:118713262:A:G	0	118713262	G	A
11	chr11:118713631:T:C	0	118713631	C	T
11	chr11:118713789:T:C	0	118713789	C	T
11	chr11:118715117:C:T	0	118715117	T	C
11	chr11:118716610:T:C	0	118716610	C	T
11	chr11:118716638:T:C	0	118716638	C	T
11	chr11:118717099:T:C	0	118717099	C	T
11	chr11:118717159:A:G	0	118717159	G	A
11	chr11:118717175:G:A	0	118717175	A	G
11	chr11:118717179:A:G	0	118717179	G	A
11	chr11:118717242:G:A	0	118717242	A	G
11	chr11:118717393:T:G	0	118717393	G	T
11	chr11:118717436:G:C	0	118717436	C	G
11	chr11:118717553:G:A	0	118717553	A	G
11	chr11:118718243:C:T	0	118718243	T	C
11	chr11:118718289:T:C	0	118718289	C	T
11	chr11:118718670:G:A	0	118718670	A	G
11	chr11:118718962:A:G	0	118718962	G	A
11	chr11:118718982:G:A	0	118718982	A	G
11	chr11:118719160:G:T	0	118719160	T	G
11	chr11:118719222:AGTT:A	0	118719222	A	AGTT
11	chr11:118719298:T:C	0	118719298	C	T
11	chr11:118719437:G:GA	0	118719437	GA	G
11	chr11:118719488:C:T	0	118719488	T	C
11	chr11:118719502:T:A	0	118719502	A	T
11	chr11:118720005:G:A	0	118720005	A	G
11	chr11:118720034:A:G	0	118720034	G	A
11	chr11:118720155:G:A	0	118720155	A	G
11	chr11:118720354:TG:T	0	118720354	T	TG
11	chr11:118720384:G:A	0	118720384	A	G
11	chr11:118720396:C:T	0	118720396	T	C
11	chr11:118720583:G:A	0	118720583	A	G
11	chr11:118720643:T:C	0	118720643	C	T
11	chr11:118721067:C:T	0	118721067	T	C
11	chr11:118721212:C:T	0	118721212	T	C
11	chr11:118722094:G:A	0	118722094	A	G
11	chr11:118722100:C:G	0	118722100	G	C
11	chr11:118722509:C:T	0	118722509	T	C
11	chr11:118723617:G:A	0	118723617	A	G
11	chr11:118723757:TA:T	0	118723757	T	TA
11	chr11:118723960:A:C	0	118723960	C	A
11	chr11:118724498:T:A	0	118724498	A	T
11	chr11:118725009:C:T	0	118725009	T	C
11	chr11:118725735:G:A	0	118725735	A	G
11	chr11:118727429:T:C	0	118727429	C	T
11	chr11:118727903:T:G	0	118727903	G	T
11	chr11:118728005:C:T	0	118728005	T	C
11	chr11:118728034:GAGTCT:G	0	118728034	G	GAGTCT
11	chr11:118728359:TG:T	0	118728359	T	TG
11	chr11:118730654:T:C	0	118730654	C	T
11	chr11:118731349:G:T	0	118731349	T	G
11	chr11:118731683:A:T	0	118731683	T	A
11	chr11:118731788:G:A	0	118731788	A	G
11	chr11:118731998:C:G	0	118731998	G	C
11	chr11:118732321:G:A	0	118732321	A	G
11	chr11:118732786:T:A	0	118732786	A	T
11	chr11:118732811:C:T	0	118732811	T	C
11	chr11:118732817:G:A	0	118732817	A	G
11	chr11:118733929:C:T	0	118733929	T	C
11	chr11:118733969:T:C	0	118733969	C	T
11	chr11:118734232:T:C	0	118734232	C	T
11	chr11:118734275:A:G	0	118734275	G	A
11	chr11:118734418:G:T	0	118734418	T	G
11	chr11:118734742:C:T	0	118734742	T	C
11	chr11:118734754:C:T	0	118734754	T	C
11	chr11:118735132:G:A	0	118735132	A	G
11	chr11:118735205:A:C	0	118735205	C	A
11	chr11:118735488:C:T	0	118735488	T	C
11	chr11:118735812:C:T	0	118735812	T	C
11	chr11:118735969:TA:T	0	118735969	T	TA
11	chr11:118736013:C:T	0	118736013	T	C
11	chr11:118736337:G:A	0	118736337	A	G
11	chr11:118736441:C:T	0	118736441	T	C
11	chr11:118736708:C:T	0	118736708	T	C
11	chr11:118738007:A:G	0	118738007	G	A
11	chr11:118738889:C:T	0	118738889	T	C
11	chr11:118739027:A:G	0	118739027	G	A
11	chr11:118739754:C:T	0	118739754	T	C
11	chr11:118739920:A:G	0	118739920	G	A
11	chr11:118741072:G:A	0	118741072	A	G
11	chr11:118741108:C:T	0	118741108	T	C
11	chr11:118741488:T:C	0	118741488	C	T
11	chr11:118741856:G:A	0	118741856	A	G
11	chr11:118742212:G:A	0	118742212	A	G
11	chr11:118742965:T:C	0	118742965	C	T
11	chr11:118743688:T:C	0	118743688	C	T
11	chr11:118744631:G:A	0	118744631	A	G
11	chr11:118744951:T:A	0	118744951	A	T
11	chr11:118745076:C:T	0	118745076	T	C
11	chr11:118745544:G:A	0	118745544	A	G
11	chr11:118746590:T:C	0	118746590	C	T
11	chr11:118746835:G:A	0	118746835	A	G
11	chr11:118747211:T:C	0	118747211	C	T
11	chr11:118748338:T:G	0	118748338	G	T
11	chr11:118748544:C:T	0	118748544	T	C
11	chr11:118748714:C:T	0	118748714	T	C
11	chr11:118749239:C:T	0	118749239	T	C
11	chr11:118749251:C:T	0	118749251	T	C
11	chr11:118749988:T:C	0	118749988	C	T
11	chr11:118750149:AAAAT:A	0	118750149	A	AAAAT
11	chr11:118754058:A:G	0	118754058	G	A
11	chr11:118754210:G:C	0	118754210	C	G
11	chr11:118754900:C:T	0	118754900	T	C
11	chr11:118755577:T:C	0	118755577	C	T
11	chr11:118756440:A:C	0	118756440	C	A
11	chr11:118758322:G:A	0	118758322	A	G
11	chr11:118758434:T:C	0	118758434	C	T
11	chr11:118758655:G:A	0	118758655	A	G
11	chr11:118759250:G:A	0	118759250	A	G
11	chr11:118760579:T:C	0	118760579	C	T
11	chr11:118761813:C:T	0	118761813	T	C
11	chr11:118762184:A:G	0	118762184	G	A
11	chr11:118762824:T:C	0	118762824	C	T
11	chr11:118764443:T:C	0	118764443	C	T
11	chr11:118764656:T:C	0	118764656	C	T
11	chr11:118765796:AT:A	0	118765796	A	AT
11	chr11:118766958:T:C	0	118766958	C	T
11	chr11:118769675:G:A	0	118769675	A	G
11	chr11:118769683:A:T	0	118769683	T	A
11	chr11:118771297:TC:T	0	118771297	T	TC
11	chr11:118771376:A:C	0	118771376	C	A
11	chr11:118772290:T:C	0	118772290	C	T
11	chr11:118773504:A:G	0	118773504	G	A
11	chr11:118773985:A:G	0	118773985	G	A
11	chr11:118777687:A:G	0	118777687	G	A
11	chr11:118778803:G:A	0	118778803	A	G
11	chr11:118781100:T:C	0	118781100	C	T
11	chr11:118781664:C:A	0	118781664	A	C
11	chr11:118782072:C:G	0	118782072	G	C
11	chr11:118782808:C:T	0	118782808	T	C
11	chr11:118783094:AAAGT:A	0	118783094	A	AAAGT
11	chr11:118783614:A:C	0	118783614	C	A
11	chr11:118784647:C:T	0	118784647	T	C
11	chr11:118784936:G:A	0	118784936	A	G
11	chr11:118786588:C:G	0	118786588	G	C
11	chr11:118787366:A:G	0	118787366	G	A
11	chr11:118789932:AAAAAAAC:A	0	118789932	A	AAAAAAAC
11	chr11:118790223:A:G	0	118790223	G	A
11	chr11:118790346:T:C	0	118790346	C	T
11	chr11:118790667:C:T	0	118790667	T	C
11	chr11:118791319:C:T	0	118791319	T	C
11	chr11:118791336:T:C	0	118791336	C	T
11	chr11:118793668:T:C	0	118793668	C	T
11	chr11:118794300:A:G	0	118794300	G	A
11	chr11:118794866:A:T	0	118794866	T	A
11	chr11:118796677:GTGAT:G	0	118796677	G	GTGAT
11	chr11:118797587:C:T	0	118797587	T	C
11	chr11:118798199:G:A	0	118798199	A	G
11	chr11:118798469:G:T	0	118798469	T	G
11	chr11:118798896:T:A	0	118798896	A	T
11	chr11:118802997:T:C	0	118802997	C	T
11	chr11:118806374:T:C	0	118806374	C	T
11	chr11:118806377:G:A	0	118806377	A	G
11	chr11:118806646:G:A	0	118806646	A	G
11	chr11:118807001:G:A	0	118807001	A	G
11	chr11:118807327:G:A	0	118807327	A	G
11	chr11:118807900:A:G	0	118807900	G	A
11	chr11:118808071:G:A	0	118808071	A	G
11	chr11:118808277:C:T	0	118808277	T	C
11	chr11:118808595:G:A	0	118808595	A	G
11	chr11:118808678:G:A	0	118808678	A	G
11	chr11:118808736:C:T	0	118808736	T	C
11	chr11:118809336:C:G	0	118809336	G	C
11	chr11:118809939:C:A	0	118809939	A	C
11	chr11:118809993:T:TA	0	118809993	TA	T
11	chr11:118810370:A:G	0	118810370	G	A
11	chr11:118810755:T:C	0	118810755	C	T
11	chr11:118811641:A:G	0	118811641	G	A
11	chr11:118812855:G:A	0	118812855	A	G
11	chr11:118813901:G:A	0	118813901	A	G
11	chr11:118813956:T:G	0	118813956	G	T
11	chr11:118814306:C:T	0	118814306	T	C
11	chr11:118815356:G:A	0	118815356	A	G
11	chr11:118815448:C:T	0	118815448	T	C
11	chr11:118817765:G:GATAA	0	118817765	GATAA	G
11	chr11:118817865:CTTG:C	0	118817865	C	CTTG
11	chr11:118818200:A:G	0	118818200	G	A
11	chr11:118818362:C:T	0	118818362	T	C
11	chr11:118819036:C:T	0	118819036	T	C
11	chr11:118819329:A:G	0	118819329	G	A
11	chr11:118819841:C:T	0	118819841	T	C
11	chr11:118819979:G:A	0	118819979	A	G
11	chr11:118820028:GTA:G	0	118820028	G	GTA
11	chr11:118820543:T:C	0	118820543	C	T
11	chr11:118820652:C:T	0	118820652	T	C
11	chr11:118820939:A:G	0	118820939	G	A
11	chr11:118821212:C:A	0	118821212	A	C
11	chr11:118821266:T:A	0	118821266	A	T
11	chr11:118821343:C:T	0	118821343	T	C
11	chr11:118821873:T:A	0	118821873	A	T
11	chr11:118822018:T:C	0	118822018	C	T
11	chr11:118823894:T:C	0	118823894	C	T
11	chr11:118825199:G:A	0	118825199	A	G
11	chr11:118825313:T:C	0	118825313	C	T
11	chr11:118825466:A:G	0	118825466	G	A
11	chr11:118826303:G:A	0	118826303	A	G
11	chr11:118827197:A:G	0	118827197	G	A
11	chr11:118827451:G:A	0	118827451	A	G
11	chr11:118827565:A:G	0	118827565	G	A
11	chr11:118827585:A:G	0	118827585	G	A
11	chr11:118827828:G:A	0	118827828	A	G
11	chr11:118828068:G:A	0	118828068	A	G
11	chr11:118828198:G:A	0	118828198	A	G
11	chr11:118828567:C:T	0	118828567	T	C
11	chr11:118829035:C:T	0	118829035	T	C
11	chr11:118829716:C:T	0	118829716	T	C
11	chr11:118829848:A:G	0	118829848	G	A
11	chr11:118830309:G:A	0	118830309	A	G
11	chr11:118830888:T:C	0	118830888	C	T
11	chr11:118830959:A:G	0	118830959	G	A
11	chr11:118831189:A:T	0	118831189	T	A
11	chr11:118831293:A:G	0	118831293	G	A
11	chr11:118831560:C:T	0	118831560	T	C
11	chr11:118832201:A:G	0	118832201	G	A
11	chr11:118832227:G:A	0	118832227	A	G
11	chr11:118832292:T:C	0	118832292	C	T
11	chr11:118832775:T:C	0	118832775	C	T
11	chr11:118833108:T:A	0	118833108	A	T
11	chr11:118833546:G:A	0	118833546	A	G
11	chr11:118833556:T:C	0	118833556	C	T
11	chr11:118834436:G:A	0	118834436	A	G
11	chr11:118836462:G:A	0	118836462	A	G
11	chr11:118836850:C:T	0	118836850	T	C
11	chr11:118837557:T:G	0	118837557	G	T
11	chr11:118838076:C:A	0	118838076	A	C
11	chr11:118838891:A:G	0	118838891	G	A
11	chr11:118840360:C:T	0	118840360	T	C
11	chr11:118841081:G:A	0	118841081	A	G
11	chr11:118841121:G:A	0	118841121	A	G
11	chr11:118841561:C:T	0	118841561	T	C
11	chr11:118841718:C:G	0	118841718	G	C
11	chr11:118841800:C:T	0	118841800	T	C
11	chr11:118843414:G:T	0	118843414	T	G
11	chr11:118843783:C:T	0	118843783	T	C
11	chr11:118844880:G:A	0	118844880	A	G
11	chr11:118847023:G:A	0	118847023	A	G
11	chr11:118847352:T:C	0	118847352	C	T
11	chr11:118847353:G:A	0	118847353	A	G
11	chr11:118847776:C:T	0	118847776	T	C
11	chr11:118848059:G:A	0	118848059	A	G
11	chr11:118848118:T:C	0	118848118	C	T
11	chr11:118848147:G:A	0	118848147	A	G
11	chr11:118848263:C:T	0	118848263	T	C
11	chr11:118848545:C:T	0	118848545	T	C
11	chr11:118848696:G:C	0	118848696	C	G
11	chr11:118849033:C:T	0	118849033	T	C
11	chr11:118849881:T:G	0	118849881	G	T
11	chr11:118850289:A:G	0	118850289	G	A
11	chr11:118850540:G:A	0	118850540	A	G
11	chr11:118850990:A:G	0	118850990	G	A
11	chr11:118851141:G:A	0	118851141	A	G
11	chr11:118851263:G:A	0	118851263	A	G
11	chr11:118851440:G:A	0	118851440	A	G
11	chr11:118851522:G:A	0	118851522	A	G
11	chr11:118852378:T:C	0	118852378	C	T
11	chr11:118852828:G:A	0	118852828	A	G
11	chr11:118853039:C:T	0	118853039	T	C
11	chr11:118853044:T:A	0	118853044	A	T
11	chr11:118853407:G:A	0	118853407	A	G
11	chr11:118853627:C:T	0	118853627	T	C
11	chr11:118854014:T:C	0	118854014	C	T
11	chr11:118854185:T:A	0	118854185	A	T
11	chr11:118854339:T:C	0	118854339	C	T
11	chr11:118854349:C:T	0	118854349	T	C
11	chr11:118854674:C:T	0	118854674	T	C
11	chr11:118854711:G:A	0	118854711	A	G
11	chr11:118854951:C:G	0	118854951	G	C
11	chr11:118855521:A:G	0	118855521	G	A
11	chr11:118855938:T:C	0	118855938	C	T
11	chr11:118856134:C:T	0	118856134	T	C
11	chr11:118856428:G:C	0	118856428	C	G
11	chr11:118856460:C:T	0	118856460	T	C
11	chr11:118856623:G:T	0	118856623	T	G
11	chr11:118856864:TC:T	0	118856864	T	TC
11	chr11:118857611:C:T	0	118857611	T	C
11	chr11:118857770:A:G	0	118857770	G	A
11	chr11:118858501:C:T	0	118858501	T	C
11	chr11:118858574:C:T	0	118858574	T	C
11	chr11:118858682:A:G	0	118858682	G	A
11	chr11:118858733:C:T	0	118858733	T	C
11	chr11:118858747:C:T	0	118858747	T	C
11	chr11:118859151:T:G	0	118859151	G	T
11	chr11:118859432:A:G	0	118859432	G	A
11	chr11:118859960:C:T	0	118859960	T	C
11	chr11:118860779:G:A	0	118860779	A	G
11	chr11:118861053:A:G	0	118861053	G	A
11	chr11:118863291:T:C	0	118863291	C	T
11	chr11:118867572:G:A	0	118867572	A	G
11	chr11:118868347:A:G	0	118868347	G	A
11	chr11:118868686:AAG:A	0	118868686	A	AAG
11	chr11:118869471:G:A	0	118869471	A	G
11	chr11:118869709:G:C	0	118869709	C	G
11	chr11:118870222:C:T	0	118870222	T	C
11	chr11:118870448:T:C	0	118870448	C	T
11	chr11:118872015:T:C	0	118872015	C	T
11	chr11:118872577:G:A	0	118872577	A	G
11	chr11:118874534:A:G	0	118874534	G	A
11	chr11:118874569:C:T	0	118874569	T	C
11	chr11:118874955:T:G	0	118874955	G	T
11	chr11:118875514:T:C	0	118875514	C	T
11	chr11:118876867:A:G	0	118876867	G	A
11	chr11:118876873:T:C	0	118876873	C	T
11	chr11:118877461:G:C	0	118877461	C	G
11	chr11:118878609:T:A	0	118878609	A	T
11	chr11:118878854:T:C	0	118878854	C	T
11	chr11:118879612:T:C	0	118879612	C	T
11	chr11:118880258:T:A	0	118880258	A	T
11	chr11:118881189:G:A	0	118881189	A	G
11	chr11:118881469:T:C	0	118881469	C	T
11	chr11:118883644:C:A	0	118883644	A	C
11	chr11:118883940:C:G	0	118883940	G	C
11	chr11:118884921:T:C	0	118884921	C	T
11	chr11:118885029:A:G	0	118885029	G	A
11	chr11:118886353:A:G	0	118886353	G	A
11	chr11:118886482:G:A	0	118886482	A	G
11	chr11:118886510:C:G	0	118886510	G	C
11	chr11:118887079:G:A	0	118887079	A	G
11	chr11:118887380:C:T	0	118887380	T	C
11	chr11:118888901:T:G	0	118888901	G	T
11	chr11:118890882:C:T	0	118890882	T	C
11	chr11:118891364:G:A	0	118891364	A	G
11	chr11:118891393:G:A	0	118891393	A	G
11	chr11:118891509:A:G	0	118891509	G	A
11	chr11:118891992:G:A	0	118891992	A	G
11	chr11:118893027:T:C	0	118893027	C	T
11	chr11:118893342:C:T	0	118893342	T	C
11	chr11:118893408:G:A	0	118893408	A	G
11	chr11:118894378:C:T	0	118894378	T	C
11	chr11:118894979:C:G	0	118894979	G	C
11	chr11:118898895:C:T	0	118898895	T	C
11	chr11:118901451:G:A	0	118901451	A	G
11	chr11:118904815:T:G	0	118904815	G	T
11	chr11:118908972:T:C	0	118908972	C	T
11	chr11:118910631:C:T	0	118910631	T	C
11	chr11:118910821:G:C	0	118910821	C	G
11	chr11:118911765:C:G	0	118911765	G	C
11	chr11:118912093:C:T	0	118912093	T	C
11	chr11:118915273:A:T	0	118915273	T	A
11	chr11:118916120:A:G	0	118916120	G	A
11	chr11:118916504:T:C	0	118916504	C	T
11	chr11:118918791:TGA:T	0	118918791	T	TGA
11	chr11:118918948:C:T	0	118918948	T	C
11	chr11:118919243:C:T	0	118919243	T	C
11	chr11:118920441:C:T	0	118920441	T	C
11	chr11:118920823:G:T	0	118920823	T	G
11	chr11:118921128:C:T	0	118921128	T	C
11	chr11:118921569:A:G	0	118921569	G	A
11	chr11:118921599:AG:A	0	118921599	A	AG
11	chr11:118921618:A:G	0	118921618	G	A
11	chr11:118922904:T:C	0	118922904	C	T
11	chr11:118923209:T:C	0	118923209	C	T
11	chr11:118925861:C:T	0	118925861	T	C
11	chr11:118926569:G:A	0	118926569	A	G
11	chr11:118926683:T:C	0	118926683	C	T
11	chr11:118926711:A:G	0	118926711	G	A
11	chr11:118927445:G:C	0	118927445	C	G
11	chr11:118928048:C:T	0	118928048	T	C
11	chr11:118928115:A:G	0	118928115	G	A
11	chr11:118928497:G:A	0	118928497	A	G
11	chr11:118929593:C:A	0	118929593	A	C
11	chr11:118930526:G:A	0	118930526	A	G
11	chr11:118930731:C:T	0	118930731	T	C
11	chr11:118930931:A:T	0	118930931	T	A
11	chr11:118931252:AGGAGGATCACTTGACCCC:A	0	118931252	A	AGGAGGATCACTTGACCCC
11	chr11:118931419:G:T	0	118931419	T	G
11	chr11:118931677:T:C	0	118931677	C	T
11	chr11:118931783:C:G	0	118931783	G	C
11	chr11:118932451:G:A	0	118932451	A	G
11	chr11:118932484:T:G	0	118932484	G	T
11	chr11:118932827:G:A	0	118932827	A	G
11	chr11:118932887:G:A	0	118932887	A	G
11	chr11:118933133:A:G	0	118933133	G	A
11	chr11:118933557:C:T	0	118933557	T	C
11	chr11:118933574:A:G	0	118933574	G	A
11	chr11:118933934:G:A	0	118933934	A	G
11	chr11:118934210:T:C	0	118934210	C	T
11	chr11:118934280:A:G	0	118934280	G	A
11	chr11:118934511:C:T	0	118934511	T	C
11	chr11:118934676:G:A	0	118934676	A	G
11	chr11:118934817:T:A	0	118934817	A	T
11	chr11:118936928:G:T	0	118936928	T	G
11	chr11:118936930:G:A	0	118936930	A	G
11	chr11:118937026:C:T	0	118937026	T	C
11	chr11:118937031:G:A	0	118937031	A	G
11	chr11:118937431:C:T	0	118937431	T	C
11	chr11:118938495:C:T	0	118938495	T	C
11	chr11:118938620:G:A	0	118938620	A	G
11	chr11:118938910:G:A	0	118938910	A	G
11	chr11:118939058:G:A	0	118939058	A	G
11	chr11:118939345:G:C	0	118939345	C	G
11	chr11:118940606:G:A	0	118940606	A	G
11	chr11:118940932:G:A	0	118940932	A	G
11	chr11:118940975:C:G	0	118940975	G	C
11	chr11:118941169:G:C	0	118941169	C	G
11	chr11:118942213:C:G	0	118942213	G	C
11	chr11:118942605:T:C	0	118942605	C	T
11	chr11:118943716:G:A	0	118943716	A	G
11	chr11:118943865:GT:G	0	118943865	G	GT
11	chr11:118945447:T:C	0	118945447	C	T
11	chr11:118945595:C:T	0	118945595	T	C
11	chr11:118945644:G:A	0	118945644	A	G
11	chr11:118949474:C:T	0	118949474	T	C
11	chr11:118949548:T:C	0	118949548	C	T
11	chr11:118952438:C:T	0	118952438	T	C
11	chr11:118953973:G:C	0	118953973	C	G
11	chr11:118954286:G:A	0	118954286	A	G
11	chr11:118954359:G:A	0	118954359	A	G
11	chr11:118954926:G:A	0	118954926	A	G
11	chr11:118955052:C:A	0	118955052	A	C
11	chr11:118955335:T:C	0	118955335	C	T
11	chr11:118955350:C:T	0	118955350	T	C
11	chr11:118960625:A:G	0	118960625	G	A
11	chr11:118961045:C:T	0	118961045	T	C
11	chr11:118961054:T:A	0	118961054	A	T
11	chr11:118961114:A:G	0	118961114	G	A
11	chr11:118961325:T:C	0	118961325	C	T
11	chr11:118961872:G:T	0	118961872	T	G
11	chr11:118962214:G:C	0	118962214	C	G
11	chr11:118962748:A:G	0	118962748	G	A
11	chr11:118963798:G:A	0	118963798	A	G
11	chr11:118964074:A:G	0	118964074	G	A
11	chr11:118964548:T:C	0	118964548	C	T
11	chr11:118964562:A:G	0	118964562	G	A
11	chr11:118964967:C:A	0	118964967	A	C
11	chr11:118965896:C:G	0	118965896	G	C
11	chr11:118965928:A:G	0	118965928	G	A
11	chr11:118966111:G:A	0	118966111	A	G
11	chr11:118966403:A:G	0	118966403	G	A
11	chr11:118966562:G:A	0	118966562	A	G
11	chr11:118966750:A:T	0	118966750	T	A
11	chr11:118967032:A:G	0	118967032	G	A
11	chr11:118968322:C:A	0	118968322	A	C
11	chr11:118968423:G:C	0	118968423	C	G
11	chr11:118968558:G:C	0	118968558	C	G
11	chr11:118969118:C:G	0	118969118	G	C
11	chr11:118969796:C:T	0	118969796	T	C
11	chr11:118970147:C:T	0	118970147	T	C
11	chr11:118971051:C:T	0	118971051	T	C
11	chr11:118972738:C:T	0	118972738	T	C
11	chr11:118974836:C:G	0	118974836	G	C
11	chr11:118975103:G:A	0	118975103	A	G
11	chr11:118975756:G:A	0	118975756	A	G
11	chr11:118975772:A:G	0	118975772	G	A
11	chr11:118975864:T:C	0	118975864	C	T
11	chr11:118976217:G:C	0	118976217	C	G
11	chr11:118976219:A:C	0	118976219	C	A
11	chr11:118976486:G:A	0	118976486	A	G
11	chr11:118977605:T:C	0	118977605	C	T
11	chr11:118978015:G:A	0	118978015	A	G
11	chr11:118979997:G:A	0	118979997	A	G
11	chr11:118980428:C:T	0	118980428	T	C
11	chr11:118981371:A:G	0	118981371	G	A
11	chr11:118981427:C:T	0	118981427	T	C
11	chr11:118981816:C:G	0	118981816	G	C
11	chr11:118981931:G:T	0	118981931	T	G
11	chr11:118981937:G:A	0	118981937	A	G
11	chr11:118982311:C:A	0	118982311	A	C
11	chr11:118982778:A:G	0	118982778	G	A
11	chr11:118983150:C:T	0	118983150	T	C
11	chr11:118983181:G:A	0	118983181	A	G
11	chr11:118983285:A:C	0	118983285	C	A
11	chr11:118983662:C:T	0	118983662	T	C
11	chr11:118984511:T:G	0	118984511	G	T
11	chr11:118985781:C:A	0	118985781	A	C
11	chr11:118986106:A:C	0	118986106	C	A
11	chr11:118986210:A:G	0	118986210	G	A
11	chr11:118986756:T:C	0	118986756	C	T
11	chr11:118987099:G:A	0	118987099	A	G
11	chr11:118988564:C:T	0	118988564	T	C
11	chr11:118989132:A:G	0	118989132	G	A
11	chr11:118989747:C:T	0	118989747	T	C
11	chr11:118989888:A:C	0	118989888	C	A
11	chr11:118990357:T:C	0	118990357	C	T
11	chr11:118990931:G:A	0	118990931	A	G
11	chr11:118991734:G:A	0	118991734	A	G
11	chr11:118992022:TCACTTC:T	0	118992022	T	TCACTTC
11	chr11:118992327:T:C	0	118992327	C	T
11	chr11:118992406:A:G	0	118992406	G	A
11	chr11:118992522:G:A	0	118992522	A	G
11	chr11:118992614:C:T	0	118992614	T	C
11	chr11:118992977:C:T	0	118992977	T	C
11	chr11:118993430:T:C	0	118993430	C	T
11	chr11:118994067:G:C	0	118994067	C	G
11	chr11:118994609:C:G	0	118994609	G	C
11	chr11:118994755:C:T	0	118994755	T	C
11	chr11:118995282:C:T	0	118995282	T	C
11	chr11:118995805:G:A	0	118995805	A	G
11	chr11:118997093:G:C	0	118997093	C	G
11	chr11:118998737:T:C	0	118998737	C	T
11	chr11:118998750:A:G	0	118998750	G	A
11	chr11:119001694:T:C	0	119001694	C	T
11	chr11:119001871:G:A	0	119001871	A	G
11	chr11:119002031:T:C	0	119002031	C	T
11	chr11:119005017:A:G	0	119005017	G	A
11	chr11:119005503:A:G	0	119005503	G	A
11	chr11:119005842:T:C	0	119005842	C	T
11	chr11:119007181:T:C	0	119007181	C	T
11	chr11:119007512:T:C	0	119007512	C	T
11	chr11:119008250:C:T	0	119008250	T	C
11	chr11:119009302:G:A	0	119009302	A	G
11	chr11:119009958:T:C	0	119009958	C	T
11	chr11:119010017:T:A	0	119010017	A	T
11	chr11:119010030:T:C	0	119010030	C	T
11	chr11:119011428:C:T	0	119011428	T	C
11	chr11:119013613:G:A	0	119013613	A	G
11	chr11:119013660:T:C	0	119013660	C	T
11	chr11:119013998:G:A	0	119013998	A	G
11	chr11:119014016:T:C	0	119014016	C	T
11	chr11:119014451:G:A	0	119014451	A	G
11	chr11:119014453:A:G	0	119014453	G	A
11	chr11:119015407:C:T	0	119015407	T	C
11	chr11:119015946:G:A	0	119015946	A	G
11	chr11:119016871:C:T	0	119016871	T	C
11	chr11:119017178:C:T	0	119017178	T	C
11	chr11:119017909:A:G	0	119017909	G	A
11	chr11:119018121:T:C	0	119018121	C	T
11	chr11:119018363:G:T	0	119018363	T	G
11	chr11:119018422:A:G	0	119018422	G	A
11	chr11:119018475:T:C	0	119018475	C	T
11	chr11:119019100:C:T	0	119019100	T	C
11	chr11:119019312:C:T	0	119019312	T	C
11	chr11:119019618:T:A	0	119019618	A	T
11	chr11:119021567:C:T	0	119021567	T	C
11	chr11:119022049:A:C	0	119022049	C	A
11	chr11:119022125:G:C	0	119022125	C	G
11	chr11:119022162:C:T	0	119022162	T	C
11	chr11:119022230:T:C	0	119022230	C	T
11	chr11:119023168:T:C	0	119023168	C	T
11	chr11:119023577:A:G	0	119023577	G	A
11	chr11:119024492:A:G	0	119024492	G	A
11	chr11:119024976:C:T	0	119024976	T	C
11	chr11:119025405:A:G	0	119025405	G	A
11	chr11:119026552:C:T	0	119026552	T	C
11	chr11:119026762:A:G	0	119026762	G	A
11	chr11:119027609:G:A	0	119027609	A	G
11	chr11:119029007:G:A	0	119029007	A	G
11	chr11:119029653:G:A	0	119029653	A	G
11	chr11:119031899:A:T	0	119031899	T	A
11	chr11:119032039:C:T	0	119032039	T	C
11	chr11:119032941:G:A	0	119032941	A	G
11	chr11:119032993:ATCTGCCCCCCTTGGCC:A	0	119032993	A	ATCTGCCCCCCTTGGCC
11	chr11:119033523:G:T	0	119033523	T	G
11	chr11:119034190:G:A	0	119034190	A	G
11	chr11:119040329:C:T	0	119040329	T	C
11	chr11:119040429:T:G	0	119040429	G	T
11	chr11:119040640:A:C	0	119040640	C	A
11	chr11:119041497:T:C	0	119041497	C	T
11	chr11:119041992:T:C	0	119041992	C	T
11	chr11:119042272:G:C	0	119042272	C	G
11	chr11:119043282:C:T	0	119043282	T	C
11	chr11:119045044:G:C	0	119045044	C	G
11	chr11:119045232:A:G	0	119045232	G	A
11	chr11:119046875:C:T	0	119046875	T	C
11	chr11:119047102:T:G	0	119047102	G	T
11	chr11:119048420:G:A	0	119048420	A	G
11	chr11:119049400:A:G	0	119049400	G	A
11	chr11:119050594:A:G	0	119050594	G	A
11	chr11:119051488:G:A	0	119051488	A	G
11	chr11:119053500:A:G	0	119053500	G	A
11	chr11:119055223:G:A	0	119055223	A	G
11	chr11:119057196:C:G	0	119057196	G	C
11	chr11:119057538:G:A	0	119057538	A	G
11	chr11:119057542:C:T	0	119057542	T	C
11	chr11:119057682:C:G	0	119057682	G	C
11	chr11:119058055:G:A	0	119058055	A	G
11	chr11:119059070:C:G	0	119059070	G	C
11	chr11:119059217:G:A	0	119059217	A	G
11	chr11:119059491:A:G	0	119059491	G	A
11	chr11:119059624:C:T	0	119059624	T	C
11	chr11:119060319:A:G	0	119060319	G	A
11	chr11:119060388:T:C	0	119060388	C	T
11	chr11:119061609:C:T	0	119061609	T	C
11	chr11:119061734:T:C	0	119061734	C	T
11	chr11:119061899:T:C	0	119061899	C	T
11	chr11:119062148:G:A	0	119062148	A	G
11	chr11:119062537:A:ACTT	0	119062537	ACTT	A
11	chr11:119064664:C:T	0	119064664	T	C
11	chr11:119064719:TAAAATA:T	0	119064719	T	TAAAATA
11	chr11:119065687:C:G	0	119065687	G	C
11	chr11:119065699:G:A	0	119065699	A	G
11	chr11:119066199:T:C	0	119066199	C	T
11	chr11:119066439:G:C	0	119066439	C	G
11	chr11:119066733:G:A	0	119066733	A	G
11	chr11:119066807:T:C	0	119066807	C	T
11	chr11:119066912:T:TG	0	119066912	TG	T
11	chr11:119067274:G:A	0	119067274	A	G
11	chr11:119068171:C:T	0	119068171	T	C
11	chr11:119071338:G:A	0	119071338	A	G
11	chr11:119071357:T:C	0	119071357	C	T
11	chr11:119071928:A:C	0	119071928	C	A
11	chr11:119071944:T:A	0	119071944	A	T
11	chr11:119072218:G:A	0	119072218	A	G
11	chr11:119072723:A:G	0	119072723	G	A
11	chr11:119073965:C:T	0	119073965	T	C
11	chr11:119074073:T:C	0	119074073	C	T
11	chr11:119074199:T:C	0	119074199	C	T
11	chr11:119074627:A:G	0	119074627	G	A
11	chr11:119075032:T:C	0	119075032	C	T
11	chr11:119076444:T:C	0	119076444	C	T
11	chr11:119076458:A:G	0	119076458	G	A
11	chr11:119076924:C:T	0	119076924	T	C
11	chr11:119078621:C:T	0	119078621	T	C
11	chr11:119079089:G:A	0	119079089	A	G
11	chr11:119080529:T:C	0	119080529	C	T
11	chr11:119080932:T:A	0	119080932	A	T
11	chr11:119081463:A:G	0	119081463	G	A
11	chr11:119081661:A:G	0	119081661	G	A
11	chr11:119082492:C:T	0	119082492	T	C
11	chr11:119083356:T:C	0	119083356	C	T
11	chr11:119083555:G:A	0	119083555	A	G
11	chr11:119084095:T:C	0	119084095	C	T
11	chr11:119084309:GC:G	0	119084309	G	GC
11	chr11:119084604:G:A	0	119084604	A	G
11	chr11:119086381:G:A	0	119086381	A	G
11	chr11:119086536:T:C	0	119086536	C	T
11	chr11:119086647:G:A	0	119086647	A	G
11	chr11:119087239:AG:A	0	119087239	A	AG
11	chr11:119087417:C:A	0	119087417	A	C
11	chr11:119087519:G:A	0	119087519	A	G
11	chr11:119088159:G:T	0	119088159	T	G
11	chr11:119088570:T:C	0	119088570	C	T
11	chr11:119088621:G:A	0	119088621	A	G
11	chr11:119089022:C:T	0	119089022	T	C
11	chr11:119092094:A:G	0	119092094	G	A
11	chr11:119092581:C:T	0	119092581	T	C
11	chr11:119094338:G:A	0	119094338	A	G
11	chr11:119094769:G:A	0	119094769	A	G
11	chr11:119096070:A:C	0	119096070	C	A
11	chr11:119096581:A:G	0	119096581	G	A
11	chr11:119097048:T:C	0	119097048	C	T
11	chr11:119098249:TAG:T	0	119098249	T	TAG
11	chr11:119099766:G:A	0	119099766	A	G
11	chr11:119099972:C:T	0	119099972	T	C
11	chr11:119099986:C:A	0	119099986	A	C
11	chr11:119100541:A:G	0	119100541	G	A
11	chr11:119102402:A:G	0	119102402	G	A
11	chr11:119102423:G:A	0	119102423	A	G
11	chr11:119103411:G:A	0	119103411	A	G
11	chr11:119103775:A:G	0	119103775	G	A
11	chr11:119103878:G:T	0	119103878	T	G
11	chr11:119104159:A:G	0	119104159	G	A
11	chr11:119104168:T:A	0	119104168	A	T
11	chr11:119104403:A:G	0	119104403	G	A
11	chr11:119104645:G:A	0	119104645	A	G
11	chr11:119105217:A:G	0	119105217	G	A
11	chr11:119107201:A:G	0	119107201	G	A
11	chr11:119107216:A:C	0	119107216	C	A
11	chr11:119107422:C:G	0	119107422	G	C
11	chr11:119107609:C:T	0	119107609	T	C
11	chr11:119107701:G:C	0	119107701	C	G
11	chr11:119108316:T:C	0	119108316	C	T
11	chr11:119111960:T:C	0	119111960	C	T
11	chr11:119111961:G:A	0	119111961	A	G
11	chr11:119113577:A:C	0	119113577	C	A
11	chr11:119114441:T:C	0	119114441	C	T
11	chr11:119114615:A:C	0	119114615	C	A
11	chr11:119115408:C:T	0	119115408	T	C
11	chr11:119115746:G:A	0	119115746	A	G
11	chr11:119115920:G:A	0	119115920	A	G
11	chr11:119115949:C:T	0	119115949	T	C
11	chr11:119116262:C:T	0	119116262	T	C
11	chr11:119118035:C:T	0	119118035	T	C
11	chr11:119119029:G:A	0	119119029	A	G
11	chr11:119120307:G:A	0	119120307	A	G
11	chr11:119120309:C:A	0	119120309	A	C
11	chr11:119121467:T:C	0	119121467	C	T
11	chr11:119121792:T:G	0	119121792	G	T
11	chr11:119122209:A:C	0	119122209	C	A
11	chr11:119122839:T:C	0	119122839	C	T
11	chr11:119122922:G:A	0	119122922	A	G
11	chr11:119124615:T:C	0	119124615	C	T
11	chr11:119124771:C:T	0	119124771	T	C
11	chr11:119126071:A:G	0	119126071	G	A
11	chr11:119127159:C:T	0	119127159	T	C
11	chr11:119129167:A:G	0	119129167	G	A
11	chr11:119129360:A:G	0	119129360	G	A
11	chr11:119129621:C:T	0	119129621	T	C
11	chr11:119131729:A:G	0	119131729	G	A
11	chr11:119133299:G:T	0	119133299	T	G
11	chr11:119133976:T:A	0	119133976	A	T
11	chr11:119134422:C:T	0	119134422	T	C
11	chr11:119134775:C:T	0	119134775	T	C
11	chr11:119135752:A:G	0	119135752	G	A
11	chr11:119136012:T:C	0	119136012	C	T
11	chr11:119136048:AG:A	0	119136048	A	AG
11	chr11:119136054:G:T	0	119136054	T	G
11	chr11:119136078:G:A	0	119136078	A	G
11	chr11:119137799:AAG:A	0	119137799	A	AAG
11	chr11:119137828:G:A	0	119137828	A	G
11	chr11:119138285:CA:C	0	119138285	C	CA
11	chr11:119142252:T:C	0	119142252	C	T
11	chr11:119142811:C:T	0	119142811	T	C
11	chr11:119143030:C:T	0	119143030	T	C
11	chr11:119143764:A:T	0	119143764	T	A
11	chr11:119144522:A:G	0	119144522	G	A
11	chr11:119144661:G:A	0	119144661	A	G
11	chr11:119145651:T:C	0	119145651	C	T
11	chr11:119145829:G:C	0	119145829	C	G
11	chr11:119147313:T:C	0	119147313	C	T
11	chr11:119148056:G:T	0	119148056	T	G
11	chr11:119148442:C:T	0	119148442	T	C
11	chr11:119148572:C:T	0	119148572	T	C
11	chr11:119148765:A:T	0	119148765	T	A
11	chr11:119148810:C:A	0	119148810	A	C
11	chr11:119149609:TAG:T	0	119149609	T	TAG
11	chr11:119152397:A:C	0	119152397	C	A
11	chr11:119154221:A:G	0	119154221	G	A
11	chr11:119155620:A:C	0	119155620	C	A
11	chr11:119155750:C:T	0	119155750	T	C
11	chr11:119155759:A:T	0	119155759	T	A
11	chr11:119156835:G:A	0	119156835	A	G
11	chr11:119157120:A:G	0	119157120	G	A
11	chr11:119159139:T:C	0	119159139	C	T
11	chr11:119159378:T:A	0	119159378	A	T
11	chr11:119159379:GGGGGC:G	0	119159379	G	GGGGGC
11	chr11:119159386:A:G	0	119159386	G	A
11	chr11:119159387:TAA:T	0	119159387	T	TAA
11	chr11:119160042:T:C	0	119160042	C	T
11	chr11:119160049:A:G	0	119160049	G	A
11	chr11:119160102:A:G	0	119160102	G	A
11	chr11:119161980:A:C	0	119161980	C	A
11	chr11:119162905:A:C	0	119162905	C	A
11	chr11:119163141:G:A	0	119163141	A	G
11	chr11:119163665:C:T	0	119163665	T	C
11	chr11:119168319:C:T	0	119168319	T	C
11	chr11:119169754:G:C	0	119169754	C	G
11	chr11:119169776:G:A	0	119169776	A	G
11	chr11:119170950:C:T	0	119170950	T	C
11	chr11:119172555:G:GAT	0	119172555	GAT	G
11	chr11:119172791:T:G	0	119172791	G	T
11	chr11:119173036:C:T	0	119173036	T	C
11	chr11:119183499:G:T	0	119183499	T	G
11	chr11:119184280:C:T	0	119184280	T	C
11	chr11:119184366:G:A	0	119184366	A	G
11	chr11:119184653:A:G	0	119184653	G	A
11	chr11:119185564:G:A	0	119185564	A	G
11	chr11:119188695:G:A	0	119188695	A	G
11	chr11:119190254:T:C	0	119190254	C	T
11	chr11:119191170:G:C	0	119191170	C	G
11	chr11:119192179:C:T	0	119192179	T	C
11	chr11:119193198:C:T	0	119193198	T	C
11	chr11:119193684:C:T	0	119193684	T	C
11	chr11:119194334:G:A	0	119194334	A	G
11	chr11:119194392:T:C	0	119194392	C	T
11	chr11:119194600:G:A	0	119194600	A	G
11	chr11:119200200:G:C	0	119200200	C	G
11	chr11:119200239:T:C	0	119200239	C	T
11	chr11:119202266:C:T	0	119202266	T	C
11	chr11:119204613:G:A	0	119204613	A	G
11	chr11:119204719:G:A	0	119204719	A	G
11	chr11:119208176:A:G	0	119208176	G	A
11	chr11:119208283:A:G	0	119208283	G	A
11	chr11:119209327:A:G	0	119209327	G	A
11	chr11:119210505:T:C	0	119210505	C	T
11	chr11:119211359:T:C	0	119211359	C	T
11	chr11:119211996:T:C	0	119211996	C	T
11	chr11:119212608:A:C	0	119212608	C	A
11	chr11:119213196:C:T	0	119213196	T	C
11	chr11:119214204:A:G	0	119214204	G	A
11	chr11:119214861:C:T	0	119214861	T	C
11	chr11:119215073:C:A	0	119215073	A	C
11	chr11:119215919:T:A	0	119215919	A	T
11	chr11:119216412:A:G	0	119216412	G	A
11	chr11:119216941:C:T	0	119216941	T	C
11	chr11:119217466:A:G	0	119217466	G	A
11	chr11:119217675:T:G	0	119217675	G	T
11	chr11:119218173:G:A	0	119218173	A	G
11	chr11:119218240:A:T	0	119218240	T	A
11	chr11:119218345:C:T	0	119218345	T	C
11	chr11:119219032:T:C	0	119219032	C	T
11	chr11:119219121:A:T	0	119219121	T	A
11	chr11:119219320:G:A	0	119219320	A	G
11	chr11:119220241:T:G	0	119220241	G	T
11	chr11:119222902:G:A	0	119222902	A	G
11	chr11:119223937:G:A	0	119223937	A	G
11	chr11:119225051:T:G	0	119225051	G	T
11	chr11:119225087:T:C	0	119225087	C	T
11	chr11:119226075:T:G	0	119226075	G	T
11	chr11:119228376:T:C	0	119228376	C	T
11	chr11:119228445:A:C	0	119228445	C	A
11	chr11:119228813:TC:T	0	119228813	T	TC
11	chr11:119229196:G:C	0	119229196	C	G
11	chr11:119237017:A:G	0	119237017	G	A
11	chr11:119237402:A:G	0	119237402	G	A
11	chr11:119239475:T:C	0	119239475	C	T
11	chr11:119239562:C:T	0	119239562	T	C
11	chr11:119239986:G:T	0	119239986	T	G
11	chr11:119241793:G:C	0	119241793	C	G
11	chr11:119241806:T:C	0	119241806	C	T
11	chr11:119242188:T:C	0	119242188	C	T
11	chr11:119242420:C:T	0	119242420	T	C
11	chr11:119242791:G:A	0	119242791	A	G
11	chr11:119245168:G:A	0	119245168	A	G
11	chr11:119245586:G:A	0	119245586	A	G
11	chr11:119245893:T:C	0	119245893	C	T
11	chr11:119246351:G:C	0	119246351	C	G
11	chr11:119248335:C:T	0	119248335	T	C
11	chr11:119250094:C:T	0	119250094	T	C
11	chr11:119251972:A:G	0	119251972	G	A
11	chr11:119252584:G:A	0	119252584	A	G
11	chr11:119253240:T:A	0	119253240	A	T
11	chr11:119254893:C:T	0	119254893	T	C
11	chr11:119258187:C:T	0	119258187	T	C
11	chr11:119259978:G:T	0	119259978	T	G
11	chr11:119259979:C:T	0	119259979	T	C
11	chr11:119264387:T:TC	0	119264387	TC	T
11	chr11:119265104:T:C	0	119265104	C	T
11	chr11:119269463:C:T	0	119269463	T	C
11	chr11:119271102:A:T	0	119271102	T	A
11	chr11:119273438:G:T	0	119273438	T	G
11	chr11:119274564:A:G	0	119274564	G	A
11	chr11:119279707:T:A	0	119279707	A	T
11	chr11:119281974:C:T	0	119281974	T	C
11	chr11:119282649:G:A	0	119282649	A	G
11	chr11:119284908:G:T	0	119284908	T	G
11	chr11:119292010:G:C	0	119292010	C	G
11	chr11:119292609:A:G	0	119292609	G	A
11	chr11:119292830:G:C	0	119292830	C	G
11	chr11:119293967:C:T	0	119293967	T	C
11	chr11:119294518:G:A	0	119294518	A	G
11	chr11:119295941:A:G	0	119295941	G	A
11	chr11:119297660:G:A	0	119297660	A	G
11	chr11:119300341:A:AAT	0	119300341	AAT	A
11	chr11:119301696:T:C	0	119301696	C	T
11	chr11:119301826:A:G	0	119301826	G	A
11	chr11:119304365:C:A	0	119304365	A	C
11	chr11:119305688:T:C	0	119305688	C	T
11	chr11:119305789:T:C	0	119305789	C	T
11	chr11:119307228:A:G	0	119307228	G	A
11	chr11:119308297:T:C	0	119308297	C	T
11	chr11:119308968:T:C	0	119308968	C	T
11	chr11:119309606:G:A	0	119309606	A	G
11	chr11:119310460:T:C	0	119310460	C	T
11	chr11:119310964:G:C	0	119310964	C	G
11	chr11:119314423:C:T	0	119314423	T	C
11	chr11:119314637:G:A	0	119314637	A	G
11	chr11:119315038:G:A	0	119315038	A	G
11	chr11:119315693:T:C	0	119315693	C	T
11	chr11:119318422:C:T	0	119318422	T	C
11	chr11:119322246:A:G	0	119322246	G	A
11	chr11:119322257:G:A	0	119322257	A	G
11	chr11:119322635:A:C	0	119322635	C	A
11	chr11:119323011:C:A	0	119323011	A	C
11	chr11:119326205:A:C	0	119326205	C	A
11	chr11:119326669:G:A	0	119326669	A	G
11	chr11:119327382:C:T	0	119327382	T	C
11	chr11:119328249:AT:A	0	119328249	A	AT
11	chr11:119329492:A:C	0	119329492	C	A
11	chr11:119330989:G:A	0	119330989	A	G
11	chr11:119332795:C:T	0	119332795	T	C
11	chr11:119333229:C:G	0	119333229	G	C
11	chr11:119335025:T:C	0	119335025	C	T
11	chr11:119335120:A:G	0	119335120	G	A
11	chr11:119335665:G:A	0	119335665	A	G
11	chr11:119336631:G:A	0	119336631	A	G
11	chr11:119336736:C:T	0	119336736	T	C
11	chr11:119337851:G:C	0	119337851	C	G
11	chr11:119337866:G:A	0	119337866	A	G
11	chr11:119339269:T:A	0	119339269	A	T
11	chr11:119339873:G:T	0	119339873	T	G
11	chr11:119343425:A:G	0	119343425	G	A
11	chr11:119343582:G:A	0	119343582	A	G
11	chr11:119344336:C:T	0	119344336	T	C
11	chr11:119344455:C:T	0	119344455	T	C
11	chr11:119345191:C:T	0	119345191	T	C
11	chr11:119345281:G:A	0	119345281	A	G
11	chr11:119345794:C:T	0	119345794	T	C
11	chr11:119346544:C:T	0	119346544	T	C
11	chr11:119346601:GA:AA	0	119346601	AA	GA
11	chr11:119346745:C:T	0	119346745	T	C
11	chr11:119346846:G:A	0	119346846	A	G
11	chr11:119346870:C:T	0	119346870	T	C
11	chr11:119346896:A:AT	0	119346896	AT	A
11	chr11:119347108:A:G	0	119347108	G	A
11	chr11:119347225:G:T	0	119347225	T	G
11	chr11:119347235:G:A	0	119347235	A	G
11	chr11:119347820:T:G	0	119347820	G	T
11	chr11:119347843:T:C	0	119347843	C	T
11	chr11:119347906:A:T	0	119347906	T	A
11	chr11:119347938:G:A	0	119347938	A	G
11	chr11:119348002:G:C	0	119348002	C	G
11	chr11:119348220:C:T	0	119348220	T	C
11	chr11:119348414:G:T	0	119348414	T	G
11	chr11:119348601:G:A	0	119348601	A	G
11	chr11:119348991:T:TA	0	119348991	TA	T
11	chr11:119349203:G:A	0	119349203	A	G
11	chr11:119349685:T:C	0	119349685	C	T
11	chr11:119349773:G:C	0	119349773	C	G
11	chr11:119349841:G:A	0	119349841	A	G
11	chr11:119350129:G:A	0	119350129	A	G
11	chr11:119350368:A:G	0	119350368	G	A
11	chr11:119350739:G:A	0	119350739	A	G
11	chr11:119351996:G:A	0	119351996	A	G
11	chr11:119352676:A:G	0	119352676	G	A
11	chr11:119354063:C:T	0	119354063	T	C
11	chr11:119354424:T:C	0	119354424	C	T
11	chr11:119356431:G:A	0	119356431	A	G
11	chr11:119357837:TGA:T	0	119357837	T	TGA
11	chr11:119358124:C:T	0	119358124	T	C
11	chr11:119358664:T:C	0	119358664	C	T
11	chr11:119359254:G:A	0	119359254	A	G
11	chr11:119362203:A:G	0	119362203	G	A
11	chr11:119362400:G:A	0	119362400	A	G
11	chr11:119365250:G:A	0	119365250	A	G
11	chr11:119365482:C:T	0	119365482	T	C
11	chr11:119365982:C:A	0	119365982	A	C
11	chr11:119366041:C:T	0	119366041	T	C
11	chr11:119366507:C:T	0	119366507	T	C
11	chr11:119367671:T:C	0	119367671	C	T
11	chr11:119368361:G:T	0	119368361	T	G
11	chr11:119368665:G:A	0	119368665	A	G
11	chr11:119368979:C:T	0	119368979	T	C
11	chr11:119369746:A:G	0	119369746	G	A
11	chr11:119369894:C:T	0	119369894	T	C
11	chr11:119369914:C:T	0	119369914	T	C
11	chr11:119370047:C:T	0	119370047	T	C
11	chr11:119370099:T:C	0	119370099	C	T
11	chr11:119370115:T:C	0	119370115	C	T
11	chr11:119370410:A:G	0	119370410	G	A
11	chr11:119370608:A:AAG	0	119370608	AAG	A
11	chr11:119371567:T:C	0	119371567	C	T
11	chr11:119372005:C:G	0	119372005	G	C
11	chr11:119372960:C:T	0	119372960	T	C
11	chr11:119374639:G:A	0	119374639	A	G
11	chr11:119375998:C:T	0	119375998	T	C
11	chr11:119376186:G:A	0	119376186	A	G
11	chr11:119377610:C:T	0	119377610	T	C
11	chr11:119377999:G:A	0	119377999	A	G
11	chr11:119378145:T:C	0	119378145	C	T
11	chr11:119378778:A:G	0	119378778	G	A
11	chr11:119379350:C:G	0	119379350	G	C
11	chr11:119380164:C:T	0	119380164	T	C
11	chr11:119381441:C:T	0	119381441	T	C
11	chr11:119381489:T:G	0	119381489	G	T
11	chr11:119381738:C:T	0	119381738	T	C
11	chr11:119383087:G:A	0	119383087	A	G
11	chr11:119384161:A:G	0	119384161	G	A
11	chr11:119385085:G:A	0	119385085	A	G
11	chr11:119387543:C:CAG	0	119387543	CAG	C
11	chr11:119389010:A:G	0	119389010	G	A
11	chr11:119389746:C:A	0	119389746	A	C
11	chr11:119391157:T:G	0	119391157	G	T
11	chr11:119392187:T:G	0	119392187	G	T
11	chr11:119392993:T:C	0	119392993	C	T
11	chr11:119393084:G:A	0	119393084	A	G
11	chr11:119396984:A:C	0	119396984	C	A
11	chr11:119398274:A:G	0	119398274	G	A
11	chr11:119398371:G:A	0	119398371	A	G
11	chr11:119398402:G:C	0	119398402	C	G
11	chr11:119399242:T:C	0	119399242	C	T
11	chr11:119403297:C:T	0	119403297	T	C
11	chr11:119403707:A:G	0	119403707	G	A
11	chr11:119408271:T:C	0	119408271	C	T
11	chr11:119410687:T:C	0	119410687	C	T
11	chr11:119411175:T:A	0	119411175	A	T
11	chr11:119411341:T:TC	0	119411341	TC	T
11	chr11:119411376:T:C	0	119411376	C	T
11	chr11:119414298:C:T	0	119414298	T	C
11	chr11:119415565:C:G	0	119415565	G	C
11	chr11:119417909:A:G	0	119417909	G	A
11	chr11:119419659:C:T	0	119419659	T	C
11	chr11:119420693:T:C	0	119420693	C	T
11	chr11:119420770:G:A	0	119420770	A	G
11	chr11:119421604:T:C	0	119421604	C	T
11	chr11:119422002:T:C	0	119422002	C	T
11	chr11:119422687:G:A	0	119422687	A	G
11	chr11:119422731:A:G	0	119422731	G	A
11	chr11:119423580:A:G	0	119423580	G	A
11	chr11:119424353:A:G	0	119424353	G	A
11	chr11:119424372:A:G	0	119424372	G	A
11	chr11:119424937:C:T	0	119424937	T	C
11	chr11:119425810:A:G	0	119425810	G	A
11	chr11:119425888:T:C	0	119425888	C	T
11	chr11:119426904:A:G	0	119426904	G	A
11	chr11:119427001:G:A	0	119427001	A	G
11	chr11:119428661:G:A	0	119428661	A	G
11	chr11:119428667:G:A	0	119428667	A	G
11	chr11:119428698:C:T	0	119428698	T	C
11	chr11:119428882:A:G	0	119428882	G	A
11	chr11:119429122:G:A	0	119429122	A	G
11	chr11:119429509:G:A	0	119429509	A	G
11	chr11:119429971:C:A	0	119429971	A	C
11	chr11:119429984:G:A	0	119429984	A	G
11	chr11:119430002:C:T	0	119430002	T	C
11	chr11:119430870:C:T	0	119430870	T	C
11	chr11:119430898:C:T	0	119430898	T	C
11	chr11:119431232:G:A	0	119431232	A	G
11	chr11:119431940:AG:A	0	119431940	A	AG
11	chr11:119433292:A:G	0	119433292	G	A
11	chr11:119434901:C:T	0	119434901	T	C
11	chr11:119435473:T:C	0	119435473	C	T
11	chr11:119435741:G:A	0	119435741	A	G
11	chr11:119436042:A:C	0	119436042	C	A
11	chr11:119437491:C:T	0	119437491	T	C
11	chr11:119438094:G:A	0	119438094	A	G
11	chr11:119438290:T:A	0	119438290	A	T
11	chr11:119438633:C:T	0	119438633	T	C
11	chr11:119438954:C:T	0	119438954	T	C
11	chr11:119439235:C:T	0	119439235	T	C
11	chr11:119439669:A:G	0	119439669	G	A
11	chr11:119440767:T:C	0	119440767	C	T
11	chr11:119440771:A:T	0	119440771	T	A
11	chr11:119441074:G:C	0	119441074	C	G
11	chr11:119441223:T:A	0	119441223	A	T
11	chr11:119441304:G:A	0	119441304	A	G
11	chr11:119441797:G:A	0	119441797	A	G
11	chr11:119442040:G:C	0	119442040	C	G
11	chr11:119442141:C:T	0	119442141	T	C
11	chr11:119442511:C:T	0	119442511	T	C
11	chr11:119443219:A:G	0	119443219	G	A
11	chr11:119443789:C:G	0	119443789	G	C
11	chr11:119444055:G:A	0	119444055	A	G
11	chr11:119444606:G:A	0	119444606	A	G
11	chr11:119444707:G:A	0	119444707	A	G
11	chr11:119445079:T:C	0	119445079	C	T
11	chr11:119445904:T:C	0	119445904	C	T
11	chr11:119445949:T:G	0	119445949	G	T
11	chr11:119446498:G:A	0	119446498	A	G
11	chr11:119447596:A:G	0	119447596	G	A
11	chr11:119448991:C:A	0	119448991	A	C
11	chr11:119449101:T:C	0	119449101	C	T
11	chr11:119449734:A:G	0	119449734	G	A
11	chr11:119450169:G:A	0	119450169	A	G
11	chr11:119451341:A:G	0	119451341	G	A
11	chr11:119455920:C:T	0	119455920	T	C
11	chr11:119456016:G:A	0	119456016	A	G
11	chr11:119456981:A:G	0	119456981	G	A
11	chr11:119459877:A:T	0	119459877	T	A
11	chr11:119460543:G:C	0	119460543	C	G
11	chr11:119460789:C:T	0	119460789	T	C
11	chr11:119463917:C:T	0	119463917	T	C
11	chr11:119465204:G:T	0	119465204	T	G
11	chr11:119466398:T:C	0	119466398	C	T
11	chr11:119466488:A:G	0	119466488	G	A
11	chr11:119466530:C:T	0	119466530	T	C
11	chr11:119466670:T:C	0	119466670	C	T
11	chr11:119466793:A:G	0	119466793	G	A
11	chr11:119467534:C:T	0	119467534	T	C
11	chr11:119470327:C:T	0	119470327	T	C
11	chr11:119470364:G:A	0	119470364	A	G
11	chr11:119470434:C:T	0	119470434	T	C
11	chr11:119471404:A:C	0	119471404	C	A
11	chr11:119471432:T:C	0	119471432	C	T
11	chr11:119471967:G:A	0	119471967	A	G
11	chr11:119472618:A:G	0	119472618	G	A
11	chr11:119472869:G:A	0	119472869	A	G
11	chr11:119473696:T:C	0	119473696	C	T
11	chr11:119473857:A:G	0	119473857	G	A
11	chr11:119475268:C:T	0	119475268	T	C
11	chr11:119475592:C:T	0	119475592	T	C
11	chr11:119476026:G:A	0	119476026	A	G
11	chr11:119477004:C:T	0	119477004	T	C
11	chr11:119478305:G:A	0	119478305	A	G
11	chr11:119478669:CAAGT:C	0	119478669	C	CAAGT
11	chr11:119478815:G:A	0	119478815	A	G
11	chr11:119478820:G:A	0	119478820	A	G
11	chr11:119479222:C:T	0	119479222	T	C
11	chr11:119480082:G:A	0	119480082	A	G
11	chr11:119480147:C:T	0	119480147	T	C
11	chr11:119480509:A:G	0	119480509	G	A
11	chr11:119480613:A:G	0	119480613	G	A
11	chr11:119480618:A:G	0	119480618	G	A
11	chr11:119480925:G:A	0	119480925	A	G
11	chr11:119482179:T:C	0	119482179	C	T
11	chr11:119482677:T:C	0	119482677	C	T
11	chr11:119482866:G:C	0	119482866	C	G
11	chr11:119482955:A:G	0	119482955	G	A
11	chr11:119482960:T:C	0	119482960	C	T
11	chr11:119483035:A:C	0	119483035	C	A
11	chr11:119483044:G:A	0	119483044	A	G
11	chr11:119483415:C:G	0	119483415	G	C
11	chr11:119483425:C:T	0	119483425	T	C
11	chr11:119484422:T:A	0	119484422	A	T
11	chr11:119484726:G:A	0	119484726	A	G
11	chr11:119484966:C:T	0	119484966	T	C
11	chr11:119484983:T:C	0	119484983	C	T
11	chr11:119486593:A:G	0	119486593	G	A
11	chr11:119486803:C:T	0	119486803	T	C
11	chr11:119487980:T:C	0	119487980	C	T
11	chr11:119488123:T:C	0	119488123	C	T
11	chr11:119491071:G:C	0	119491071	C	G
11	chr11:119491439:C:T	0	119491439	T	C
11	chr11:119492176:T:C	0	119492176	C	T
11	chr11:119492657:G:A	0	119492657	A	G
11	chr11:119492773:T:C	0	119492773	C	T
11	chr11:119493174:C:T	0	119493174	T	C
11	chr11:119493547:A:G	0	119493547	G	A
11	chr11:119493585:G:T	0	119493585	T	G
11	chr11:119493750:G:T	0	119493750	T	G
11	chr11:119493844:G:A	0	119493844	A	G
11	chr11:119494576:G:A	0	119494576	A	G
11	chr11:119494841:C:T	0	119494841	T	C
11	chr11:119494921:G:C	0	119494921	C	G
11	chr11:119495206:C:T	0	119495206	T	C
11	chr11:119495282:G:A	0	119495282	A	G
11	chr11:119496173:G:C	0	119496173	C	G
11	chr11:119496236:C:T	0	119496236	T	C
11	chr11:119496416:C:T	0	119496416	T	C
11	chr11:119496610:A:C	0	119496610	C	A
11	chr11:119496963:A:G	0	119496963	G	A
11	chr11:119497295:A:G	0	119497295	G	A
11	chr11:119497442:A:G	0	119497442	G	A
11	chr11:119497746:T:G	0	119497746	G	T
11	chr11:119500188:C:A	0	119500188	A	C
11	chr11:119500252:A:T	0	119500252	T	A
11	chr11:119504469:G:A	0	119504469	A	G
11	chr11:119504656:ACTC:A	0	119504656	A	ACTC
11	chr11:119505961:A:G	0	119505961	G	A
11	chr11:119506779:G:A	0	119506779	A	G
11	chr11:119506868:C:T	0	119506868	T	C
11	chr11:119506930:T:C	0	119506930	C	T
11	chr11:119506963:TA:T	0	119506963	T	TA
11	chr11:119512047:T:C	0	119512047	C	T
11	chr11:119512326:C:T	0	119512326	T	C
11	chr11:119513047:TAAG:T	0	119513047	T	TAAG
11	chr11:119513368:C:T	0	119513368	T	C
11	chr11:119513503:G:A	0	119513503	A	G
11	chr11:119513739:C:T	0	119513739	T	C
11	chr11:119514136:C:G	0	119514136	G	C
11	chr11:119515735:C:T	0	119515735	T	C
11	chr11:119515763:C:T	0	119515763	T	C
11	chr11:119517329:C:G	0	119517329	G	C
11	chr11:119519622:G:T	0	119519622	T	G
11	chr11:119520169:G:A	0	119520169	A	G
11	chr11:119522599:G:A	0	119522599	A	G
11	chr11:119526781:G:A	0	119526781	A	G
11	chr11:119526970:C:T	0	119526970	T	C
11	chr11:119528137:G:A	0	119528137	A	G
11	chr11:119528549:C:T	0	119528549	T	C
11	chr11:119529342:C:A	0	119529342	A	C
11	chr11:119530107:C:T	0	119530107	T	C
11	chr11:119530165:C:T	0	119530165	T	C
11	chr11:119531709:T:C	0	119531709	C	T
11	chr11:119532041:T:C	0	119532041	C	T
11	chr11:119532177:A:G	0	119532177	G	A
11	chr11:119532306:C:T	0	119532306	T	C
11	chr11:119534682:C:G	0	119534682	G	C
11	chr11:119534830:T:A	0	119534830	A	T
11	chr11:119534831:T:A	0	119534831	A	T
11	chr11:119535381:C:T	0	119535381	T	C
11	chr11:119535582:G:A	0	119535582	A	G
11	chr11:119537294:T:C	0	119537294	C	T
11	chr11:119537310:G:A	0	119537310	A	G
11	chr11:119538086:A:G	0	119538086	G	A
11	chr11:119538098:A:G	0	119538098	G	A
11	chr11:119539266:A:ACATG	0	119539266	ACATG	A
11	chr11:119539443:T:C	0	119539443	C	T
11	chr11:119540715:T:C	0	119540715	C	T
11	chr11:119541290:T:C	0	119541290	C	T
11	chr11:119541764:T:A	0	119541764	A	T
11	chr11:119541797:G:A	0	119541797	A	G
11	chr11:119542212:C:A	0	119542212	A	C
11	chr11:119542229:G:T	0	119542229	T	G
11	chr11:119542380:C:T	0	119542380	T	C
11	chr11:119542439:G:A	0	119542439	A	G
11	chr11:119542593:G:A	0	119542593	A	G
11	chr11:119544204:T:C	0	119544204	C	T
11	chr11:119547329:C:T	0	119547329	T	C
11	chr11:119547467:C:A	0	119547467	A	C
11	chr11:119547696:G:A	0	119547696	A	G
11	chr11:119547929:C:T	0	119547929	T	C
11	chr11:119548406:C:T	0	119548406	T	C
11	chr11:119548422:G:A	0	119548422	A	G
11	chr11:119548487:T:C	0	119548487	C	T
11	chr11:119548857:G:C	0	119548857	C	G
11	chr11:119549265:A:C	0	119549265	C	A
11	chr11:119549757:C:T	0	119549757	T	C
11	chr11:119549758:C:T	0	119549758	T	C
11	chr11:119549975:A:AT	0	119549975	AT	A
11	chr11:119551217:C:T	0	119551217	T	C
11	chr11:119551264:G:A	0	119551264	A	G
11	chr11:119552045:C:G	0	119552045	G	C
11	chr11:119552558:G:A	0	119552558	A	G
11	chr11:119552699:G:A	0	119552699	A	G
11	chr11:119552979:T:C	0	119552979	C	T
11	chr11:119553037:C:T	0	119553037	T	C
11	chr11:119553111:T:C	0	119553111	C	T
11	chr11:119554154:C:T	0	119554154	T	C
11	chr11:119554452:G:A	0	119554452	A	G
11	chr11:119554547:C:A	0	119554547	A	C
11	chr11:119554631:G:A	0	119554631	A	G
11	chr11:119555096:C:T	0	119555096	T	C
11	chr11:119555344:G:A	0	119555344	A	G
11	chr11:119555393:T:G	0	119555393	G	T
11	chr11:119556531:C:T	0	119556531	T	C
11	chr11:119556598:C:T	0	119556598	T	C
11	chr11:119556635:T:C	0	119556635	C	T
11	chr11:119556913:A:G	0	119556913	G	A
11	chr11:119557146:A:C	0	119557146	C	A
11	chr11:119557182:T:G	0	119557182	G	T
11	chr11:119557430:G:A	0	119557430	A	G
11	chr11:119557433:C:T	0	119557433	T	C
11	chr11:119557447:A:G	0	119557447	G	A
11	chr11:119557710:G:A	0	119557710	A	G
11	chr11:119558369:C:T	0	119558369	T	C
11	chr11:119558372:T:C	0	119558372	C	T
11	chr11:119558428:C:T	0	119558428	T	C
11	chr11:119558903:G:A	0	119558903	A	G
11	chr11:119558951:T:G	0	119558951	G	T
11	chr11:119559025:C:T	0	119559025	T	C
11	chr11:119559137:G:A	0	119559137	A	G
11	chr11:119559212:G:A	0	119559212	A	G
11	chr11:119559423:CACACACACACACACAG:C	0	119559423	C	CACACACACACACACAG
11	chr11:119559492:A:G	0	119559492	G	A
11	chr11:119559555:G:A	0	119559555	A	G
11	chr11:119560582:C:T	0	119560582	T	C
11	chr11:119560776:T:C	0	119560776	C	T
11	chr11:119560944:A:G	0	119560944	G	A
11	chr11:119561373:A:G	0	119561373	G	A
11	chr11:119561433:T:C	0	119561433	C	T
11	chr11:119561729:T:C	0	119561729	C	T
11	chr11:119562224:C:T	0	119562224	T	C
11	chr11:119562294:C:T	0	119562294	T	C
11	chr11:119562774:G:C	0	119562774	C	G
11	chr11:119562810:A:G	0	119562810	G	A
11	chr11:119563029:T:C	0	119563029	C	T
11	chr11:119563321:A:T	0	119563321	T	A
11	chr11:119563471:C:A	0	119563471	A	C
11	chr11:119563564:C:T	0	119563564	T	C
11	chr11:119563757:G:T	0	119563757	T	G
11	chr11:119564000:G:A	0	119564000	A	G
11	chr11:119564042:A:G	0	119564042	G	A
11	chr11:119564132:C:A	0	119564132	A	C
11	chr11:119564300:G:C	0	119564300	C	G
11	chr11:119564336:A:G	0	119564336	G	A
11	chr11:119564385:T:G	0	119564385	G	T
11	chr11:119564469:A:C	0	119564469	C	A
11	chr11:119564833:A:G	0	119564833	G	A
11	chr11:119565387:C:A	0	119565387	A	C
11	chr11:119565998:A:G	0	119565998	G	A
11	chr11:119566105:A:G	0	119566105	G	A
11	chr11:119566490:T:C	0	119566490	C	T
11	chr11:119567104:G:A	0	119567104	A	G
11	chr11:119567497:C:T	0	119567497	T	C
11	chr11:119567704:T:C	0	119567704	C	T
11	chr11:119568051:G:T	0	119568051	T	G
11	chr11:119568054:T:C	0	119568054	C	T
11	chr11:119568748:A:G	0	119568748	G	A
11	chr11:119568787:C:T	0	119568787	T	C
11	chr11:119569355:G:A	0	119569355	A	G
11	chr11:119569422:A:T	0	119569422	T	A
11	chr11:119569937:AT:A	0	119569937	A	AT
11	chr11:119570985:T:C	0	119570985	C	T
11	chr11:119571093:G:A	0	119571093	A	G
11	chr11:119571477:T:C	0	119571477	C	T
11	chr11:119571761:AC:A	0	119571761	A	AC
11	chr11:119572651:C:T	0	119572651	T	C
11	chr11:119572958:C:A	0	119572958	A	C
11	chr11:119573305:C:G	0	119573305	G	C
11	chr11:119573724:G:A	0	119573724	A	G
11	chr11:119573763:A:G	0	119573763	G	A
11	chr11:119573983:G:A	0	119573983	A	G
11	chr11:119574152:T:C	0	119574152	C	T
11	chr11:119574269:G:A	0	119574269	A	G
11	chr11:119574397:C:T	0	119574397	T	C
11	chr11:119574854:C:T	0	119574854	T	C
11	chr11:119575260:C:T	0	119575260	T	C
11	chr11:119575407:A:G	0	119575407	G	A
11	chr11:119575772:C:T	0	119575772	T	C
11	chr11:119575863:A:G	0	119575863	G	A
11	chr11:119576333:G:A	0	119576333	A	G
11	chr11:119577868:A:C	0	119577868	C	A
11	chr11:119577968:G:A	0	119577968	A	G
11	chr11:119580400:A:C	0	119580400	C	A
11	chr11:119580477:A:T	0	119580477	T	A
11	chr11:119580904:T:C	0	119580904	C	T
11	chr11:119581229:A:G	0	119581229	G	A
11	chr11:119581819:T:C	0	119581819	C	T
11	chr11:119582541:G:A	0	119582541	A	G
11	chr11:119583877:C:T	0	119583877	T	C
11	chr11:119583959:T:C	0	119583959	C	T
11	chr11:119584454:T:C	0	119584454	C	T
11	chr11:119585037:A:G	0	119585037	G	A
11	chr11:119585135:C:T	0	119585135	T	C
11	chr11:119585457:C:T	0	119585457	T	C
11	chr11:119587116:G:C	0	119587116	C	G
11	chr11:119589793:C:T	0	119589793	T	C
11	chr11:119592142:A:G	0	119592142	G	A
11	chr11:119592558:G:A	0	119592558	A	G
11	chr11:119593192:G:A	0	119593192	A	G
11	chr11:119593290:T:C	0	119593290	C	T
11	chr11:119594181:T:TGAACTCCTGACCTC	0	119594181	TGAACTCCTGACCTC	T
11	chr11:119594957:A:G	0	119594957	G	A
11	chr11:119595168:A:G	0	119595168	G	A
11	chr11:119595938:G:A	0	119595938	A	G
11	chr11:119596438:T:C	0	119596438	C	T
11	chr11:119596480:A:T	0	119596480	T	A
11	chr11:119597809:G:A	0	119597809	A	G
11	chr11:119598177:G:A	0	119598177	A	G
11	chr11:119598282:C:T	0	119598282	T	C
11	chr11:119598297:G:A	0	119598297	A	G
11	chr11:119598475:TG:T	0	119598475	T	TG
11	chr11:119598713:A:C	0	119598713	C	A
11	chr11:119598959:A:T	0	119598959	T	A
11	chr11:119598961:A:T	0	119598961	T	A
11	chr11:119598963:A:T	0	119598963	T	A
11	chr11:119599106:T:C	0	119599106	C	T
11	chr11:119599207:T:C	0	119599207	C	T
11	chr11:119599240:C:T	0	119599240	T	C
11	chr11:119599546:A:G	0	119599546	G	A
11	chr11:119599621:A:G	0	119599621	G	A
11	chr11:119599677:G:A	0	119599677	A	G
11	chr11:119600582:C:T	0	119600582	T	C
11	chr11:119601571:G:A	0	119601571	A	G
11	chr11:119601673:C:T	0	119601673	T	C
11	chr11:119601762:G:A	0	119601762	A	G
11	chr11:119601862:A:G	0	119601862	G	A
11	chr11:119601958:A:G	0	119601958	G	A
11	chr11:119603331:C:T	0	119603331	T	C
11	chr11:119603896:C:G	0	119603896	G	C
11	chr11:119604362:G:A	0	119604362	A	G
11	chr11:119604596:G:A	0	119604596	A	G
11	chr11:119604629:C:A	0	119604629	A	C
11	chr11:119605284:C:T	0	119605284	T	C
11	chr11:119605639:A:G	0	119605639	G	A
11	chr11:119605642:A:G	0	119605642	G	A
11	chr11:119605964:C:T	0	119605964	T	C
11	chr11:119606086:G:A	0	119606086	A	G
11	chr11:119606549:C:T	0	119606549	T	C
11	chr11:119607007:G:A	0	119607007	A	G
11	chr11:119608061:C:T	0	119608061	T	C
11	chr11:119608679:C:T	0	119608679	T	C
11	chr11:119608808:C:T	0	119608808	T	C
11	chr11:119609210:A:G	0	119609210	G	A
11	chr11:119610098:C:T	0	119610098	T	C
11	chr11:119610168:G:A	0	119610168	A	G
11	chr11:119610949:A:G	0	119610949	G	A
11	chr11:119612120:C:T	0	119612120	T	C
11	chr11:119612581:A:G	0	119612581	G	A
11	chr11:119613065:A:G	0	119613065	G	A
11	chr11:119617421:T:C	0	119617421	C	T
11	chr11:119617464:C:T	0	119617464	T	C
11	chr11:119617934:C:T	0	119617934	T	C
11	chr11:119617976:C:T	0	119617976	T	C
11	chr11:119618498:G:C	0	119618498	C	G
11	chr11:119619468:G:A	0	119619468	A	G
11	chr11:119619809:T:C	0	119619809	C	T
11	chr11:119620076:A:G	0	119620076	G	A
11	chr11:119620209:A:C	0	119620209	C	A
11	chr11:119621383:T:C	0	119621383	C	T
11	chr11:119621446:C:T	0	119621446	T	C
11	chr11:119621562:C:T	0	119621562	T	C
11	chr11:119621585:T:C	0	119621585	C	T
11	chr11:119622029:C:T	0	119622029	T	C
11	chr11:119623147:G:A	0	119623147	A	G
11	chr11:119624131:G:A	0	119624131	A	G
11	chr11:119624173:T:C	0	119624173	C	T
11	chr11:119624640:C:T	0	119624640	T	C
11	chr11:119624815:G:A	0	119624815	A	G
11	chr11:119625159:A:G	0	119625159	G	A
11	chr11:119625373:T:C	0	119625373	C	T
11	chr11:119625959:T:C	0	119625959	C	T
11	chr11:119626776:C:T	0	119626776	T	C
11	chr11:119626869:C:T	0	119626869	T	C
11	chr11:119627046:T:G	0	119627046	G	T
11	chr11:119627095:A:G	0	119627095	G	A
11	chr11:119627692:C:T	0	119627692	T	C
11	chr11:119627907:A:G	0	119627907	G	A
11	chr11:119628605:C:G	0	119628605	G	C
11	chr11:119628867:G:A	0	119628867	A	G
11	chr11:119628881:A:G	0	119628881	G	A
11	chr11:119629706:T:C	0	119629706	C	T
11	chr11:119630169:C:T	0	119630169	T	C
11	chr11:119630310:G:A	0	119630310	A	G
11	chr11:119631009:G:A	0	119631009	A	G
11	chr11:119631198:G:T	0	119631198	T	G
11	chr11:119631836:G:A	0	119631836	A	G
11	chr11:119631888:T:C	0	119631888	C	T
11	chr11:119631992:C:T	0	119631992	T	C
11	chr11:119632553:T:G	0	119632553	G	T
11	chr11:119632691:T:G	0	119632691	G	T
11	chr11:119632805:G:A	0	119632805	A	G
11	chr11:119632865:G:A	0	119632865	A	G
11	chr11:119632959:A:C	0	119632959	C	A
11	chr11:119633154:T:C	0	119633154	C	T
11	chr11:119633280:A:G	0	119633280	G	A
11	chr11:119633546:G:C	0	119633546	C	G
11	chr11:119633771:G:A	0	119633771	A	G
11	chr11:119634241:C:T	0	119634241	T	C
11	chr11:119634321:A:G	0	119634321	G	A
11	chr11:119634331:G:C	0	119634331	C	G
11	chr11:119634428:G:C	0	119634428	C	G
11	chr11:119635245:C:A	0	119635245	A	C
11	chr11:119635773:G:A	0	119635773	A	G
11	chr11:119635932:T:C	0	119635932	C	T
11	chr11:119636039:A:G	0	119636039	G	A
11	chr11:119636470:C:G	0	119636470	G	C
11	chr11:119636758:T:C	0	119636758	C	T
11	chr11:119636767:G:A	0	119636767	A	G
11	chr11:119636916:G:C	0	119636916	C	G
11	chr11:119636937:C:T	0	119636937	T	C
11	chr11:119637013:C:T	0	119637013	T	C
11	chr11:119637215:G:A	0	119637215	A	G
11	chr11:119638408:G:A	0	119638408	A	G
11	chr11:119638915:C:T	0	119638915	T	C
11	chr11:119639403:T:A	0	119639403	A	T
11	chr11:119639593:G:T	0	119639593	T	G
11	chr11:119639656:T:C	0	119639656	C	T
11	chr11:119641405:A:G	0	119641405	G	A
11	chr11:119641931:A:G	0	119641931	G	A
11	chr11:119643419:A:C	0	119643419	C	A
11	chr11:119644100:G:A	0	119644100	A	G
11	chr11:119644336:T:G	0	119644336	G	T
11	chr11:119645195:T:C	0	119645195	C	T
11	chr11:119645390:T:C	0	119645390	C	T
11	chr11:119645763:T:C	0	119645763	C	T
11	chr11:119647296:A:G	0	119647296	G	A
11	chr11:119648507:C:G	0	119648507	G	C
11	chr11:119649206:C:G	0	119649206	G	C
11	chr11:119652471:T:C	0	119652471	C	T
11	chr11:119656592:T:C	0	119656592	C	T
11	chr11:119657353:T:C	0	119657353	C	T
11	chr11:119658396:A:G	0	119658396	G	A
11	chr11:119658814:T:C	0	119658814	C	T
11	chr11:119659419:C:T	0	119659419	T	C
11	chr11:119660056:G:A	0	119660056	A	G
11	chr11:119661446:A:G	0	119661446	G	A
11	chr11:119666973:C:T	0	119666973	T	C
11	chr11:119668603:C:T	0	119668603	T	C
11	chr11:119669760:A:G	0	119669760	G	A
11	chr11:119669995:T:C	0	119669995	C	T
11	chr11:119671068:C:T	0	119671068	T	C
11	chr11:119671290:C:T	0	119671290	T	C
11	chr11:119672773:A:C	0	119672773	C	A
11	chr11:119676479:G:A	0	119676479	A	G
11	chr11:119677342:G:A	0	119677342	A	G
11	chr11:119681139:C:T	0	119681139	T	C
11	chr11:119682938:C:T	0	119682938	T	C
11	chr11:119682968:C:T	0	119682968	T	C
11	chr11:119685809:C:T	0	119685809	T	C
11	chr11:119688754:A:G	0	119688754	G	A
11	chr11:119690137:C:T	0	119690137	T	C
11	chr11:119690652:C:T	0	119690652	T	C
11	chr11:119692971:T:C	0	119692971	C	T
11	chr11:119692999:T:C	0	119692999	C	T
11	chr11:119694071:A:G	0	119694071	G	A
11	chr11:119694198:C:A	0	119694198	A	C
11	chr11:119694331:G:A	0	119694331	A	G
11	chr11:119694785:C:T	0	119694785	T	C
11	chr11:119695092:C:T	0	119695092	T	C
11	chr11:119695464:T:C	0	119695464	C	T
11	chr11:119695518:C:T	0	119695518	T	C
11	chr11:119695930:C:T	0	119695930	T	C
11	chr11:119696130:G:C	0	119696130	C	G
11	chr11:119696261:C:T	0	119696261	T	C
11	chr11:119697360:A:T	0	119697360	T	A
11	chr11:119697591:T:C	0	119697591	C	T
11	chr11:119698284:C:T	0	119698284	T	C
11	chr11:119699027:G:A	0	119699027	A	G
11	chr11:119699092:G:T	0	119699092	T	G
11	chr11:119699418:C:T	0	119699418	T	C
11	chr11:119701265:A:G	0	119701265	G	A
11	chr11:119701393:T:C	0	119701393	C	T
11	chr11:119701475:G:A	0	119701475	A	G
11	chr11:119702814:G:A	0	119702814	A	G
11	chr11:119703848:C:T	0	119703848	T	C
11	chr11:119703899:C:T	0	119703899	T	C
11	chr11:119704394:T:C	0	119704394	C	T
11	chr11:119705014:A:G	0	119705014	G	A
11	chr11:119705845:G:T	0	119705845	T	G
11	chr11:119706201:C:T	0	119706201	T	C
11	chr11:119706614:G:A	0	119706614	A	G
11	chr11:119706681:G:C	0	119706681	C	G
11	chr11:119706922:A:G	0	119706922	G	A
11	chr11:119707514:G:A	0	119707514	A	G
11	chr11:119708550:C:T	0	119708550	T	C
11	chr11:119708636:T:A	0	119708636	A	T
11	chr11:119709762:A:G	0	119709762	G	A
11	chr11:119711118:G:A	0	119711118	A	G
11	chr11:119711952:G:A	0	119711952	A	G
11	chr11:119712122:G:A	0	119712122	A	G
11	chr11:119713032:G:A	0	119713032	A	G
11	chr11:119713041:C:T	0	119713041	T	C
11	chr11:119713637:T:C	0	119713637	C	T
11	chr11:119713796:T:C	0	119713796	C	T
11	chr11:119714166:A:T	0	119714166	T	A
11	chr11:119714341:A:G	0	119714341	G	A
11	chr11:119714971:C:T	0	119714971	T	C
11	chr11:119715407:G:A	0	119715407	A	G
11	chr11:119715424:C:T	0	119715424	T	C
11	chr11:119715679:G:T	0	119715679	T	G
11	chr11:119716385:C:T	0	119716385	T	C
11	chr11:119718993:G:C	0	119718993	C	G
11	chr11:119720168:C:T	0	119720168	T	C
11	chr11:119721744:G:A	0	119721744	A	G
11	chr11:119722742:A:G	0	119722742	G	A
11	chr11:119723347:T:G	0	119723347	G	T
11	chr11:119723815:C:T	0	119723815	T	C
11	chr11:119724499:G:A	0	119724499	A	G
11	chr11:119724638:T:C	0	119724638	C	T
11	chr11:119725437:C:G	0	119725437	G	C
11	chr11:119726062:C:T	0	119726062	T	C
11	chr11:119727233:T:G	0	119727233	G	T
11	chr11:119727943:T:C	0	119727943	C	T
11	chr11:119729606:G:A	0	119729606	A	G
11	chr11:119729700:C:T	0	119729700	T	C
11	chr11:119730603:G:A	0	119730603	A	G
11	chr11:119730787:G:C	0	119730787	C	G
11	chr11:119731069:C:T	0	119731069	T	C
11	chr11:119732932:T:C	0	119732932	C	T
11	chr11:119733137:C:T	0	119733137	T	C
11	chr11:119733273:G:A	0	119733273	A	G
11	chr11:119734134:C:A	0	119734134	A	C
11	chr11:119734770:T:G	0	119734770	G	T
11	chr11:119736309:C:T	0	119736309	T	C
11	chr11:119737009:T:C	0	119737009	C	T
11	chr11:119737223:G:A	0	119737223	A	G
11	chr11:119737606:G:A	0	119737606	A	G
11	chr11:119738554:A:T	0	119738554	T	A
11	chr11:119738604:A:C	0	119738604	C	A
11	chr11:119739004:G:T	0	119739004	T	G
11	chr11:119739118:A:C	0	119739118	C	A
11	chr11:119739136:C:T	0	119739136	T	C
11	chr11:119739780:C:T	0	119739780	T	C
11	chr11:119740638:G:A	0	119740638	A	G
11	chr11:119740650:A:G	0	119740650	G	A
11	chr11:119742380:C:A	0	119742380	A	C
11	chr11:119742382:G:A	0	119742382	A	G
11	chr11:119743078:G:C	0	119743078	C	G
11	chr11:119743789:G:C	0	119743789	C	G
11	chr11:119743814:T:G	0	119743814	G	T
11	chr11:119745037:CAA:C	0	119745037	C	CAA
11	chr11:119745118:A:T	0	119745118	T	A
11	chr11:119745480:A:G	0	119745480	G	A
11	chr11:119746929:A:G	0	119746929	G	A
11	chr11:119747793:G:A	0	119747793	A	G
11	chr11:119749203:C:T	0	119749203	T	C
11	chr11:119749629:A:T	0	119749629	T	A
11	chr11:119749746:A:G	0	119749746	G	A
11	chr11:119749967:G:T	0	119749967	T	G
11	chr11:119750230:A:G	0	119750230	G	A
11	chr11:119750981:T:C	0	119750981	C	T
11	chr11:119751681:G:A	0	119751681	A	G
11	chr11:119751903:A:G	0	119751903	G	A
11	chr11:119752071:G:A	0	119752071	A	G
11	chr11:119752516:G:A	0	119752516	A	G
11	chr11:119754283:A:T	0	119754283	T	A
11	chr11:119755026:C:T	0	119755026	T	C
11	chr11:119756741:G:A	0	119756741	A	G
11	chr11:119757626:T:C	0	119757626	C	T
11	chr11:119757880:G:T	0	119757880	T	G
11	chr11:119758076:G:A	0	119758076	A	G
11	chr11:119758540:T:C	0	119758540	C	T
11	chr11:119759676:T:C	0	119759676	C	T
11	chr11:119759932:A:G	0	119759932	G	A
11	chr11:119760054:T:C	0	119760054	C	T
11	chr11:119760572:A:G	0	119760572	G	A
11	chr11:119760616:G:A	0	119760616	A	G
11	chr11:119762013:A:G	0	119762013	G	A
11	chr11:119762266:G:A	0	119762266	A	G
11	chr11:119763154:G:A	0	119763154	A	G
11	chr11:119763221:C:A	0	119763221	A	C
11	chr11:119764253:T:C	0	119764253	C	T
11	chr11:119764744:C:T	0	119764744	T	C
11	chr11:119766233:A:G	0	119766233	G	A
11	chr11:119766352:C:A	0	119766352	A	C
11	chr11:119766705:A:G	0	119766705	G	A
11	chr11:119768473:G:A	0	119768473	A	G
11	chr11:119768689:A:G	0	119768689	G	A
11	chr11:119769718:G:A	0	119769718	A	G
11	chr11:119770340:T:C	0	119770340	C	T
11	chr11:119771134:C:T	0	119771134	T	C
11	chr11:119771881:A:T	0	119771881	T	A
11	chr11:119773540:T:C	0	119773540	C	T
11	chr11:119773651:G:A	0	119773651	A	G
11	chr11:119773742:T:C	0	119773742	C	T
11	chr11:119775048:G:A	0	119775048	A	G
11	chr11:119776023:G:A	0	119776023	A	G
11	chr11:119776370:T:C	0	119776370	C	T
11	chr11:119776450:T:C	0	119776450	C	T
11	chr11:119776991:C:T	0	119776991	T	C
11	chr11:119777443:T:C	0	119777443	C	T
11	chr11:119777749:A:C	0	119777749	C	A
11	chr11:119778121:T:C	0	119778121	C	T
11	chr11:119778122:G:A	0	119778122	A	G
11	chr11:119778229:A:G	0	119778229	G	A
11	chr11:119778247:T:G	0	119778247	G	T
11	chr11:119778633:A:G	0	119778633	G	A
11	chr11:119778650:C:T	0	119778650	T	C
11	chr11:119779135:T:C	0	119779135	C	T
11	chr11:119779154:C:T	0	119779154	T	C
11	chr11:119779194:C:T	0	119779194	T	C
11	chr11:119779260:G:A	0	119779260	A	G
11	chr11:119779396:A:G	0	119779396	G	A
11	chr11:119780139:C:T	0	119780139	T	C
11	chr11:119780754:TTTTC:T	0	119780754	T	TTTTC
11	chr11:119780781:T:TC	0	119780781	TC	T
11	chr11:119781977:T:C	0	119781977	C	T
11	chr11:119782054:G:A	0	119782054	A	G
11	chr11:119783072:T:C	0	119783072	C	T
11	chr11:119783174:C:G	0	119783174	G	C
11	chr11:119783202:C:T	0	119783202	T	C
11	chr11:119783238:C:T	0	119783238	T	C
11	chr11:119783344:A:G	0	119783344	G	A
11	chr11:119783349:T:C	0	119783349	C	T
11	chr11:119783499:T:C	0	119783499	C	T
11	chr11:119784098:T:C	0	119784098	C	T
11	chr11:119784757:T:G	0	119784757	G	T
```
