## Supplementary material for "Characterization of shared and ancestry-specific signals driving complex traits using multi-ancestry fine-mapping": mesusieoutput

```
                 eur          afr      eur_afr
   [1,] 1.624621e-04 1.370195e-04 9.038095e-05
   [2,] 9.744983e-05 1.210435e-04 2.890489e-05
   [3,] 1.030542e-04 1.282473e-04 3.661064e-05
   [4,] 1.279878e-04 1.256672e-04 3.285351e-05
   [5,] 1.478831e-04 1.206963e-04 5.553674e-05
   [6,] 1.355966e-04 1.052257e-04 3.517557e-05
   [7,] 1.738104e-04 7.896447e-04 5.576987e-04
   [8,] 1.285164e-04 1.205597e-04 3.708851e-05
   [9,] 1.352247e-04 1.750876e-04 7.280156e-05
  [10,] 1.504529e-04 1.237533e-04 5.868120e-05
  [11,] 1.295837e-04 1.205076e-04 3.772856e-05
  [12,] 1.338655e-04 1.071484e-04 3.550448e-05
  [13,] 4.484841e-04 4.517110e-04 1.209572e-03
  [14,] 1.359952e-04 2.590857e-04 1.413528e-04
  [15,] 1.641640e-04 1.693346e-04 1.174732e-04
  [16,] 1.331669e-04 1.654805e-04 6.568563e-05
  [17,] 1.533324e-04 4.311694e-04 2.808466e-04
  [18,] 8.281888e-05 1.100521e-04 2.690732e-05
  [19,] 1.641670e-04 1.512133e-04 1.028266e-04
  [20,] 1.335719e-04 1.045422e-04 3.423500e-05
  [21,] 3.264708e-04 4.330081e-04 7.861303e-04
  [22,] 3.264708e-04 4.330081e-04 7.861303e-04
  [23,] 1.339072e-04 1.390197e-04 5.825326e-05
  [24,] 1.055284e-04 9.444318e-05 2.572052e-05
  [25,] 3.336749e-04 4.065913e-04 7.534865e-04
  [26,] 1.056517e-04 9.436090e-05 2.579280e-05
  [27,] 1.056517e-04 9.466274e-05 2.579729e-05
  [28,] 1.331922e-04 1.045871e-04 3.408324e-05
  [29,] 3.488553e-04 3.698388e-04 7.141077e-04
  [30,] 2.874126e-04 9.428848e-05 7.100681e-05
  [31,] 1.048257e-04 1.364418e-04 3.876308e-05
  [32,] 1.713217e-04 1.499737e-04 7.761728e-05
  [33,] 1.671375e-04 1.622125e-04 9.979306e-05
  [34,] 1.383023e-04 2.006731e-04 9.177290e-05
  [35,] 1.596982e-04 1.416699e-04 6.396668e-05
  [36,] 1.017604e-04 1.124388e-04 2.734559e-05
  [37,] 1.014726e-04 1.129353e-04 2.715270e-05
  [38,] 1.042669e-04 1.134772e-04 2.740220e-05
  [39,] 1.043959e-04 1.134144e-04 2.743103e-05
  [40,] 1.069135e-04 1.144965e-04 2.753562e-05
  [41,] 1.069135e-04 1.144965e-04 2.753562e-05
  [42,] 1.035596e-04 1.134240e-04 2.727250e-05
  [43,] 1.043959e-04 1.134240e-04 2.737658e-05
  [44,] 1.208707e-04 1.121848e-04 3.046231e-05
  [45,] 1.677659e-04 1.147663e-04 4.559209e-05
  [46,] 1.208707e-04 1.127770e-04 3.010935e-05
  [47,] 2.003675e-04 9.500533e-05 3.463389e-05
  [48,] 1.410527e-04 2.738338e-04 1.356343e-04
  [49,] 1.174176e-04 1.134752e-04 2.930891e-05
  [50,] 1.179828e-04 1.129947e-04 2.954025e-05
  [51,] 8.448561e-05 8.836505e-05 2.154411e-05
  [52,] 1.291688e-04 9.607796e-05 3.515661e-05
  [53,] 1.335586e-04 9.578421e-05 3.040538e-05
  [54,] 1.174557e-04 1.132091e-04 2.915648e-05
  [55,] 1.289661e-04 9.451697e-05 3.428926e-05
  [56,] 1.247193e-04 1.128676e-04 3.024757e-05
  [57,] 1.280828e-04 1.380775e-04 4.232540e-05
  [58,] 1.280370e-04 1.380399e-04 4.227186e-05
  [59,] 1.237528e-04 1.124578e-04 3.018282e-05
  [60,] 1.244205e-04 1.125233e-04 3.024929e-05
  [61,] 1.250976e-04 1.126456e-04 3.011508e-05
  [62,] 1.264804e-04 1.127097e-04 3.027590e-05
  [63,] 1.257842e-04 1.131981e-04 2.992803e-05
  [64,] 1.329769e-04 9.573130e-05 3.038238e-05
  [65,] 1.257842e-04 1.125864e-04 3.013918e-05
  [66,] 1.279269e-04 1.381004e-04 4.227694e-05
  [67,] 1.328430e-04 9.588464e-05 3.041751e-05
  [68,] 1.271864e-04 1.121545e-04 3.011881e-05
  [69,] 1.271864e-04 1.122221e-04 3.009450e-05
  [70,] 1.328246e-04 9.571097e-05 3.036110e-05
  [71,] 2.613255e-04 9.932728e-05 2.627763e-05
  [72,] 1.271864e-04 1.123048e-04 2.997596e-05
  [73,] 1.279022e-04 1.122349e-04 3.009123e-05
  [74,] 1.271864e-04 1.122349e-04 3.000002e-05
  [75,] 1.279022e-04 1.128168e-04 2.989631e-05
  [76,] 1.291322e-04 9.650611e-05 3.554833e-05
  [77,] 1.277269e-04 1.383929e-04 4.225236e-05
  [78,] 1.279022e-04 1.125249e-04 2.999178e-05
  [79,] 1.279022e-04 1.128911e-04 2.987268e-05
  [80,] 1.279022e-04 1.128911e-04 2.987268e-05
  [81,] 1.293638e-04 1.132791e-04 2.993011e-05
  [82,] 8.437593e-05 8.896163e-05 2.131484e-05
  [83,] 1.326081e-04 9.640310e-05 3.047604e-05
  [84,] 8.451414e-05 9.311559e-05 2.166610e-05
  [85,] 1.293638e-04 1.134353e-04 2.988271e-05
  [86,] 2.638390e-04 9.472314e-05 2.709349e-05
  [87,] 1.323272e-04 9.491381e-05 3.021982e-05
  [88,] 1.301100e-04 1.133951e-04 3.006883e-05
  [89,] 1.301100e-04 1.137865e-04 2.994940e-05
  [90,] 1.384461e-04 9.000740e-05 4.039788e-05
  [91,] 1.965849e-04 1.338179e-04 5.864452e-05
  [92,] 1.403745e-04 9.048871e-05 4.125911e-05
  [93,] 1.566180e-04 2.843969e-04 1.753697e-04
  [94,] 1.254577e-04 1.076369e-04 3.357514e-05
  [95,] 1.308105e-04 1.380194e-04 4.446775e-05
  [96,] 1.185209e-04 9.593311e-05 2.783333e-05
  [97,] 1.928663e-04 1.129920e-04 4.696503e-05
  [98,] 1.559505e-04 2.825712e-04 1.727659e-04
  [99,] 1.626040e-04 2.792224e-04 1.837514e-04
 [100,] 1.181108e-04 9.682723e-05 2.829037e-05
 [101,] 1.295302e-04 9.143451e-05 2.937114e-05
 [102,] 1.307541e-04 1.374063e-04 4.408925e-05
 [103,] 1.292299e-04 9.118120e-05 2.921480e-05
 [104,] 1.320516e-04 9.479411e-05 3.023242e-05
 [105,] 1.322161e-04 9.482550e-05 3.021051e-05
 [106,] 1.874352e-04 2.660539e-04 2.189078e-04
 [107,] 1.372075e-04 1.231124e-04 4.680743e-05
 [108,] 1.371450e-04 1.231124e-04 4.676452e-05
 [109,] 9.094240e-05 2.104161e-04 3.168042e-05
 [110,] 8.397296e-05 8.308158e-05 2.082307e-05
 [111,] 1.322467e-04 9.488173e-05 3.021366e-05
 [112,] 1.372640e-04 1.246667e-04 4.751968e-05
 [113,] 2.005059e-04 1.129254e-04 5.108733e-05
 [114,] 1.865651e-04 2.625763e-04 2.136333e-04
 [115,] 1.373270e-04 1.252126e-04 4.780071e-05
 [116,] 1.179822e-04 1.100241e-04 3.142171e-05
 [117,] 1.306426e-04 1.358694e-04 4.306374e-05
 [118,] 1.974422e-04 1.129289e-04 5.061196e-05
 [119,] 1.179822e-04 1.100241e-04 3.142171e-05
 [120,] 8.389585e-05 8.261534e-05 2.079544e-05
 [121,] 1.960891e-04 1.129289e-04 5.033486e-05
 [122,] 1.340244e-04 1.330804e-04 4.216344e-05
 [123,] 1.179822e-04 1.104414e-04 3.151725e-05
 [124,] 8.378555e-05 8.096317e-05 2.067532e-05
 [125,] 9.075090e-05 2.013873e-04 3.120726e-05
 [126,] 1.377574e-04 1.257637e-04 4.834333e-05
 [127,] 1.865651e-04 2.475827e-04 1.979715e-04
 [128,] 1.325428e-04 9.453696e-05 3.004150e-05
 [129,] 1.302020e-04 1.356718e-04 4.270364e-05
 [130,] 1.302020e-04 1.356613e-04 4.269684e-05
 [131,] 8.389585e-05 8.104660e-05 2.064180e-05
 [132,] 1.301501e-04 1.356394e-04 4.265766e-05
 [133,] 1.302020e-04 1.356290e-04 4.267582e-05
 [134,] 1.282621e-04 9.122979e-05 2.874905e-05
 [135,] 8.368090e-05 8.050754e-05 2.062726e-05
 [136,] 1.321319e-04 9.448258e-05 3.014498e-05
 [137,] 1.279817e-04 9.120959e-05 2.876631e-05
 [138,] 1.321319e-04 9.437701e-05 3.012086e-05
 [139,] 1.321319e-04 9.442926e-05 3.013277e-05
 [140,] 1.946039e-04 1.130514e-04 5.001056e-05
 [141,] 1.321233e-04 9.432583e-05 3.011219e-05
 [142,] 1.322385e-04 9.463142e-05 3.009810e-05
 [143,] 1.279817e-04 9.118751e-05 2.883596e-05
 [144,] 8.698004e-05 1.288581e-04 2.611681e-05
 [145,] 1.300475e-04 1.355756e-04 4.254803e-05
 [146,] 1.321233e-04 9.427571e-05 3.010083e-05
 [147,] 1.911149e-04 2.495012e-04 2.075073e-04
 [148,] 1.279817e-04 9.119378e-05 2.881244e-05
 [149,] 2.073588e-04 1.130476e-04 5.224106e-05
 [150,] 1.392717e-04 1.351657e-04 4.075200e-05
 [151,] 1.321150e-04 9.413172e-05 3.007124e-05
 [152,] 1.321150e-04 9.408584e-05 3.006104e-05
 [153,] 1.294734e-04 1.356841e-04 4.229016e-05
 [154,] 2.030291e-04 1.130478e-04 5.122382e-05
 [155,] 1.279104e-04 9.117502e-05 2.890193e-05
 [156,] 1.277814e-04 9.117323e-05 2.891206e-05
 [157,] 1.321068e-04 9.395451e-05 3.003463e-05
 [158,] 1.277814e-04 9.117323e-05 2.891206e-05
 [159,] 1.301521e-04 1.354965e-04 4.250760e-05
 [160,] 8.343755e-05 1.431721e-04 3.150799e-05
 [161,] 1.262710e-04 1.352997e-04 4.055939e-05
 [162,] 9.111818e-05 1.926322e-04 3.032706e-05
 [163,] 1.943468e-04 2.389654e-04 2.009417e-04
 [164,] 1.320911e-04 9.349395e-05 2.994369e-05
 [165,] 1.324771e-04 1.344668e-04 3.964584e-05
 [166,] 1.578674e-04 8.460280e-05 2.482374e-05
 [167,] 1.320835e-04 9.334860e-05 2.991919e-05
 [168,] 9.093197e-05 1.758194e-04 2.920297e-05
 [169,] 8.401183e-05 8.457430e-05 2.095128e-05
 [170,] 1.320761e-04 9.321158e-05 2.990066e-05
 [171,] 9.040406e-05 1.721308e-04 2.926154e-05
 [172,] 1.320689e-04 9.315700e-05 2.989652e-05
 [173,] 1.320689e-04 9.315700e-05 2.989652e-05
 [174,] 1.977431e-04 2.251139e-04 1.901441e-04
 [175,] 9.040406e-05 1.707476e-04 2.915218e-05
 [176,] 1.305212e-04 1.362199e-04 4.302294e-05
 [177,] 1.999454e-04 1.136488e-04 5.365705e-05
 [178,] 1.320761e-04 9.312672e-05 2.989635e-05
 [179,] 1.320689e-04 9.312672e-05 2.989625e-05
 [180,] 1.999454e-04 1.136361e-04 5.357675e-05
 [181,] 1.999454e-04 1.137904e-04 5.444660e-05
 [182,] 8.411209e-05 8.751511e-05 2.148208e-05
 [183,] 1.264356e-04 9.196211e-05 2.988273e-05
 [184,] 1.322057e-04 9.333228e-05 2.997844e-05
 [185,] 1.293919e-04 1.365551e-04 4.261221e-05
 [186,] 8.402038e-05 8.583602e-05 2.132673e-05
 [187,] 1.321945e-04 9.333116e-05 2.997855e-05
 [188,] 1.307986e-04 1.363888e-04 4.323315e-05
 [189,] 1.384672e-04 1.038676e-04 3.890284e-05
 [190,] 1.253140e-04 9.694410e-05 3.787628e-05
 [191,] 2.084444e-04 2.090903e-04 1.847844e-04
 [192,] 1.906125e-04 2.041410e-04 1.579728e-04
 [193,] 9.404633e-05 1.986817e-04 2.459095e-05
 [194,] 8.842873e-05 1.486098e-04 2.307656e-05
 [195,] 2.318222e-04 1.100619e-04 4.878504e-05
 [196,] 9.170780e-05 1.977125e-04 2.505235e-05
 [197,] 2.157139e-04 2.182523e-04 2.056721e-04
 [198,] 1.407829e-04 1.832782e-04 8.787676e-05
 [199,] 2.145207e-04 2.197691e-04 2.060643e-04
 [200,] 9.837360e-05 1.339749e-04 2.094774e-05
 [201,] 1.322921e-04 9.349518e-05 2.998319e-05
 [202,] 1.323016e-04 9.350406e-05 2.998356e-05
 [203,] 1.188835e-04 8.858063e-05 2.110568e-05
 [204,] 1.323874e-04 9.333027e-05 2.999943e-05
 [205,] 8.612668e-05 1.448921e-04 2.342419e-05
 [206,] 1.952293e-04 1.114000e-04 4.218644e-05
 [207,] 1.322941e-04 9.334519e-05 2.998825e-05
 [208,] 8.444763e-05 1.441658e-04 2.390175e-05
 [209,] 1.992886e-04 1.117387e-04 4.236394e-05
 [210,] 8.585333e-05 1.448921e-04 2.350129e-05
 [211,] 2.098187e-04 1.129269e-04 4.232070e-05
 [212,] 1.202925e-04 1.316089e-04 3.738285e-05
 [213,] 1.993031e-04 1.682633e-04 1.271229e-04
 [214,] 1.947193e-04 1.519251e-04 1.060231e-04
 [215,] 1.641595e-04 1.145492e-04 4.111832e-05
 [216,] 1.321747e-04 9.397539e-05 3.022298e-05
 [217,] 1.497645e-04 1.818456e-04 1.015790e-04
 [218,] 1.497645e-04 1.785691e-04 9.938904e-05
 [219,] 1.504337e-04 1.788229e-04 1.002411e-04
 [220,] 1.664371e-04 1.146666e-04 4.126884e-05
 [221,] 1.504337e-04 1.787601e-04 1.001988e-04
 [222,] 1.602083e-04 1.386821e-04 8.196191e-05
 [223,] 7.853522e-05 1.641617e-04 2.660165e-05
 [224,] 1.177671e-04 1.351890e-04 4.085000e-05
 [225,] 1.582312e-04 1.776703e-04 1.066450e-04
 [226,] 1.564357e-04 1.757144e-04 1.035583e-04
 [227,] 1.648999e-04 1.671115e-04 1.042895e-04
 [228,] 1.640460e-04 1.696424e-04 1.057661e-04
 [229,] 1.321158e-04 9.470324e-05 3.039595e-05
 [230,] 1.625210e-04 1.690526e-04 1.038923e-04
 [231,] 1.586335e-04 1.678261e-04 9.968380e-05
 [232,] 1.321290e-04 9.493152e-05 3.046842e-05
 [233,] 1.578937e-04 1.672477e-04 9.863263e-05
 [234,] 1.609733e-04 1.672477e-04 1.011934e-04
 [235,] 1.609733e-04 1.631893e-04 9.805547e-05
 [236,] 1.786122e-04 1.151435e-04 4.316770e-05
 [237,] 1.616581e-04 1.654778e-04 1.005018e-04
 [238,] 1.588251e-04 1.594280e-04 9.354298e-05
 [239,] 1.609733e-04 1.642982e-04 9.891378e-05
 [240,] 1.609733e-04 1.642982e-04 9.891378e-05
 [241,] 1.617434e-04 1.642982e-04 9.953236e-05
 [242,] 1.608777e-04 1.642982e-04 9.895539e-05
 [243,] 1.602108e-04 1.631893e-04 9.744941e-05
 [244,] 1.616581e-04 1.629732e-04 9.854861e-05
 [245,] 1.321164e-04 9.551451e-05 3.064072e-05
 [246,] 1.648999e-04 1.637420e-04 1.016105e-04
 [247,] 1.657898e-04 1.637420e-04 1.023164e-04
 [248,] 1.674325e-04 1.642982e-04 1.040785e-04
 [249,] 1.578937e-04 1.637420e-04 9.601597e-05
 [250,] 1.592639e-04 1.645504e-04 9.784750e-05
 [251,] 1.585071e-04 1.632352e-04 9.624506e-05
 [252,] 1.052086e-04 1.471769e-04 5.207911e-05
 [253,] 1.322361e-04 9.627753e-05 3.098283e-05
 [254,] 1.736124e-04 1.594869e-04 1.048795e-04
 [255,] 1.110730e-04 1.471628e-04 5.685546e-05
 [256,] 1.717373e-04 1.606117e-04 1.044536e-04
 [257,] 1.727147e-04 1.611526e-04 1.056689e-04
 [258,] 1.674260e-04 1.657199e-04 1.054113e-04
 [259,] 1.327302e-04 1.075006e-04 3.521217e-05
 [260,] 1.713474e-04 1.156663e-04 4.167993e-05
 [261,] 1.616581e-04 1.633356e-04 9.887454e-05
 [262,] 1.109839e-04 2.023150e-04 7.759140e-05
 [263,] 2.494766e-04 1.152189e-04 2.411415e-05
 [264,] 1.460640e-04 1.685527e-04 8.772887e-05
 [265,] 9.475279e-05 1.392700e-04 2.421220e-05
 [266,] 9.809900e-05 1.317143e-04 2.336610e-05
 [267,] 1.329687e-04 1.088491e-04 3.569153e-05
 [268,] 1.133084e-04 1.406080e-04 2.166754e-05
 [269,] 1.010247e-04 1.277903e-04 2.292733e-05
 [270,] 1.472364e-04 1.149391e-04 4.237803e-05
 [271,] 1.019702e-04 1.277903e-04 2.286144e-05
 [272,] 1.011040e-04 1.277903e-04 2.292156e-05
 [273,] 9.979423e-05 1.266723e-04 2.297818e-05
 [274,] 1.326348e-04 1.125911e-04 3.668842e-05
 [275,] 1.059462e-04 1.334349e-04 2.284970e-05
 [276,] 1.329339e-04 1.088372e-04 3.558247e-05
 [277,] 1.033978e-04 1.337625e-04 2.301261e-05
 [278,] 1.187688e-04 1.396863e-04 4.923094e-05
 [279,] 1.008830e-04 1.400107e-04 2.362922e-05
 [280,] 1.204839e-04 1.427399e-04 5.182834e-05
 [281,] 1.713474e-04 1.158357e-04 4.093010e-05
 [282,] 1.000366e-04 1.374282e-04 2.361863e-05
 [283,] 1.202171e-04 1.320913e-04 4.728421e-05
 [284,] 9.962466e-05 1.375941e-04 2.367004e-05
 [285,] 1.814714e-04 1.155854e-04 4.329917e-05
 [286,] 1.104690e-04 1.542672e-04 2.247514e-05
 [287,] 1.283631e-04 1.404285e-04 5.637240e-05
 [288,] 2.018455e-04 3.777644e-04 2.136673e-05
 [289,] 9.609959e-05 1.825706e-04 4.652929e-05
 [290,] 9.736462e-05 1.600097e-04 3.736771e-05
 [291,] 9.377885e-05 4.027372e-04 2.788331e-05
 [292,] 9.738043e-05 1.344768e-04 3.307403e-05
 [293,] 1.802902e-04 1.345994e-04 3.306265e-05
 [294,] 1.579823e-04 1.385376e-04 2.952453e-05
 [295,] 1.475151e-04 1.472876e-04 7.544684e-05
 [296,] 1.621954e-04 1.909932e-04 2.355853e-05
 [297,] 1.304731e-04 1.226659e-04 4.862643e-05
 [298,] 1.480698e-04 1.463971e-04 7.522664e-05
 [299,] 1.437182e-04 1.410855e-04 6.886803e-05
 [300,] 1.515632e-04 1.468197e-04 7.785606e-05
 [301,] 1.480698e-04 1.463971e-04 7.522664e-05
 [302,] 1.473430e-04 1.459770e-04 7.445895e-05
 [303,] 1.461982e-04 1.459770e-04 7.369156e-05
 [304,] 1.393103e-04 1.432606e-04 6.749559e-05
 [305,] 1.393103e-04 1.424610e-04 6.701820e-05
 [306,] 1.411383e-04 1.394028e-04 6.623358e-05
 [307,] 1.473925e-04 1.446908e-04 7.363538e-05
 [308,] 1.468438e-04 1.446908e-04 7.327431e-05
 [309,] 1.468438e-04 1.438332e-04 7.270637e-05
 [310,] 1.305927e-04 1.302549e-04 5.257446e-05
 [311,] 1.496372e-04 1.517786e-04 7.994922e-05
 [312,] 1.468438e-04 1.566679e-04 8.117768e-05
 [313,] 1.452928e-04 1.542182e-04 7.842348e-05
 [314,] 1.464208e-04 1.508869e-04 7.709650e-05
 [315,] 1.330761e-04 1.310537e-04 4.096411e-05
 [316,] 7.979855e-05 1.816334e-04 3.466177e-05
 [317,] 7.960639e-05 4.267233e-04 5.839203e-05
 [318,] 1.442383e-04 1.517976e-04 7.610687e-05
 [319,] 1.051932e-04 1.220272e-04 2.676859e-05
 [320,] 1.437182e-04 1.463971e-04 7.228474e-05
 [321,] 1.372810e-04 2.952832e-04 1.511385e-04
 [322,] 1.382068e-04 2.729832e-04 1.407994e-04
 [323,] 1.332804e-04 3.025045e-04 1.465867e-04
 [324,] 1.391974e-04 2.846470e-04 1.490956e-04
 [325,] 1.372810e-04 2.665773e-04 1.356505e-04
 [326,] 1.411383e-04 2.828450e-04 1.517689e-04
 [327,] 1.328613e-04 2.758862e-04 1.323685e-04
 [328,] 1.298995e-04 2.758013e-04 1.264713e-04
 [329,] 1.298995e-04 2.758013e-04 1.264713e-04
 [330,] 1.302834e-04 2.807879e-04 1.295705e-04
 [331,] 1.322995e-04 2.758862e-04 1.310793e-04
 [332,] 1.251982e-04 1.639562e-04 6.359748e-05
 [333,] 1.241264e-04 1.559135e-04 5.917626e-05
 [334,] 1.251982e-04 1.179353e-04 4.320980e-05
 [335,] 1.470738e-04 1.517588e-04 7.577317e-05
 [336,] 1.230206e-04 4.784804e-04 1.923828e-04
 [337,] 8.564309e-05 1.067747e-04 2.527712e-05
 [338,] 1.001616e-04 1.001420e-04 3.080507e-05
 [339,] 1.019869e-04 1.008661e-04 3.175525e-05
 [340,] 1.194854e-04 1.598535e-04 4.709499e-05
 [341,] 1.034785e-04 1.006847e-04 3.222341e-05
 [342,] 1.035407e-04 1.011835e-04 3.249627e-05
 [343,] 7.821997e-05 1.982447e-04 3.534411e-05
 [344,] 1.025359e-04 1.010058e-04 3.214275e-05
 [345,] 1.068229e-04 9.965622e-05 3.280088e-05
 [346,] 1.030346e-04 1.008782e-04 3.224582e-05
 [347,] 8.181033e-05 1.680589e-04 2.268464e-05
 [348,] 1.045807e-04 1.013254e-04 3.298414e-05
 [349,] 1.041385e-04 1.015904e-04 3.296939e-05
 [350,] 1.041385e-04 1.015904e-04 3.296939e-05
 [351,] 1.040560e-04 1.015904e-04 3.294154e-05
 [352,] 7.805354e-05 1.407661e-04 3.014451e-05
 [353,] 1.037392e-04 1.284460e-04 4.819384e-05
 [354,] 7.789102e-05 1.334566e-04 2.875078e-05
 [355,] 1.031023e-04 9.581785e-05 2.856940e-05
 [356,] 1.039962e-04 9.555239e-05 2.847326e-05
 [357,] 1.045490e-04 9.551831e-05 2.855202e-05
 [358,] 1.054664e-04 9.568608e-05 2.919820e-05
 [359,] 1.048824e-04 9.568608e-05 2.906463e-05
 [360,] 9.461289e-05 1.222115e-04 4.039176e-05
 [361,] 9.258678e-05 1.195878e-04 1.948812e-05
 [362,] 9.144160e-05 1.198696e-04 3.751948e-05
 [363,] 9.175472e-05 1.187723e-04 3.740352e-05
 [364,] 9.587547e-05 1.200770e-04 1.938241e-05
 [365,] 7.712764e-05 1.326863e-04 2.602721e-05
 [366,] 7.708928e-05 1.326863e-04 2.616684e-05
 [367,] 7.709559e-05 1.326863e-04 2.614195e-05
 [368,] 8.251706e-05 1.271763e-04 2.305395e-05
 [369,] 1.233544e-04 1.319184e-04 3.613350e-05
 [370,] 7.728274e-05 1.300111e-04 2.534301e-05
 [371,] 7.727251e-05 1.306540e-04 2.921185e-05
 [372,] 7.807532e-05 1.244207e-04 2.316441e-05
 [373,] 7.792532e-05 1.256049e-04 2.336434e-05
 [374,] 7.943322e-05 1.261422e-04 2.182206e-05
 [375,] 7.763866e-05 1.180889e-04 2.290482e-05
 [376,] 8.651109e-05 9.590166e-05 2.482708e-05
 [377,] 8.629103e-05 9.455665e-05 2.391060e-05
 [378,] 1.298768e-04 1.398537e-04 2.563571e-05
 [379,] 7.825941e-05 1.362831e-04 2.397508e-05
 [380,] 8.544818e-05 1.403207e-04 2.513445e-05
 [381,] 1.422611e-04 1.536882e-04 3.438575e-05
 [382,] 8.489225e-05 1.385913e-04 2.521216e-05
 [383,] 1.306304e-04 1.233966e-04 2.454051e-05
 [384,] 1.321047e-04 1.335679e-04 2.510580e-05
 [385,] 8.316912e-05 1.392999e-04 3.236001e-05
 [386,] 1.222226e-04 1.327321e-04 3.807941e-05
 [387,] 1.222226e-04 1.327321e-04 3.807941e-05
 [388,] 8.087284e-05 8.450787e-05 1.994536e-05
 [389,] 8.087284e-05 8.463784e-05 1.994448e-05
 [390,] 8.110803e-05 8.735012e-05 1.992752e-05
 [391,] 8.342071e-05 8.735594e-05 2.386284e-05
 [392,] 8.013566e-05 8.378349e-05 1.981616e-05
 [393,] 7.997401e-05 8.447548e-05 1.986620e-05
 [394,] 7.997401e-05 9.148078e-05 2.017423e-05
 [395,] 1.281948e-04 1.531700e-04 2.636123e-05
 [396,] 1.267994e-04 1.517920e-04 2.640806e-05
 [397,] 1.267994e-04 1.517920e-04 2.640806e-05
 [398,] 1.263447e-04 1.511438e-04 2.641243e-05
 [399,] 1.267994e-04 1.511438e-04 2.637047e-05
 [400,] 1.218628e-04 1.531968e-04 4.476206e-05
 [401,] 1.272593e-04 1.537976e-04 2.649300e-05
 [402,] 1.221221e-04 1.975122e-04 5.797037e-05
 [403,] 8.275920e-05 1.760474e-04 2.949040e-05
 [404,] 1.030975e-04 1.741295e-04 2.154969e-05
 [405,] 1.394446e-04 1.541793e-04 3.631624e-05
 [406,] 8.216050e-05 1.660515e-04 2.960172e-05
 [407,] 1.170161e-04 1.649124e-04 4.352335e-05
 [408,] 1.085556e-04 1.707027e-04 2.115638e-05
 [409,] 1.208156e-04 1.893570e-04 2.148047e-05
 [410,] 1.217043e-04 1.893570e-04 2.144709e-05
 [411,] 1.110747e-04 1.842781e-04 2.165923e-05
 [412,] 1.102249e-04 1.608841e-04 2.091380e-05
 [413,] 8.499973e-05 1.738387e-04 2.683657e-05
 [414,] 1.488383e-04 1.612730e-04 3.509471e-05
 [415,] 8.551685e-05 1.892805e-04 2.807285e-05
 [416,] 1.469598e-04 1.614046e-04 3.541890e-05
 [417,] 1.482240e-04 9.706874e-05 2.179723e-05
 [418,] 8.457203e-05 2.042914e-04 2.910688e-05
 [419,] 8.478259e-05 2.019041e-04 2.880040e-05
 [420,] 8.509593e-05 1.979574e-04 2.893565e-05
 [421,] 8.551685e-05 2.013585e-04 2.886507e-05
 [422,] 8.550295e-05 2.133287e-04 2.964282e-05
 [423,] 8.330289e-05 1.588287e-04 2.689046e-05
 [424,] 1.348145e-04 8.958804e-05 2.235589e-05
 [425,] 8.697241e-05 1.109034e-04 2.221743e-05
 [426,] 8.344171e-05 1.138698e-04 2.345351e-05
 [427,] 8.755418e-05 1.382939e-04 2.707071e-05
 [428,] 1.045205e-04 1.458514e-04 2.813366e-05
 [429,] 1.069433e-04 1.471606e-04 2.827853e-05
 [430,] 1.096183e-04 1.528942e-04 2.821205e-05
 [431,] 1.053984e-04 1.499534e-04 2.801371e-05
 [432,] 1.211647e-04 1.514175e-04 2.956287e-05
 [433,] 1.218652e-04 1.498526e-04 2.977395e-05
 [434,] 1.218652e-04 1.481977e-04 3.014464e-05
 [435,] 1.197945e-04 1.509153e-04 2.947452e-05
 [436,] 1.197945e-04 1.514569e-04 2.943512e-05
 [437,] 1.097936e-04 1.460161e-04 3.717844e-05
 [438,] 9.959619e-05 8.147224e-05 2.129103e-05
 [439,] 1.116771e-04 1.510006e-04 3.796367e-05
 [440,] 1.549603e-04 7.834863e-05 2.663427e-05
 [441,] 1.698165e-04 7.935435e-05 2.729253e-05
 [442,] 1.771542e-04 7.847120e-05 2.965945e-05
 [443,] 1.486154e-04 1.246708e-04 4.299922e-05
 [444,] 1.063747e-04 8.048385e-05 2.321461e-05
 [445,] 1.359135e-04 1.351352e-04 3.502761e-05
 [446,] 9.053358e-05 9.827302e-05 2.441788e-05
 [447,] 2.102520e-04 1.290109e-04 4.134288e-05
 [448,] 1.554815e-04 1.275278e-04 3.844950e-05
 [449,] 1.629352e-04 1.373575e-04 5.800873e-05
 [450,] 8.175599e-05 9.275815e-05 2.154917e-05
 [451,] 1.034961e-04 1.290756e-04 3.388296e-05
 [452,] 7.639124e-05 2.672156e-04 3.697283e-05
 [453,] 7.625242e-05 9.266912e-05 2.238797e-05
 [454,] 7.718043e-05 2.710964e-04 4.450553e-05
 [455,] 7.517959e-05 8.250494e-05 2.016964e-05
 [456,] 7.627778e-05 1.616819e-04 3.204825e-05
 [457,] 7.590104e-05 8.369721e-05 2.059232e-05
 [458,] 7.460382e-05 1.182478e-04 2.479760e-05
 [459,] 7.460382e-05 1.185193e-04 2.482990e-05
 [460,] 7.460382e-05 1.185193e-04 2.482990e-05
 [461,] 7.478242e-05 1.675283e-04 3.036543e-05
 [462,] 7.459478e-05 8.234496e-05 1.983522e-05
 [463,] 7.488392e-05 8.073811e-05 2.009698e-05
 [464,] 7.467872e-05 1.600877e-04 2.924107e-05
 [465,] 7.470273e-05 8.153518e-05 1.965623e-05
 [466,] 7.391346e-05 8.151461e-05 1.972805e-05
 [467,] 7.465322e-05 1.593042e-04 2.704961e-05
 [468,] 7.719963e-05 1.055370e-04 2.616579e-05
 [469,] 7.566131e-05 1.046830e-04 2.471899e-05
 [470,] 7.507621e-05 7.890906e-05 1.978832e-05
 [471,] 7.480333e-05 7.886283e-05 1.947891e-05
 [472,] 1.291200e-04 1.109956e-04 3.552696e-05
 [473,] 7.476475e-05 1.251542e-04 2.579142e-05
 [474,] 1.269671e-04 1.107673e-04 3.446203e-05
 [475,] 7.467276e-05 1.047087e-04 2.218358e-05
 [476,] 1.127112e-04 1.600730e-04 3.523290e-05
 [477,] 1.249169e-04 1.423169e-04 4.736526e-05
 [478,] 1.240419e-04 1.444634e-04 4.668443e-05
 [479,] 1.276861e-04 1.120927e-04 3.520416e-05
 [480,] 1.006745e-04 1.424851e-04 3.399688e-05
 [481,] 8.221006e-05 8.314474e-05 2.243262e-05
 [482,] 1.065243e-04 1.375830e-04 3.649860e-05
 [483,] 1.028697e-04 1.410159e-04 3.450545e-05
 [484,] 1.006623e-04 1.360285e-04 3.338435e-05
 [485,] 7.580206e-05 1.325907e-04 2.665864e-05
 [486,] 7.625525e-05 2.523225e-04 4.153584e-05
 [487,] 8.560583e-05 3.393976e-04 7.538142e-05
 [488,] 8.713133e-05 3.871058e-04 8.805015e-05
 [489,] 7.606030e-05 2.831014e-04 4.367758e-05
 [490,] 7.584377e-05 3.006049e-04 4.339005e-05
 [491,] 8.616513e-05 3.947547e-04 8.750755e-05
 [492,] 8.595563e-05 4.052238e-04 8.854926e-05
 [493,] 1.068561e-04 1.407759e-04 3.570825e-05
 [494,] 8.793434e-05 3.900779e-04 9.091999e-05
 [495,] 8.959772e-05 4.074124e-04 9.892084e-05
 [496,] 8.011807e-05 4.275080e-04 6.936198e-05
 [497,] 8.215480e-05 4.447229e-04 8.134812e-05
 [498,] 1.135213e-04 1.413162e-04 4.166732e-05
 [499,] 8.507490e-05 2.503672e-04 6.188911e-05
 [500,] 1.033203e-04 1.434637e-04 3.518509e-05
 [501,] 7.643757e-05 2.185121e-04 3.895376e-05
 [502,] 1.025593e-04 1.405871e-04 3.329832e-05
 [503,] 1.026803e-04 1.422109e-04 3.366210e-05
 [504,] 8.300633e-05 2.274080e-04 5.349665e-05
 [505,] 8.313296e-05 2.864815e-04 6.083456e-05
 [506,] 8.359951e-05 2.487687e-04 5.405287e-05
 [507,] 7.663727e-05 2.028035e-04 3.583373e-05
 [508,] 7.751808e-05 1.925933e-04 3.762467e-05
 [509,] 7.780401e-05 2.088438e-04 4.035861e-05
 [510,] 7.780401e-05 2.088438e-04 4.035861e-05
 [511,] 7.895840e-05 2.219630e-04 4.436604e-05
 [512,] 8.096253e-05 2.674623e-04 5.052203e-05
 [513,] 7.768067e-05 1.208582e-04 2.784837e-05
 [514,] 1.042383e-04 1.442612e-04 3.417828e-05
 [515,] 1.044137e-04 1.443503e-04 3.438980e-05
 [516,] 1.044192e-04 1.443295e-04 3.410762e-05
 [517,] 1.049031e-04 1.436033e-04 3.412731e-05
 [518,] 8.198930e-05 2.177723e-04 4.085313e-05
 [519,] 1.084845e-04 1.414273e-04 3.601890e-05
 [520,] 1.218838e-04 1.374730e-04 4.027674e-05
 [521,] 7.775050e-05 9.408328e-05 2.273273e-05
 [522,] 7.980157e-05 8.568912e-05 2.197709e-05
 [523,] 1.158885e-04 7.936350e-05 2.564902e-05
 [524,] 1.010277e-04 1.420940e-04 3.546606e-05
 [525,] 1.139741e-04 8.463720e-05 2.285547e-05
 [526,] 8.745728e-05 8.445743e-05 2.060763e-05
 [527,] 1.297332e-04 8.834803e-05 2.332497e-05
 [528,] 1.169195e-04 7.920087e-05 2.445466e-05
 [529,] 1.124670e-04 7.935045e-05 2.373643e-05
 [530,] 1.172797e-04 7.951557e-05 2.402638e-05
 [531,] 1.283192e-04 8.224100e-05 2.375111e-05
 [532,] 8.216907e-05 8.233673e-05 2.131451e-05
 [533,] 9.303042e-05 1.384124e-04 2.141563e-05
 [534,] 8.594421e-05 8.519291e-05 2.228667e-05
 [535,] 8.789632e-05 8.825049e-05 2.420659e-05
 [536,] 1.218967e-04 1.382272e-04 3.938773e-05
 [537,] 1.223733e-04 1.371608e-04 3.900759e-05
 [538,] 1.224385e-04 1.369947e-04 3.893097e-05
 [539,] 1.225713e-04 1.369821e-04 3.897191e-05
 [540,] 1.219994e-04 1.375460e-04 3.891215e-05
 [541,] 1.224700e-04 1.374683e-04 3.893637e-05
 [542,] 9.304824e-05 9.169118e-05 2.711109e-05
 [543,] 1.215325e-04 1.349298e-04 3.862212e-05
 [544,] 1.080320e-04 1.370368e-04 3.595732e-05
 [545,] 7.642899e-05 9.862623e-05 2.216872e-05
 [546,] 8.126984e-05 1.072239e-04 2.107292e-05
 [547,] 8.218584e-05 1.153782e-04 2.762860e-05
 [548,] 8.394410e-05 9.796615e-05 1.987959e-05
 [549,] 8.430803e-05 9.777133e-05 1.985300e-05
 [550,] 8.760175e-05 9.829587e-05 1.970554e-05
 [551,] 8.545547e-05 1.056252e-04 2.056334e-05
 [552,] 8.710123e-05 1.067746e-04 2.799712e-05
 [553,] 8.662696e-05 1.055117e-04 2.721629e-05
 [554,] 8.312394e-05 9.397935e-05 1.943724e-05
 [555,] 9.015989e-05 9.912084e-05 1.974074e-05
 [556,] 8.650551e-05 1.005554e-04 2.451561e-05
 [557,] 1.021993e-04 8.892315e-05 2.021151e-05
 [558,] 8.696977e-05 8.452804e-05 2.220750e-05
 [559,] 8.622325e-05 8.280546e-05 2.223273e-05
 [560,] 9.653257e-05 9.721966e-05 2.566801e-05
 [561,] 9.149496e-05 9.591629e-05 2.505347e-05
 [562,] 8.443182e-05 8.369994e-05 2.198168e-05
 [563,] 8.469089e-05 8.334707e-05 2.216937e-05
 [564,] 8.437125e-05 8.168520e-05 2.150279e-05
 [565,] 7.610150e-05 8.554158e-05 2.134046e-05
 [566,] 8.488874e-05 8.254679e-05 2.164727e-05
 [567,] 7.610150e-05 8.554158e-05 2.134046e-05
 [568,] 7.564711e-05 8.542687e-05 2.104463e-05
 [569,] 8.641794e-05 8.280504e-05 2.147540e-05
 [570,] 8.635176e-05 8.242083e-05 2.145102e-05
 [571,] 7.591689e-05 8.360242e-05 2.015350e-05
 [572,] 7.607774e-05 8.351267e-05 2.007121e-05
 [573,] 7.601724e-05 8.351267e-05 2.009434e-05
 [574,] 7.615226e-05 8.351267e-05 2.004709e-05
 [575,] 8.859616e-05 9.607836e-05 2.448770e-05
 [576,] 8.853111e-05 9.638121e-05 2.449397e-05
 [577,] 8.850521e-05 9.556789e-05 2.430639e-05
 [578,] 8.853111e-05 9.556789e-05 2.431808e-05
 [579,] 8.848374e-05 9.551494e-05 2.428333e-05
 [580,] 8.867895e-05 9.566700e-05 2.436009e-05
 [581,] 8.845201e-05 9.595671e-05 2.432947e-05
 [582,] 1.217031e-04 1.147629e-04 3.455200e-05
 [583,] 1.309147e-04 1.160092e-04 3.556640e-05
 [584,] 8.800232e-05 9.152311e-05 2.200748e-05
 [585,] 9.466605e-05 9.998565e-05 2.605554e-05
 [586,] 8.856656e-05 8.926893e-05 2.302774e-05
 [587,] 8.852351e-05 8.946783e-05 2.168977e-05
 [588,] 8.821082e-05 8.713549e-05 2.409668e-05
 [589,] 8.438289e-05 9.017484e-05 2.301938e-05
 [590,] 8.454158e-05 8.954895e-05 2.323868e-05
 [591,] 8.830878e-05 8.992857e-05 2.501314e-05
 [592,] 8.443423e-05 8.971274e-05 2.308195e-05
 [593,] 8.497017e-05 8.950646e-05 2.199896e-05
 [594,] 8.653593e-05 8.611445e-05 2.278646e-05
 [595,] 9.666726e-05 1.045527e-04 2.741865e-05
 [596,] 8.636708e-05 8.918265e-05 2.152061e-05
 [597,] 8.659249e-05 8.620833e-05 2.220782e-05
 [598,] 8.644266e-05 8.641140e-05 2.256390e-05
 [599,] 1.011694e-04 1.052416e-04 2.864077e-05
 [600,] 8.648286e-05 8.705452e-05 2.363010e-05
 [601,] 8.800976e-05 8.549264e-05 2.368464e-05
 [602,] 8.610053e-05 8.693953e-05 2.297086e-05
 [603,] 8.614342e-05 8.693953e-05 2.302260e-05
 [604,] 8.614342e-05 8.628730e-05 2.288161e-05
 [605,] 8.602396e-05 8.611734e-05 2.269759e-05
 [606,] 8.795181e-05 1.026060e-04 2.778360e-05
 [607,] 7.753472e-05 8.958648e-05 2.213844e-05
 [608,] 8.382611e-05 9.200988e-05 2.301768e-05
 [609,] 8.740944e-05 9.655716e-05 2.636200e-05
 [610,] 8.688280e-05 9.681082e-05 2.603660e-05
 [611,] 8.624665e-05 9.702621e-05 2.553943e-05
 [612,] 8.654188e-05 9.915371e-05 2.625281e-05
 [613,] 1.559302e-04 1.300028e-04 5.732425e-05
 [614,] 8.624803e-05 9.887215e-05 2.591416e-05
 [615,] 8.648539e-05 8.400999e-05 2.162402e-05
 [616,] 8.572395e-05 8.493018e-05 2.263252e-05
 [617,] 8.578230e-05 8.493018e-05 2.268105e-05
 [618,] 8.567061e-05 8.524573e-05 2.264884e-05
 [619,] 8.557892e-05 8.437240e-05 2.238191e-05
 [620,] 8.557892e-05 8.524573e-05 2.255368e-05
 [621,] 8.562227e-05 8.556993e-05 2.266523e-05
 [622,] 8.567061e-05 8.493018e-05 2.258482e-05
 [623,] 8.689774e-05 9.905632e-05 2.618829e-05
 [624,] 8.567061e-05 8.444527e-05 2.247263e-05
 [625,] 8.589025e-05 8.624465e-05 2.304476e-05
 [626,] 8.578230e-05 8.649030e-05 2.299090e-05
 [627,] 8.633502e-05 9.766201e-05 2.526038e-05
 [628,] 1.568509e-04 1.207514e-04 5.000009e-05
 [629,] 9.996309e-05 8.181043e-05 2.281872e-05
 [630,] 8.583783e-05 7.942685e-05 2.075719e-05
 [631,] 8.826274e-05 8.263828e-05 2.194498e-05
 [632,] 8.442716e-05 7.894703e-05 2.038614e-05
 [633,] 1.034488e-04 1.098206e-04 3.031082e-05
 [634,] 8.746528e-05 8.383080e-05 2.231172e-05
 [635,] 8.746595e-05 8.383080e-05 2.219041e-05
 [636,] 1.230293e-04 1.111630e-04 3.752583e-05
 [637,] 1.230293e-04 1.111913e-04 3.744405e-05
 [638,] 1.224409e-04 1.112380e-04 3.732245e-05
 [639,] 1.224409e-04 1.112380e-04 3.732245e-05
 [640,] 1.058877e-04 1.106685e-04 3.261426e-05
 [641,] 1.067311e-04 1.104256e-04 3.270462e-05
 [642,] 1.073101e-04 1.101123e-04 3.264560e-05
 [643,] 1.232916e-04 1.106781e-04 3.697156e-05
 [644,] 8.763064e-05 9.640668e-05 2.384704e-05
 [645,] 8.763064e-05 9.640668e-05 2.384704e-05
 [646,] 8.759231e-05 9.691876e-05 2.397832e-05
 [647,] 8.759231e-05 9.666145e-05 2.394050e-05
 [648,] 1.018915e-04 8.660199e-05 2.052477e-05
 [649,] 8.781323e-05 9.640668e-05 2.364662e-05
 [650,] 7.861840e-05 8.551360e-05 2.008920e-05
 [651,] 9.261263e-05 8.934708e-05 2.016105e-05
 [652,] 8.493542e-05 9.079062e-05 2.008847e-05
 [653,] 7.994396e-05 1.080062e-04 2.146263e-05
 [654,] 8.532659e-05 8.788268e-05 1.977131e-05
 [655,] 8.002486e-05 9.279320e-05 2.034839e-05
 [656,] 7.964394e-05 9.285104e-05 2.041564e-05
 [657,] 7.984105e-05 9.279320e-05 2.037788e-05
 [658,] 8.032027e-05 9.267609e-05 2.029760e-05
 [659,] 8.061849e-05 9.160533e-05 2.038332e-05
 [660,] 8.080618e-05 9.184266e-05 2.037154e-05
 [661,] 8.032719e-05 9.234954e-05 2.047792e-05
 [662,] 8.054224e-05 9.155826e-05 2.020381e-05
 [663,] 1.057817e-04 1.373343e-04 3.568193e-05
 [664,] 8.045524e-05 9.451219e-05 2.039017e-05
 [665,] 8.140847e-05 9.304342e-05 2.018735e-05
 [666,] 8.068189e-05 9.304342e-05 2.027090e-05
 [667,] 8.115844e-05 9.381026e-05 2.025544e-05
 [668,] 8.115844e-05 9.381026e-05 2.025544e-05
 [669,] 9.059831e-05 9.594214e-05 2.320001e-05
 [670,] 8.451365e-05 9.408975e-05 2.015812e-05
 [671,] 8.384809e-05 9.385212e-05 2.017887e-05
 [672,] 8.380266e-05 9.889835e-05 2.023879e-05
 [673,] 8.106652e-05 1.129314e-04 2.178411e-05
 [674,] 8.191398e-05 1.115089e-04 2.146656e-05
 [675,] 8.446598e-05 1.001711e-04 2.026027e-05
 [676,] 1.336483e-04 1.381051e-04 3.539276e-05
 [677,] 8.445696e-05 1.169077e-04 2.752104e-05
 [678,] 8.823988e-05 9.574165e-05 2.258356e-05
 [679,] 8.436231e-05 1.593512e-04 3.112020e-05
 [680,] 1.328769e-04 1.419677e-04 4.379850e-05
 [681,] 1.320439e-04 1.397799e-04 4.332828e-05
 [682,] 2.055119e-03 9.148737e-05 1.158306e-04
 [683,] 1.329154e-04 8.702148e-05 3.220486e-05
 [684,] 9.744996e-05 1.496903e-04 5.264972e-05
 [685,] 7.757047e-05 1.292846e-04 2.901810e-05
 [686,] 1.291407e-04 9.003857e-05 2.788919e-05
 [687,] 7.657463e-05 1.334200e-04 2.826106e-05
 [688,] 7.654392e-05 1.334200e-04 2.820984e-05
 [689,] 7.665114e-05 1.324111e-04 2.825346e-05
 [690,] 7.824849e-05 1.320423e-04 3.114785e-05
 [691,] 1.316327e-04 8.674029e-05 3.204994e-05
 [692,] 7.639948e-05 1.355522e-04 2.972043e-05
 [693,] 7.904692e-05 1.854361e-04 3.970960e-05
 [694,] 7.789293e-05 1.989497e-04 3.977317e-05
 [695,] 1.557521e-04 8.370542e-05 3.334071e-05
 [696,] 7.741584e-05 2.527753e-04 4.868302e-05
 [697,] 1.278870e-04 8.454515e-05 2.713310e-05
 [698,] 1.292475e-04 4.078342e-04 1.758121e-04
 [699,] 7.740217e-05 5.352930e-04 6.407127e-05
 [700,] 7.454128e-05 3.458295e-04 4.496441e-05
 [701,] 7.461760e-05 3.402082e-04 4.235082e-05
 [702,] 7.454128e-05 3.402082e-04 4.455130e-05
 [703,] 1.194210e-04 3.226503e-04 1.485814e-04
 [704,] 9.714844e-05 3.200497e-04 1.029847e-04
 [705,] 1.205933e-04 3.366380e-04 1.567530e-04
 [706,] 7.481006e-05 3.012777e-04 3.822302e-05
 [707,] 7.454073e-05 3.164151e-04 4.235929e-05
 [708,] 9.575095e-05 3.308938e-04 1.028397e-04
 [709,] 8.831921e-05 3.364536e-04 8.758135e-05
 [710,] 9.714844e-05 3.310331e-04 1.055278e-04
 [711,] 7.944810e-05 5.883375e-04 7.259818e-05
 [712,] 7.521588e-05 3.299085e-04 3.832747e-05
 [713,] 7.543026e-05 3.527855e-04 3.895870e-05
 [714,] 7.525690e-05 3.527855e-04 3.952949e-05
 [715,] 7.511990e-05 3.560122e-04 4.023431e-05
 [716,] 9.288068e-05 3.572656e-04 1.019843e-04
 [717,] 7.965715e-05 6.823735e-04 7.986600e-05
 [718,] 7.531932e-05 3.683860e-04 4.019856e-05
 [719,] 7.931963e-05 6.683017e-04 7.746739e-05
 [720,] 7.511990e-05 3.849012e-04 4.190187e-05
 [721,] 7.609872e-05 3.952068e-04 3.941047e-05
 [722,] 7.527293e-05 3.918438e-04 4.166896e-05
 [723,] 7.565662e-05 4.099353e-04 4.132980e-05
 [724,] 8.244833e-05 6.429791e-04 7.053953e-05
 [725,] 7.761806e-05 3.352428e-04 4.561526e-05
 [726,] 7.762131e-05 3.669414e-04 5.054569e-05
 [727,] 7.761493e-05 3.547645e-04 4.736191e-05
 [728,] 7.759705e-05 3.541301e-04 4.819904e-05
 [729,] 1.043172e-04 3.678199e-04 1.311479e-04
 [730,] 9.950276e-05 3.775429e-04 1.223640e-04
 [731,] 7.760273e-05 3.729427e-04 4.921922e-05
 [732,] 9.724885e-05 3.817434e-04 1.175352e-04
 [733,] 9.724885e-05 3.852932e-04 1.184069e-04
 [734,] 9.932622e-05 3.647061e-04 1.182066e-04
 [735,] 1.035128e-04 3.753976e-04 1.310787e-04
 [736,] 7.793107e-05 3.622592e-04 5.372412e-05
 [737,] 8.685294e-05 9.308851e-04 1.284024e-04
 [738,] 1.341504e-04 9.874314e-04 3.880512e-04
 [739,] 1.290671e-04 8.521065e-05 2.696305e-05
 [740,] 1.329424e-04 9.281722e-04 3.633705e-04
 [741,] 1.258533e-04 1.260250e-04 3.588631e-05
 [742,] 1.341504e-04 9.562717e-04 3.785578e-04
 [743,] 1.860985e-04 4.961428e-04 4.300345e-04
 [744,] 1.001808e-04 4.404468e-04 1.348262e-04
 [745,] 4.093215e-04 5.648144e-04 1.395156e-03
 [746,] 3.896966e-04 6.577904e-04 1.478860e-03
 [747,] 1.868282e-04 3.934120e-04 3.454776e-04
 [748,] 4.813513e-04 5.137968e-04 1.506337e-03
 [749,] 2.352167e-04 5.380911e-04 6.150961e-04
 [750,] 1.292657e-04 8.786599e-05 2.867984e-05
 [751,] 1.281832e-04 8.846461e-05 2.822049e-05
 [752,] 2.263560e-04 4.611469e-04 5.264583e-04
 [753,] 2.542121e-04 5.158057e-04 6.592325e-04
 [754,] 1.283675e-04 5.063925e-04 2.181148e-04
 [755,] 1.530935e-04 4.709465e-04 3.092532e-04
 [756,] 1.263950e-04 9.198178e-05 3.030352e-05
 [757,] 2.322352e-04 4.539900e-04 5.406108e-04
 [758,] 2.475462e-04 4.632021e-04 5.967693e-04
 [759,] 3.625597e-04 4.761861e-04 9.942925e-04
 [760,] 1.282836e-04 8.896480e-05 2.823188e-05
 [761,] 2.830115e-04 6.202311e-04 9.252027e-04
 [762,] 1.283032e-04 8.871247e-05 2.811954e-05
 [763,] 2.505746e-04 4.155832e-04 5.402157e-04
 [764,] 1.284093e-04 8.878868e-05 2.793431e-05
 [765,] 2.637891e-04 4.786141e-04 6.702812e-04
 [766,] 2.681384e-04 4.876458e-04 6.983017e-04
 [767,] 2.721792e-04 4.920222e-04 7.187451e-04
 [768,] 2.637891e-04 5.020084e-04 7.046687e-04
 [769,] 1.330991e-04 3.565405e-04 1.915781e-04
 [770,] 1.282697e-04 9.062280e-05 2.855024e-05
 [771,] 1.014476e-04 9.063623e-05 2.548339e-05
 [772,] 1.648458e-04 7.832089e-04 5.026341e-04
 [773,] 1.281180e-04 5.643165e-04 2.715912e-04
 [774,] 1.283311e-04 9.299023e-05 2.911700e-05
 [775,] 1.349690e-04 6.249194e-04 3.283734e-04
 [776,] 1.415231e-04 7.157897e-04 3.528470e-04
 [777,] 1.199236e-04 6.472392e-04 2.720162e-04
 [778,] 1.428588e-04 6.766409e-04 3.429501e-04
 [779,] 1.414676e-04 6.205607e-04 3.126781e-04
 [780,] 1.277616e-04 9.330107e-05 2.976013e-05
 [781,] 1.167434e-04 6.097649e-04 2.457932e-04
 [782,] 1.276279e-04 6.798009e-04 2.772142e-04
 [783,] 1.157981e-04 6.288376e-04 2.483654e-04
 [784,] 1.204314e-04 7.067156e-04 2.545244e-04
 [785,] 1.204314e-04 7.083627e-04 2.549987e-04
 [786,] 1.204314e-04 7.131509e-04 2.563766e-04
 [787,] 1.212731e-04 7.083627e-04 2.587595e-04
 [788,] 1.221284e-04 7.083627e-04 2.625870e-04
 [789,] 1.283694e-04 9.356041e-05 2.978279e-05
 [790,] 1.219388e-04 6.529811e-04 2.842874e-04
 [791,] 1.282093e-04 9.234263e-05 2.963977e-05
 [792,] 1.282184e-04 9.461309e-05 3.036661e-05
 [793,] 1.228642e-04 7.286524e-04 3.173583e-04
 [794,] 1.210287e-04 7.138364e-04 3.027685e-04
 [795,] 1.204314e-04 7.681849e-04 2.720317e-04
 [796,] 1.204314e-04 7.947274e-04 2.794685e-04
 [797,] 1.228642e-04 6.905831e-04 3.028736e-04
 [798,] 1.282184e-04 9.303942e-05 2.987256e-05
 [799,] 1.219388e-04 6.839316e-04 2.959984e-04
 [800,] 1.219388e-04 6.905831e-04 2.985015e-04
 [801,] 1.204314e-04 7.131509e-04 2.563766e-04
 [802,] 1.142870e-04 7.915161e-04 2.930790e-04
 [803,] 1.212731e-04 7.083627e-04 2.587595e-04
 [804,] 1.229976e-04 7.285128e-04 2.731868e-04
 [805,] 1.233210e-04 5.511946e-04 2.507983e-04
 [806,] 1.281684e-04 8.797903e-05 2.821315e-05
 [807,] 1.257344e-04 5.322753e-04 2.518061e-04
 [808,] 1.212731e-04 7.631810e-04 2.746619e-04
 [809,] 1.219388e-04 5.410850e-04 2.416385e-04
 [810,] 1.239698e-04 7.477932e-04 2.836055e-04
 [811,] 1.239698e-04 7.477932e-04 2.836055e-04
 [812,] 1.247617e-04 5.253859e-04 2.454237e-04
 [813,] 1.247617e-04 5.205970e-04 2.434169e-04
 [814,] 1.247617e-04 5.307175e-04 2.476540e-04
 [815,] 1.247617e-04 5.307175e-04 2.476540e-04
 [816,] 1.247617e-04 5.307175e-04 2.476540e-04
 [817,] 1.247617e-04 5.307175e-04 2.476540e-04
 [818,] 1.257344e-04 5.307175e-04 2.511442e-04
 [819,] 1.240675e-04 5.307175e-04 2.451630e-04
 [820,] 1.223357e-04 8.814806e-04 3.145569e-04
 [821,] 8.826008e-05 5.060947e-04 1.104062e-04
 [822,] 1.231224e-04 5.511946e-04 2.500566e-04
 [823,] 1.240675e-04 5.461107e-04 2.515014e-04
 [824,] 1.143120e-04 4.872462e-04 1.958411e-04
 [825,] 1.240675e-04 4.993500e-04 2.315491e-04
 [826,] 1.240675e-04 4.948957e-04 2.296950e-04
 [827,] 1.177995e-04 5.043082e-04 2.123354e-04
 [828,] 1.169582e-04 5.043082e-04 2.094769e-04
 [829,] 1.250284e-04 4.895010e-04 2.306014e-04
 [830,] 1.152302e-04 4.610112e-04 1.895266e-04
 [831,] 1.286431e-04 8.654510e-05 2.787870e-05
 [832,] 1.474348e-04 8.657869e-04 4.348287e-04
 [833,] 1.517756e-04 5.148174e-04 3.333707e-04
 [834,] 1.589313e-04 6.442704e-04 3.879899e-04
 [835,] 1.595323e-04 3.093127e-04 2.175898e-04
 [836,] 1.232537e-04 1.394140e-04 3.898265e-05
 [837,] 1.575901e-04 2.605939e-04 1.677543e-04
 [838,] 1.114900e-04 3.381753e-04 1.334699e-04
 [839,] 1.496871e-04 1.412642e-04 4.414493e-05
 [840,] 1.553100e-04 2.643002e-04 1.784476e-04
 [841,] 1.507591e-04 2.485634e-04 1.499242e-04
 [842,] 1.170930e-04 2.378681e-04 1.077746e-04
 [843,] 1.513768e-04 2.583866e-04 1.682495e-04
 [844,] 1.285380e-04 9.070013e-05 2.882860e-05
 [845,] 1.166173e-04 2.007068e-04 9.095026e-05
 [846,] 1.477488e-04 2.478135e-04 1.558042e-04
 [847,] 1.327850e-04 4.660853e-04 2.155604e-04
 [848,] 1.188432e-04 2.019800e-04 9.408243e-05
 [849,] 1.534991e-04 2.385184e-04 1.475575e-04
 [850,] 1.188432e-04 1.969653e-04 9.180120e-05
 [851,] 1.221490e-04 1.960627e-04 9.504991e-05
 [852,] 1.239056e-04 1.932358e-04 9.510292e-05
 [853,] 1.229078e-04 1.822662e-04 8.084448e-05
 [854,] 1.557954e-04 2.369586e-04 1.585226e-04
 [855,] 1.555023e-04 2.482178e-04 1.653869e-04
 [856,] 1.780912e-04 2.550569e-04 2.046275e-04
 [857,] 1.157780e-04 1.772383e-04 7.861619e-05
 [858,] 1.781633e-04 2.154590e-04 1.699055e-04
 [859,] 1.725312e-04 2.168043e-04 1.643069e-04
 [860,] 1.448174e-04 2.366431e-04 1.423367e-04
 [861,] 3.212353e-04 1.044595e-04 8.661602e-05
 [862,] 2.617090e-04 1.010286e-04 7.078126e-05
 [863,] 2.298025e-04 9.955562e-05 6.063661e-05
 [864,] 1.698344e-04 9.828329e-05 4.536961e-05
 [865,] 2.020925e-04 1.012756e-04 5.570044e-05
 [866,] 1.969185e-04 1.012756e-04 5.451722e-05
 [867,] 3.304485e-04 1.020764e-04 7.826731e-05
 [868,] 6.980660e-03 1.315969e-04 2.860419e-03
 [869,] 3.389909e-03 1.230385e-04 1.231174e-03
 [870,] 3.497902e-03 1.236054e-04 1.281291e-03
 [871,] 3.807403e-04 1.029197e-04 8.996204e-05
 [872,] 1.920116e-04 9.876809e-05 4.961592e-05
 [873,] 1.660679e-03 1.295840e-04 7.395385e-04
 [874,] 1.897786e-03 1.314648e-04 8.607359e-04
 [875,] 3.728389e-04 1.034999e-04 8.988692e-05
 [876,] 3.622593e-04 1.047151e-04 9.219769e-05
 [877,] 3.619762e-04 1.036707e-04 8.777000e-05
 [878,] 2.899879e-04 1.302182e-04 8.296170e-05
 [879,] 2.256024e-04 1.697344e-04 1.529010e-04
 [880,] 2.210503e-04 1.358630e-04 9.840325e-05
 [881,] 1.153743e-04 1.855783e-04 6.200324e-05
 [882,] 1.299778e-04 1.838646e-04 7.499115e-05
 [883,] 3.400046e-04 1.641386e-04 2.346925e-04
 [884,] 2.258002e-04 1.005486e-04 3.797167e-05
 [885,] 2.283135e-04 1.025281e-04 3.680667e-05
 [886,] 2.811779e-04 1.022082e-04 4.237912e-05
 [887,] 2.895759e-04 3.224532e-04 5.435433e-04
 [888,] 2.680391e-04 8.787140e-05 3.851754e-05
 [889,] 1.767588e-04 2.174713e-04 1.532174e-04
 [890,] 1.189055e-04 1.102247e-04 2.420894e-05
 [891,] 1.151348e-04 1.107681e-04 2.374257e-05
 [892,] 1.235144e-04 1.088214e-04 2.451951e-05
 [893,] 1.235144e-04 1.090627e-04 2.449011e-05
 [894,] 1.235144e-04 1.091169e-04 2.448359e-05
 [895,] 1.224644e-04 1.094020e-04 2.444809e-05
 [896,] 2.387643e-04 8.799237e-05 3.402424e-05
 [897,] 1.254739e-04 1.099717e-04 2.459638e-05
 [898,] 6.313113e-04 9.242377e-05 5.109476e-05
 [899,] 2.176500e-04 1.218902e-04 2.937563e-05
 [900,] 7.786306e-04 9.196445e-05 5.784120e-05
 [901,] 3.125388e-04 8.787981e-05 3.840993e-05
 [902,] 2.378792e-04 1.223762e-04 3.064080e-05
 [903,] 8.492878e-04 9.228013e-05 5.914703e-05
 [904,] 3.756627e-04 9.763230e-05 3.741268e-05
 [905,] 3.440083e-04 9.615968e-05 3.671744e-05
 [906,] 3.418705e-04 9.615968e-05 3.660433e-05
 [907,] 1.778954e-04 1.861810e-04 1.250714e-04
 [908,] 2.629211e-04 8.807344e-05 3.528765e-05
 [909,] 1.786366e-04 1.946154e-04 1.339891e-04
 [910,] 1.770870e-04 1.865382e-04 1.246086e-04
 [911,] 1.770870e-04 1.931566e-04 1.308627e-04
 [912,] 1.092243e-04 2.032213e-04 6.012548e-05
 [913,] 1.037302e-04 1.958691e-04 5.115406e-05
 [914,] 1.844125e-04 1.849079e-04 1.305736e-04
 [915,] 1.863938e-04 1.847250e-04 1.324269e-04
 [916,] 1.080367e-04 2.022121e-04 5.833917e-05
 [917,] 1.903520e-04 1.896170e-04 1.419170e-04
 [918,] 1.836149e-04 1.906301e-04 1.356308e-04
 [919,] 1.930192e-04 1.880516e-04 1.430769e-04
 [920,] 1.228228e-04 1.955005e-04 7.310247e-05
 [921,] 1.175654e-04 1.832453e-04 6.295424e-05
 [922,] 1.655166e-04 1.264560e-04 7.824949e-05
 [923,] 1.182558e-04 1.776144e-04 6.165932e-05
 [924,] 1.179085e-04 1.783651e-04 6.158435e-05
 [925,] 1.217111e-04 9.363752e-05 2.895559e-05
 [926,] 1.031064e-04 9.317034e-05 2.606058e-05
 [927,] 1.023007e-04 9.321326e-05 2.585464e-05
 [928,] 1.289345e-04 1.001748e-04 4.285516e-05
 [929,] 1.019077e-04 9.365072e-05 2.593793e-05
 [930,] 1.020108e-04 9.388235e-05 2.599609e-05
 [931,] 1.138510e-04 1.612143e-04 5.271613e-05
 [932,] 1.187593e-04 9.459858e-05 2.862087e-05
 [933,] 3.077261e-04 1.082886e-04 2.877518e-05
 [934,] 1.338356e-04 1.002839e-04 4.393168e-05
 [935,] 1.150500e-04 1.585236e-04 5.259142e-05
 [936,] 1.982894e-04 2.863540e-04 2.809660e-05
 [937,] 1.839858e-04 1.723107e-04 1.167885e-04
 [938,] 1.187306e-04 9.604555e-05 2.869125e-05
 [939,] 2.075477e-04 2.810564e-04 2.823282e-05
 [940,] 1.479763e-04 1.025256e-04 4.933970e-05
 [941,] 1.947548e-04 1.642707e-04 1.167139e-04
 [942,] 1.337554e-04 1.594793e-04 6.641786e-05
 [943,] 6.644342e-04 1.382185e-04 1.609797e-04
 [944,] 1.078869e-04 1.074373e-04 2.724854e-05
 [945,] 1.047400e-04 8.871923e-05 2.631149e-05
 [946,] 1.446501e-04 1.659671e-04 3.053732e-05
 [947,] 1.228901e-04 1.279771e-04 3.857284e-05
 [948,] 1.938206e-04 1.241538e-04 4.022368e-05
 [949,] 1.989433e-04 1.246396e-04 4.049328e-05
 [950,] 1.438190e-04 1.143557e-04 3.738657e-05
 [951,] 3.897053e-04 1.319476e-04 3.295362e-05
 [952,] 2.217607e-04 1.592050e-04 2.469143e-05
 [953,] 2.967418e-04 1.281063e-04 4.828429e-05
 [954,] 2.993429e-04 1.281063e-04 4.854048e-05
 [955,] 2.967418e-04 1.268518e-04 4.897767e-05
 [956,] 2.967418e-04 1.284566e-04 4.792148e-05
 [957,] 2.967418e-04 1.295961e-04 4.724268e-05
 [958,] 6.789493e-04 2.167780e-04 3.354878e-05
 [959,] 2.213898e-04 1.845421e-04 2.364385e-05
 [960,] 1.106938e-04 1.362348e-04 3.218624e-05
 [961,] 3.489664e-04 1.318198e-04 5.042309e-05
 [962,] 1.386181e-04 1.829221e-04 2.170258e-05
 [963,] 3.363663e-04 1.293146e-04 5.072325e-05
 [964,] 1.123454e-04 1.988192e-04 2.399538e-05
 [965,] 8.013189e-05 9.066935e-05 2.045059e-05
 [966,] 1.062404e-04 8.422179e-05 2.472072e-05
 [967,] 1.062404e-04 8.438195e-05 2.513027e-05
 [968,] 1.533932e-04 8.304593e-05 2.815351e-05
 [969,] 1.168679e-04 1.399689e-04 3.241359e-05
 [970,] 8.369350e-05 8.537039e-05 2.312072e-05
 [971,] 8.872009e-05 8.367903e-05 2.302156e-05
 [972,] 9.161351e-05 8.413206e-05 2.343677e-05
 [973,] 1.134036e-04 1.405427e-04 3.173351e-05
 [974,] 8.346756e-05 9.718309e-05 2.054840e-05
 [975,] 1.684424e-04 3.909995e-04 2.421996e-05
 [976,] 1.327666e-04 1.441330e-04 4.147349e-05
 [977,] 1.437888e-04 8.198952e-05 2.596176e-05
 [978,] 3.191523e-04 9.244993e-05 8.225197e-05
 [979,] 1.342558e-04 1.443512e-04 4.139228e-05
 [980,] 1.438544e-04 1.268111e-04 5.994752e-05
 [981,] 9.699290e-05 1.067191e-04 2.863893e-05
 [982,] 1.320109e-04 1.451024e-04 4.108308e-05
 [983,] 9.712735e-05 1.276558e-04 3.165388e-05
 [984,] 8.424211e-05 1.067310e-04 2.723906e-05
 [985,] 1.337655e-04 1.490142e-04 4.050467e-05
 [986,] 1.191936e-04 1.205794e-04 5.259352e-05
 [987,] 1.016435e-04 1.288223e-04 4.620126e-05
 [988,] 1.688457e-04 9.869672e-05 4.766904e-05
 [989,] 1.638561e-04 1.050353e-04 5.300134e-05
 [990,] 8.609650e-05 1.278906e-04 2.307592e-05
 [991,] 1.392379e-04 1.399322e-04 4.118228e-05
 [992,] 1.389822e-04 1.077878e-04 4.879880e-05
 [993,] 1.280962e-04 2.159420e-04 8.241556e-05
 [994,] 1.563239e-04 1.019381e-04 5.565820e-05
 [995,] 1.651977e-04 1.405759e-04 4.643293e-05
 [996,] 1.636341e-04 1.033048e-04 5.945750e-05
 [997,] 1.837558e-04 1.071357e-04 7.035046e-05
 [998,] 1.541883e-04 1.055210e-04 5.842125e-05
 [999,] 1.617857e-04 1.403797e-04 4.582292e-05
[1000,] 1.576062e-04 1.161527e-04 6.838195e-05
[1001,] 1.107619e-04 1.439259e-04 6.003805e-05
[1002,] 1.126580e-04 9.621732e-05 3.790032e-05
[1003,] 1.521908e-04 1.166136e-04 6.631587e-05
[1004,] 8.450618e-05 1.009134e-04 2.750036e-05
[1005,] 1.067564e-04 9.313133e-05 3.040943e-05
[1006,] 1.457606e-04 1.172228e-04 6.372951e-05
[1007,] 1.033582e-04 1.352341e-04 3.216023e-05
[1008,] 9.605629e-05 1.153924e-04 2.754073e-05
[1009,] 1.037643e-04 1.352539e-04 3.227020e-05
[1010,] 1.041770e-04 1.352675e-04 3.236749e-05
[1011,] 1.037643e-04 1.353233e-04 3.224174e-05
[1012,] 8.473170e-05 1.074606e-04 2.913371e-05
[1013,] 1.025657e-04 1.352736e-04 3.196583e-05
[1014,] 1.029587e-04 1.351983e-04 3.211870e-05
[1015,] 1.029587e-04 1.351582e-04 3.212811e-05
[1016,] 1.093644e-04 8.939670e-05 2.949313e-05
[1017,] 1.037643e-04 1.352800e-04 3.227092e-05
[1018,] 1.033582e-04 1.352862e-04 3.218014e-05
[1019,] 1.083408e-04 9.353212e-05 3.134402e-05
[1020,] 1.096101e-04 9.369673e-05 3.181856e-05
[1021,] 8.261182e-05 1.049773e-04 2.666990e-05
[1022,] 8.084883e-05 1.044671e-04 2.350751e-05
[1023,] 9.260646e-05 1.282118e-04 3.309359e-05
[1024,] 9.397631e-05 1.224019e-04 2.870857e-05
[1025,] 1.095486e-04 8.611446e-05 2.618616e-05
[1026,] 9.931307e-05 1.462644e-04 5.040007e-05
[1027,] 1.111686e-04 8.759750e-05 2.862391e-05
[1028,] 9.402641e-05 1.571835e-04 4.889747e-05
[1029,] 1.036107e-04 1.257478e-04 3.204040e-05
[1030,] 9.024398e-05 9.816808e-05 2.723780e-05
[1031,] 1.577881e-04 1.426202e-04 4.238991e-05
[1032,] 1.447533e-04 1.311655e-04 4.498361e-05
[1033,] 1.263560e-04 1.269764e-04 3.873748e-05
[1034,] 9.085246e-05 9.307029e-05 2.419770e-05
[1035,] 1.068779e-04 1.471931e-04 3.897891e-05
[1036,] 1.554724e-04 1.307338e-04 5.598483e-05
[1037,] 9.813084e-05 8.910641e-05 2.718617e-05
[1038,] 1.126404e-04 1.346157e-04 3.884686e-05
[1039,] 1.050145e-04 1.327428e-04 3.038283e-05
[1040,] 8.335623e-05 1.121497e-04 2.864794e-05
[1041,] 8.369043e-05 2.241270e-04 4.873985e-05
[1042,] 1.115691e-04 1.226788e-04 4.351676e-05
[1043,] 8.652682e-05 2.205805e-04 5.255906e-05
[1044,] 8.389783e-05 8.411260e-05 2.219945e-05
[1045,] 8.007701e-05 1.682405e-04 2.940623e-05
[1046,] 7.968959e-05 1.043133e-04 2.228892e-05
[1047,] 1.040548e-04 1.377379e-04 3.115537e-05
[1048,] 1.145691e-04 1.411108e-04 3.342581e-05
[1049,] 1.211534e-04 1.416584e-04 3.461538e-05
[1050,] 7.640328e-05 1.959971e-04 2.837483e-05
[1051,] 7.789177e-05 1.885445e-04 3.593404e-05
[1052,] 8.955381e-05 8.153830e-05 2.244611e-05
[1053,] 1.341480e-04 1.344818e-04 4.633052e-05
[1054,] 9.834280e-05 1.124111e-04 3.246955e-05
[1055,] 8.201123e-05 8.113046e-05 2.113656e-05
[1056,] 8.231802e-05 8.062464e-05 2.103047e-05
[1057,] 7.889990e-05 8.302823e-05 2.062155e-05
[1058,] 8.380291e-05 8.060048e-05 2.084775e-05
[1059,] 1.108972e-04 1.404115e-04 3.722949e-05
[1060,] 1.495483e-04 1.311768e-04 3.976741e-05
[1061,] 1.121290e-04 1.404515e-04 3.776910e-05
[1062,] 1.304514e-04 1.353500e-04 4.632697e-05
[1063,] 1.118015e-04 1.404596e-04 3.765398e-05
[1064,] 9.794605e-05 1.224775e-04 3.420348e-05
[1065,] 1.357502e-04 1.360321e-04 4.418101e-05
[1066,] 8.055169e-05 8.210667e-05 2.022976e-05
[1067,] 7.873108e-05 8.222789e-05 2.012597e-05
[1068,] 8.077366e-05 8.063114e-05 2.011490e-05
[1069,] 9.508432e-05 7.945545e-05 2.370507e-05
[1070,] 7.827420e-05 8.405665e-05 2.066700e-05
[1071,] 8.077562e-05 7.977970e-05 2.121354e-05
[1072,] 8.234944e-05 7.937182e-05 2.038502e-05
[1073,] 1.188174e-04 1.458794e-04 4.782581e-05
[1074,] 8.046017e-05 7.945497e-05 2.016702e-05
[1075,] 9.357179e-05 1.279864e-04 3.160775e-05
[1076,] 8.256839e-05 7.957024e-05 2.036622e-05
[1077,] 1.483095e-04 1.300539e-04 3.956176e-05
[1078,] 8.139182e-05 7.954213e-05 2.023284e-05
[1079,] 1.486597e-04 1.320801e-04 3.931710e-05
[1080,] 8.162630e-05 7.871362e-05 2.052383e-05
[1081,] 8.162630e-05 7.872369e-05 2.049359e-05
[1082,] 8.184382e-05 7.871362e-05 2.055526e-05
[1083,] 1.078514e-04 1.290170e-04 3.380927e-05
[1084,] 8.162630e-05 7.872576e-05 2.048897e-05
[1085,] 8.071519e-05 7.928380e-05 2.024275e-05
[1086,] 8.273036e-05 7.959246e-05 2.051726e-05
[1087,] 8.246260e-05 7.965405e-05 2.045779e-05
[1088,] 8.434030e-05 7.995064e-05 2.054469e-05
[1089,] 1.141740e-04 8.098488e-05 2.615093e-05
[1090,] 1.269107e-04 1.308511e-04 4.107960e-05
[1091,] 9.963536e-05 1.296175e-04 3.607945e-05
[1092,] 9.056526e-05 1.288989e-04 2.933679e-05
[1093,] 9.577144e-05 1.202426e-04 3.082846e-05
[1094,] 1.267860e-04 8.276989e-05 3.087480e-05
[1095,] 9.095534e-05 1.299855e-04 2.993481e-05
[1096,] 9.263365e-05 1.298864e-04 3.122061e-05
[1097,] 9.370728e-05 1.296024e-04 3.183360e-05
[1098,] 8.697785e-05 1.130445e-04 2.638845e-05
[1099,] 9.627820e-05 8.189191e-05 2.349855e-05
[1100,] 7.991893e-05 7.813309e-05 2.014615e-05
[1101,] 8.109088e-05 7.840764e-05 2.047599e-05
[1102,] 1.232274e-04 1.266940e-04 3.827466e-05
[1103,] 9.036659e-05 1.277119e-04 2.862256e-05
[1104,] 1.002997e-04 9.067474e-05 2.219683e-05
[1105,] 7.891272e-05 7.920261e-05 2.011441e-05
[1106,] 1.039493e-04 1.288953e-04 3.676733e-05
[1107,] 1.238861e-04 1.268538e-04 3.863122e-05
[1108,] 1.017186e-04 2.086624e-04 3.528238e-05
[1109,] 7.940074e-05 7.947261e-05 2.006491e-05
[1110,] 7.931756e-05 7.947261e-05 2.007183e-05
[1111,] 8.696254e-05 4.652296e-04 5.123353e-05
[1112,] 1.054341e-04 1.359812e-04 3.440659e-05
[1113,] 7.591889e-05 2.400532e-04 2.855851e-05
[1114,] 8.291109e-05 8.115748e-05 2.133305e-05
[1115,] 8.278517e-05 8.157870e-05 2.128359e-05
[1116,] 8.071717e-05 7.874054e-05 2.008836e-05
[1117,] 9.559458e-05 2.087976e-04 4.043415e-05
[1118,] 9.574387e-05 2.061868e-04 3.974141e-05
[1119,] 9.588337e-05 2.086624e-04 3.974535e-05
[1120,] 7.460270e-05 2.581953e-04 3.516083e-05
[1121,] 7.460907e-05 2.559107e-04 3.507291e-05
[1122,] 9.619064e-05 2.050491e-04 3.876315e-05
[1123,] 8.775338e-05 4.259987e-04 5.786994e-05
[1124,] 1.189594e-04 1.269808e-04 3.628362e-05
[1125,] 9.591532e-05 2.022248e-04 3.893240e-05
[1126,] 7.455315e-05 2.677169e-04 3.410692e-05
[1127,] 9.600214e-05 9.744365e-05 2.458012e-05
[1128,] 8.352729e-05 8.036451e-05 2.159746e-05
[1129,] 9.774915e-05 9.744365e-05 2.395652e-05
[1130,] 8.275229e-05 7.821860e-05 2.042372e-05
[1131,] 1.838515e-04 1.339379e-04 5.789958e-05
[1132,] 1.264020e-04 1.429719e-04 5.181099e-05
[1133,] 1.225657e-04 1.269934e-04 3.791340e-05
[1134,] 1.042669e-04 9.211318e-05 2.254230e-05
[1135,] 1.033223e-04 9.400558e-05 2.259435e-05
[1136,] 1.042150e-04 9.342522e-05 2.262340e-05
[1137,] 8.387221e-05 8.056313e-05 2.154302e-05
[1138,] 1.047779e-04 9.508878e-05 2.272648e-05
[1139,] 1.064562e-04 9.591254e-05 2.267858e-05
[1140,] 1.002625e-04 1.974102e-04 3.326266e-05
[1141,] 1.497215e-04 1.323358e-04 4.647337e-05
[1142,] 1.056293e-04 9.905201e-05 2.305208e-05
[1143,] 1.103651e-04 9.673492e-05 2.259099e-05
[1144,] 1.126513e-04 1.854457e-04 2.856130e-05
[1145,] 8.069352e-05 1.760670e-04 2.461778e-05
[1146,] 8.461544e-05 1.506254e-04 2.253596e-05
[1147,] 1.046359e-04 2.519751e-04 7.274829e-05
[1148,] 1.255956e-04 1.282670e-04 4.364678e-05
[1149,] 8.768038e-05 1.527563e-04 2.218902e-05
[1150,] 1.085319e-04 1.345707e-04 2.543775e-05
[1151,] 1.176570e-04 1.546132e-04 5.211770e-05
[1152,] 2.235002e-04 1.683711e-04 3.659718e-04
[1153,] 3.771481e-04 1.148381e-04 1.131158e-04
[1154,] 1.015940e-04 2.046509e-04 3.274627e-05
[1155,] 5.375228e-03 8.014338e-05 5.471725e-01
[1156,] 4.613287e-04 1.315449e-04 1.617030e-04
[1157,] 1.165966e-04 2.177830e-04 2.939791e-05
[1158,] 2.135737e-04 1.497015e-04 3.060682e-05
[1159,] 1.036663e-04 1.507384e-04 4.635853e-05
[1160,] 2.134330e-04 1.278249e-04 8.213614e-05
[1161,] 2.077337e-03 8.054165e-05 2.697591e-01
[1162,] 1.822520e-03 7.925956e-05 1.733076e-01
[1163,] 4.970794e-04 1.298563e-04 1.481694e-04
[1164,] 2.391941e-04 1.353871e-04 7.745492e-05
[1165,] 1.093504e-04 1.310173e-04 3.234569e-05
[1166,] 1.134916e-04 1.376119e-03 3.773412e-05
[1167,] 6.712112e-04 1.926813e-04 9.728036e-05
[1168,] 3.173490e-04 7.258040e-04 2.017617e-05
[1169,] 2.017801e-04 2.641479e-04 2.119705e-05
[1170,] 2.108316e-04 2.570880e-04 2.114977e-05
[1171,] 2.083569e-04 2.589424e-04 2.113405e-05
[1172,] 2.861799e-04 7.059122e-04 2.019966e-05
[1173,] 1.175726e-04 1.714409e-03 1.959575e-04
[1174,] 2.836377e-04 2.594859e-04 1.949330e-05
[1175,] 1.307574e-04 1.415159e-04 4.734034e-05
[1176,] 2.477944e-04 5.575317e-04 2.108920e-05
[1177,] 2.620421e-04 5.490446e-04 2.085124e-05
[1178,] 9.076093e-04 1.326469e-03 2.300063e-05
[1179,] 1.093226e-04 1.371626e-04 3.562909e-05
[1180,] 4.075549e-04 4.208540e-04 1.939059e-05
[1181,] 1.608577e-04 2.593879e-04 2.267499e-05
[1182,] 1.568714e-04 2.614654e-04 2.280109e-05
[1183,] 1.592186e-04 2.252946e-04 2.228006e-05
[1184,] 1.551244e-04 2.193900e-04 2.229443e-05
[1185,] 4.655061e-04 3.524226e-04 1.998153e-05
[1186,] 1.424328e-03 3.187817e-04 1.098778e-04
[1187,] 1.488555e-04 3.591966e-04 2.114178e-05
[1188,] 1.592186e-04 2.297168e-04 2.241382e-05
[1189,] 8.405492e-04 1.214181e-03 2.204958e-05
[1190,] 2.538390e-04 4.462463e-04 1.988502e-05
[1191,] 4.573397e-04 1.053220e-03 2.029625e-05
[1192,] 4.558627e-04 1.445691e-04 6.817574e-05
[1193,] 4.676835e-04 1.471151e-04 6.878836e-05
[1194,] 8.008049e-05 1.256792e-04 2.404521e-05
[1195,] 4.270208e-04 1.545471e-04 5.867312e-05
[1196,] 9.733761e-05 1.493326e-04 3.405773e-05
[1197,] 8.018957e-05 1.426944e-04 2.539100e-05
[1198,] 3.258188e-04 1.483372e-04 3.327485e-05
[1199,] 2.294882e-04 1.274560e-04 3.549776e-05
[1200,] 2.289875e-04 1.251917e-04 3.561315e-05
[1201,] 2.480773e-04 2.450091e-04 2.859834e-05
[1202,] 9.332119e-05 1.470350e-04 4.561519e-05
[1203,] 1.044751e-04 1.411608e-04 4.947956e-05
[1204,] 9.042797e-05 1.569564e-04 4.540444e-05
[1205,] 1.208971e-04 1.134803e-04 2.798582e-05
[1206,] 1.435568e-04 1.903324e-04 2.266446e-05
[1207,] 1.373905e-04 1.273151e-04 6.043697e-05
[1208,] 1.373905e-04 1.276091e-04 6.066333e-05
[1209,] 1.573372e-04 1.247123e-04 3.552599e-05
[1210,] 8.961909e-05 1.392218e-04 4.035499e-05
[1211,] 1.029163e-04 2.055259e-04 4.882851e-05
[1212,] 1.028547e-04 2.668645e-04 5.885236e-05
[1213,] 7.970487e-05 9.461838e-04 6.304381e-05
[1214,] 8.611652e-05 1.566243e-04 4.075100e-05
[1215,] 8.006523e-05 8.351766e-04 5.495879e-05
[1216,] 1.542604e-04 1.704882e-04 3.576005e-05
[1217,] 1.270445e-04 1.504240e-04 6.665196e-05
[1218,] 8.530940e-05 1.551496e-04 4.002804e-05
[1219,] 1.255002e-04 1.467586e-04 6.384116e-05
[1220,] 1.169396e-04 1.134140e-04 2.762883e-05
[1221,] 8.250703e-05 1.791733e-04 4.013617e-05
[1222,] 7.822268e-05 7.248005e-04 5.907917e-05
[1223,] 1.392705e-04 2.239656e-04 2.247759e-05
[1224,] 1.023712e-04 2.281497e-04 5.401530e-05
[1225,] 1.428046e-04 2.330045e-04 2.262841e-05
[1226,] 1.163248e-04 1.138390e-04 2.761709e-05
[1227,] 8.754918e-05 1.731738e-04 4.710391e-05
[1228,] 1.592612e-04 1.154273e-04 3.545553e-05
[1229,] 1.617685e-04 1.148231e-04 3.565235e-05
[1230,] 1.021416e-04 2.693872e-04 5.778247e-05
[1231,] 1.622500e-04 1.152389e-04 3.568551e-05
[1232,] 1.026418e-04 2.269478e-04 4.857009e-05
[1233,] 9.293286e-05 1.347299e-04 2.965121e-05
[1234,] 9.379456e-05 1.560179e-04 5.140417e-05
[1235,] 1.725981e-04 1.188058e-04 3.406432e-05
[1236,] 1.231163e-04 1.338637e-04 6.120109e-05
[1237,] 9.212253e-05 3.294510e-04 9.294605e-05
[1238,] 1.671742e-04 1.158713e-04 3.473690e-05
[1239,] 9.362293e-05 1.313177e-04 4.365497e-05
[1240,] 1.531858e-04 1.132010e-04 3.605766e-05
[1241,] 1.584766e-04 1.092182e-04 3.936849e-05
[1242,] 1.405946e-04 1.150456e-04 6.061966e-05
[1243,] 1.484284e-04 1.118070e-04 3.612303e-05
[1244,] 1.505744e-04 1.117823e-04 3.621110e-05
[1245,] 2.018385e-04 1.683133e-04 4.029606e-05
[1246,] 1.407006e-04 1.057290e-04 4.079225e-05
[1247,] 1.123850e-04 1.496633e-04 4.577147e-05
[1248,] 1.610462e-04 1.029689e-04 5.909591e-05
[1249,] 9.785875e-05 1.086256e-04 2.767471e-05
[1250,] 1.479514e-04 1.119671e-04 3.621030e-05
[1251,] 1.123667e-04 1.111456e-04 3.163126e-05
[1252,] 1.316709e-04 3.710544e-04 1.828776e-04
[1253,] 1.490862e-04 4.439697e-04 2.175814e-05
[1254,] 1.592180e-04 1.091789e-04 4.609604e-05
[1255,] 8.298858e-05 1.080740e-04 2.077556e-05
[1256,] 9.822461e-05 2.014131e-04 6.280688e-05
[1257,] 9.037277e-05 1.814028e-04 2.190395e-05
[1258,] 1.616114e-04 1.082246e-04 4.752250e-05
[1259,] 8.352312e-05 1.043439e-04 2.046401e-05
[1260,] 8.352312e-05 1.059691e-04 2.055272e-05
[1261,] 7.809074e-05 9.483672e-05 2.316467e-05
[1262,] 7.855216e-05 9.367344e-05 2.338804e-05
[1263,] 1.443985e-04 1.148616e-04 3.828295e-05
[1264,] 8.558130e-05 8.496306e-05 2.176602e-05
[1265,] 1.436337e-04 1.148463e-04 3.855498e-05
[1266,] 1.447541e-04 1.148428e-04 3.854080e-05
[1267,] 1.447541e-04 1.149560e-04 3.861854e-05
[1268,] 1.451255e-04 1.149586e-04 3.883893e-05
[1269,] 1.010319e-04 9.069126e-05 2.741944e-05
[1270,] 8.656166e-05 8.458393e-05 2.145758e-05
[1271,] 1.454897e-04 1.149725e-04 3.906523e-05
[1272,] 1.452425e-04 1.149836e-04 3.909581e-05
[1273,] 1.438117e-04 1.150087e-04 3.894458e-05
[1274,] 1.475156e-04 1.151996e-04 4.032180e-05
[1275,] 1.453718e-04 1.150087e-04 3.925698e-05
[1276,] 1.438117e-04 1.150418e-04 3.907671e-05
[1277,] 1.451255e-04 1.150918e-04 3.951360e-05
[1278,] 9.915744e-05 9.130553e-05 2.733222e-05
[1279,] 1.472501e-04 1.150649e-04 3.986794e-05
[1280,] 1.469867e-04 1.150569e-04 3.978488e-05
[1281,] 1.464659e-04 1.152260e-04 4.015913e-05
[1282,] 1.370205e-04 1.153511e-04 3.766171e-05
[1283,] 1.408748e-04 1.152675e-04 3.853411e-05
[1284,] 1.102524e-04 9.320785e-05 3.038570e-05
[1285,] 9.275135e-05 9.453802e-05 2.678557e-05
[1286,] 1.618054e-04 3.371083e-04 2.345563e-04
[1287,] 1.507656e-04 3.508641e-04 2.199813e-04
[1288,] 1.879834e-04 1.125502e-04 3.850344e-05
[1289,] 8.325623e-05 8.594383e-05 2.097442e-05
[1290,] 1.426494e-04 1.071904e-04 3.756530e-05
[1291,] 7.963016e-05 1.287669e-04 2.993862e-05
[1292,] 1.229923e-04 2.014115e-04 8.831871e-05
[1293,] 2.041569e-04 1.597688e-04 1.197620e-04
[1294,] 1.145616e-04 1.760497e-04 7.055370e-05
[1295,] 1.009684e-04 9.727089e-05 2.831892e-05
[1296,] 1.014863e-04 9.713229e-05 2.851702e-05
[1297,] 1.136540e-04 1.513381e-04 6.027076e-05
[1298,] 7.672378e-05 8.543416e-05 2.035501e-05
[1299,] 1.005503e-04 9.641960e-05 2.791190e-05
[1300,] 9.860618e-05 9.931159e-05 2.719326e-05
[1301,] 9.947487e-05 9.498396e-05 2.695303e-05
[1302,] 2.082190e-04 1.218925e-04 9.327081e-05
[1303,] 1.402454e-04 1.163779e-04 4.461930e-05
[1304,] 2.076481e-04 1.573444e-04 1.190961e-04
[1305,] 7.909315e-05 8.036294e-05 2.094530e-05
[1306,] 9.856245e-05 9.404590e-05 2.602634e-05
[1307,] 9.893522e-05 9.426900e-05 2.666579e-05
[1308,] 7.669275e-05 1.036171e-04 2.538473e-05
[1309,] 7.858972e-05 7.888187e-05 2.040045e-05
[1310,] 1.415743e-04 1.440405e-04 7.723176e-05
[1311,] 9.649520e-05 1.252297e-04 3.038624e-05
[1312,] 9.861944e-05 9.373857e-05 2.476222e-05
[1313,] 1.416629e-04 8.470670e-05 3.887900e-05
[1314,] 1.105606e-04 9.253130e-05 2.813786e-05
[1315,] 8.315307e-05 1.065263e-04 2.925506e-05
[1316,] 1.042964e-04 1.351558e-04 3.734031e-05
[1317,] 1.971553e-04 1.835572e-04 1.537624e-04
[1318,] 2.523934e-04 1.592144e-04 1.473863e-04
[1319,] 2.183186e-04 1.799378e-04 1.696009e-04
[1320,] 3.135391e-04 2.455791e-04 3.835488e-04
[1321,] 2.617081e-04 1.880487e-04 2.213532e-04
[1322,] 3.560046e-04 3.526780e-04 6.846054e-04
[1323,] 3.630593e-04 1.990713e-04 3.469991e-04
[1324,] 3.519551e-04 1.950332e-04 3.258729e-04
[1325,] 4.691558e-04 2.917327e-04 7.571696e-04
[1326,] 4.991891e-04 2.896633e-04 8.063605e-04
[1327,] 5.830564e-04 2.530947e-04 8.094918e-04
[1328,] 3.786695e-04 1.745022e-04 3.046918e-04
[1329,] 3.786695e-04 1.805617e-04 3.194934e-04
[1330,] 5.347684e-04 2.999436e-04 9.115276e-04
[1331,] 3.719171e-04 1.790903e-04 3.097711e-04
[1332,] 5.325325e-04 2.912192e-04 8.745059e-04
[1333,] 7.844428e-04 1.426195e-04 4.066618e-04
[1334,] 3.919488e-04 1.768846e-04 3.223276e-04
[1335,] 3.919488e-04 1.761352e-04 3.204131e-04
[1336,] 3.823562e-04 1.761352e-04 3.119424e-04
[1337,] 6.164745e-04 1.525056e-04 3.485013e-04
[1338,] 3.869717e-04 1.761352e-04 3.160187e-04
[1339,] 3.991829e-04 1.739933e-04 3.211938e-04
[1340,] 3.903382e-04 1.733380e-04 3.118773e-04
[1341,] 5.531218e-04 2.828543e-04 8.804318e-04
[1342,] 3.919488e-04 1.726151e-04 3.114117e-04
[1343,] 5.610086e-04 2.813245e-04 8.885821e-04
[1344,] 3.919488e-04 1.726151e-04 3.114117e-04
[1345,] 4.368530e-04 1.726151e-04 3.496765e-04
[1346,] 4.065921e-04 1.631778e-04 2.985354e-04
[1347,] 4.065921e-04 1.639269e-04 3.004144e-04
[1348,] 4.065921e-04 1.599542e-04 2.896984e-04
[1349,] 5.564918e-04 2.582834e-04 7.892532e-04
[1350,] 3.778618e-04 1.630587e-04 2.734861e-04
[1351,] 3.803995e-04 1.618985e-04 2.725121e-04
[1352,] 3.716451e-04 1.630587e-04 2.687032e-04
[1353,] 7.826057e-04 1.352366e-04 3.675551e-04
[1354,] 8.171119e-05 1.093027e-04 2.888484e-05
[1355,] 1.103834e-04 1.296322e-04 5.096747e-05
[1356,] 1.193959e-04 1.354043e-04 3.773452e-05
[1357,] 1.136899e-04 1.562620e-04 5.039996e-05
[1358,] 1.128776e-04 1.476160e-04 4.673793e-05
[1359,] 1.090996e-04 1.247014e-04 4.796955e-05
[1360,] 1.149715e-04 1.043854e-04 3.084523e-05
[1361,] 2.948160e-04 1.790470e-04 2.366611e-04
[1362,] 8.219877e-05 1.323353e-04 2.472201e-05
[1363,] 8.480478e-05 1.063543e-04 2.970113e-05
[1364,] 2.587697e-04 1.539618e-04 1.651398e-04
[1365,] 2.886981e-04 1.610555e-04 1.986940e-04
[1366,] 1.198161e-04 1.526800e-04 5.331871e-05
[1367,] 9.439380e-05 9.868110e-05 3.150299e-05
[1368,] 1.000596e-04 9.317059e-05 2.935116e-05
[1369,] 1.013552e-04 1.122470e-04 3.985935e-05
[1370,] 1.027435e-04 1.143804e-04 4.140819e-05
[1371,] 8.407024e-05 1.297777e-04 2.817390e-05
[1372,] 1.298846e-04 1.409632e-04 4.427714e-05
[1373,] 1.303474e-04 1.036200e-04 4.729577e-05
[1374,] 1.193863e-04 1.292044e-04 3.879368e-05
[1375,] 9.009063e-05 8.527387e-05 2.351104e-05
[1376,] 1.406327e-04 1.584609e-04 4.275020e-05
[1377,] 1.404175e-04 1.072478e-04 3.471129e-05
[1378,] 1.343250e-04 8.915986e-05 2.652368e-05
[1379,] 1.467562e-04 9.165564e-05 2.693837e-05
[1380,] 1.390509e-04 1.250746e-04 4.047830e-05
[1381,] 1.390320e-04 1.247049e-04 4.083295e-05
[1382,] 3.678349e-04 1.094126e-04 3.568848e-05
[1383,] 3.271464e-04 1.064644e-04 3.484491e-05
[1384,] 2.651025e-04 1.054941e-04 2.895178e-05
[1385,] 2.813425e-04 1.102660e-04 3.087286e-05
[1386,] 9.094520e-05 8.205849e-05 2.240912e-05
[1387,] 1.242481e-04 8.990639e-05 2.670690e-05
[1388,] 1.221422e-04 9.044150e-05 2.654160e-05
[1389,] 1.060171e-04 1.211739e-04 3.325080e-05
[1390,] 1.389496e-04 1.351451e-04 4.399647e-05
[1391,] 1.400143e-04 1.353397e-04 4.460874e-05
[1392,] 1.391765e-04 1.060270e-04 3.393646e-05
[1393,] 1.375127e-04 1.061759e-04 3.371544e-05
[1394,] 1.395370e-04 1.350646e-04 4.410596e-05
[1395,] 1.409109e-04 1.352073e-04 4.447864e-05
[1396,] 1.397740e-04 1.419944e-04 4.770735e-05
[1397,] 1.397445e-04 1.362796e-04 4.497440e-05
[1398,] 1.234947e-04 9.472354e-05 2.702925e-05
[1399,] 1.594173e-04 1.227560e-04 4.633900e-05
[1400,] 8.168764e-05 9.238386e-05 2.100697e-05
[1401,] 1.648627e-04 1.366743e-04 5.951880e-05
[1402,] 1.628468e-04 1.356250e-04 5.417787e-05
[1403,] 1.689382e-04 1.497364e-04 7.974380e-05
[1404,] 1.875276e-04 1.143987e-04 3.857114e-05
[1405,] 8.332400e-05 9.186179e-05 2.297177e-05
[1406,] 8.925303e-05 1.069370e-04 2.168997e-05
[1407,] 1.154989e-04 1.406900e-04 3.897898e-05
[1408,] 1.087507e-04 1.075682e-04 2.479171e-05
[1409,] 9.356839e-05 1.175585e-04 2.971329e-05
[1410,] 1.242025e-04 1.256309e-04 3.914220e-05
[1411,] 9.731911e-05 1.261043e-04 3.327801e-05
[1412,] 1.022516e-04 1.359405e-04 3.313374e-05
[1413,] 1.026716e-04 1.094057e-04 2.457201e-05
[1414,] 9.445218e-05 1.165847e-04 2.980585e-05
[1415,] 1.192417e-04 1.404988e-04 3.930374e-05
[1416,] 1.253818e-04 1.256885e-04 3.959430e-05
[1417,] 1.171331e-04 1.117331e-04 3.929947e-05
[1418,] 1.125216e-04 1.184357e-04 3.978049e-05
[1419,] 8.038080e-05 8.264932e-05 2.033617e-05
[1420,] 1.130588e-04 1.381899e-04 4.724844e-05
[1421,] 1.503793e-04 1.268641e-04 4.921760e-05
[1422,] 9.220005e-05 1.271837e-04 3.173241e-05
[1423,] 9.289107e-05 1.304108e-04 3.324283e-05
[1424,] 9.458639e-05 1.235697e-04 3.325933e-05
[1425,] 9.240469e-05 1.303136e-04 3.713452e-05
[1426,] 1.065576e-04 1.353820e-04 3.503161e-05
[1427,] 9.195266e-05 1.349867e-04 3.820876e-05
[1428,] 1.066976e-04 1.354527e-04 3.513685e-05
[1429,] 9.649253e-05 1.274127e-04 3.572954e-05
[1430,] 1.066976e-04 1.354938e-04 3.515369e-05
[1431,] 1.066976e-04 1.355078e-04 3.515792e-05
[1432,] 9.333366e-05 1.374959e-04 3.990802e-05
[1433,] 1.064908e-04 1.352991e-04 3.496642e-05
[1434,] 1.071597e-04 1.358790e-04 3.553557e-05
[1435,] 1.065909e-04 1.359425e-04 3.530723e-05
[1436,] 9.806843e-05 1.310554e-04 3.789841e-05
[1437,] 9.782937e-05 1.316604e-04 3.787144e-05
[1438,] 9.782937e-05 1.316604e-04 3.787144e-05
[1439,] 9.772956e-05 1.319656e-04 3.807415e-05
[1440,] 9.748576e-05 1.371803e-04 3.924423e-05
[1441,] 9.772956e-05 1.324098e-04 3.822053e-05
[1442,] 9.701253e-05 1.616462e-04 4.500861e-05
[1443,] 9.612270e-05 1.572146e-04 4.295049e-05
[1444,] 9.858589e-05 1.340561e-04 3.931982e-05
[1445,] 1.010725e-04 1.363876e-04 4.186493e-05
[1446,] 8.225445e-05 9.940382e-05 2.336287e-05
[1447,] 9.748576e-05 1.772961e-04 4.911314e-05
[1448,] 9.967718e-05 1.400707e-04 4.157604e-05
[1449,] 9.775205e-05 1.360697e-04 3.741205e-05
[1450,] 9.822186e-05 1.358029e-04 3.779677e-05
[1451,] 9.765806e-05 1.566770e-04 4.220246e-05
[1452,] 1.142690e-04 1.174692e-04 3.965862e-05
[1453,] 9.684864e-05 1.735016e-04 4.472885e-05
[1454,] 1.015489e-04 1.978621e-04 5.536533e-05
[1455,] 1.030148e-04 2.031469e-04 5.885649e-05
[1456,] 1.030148e-04 1.914093e-04 5.605747e-05
[1457,] 1.051504e-04 1.606536e-04 5.008711e-05
[1458,] 1.062025e-04 1.931638e-04 6.130334e-05
[1459,] 1.070625e-04 1.954526e-04 6.310647e-05
[1460,] 1.063896e-04 1.596467e-04 5.135198e-05
[1461,] 1.047673e-04 1.917108e-04 5.896895e-05
[1462,] 1.047673e-04 1.909911e-04 5.877412e-05
[1463,] 1.042347e-04 1.897751e-04 5.777828e-05
[1464,] 1.022540e-04 1.917108e-04 5.541769e-05
[1465,] 1.041045e-04 1.942251e-04 5.877638e-05
[1466,] 8.547717e-05 1.063065e-04 2.485639e-05
[1467,] 1.297969e-04 1.388929e-04 4.286960e-05
[1468,] 1.043788e-04 1.957973e-04 5.958024e-05
[1469,] 1.059628e-04 1.627237e-04 5.183653e-05
[1470,] 1.068114e-04 1.632307e-04 5.285757e-05
[1471,] 1.056884e-04 1.981570e-04 6.206181e-05
[1472,] 1.062414e-04 1.637407e-04 5.242510e-05
[1473,] 9.035400e-05 7.766066e-05 2.117165e-05
[1474,] 1.029184e-04 1.973215e-04 5.784677e-05
[1475,] 1.024716e-04 1.973215e-04 5.717203e-05
[1476,] 1.024716e-04 1.973215e-04 5.717203e-05
[1477,] 1.041045e-04 1.645837e-04 5.043016e-05
[1478,] 1.160401e-04 8.970951e-05 2.131942e-05
[1479,] 1.403443e-04 9.293957e-05 4.587130e-05
[1480,] 1.038593e-04 2.071666e-04 6.177202e-05
[1481,] 1.033809e-04 2.063434e-04 6.081713e-05
[1482,] 1.051521e-04 1.709969e-04 5.338616e-05
[1483,] 1.118676e-04 1.485593e-04 5.016005e-05
[1484,] 1.128882e-04 1.493172e-04 5.135499e-05
[1485,] 1.019693e-04 2.197148e-04 5.884066e-05
[1486,] 1.157937e-04 2.671336e-04 5.436860e-05
[1487,] 1.034863e-04 1.807901e-04 5.206941e-05
[1488,] 1.033046e-04 1.807901e-04 5.180656e-05
[1489,] 1.029511e-04 1.873655e-04 5.284963e-05
[1490,] 1.378109e-04 8.730374e-05 4.058611e-05
[1491,] 1.031262e-04 1.873655e-04 5.312167e-05
[1492,] 1.183415e-04 8.880786e-05 2.148678e-05
[1493,] 1.026108e-04 1.900724e-04 5.293945e-05
[1494,] 1.026108e-04 1.907428e-04 5.309427e-05
[1495,] 1.026108e-04 1.876108e-04 5.236946e-05
[1496,] 1.183415e-04 8.860754e-05 2.150661e-05
[1497,] 1.392182e-04 8.572597e-05 3.951933e-05
[1498,] 1.406519e-04 8.572597e-05 3.985724e-05
[1499,] 1.191336e-04 8.921583e-05 2.147901e-05
[1500,] 1.024456e-04 1.921636e-04 5.314711e-05
[1501,] 7.766847e-05 1.006700e-04 2.322839e-05
[1502,] 1.378109e-04 8.536040e-05 3.885314e-05
[1503,] 1.183415e-04 8.974257e-05 2.140115e-05
[1504,] 1.191336e-04 9.046624e-05 2.146166e-05
[1505,] 1.378109e-04 8.631121e-05 3.971228e-05
[1506,] 1.364296e-04 8.631121e-05 3.937639e-05
[1507,] 1.191336e-04 8.732635e-05 2.168356e-05
[1508,] 1.207561e-04 8.788660e-05 2.168829e-05
[1509,] 1.297702e-04 8.788119e-05 3.899313e-05
[1510,] 1.297702e-04 8.788119e-05 3.899313e-05
[1511,] 1.285367e-04 8.806325e-05 3.880814e-05
[1512,] 1.183415e-04 8.732635e-05 2.164767e-05
[1513,] 1.183415e-04 8.714427e-05 2.166994e-05
[1514,] 1.285367e-04 8.765003e-05 3.848795e-05
[1515,] 1.285367e-04 8.765003e-05 3.848795e-05
[1516,] 1.285367e-04 8.765003e-05 3.848795e-05
[1517,] 1.003382e-04 1.936025e-04 4.956165e-05
[1518,] 1.297702e-04 8.710882e-05 3.852032e-05
[1519,] 1.297702e-04 8.710882e-05 3.852032e-05
[1520,] 1.311537e-04 8.852708e-05 3.986909e-05
[1521,] 1.297702e-04 8.669916e-05 3.819357e-05
[1522,] 1.003382e-04 1.936025e-04 4.956165e-05
[1523,] 1.297702e-04 8.633965e-05 3.790415e-05
[1524,] 1.297702e-04 8.669916e-05 3.819357e-05
[1525,] 1.311537e-04 8.805814e-05 3.963399e-05
[1526,] 1.005763e-04 1.998165e-04 5.126367e-05
[1527,] 1.311537e-04 8.838740e-05 3.975889e-05
[1528,] 1.311537e-04 8.710745e-05 3.873374e-05
[1529,] 1.151613e-04 8.955997e-05 2.138896e-05
[1530,] 1.235051e-04 8.434966e-05 3.463248e-05
[1531,] 9.975780e-05 2.207267e-04 5.247930e-05
[1532,] 9.689228e-05 1.033872e-04 3.568223e-05
[1533,] 9.689228e-05 1.037279e-04 3.581388e-05
[1534,] 9.984542e-05 2.336640e-04 5.504409e-05
[1535,] 1.224448e-04 9.884977e-05 2.109000e-05
[1536,] 1.207046e-04 1.454325e-04 4.901431e-05
[1537,] 1.242342e-04 9.978460e-05 2.109371e-05
[1538,] 9.955764e-05 1.017227e-04 3.625399e-05
[1539,] 9.864166e-05 1.004036e-04 3.531894e-05
[1540,] 1.010047e-04 3.061127e-04 7.042228e-05
[1541,] 1.247507e-04 1.407511e-04 2.070031e-05
[1542,] 2.137470e-04 1.546462e-04 1.233241e-04
[1543,] 8.338583e-05 1.736266e-04 2.246579e-05
[1544,] 7.506539e-05 2.098350e-04 3.077202e-05
[1545,] 8.116771e-05 9.281742e-05 2.267306e-05
[1546,] 1.319276e-04 1.473629e-04 2.024558e-05
[1547,] 1.099005e-04 1.107290e-04 3.179059e-05
[1548,] 7.521051e-05 2.147065e-04 3.083745e-05
[1549,] 7.542240e-05 2.101134e-04 3.006265e-05
[1550,] 7.535142e-05 2.131588e-04 3.042064e-05
[1551,] 7.542240e-05 2.209062e-04 3.082725e-05
[1552,] 8.751725e-05 1.909543e-04 2.227819e-05
[1553,] 7.551026e-05 2.209062e-04 3.065655e-05
[1554,] 8.981462e-05 1.104314e-04 1.978971e-05
[1555,] 7.670515e-05 2.192329e-04 2.891309e-05
[1556,] 7.788791e-05 1.086448e-04 2.149657e-05
[1557,] 1.456348e-04 1.499427e-04 2.014745e-05
[1558,] 1.584911e-04 1.590560e-04 1.974807e-05
[1559,] 1.407515e-04 1.090851e-04 3.803177e-05
[1560,] 1.680171e-04 1.641690e-04 1.976412e-05
[1561,] 7.907069e-05 1.083237e-04 2.111132e-05
[1562,] 1.401712e-04 1.087307e-04 3.731006e-05
[1563,] 1.415632e-04 1.087441e-04 3.763346e-05
[1564,] 9.383191e-05 1.662055e-04 2.088534e-05
[1565,] 7.907069e-05 1.094317e-04 2.118405e-05
[1566,] 1.623028e-04 1.686677e-04 1.973714e-05
[1567,] 1.073643e-04 9.333434e-05 2.325723e-05
[1568,] 1.641717e-04 1.700512e-04 1.973805e-05
[1569,] 1.623028e-04 1.700512e-04 1.973582e-05
[1570,] 1.623028e-04 1.709794e-04 1.973521e-05
[1571,] 1.623028e-04 1.709794e-04 1.973521e-05
[1572,] 1.423886e-04 1.086931e-04 3.762318e-05
[1573,] 1.136476e-04 1.382736e-04 3.710085e-05
[1574,] 1.436533e-04 1.086816e-04 3.782834e-05
[1575,] 1.641717e-04 1.748244e-04 1.973481e-05
[1576,] 1.612841e-04 1.737550e-04 1.973488e-05
[1577,] 1.612841e-04 1.720698e-04 1.973453e-05
[1578,] 1.641717e-04 1.731224e-04 1.973533e-05
[1579,] 1.641717e-04 1.731224e-04 1.973533e-05
[1580,] 1.084790e-04 9.936061e-05 2.263136e-05
[1581,] 1.530529e-04 1.638310e-04 2.016478e-05
[1582,] 1.660762e-04 1.759046e-04 1.973520e-05
[1583,] 1.673825e-04 1.759046e-04 1.973604e-05
[1584,] 1.680171e-04 1.768862e-04 1.973591e-05
[1585,] 1.660762e-04 1.768862e-04 1.973498e-05
[1586,] 7.756637e-05 1.167394e-04 2.225448e-05
[1587,] 9.392872e-05 1.735377e-04 2.110205e-05
[1588,] 7.711945e-05 1.186695e-04 2.266069e-05
[1589,] 9.554325e-05 1.746606e-04 2.096602e-05
[1590,] 9.620540e-05 1.810231e-04 2.108385e-05
[1591,] 9.554325e-05 1.810231e-04 2.115278e-05
[1592,] 9.366054e-05 1.746606e-04 2.116696e-05
[1593,] 1.044830e-04 9.103289e-05 2.341393e-05
[1594,] 1.114046e-04 1.285394e-04 2.656831e-05
[1595,] 1.674306e-04 1.413151e-04 4.764089e-05
[1596,] 1.044830e-04 9.064468e-05 2.349041e-05
[1597,] 9.513798e-05 2.002203e-04 2.176463e-05
[1598,] 1.030293e-04 9.010456e-05 2.348876e-05
[1599,] 1.030293e-04 9.152988e-05 2.322333e-05
[1600,] 1.480130e-04 1.089730e-04 3.876501e-05
[1601,] 7.790086e-05 1.289525e-04 2.355816e-05
[1602,] 1.025612e-04 8.985327e-05 2.350791e-05
[1603,] 1.165177e-04 1.419096e-04 4.449999e-05
[1604,] 7.820567e-05 1.352733e-04 2.383879e-05
[1605,] 7.836893e-05 1.354132e-04 2.374560e-05
[1606,] 5.700989e-03 1.061640e-04 2.033950e-03
[1607,] 1.035056e-04 8.928633e-05 2.389057e-05
[1608,] 9.363090e-05 1.935375e-04 2.175780e-05
[1609,] 1.059607e-04 8.942112e-05 2.408435e-05
[1610,] 9.579147e-05 1.948730e-04 2.152917e-05
[1611,] 1.462352e-04 1.095183e-04 3.895692e-05
[1612,] 1.462352e-04 1.094761e-04 3.881649e-05
[1613,] 1.536883e-04 1.792277e-04 2.024173e-05
[1614,] 9.513798e-05 1.952393e-04 2.161783e-05
[1615,] 1.457885e-04 1.094897e-04 3.877261e-05
[1616,] 7.871737e-05 1.713441e-04 2.605747e-05
[1617,] 9.488772e-05 2.028276e-04 2.186501e-05
[1618,] 7.836893e-05 1.693834e-04 2.618043e-05
[1619,] 1.552632e-04 1.870263e-04 2.028217e-05
[1620,] 1.440819e-04 1.098588e-04 3.876913e-05
[1621,] 7.871737e-05 1.741780e-04 2.622110e-05
[1622,] 1.440819e-04 1.098752e-04 3.881495e-05
[1623,] 9.720820e-05 2.041068e-04 2.162019e-05
[1624,] 1.419742e-04 1.099781e-04 3.830954e-05
[1625,] 1.552632e-04 1.821425e-04 2.028259e-05
[1626,] 7.871737e-05 2.025081e-04 2.800828e-05
[1627,] 7.929552e-05 1.875061e-04 2.660717e-05
[1628,] 1.570281e-04 1.768693e-04 2.027879e-05
[1629,] 1.586627e-04 1.768693e-04 2.027054e-05
[1630,] 1.821838e-04 1.915310e-04 1.983089e-05
[1631,] 1.552632e-04 1.758108e-04 2.028377e-05
[1632,] 8.900440e-05 1.283150e-04 2.811323e-05
[1633,] 1.066897e-04 8.823948e-05 2.477434e-05
[1634,] 1.402557e-04 1.113423e-04 3.966842e-05
[1635,] 1.079602e-04 8.789303e-05 2.526699e-05
[1636,] 8.041054e-05 2.137672e-04 2.727535e-05
[1637,] 1.585771e-04 1.677733e-04 2.038129e-05
[1638,] 1.563387e-04 1.632706e-04 2.042011e-05
[1639,] 1.603624e-04 1.700625e-04 2.042456e-05
[1640,] 9.655464e-05 1.307753e-04 4.226155e-05
[1641,] 2.103855e-04 1.772539e-04 4.185932e-05
[1642,] 5.682832e-03 1.145180e-04 2.676967e-03
[1643,] 2.666185e-02 1.033889e-04 6.190495e-03
[1644,] 1.162901e-04 1.804970e-04 4.844643e-05
[1645,] 1.175594e-04 1.862190e-04 5.308584e-05
[1646,] 1.175970e-04 1.582356e-04 3.956685e-05
[1647,] 1.016678e-02 1.118529e-04 4.330843e-03
[1648,] 1.172973e-04 1.552349e-04 4.060563e-05
[1649,] 4.180783e-04 8.195498e-05 4.256319e-05
[1650,] 4.519335e-04 1.233624e-04 1.811650e-04
[1651,] 3.859501e-04 8.271382e-05 3.897304e-05
[1652,] 8.835953e-05 1.132109e-04 3.081804e-05
[1653,] 1.168901e-04 1.148355e-04 3.366998e-05
[1654,] 7.334733e-03 1.179146e-04 3.891847e-03
[1655,] 1.273062e-02 1.240983e-04 7.604653e-03
[1656,] 1.506106e-04 1.044998e-04 3.988359e-05
[1657,] 1.094909e-04 1.065696e-04 3.018162e-05
[1658,] 9.302674e-05 1.129766e-04 2.199634e-05
[1659,] 1.242250e-02 1.200825e-04 8.339643e-03
[1660,] 1.205299e-04 1.239722e-04 3.625305e-05
[1661,] 4.263398e-04 1.815341e-04 3.555703e-04
[1662,] 1.933263e-04 1.339237e-04 6.995419e-05
[1663,] 1.845298e-04 1.344889e-04 6.780987e-05
[1664,] 3.000514e-04 1.372563e-04 1.334210e-04
[1665,] 1.024325e-02 1.223656e-04 8.160314e-03
[1666,] 1.289338e-04 1.103230e-04 3.686543e-05
[1667,] 2.090674e-04 1.310633e-04 6.676433e-05
[1668,] 1.040661e-03 9.434319e-05 3.356607e-04
[1669,] 2.152366e-04 1.309488e-04 6.834076e-05
[1670,] 1.189395e-04 4.028776e-04 1.321117e-04
[1671,] 9.244613e-05 1.013518e-04 2.183046e-05
[1672,] 1.008181e-03 1.576454e-04 7.756491e-04
[1673,] 1.285222e-04 1.055943e-04 3.504802e-05
[1674,] 2.947502e-04 1.304922e-04 8.965192e-05
[1675,] 1.017132e-03 9.097551e-05 3.157014e-04
[1676,] 2.209849e-04 1.308819e-04 7.010460e-05
[1677,] 5.681785e-03 1.311248e-04 5.593030e-03
[1678,] 5.437719e-03 1.325436e-04 5.504834e-03
[1679,] 1.156093e-04 1.054737e-04 2.337417e-05
[1680,] 1.099046e-04 1.039275e-04 2.300922e-05
[1681,] 2.079553e-03 1.154641e-04 1.095143e-03
[1682,] 2.276219e-04 1.307739e-04 7.182173e-05
[1683,] 5.176072e-03 1.341589e-04 5.421108e-03
[1684,] 1.297125e-04 9.775551e-05 3.236144e-05
[1685,] 9.700686e-05 1.010490e-04 2.232067e-05
[1686,] 3.998636e-03 1.308162e-04 3.947231e-03
[1687,] 3.895455e-03 1.295933e-04 3.785676e-03
[1688,] 1.182886e-04 1.076277e-04 2.476655e-05
[1689,] 1.196773e-04 9.649520e-05 2.554777e-05
[1690,] 1.115807e-03 8.740662e-05 1.932759e-04
[1691,] 1.115807e-03 8.697408e-05 1.946245e-04
[1692,] 1.094999e-03 8.676175e-05 1.900200e-04
[1693,] 1.440488e-03 9.184095e-05 2.727852e-04
[1694,] 4.130573e-04 8.935520e-05 5.821452e-05
[1695,] 1.094999e-03 8.496583e-05 1.960606e-04
[1696,] 3.257468e-03 1.432019e-04 4.038403e-03
[1697,] 9.899211e-05 3.206926e-04 5.380512e-05
[1698,] 1.094999e-03 8.655201e-05 1.906805e-04
[1699,] 1.031717e-04 8.900764e-05 2.311369e-05
[1700,] 4.687099e-04 8.920072e-05 6.232852e-05
[1701,] 1.094999e-03 8.614027e-05 1.920094e-04
[1702,] 4.687099e-04 8.940479e-05 6.293884e-05
[1703,] 4.687099e-04 8.930688e-05 6.343292e-05
[1704,] 1.072419e-03 8.614027e-05 1.862605e-04
[1705,] 1.072419e-03 8.614027e-05 1.862605e-04
[1706,] 2.972467e-03 1.445756e-04 3.754960e-03
[1707,] 4.436427e-04 9.224936e-05 5.609074e-05
[1708,] 7.802888e-04 8.083677e-05 9.716634e-05
[1709,] 2.620249e-03 1.453508e-04 3.331759e-03
[1710,] 8.960317e-04 8.759169e-05 1.397836e-04
[1711,] 1.248970e-03 1.025317e-04 4.955246e-04
[1712,] 1.444158e-03 9.295179e-05 2.666271e-04
[1713,] 9.837789e-05 9.476485e-05 2.386166e-05
[1714,] 9.884918e-05 9.476485e-05 2.378366e-05
[1715,] 9.142145e-04 1.036973e-04 1.206836e-04
[1716,] 8.960317e-04 8.829000e-05 1.383468e-04
[1717,] 4.176102e-04 8.797911e-05 6.423949e-05
[1718,] 9.142145e-04 1.032667e-04 1.211162e-04
[1719,] 9.142145e-04 1.032667e-04 1.211162e-04
[1720,] 8.782848e-04 8.806192e-05 1.348204e-04
[1721,] 8.782848e-04 8.829000e-05 1.343738e-04
[1722,] 9.500064e-04 1.028794e-04 1.283469e-04
[1723,] 9.142145e-04 8.829000e-05 1.424537e-04
[1724,] 1.300202e-04 9.464079e-05 2.968142e-05
[1725,] 4.188826e-04 9.476715e-05 4.845299e-05
[1726,] 8.960317e-04 8.829000e-05 1.383468e-04
[1727,] 1.007951e-03 8.829000e-05 1.641911e-04
[1728,] 2.376878e-04 1.312042e-04 7.501631e-05
[1729,] 1.007562e-04 8.428701e-05 2.293959e-05
[1730,] 8.960317e-04 8.829000e-05 1.383468e-04
[1731,] 4.254215e-04 9.440221e-05 4.939008e-05
[1732,] 4.099837e-04 9.428338e-05 4.848806e-05
[1733,] 2.742115e-03 1.508317e-04 3.779261e-03
[1734,] 9.142145e-04 8.866326e-05 1.416526e-04
[1735,] 1.011671e-04 8.419584e-05 2.295079e-05
[1736,] 3.952657e-04 9.352613e-05 4.915453e-05
[1737,] 2.893357e-03 1.523643e-04 4.079016e-03
[1738,] 8.440530e-04 8.617864e-05 1.310720e-04
[1739,] 1.308350e-04 9.469243e-05 2.971996e-05
[1740,] 4.037490e-04 9.392015e-05 4.917926e-05
[1741,] 8.354884e-05 9.898356e-05 2.133309e-05
[1742,] 2.816598e-03 1.544758e-04 4.080144e-03
[1743,] 1.013786e-04 8.390510e-05 2.297142e-05
[1744,] 9.142145e-04 8.557840e-05 1.488113e-04
[1745,] 2.945831e-03 1.544758e-04 4.274309e-03
[1746,] 4.037490e-04 9.403099e-05 4.901549e-05
[1747,] 1.052800e-04 9.326855e-05 2.319029e-05
[1748,] 1.678160e-03 9.022306e-05 3.332236e-04
[1749,] 1.047261e-04 9.326855e-05 2.320881e-05
[1750,] 1.395374e-04 3.632665e-04 1.873782e-04
[1751,] 1.013786e-04 8.374121e-05 2.298253e-05
[1752,] 5.247522e-04 9.349037e-05 5.841649e-05
[1753,] 1.106826e-04 6.610547e-04 1.436879e-04
[1754,] 4.188826e-04 9.359579e-05 5.078734e-05
[1755,] 4.188826e-04 9.359579e-05 5.078734e-05
[1756,] 1.024746e-04 8.382331e-05 2.301398e-05
[1757,] 1.120255e-03 8.825345e-05 1.901588e-04
[1758,] 9.954591e-05 4.645360e-04 6.296066e-05
[1759,] 4.334227e-04 9.327338e-05 5.239963e-05
[1760,] 9.695228e-04 8.597603e-05 1.610698e-04
[1761,] 3.888673e-04 9.274369e-05 4.927502e-05
[1762,] 3.888673e-04 9.274369e-05 4.927502e-05
[1763,] 3.695719e-04 9.307221e-05 4.790362e-05
[1764,] 9.500064e-04 8.597603e-05 1.563521e-04
[1765,] 2.999373e-03 1.571563e-04 4.509223e-03
[1766,] 3.819160e-04 9.287637e-05 4.919192e-05
[1767,] 1.047261e-04 8.407982e-05 2.307740e-05
[1768,] 3.819160e-04 9.307221e-05 4.886479e-05
[1769,] 3.893192e-04 9.414320e-05 4.780710e-05
[1770,] 1.050395e-03 8.577595e-05 1.816940e-04
[1771,] 9.967655e-05 4.603188e-04 6.191446e-05
[1772,] 2.533774e-04 1.320821e-04 8.426210e-05
[1773,] 7.962332e-05 1.153656e-04 2.571350e-05
[1774,] 3.444460e-04 9.509059e-05 4.337228e-05
[1775,] 1.067146e-04 9.448877e-05 2.319100e-05
[1776,] 6.718875e-04 1.136901e-04 2.623817e-04
[1777,] 2.355374e-04 1.332146e-04 8.280914e-05
[1778,] 2.334169e-04 1.331828e-04 8.194920e-05
[1779,] 2.472350e-03 2.406039e-04 6.440902e-03
[1780,] 1.389742e-04 3.488098e-04 1.831151e-04
[1781,] 1.389742e-04 3.488098e-04 1.831151e-04
[1782,] 2.824249e-03 2.296116e-04 7.140268e-03
[1783,] 3.472651e-03 1.482879e-04 4.654910e-03
[1784,] 3.472651e-03 1.482879e-04 4.654910e-03
[1785,] 2.334169e-04 1.336229e-04 8.339419e-05
[1786,] 1.386939e-04 3.678835e-04 1.854400e-04
[1787,] 2.700102e-03 2.342858e-04 6.958257e-03
[1788,] 9.037244e-04 8.278200e-05 1.429092e-04
[1789,] 1.450863e-04 2.067297e-04 1.517140e-04
[1790,] 1.770693e-04 3.612591e-04 2.610154e-04
[1791,] 2.531885e-03 1.517211e-04 3.525029e-03
[1792,] 1.770693e-04 3.641516e-04 2.620429e-04
[1793,] 9.226694e-04 8.247017e-05 1.482565e-04
[1794,] 3.378544e-03 1.537956e-04 4.885977e-03
[1795,] 1.380779e-04 3.839903e-04 1.839819e-04
[1796,] 3.378544e-03 1.537956e-04 4.885977e-03
[1797,] 3.040817e-04 3.953555e-04 2.007010e-05
[1798,] 2.628558e-03 2.499506e-04 7.264266e-03
[1799,] 2.605185e-03 2.517391e-04 7.250811e-03
[1800,] 1.855907e-04 3.931352e-04 2.883406e-04
[1801,] 3.090210e-04 3.923711e-04 2.007357e-05
[1802,] 3.263793e-04 1.326452e-04 1.126394e-04
[1803,] 7.866770e-04 8.145012e-05 1.202502e-04
[1804,] 7.866770e-04 8.145012e-05 1.202502e-04
[1805,] 8.737293e-05 5.206785e-04 3.033272e-05
[1806,] 1.383847e-04 4.055339e-04 1.913534e-04
[1807,] 2.700102e-03 2.603741e-04 7.824802e-03
[1808,] 2.628558e-03 2.568372e-04 7.485332e-03
[1809,] 1.383847e-04 3.992745e-04 1.899826e-04
[1810,] 2.676014e-03 2.551839e-04 7.578798e-03
[1811,] 2.628558e-03 2.493954e-04 7.237066e-03
[1812,] 2.464004e-03 2.460747e-04 6.656287e-03
[1813,] 1.732722e-04 3.839903e-04 2.632209e-04
[1814,] 3.347811e-03 1.537956e-04 4.840090e-03
[1815,] 2.417165e-03 1.532582e-04 3.428666e-03
[1816,] 8.047765e-05 1.126913e-04 2.349863e-05
[1817,] 2.858188e-04 3.627958e-04 2.011292e-05
[1818,] 1.388868e-04 3.781430e-04 1.796917e-04
[1819,] 1.222545e-04 1.304852e-04 3.915350e-05
[1820,] 1.688887e-04 3.667798e-04 2.493352e-04
[1821,] 1.391999e-04 3.724070e-04 1.809171e-04
[1822,] 2.969568e-03 1.527778e-04 4.217809e-03
[1823,] 1.005842e-04 6.230364e-04 6.550263e-05
[1824,] 3.296901e-03 1.512504e-04 4.601612e-03
[1825,] 2.864584e-03 1.507309e-04 3.952013e-03
[1826,] 8.455726e-05 4.844229e-04 3.078184e-05
[1827,] 1.373878e-04 1.391838e-04 5.192429e-05
[1828,] 1.450360e-04 1.874173e-04 1.438310e-04
[1829,] 6.995449e-04 8.170376e-05 9.892159e-05
[1830,] 1.310878e-04 9.492602e-05 3.037005e-05
[1831,] 2.858041e-03 1.487901e-04 3.838095e-03
[1832,] 1.404124e-04 3.541078e-04 1.855211e-04
[1833,] 1.237253e-04 1.737378e-04 5.378659e-05
[1834,] 1.407375e-04 3.313774e-04 1.822683e-04
[1835,] 2.438527e-03 1.468516e-04 3.169383e-03
[1836,] 2.883887e-03 1.497540e-04 3.924381e-03
[1837,] 2.685212e-03 1.459263e-04 3.454368e-03
[1838,] 8.092574e-05 1.098301e-04 2.332519e-05
[1839,] 2.832290e-03 1.449657e-04 3.596963e-03
[1840,] 3.161384e-03 1.477893e-04 4.196017e-03
[1841,] 2.245553e-03 2.170511e-04 5.216542e-03
[1842,] 2.727545e-03 1.459263e-04 3.509658e-03
[1843,] 2.432729e-04 1.204249e-04 1.795491e-04
[1844,] 2.539994e-03 1.454443e-04 3.238646e-03
[1845,] 3.237400e-03 1.423013e-04 3.961347e-03
[1846,] 2.752063e-03 1.440656e-04 3.446288e-03
[1847,] 3.041761e-03 1.436435e-04 3.794422e-03
[1848,] 3.017898e-04 1.341145e-04 1.110069e-04
[1849,] 2.917899e-04 3.463699e-04 2.022847e-05
[1850,] 2.987188e-03 1.423013e-04 3.649250e-03
[1851,] 2.396013e-03 1.409863e-04 2.853309e-03
[1852,] 3.076052e-03 1.409863e-04 3.684269e-03
[1853,] 2.104515e-04 1.349877e-04 7.852103e-05
[1854,] 1.329297e-04 9.558010e-05 3.121116e-05
[1855,] 1.122024e-03 8.838083e-05 1.786961e-04
[1856,] 2.460101e-03 1.371996e-04 2.760380e-03
[1857,] 2.933708e-03 1.380068e-04 3.346648e-03
[1858,] 2.664225e-03 1.367792e-04 2.973106e-03
[1859,] 2.664225e-03 1.367792e-04 2.973106e-03
[1860,] 3.048183e-03 1.376757e-04 3.469130e-03
[1861,] 2.371326e-03 1.375300e-04 2.666423e-03
[1862,] 2.099277e-04 1.537900e-04 1.889412e-04
[1863,] 1.285089e-04 1.680503e-04 5.757344e-05
[1864,] 1.313226e-04 9.909661e-05 2.985200e-05
[1865,] 1.950284e-04 1.387752e-04 7.962147e-05
[1866,] 2.921362e-03 1.446674e-04 3.482746e-03
[1867,] 2.842682e-03 1.392081e-04 3.121305e-03
[1868,] 3.729225e-04 1.588062e-04 2.548291e-04
[1869,] 2.948129e-03 1.467903e-04 3.623549e-03
[1870,] 2.868642e-03 1.364508e-04 3.014827e-03
[1871,] 2.921362e-03 1.382756e-04 3.161380e-03
[1872,] 8.549611e-05 1.692281e-04 2.210772e-05
[1873,] 1.179871e-04 1.373456e-04 3.888695e-05
[1874,] 2.791547e-03 1.406579e-04 3.134093e-03
[1875,] 2.842682e-03 1.416767e-04 3.241576e-03
[1876,] 2.975170e-03 1.416767e-04 3.393751e-03
[1877,] 8.360900e-04 8.100064e-05 1.657086e-04
[1878,] 1.934610e-04 1.373908e-04 7.673271e-05
[1879,] 1.223212e-04 9.515661e-05 3.098982e-05
[1880,] 1.234401e-04 9.492335e-05 3.100749e-05
[1881,] 3.950105e-04 1.735646e-04 3.073027e-04
[1882,] 1.768989e-04 1.390636e-04 7.196110e-05
[1883,] 3.217632e-04 9.508780e-05 9.843242e-05
[1884,] 1.004610e-04 1.070366e-04 2.933971e-05
[1885,] 1.468570e-03 8.142294e-05 1.210643e-04
[1886,] 1.116003e-04 1.255338e-04 3.068337e-05
[1887,] 2.613758e-04 1.034524e-04 8.193649e-05
[1888,] 1.055778e-04 9.681458e-05 2.963663e-05
[1889,] 1.054015e-04 9.708307e-05 2.962122e-05
[1890,] 2.708827e-04 9.541654e-05 1.060698e-04
[1891,] 5.478688e-04 9.622970e-05 2.111389e-04
[1892,] 1.143416e-04 1.197121e-04 3.340990e-05
[1893,] 9.825528e-05 1.290296e-04 2.048265e-05
[1894,] 1.129952e-04 9.757120e-05 3.267700e-05
[1895,] 1.184254e-04 1.322323e-04 3.821074e-05
[1896,] 1.192494e-04 1.319677e-04 3.788791e-05
[1897,] 1.129952e-04 9.722041e-05 3.236404e-05
[1898,] 9.560188e-05 1.294335e-04 2.061718e-05
[1899,] 1.243518e-04 1.327149e-04 4.069721e-05
[1900,] 1.209487e-04 1.320235e-04 3.873840e-05
[1901,] 3.466062e-04 9.836429e-05 2.674564e-05
[1902,] 9.618999e-05 1.284518e-04 2.056226e-05
[1903,] 1.214925e-04 1.320763e-04 3.902475e-05
[1904,] 1.144456e-04 9.639431e-05 3.188560e-05
[1905,] 9.003717e-05 1.418199e-04 2.819707e-05
[1906,] 1.234684e-04 1.324316e-04 3.994803e-05
[1907,] 1.146925e-04 1.225039e-04 1.967493e-05
[1908,] 1.210044e-04 1.322202e-04 3.879227e-05
[1909,] 1.101934e-04 1.197673e-04 3.359471e-05
[1910,] 1.092995e-04 1.209222e-04 3.508206e-05
[1911,] 9.653098e-05 1.284518e-04 2.054575e-05
[1912,] 1.082259e-04 9.572789e-05 2.969492e-05
[1913,] 1.199962e-04 1.322074e-04 3.850785e-05
[1914,] 1.081599e-04 9.589337e-05 2.987791e-05
[1915,] 9.008119e-05 1.411941e-04 2.809369e-05
[1916,] 1.094496e-04 9.539965e-05 2.978061e-05
[1917,] 1.672461e-04 1.069001e-04 2.072402e-05
[1918,] 3.164818e-04 1.042865e-04 2.464957e-05
[1919,] 1.237567e-04 1.320524e-04 3.987925e-05
[1920,] 1.030820e-04 1.152325e-04 1.936296e-05
[1921,] 1.265387e-04 1.322544e-04 4.110485e-05
[1922,] 3.775887e-04 1.007428e-04 2.698552e-05
[1923,] 1.101185e-04 1.106798e-04 1.938713e-05
[1924,] 8.991964e-05 1.435772e-04 2.848815e-05
[1925,] 1.409328e-04 1.107491e-04 1.977328e-05
[1926,] 8.980669e-05 1.435772e-04 2.859472e-05
[1927,] 3.226245e-04 1.047997e-04 2.471324e-05
[1928,] 1.240568e-04 1.321342e-04 4.018101e-05
[1929,] 1.237567e-04 1.321480e-04 4.010625e-05
[1930,] 9.741000e-05 1.435772e-04 2.439756e-05
[1931,] 9.505772e-05 9.479713e-05 2.575131e-05
[1932,] 1.097280e-04 1.228091e-04 3.679305e-05
[1933,] 9.784351e-05 1.403116e-04 2.413599e-05
[1934,] 1.097280e-04 1.225891e-04 3.665703e-05
[1935,] 1.101914e-04 1.225891e-04 3.682785e-05
[1936,] 1.047382e-04 1.205615e-04 1.934558e-05
[1937,] 1.136354e-04 1.227185e-04 3.817635e-05
[1938,] 9.741000e-05 1.435772e-04 2.439756e-05
[1939,] 1.278384e-04 1.323407e-04 4.182457e-05
[1940,] 1.243600e-04 1.321668e-04 4.038459e-05
[1941,] 1.131931e-04 1.227945e-04 3.811113e-05
[1942,] 3.673954e-04 1.080212e-04 2.526927e-05
[1943,] 9.505052e-05 9.448754e-05 2.521538e-05
[1944,] 1.243600e-04 1.323379e-04 4.047613e-05
[1945,] 3.733165e-04 1.072482e-04 2.551564e-05
[1946,] 1.131214e-04 1.215368e-04 3.730171e-05
[1947,] 3.673954e-04 1.068124e-04 2.545983e-05
[1948,] 1.030820e-04 1.250892e-04 1.941775e-05
[1949,] 3.733165e-04 1.072482e-04 2.551564e-05
[1950,] 1.141570e-04 1.238032e-04 3.921200e-05
[1951,] 3.733165e-04 1.072482e-04 2.551564e-05
[1952,] 9.697452e-05 1.466075e-04 2.465625e-05
[1953,] 9.811162e-05 1.440373e-04 2.430375e-05
[1954,] 1.381785e-04 1.205060e-04 4.987310e-05
[1955,] 1.476926e-04 1.229446e-04 5.632255e-05
[1956,] 1.146863e-04 1.244606e-04 3.986502e-05
[1957,] 9.556122e-05 1.466602e-04 2.495196e-05
[1958,] 9.630247e-05 1.464667e-04 2.478068e-05
[1959,] 1.146863e-04 1.245707e-04 3.993183e-05
[1960,] 1.030820e-04 1.268718e-04 1.944117e-05
[1961,] 9.467737e-05 9.426771e-05 2.507829e-05
[1962,] 1.275004e-04 1.327219e-04 4.214630e-05
[1963,] 1.179690e-04 1.245262e-04 4.124152e-05
[1964,] 1.370240e-04 1.212325e-04 5.011647e-05
[1965,] 1.030820e-04 1.300673e-04 1.945781e-05
[1966,] 1.141570e-04 1.249390e-04 3.997763e-05
[1967,] 1.185534e-04 1.248178e-04 4.166133e-05
[1968,] 1.381785e-04 1.212542e-04 5.065615e-05
[1969,] 9.395320e-05 9.435790e-05 2.476343e-05
[1970,] 1.405458e-04 1.213461e-04 5.165630e-05
[1971,] 8.296220e-05 1.318052e-04 2.100972e-05
[1972,] 1.911275e-04 1.227062e-04 7.304935e-05
[1973,] 9.503377e-05 1.517996e-04 2.540814e-05
[1974,] 1.830298e-04 1.225315e-04 6.964606e-05
[1975,] 5.807283e-04 1.009086e-04 3.116203e-05
[1976,] 1.516169e-04 1.258959e-04 5.597837e-05
[1977,] 9.452713e-05 1.313393e-04 1.981923e-05
[1978,] 9.659994e-05 1.373333e-04 2.394625e-05
[1979,] 1.482123e-04 1.219529e-04 4.900864e-05
[1980,] 8.962058e-05 9.437257e-05 2.404420e-05
[1981,] 1.271989e-04 1.325706e-04 4.194725e-05
[1982,] 4.264378e-04 1.031654e-04 2.715551e-05
[1983,] 1.486209e-04 1.222087e-04 4.945946e-05
[1984,] 1.445800e-04 1.222087e-04 4.812304e-05
[1985,] 2.128996e-04 1.017457e-04 2.242958e-05
[1986,] 4.187077e-04 1.015917e-04 2.733057e-05
[1987,] 2.030264e-04 1.060852e-04 2.154990e-05
[1988,] 1.475894e-04 1.222851e-04 4.922190e-05
[1989,] 1.475894e-04 1.223626e-04 4.932537e-05
[1990,] 1.475894e-04 1.223626e-04 4.932537e-05
[1991,] 1.475894e-04 1.223978e-04 4.937208e-05
[1992,] 4.336254e-04 1.019209e-04 2.758032e-05
[1993,] 9.037638e-05 9.417698e-05 2.409916e-05
[1994,] 4.264378e-04 1.015342e-04 2.751261e-05
[1995,] 1.475894e-04 1.210248e-04 4.736472e-05
[1996,] 1.475894e-04 1.225166e-04 4.952837e-05
[1997,] 1.465722e-04 1.232035e-04 5.012323e-05
[1998,] 1.486209e-04 1.225568e-04 4.992727e-05
[1999,] 9.088749e-05 1.227481e-04 1.979677e-05
[2000,] 4.336254e-04 1.018184e-04 2.760356e-05
[2001,] 1.465722e-04 1.225971e-04 4.929032e-05
[2002,] 4.187077e-04 1.018184e-04 2.728020e-05
[2003,] 1.436045e-04 1.226746e-04 4.838303e-05
[2004,] 1.097247e-04 1.221045e-04 3.533953e-05
[2005,] 1.243600e-04 1.321707e-04 4.065319e-05
[2006,] 9.033269e-05 1.227481e-04 1.983250e-05
[2007,] 9.033269e-05 1.227481e-04 1.983250e-05
[2008,] 4.264378e-04 1.018184e-04 2.744840e-05
[2009,] 1.288729e-04 1.321889e-04 4.220480e-05
[2010,] 9.509367e-05 1.329024e-04 2.394011e-05
[2011,] 9.033269e-05 1.227481e-04 1.983250e-05
[2012,] 1.463253e-04 1.227571e-04 4.940926e-05
[2013,] 9.439928e-05 1.326835e-04 2.405599e-05
[2014,] 1.824549e-04 1.180882e-04 6.255453e-05
[2015,] 9.033269e-05 1.227481e-04 1.983250e-05
[2016,] 8.986633e-05 9.434990e-05 2.390820e-05
[2017,] 8.986633e-05 9.434990e-05 2.390820e-05
[2018,] 1.824549e-04 1.181971e-04 6.272315e-05
[2019,] 2.128797e-04 8.775289e-05 4.864057e-05
[2020,] 2.128797e-04 8.775289e-05 4.864057e-05
[2021,] 1.924020e-04 1.185337e-04 6.661897e-05
[2022,] 8.986633e-05 9.438417e-05 2.389094e-05
[2023,] 4.110390e-04 1.014329e-04 2.719656e-05
[2024,] 8.962058e-05 9.427766e-05 2.391234e-05
[2025,] 2.300224e-04 1.018695e-04 2.452962e-05
[2026,] 1.317463e-04 1.321271e-04 4.306121e-05
[2027,] 1.952588e-04 1.188761e-04 6.745854e-05
[2028,] 1.822368e-04 1.184117e-04 6.233561e-05
[2029,] 1.462780e-04 1.232101e-04 4.940538e-05
[2030,] 2.106655e-04 8.740458e-05 4.785077e-05
[2031,] 1.652644e-04 1.192958e-04 5.783584e-05
[2032,] 1.309980e-04 1.320934e-04 4.275355e-05
[2033,] 2.106655e-04 8.719179e-05 4.715744e-05
[2034,] 1.565538e-04 8.706301e-05 3.666262e-05
[2035,] 2.109512e-04 8.739799e-05 4.715030e-05
[2036,] 9.444441e-05 1.285969e-04 2.378695e-05
[2037,] 2.169331e-04 8.695734e-05 4.731715e-05
[2038,] 2.169331e-04 8.691463e-05 4.714553e-05
[2039,] 9.444441e-05 1.285969e-04 2.378695e-05
[2040,] 2.268604e-04 8.683730e-05 4.836814e-05
[2041,] 2.201703e-04 8.683730e-05 4.732864e-05
[2042,] 8.724501e-05 9.520962e-05 2.312741e-05
[2043,] 1.984022e-04 1.456391e-04 4.909964e-05
[2044,] 1.292246e-04 1.321359e-04 4.223679e-05
[2045,] 2.169331e-04 8.691463e-05 4.714553e-05
[2046,] 8.773417e-05 9.495014e-05 2.322911e-05
[2047,] 2.046630e-04 8.680295e-05 4.474182e-05
[2048,] 1.550041e-04 1.249647e-04 5.452527e-05
[2049,] 2.090718e-04 8.687331e-05 4.572904e-05
[2050,] 2.046630e-04 8.683730e-05 4.488150e-05
[2051,] 2.169331e-04 8.656628e-05 4.549978e-05
[2052,] 2.169331e-04 8.656628e-05 4.549978e-05
[2053,] 2.106655e-04 8.653858e-05 4.440157e-05
[2054,] 2.106655e-04 8.658809e-05 4.467514e-05
[2055,] 2.106655e-04 8.658809e-05 4.467514e-05
[2056,] 2.137653e-04 8.651223e-05 4.470883e-05
[2057,] 9.444441e-05 1.296442e-04 2.385347e-05
[2058,] 1.198432e-04 1.231722e-04 3.913982e-05
[2059,] 4.248963e-04 1.089070e-04 2.582573e-05
[2060,] 4.178935e-04 1.093772e-04 2.562146e-05
[2061,] 4.178935e-04 1.093772e-04 2.562146e-05
[2062,] 2.013003e-04 1.459967e-04 4.938324e-05
[2063,] 8.700145e-05 9.695877e-05 2.292745e-05
[2064,] 1.570089e-04 1.245846e-04 5.493941e-05
[2065,] 8.724501e-05 9.708656e-05 2.293424e-05
[2066,] 9.384438e-05 1.300221e-04 2.399213e-05
[2067,] 1.989131e-04 8.631211e-05 4.094009e-05
[2068,] 9.444441e-05 1.305560e-04 2.391151e-05
[2069,] 1.550041e-04 1.247843e-04 5.445823e-05
[2070,] 1.550041e-04 1.247843e-04 5.445823e-05
[2071,] 8.676442e-05 9.664427e-05 2.293305e-05
[2072,] 1.525399e-04 1.248362e-04 5.362157e-05
[2073,] 8.738430e-05 9.641223e-05 2.299436e-05
[2074,] 1.299383e-04 1.320056e-04 4.224579e-05
[2075,] 9.414131e-05 1.321311e-04 2.407096e-05
[2076,] 4.216805e-04 1.093076e-04 2.570249e-05
[2077,] 4.216805e-04 1.093076e-04 2.570249e-05
[2078,] 4.216805e-04 1.093076e-04 2.570249e-05
[2079,] 1.540207e-04 1.250942e-04 5.446517e-05
[2080,] 2.059702e-04 8.644138e-05 4.309644e-05
[2081,] 1.309980e-04 1.320127e-04 4.260622e-05
[2082,] 1.941563e-04 1.360046e-04 7.104430e-05
[2083,] 8.689647e-05 9.616700e-05 2.297938e-05
[2084,] 1.530498e-04 1.253043e-04 5.434813e-05
[2085,] 4.213740e-04 1.097699e-04 2.562486e-05
[2086,] 9.506931e-05 1.339651e-04 2.401037e-05
[2087,] 1.185236e-04 1.238916e-04 3.915837e-05
[2088,] 1.493792e-04 1.256807e-04 5.338733e-05
[2089,] 2.059702e-04 8.651496e-05 4.355902e-05
[2090,] 8.666233e-05 9.608224e-05 2.296921e-05
[2091,] 9.539121e-05 1.317399e-04 2.381672e-05
[2092,] 1.277630e-04 1.318806e-04 4.122983e-05
[2093,] 8.626555e-05 9.608252e-05 2.294031e-05
[2094,] 8.573652e-05 9.588209e-05 2.291891e-05
[2095,] 1.583280e-04 1.249871e-04 5.583982e-05
[2096,] 1.945075e-04 1.197312e-04 6.867751e-05
[2097,] 1.604182e-04 1.246339e-04 5.614769e-05
[2098,] 2.106286e-04 1.195078e-04 7.387599e-05
[2099,] 1.235665e-04 1.317521e-04 3.968807e-05
[2100,] 1.950278e-04 1.192235e-04 6.803632e-05
[2101,] 6.657042e-04 8.085024e-05 7.703244e-05
[2102,] 1.196913e-04 1.317856e-04 3.845303e-05
[2103,] 1.851257e-04 1.245837e-04 6.484800e-05
[2104,] 1.236994e-04 1.318486e-04 3.985937e-05
[2105,] 2.273559e-04 1.194343e-04 7.944553e-05
[2106,] 9.480083e-05 1.305556e-04 2.429585e-05
[2107,] 9.592231e-05 1.300750e-04 2.404895e-05
[2108,] 9.480083e-05 1.300215e-04 2.425929e-05
[2109,] 2.249752e-04 1.177560e-04 7.532644e-05
[2110,] 8.487772e-05 1.297213e-04 2.061031e-05
[2111,] 8.530768e-05 1.318290e-04 2.064252e-05
[2112,] 8.574804e-05 1.226969e-04 2.021933e-05
[2113,] 1.720181e-04 1.313474e-04 5.598607e-05
[2114,] 1.742086e-04 1.320354e-04 5.875855e-05
[2115,] 3.878979e-04 9.701941e-05 2.771781e-05
[2116,] 1.730995e-04 1.320990e-04 5.854577e-05
[2117,] 1.709204e-04 1.320859e-04 5.777354e-05
[2118,] 6.828733e-04 8.108433e-05 8.481865e-05
[2119,] 1.009649e-04 1.241132e-04 2.274323e-05
[2120,] 8.379163e-05 9.616134e-05 2.294636e-05
[2121,] 9.835282e-05 1.269683e-04 2.331079e-05
[2122,] 8.355561e-05 9.575627e-05 2.282895e-05
[2123,] 1.207128e-04 1.318741e-04 3.893467e-05
[2124,] 8.352317e-05 9.595726e-05 2.295572e-05
[2125,] 1.730577e-04 1.177230e-04 2.007771e-05
[2126,] 1.610017e-04 1.319200e-04 5.409546e-05
[2127,] 1.025755e-04 1.248312e-04 2.281463e-05
[2128,] 1.209752e-04 1.318676e-04 3.900968e-05
[2129,] 8.724183e-05 1.235790e-04 2.008976e-05
[2130,] 8.772777e-05 1.241871e-04 2.006712e-05
[2131,] 1.131460e-04 1.269816e-04 3.878656e-05
[2132,] 8.724183e-05 1.229770e-04 2.006733e-05
[2133,] 1.709350e-04 1.318720e-04 5.731359e-05
[2134,] 3.816757e-04 9.423940e-05 2.834752e-05
[2135,] 8.724183e-05 1.229770e-04 2.006733e-05
[2136,] 8.361828e-05 9.511545e-05 2.296572e-05
[2137,] 3.816757e-04 9.393539e-05 2.844172e-05
[2138,] 1.166566e-04 1.241803e-04 3.866454e-05
[2139,] 1.212404e-04 1.317578e-04 3.895566e-05
[2140,] 1.833187e-04 1.128543e-04 2.054901e-05
[2141,] 8.772777e-05 1.182546e-04 1.985559e-05
[2142,] 1.709350e-04 1.317332e-04 5.693945e-05
[2143,] 8.361828e-05 9.599842e-05 2.297433e-05
[2144,] 1.800573e-04 1.123545e-04 2.049907e-05
[2145,] 1.827976e-04 1.314328e-04 5.995928e-05
[2146,] 1.731142e-04 1.316370e-04 5.747446e-05
[2147,] 1.742233e-04 1.316042e-04 5.774123e-05
[2148,] 1.234374e-04 1.317044e-04 3.954637e-05
[2149,] 8.331224e-05 9.642412e-05 2.301673e-05
[2150,] 2.087597e-04 1.080760e-04 2.153923e-05
[2151,] 1.753458e-04 1.476470e-04 4.308690e-05
[2152,] 1.047581e-04 1.165395e-04 2.237031e-05
[2153,] 2.087597e-04 1.075321e-04 2.158700e-05
[2154,] 1.827976e-04 1.312520e-04 5.899802e-05
[2155,] 1.482209e-04 9.566168e-05 2.982604e-05
[2156,] 1.231491e-04 1.317166e-04 3.925937e-05
[2157,] 4.785232e-04 9.100705e-05 3.216224e-05
[2158,] 1.810278e-04 1.316579e-04 5.982808e-05
[2159,] 2.087597e-04 1.083609e-04 2.151466e-05
[2160,] 1.814524e-04 1.366542e-04 6.716752e-05
[2161,] 1.810278e-04 1.317311e-04 6.006444e-05
[2162,] 9.455727e-04 8.244704e-05 1.256165e-04
[2163,] 9.141046e-05 1.155332e-04 1.954538e-05
[2164,] 1.153454e-04 1.237634e-04 3.801332e-05
[2165,] 9.191387e-05 1.165902e-04 1.954879e-05
[2166,] 1.840227e-04 1.315838e-04 6.087346e-05
[2167,] 1.753458e-04 1.316890e-04 5.817151e-05
[2168,] 4.353767e-04 9.540669e-05 3.001332e-05
[2169,] 1.225816e-04 1.317402e-04 3.921911e-05
[2170,] 8.863036e-05 1.259658e-04 2.011095e-05
[2171,] 1.103766e-04 1.295896e-04 2.269054e-05
[2172,] 9.077133e-05 1.271782e-04 1.999043e-05
[2173,] 8.288350e-05 9.681137e-05 2.316366e-05
[2174,] 1.149494e-04 1.271535e-04 3.952281e-05
[2175,] 1.742086e-04 1.313147e-04 5.616710e-05
[2176,] 9.469519e-05 1.296722e-04 3.427443e-05
[2177,] 2.949295e-04 8.118428e-05 4.015400e-05
[2178,] 1.116163e-04 1.350541e-04 2.279703e-05
[2179,] 8.293854e-05 9.578970e-05 2.305872e-05
[2180,] 9.551786e-05 1.200358e-04 3.278700e-05
[2181,] 1.675129e-04 1.313486e-04 5.365117e-05
[2182,] 9.512635e-05 1.310983e-04 3.464034e-05
[2183,] 1.675129e-04 1.313197e-04 5.351783e-05
[2184,] 9.503759e-05 1.309198e-04 3.446435e-05
[2185,] 1.202625e-04 1.318063e-04 3.803425e-05
[2186,] 9.936359e-05 1.303569e-04 3.575061e-05
[2187,] 2.929550e-04 8.090052e-05 4.115612e-05
[2188,] 8.275836e-05 9.645412e-05 2.323068e-05
[2189,] 2.908232e-04 8.122234e-05 4.111833e-05
[2190,] 1.895182e-04 1.366372e-04 7.055450e-05
[2191,] 7.719624e-05 8.312206e-05 1.941622e-05
[2192,] 2.557257e-04 8.091047e-05 4.301633e-05
[2193,] 2.078347e-04 1.191222e-04 7.074055e-05
[2194,] 2.760002e-04 8.209071e-05 3.808987e-05
[2195,] 2.078347e-04 1.188840e-04 7.027739e-05
[2196,] 2.189505e-04 1.180955e-04 7.217910e-05
[2197,] 1.420583e-04 1.312629e-04 4.479167e-05
[2198,] 2.206809e-04 1.321803e-04 6.759241e-05
[2199,] 1.914054e-04 1.316369e-04 6.101189e-05
[2200,] 1.537708e-04 1.416351e-04 4.256511e-05
[2201,] 1.519854e-04 8.435515e-05 3.439163e-05
[2202,] 1.580221e-04 8.494118e-05 2.722623e-05
[2203,] 2.067257e-04 9.290786e-05 5.943031e-05
[2204,] 2.151435e-04 9.509915e-05 6.523265e-05
[2205,] 2.124511e-04 9.489422e-05 6.423792e-05
[2206,] 7.881550e-05 7.980265e-05 1.975920e-05
[2207,] 1.338442e-04 1.326626e-04 4.224805e-05
[2208,] 8.870730e-05 1.121206e-04 2.586224e-05
[2209,] 9.809384e-05 8.681764e-05 2.223839e-05
[2210,] 2.151435e-04 9.368880e-05 6.309094e-05
[2211,] 2.124511e-04 9.368880e-05 6.243183e-05
[2212,] 1.075894e-04 9.051047e-05 2.964015e-05
[2213,] 1.075894e-04 9.092632e-05 2.992733e-05
[2214,] 2.019239e-04 9.331004e-05 5.928951e-05
[2215,] 2.019239e-04 9.331004e-05 5.928951e-05
[2216,] 1.994759e-04 9.331004e-05 5.868728e-05
[2217,] 1.994759e-04 9.331004e-05 5.868728e-05
[2218,] 9.142638e-05 1.018409e-04 3.064751e-05
[2219,] 1.989218e-04 9.407563e-05 5.962111e-05
[2220,] 1.970729e-04 9.392552e-05 5.894590e-05
[2221,] 1.989218e-04 9.407563e-05 5.962111e-05
[2222,] 1.583259e-04 9.762651e-05 5.488147e-05
[2223,] 8.990634e-05 1.115336e-04 2.597468e-05
[2224,] 1.965288e-04 9.312367e-05 5.770007e-05
[2225,] 8.814830e-05 1.116122e-04 2.583053e-05
[2226,] 8.849018e-05 1.115727e-04 2.584810e-05
[2227,] 1.059552e-04 8.989360e-05 2.881652e-05
[2228,] 1.433166e-04 9.611385e-05 4.880652e-05
[2229,] 1.854849e-04 9.312367e-05 5.496107e-05
[2230,] 1.443540e-04 9.640144e-05 4.937037e-05
[2231,] 8.803187e-05 1.113819e-04 2.583120e-05
[2232,] 1.044114e-04 9.006883e-05 2.858000e-05
[2233,] 1.854849e-04 9.331004e-05 5.520212e-05
[2234,] 1.854849e-04 9.407563e-05 5.618223e-05
[2235,] 1.812290e-04 9.368880e-05 5.459907e-05
[2236,] 8.871301e-05 1.116522e-04 2.585878e-05
[2237,] 8.871301e-05 1.116122e-04 2.586069e-05
[2238,] 9.452393e-05 8.727297e-05 2.210647e-05
[2239,] 1.467613e-04 9.613242e-05 4.990921e-05
[2240,] 1.829317e-04 9.238018e-05 5.336592e-05
[2241,] 1.337549e-04 1.335801e-04 4.219058e-05
[2242,] 1.829317e-04 9.240681e-05 5.340045e-05
[2243,] 1.029517e-04 8.997629e-05 2.817187e-05
[2244,] 9.086411e-05 8.910168e-05 2.234256e-05
[2245,] 1.281618e-04 1.069619e-04 5.252108e-05
[2246,] 9.116767e-05 8.894235e-05 2.229656e-05
[2247,] 2.004039e-04 9.240681e-05 5.782233e-05
[2248,] 1.337304e-04 1.330048e-04 4.165372e-05
[2249,] 1.077067e-04 1.100628e-04 3.542395e-05
[2250,] 1.648970e-04 1.408941e-04 5.247055e-05
[2251,] 1.482786e-04 9.686226e-05 5.100497e-05
[2252,] 1.482786e-04 9.748605e-05 5.153120e-05
[2253,] 1.467613e-04 9.718736e-05 5.079045e-05
[2254,] 2.193126e-04 9.240182e-05 6.228561e-05
[2255,] 9.219126e-05 8.878497e-05 2.220140e-05
[2256,] 1.115247e-04 1.101793e-04 3.690057e-05
[2257,] 8.817198e-05 1.126028e-04 2.617039e-05
[2258,] 8.802194e-05 1.134743e-04 2.634363e-05
[2259,] 8.802194e-05 1.134743e-04 2.634363e-05
[2260,] 8.802194e-05 1.131356e-04 2.630928e-05
[2261,] 9.407688e-05 8.862961e-05 2.211130e-05
[2262,] 9.319753e-05 8.810283e-05 2.208279e-05
[2263,] 2.342546e-04 9.052985e-05 6.236761e-05
[2264,] 9.579989e-05 8.894235e-05 2.208587e-05
[2265,] 7.935572e-05 8.020796e-05 1.968491e-05
[2266,] 1.121048e-04 8.668790e-05 2.274084e-05
[2267,] 1.136365e-04 1.133045e-04 3.934671e-05
[2268,] 1.498237e-04 9.401534e-05 4.901775e-05
[2269,] 9.362716e-05 8.741746e-05 2.204820e-05
[2270,] 1.336807e-04 1.313753e-04 4.122401e-05
[2271,] 1.498237e-04 9.335908e-05 4.843496e-05
[2272,] 9.433289e-05 8.747256e-05 2.208317e-05
[2273,] 1.141707e-04 1.107865e-04 3.820468e-05
[2274,] 1.529998e-04 9.389007e-05 4.983616e-05
[2275,] 1.498237e-04 9.360225e-05 4.865142e-05
[2276,] 1.141707e-04 1.086122e-04 3.695690e-05
[2277,] 3.408821e-04 1.114663e-04 1.417111e-04
[2278,] 1.141707e-04 1.093107e-04 3.736751e-05
[2279,] 1.141707e-04 1.095333e-04 3.749627e-05
[2280,] 2.390898e-04 8.866341e-05 5.948075e-05
[2281,] 2.422922e-04 8.851814e-05 5.979265e-05
[2282,] 2.139534e-04 8.069348e-05 4.387702e-05
[2283,] 1.486762e-04 9.312387e-05 4.773948e-05
[2284,] 1.438083e-04 9.415463e-05 4.734766e-05
[2285,] 1.147126e-04 1.089723e-04 3.735754e-05
[2286,] 3.351119e-04 1.120937e-04 1.407972e-04
[2287,] 1.141707e-04 1.087683e-04 3.698058e-05
[2288,] 2.383726e-04 8.942320e-05 6.053087e-05
[2289,] 1.476436e-04 9.283403e-05 4.734235e-05
[2290,] 1.141707e-04 1.088731e-04 3.704288e-05
[2291,] 2.383726e-04 8.928568e-05 6.025629e-05
[2292,] 1.287366e-04 9.251177e-05 4.155248e-05
[2293,] 8.810577e-05 1.129541e-04 2.623651e-05
[2294,] 3.593341e-04 9.281203e-05 1.037661e-04
[2295,] 8.807055e-05 1.122876e-04 2.618114e-05
[2296,] 2.100969e-04 8.813989e-05 5.274238e-05
[2297,] 1.786544e-04 7.999752e-05 3.659027e-05
[2298,] 1.255438e-04 8.721106e-05 3.687324e-05
[2299,] 4.228440e-04 8.797128e-05 9.649071e-05
[2300,] 4.077462e-04 8.751164e-05 9.222842e-05
[2301,] 1.170163e-04 1.017007e-04 3.227270e-05
[2302,] 1.170163e-04 1.017007e-04 3.227270e-05
[2303,] 8.287371e-05 9.470861e-05 2.303593e-05
[2304,] 1.170163e-04 1.016454e-04 3.218413e-05
[2305,] 1.170163e-04 1.016727e-04 3.222832e-05
[2306,] 1.221701e-04 9.093238e-05 2.706005e-05
[2307,] 1.411284e-04 8.702654e-05 4.058818e-05
[2308,] 1.170163e-04 1.016454e-04 3.218413e-05
[2309,] 9.481427e-05 8.928122e-05 2.219578e-05
[2310,] 1.745594e-04 7.993393e-05 3.577412e-05
[2311,] 9.481427e-05 8.908895e-05 2.219238e-05
[2312,] 1.170163e-04 1.015481e-04 3.201767e-05
[2313,] 1.066560e-04 1.238109e-04 3.416199e-05
[2314,] 9.457100e-05 8.897819e-05 2.219432e-05
[2315,] 2.000970e-04 8.007231e-05 3.838655e-05
[2316,] 9.457100e-05 8.882963e-05 2.219173e-05
[2317,] 1.226184e-04 8.560620e-05 3.477290e-05
[2318,] 9.457100e-05 8.882963e-05 2.219173e-05
[2319,] 1.226184e-04 8.561720e-05 3.478146e-05
[2320,] 1.170163e-04 1.013899e-04 3.170557e-05
[2321,] 1.097074e-04 1.234328e-04 3.482595e-05
[2322,] 1.639363e-04 1.341685e-04 6.354685e-05
[2323,] 1.194564e-04 1.015738e-04 3.225280e-05
[2324,] 1.185048e-04 8.567977e-05 3.382725e-05
[2325,] 1.170163e-04 1.013340e-04 3.157579e-05
[2326,] 1.333997e-04 1.284893e-04 4.002886e-05
[2327,] 1.175987e-04 1.013175e-04 3.165505e-05
[2328,] 9.457100e-05 8.839560e-05 2.218560e-05
[2329,] 1.188484e-04 1.012719e-04 3.178523e-05
[2330,] 1.188484e-04 1.012864e-04 3.182781e-05
[2331,] 1.194564e-04 1.012864e-04 3.195218e-05
[2332,] 1.317950e-04 8.520289e-05 3.659342e-05
[2333,] 1.194564e-04 1.012864e-04 3.195218e-05
[2334,] 1.831941e-04 1.326328e-04 7.028612e-05
[2335,] 1.362257e-04 8.520289e-05 3.760132e-05
[2336,] 1.416678e-04 8.504090e-05 3.866068e-05
[2337,] 1.362257e-04 8.504090e-05 3.745037e-05
[2338,] 1.929634e-04 1.247597e-04 6.799649e-05
[2339,] 1.952395e-04 1.247597e-04 6.880302e-05
[2340,] 1.153753e-04 8.835024e-05 2.911271e-05
[2341,] 1.153753e-04 8.814885e-05 2.881142e-05
[2342,] 1.604341e-04 8.718682e-05 4.346505e-05
[2343,] 1.198916e-04 1.013924e-04 3.180071e-05
[2344,] 1.604341e-04 8.699970e-05 4.326885e-05
[2345,] 1.618412e-04 8.681488e-05 4.337136e-05
[2346,] 1.148896e-04 8.792127e-05 2.832283e-05
[2347,] 1.142136e-04 8.792127e-05 2.820676e-05
[2348,] 1.196565e-04 1.241086e-04 3.868216e-05
[2349,] 1.201621e-04 1.238828e-04 3.859082e-05
[2350,] 1.156146e-04 8.784249e-05 2.827718e-05
[2351,] 1.213850e-04 8.786748e-05 2.925961e-05
[2352,] 1.311764e-04 8.310930e-05 3.452453e-05
[2353,] 7.454039e-05 9.163072e-05 2.105359e-05
[2354,] 1.335487e-04 1.297934e-04 4.094457e-05
[2355,] 1.335193e-04 1.300632e-04 4.137204e-05
[2356,] 1.182751e-04 8.767343e-05 2.816990e-05
[2357,] 1.562836e-04 9.041255e-05 4.640057e-05
[2358,] 7.454314e-05 9.206079e-05 2.114053e-05
[2359,] 8.316960e-05 1.003282e-04 2.412465e-05
[2360,] 1.088730e-04 8.627871e-05 2.839523e-05
[2361,] 8.316960e-05 1.003762e-04 2.414839e-05
[2362,] 1.963642e-04 1.470121e-04 9.601690e-05
[2363,] 7.454182e-05 9.174355e-05 2.109806e-05
[2364,] 7.455039e-05 9.174355e-05 2.113140e-05
[2365,] 7.454039e-05 9.165570e-05 2.105637e-05
[2366,] 1.064740e-04 8.721156e-05 2.861900e-05
[2367,] 8.976399e-05 1.190726e-04 2.910269e-05
[2368,] 1.335132e-04 1.316262e-04 4.185542e-05
[2369,] 1.264596e-04 8.284658e-05 3.329445e-05
[2370,] 1.591289e-04 8.429692e-05 4.006120e-05
[2371,] 7.454039e-05 9.629285e-05 2.157083e-05
[2372,] 1.205389e-04 8.455909e-05 3.346033e-05
[2373,] 1.237087e-04 8.481331e-05 3.439928e-05
[2374,] 1.226267e-04 1.241306e-04 3.960417e-05
[2375,] 1.095613e-04 9.178835e-05 3.064927e-05
[2376,] 1.353838e-04 7.763013e-05 2.921372e-05
[2377,] 7.699572e-05 9.581461e-05 2.072351e-05
[2378,] 1.073068e-04 9.198623e-05 3.022290e-05
[2379,] 1.321961e-04 7.781111e-05 2.906898e-05
[2380,] 1.511958e-04 8.102470e-05 2.634344e-05
[2381,] 1.511958e-04 8.102470e-05 2.634344e-05
[2382,] 1.332075e-04 7.781111e-05 2.921160e-05
[2383,] 1.335468e-04 1.277659e-04 4.002592e-05
[2384,] 1.353838e-04 7.814175e-05 3.002086e-05
[2385,] 1.511958e-04 8.094804e-05 2.641226e-05
[2386,] 1.011542e-04 8.321337e-05 2.286090e-05
[2387,] 1.464227e-04 8.102470e-05 2.592860e-05
[2388,] 1.342349e-04 7.814175e-05 2.985368e-05
[2389,] 1.073068e-04 9.240915e-05 3.049704e-05
[2390,] 1.158101e-04 1.025313e-04 2.873363e-05
[2391,] 7.699572e-05 9.671725e-05 2.075080e-05
[2392,] 1.342349e-04 7.821365e-05 2.995559e-05
[2393,] 1.511958e-04 8.040008e-05 2.698119e-05
[2394,] 1.554833e-04 1.634655e-04 8.432302e-05
[2395,] 7.699572e-05 9.691035e-05 2.075707e-05
[2396,] 1.011542e-04 8.296827e-05 2.300293e-05
[2397,] 1.078570e-04 9.318556e-05 3.112838e-05
[2398,] 7.633449e-05 9.509087e-05 2.075309e-05
[2399,] 1.511958e-04 8.128093e-05 2.649717e-05
[2400,] 1.551574e-04 1.625882e-04 8.345647e-05
[2401,] 1.169488e-04 1.028998e-04 2.864667e-05
[2402,] 7.680718e-05 9.596118e-05 2.074165e-05
[2403,] 1.067655e-04 9.330214e-05 3.090417e-05
[2404,] 1.089841e-04 9.355161e-05 3.165832e-05
[2405,] 1.158101e-04 1.032143e-04 2.845125e-05
[2406,] 1.192466e-04 1.238829e-04 3.797939e-05
[2407,] 1.511958e-04 8.104524e-05 2.672178e-05
[2408,] 1.095613e-04 9.417124e-05 3.219666e-05
[2409,] 1.494712e-04 8.111628e-05 2.649757e-05
[2410,] 1.095613e-04 9.417124e-05 3.219666e-05
[2411,] 1.333100e-04 1.316713e-04 4.093835e-05
[2412,] 8.797942e-05 1.349455e-04 2.866378e-05
[2413,] 8.796523e-05 1.360017e-04 2.886227e-05
[2414,] 8.795023e-05 1.363925e-04 2.907882e-05
[2415,] 1.486467e-04 8.199794e-05 2.604047e-05
[2416,] 8.503905e-05 1.009768e-04 2.503718e-05
[2417,] 1.590277e-04 7.956910e-05 3.568292e-05
[2418,] 7.650180e-05 9.788205e-05 2.084666e-05
[2419,] 7.739664e-05 9.823587e-05 2.076700e-05
[2420,] 7.748131e-05 9.755173e-05 2.074003e-05
[2421,] 1.568393e-04 1.692542e-04 9.008115e-05
[2422,] 1.527940e-04 8.197696e-05 2.641137e-05
[2423,] 1.332953e-04 1.329887e-04 4.141869e-05
[2424,] 1.336154e-04 1.321365e-04 4.195298e-05
[2425,] 7.739664e-05 1.010599e-04 2.086766e-05
[2426,] 8.648712e-05 1.009619e-04 2.553455e-05
[2427,] 1.232912e-04 1.237156e-04 3.890036e-05
[2428,] 8.632424e-05 1.009156e-04 2.546423e-05
[2429,] 8.622872e-05 1.013085e-04 2.560500e-05
[2430,] 1.332916e-04 1.333176e-04 4.154990e-05
[2431,] 8.482120e-05 1.010568e-04 2.505556e-05
[2432,] 1.336098e-04 1.321365e-04 4.191367e-05
[2433,] 1.334920e-04 1.328331e-04 4.227512e-05
[2434,] 8.802122e-05 1.481914e-04 2.983542e-05
[2435,] 8.482120e-05 1.016112e-04 2.525775e-05
[2436,] 8.808093e-05 1.484442e-04 2.965984e-05
[2437,] 1.336071e-04 1.318207e-04 4.179990e-05
[2438,] 1.630212e-04 8.255628e-05 2.681113e-05
[2439,] 1.134632e-04 1.046986e-04 2.738843e-05
[2440,] 8.506112e-05 1.012565e-04 2.520955e-05
[2441,] 8.506112e-05 1.014149e-04 2.526854e-05
[2442,] 1.334972e-04 1.326079e-04 4.191247e-05
[2443,] 1.122079e-04 1.044345e-04 2.732204e-05
[2444,] 1.220966e-04 9.589556e-05 3.671857e-05
[2445,] 8.785903e-05 7.965983e-05 2.025296e-05
[2446,] 1.685731e-04 8.298371e-05 2.694141e-05
[2447,] 1.706869e-04 8.319567e-05 2.695853e-05
[2448,] 1.122079e-04 1.043692e-04 2.734367e-05
[2449,] 1.334972e-04 1.313596e-04 4.154412e-05
[2450,] 1.190870e-04 9.669632e-05 3.641573e-05
[2451,] 8.551816e-05 1.024944e-04 2.575970e-05
[2452,] 8.830891e-05 1.539258e-04 2.964995e-05
[2453,] 1.241280e-04 7.834888e-05 2.508635e-05
[2454,] 7.813275e-05 1.006325e-04 2.080281e-05
[2455,] 1.746423e-04 8.156569e-05 2.913904e-05
[2456,] 1.190870e-04 9.647950e-05 3.627088e-05
[2457,] 1.782165e-04 8.119432e-05 2.998860e-05
[2458,] 1.455585e-04 1.831082e-04 8.847379e-05
[2459,] 1.176496e-04 9.789984e-05 3.676537e-05
[2460,] 8.575677e-05 1.026210e-04 2.588718e-05
[2461,] 8.503557e-05 9.878615e-05 2.397264e-05
[2462,] 1.339122e-04 1.203892e-04 5.547581e-05
[2463,] 1.442573e-04 1.950399e-04 9.432331e-05
[2464,] 9.172363e-05 1.168841e-04 2.452212e-05
[2465,] 1.323167e-04 1.239665e-04 5.685439e-05
[2466,] 8.612766e-05 9.920954e-05 2.446980e-05
[2467,] 1.453958e-04 1.977563e-04 9.739709e-05
[2468,] 1.002140e-04 1.238692e-04 3.093772e-05
[2469,] 7.819632e-05 7.974773e-05 2.012055e-05
[2470,] 1.468527e-04 2.046114e-04 1.035291e-04
[2471,] 1.528546e-04 8.087227e-05 3.336832e-05
[2472,] 1.280173e-04 8.188006e-05 3.140127e-05
[2473,] 1.483060e-04 8.049618e-05 3.163247e-05
[2474,] 1.468527e-04 2.135110e-04 1.090498e-04
[2475,] 8.748738e-05 8.705308e-05 2.202920e-05
[2476,] 8.658786e-05 9.958581e-05 2.497046e-05
[2477,] 1.264831e-04 7.882862e-05 2.421697e-05
[2478,] 8.828600e-05 1.018798e-04 1.953671e-05
[2479,] 1.265587e-04 1.083913e-04 4.507800e-05
[2480,] 1.332831e-04 1.293910e-04 4.059515e-05
[2481,] 1.415011e-04 2.096658e-04 9.912961e-05
[2482,] 1.305106e-04 1.101960e-04 4.773414e-05
[2483,] 1.458537e-04 8.079186e-05 3.270193e-05
[2484,] 1.332848e-04 1.315280e-04 4.116591e-05
[2485,] 1.136196e-04 1.013413e-04 3.032217e-05
[2486,] 1.357488e-04 1.265954e-04 6.154129e-05
[2487,] 1.342615e-04 1.161607e-04 5.306207e-05
[2488,] 1.520238e-04 8.202252e-05 3.585912e-05
[2489,] 1.329758e-04 1.230947e-04 5.793242e-05
[2490,] 1.536380e-04 8.202252e-05 3.613316e-05
[2491,] 1.118141e-04 8.319735e-05 2.720966e-05
[2492,] 1.499310e-04 8.087586e-05 3.349907e-05
[2493,] 1.383482e-04 1.160081e-04 5.476118e-05
[2494,] 1.428498e-04 2.056608e-04 9.872661e-05
[2495,] 9.786488e-05 7.847614e-05 2.461990e-05
[2496,] 1.318043e-04 1.130556e-04 5.788525e-05
[2497,] 1.396683e-04 8.099179e-05 3.211889e-05
[2498,] 1.355235e-04 8.093297e-05 3.135147e-05
[2499,] 1.073857e-04 8.405137e-05 2.713628e-05
[2500,] 1.381709e-04 8.067779e-05 3.128891e-05
[2501,] 1.314617e-04 1.062697e-04 5.325746e-05
[2502,] 1.368352e-04 8.019712e-05 2.992445e-05
[2503,] 1.314617e-04 1.125939e-04 5.742384e-05
[2504,] 8.298242e-05 2.048251e-04 3.157200e-05
[2505,] 1.445323e-04 2.361758e-04 1.189562e-04
[2506,] 1.315156e-04 8.072870e-05 3.027633e-05
[2507,] 1.442532e-04 2.389012e-04 1.200532e-04
[2508,] 8.278095e-05 2.028791e-04 3.237883e-05
[2509,] 1.363311e-04 1.271760e-04 6.957195e-05
[2510,] 8.277107e-05 2.095301e-04 3.418016e-05
[2511,] 8.276298e-05 2.078055e-04 3.291390e-05
[2512,] 1.323323e-04 1.259625e-04 6.650050e-05
[2513,] 1.393725e-04 1.290954e-04 7.261648e-05
[2514,] 1.413254e-04 1.291427e-04 7.379410e-05
[2515,] 1.527047e-03 1.326745e-04 5.781063e-04
[2516,] 1.337581e-04 1.297741e-04 6.973120e-05
[2517,] 1.359967e-04 8.116413e-05 3.251189e-05
[2518,] 1.401682e-04 8.139630e-05 3.355592e-05
[2519,] 1.477739e-04 1.351358e-04 8.193994e-05
[2520,] 9.972483e-05 1.313881e-04 3.860655e-05
[2521,] 8.274693e-05 2.161285e-04 3.428772e-05
[2522,] 1.366955e-04 1.344534e-04 7.452277e-05
[2523,] 1.352123e-04 1.352010e-04 7.406098e-05
[2524,] 1.333769e-04 1.285579e-04 4.001039e-05
[2525,] 1.352123e-04 1.358905e-04 7.449753e-05
[2526,] 1.352123e-04 1.358905e-04 7.449753e-05
[2527,] 8.280338e-05 2.172086e-04 3.320815e-05
[2528,] 1.429865e-04 8.073670e-05 3.340040e-05
[2529,] 1.474602e-04 2.556424e-04 1.360103e-04
[2530,] 1.332827e-04 1.292194e-04 4.188898e-05
[2531,] 8.274286e-05 2.156174e-04 3.405059e-05
[2532,] 9.812453e-05 8.117600e-05 2.676712e-05
[2533,] 1.428520e-04 2.579655e-04 1.283353e-04
[2534,] 9.967978e-05 8.142140e-05 2.721404e-05
[2535,] 9.839076e-05 8.142140e-05 2.691549e-05
[2536,] 1.004303e-04 8.142140e-05 2.738670e-05
[2537,] 8.797474e-05 8.478175e-05 2.185169e-05
[2538,] 1.019772e-04 8.154723e-05 2.782596e-05
[2539,] 9.650972e-05 1.240404e-04 2.978721e-05
[2540,] 8.585104e-05 8.520251e-05 2.158676e-05
[2541,] 8.673450e-05 8.494056e-05 2.169788e-05
[2542,] 8.585104e-05 8.478175e-05 2.165175e-05
[2543,] 2.534669e-04 1.453172e-04 1.104029e-04
[2544,] 8.585104e-05 8.503507e-05 2.160920e-05
[2545,] 9.866821e-05 1.293924e-04 3.712027e-05
[2546,] 1.474631e-04 2.500970e-04 1.326047e-04
[2547,] 9.875088e-05 1.331090e-04 3.812675e-05
[2548,] 1.480544e-04 2.484217e-04 1.326794e-04
[2549,] 1.560587e-04 9.550897e-05 4.949218e-05
[2550,] 7.490879e-05 8.450712e-05 1.986873e-05
[2551,] 7.637509e-05 2.019998e-04 3.703309e-05
[2552,] 1.381202e-04 2.575185e-04 1.187809e-04
[2553,] 7.469053e-05 8.318262e-05 1.985176e-05
[2554,] 1.732250e-04 1.145412e-04 7.291002e-05
[2555,] 7.461216e-05 8.330728e-05 1.993112e-05
[2556,] 7.458137e-05 8.303573e-05 1.993696e-05
[2557,] 1.666231e-04 9.671795e-05 5.365524e-05
[2558,] 7.772524e-05 1.023371e-04 2.170088e-05
[2559,] 7.735258e-05 1.013731e-04 2.167907e-05
[2560,] 1.140207e-04 8.910845e-05 2.036790e-05
[2561,] 1.680359e-04 9.367962e-05 5.090480e-05
[2562,] 7.626444e-05 1.857616e-04 3.496009e-05
[2563,] 1.103345e-04 8.774119e-05 2.024742e-05
[2564,] 1.515335e-04 2.497665e-04 1.400251e-04
[2565,] 7.800355e-05 1.181893e-04 2.276055e-05
[2566,] 1.049867e-04 8.796858e-05 2.013285e-05
[2567,] 1.056988e-04 8.862470e-05 2.011881e-05
[2568,] 2.398972e-04 1.441854e-04 1.008454e-04
[2569,] 4.381076e-04 1.454026e-04 2.854323e-04
```
