## Supplementary material for "Characterization of shared and ancestry-specific signals driving complex traits using multi-ancestry fine-mapping": s2_data_1kg.pvar

```
##FILTER=<ID=PASS,Description="All filters passed">
##reference=ftp://ftp.1000genomes.ebi.ac.uk//vol1/ftp/technical/reference/phase2_reference_assembly_sequence/hs37d5.fa.gz
##contig=<ID=11,assembly=b37,length=135006516>
##ALT=<ID=CNV,Description="Copy Number Polymorphism">
##ALT=<ID=DEL,Description="Deletion">
##ALT=<ID=DUP,Description="Duplication">
##ALT=<ID=INS:ME:ALU,Description="Insertion of ALU element">
##ALT=<ID=INS:ME:LINE1,Description="Insertion of LINE1 element">
##ALT=<ID=INS:ME:SVA,Description="Insertion of SVA element">
##ALT=<ID=INS:MT,Description="Nuclear Mitochondrial Insertion">
##ALT=<ID=INV,Description="Inversion">
##ALT=<ID=CN0,Description="Copy number allele: 0 copies">
##ALT=<ID=CN1,Description="Copy number allele: 1 copy">
##ALT=<ID=CN2,Description="Copy number allele: 2 copies">
##ALT=<ID=CN3,Description="Copy number allele: 3 copies">
##ALT=<ID=CN4,Description="Copy number allele: 4 copies">
##ALT=<ID=CN5,Description="Copy number allele: 5 copies">
##ALT=<ID=CN6,Description="Copy number allele: 6 copies">
##ALT=<ID=CN7,Description="Copy number allele: 7 copies">
##ALT=<ID=CN8,Description="Copy number allele: 8 copies">
##ALT=<ID=CN9,Description="Copy number allele: 9 copies">
##ALT=<ID=CN10,Description="Copy number allele: 10 copies">
##ALT=<ID=CN11,Description="Copy number allele: 11 copies">
##ALT=<ID=CN12,Description="Copy number allele: 12 copies">
##ALT=<ID=CN13,Description="Copy number allele: 13 copies">
##ALT=<ID=CN14,Description="Copy number allele: 14 copies">
##ALT=<ID=CN15,Description="Copy number allele: 15 copies">
##ALT=<ID=CN16,Description="Copy number allele: 16 copies">
##ALT=<ID=CN17,Description="Copy number allele: 17 copies">
##ALT=<ID=CN18,Description="Copy number allele: 18 copies">
##ALT=<ID=CN19,Description="Copy number allele: 19 copies">
##ALT=<ID=CN20,Description="Copy number allele: 20 copies">
##ALT=<ID=CN21,Description="Copy number allele: 21 copies">
##ALT=<ID=CN22,Description="Copy number allele: 22 copies">
##ALT=<ID=CN23,Description="Copy number allele: 23 copies">
##ALT=<ID=CN24,Description="Copy number allele: 24 copies">
##ALT=<ID=CN25,Description="Copy number allele: 25 copies">
##ALT=<ID=CN26,Description="Copy number allele: 26 copies">
##ALT=<ID=CN27,Description="Copy number allele: 27 copies">
##ALT=<ID=CN28,Description="Copy number allele: 28 copies">
##ALT=<ID=CN29,Description="Copy number allele: 29 copies">
##ALT=<ID=CN30,Description="Copy number allele: 30 copies">
##ALT=<ID=CN31,Description="Copy number allele: 31 copies">
##ALT=<ID=CN32,Description="Copy number allele: 32 copies">
##ALT=<ID=CN33,Description="Copy number allele: 33 copies">
##ALT=<ID=CN34,Description="Copy number allele: 34 copies">
##ALT=<ID=CN35,Description="Copy number allele: 35 copies">
##ALT=<ID=CN36,Description="Copy number allele: 36 copies">
##ALT=<ID=CN37,Description="Copy number allele: 37 copies">
##ALT=<ID=CN38,Description="Copy number allele: 38 copies">
##ALT=<ID=CN39,Description="Copy number allele: 39 copies">
##ALT=<ID=CN40,Description="Copy number allele: 40 copies">
##ALT=<ID=CN41,Description="Copy number allele: 41 copies">
##ALT=<ID=CN42,Description="Copy number allele: 42 copies">
##ALT=<ID=CN43,Description="Copy number allele: 43 copies">
##ALT=<ID=CN44,Description="Copy number allele: 44 copies">
##ALT=<ID=CN45,Description="Copy number allele: 45 copies">
##ALT=<ID=CN46,Description="Copy number allele: 46 copies">
##ALT=<ID=CN47,Description="Copy number allele: 47 copies">
##ALT=<ID=CN48,Description="Copy number allele: 48 copies">
##ALT=<ID=CN49,Description="Copy number allele: 49 copies">
##ALT=<ID=CN50,Description="Copy number allele: 50 copies">
##ALT=<ID=CN51,Description="Copy number allele: 51 copies">
##ALT=<ID=CN52,Description="Copy number allele: 52 copies">
##ALT=<ID=CN53,Description="Copy number allele: 53 copies">
##ALT=<ID=CN54,Description="Copy number allele: 54 copies">
##ALT=<ID=CN55,Description="Copy number allele: 55 copies">
##ALT=<ID=CN56,Description="Copy number allele: 56 copies">
##ALT=<ID=CN57,Description="Copy number allele: 57 copies">
##ALT=<ID=CN58,Description="Copy number allele: 58 copies">
##ALT=<ID=CN59,Description="Copy number allele: 59 copies">
##ALT=<ID=CN60,Description="Copy number allele: 60 copies">
##ALT=<ID=CN61,Description="Copy number allele: 61 copies">
##ALT=<ID=CN62,Description="Copy number allele: 62 copies">
##ALT=<ID=CN63,Description="Copy number allele: 63 copies">
##ALT=<ID=CN64,Description="Copy number allele: 64 copies">
##ALT=<ID=CN65,Description="Copy number allele: 65 copies">
##ALT=<ID=CN66,Description="Copy number allele: 66 copies">
##ALT=<ID=CN67,Description="Copy number allele: 67 copies">
##ALT=<ID=CN68,Description="Copy number allele: 68 copies">
##ALT=<ID=CN69,Description="Copy number allele: 69 copies">
##ALT=<ID=CN70,Description="Copy number allele: 70 copies">
##ALT=<ID=CN71,Description="Copy number allele: 71 copies">
##ALT=<ID=CN72,Description="Copy number allele: 72 copies">
##ALT=<ID=CN73,Description="Copy number allele: 73 copies">
##ALT=<ID=CN74,Description="Copy number allele: 74 copies">
##ALT=<ID=CN75,Description="Copy number allele: 75 copies">
##ALT=<ID=CN76,Description="Copy number allele: 76 copies">
##ALT=<ID=CN77,Description="Copy number allele: 77 copies">
##ALT=<ID=CN78,Description="Copy number allele: 78 copies">
##ALT=<ID=CN79,Description="Copy number allele: 79 copies">
##ALT=<ID=CN80,Description="Copy number allele: 80 copies">
##ALT=<ID=CN81,Description="Copy number allele: 81 copies">
##ALT=<ID=CN82,Description="Copy number allele: 82 copies">
##ALT=<ID=CN83,Description="Copy number allele: 83 copies">
##ALT=<ID=CN84,Description="Copy number allele: 84 copies">
##ALT=<ID=CN85,Description="Copy number allele: 85 copies">
##ALT=<ID=CN86,Description="Copy number allele: 86 copies">
##ALT=<ID=CN87,Description="Copy number allele: 87 copies">
##ALT=<ID=CN88,Description="Copy number allele: 88 copies">
##ALT=<ID=CN89,Description="Copy number allele: 89 copies">
##ALT=<ID=CN90,Description="Copy number allele: 90 copies">
##ALT=<ID=CN91,Description="Copy number allele: 91 copies">
##ALT=<ID=CN92,Description="Copy number allele: 92 copies">
##ALT=<ID=CN93,Description="Copy number allele: 93 copies">
##ALT=<ID=CN94,Description="Copy number allele: 94 copies">
##ALT=<ID=CN95,Description="Copy number allele: 95 copies">
##ALT=<ID=CN96,Description="Copy number allele: 96 copies">
##ALT=<ID=CN97,Description="Copy number allele: 97 copies">
##ALT=<ID=CN98,Description="Copy number allele: 98 copies">
##ALT=<ID=CN99,Description="Copy number allele: 99 copies">
##ALT=<ID=CN100,Description="Copy number allele: 100 copies">
##ALT=<ID=CN101,Description="Copy number allele: 101 copies">
##ALT=<ID=CN102,Description="Copy number allele: 102 copies">
##ALT=<ID=CN103,Description="Copy number allele: 103 copies">
##ALT=<ID=CN104,Description="Copy number allele: 104 copies">
##ALT=<ID=CN105,Description="Copy number allele: 105 copies">
##ALT=<ID=CN106,Description="Copy number allele: 106 copies">
##ALT=<ID=CN107,Description="Copy number allele: 107 copies">
##ALT=<ID=CN108,Description="Copy number allele: 108 copies">
##ALT=<ID=CN109,Description="Copy number allele: 109 copies">
##ALT=<ID=CN110,Description="Copy number allele: 110 copies">
##ALT=<ID=CN111,Description="Copy number allele: 111 copies">
##ALT=<ID=CN112,Description="Copy number allele: 112 copies">
##ALT=<ID=CN113,Description="Copy number allele: 113 copies">
##ALT=<ID=CN114,Description="Copy number allele: 114 copies">
##ALT=<ID=CN115,Description="Copy number allele: 115 copies">
##ALT=<ID=CN116,Description="Copy number allele: 116 copies">
##ALT=<ID=CN117,Description="Copy number allele: 117 copies">
##ALT=<ID=CN118,Description="Copy number allele: 118 copies">
##ALT=<ID=CN119,Description="Copy number allele: 119 copies">
##ALT=<ID=CN120,Description="Copy number allele: 120 copies">
##ALT=<ID=CN121,Description="Copy number allele: 121 copies">
##ALT=<ID=CN122,Description="Copy number allele: 122 copies">
##ALT=<ID=CN123,Description="Copy number allele: 123 copies">
##ALT=<ID=CN124,Description="Copy number allele: 124 copies">
##INFO=<ID=CIEND,Number=2,Type=Integer,Description="Confidence interval around END for imprecise variants">
##INFO=<ID=CIPOS,Number=2,Type=Integer,Description="Confidence interval around POS for imprecise variants">
##INFO=<ID=CS,Number=1,Type=String,Description="Source call set.">
##INFO=<ID=END,Number=1,Type=Integer,Description="End coordinate of this variant">
##INFO=<ID=IMPRECISE,Number=0,Type=Flag,Description="Imprecise structural variation">
##INFO=<ID=MC,Number=.,Type=String,Description="Merged calls.">
##INFO=<ID=MEINFO,Number=4,Type=String,Description="Mobile element info of the form NAME,START,END<POLARITY; If there is only 5' OR 3' support for this call, will be NULL NULL for START and END">
##INFO=<ID=MEND,Number=1,Type=Integer,Description="Mitochondrial end coordinate of inserted sequence">
##INFO=<ID=MLEN,Number=1,Type=Integer,Description="Estimated length of mitochondrial insert">
##INFO=<ID=MSTART,Number=1,Type=Integer,Description="Mitochondrial start coordinate of inserted sequence">
##INFO=<ID=SVLEN,Number=.,Type=Integer,Description="SV length. It is only calculated for structural variation MEIs. For other types of SVs; one may calculate the SV length by INFO:END-START+1, or by finding the difference between lengthes of REF and ALT alleles">
##INFO=<ID=SVTYPE,Number=1,Type=String,Description="Type of structural variant">
##INFO=<ID=TSD,Number=1,Type=String,Description="Precise Target Site Duplication for bases, if unknown, value will be NULL">
##INFO=<ID=AC,Number=A,Type=Integer,Description="Total number of alternate alleles in called genotypes">
##INFO=<ID=AF,Number=A,Type=Float,Description="Estimated allele frequency in the range (0,1)">
##INFO=<ID=NS,Number=1,Type=Integer,Description="Number of samples with data">
##INFO=<ID=AN,Number=1,Type=Integer,Description="Total number of alleles in called genotypes">
##INFO=<ID=EAS_AF,Number=A,Type=Float,Description="Allele frequency in the EAS populations calculated from AC and AN, in the range (0,1)">
##INFO=<ID=EUR_AF,Number=A,Type=Float,Description="Allele frequency in the EUR populations calculated from AC and AN, in the range (0,1)">
##INFO=<ID=AFR_AF,Number=A,Type=Float,Description="Allele frequency in the AFR populations calculated from AC and AN, in the range (0,1)">
##INFO=<ID=AMR_AF,Number=A,Type=Float,Description="Allele frequency in the AMR populations calculated from AC and AN, in the range (0,1)">
##INFO=<ID=SAS_AF,Number=A,Type=Float,Description="Allele frequency in the SAS populations calculated from AC and AN, in the range (0,1)">
##INFO=<ID=DP,Number=1,Type=Integer,Description="Total read depth; only low coverage data were counted towards the DP, exome data were not used">
##INFO=<ID=AA,Number=1,Type=String,Description="Ancestral Allele. Format: AA|REF|ALT|IndelType. AA: Ancestral allele, REF:Reference Allele, ALT:Alternate Allele, IndelType:Type of Indel (REF, ALT and IndelType are only defined for indels)">
##INFO=<ID=VT,Number=.,Type=String,Description="indicates what type of variant the line represents">
##INFO=<ID=EX_TARGET,Number=0,Type=Flag,Description="indicates whether a variant is within the exon pull down target boundaries">
##INFO=<ID=MULTI_ALLELIC,Number=0,Type=Flag,Description="indicates whether a site is multi-allelic">
#CHROM	POS	ID	REF	ALT	QUAL	FILTER	INFO
11	122894748	rs7944480	T	G	100	PASS	AC=2909;AF=0.580871;AN=5008;NS=2504;DP=17563;EAS_AF=0.6349;AMR_AF=0.5937;AFR_AF=0.6271;EUR_AF=0.6431;SAS_AF=0.3896;AA=t|||;VT=SNP
11	122894817	rs73608668	G	C	100	PASS	AC=550;AF=0.109824;AN=5008;NS=2504;DP=16601;EAS_AF=0.0377;AMR_AF=0.1571;AFR_AF=0.1097;EUR_AF=0.1769;SAS_AF=0.0818;AA=G|||;VT=SNP
11	122894872	rs11218925	G	A	100	PASS	AC=1156;AF=0.230831;AN=5008;NS=2504;DP=15783;EAS_AF=0.249;AMR_AF=0.2061;AFR_AF=0.3192;EUR_AF=0.1282;SAS_AF=0.2157;AA=G|||;VT=SNP
11	122895392	rs4542425	C	T	100	PASS	AC=353;AF=0.0704872;AN=5008;NS=2504;DP=15589;EAS_AF=0.1935;AMR_AF=0.049;AFR_AF=0.0212;EUR_AF=0.0328;SAS_AF=0.0644;AA=C|||;VT=SNP
11	122896886	rs10458987	G	A	100	PASS	AC=477;AF=0.0952476;AN=5008;NS=2504;DP=20306;EAS_AF=0.2252;AMR_AF=0.1513;AFR_AF=0.0234;EUR_AF=0.0437;SAS_AF=0.0716;AA=G|||;VT=SNP
11	122896991	rs138925612	C	T	100	PASS	AC=192;AF=0.0383387;AN=5008;NS=2504;DP=17177;EAS_AF=0.122;AMR_AF=0.0317;AFR_AF=0.0008;EUR_AF=0.0119;SAS_AF=0.0348;AA=C|||;VT=SNP
11	122897040	rs11820454	G	A	100	PASS	AC=433;AF=0.0864617;AN=5008;NS=2504;DP=16822;EAS_AF=0.2688;AMR_AF=0.013;AFR_AF=0.1051;EUR_AF=0.005;SAS_AF=0.0092;AA=G|||;VT=SNP
11	122897223	rs74749324	T	A	100	PASS	AC=37;AF=0.00738818;AN=5008;NS=2504;DP=18823;EAS_AF=0.0337;AMR_AF=0;AFR_AF=0;EUR_AF=0;SAS_AF=0.0031;AA=T|||;VT=SNP
11	122897355	rs736973	T	G	100	PASS	AC=1701;AF=0.339657;AN=5008;NS=2504;DP=16012;EAS_AF=0.2718;AMR_AF=0.2608;AFR_AF=0.4614;EUR_AF=0.4324;SAS_AF=0.2055;AA=T|||;VT=SNP
11	122897818	rs12576582	A	G	100	PASS	AC=536;AF=0.107029;AN=5008;NS=2504;DP=18945;EAS_AF=0.0387;AMR_AF=0.1527;AFR_AF=0.1089;EUR_AF=0.166;SAS_AF=0.0818;AA=A|||;VT=SNP
11	122898129	rs2012271	C	T	100	PASS	AC=1488;AF=0.297125;AN=5008;NS=2504;DP=17805;EAS_AF=0.0079;AMR_AF=0.2464;AFR_AF=0.3638;EUR_AF=0.4274;SAS_AF=0.407;AA=C|||;VT=SNP
11	122898132	rs4631891	C	T	100	PASS	AC=476;AF=0.0950479;AN=5008;NS=2504;DP=17785;EAS_AF=0.2252;AMR_AF=0.1513;AFR_AF=0.0234;EUR_AF=0.0437;SAS_AF=0.0706;AA=T|||;VT=SNP
11	122898510	rs12574704	G	A	100	PASS	AC=537;AF=0.107228;AN=5008;NS=2504;DP=18343;EAS_AF=0.0377;AMR_AF=0.1527;AFR_AF=0.1089;EUR_AF=0.167;SAS_AF=0.0828;AA=G|||;VT=SNP
11	122899373	rs76379555	A	G	100	PASS	AC=190;AF=0.0379393;AN=5008;NS=2504;DP=20167;EAS_AF=0.121;AMR_AF=0.0317;AFR_AF=0.0008;EUR_AF=0.0119;SAS_AF=0.0337;AA=A|||;VT=SNP
11	122899441	rs10790553	A	G	100	PASS	AC=2271;AF=0.453474;AN=5008;NS=2504;DP=21226;EAS_AF=0.4355;AMR_AF=0.4236;AFR_AF=0.3056;EUR_AF=0.6064;SAS_AF=0.5358;AA=a|||;VT=SNP
11	122899726	rs11218926	G	A	100	PASS	AC=1387;AF=0.276957;AN=5008;NS=2504;DP=17568;EAS_AF=0.4325;AMR_AF=0.2003;AFR_AF=0.2254;EUR_AF=0.1849;SAS_AF=0.3354;AA=g|||;VT=SNP
11	122899947	rs76213259	C	T	100	PASS	AC=18;AF=0.00359425;AN=5008;NS=2504;DP=19950;EAS_AF=0.0179;AMR_AF=0;AFR_AF=0;EUR_AF=0;SAS_AF=0;AA=C|||;VT=SNP
11	122900412	rs4936766	A	G	100	PASS	AC=3194;AF=0.63778;AN=5008;NS=2504;DP=18248;EAS_AF=0.6597;AMR_AF=0.598;AFR_AF=0.652;EUR_AF=0.6551;SAS_AF=0.6063;AA=a|||;VT=SNP
11	122900937	rs6589965	A	G	100	PASS	AC=1247;AF=0.249002;AN=5008;NS=2504;DP=16864;EAS_AF=0.003;AMR_AF=0.2478;AFR_AF=0.3381;EUR_AF=0.4264;SAS_AF=0.2004;AA=A|||;VT=SNP
11	122900999	rs188526859	G	A	100	PASS	AC=7;AF=0.00139776;AN=5008;NS=2504;DP=17227;EAS_AF=0.003;AMR_AF=0.0043;AFR_AF=0;EUR_AF=0.001;SAS_AF=0;AA=G|||;VT=SNP
11	122902389	rs35076880	C	T	100	PASS	AC=1175;AF=0.234625;AN=5008;NS=2504;DP=16227;EAS_AF=0.3115;AMR_AF=0.1671;AFR_AF=0.2095;EUR_AF=0.172;SAS_AF=0.3016;AA=C|||;VT=SNP
11	122903430	rs11218928	C	T	100	PASS	AC=2281;AF=0.455471;AN=5008;NS=2504;DP=10611;EAS_AF=0.6518;AMR_AF=0.3847;AFR_AF=0.556;EUR_AF=0.2336;SAS_AF=0.3957;AA=T|||;VT=SNP
11	122903903	rs10750230	C	T	100	PASS	AC=3204;AF=0.639776;AN=5008;NS=2504;DP=11463;EAS_AF=0.6548;AMR_AF=0.6037;AFR_AF=0.6679;EUR_AF=0.6541;SAS_AF=0.5971;AA=T|||;VT=SNP
11	122904036	rs117217993	G	T	100	PASS	AC=204;AF=0.0407348;AN=5008;NS=2504;DP=17149;EAS_AF=0.131;AMR_AF=0.0317;AFR_AF=0.0008;EUR_AF=0.0119;SAS_AF=0.0378;AA=G|||;VT=SNP
11	122904264	rs11825576	C	T	100	PASS	AC=408;AF=0.0814696;AN=5008;NS=2504;DP=16208;EAS_AF=0.2569;AMR_AF=0.013;AFR_AF=0.0968;EUR_AF=0.005;SAS_AF=0.0072;AA=C|||;VT=SNP
11	122904468	rs12273037	A	T	100	PASS	AC=2695;AF=0.538139;AN=5008;NS=2504;DP=18196;EAS_AF=0.4345;AMR_AF=0.4452;AFR_AF=0.6195;EUR_AF=0.6093;SAS_AF=0.5276;AA=T|||;VT=SNP
11	122904530	rs12286407	G	T	100	PASS	AC=2699;AF=0.538938;AN=5008;NS=2504;DP=16604;EAS_AF=0.4345;AMR_AF=0.4452;AFR_AF=0.6233;EUR_AF=0.6093;SAS_AF=0.5266;AA=T|||;VT=SNP
11	122904704	rs11218930	C	T	100	PASS	AC=482;AF=0.096246;AN=5008;NS=2504;DP=17966;EAS_AF=0.2202;AMR_AF=0.1585;AFR_AF=0.028;EUR_AF=0.0437;SAS_AF=0.0706;AA=C|||;VT=SNP
11	122905055	rs11825773	G	A	100	PASS	AC=966;AF=0.192891;AN=5008;NS=2504;DP=19620;EAS_AF=0.1716;AMR_AF=0.1873;AFR_AF=0.1301;EUR_AF=0.1789;SAS_AF=0.318;AA=G|||;VT=SNP
11	122905059	rs922252	T	C	100	PASS	AC=2615;AF=0.522165;AN=5008;NS=2504;DP=19928;EAS_AF=0.4315;AMR_AF=0.4452;AFR_AF=0.5582;EUR_AF=0.6133;SAS_AF=0.5276;AA=C|||;VT=SNP
11	122905223	rs141446843	C	T	100	PASS	AC=25;AF=0.00499201;AN=5008;NS=2504;DP=21323;EAS_AF=0.0248;AMR_AF=0;AFR_AF=0;EUR_AF=0;SAS_AF=0;AA=C|||;VT=SNP
11	122905291	rs922253	G	T	100	PASS	AC=796;AF=0.158946;AN=5008;NS=2504;DP=19640;EAS_AF=0.2569;AMR_AF=0.0346;AFR_AF=0.3767;EUR_AF=0.0089;SAS_AF=0.0061;AA=G|||;VT=SNP
11	122905891	rs7952418	A	C	100	PASS	AC=795;AF=0.158746;AN=5008;NS=2504;DP=21046;EAS_AF=0.256;AMR_AF=0.0346;AFR_AF=0.3767;EUR_AF=0.0089;SAS_AF=0.0061;AA=A|||;VT=SNP
11	122905950	rs7939203	T	G	100	PASS	AC=795;AF=0.158746;AN=5008;NS=2504;DP=22719;EAS_AF=0.256;AMR_AF=0.0346;AFR_AF=0.3767;EUR_AF=0.0089;SAS_AF=0.0061;AA=G|||;VT=SNP
11	122906650	rs10892955	T	C	100	PASS	AC=795;AF=0.158746;AN=5008;NS=2504;DP=17700;EAS_AF=0.256;AMR_AF=0.0346;AFR_AF=0.3767;EUR_AF=0.0089;SAS_AF=0.0061;AA=C|||;VT=SNP
11	122906708	rs11218932	C	T	100	PASS	AC=235;AF=0.0469249;AN=5008;NS=2504;DP=18073;EAS_AF=0.1677;AMR_AF=0.0908;AFR_AF=0.0008;EUR_AF=0.001;SAS_AF=0.001;AA=C|||;VT=SNP
11	122906753	rs10892956	C	T	100	PASS	AC=797;AF=0.159145;AN=5008;NS=2504;DP=18066;EAS_AF=0.2579;AMR_AF=0.0346;AFR_AF=0.3767;EUR_AF=0.0089;SAS_AF=0.0061;AA=C|||;VT=SNP
11	122906809	rs60576349	G	T	100	PASS	AC=967;AF=0.193091;AN=5008;NS=2504;DP=18853;EAS_AF=0.1716;AMR_AF=0.1873;AFR_AF=0.1301;EUR_AF=0.1789;SAS_AF=0.319;AA=G|||;VT=SNP
11	122906847	rs57088882	C	T	100	PASS	AC=967;AF=0.193091;AN=5008;NS=2504;DP=20089;EAS_AF=0.1716;AMR_AF=0.1873;AFR_AF=0.1301;EUR_AF=0.1789;SAS_AF=0.319;AA=C|||;VT=SNP
11	122906896	rs11218933	G	T	100	PASS	AC=797;AF=0.159145;AN=5008;NS=2504;DP=19108;EAS_AF=0.256;AMR_AF=0.0346;AFR_AF=0.3767;EUR_AF=0.0109;SAS_AF=0.0061;AA=G|||;VT=SNP
11	122907049	rs111595802	A	G	100	PASS	AC=795;AF=0.158746;AN=5008;NS=2504;DP=16655;EAS_AF=0.256;AMR_AF=0.0346;AFR_AF=0.3767;EUR_AF=0.0089;SAS_AF=0.0061;AA=G|||;VT=SNP
11	122907269	rs113186636	C	T	100	PASS	AC=795;AF=0.158746;AN=5008;NS=2504;DP=14856;EAS_AF=0.256;AMR_AF=0.0346;AFR_AF=0.3767;EUR_AF=0.0089;SAS_AF=0.0061;AA=T|||;VT=SNP
11	122907428	rs148452394	G	A	100	PASS	AC=404;AF=0.0806709;AN=5008;NS=2504;DP=16287;EAS_AF=0.256;AMR_AF=0.013;AFR_AF=0.0946;EUR_AF=0.006;SAS_AF=0.0061;AA=G|||;VT=SNP
11	122907488	rs12288965	T	C	100	PASS	AC=795;AF=0.158746;AN=5008;NS=2504;DP=16730;EAS_AF=0.256;AMR_AF=0.0346;AFR_AF=0.3767;EUR_AF=0.0089;SAS_AF=0.0061;AA=C|||;VT=SNP
11	122907579	rs117467034	A	C	100	PASS	AC=202;AF=0.0403355;AN=5008;NS=2504;DP=18258;EAS_AF=0.13;AMR_AF=0.0317;AFR_AF=0.0008;EUR_AF=0.0119;SAS_AF=0.0368;AA=A|||;VT=SNP
11	122907687	rs12282109	C	T	100	PASS	AC=796;AF=0.158946;AN=5008;NS=2504;DP=20162;EAS_AF=0.256;AMR_AF=0.0346;AFR_AF=0.3775;EUR_AF=0.0089;SAS_AF=0.0061;AA=C|||;VT=SNP
11	122907861	rs12289206	T	C	100	PASS	AC=796;AF=0.158946;AN=5008;NS=2504;DP=17152;EAS_AF=0.256;AMR_AF=0.0346;AFR_AF=0.3775;EUR_AF=0.0089;SAS_AF=0.0061;AA=C|||;VT=SNP
11	122907871	rs58822282	G	A	100	PASS	AC=403;AF=0.0804712;AN=5008;NS=2504;DP=16350;EAS_AF=0.256;AMR_AF=0.013;AFR_AF=0.0946;EUR_AF=0.005;SAS_AF=0.0061;AA=G|||;VT=SNP
11	122907942	rs10892957	T	C	100	PASS	AC=2704;AF=0.539936;AN=5008;NS=2504;DP=16066;EAS_AF=0.4306;AMR_AF=0.4467;AFR_AF=0.6263;EUR_AF=0.6123;SAS_AF=0.5276;AA=C|||;VT=SNP
11	122908373	rs4323879	A	G	100	PASS	AC=1902;AF=0.379792;AN=5008;NS=2504;DP=16957;EAS_AF=0.1746;AMR_AF=0.4121;AFR_AF=0.2458;EUR_AF=0.6044;SAS_AF=0.5184;AA=A|||;VT=SNP
11	122908460	rs11218934	A	G	100	PASS	AC=795;AF=0.158746;AN=5008;NS=2504;DP=17136;EAS_AF=0.256;AMR_AF=0.0346;AFR_AF=0.3767;EUR_AF=0.0089;SAS_AF=0.0061;AA=a|||;VT=SNP
11	122908557	rs143765705	G	T	100	PASS	AC=32;AF=0.00638978;AN=5008;NS=2504;DP=17527;EAS_AF=0.0317;AMR_AF=0;AFR_AF=0;EUR_AF=0;SAS_AF=0;AA=G|||;VT=SNP
11	122908588	rs11218935	T	A	100	PASS	AC=795;AF=0.158746;AN=5008;NS=2504;DP=15805;EAS_AF=0.256;AMR_AF=0.0346;AFR_AF=0.3767;EUR_AF=0.0089;SAS_AF=0.0061;AA=A|||;VT=SNP
11	122908621	rs12788858	A	G	100	PASS	AC=1441;AF=0.28774;AN=5008;NS=2504;DP=13815;EAS_AF=0.2639;AMR_AF=0.2262;AFR_AF=0.3464;EUR_AF=0.3787;SAS_AF=0.183;AA=A|||;VT=SNP
11	122908683	rs74329579	C	G	100	PASS	AC=404;AF=0.0806709;AN=5008;NS=2504;DP=10294;EAS_AF=0.256;AMR_AF=0.013;AFR_AF=0.0953;EUR_AF=0.005;SAS_AF=0.0061;AA=C|||;VT=SNP
11	122908760	rs7943107	C	T	100	PASS	AC=403;AF=0.0804712;AN=5008;NS=2504;DP=13956;EAS_AF=0.256;AMR_AF=0.013;AFR_AF=0.0946;EUR_AF=0.005;SAS_AF=0.0061;AA=C|||;VT=SNP
11	122908834	rs7943123	A	T	100	PASS	AC=795;AF=0.158746;AN=5008;NS=2504;DP=12659;EAS_AF=0.256;AMR_AF=0.0346;AFR_AF=0.3767;EUR_AF=0.0089;SAS_AF=0.0061;AA=A|||;VT=SNP
11	122909276	rs115390033	A	G	100	PASS	AC=428;AF=0.0854633;AN=5008;NS=2504;DP=15809;EAS_AF=0.256;AMR_AF=0.013;AFR_AF=0.1135;EUR_AF=0.005;SAS_AF=0.0061;AA=G|||;VT=SNP
11	122909311	rs74939851	C	T	100	PASS	AC=430;AF=0.0858626;AN=5008;NS=2504;DP=17738;EAS_AF=0.256;AMR_AF=0.013;AFR_AF=0.115;EUR_AF=0.005;SAS_AF=0.0061;AA=C|||;VT=SNP
11	122909635	rs12420012	C	T	100	PASS	AC=464;AF=0.0926518;AN=5008;NS=2504;DP=18547;EAS_AF=0.2579;AMR_AF=0.0144;AFR_AF=0.1384;EUR_AF=0.005;SAS_AF=0.0061;AA=C|||;VT=SNP
11	122909777	rs12420026	C	T	100	PASS	AC=769;AF=0.153554;AN=5008;NS=2504;DP=20743;EAS_AF=0.256;AMR_AF=0.0346;AFR_AF=0.357;EUR_AF=0.0089;SAS_AF=0.0061;AA=T|||;VT=SNP
11	122909789	rs3892259	A	G	100	PASS	AC=904;AF=0.180511;AN=5008;NS=2504;DP=20582;EAS_AF=0.003;AMR_AF=0.2392;AFR_AF=0.0552;EUR_AF=0.4493;SAS_AF=0.2147;AA=A|||;VT=SNP
11	122909950	rs7126108	C	T	100	PASS	AC=1046;AF=0.208866;AN=5008;NS=2504;DP=20668;EAS_AF=0.1935;AMR_AF=0.2161;AFR_AF=0.4123;EUR_AF=0.0636;SAS_AF=0.0941;AA=C|||;VT=SNP
11	122910307	rs7126682	G	A	100	PASS	AC=700;AF=0.139776;AN=5008;NS=2504;DP=12386;EAS_AF=0.1131;AMR_AF=0.1729;AFR_AF=0.2723;EUR_AF=0.0408;SAS_AF=0.0665;AA=G|||;VT=SNP
11	122910392	rs11218936	G	A	100	PASS	AC=923;AF=0.184305;AN=5008;NS=2504;DP=19175;EAS_AF=0.002;AMR_AF=0.2478;AFR_AF=0.0681;EUR_AF=0.4463;SAS_AF=0.2147;AA=G|||;VT=SNP
11	122911091	rs11605702	G	T	100	PASS	AC=1227;AF=0.245008;AN=5008;NS=2504;DP=14743;EAS_AF=0.0794;AMR_AF=0.1801;AFR_AF=0.407;EUR_AF=0.169;SAS_AF=0.3211;AA=G|||;VT=SNP
11	122911172	rs117049730	G	A	100	PASS	AC=51;AF=0.0101837;AN=5008;NS=2504;DP=13052;EAS_AF=0.0317;AMR_AF=0.0259;AFR_AF=0;EUR_AF=0.001;SAS_AF=0;AA=G|||;VT=SNP
11	122911532	rs12574868	A	G	100	PASS	AC=1246;AF=0.248802;AN=5008;NS=2504;DP=13193;EAS_AF=0.0794;AMR_AF=0.1787;AFR_AF=0.4123;EUR_AF=0.17;SAS_AF=0.3333;AA=A|||;VT=SNP
11	122911703	rs12573932	T	C	100	PASS	AC=1267;AF=0.252995;AN=5008;NS=2504;DP=14200;EAS_AF=0.0804;AMR_AF=0.1787;AFR_AF=0.4274;EUR_AF=0.17;SAS_AF=0.3333;AA=C|||;VT=SNP
11	122911915	rs11826861	G	A	100	PASS	AC=1246;AF=0.248802;AN=5008;NS=2504;DP=15474;EAS_AF=0.0804;AMR_AF=0.183;AFR_AF=0.41;EUR_AF=0.169;SAS_AF=0.3333;AA=g|||;VT=SNP
11	122911997	rs112650695	T	C	100	PASS	AC=1256;AF=0.250799;AN=5008;NS=2504;DP=14243;EAS_AF=0.0764;AMR_AF=0.1772;AFR_AF=0.4266;EUR_AF=0.168;SAS_AF=0.3303;AA=C|||;VT=SNP
11	122912010	rs113830786	T	C	100	PASS	AC=1256;AF=0.250799;AN=5008;NS=2504;DP=13665;EAS_AF=0.0764;AMR_AF=0.1772;AFR_AF=0.4266;EUR_AF=0.168;SAS_AF=0.3303;AA=C|||;VT=SNP
11	122912408	rs9665920	T	C	100	PASS	AC=1264;AF=0.252396;AN=5008;NS=2504;DP=18823;EAS_AF=0.0804;AMR_AF=0.1787;AFR_AF=0.4259;EUR_AF=0.169;SAS_AF=0.3333;AA=T|||;VT=SNP
11	122912990	rs7931114	C	T	100	PASS	AC=1261;AF=0.251797;AN=5008;NS=2504;DP=12328;EAS_AF=0.0804;AMR_AF=0.1801;AFR_AF=0.4251;EUR_AF=0.169;SAS_AF=0.3303;AA=C|||;VT=SNP
11	122914324	rs60405069	G	C	100	PASS	AC=1230;AF=0.245607;AN=5008;NS=2504;DP=16887;EAS_AF=0.0794;AMR_AF=0.1729;AFR_AF=0.4327;EUR_AF=0.1581;SAS_AF=0.3057;AA=G|||;VT=SNP
11	122914772	rs73608698	G	A	100	PASS	AC=597;AF=0.119209;AN=5008;NS=2504;DP=12175;EAS_AF=0.0645;AMR_AF=0.1383;AFR_AF=0.1558;EUR_AF=0.1372;SAS_AF=0.0941;AA=C|||;VT=SNP
11	122915426	rs73608699	C	T	100	PASS	AC=1185;AF=0.236621;AN=5008;NS=2504;DP=22722;EAS_AF=0.0794;AMR_AF=0.1729;AFR_AF=0.4017;EUR_AF=0.1581;SAS_AF=0.3016;AA=C|||;VT=SNP
11	122916430	rs10160839	T	C	100	PASS	AC=4746;AF=0.947684;AN=5008;NS=2504;DP=13961;EAS_AF=0.8284;AMR_AF=0.9597;AFR_AF=0.9985;EUR_AF=0.9771;SAS_AF=0.9632;AA=C|||;VT=SNP
11	122916857	rs9704283	A	C	100	PASS	AC=425;AF=0.0848642;AN=5008;NS=2504;DP=16891;EAS_AF=0.125;AMR_AF=0.1455;AFR_AF=0.0772;EUR_AF=0.0427;SAS_AF=0.0542;AA=A|||;VT=SNP
11	122917768	rs11600486	T	A	100	PASS	AC=1177;AF=0.235024;AN=5008;NS=2504;DP=20578;EAS_AF=0.0794;AMR_AF=0.1744;AFR_AF=0.4032;EUR_AF=0.1581;SAS_AF=0.2904;AA=T|||;VT=SNP
11	122917955	rs11600517	T	C	100	PASS	AC=1223;AF=0.244209;AN=5008;NS=2504;DP=19809;EAS_AF=0.0804;AMR_AF=0.1744;AFR_AF=0.4342;EUR_AF=0.1581;SAS_AF=0.2945;AA=C|||;VT=SNP
11	122918159	rs4936767	A	G	100	PASS	AC=2166;AF=0.432508;AN=5008;NS=2504;DP=18543;EAS_AF=0.5565;AMR_AF=0.3617;AFR_AF=0.5703;EUR_AF=0.2187;SAS_AF=0.3885;AA=G|||;VT=SNP
11	122919030	rs77274954	A	C	100	PASS	AC=696;AF=0.138978;AN=5008;NS=2504;DP=17836;EAS_AF=0.3085;AMR_AF=0.1499;AFR_AF=0.1293;EUR_AF=0.0517;SAS_AF=0.0593;AA=a|||;VT=SNP
11	122919222	rs116852495	C	T	100	PASS	AC=236;AF=0.0471246;AN=5008;NS=2504;DP=20752;EAS_AF=0.1627;AMR_AF=0.036;AFR_AF=0.0008;EUR_AF=0.0119;SAS_AF=0.0348;AA=C|||;VT=SNP
11	122919272	rs73610509	G	A	100	PASS	AC=1200;AF=0.239617;AN=5008;NS=2504;DP=18888;EAS_AF=0.0823;AMR_AF=0.1758;AFR_AF=0.4183;EUR_AF=0.1571;SAS_AF=0.2904;AA=G|||;VT=SNP
11	122919988	rs111706621	C	T	100	PASS	AC=693;AF=0.138379;AN=5008;NS=2504;DP=15098;EAS_AF=0.3065;AMR_AF=0.1484;AFR_AF=0.1293;EUR_AF=0.0517;SAS_AF=0.0593;AA=C|||;VT=SNP
11	122920073	rs73610510	C	T	100	PASS	AC=1204;AF=0.240415;AN=5008;NS=2504;DP=13601;EAS_AF=0.0823;AMR_AF=0.1772;AFR_AF=0.4183;EUR_AF=0.16;SAS_AF=0.2904;AA=C|||;VT=SNP
11	122920415	rs116365065	G	A	100	PASS	AC=388;AF=0.077476;AN=5008;NS=2504;DP=13491;EAS_AF=0.0159;AMR_AF=0.0245;AFR_AF=0.1089;EUR_AF=0.0189;SAS_AF=0.1963;AA=g|||;VT=SNP
11	122920990	rs7941944	C	T	100	PASS	AC=381;AF=0.0760783;AN=5008;NS=2504;DP=21008;EAS_AF=0.0159;AMR_AF=0.0245;AFR_AF=0.1036;EUR_AF=0.0189;SAS_AF=0.1963;AA=c|||;VT=SNP
11	122921103	rs7942063	C	T	100	PASS	AC=1208;AF=0.241214;AN=5008;NS=2504;DP=19370;EAS_AF=0.0813;AMR_AF=0.1772;AFR_AF=0.4228;EUR_AF=0.159;SAS_AF=0.2904;AA=t|||;VT=SNP
11	122921167	rs7942164	C	A	100	PASS	AC=1207;AF=0.241014;AN=5008;NS=2504;DP=16557;EAS_AF=0.0813;AMR_AF=0.1772;AFR_AF=0.4221;EUR_AF=0.159;SAS_AF=0.2904;AA=g|||;VT=SNP
11	122921784	rs530260798	T	C	100	PASS	AC=42;AF=0.00838658;AN=5008;NS=2504;DP=18951;EAS_AF=0.0327;AMR_AF=0.0115;AFR_AF=0;EUR_AF=0;SAS_AF=0.001;AA=t|||;VT=SNP
11	122922076	rs17127018	T	A	100	PASS	AC=227;AF=0.0453275;AN=5008;NS=2504;DP=17180;EAS_AF=0.0159;AMR_AF=0;AFR_AF=0.025;EUR_AF=0;SAS_AF=0.182;AA=T|||;VT=SNP
11	122923059	rs7128812	A	G	100	PASS	AC=1208;AF=0.241214;AN=5008;NS=2504;DP=15805;EAS_AF=0.0813;AMR_AF=0.1772;AFR_AF=0.4228;EUR_AF=0.159;SAS_AF=0.2904;AA=G|||;VT=SNP
11	122923110	rs7128932	C	T	100	PASS	AC=1207;AF=0.241014;AN=5008;NS=2504;DP=16952;EAS_AF=0.0813;AMR_AF=0.1772;AFR_AF=0.4221;EUR_AF=0.159;SAS_AF=0.2904;AA=C|||;VT=SNP
11	122923421	rs7102045	C	T	100	PASS	AC=1141;AF=0.227835;AN=5008;NS=2504;DP=18298;EAS_AF=0.0813;AMR_AF=0.1758;AFR_AF=0.3729;EUR_AF=0.159;SAS_AF=0.2904;AA=-|||;VT=SNP
11	122923456	rs79846733	G	A	100	PASS	AC=236;AF=0.0471246;AN=5008;NS=2504;DP=18680;EAS_AF=0.1617;AMR_AF=0.036;AFR_AF=0.0015;EUR_AF=0.0119;SAS_AF=0.0348;AA=G|||;VT=SNP
11	122923766	rs56131320	C	T	100	PASS	AC=1207;AF=0.241014;AN=5008;NS=2504;DP=10530;EAS_AF=0.0813;AMR_AF=0.1772;AFR_AF=0.4221;EUR_AF=0.159;SAS_AF=0.2904;AA=C|||;VT=SNP
11	122924394	rs77426690	G	A	100	PASS	AC=388;AF=0.077476;AN=5008;NS=2504;DP=20767;EAS_AF=0.0159;AMR_AF=0.0245;AFR_AF=0.1089;EUR_AF=0.0189;SAS_AF=0.1963;AA=G|||;VT=SNP
11	122925434	rs61158837	T	C	100	PASS	AC=261;AF=0.0521166;AN=5008;NS=2504;DP=17890;EAS_AF=0.1815;AMR_AF=0.0043;AFR_AF=0.0522;EUR_AF=0.001;SAS_AF=0.0051;AA=T|||;VT=SNP
11	122925552	rs60659602	A	G	100	PASS	AC=261;AF=0.0521166;AN=5008;NS=2504;DP=14616;EAS_AF=0.1815;AMR_AF=0.0043;AFR_AF=0.0522;EUR_AF=0.001;SAS_AF=0.0051;AA=A|||;VT=SNP
11	122925616	rs139918207	G	A	100	PASS	AC=239;AF=0.0477236;AN=5008;NS=2504;DP=13584;EAS_AF=0.1617;AMR_AF=0.0375;AFR_AF=0.003;EUR_AF=0.0119;SAS_AF=0.0348;AA=G|||;VT=SNP
11	122926127	rs7111590	C	G	100	PASS	AC=1202;AF=0.240016;AN=5008;NS=2504;DP=20440;EAS_AF=0.0813;AMR_AF=0.1772;AFR_AF=0.4183;EUR_AF=0.159;SAS_AF=0.2904;AA=G|||;VT=SNP
11	122926146	rs7111598	C	T	100	PASS	AC=1202;AF=0.240016;AN=5008;NS=2504;DP=21509;EAS_AF=0.0813;AMR_AF=0.1772;AFR_AF=0.4183;EUR_AF=0.159;SAS_AF=0.2904;AA=c|||;VT=SNP
11	122926165	rs12418736	C	T	100	PASS	AC=239;AF=0.0477236;AN=5008;NS=2504;DP=21892;EAS_AF=0.1617;AMR_AF=0.0375;AFR_AF=0.003;EUR_AF=0.0119;SAS_AF=0.0348;AA=C|||;VT=SNP
11	122926473	rs7122466	A	G	100	PASS	AC=3265;AF=0.651957;AN=5008;NS=2504;DP=17811;EAS_AF=0.5585;AMR_AF=0.6167;AFR_AF=0.7988;EUR_AF=0.6382;SAS_AF=0.589;AA=G|||;VT=SNP
11	122926664	rs1841580	G	A	100	PASS	AC=1202;AF=0.240016;AN=5008;NS=2504;DP=19209;EAS_AF=0.0813;AMR_AF=0.1772;AFR_AF=0.4183;EUR_AF=0.159;SAS_AF=0.2904;AA=A|||;VT=SNP
11	122926844	rs1461495	T	C	100	PASS	AC=1202;AF=0.240016;AN=5008;NS=2504;DP=20177;EAS_AF=0.0813;AMR_AF=0.1772;AFR_AF=0.4183;EUR_AF=0.159;SAS_AF=0.2904;AA=T|||;VT=SNP
11	122926945	rs7123232	C	T	100	PASS	AC=1203;AF=0.240216;AN=5008;NS=2504;DP=20050;EAS_AF=0.0813;AMR_AF=0.1772;AFR_AF=0.4191;EUR_AF=0.159;SAS_AF=0.2904;AA=C|||;VT=SNP
11	122927207	rs114923478	C	T	100	PASS	AC=261;AF=0.0521166;AN=5008;NS=2504;DP=21290;EAS_AF=0.1815;AMR_AF=0.0043;AFR_AF=0.0522;EUR_AF=0.001;SAS_AF=0.0051;AA=c|||;VT=SNP
11	122927238	rs7109336	T	C	100	PASS	AC=1228;AF=0.245208;AN=5008;NS=2504;DP=18254;EAS_AF=0.0813;AMR_AF=0.1787;AFR_AF=0.4342;EUR_AF=0.159;SAS_AF=0.2945;AA=C|||;VT=SNP
11	122927239	rs75927620	C	A	100	PASS	AC=693;AF=0.138379;AN=5008;NS=2504;DP=18375;EAS_AF=0.3075;AMR_AF=0.1484;AFR_AF=0.1286;EUR_AF=0.0517;SAS_AF=0.0593;AA=C|||;VT=SNP
11	122927254	rs115026276	G	A	100	PASS	AC=381;AF=0.0760783;AN=5008;NS=2504;DP=18500;EAS_AF=0.0159;AMR_AF=0.0259;AFR_AF=0.1029;EUR_AF=0.0189;SAS_AF=0.1963;AA=G|||;VT=SNP
11	122927263	rs7109348	T	C	100	PASS	AC=1203;AF=0.240216;AN=5008;NS=2504;DP=18536;EAS_AF=0.0813;AMR_AF=0.1787;AFR_AF=0.4183;EUR_AF=0.159;SAS_AF=0.2904;AA=C|||;VT=SNP
11	122928116	rs7949127	G	A	100	PASS	AC=1204;AF=0.240415;AN=5008;NS=2504;DP=19330;EAS_AF=0.0813;AMR_AF=0.1772;AFR_AF=0.4198;EUR_AF=0.159;SAS_AF=0.2904;AA=G|||;VT=SNP
11	122928126	rs7949220	G	T	100	PASS	AC=1202;AF=0.240016;AN=5008;NS=2504;DP=19380;EAS_AF=0.0813;AMR_AF=0.1772;AFR_AF=0.4183;EUR_AF=0.159;SAS_AF=0.2904;AA=G|||;VT=SNP
11	122928175	rs7948948	A	G	100	PASS	AC=1215;AF=0.242612;AN=5008;NS=2504;DP=20698;EAS_AF=0.0813;AMR_AF=0.1744;AFR_AF=0.4266;EUR_AF=0.159;SAS_AF=0.2945;AA=G|||;VT=SNP
11	122928622	rs4802	A	G	100	PASS	AC=2165;AF=0.432308;AN=5008;NS=2504;DP=20850;EAS_AF=0.5506;AMR_AF=0.3631;AFR_AF=0.5703;EUR_AF=0.2227;SAS_AF=0.3885;AA=G|||;VT=SNP;EX_TARGET
11	122928634	rs3763897	A	T	100	PASS	AC=236;AF=0.0471246;AN=5008;NS=2504;DP=20644;EAS_AF=0.1627;AMR_AF=0.036;AFR_AF=0.0008;EUR_AF=0.0119;SAS_AF=0.0348;AA=A|||;VT=SNP;EX_TARGET
11	122928875	rs4936770	C	T	100	PASS	AC=2164;AF=0.432109;AN=5008;NS=2504;DP=17744;EAS_AF=0.5516;AMR_AF=0.3631;AFR_AF=0.5688;EUR_AF=0.2227;SAS_AF=0.3885;AA=T|||;VT=SNP
11	122929407	rs1064585	T	G	100	PASS	AC=1216;AF=0.242812;AN=5008;NS=2504;DP=23611;EAS_AF=0.0813;AMR_AF=0.1758;AFR_AF=0.4289;EUR_AF=0.159;SAS_AF=0.2914;AA=G|||;VT=SNP;EX_TARGET
11	122929624	rs1461496	A	G	100	PASS	AC=3493;AF=0.697484;AN=5008;NS=2504;DP=24112;EAS_AF=0.5605;AMR_AF=0.634;AFR_AF=0.9592;EUR_AF=0.6402;SAS_AF=0.589;AA=G|||;VT=SNP
11	122931154	rs56828988	G	A	100	PASS	AC=241;AF=0.048123;AN=5008;NS=2504;DP=18083;EAS_AF=0.1677;AMR_AF=0.036;AFR_AF=0.0008;EUR_AF=0.0119;SAS_AF=0.0348;AA=G|||;VT=SNP
11	122931213	rs1461497	C	T	100	PASS	AC=1207;AF=0.241014;AN=5008;NS=2504;DP=16958;EAS_AF=0.0813;AMR_AF=0.1772;AFR_AF=0.4221;EUR_AF=0.159;SAS_AF=0.2904;AA=C|||;VT=SNP
11	122931570	rs60104917	A	G	100	PASS	AC=262;AF=0.0523163;AN=5008;NS=2504;DP=20408;EAS_AF=0.1815;AMR_AF=0.0043;AFR_AF=0.0522;EUR_AF=0.001;SAS_AF=0.0061;AA=A|||;VT=SNP
11	122931625	rs41361350	G	A	100	PASS	AC=1207;AF=0.241014;AN=5008;NS=2504;DP=21175;EAS_AF=0.0813;AMR_AF=0.1772;AFR_AF=0.4221;EUR_AF=0.159;SAS_AF=0.2904;AA=G|||;VT=SNP
11	122932123	rs10892958	C	G	100	PASS	AC=1738;AF=0.347045;AN=5008;NS=2504;DP=19683;EAS_AF=0.4306;AMR_AF=0.219;AFR_AF=0.4932;EUR_AF=0.172;SAS_AF=0.3344;AA=G|||;VT=SNP
11	122932178	rs11823704	C	A	100	PASS	AC=261;AF=0.0521166;AN=5008;NS=2504;DP=17804;EAS_AF=0.1815;AMR_AF=0.0043;AFR_AF=0.0522;EUR_AF=0.001;SAS_AF=0.0051;AA=G|||;VT=SNP
11	122932182	rs41302367	G	A	100	PASS	AC=577;AF=0.115216;AN=5008;NS=2504;DP=17577;EAS_AF=0.0159;AMR_AF=0.0216;AFR_AF=0.2648;EUR_AF=0.004;SAS_AF=0.1963;AA=G|||;VT=SNP
11	122932365	rs4935825	A	C	100	PASS	AC=864;AF=0.172524;AN=5008;NS=2504;DP=15891;EAS_AF=0.0069;AMR_AF=0.2378;AFR_AF=0.0582;EUR_AF=0.4165;SAS_AF=0.2004;AA=A|||;VT=SNP
11	122932409	rs11218941	A	G	100	PASS	AC=1742;AF=0.347843;AN=5008;NS=2504;DP=16414;EAS_AF=0.4306;AMR_AF=0.2176;AFR_AF=0.497;EUR_AF=0.172;SAS_AF=0.3344;AA=G|||;VT=SNP
11	122932430	rs72488031	G	C	100	PASS	AC=432;AF=0.086262;AN=5008;NS=2504;DP=15881;EAS_AF=0.126;AMR_AF=0.1427;AFR_AF=0.0772;EUR_AF=0.0507;SAS_AF=0.0542;AA=G|||;VT=SNP
11	122932524	rs79563213	G	C	100	PASS	AC=796;AF=0.158946;AN=5008;NS=2504;DP=13297;EAS_AF=0.1974;AMR_AF=0.036;AFR_AF=0.267;EUR_AF=0.0219;SAS_AF=0.2014;AA=G|||;VT=SNP
11	122932636	rs75882958	T	C	100	PASS	AC=611;AF=0.122005;AN=5008;NS=2504;DP=13159;EAS_AF=0.0159;AMR_AF=0.0375;AFR_AF=0.2663;EUR_AF=0.0209;SAS_AF=0.2004;AA=C|||;VT=SNP
11	122932776	rs2276074	G	C	100	PASS	AC=1139;AF=0.227436;AN=5008;NS=2504;DP=12333;EAS_AF=0.3651;AMR_AF=0.0764;AFR_AF=0.3389;EUR_AF=0.0348;SAS_AF=0.2403;AA=C|||;VT=SNP
11	122932777	rs1136141	G	A	100	PASS	AC=600;AF=0.119808;AN=5008;NS=2504;DP=12277;EAS_AF=0.0655;AMR_AF=0.1383;AFR_AF=0.1558;EUR_AF=0.1392;SAS_AF=0.0941;AA=G|||;VT=SNP
11	122932802	rs2276075	G	A	100	PASS	AC=433;AF=0.0864617;AN=5008;NS=2504;DP=12975;EAS_AF=0.126;AMR_AF=0.1441;AFR_AF=0.0772;EUR_AF=0.0507;SAS_AF=0.0542;AA=G|||;VT=SNP
11	122932817	rs2276077	C	T	100	PASS	AC=432;AF=0.086262;AN=5008;NS=2504;DP=13738;EAS_AF=0.126;AMR_AF=0.1441;AFR_AF=0.0764;EUR_AF=0.0507;SAS_AF=0.0542;AA=C|||;VT=SNP
11	122933132	rs2236658	T	C	100	PASS	AC=1141;AF=0.227835;AN=5008;NS=2504;DP=10830;EAS_AF=0.3661;AMR_AF=0.0764;AFR_AF=0.3404;EUR_AF=0.0338;SAS_AF=0.2403;AA=C|||;VT=SNP
11	122933181	rs2236659	A	G	100	PASS	AC=838;AF=0.167332;AN=5008;NS=2504;DP=11447;EAS_AF=0.1825;AMR_AF=0.072;AFR_AF=0.261;EUR_AF=0.0328;SAS_AF=0.2311;AA=G|||;VT=SNP
11	122933231	rs80291945	G	A	100	PASS	AC=597;AF=0.119209;AN=5008;NS=2504;DP=12440;EAS_AF=0.0149;AMR_AF=0.036;AFR_AF=0.2602;EUR_AF=0.0209;SAS_AF=0.1963;AA=G|||;VT=SNP
11	122933527	rs2236660	A	G	100	PASS	AC=839;AF=0.167532;AN=5008;NS=2504;DP=13156;EAS_AF=0.1825;AMR_AF=0.072;AFR_AF=0.261;EUR_AF=0.0328;SAS_AF=0.2321;AA=G|||;VT=SNP
11	122934736	rs11218943	A	G	100	PASS	AC=241;AF=0.048123;AN=5008;NS=2504;DP=18424;EAS_AF=0.1677;AMR_AF=0.036;AFR_AF=0.0008;EUR_AF=0.0119;SAS_AF=0.0348;AA=A|||;VT=SNP
11	122935087	rs2276078	A	G	100	PASS	AC=271;AF=0.0541134;AN=5008;NS=2504;DP=18343;EAS_AF=0.1835;AMR_AF=0.0043;AFR_AF=0.0582;EUR_AF=0.001;SAS_AF=0.0051;AA=A|||;VT=SNP
11	122935517	rs12225163	C	G	100	PASS	AC=240;AF=0.0479233;AN=5008;NS=2504;DP=16848;EAS_AF=0.1667;AMR_AF=0.036;AFR_AF=0.0008;EUR_AF=0.0119;SAS_AF=0.0348;AA=C|||;VT=SNP
11	122935866	rs112744581	C	T	100	PASS	AC=444;AF=0.0886581;AN=5008;NS=2504;DP=15686;EAS_AF=0.128;AMR_AF=0.1455;AFR_AF=0.084;EUR_AF=0.0487;SAS_AF=0.0552;AA=C|||;VT=SNP
11	122935892	rs112666455	C	T	100	PASS	AC=511;AF=0.102037;AN=5008;NS=2504;DP=15603;EAS_AF=0.3502;AMR_AF=0.0403;AFR_AF=0.059;EUR_AF=0.0129;SAS_AF=0.0399;AA=C|||;VT=SNP
11	122935912	rs11218944	A	G	100	PASS	AC=511;AF=0.102037;AN=5008;NS=2504;DP=14467;EAS_AF=0.3502;AMR_AF=0.0403;AFR_AF=0.059;EUR_AF=0.0129;SAS_AF=0.0399;AA=G|||;VT=SNP
11	122936021	rs78385105	C	T	100	PASS	AC=1053;AF=0.210264;AN=5008;NS=2504;DP=15932;EAS_AF=0.1925;AMR_AF=0.2867;AFR_AF=0.2443;EUR_AF=0.1918;SAS_AF=0.1472;AA=C|||;VT=SNP
11	122936022	rs7131452	A	G	100	PASS	AC=2162;AF=0.431709;AN=5008;NS=2504;DP=15992;EAS_AF=0.5565;AMR_AF=0.3631;AFR_AF=0.5635;EUR_AF=0.2266;SAS_AF=0.3845;AA=G|||;VT=SNP
11	122936377	rs11218945	A	T	100	PASS	AC=241;AF=0.048123;AN=5008;NS=2504;DP=17784;EAS_AF=0.1667;AMR_AF=0.036;AFR_AF=0.0008;EUR_AF=0.0119;SAS_AF=0.0358;AA=a|||;VT=SNP
11	122936471	rs79261381	A	G	100	PASS	AC=271;AF=0.0541134;AN=5008;NS=2504;DP=18647;EAS_AF=0.1835;AMR_AF=0.0043;AFR_AF=0.0582;EUR_AF=0.001;SAS_AF=0.0051;AA=A|||;VT=SNP
11	122936483	rs11218946	A	G	100	PASS	AC=511;AF=0.102037;AN=5008;NS=2504;DP=18684;EAS_AF=0.3502;AMR_AF=0.0403;AFR_AF=0.059;EUR_AF=0.0129;SAS_AF=0.0399;AA=A|||;VT=SNP
11	122936666	rs12575564	G	A	100	PASS	AC=599;AF=0.119609;AN=5008;NS=2504;DP=19294;EAS_AF=0.0645;AMR_AF=0.1398;AFR_AF=0.1543;EUR_AF=0.1421;SAS_AF=0.092;AA=G|||;VT=SNP
11	122936811	rs77876049	G	A	100	PASS	AC=336;AF=0.0670927;AN=5008;NS=2504;DP=19942;EAS_AF=0.129;AMR_AF=0.1412;AFR_AF=0.0053;EUR_AF=0.0477;SAS_AF=0.0542;AA=G|||;VT=SNP
11	122936901	rs60397091	T	C	100	PASS	AC=271;AF=0.0541134;AN=5008;NS=2504;DP=20536;EAS_AF=0.1835;AMR_AF=0.0043;AFR_AF=0.0582;EUR_AF=0.001;SAS_AF=0.0051;AA=T|||;VT=SNP
11	122936990	rs12224973	T	A	100	PASS	AC=511;AF=0.102037;AN=5008;NS=2504;DP=19451;EAS_AF=0.3502;AMR_AF=0.0403;AFR_AF=0.059;EUR_AF=0.0129;SAS_AF=0.0399;AA=T|||;VT=SNP
11	122937019	rs57630504	A	G	100	PASS	AC=271;AF=0.0541134;AN=5008;NS=2504;DP=18202;EAS_AF=0.1835;AMR_AF=0.0043;AFR_AF=0.0582;EUR_AF=0.001;SAS_AF=0.0051;AA=A|||;VT=SNP
11	122937456	rs113954756	G	A	100	PASS	AC=1105;AF=0.220647;AN=5008;NS=2504;DP=10823;EAS_AF=0.3631;AMR_AF=0.0764;AFR_AF=0.3185;EUR_AF=0.0338;SAS_AF=0.2362;AA=a|||;VT=SNP
11	122937512	rs146638853	C	T	100	PASS	AC=594;AF=0.11861;AN=5008;NS=2504;DP=9861;EAS_AF=0.0129;AMR_AF=0.036;AFR_AF=0.2595;EUR_AF=0.0209;SAS_AF=0.1963;AA=c|||;VT=SNP
11	122937521	rs76088419	T	G	100	PASS	AC=600;AF=0.119808;AN=5008;NS=2504;DP=9494;EAS_AF=0.0645;AMR_AF=0.1398;AFR_AF=0.1551;EUR_AF=0.1421;SAS_AF=0.092;AA=t|||;VT=SNP
11	122937860	rs190733142	T	C	100	PASS	AC=1105;AF=0.220647;AN=5008;NS=2504;DP=7161;EAS_AF=0.3631;AMR_AF=0.0764;AFR_AF=0.3185;EUR_AF=0.0338;SAS_AF=0.2362;AA=t|||;VT=SNP
11	122938257	rs73610550	T	C	100	PASS	AC=2361;AF=0.471446;AN=5008;NS=2504;DP=8803;EAS_AF=0.5556;AMR_AF=0.3761;AFR_AF=0.708;EUR_AF=0.2247;SAS_AF=0.3865;AA=C|||;VT=SNP
11	122939095	rs74526153	G	A	100	PASS	AC=598;AF=0.119409;AN=5008;NS=2504;DP=12521;EAS_AF=0.0645;AMR_AF=0.1383;AFR_AF=0.1543;EUR_AF=0.1421;SAS_AF=0.092;AA=G|||;VT=SNP
11	122939250	rs7943796	G	A	100	PASS	AC=850;AF=0.169728;AN=5008;NS=2504;DP=17473;EAS_AF=0.0069;AMR_AF=0.2363;AFR_AF=0.0522;EUR_AF=0.4105;SAS_AF=0.2014;AA=G|||;VT=SNP
11	122939340	rs7933208	T	C	100	PASS	AC=1100;AF=0.219649;AN=5008;NS=2504;DP=20900;EAS_AF=0.3631;AMR_AF=0.0764;AFR_AF=0.3147;EUR_AF=0.0338;SAS_AF=0.2362;AA=C|||;VT=SNP
11	122939884	rs7111596	T	A	100	PASS	AC=2173;AF=0.433906;AN=5008;NS=2504;DP=17518;EAS_AF=0.5546;AMR_AF=0.3588;AFR_AF=0.5749;EUR_AF=0.2247;SAS_AF=0.3875;AA=A|||;VT=SNP
11	122939921	rs11825490	C	T	100	PASS	AC=272;AF=0.0543131;AN=5008;NS=2504;DP=17732;EAS_AF=0.1845;AMR_AF=0.0043;AFR_AF=0.0582;EUR_AF=0.001;SAS_AF=0.0051;AA=C|||;VT=SNP
11	122939984	rs76347323	G	A	100	PASS	AC=1048;AF=0.209265;AN=5008;NS=2504;DP=18380;EAS_AF=0.1925;AMR_AF=0.2839;AFR_AF=0.2428;EUR_AF=0.1909;SAS_AF=0.1472;AA=G|||;VT=SNP
11	122940032	rs10892959	G	C	100	PASS	AC=511;AF=0.102037;AN=5008;NS=2504;DP=20018;EAS_AF=0.3502;AMR_AF=0.0403;AFR_AF=0.059;EUR_AF=0.0129;SAS_AF=0.0399;AA=C|||;VT=SNP
11	122940283	rs80047973	G	A	100	PASS	AC=335;AF=0.066893;AN=5008;NS=2504;DP=19004;EAS_AF=0.126;AMR_AF=0.1412;AFR_AF=0.0061;EUR_AF=0.0477;SAS_AF=0.0552;AA=G|||;VT=SNP
11	122940339	rs73610554	T	C	100	PASS	AC=271;AF=0.0541134;AN=5008;NS=2504;DP=18355;EAS_AF=0.1835;AMR_AF=0.0043;AFR_AF=0.0582;EUR_AF=0.001;SAS_AF=0.0051;AA=T|||;VT=SNP
11	122940813	rs3763896	T	C	100	PASS	AC=271;AF=0.0541134;AN=5008;NS=2504;DP=20210;EAS_AF=0.1835;AMR_AF=0.0043;AFR_AF=0.0582;EUR_AF=0.001;SAS_AF=0.0051;AA=T|||;VT=SNP
11	122940886	rs11218948	C	T	100	PASS	AC=240;AF=0.0479233;AN=5008;NS=2504;DP=20587;EAS_AF=0.1667;AMR_AF=0.036;AFR_AF=0.0008;EUR_AF=0.0119;SAS_AF=0.0348;AA=C|||;VT=SNP
11	122941911	rs1129056	G	A	100	PASS	AC=591;AF=0.118011;AN=5008;NS=2504;DP=17399;EAS_AF=0.0129;AMR_AF=0.036;AFR_AF=0.2572;EUR_AF=0.0209;SAS_AF=0.1963;AA=G|||;VT=SNP
11	122942018	rs116274621	C	A	100	PASS	AC=591;AF=0.118011;AN=5008;NS=2504;DP=17934;EAS_AF=0.0129;AMR_AF=0.036;AFR_AF=0.2572;EUR_AF=0.0209;SAS_AF=0.1963;AA=C|||;VT=SNP
11	122942097	rs10892960	A	G	100	PASS	AC=2173;AF=0.433906;AN=5008;NS=2504;DP=18007;EAS_AF=0.5556;AMR_AF=0.3631;AFR_AF=0.5726;EUR_AF=0.2247;SAS_AF=0.3865;AA=G|||;VT=SNP
11	122942108	rs115214030	C	T	100	PASS	AC=591;AF=0.118011;AN=5008;NS=2504;DP=17777;EAS_AF=0.0129;AMR_AF=0.036;AFR_AF=0.2572;EUR_AF=0.0209;SAS_AF=0.1963;AA=C|||;VT=SNP
11	122942284	rs114901619	T	G	100	PASS	AC=591;AF=0.118011;AN=5008;NS=2504;DP=16888;EAS_AF=0.0129;AMR_AF=0.036;AFR_AF=0.2572;EUR_AF=0.0209;SAS_AF=0.1963;AA=T|||;VT=SNP
11	122942908	rs11218950	G	A	100	PASS	AC=830;AF=0.165735;AN=5008;NS=2504;DP=20305;EAS_AF=0.1796;AMR_AF=0.072;AFR_AF=0.2572;EUR_AF=0.0328;SAS_AF=0.2311;AA=A|||;VT=SNP
11	122943184	rs138029442	C	T	100	PASS	AC=20;AF=0.00399361;AN=5008;NS=2504;DP=18380;EAS_AF=0.0188;AMR_AF=0;AFR_AF=0;EUR_AF=0;SAS_AF=0.001;AA=C|||;VT=SNP
11	122943495	rs7949414	T	C	100	PASS	AC=2159;AF=0.43111;AN=5008;NS=2504;DP=18611;EAS_AF=0.5536;AMR_AF=0.3631;AFR_AF=0.5635;EUR_AF=0.2247;SAS_AF=0.3865;AA=C|||;VT=SNP
11	122943802	rs11218951	T	C	100	PASS	AC=240;AF=0.0479233;AN=5008;NS=2504;DP=21154;EAS_AF=0.1667;AMR_AF=0.036;AFR_AF=0.0008;EUR_AF=0.0119;SAS_AF=0.0348;AA=T|||;VT=SNP
11	122944739	rs4936771	A	T	100	PASS	AC=829;AF=0.165535;AN=5008;NS=2504;DP=18607;EAS_AF=0.1796;AMR_AF=0.072;AFR_AF=0.2564;EUR_AF=0.0328;SAS_AF=0.2311;AA=T|||;VT=SNP
11	122944769	rs12226705	C	T	100	PASS	AC=240;AF=0.0479233;AN=5008;NS=2504;DP=19614;EAS_AF=0.1667;AMR_AF=0.036;AFR_AF=0.0008;EUR_AF=0.0119;SAS_AF=0.0348;AA=C|||;VT=SNP
11	122945027	rs4936772	C	T	100	PASS	AC=240;AF=0.0479233;AN=5008;NS=2504;DP=15561;EAS_AF=0.1667;AMR_AF=0.036;AFR_AF=0.0008;EUR_AF=0.0119;SAS_AF=0.0348;AA=C|||;VT=SNP
11	122945137	rs11608035	G	A	100	PASS	AC=599;AF=0.119609;AN=5008;NS=2504;DP=18346;EAS_AF=0.0645;AMR_AF=0.1398;AFR_AF=0.1543;EUR_AF=0.1421;SAS_AF=0.092;AA=G|||;VT=SNP
11	122945278	rs4936773	T	C	100	PASS	AC=240;AF=0.0479233;AN=5008;NS=2504;DP=20425;EAS_AF=0.1667;AMR_AF=0.036;AFR_AF=0.0008;EUR_AF=0.0119;SAS_AF=0.0348;AA=T|||;VT=SNP
11	122945367	rs73610557	C	G	100	PASS	AC=271;AF=0.0541134;AN=5008;NS=2504;DP=18084;EAS_AF=0.1835;AMR_AF=0.0043;AFR_AF=0.0582;EUR_AF=0.001;SAS_AF=0.0051;AA=C|||;VT=SNP;EX_TARGET
11	122945672	rs4936774	T	G	100	PASS	AC=247;AF=0.0493211;AN=5008;NS=2504;DP=19056;EAS_AF=0.1558;AMR_AF=0.0346;AFR_AF=0.0151;EUR_AF=0.0119;SAS_AF=0.0348;AA=T|||;VT=SNP
11	122945908	rs11218953	A	C	100	PASS	AC=829;AF=0.165535;AN=5008;NS=2504;DP=16801;EAS_AF=0.1796;AMR_AF=0.072;AFR_AF=0.2564;EUR_AF=0.0328;SAS_AF=0.2311;AA=C|||;VT=SNP
11	122946060	rs11218954	A	G	100	PASS	AC=1288;AF=0.257188;AN=5008;NS=2504;DP=18650;EAS_AF=0.3562;AMR_AF=0.3228;AFR_AF=0.2458;EUR_AF=0.2018;SAS_AF=0.181;AA=A|||;VT=SNP
11	122946134	rs116227398	C	G	100	PASS	AC=589;AF=0.117612;AN=5008;NS=2504;DP=15990;EAS_AF=0.0129;AMR_AF=0.036;AFR_AF=0.2557;EUR_AF=0.0209;SAS_AF=0.1963;AA=C|||;VT=SNP
11	122946342	rs142531839	T	G	100	PASS	AC=240;AF=0.0479233;AN=5008;NS=2504;DP=15978;EAS_AF=0.1667;AMR_AF=0.036;AFR_AF=0.0008;EUR_AF=0.0119;SAS_AF=0.0348;AA=g|||;VT=SNP
11	122946343	rs76813965	C	T	100	PASS	AC=441;AF=0.0880591;AN=5008;NS=2504;DP=15908;EAS_AF=0.126;AMR_AF=0.1455;AFR_AF=0.084;EUR_AF=0.0487;SAS_AF=0.0542;AA=c|||;VT=SNP
11	122946401	rs76381550	T	C	100	PASS	AC=829;AF=0.165535;AN=5008;NS=2504;DP=17053;EAS_AF=0.1796;AMR_AF=0.072;AFR_AF=0.2564;EUR_AF=0.0328;SAS_AF=0.2311;AA=c|||;VT=SNP
11	122947398	rs75592753	A	G	100	PASS	AC=78;AF=0.0155751;AN=5008;NS=2504;DP=18901;EAS_AF=0.0754;AMR_AF=0.0014;AFR_AF=0;EUR_AF=0.001;SAS_AF=0;AA=A|||;VT=SNP
11	122947589	rs75738626	G	T	100	PASS	AC=600;AF=0.119808;AN=5008;NS=2504;DP=17511;EAS_AF=0.0645;AMR_AF=0.1383;AFR_AF=0.1543;EUR_AF=0.1431;SAS_AF=0.093;AA=G|||;VT=SNP
11	122947926	rs11218955	C	G	100	PASS	AC=849;AF=0.169529;AN=5008;NS=2504;DP=13493;EAS_AF=0.0069;AMR_AF=0.2378;AFR_AF=0.0522;EUR_AF=0.4095;SAS_AF=0.2004;AA=C|||;VT=SNP
11	122948063	rs144815819	G	C	100	PASS	AC=191;AF=0.038139;AN=5008;NS=2504;DP=16797;EAS_AF=0.0129;AMR_AF=0;AFR_AF=0;EUR_AF=0;SAS_AF=0.182;AA=G|||;VT=SNP
11	122948124	rs11218956	C	T	100	PASS	AC=240;AF=0.0479233;AN=5008;NS=2504;DP=17042;EAS_AF=0.1667;AMR_AF=0.036;AFR_AF=0.0008;EUR_AF=0.0119;SAS_AF=0.0348;AA=C|||;VT=SNP
11	122948825	rs11218957	A	G	100	PASS	AC=240;AF=0.0479233;AN=5008;NS=2504;DP=16858;EAS_AF=0.1667;AMR_AF=0.036;AFR_AF=0.0008;EUR_AF=0.0119;SAS_AF=0.0348;AA=A|||;VT=SNP
11	122948913	rs114514950	G	T	100	PASS	AC=536;AF=0.107029;AN=5008;NS=2504;DP=18690;EAS_AF=0.0129;AMR_AF=0.0346;AFR_AF=0.2163;EUR_AF=0.0209;SAS_AF=0.1963;AA=G|||;VT=SNP
11	122949407	rs80078512	C	T	100	PASS	AC=598;AF=0.119409;AN=5008;NS=2504;DP=12714;EAS_AF=0.0645;AMR_AF=0.1383;AFR_AF=0.1543;EUR_AF=0.1421;SAS_AF=0.092;AA=C|||;VT=SNP
11	122949414	rs7115313	G	A	100	PASS	AC=829;AF=0.165535;AN=5008;NS=2504;DP=12982;EAS_AF=0.1796;AMR_AF=0.072;AFR_AF=0.2564;EUR_AF=0.0328;SAS_AF=0.2311;AA=A|||;VT=SNP
11	122949545	rs7115329	C	G	100	PASS	AC=830;AF=0.165735;AN=5008;NS=2504;DP=16223;EAS_AF=0.1796;AMR_AF=0.072;AFR_AF=0.2572;EUR_AF=0.0328;SAS_AF=0.2311;AA=G|||;VT=SNP
11	122949640	rs11218959	C	T	100	PASS	AC=240;AF=0.0479233;AN=5008;NS=2504;DP=15830;EAS_AF=0.1667;AMR_AF=0.036;AFR_AF=0.0008;EUR_AF=0.0119;SAS_AF=0.0348;AA=C|||;VT=SNP
11	122949658	rs11218960	A	G	100	PASS	AC=829;AF=0.165535;AN=5008;NS=2504;DP=15573;EAS_AF=0.1796;AMR_AF=0.072;AFR_AF=0.2564;EUR_AF=0.0328;SAS_AF=0.2311;AA=G|||;VT=SNP
11	122949995	rs74581495	T	A	100	PASS	AC=588;AF=0.117412;AN=5008;NS=2504;DP=14861;EAS_AF=0.0129;AMR_AF=0.036;AFR_AF=0.2549;EUR_AF=0.0209;SAS_AF=0.1963;AA=T|||;VT=SNP
11	122950513	rs7941144	A	G	100	PASS	AC=1897;AF=0.378794;AN=5008;NS=2504;DP=18751;EAS_AF=0.369;AMR_AF=0.3573;AFR_AF=0.5129;EUR_AF=0.2237;SAS_AF=0.3824;AA=G|||;VT=SNP
11	122951571	rs115280794	C	T	100	PASS	AC=592;AF=0.118211;AN=5008;NS=2504;DP=14593;EAS_AF=0.0129;AMR_AF=0.036;AFR_AF=0.2564;EUR_AF=0.0229;SAS_AF=0.1963;AA=C|||;VT=SNP
11	122951627	rs77467414	C	A	100	PASS	AC=1050;AF=0.209665;AN=5008;NS=2504;DP=13297;EAS_AF=0.1895;AMR_AF=0.2853;AFR_AF=0.2451;EUR_AF=0.1909;SAS_AF=0.1483;AA=C|||;VT=SNP
11	122952324	rs74236722	A	C	100	PASS	AC=445;AF=0.0888578;AN=5008;NS=2504;DP=17803;EAS_AF=0.125;AMR_AF=0.147;AFR_AF=0.087;EUR_AF=0.0487;SAS_AF=0.0542;AA=A|||;VT=SNP
11	122952484	rs12417502	C	A	100	PASS	AC=242;AF=0.0483227;AN=5008;NS=2504;DP=16849;EAS_AF=0.1667;AMR_AF=0.036;AFR_AF=0.0015;EUR_AF=0.0119;SAS_AF=0.0358;AA=C|||;VT=SNP
11	122952605	rs11218961	A	G	100	PASS	AC=861;AF=0.171925;AN=5008;NS=2504;DP=19017;EAS_AF=0.0079;AMR_AF=0.2378;AFR_AF=0.0522;EUR_AF=0.4095;SAS_AF=0.2117;AA=A|||;VT=SNP
11	122952823	rs7949583	A	G	100	PASS	AC=3286;AF=0.65615;AN=5008;NS=2504;DP=20118;EAS_AF=0.5595;AMR_AF=0.6153;AFR_AF=0.8094;EUR_AF=0.6362;SAS_AF=0.5982;AA=G|||;VT=SNP
11	122953183	rs11825955	A	G	100	PASS	AC=271;AF=0.0541134;AN=5008;NS=2504;DP=18035;EAS_AF=0.1835;AMR_AF=0.0043;AFR_AF=0.0582;EUR_AF=0.001;SAS_AF=0.0051;AA=A|||;VT=SNP
11	122953293	rs144480288	G	A	100	PASS	AC=193;AF=0.0385383;AN=5008;NS=2504;DP=16935;EAS_AF=0.1835;AMR_AF=0;AFR_AF=0.0015;EUR_AF=0.001;SAS_AF=0.0051;AA=G|||;VT=SNP
11	122953301	rs117282560	G	A	100	PASS	AC=241;AF=0.048123;AN=5008;NS=2504;DP=17044;EAS_AF=0.1677;AMR_AF=0.036;AFR_AF=0.0008;EUR_AF=0.0119;SAS_AF=0.0348;AA=G|||;VT=SNP
11	122953504	rs56154230	G	A	100	PASS	AC=1049;AF=0.209465;AN=5008;NS=2504;DP=17181;EAS_AF=0.1885;AMR_AF=0.2882;AFR_AF=0.2451;EUR_AF=0.1909;SAS_AF=0.1462;AA=G|||;VT=SNP
11	122953568	rs12222562	C	G	100	PASS	AC=2168;AF=0.432907;AN=5008;NS=2504;DP=18874;EAS_AF=0.5536;AMR_AF=0.3631;AFR_AF=0.5703;EUR_AF=0.2247;SAS_AF=0.3865;AA=G|||;VT=SNP
11	122954011	rs3829272	G	A	100	PASS	AC=240;AF=0.0479233;AN=5008;NS=2504;DP=21219;EAS_AF=0.1677;AMR_AF=0.036;AFR_AF=0.0008;EUR_AF=0.0119;SAS_AF=0.0337;AA=A|||;VT=SNP
11	122954945	rs11218962	A	G	100	PASS	AC=1048;AF=0.209265;AN=5008;NS=2504;DP=19558;EAS_AF=0.1885;AMR_AF=0.2867;AFR_AF=0.2451;EUR_AF=0.1909;SAS_AF=0.1462;AA=A|||;VT=SNP
11	122955402	rs2276348	C	T	100	PASS	AC=241;AF=0.048123;AN=5008;NS=2504;DP=20157;EAS_AF=0.1677;AMR_AF=0.036;AFR_AF=0.0008;EUR_AF=0.0119;SAS_AF=0.0348;AA=C|||;VT=SNP;EX_TARGET
11	122955871	rs11218963	G	A	100	PASS	AC=241;AF=0.048123;AN=5008;NS=2504;DP=13570;EAS_AF=0.1677;AMR_AF=0.036;AFR_AF=0.0008;EUR_AF=0.0119;SAS_AF=0.0348;AA=G|||;VT=SNP
11	122955941	rs74946342	G	A	100	PASS	AC=441;AF=0.0880591;AN=5008;NS=2504;DP=14013;EAS_AF=0.125;AMR_AF=0.1455;AFR_AF=0.0847;EUR_AF=0.0487;SAS_AF=0.0542;AA=G|||;VT=SNP
11	122956120	rs77485665	C	A	100	PASS	AC=1048;AF=0.209265;AN=5008;NS=2504;DP=14356;EAS_AF=0.1885;AMR_AF=0.2867;AFR_AF=0.2451;EUR_AF=0.1909;SAS_AF=0.1462;AA=C|||;VT=SNP
11	122956167	rs112221133	G	A	100	PASS	AC=272;AF=0.0543131;AN=5008;NS=2504;DP=13375;EAS_AF=0.1845;AMR_AF=0.0043;AFR_AF=0.0582;EUR_AF=0.001;SAS_AF=0.0051;AA=G|||;VT=SNP
11	122956249	rs116076860	G	A	100	PASS	AC=589;AF=0.117612;AN=5008;NS=2504;DP=12924;EAS_AF=0.0129;AMR_AF=0.036;AFR_AF=0.2557;EUR_AF=0.0209;SAS_AF=0.1963;AA=G|||;VT=SNP
11	122956487	rs201926307	T	G	100	PASS	AC=62;AF=0.0123802;AN=5008;NS=2504;DP=15713;EAS_AF=0.0347;AMR_AF=0.0274;AFR_AF=0;EUR_AF=0.006;SAS_AF=0.002;AA=t|||;VT=SNP
11	122956601	rs76561142	C	T	100	PASS	AC=598;AF=0.119409;AN=5008;NS=2504;DP=16773;EAS_AF=0.0635;AMR_AF=0.1398;AFR_AF=0.1543;EUR_AF=0.1421;SAS_AF=0.092;AA=C|||;VT=SNP
11	122956764	rs143172004	T	C	100	PASS	AC=241;AF=0.048123;AN=5008;NS=2504;DP=16511;EAS_AF=0.1677;AMR_AF=0.036;AFR_AF=0.0008;EUR_AF=0.0119;SAS_AF=0.0348;AA=C|||;VT=SNP
11	122957062	rs11218965	G	A	100	PASS	AC=241;AF=0.048123;AN=5008;NS=2504;DP=19149;EAS_AF=0.1677;AMR_AF=0.036;AFR_AF=0.0008;EUR_AF=0.0119;SAS_AF=0.0348;AA=g|||;VT=SNP
11	122957218	rs11218966	T	C	100	PASS	AC=598;AF=0.119409;AN=5008;NS=2504;DP=19742;EAS_AF=0.0635;AMR_AF=0.1398;AFR_AF=0.1543;EUR_AF=0.1421;SAS_AF=0.092;AA=A|||;VT=SNP
11	122957786	rs75665886	C	A	100	PASS	AC=598;AF=0.119409;AN=5008;NS=2504;DP=16826;EAS_AF=0.0625;AMR_AF=0.1398;AFR_AF=0.1551;EUR_AF=0.1421;SAS_AF=0.092;AA=C|||;VT=SNP
11	122958259	rs11218967	A	G	100	PASS	AC=2178;AF=0.434904;AN=5008;NS=2504;DP=16152;EAS_AF=0.5556;AMR_AF=0.3617;AFR_AF=0.5772;EUR_AF=0.2247;SAS_AF=0.3865;AA=a|||;VT=SNP
11	122958478	rs11218968	A	G	100	PASS	AC=806;AF=0.160942;AN=5008;NS=2504;DP=15007;EAS_AF=0.1815;AMR_AF=0.0706;AFR_AF=0.239;EUR_AF=0.0318;SAS_AF=0.2311;AA=G|||;VT=SNP
11	122958770	rs139074057	C	T	100	PASS	AC=30;AF=0.00599042;AN=5008;NS=2504;DP=14725;EAS_AF=0.0288;AMR_AF=0.0014;AFR_AF=0;EUR_AF=0;SAS_AF=0;AA=C|||;VT=SNP
11	122958806	rs149425310	T	C	100	PASS	AC=242;AF=0.0483227;AN=5008;NS=2504;DP=15523;EAS_AF=0.1687;AMR_AF=0.036;AFR_AF=0.0008;EUR_AF=0.0119;SAS_AF=0.0348;AA=t|||;VT=SNP
11	122959217	rs77444923	C	A	100	PASS	AC=564;AF=0.11262;AN=5008;NS=2504;DP=17143;EAS_AF=0.0129;AMR_AF=0.0346;AFR_AF=0.2383;EUR_AF=0.0199;SAS_AF=0.1963;AA=C|||;VT=SNP
11	122959457	rs7130164	T	C	100	PASS	AC=2169;AF=0.433107;AN=5008;NS=2504;DP=15715;EAS_AF=0.5536;AMR_AF=0.3617;AFR_AF=0.5719;EUR_AF=0.2247;SAS_AF=0.3865;AA=C|||;VT=SNP
11	122959900	rs11218973	T	C	100	PASS	AC=242;AF=0.0483227;AN=5008;NS=2504;DP=15776;EAS_AF=0.1677;AMR_AF=0.036;AFR_AF=0.0015;EUR_AF=0.0119;SAS_AF=0.0348;AA=C|||;VT=SNP
11	122960409	rs149954267	C	T	100	PASS	AC=583;AF=0.116414;AN=5008;NS=2504;DP=12941;EAS_AF=0.0129;AMR_AF=0.036;AFR_AF=0.2511;EUR_AF=0.0209;SAS_AF=0.1963;AA=C|||;VT=SNP
11	122960578	rs59958180	C	T	100	PASS	AC=268;AF=0.0535144;AN=5008;NS=2504;DP=16488;EAS_AF=0.1796;AMR_AF=0.0043;AFR_AF=0.059;EUR_AF=0.001;SAS_AF=0.0051;AA=C|||;VT=SNP
11	122960754	rs60236427	G	A	100	PASS	AC=507;AF=0.101238;AN=5008;NS=2504;DP=14438;EAS_AF=0.3462;AMR_AF=0.0403;AFR_AF=0.0598;EUR_AF=0.0129;SAS_AF=0.0389;AA=G|||;VT=SNP
11	122960784	rs7104473	T	C	100	PASS	AC=1180;AF=0.235623;AN=5008;NS=2504;DP=14306;EAS_AF=0.3611;AMR_AF=0.1023;AFR_AF=0.3124;EUR_AF=0.0974;SAS_AF=0.2393;AA=C|||;VT=SNP
11	122960871	rs111295957	A	G	100	PASS	AC=452;AF=0.0902556;AN=5008;NS=2504;DP=16370;EAS_AF=0.126;AMR_AF=0.147;AFR_AF=0.0908;EUR_AF=0.0497;SAS_AF=0.0542;AA=A|||;VT=SNP
11	122961206	rs78988848	G	A	100	PASS	AC=434;AF=0.0866613;AN=5008;NS=2504;DP=17488;EAS_AF=0.1181;AMR_AF=0.147;AFR_AF=0.0847;EUR_AF=0.0487;SAS_AF=0.0532;AA=G|||;VT=SNP
11	122961623	rs7123187	G	A	100	PASS	AC=2023;AF=0.403954;AN=5008;NS=2504;DP=19446;EAS_AF=0.1915;AMR_AF=0.3646;AFR_AF=0.7269;EUR_AF=0.2753;SAS_AF=0.3466;AA=G|||;VT=SNP
11	122961658	rs11218976	A	G	100	PASS	AC=2268;AF=0.452875;AN=5008;NS=2504;DP=19370;EAS_AF=0.3611;AMR_AF=0.402;AFR_AF=0.7277;EUR_AF=0.2883;SAS_AF=0.3814;AA=G|||;VT=SNP
11	122962272	rs12361252	G	A	100	PASS	AC=1382;AF=0.275958;AN=5008;NS=2504;DP=21949;EAS_AF=0.0764;AMR_AF=0.2061;AFR_AF=0.4902;EUR_AF=0.2276;SAS_AF=0.2914;AA=G|||;VT=SNP
11	122962900	rs7113273	T	C	100	PASS	AC=2024;AF=0.404153;AN=5008;NS=2504;DP=19514;EAS_AF=0.1915;AMR_AF=0.366;AFR_AF=0.7269;EUR_AF=0.2753;SAS_AF=0.3466;AA=C|||;VT=SNP
11	122963251	rs112938964	G	A	100	PASS	AC=442;AF=0.0882588;AN=5008;NS=2504;DP=19343;EAS_AF=0.1161;AMR_AF=0.1499;AFR_AF=0.093;EUR_AF=0.0477;SAS_AF=0.0511;AA=G|||;VT=SNP
11	122963417	rs7938792	T	C	100	PASS	AC=695;AF=0.138778;AN=5008;NS=2504;DP=18744;EAS_AF=0.1389;AMR_AF=0.1614;AFR_AF=0.2496;EUR_AF=0.0577;SAS_AF=0.0562;AA=T|||;VT=SNP
11	122963558	rs7952655	G	A	100	PASS	AC=658;AF=0.13139;AN=5008;NS=2504;DP=17533;EAS_AF=0.1161;AMR_AF=0.1599;AFR_AF=0.2481;EUR_AF=0.0477;SAS_AF=0.0552;AA=G|||;VT=SNP
11	122964100	rs10892961	A	G	100	PASS	AC=2282;AF=0.455671;AN=5008;NS=2504;DP=19162;EAS_AF=0.3621;AMR_AF=0.4049;AFR_AF=0.7292;EUR_AF=0.2952;SAS_AF=0.3834;AA=G|||;VT=SNP
11	122964354	rs147399355	G	A	100	PASS	AC=244;AF=0.048722;AN=5008;NS=2504;DP=17783;EAS_AF=0.1687;AMR_AF=0.0375;AFR_AF=0.0008;EUR_AF=0.0119;SAS_AF=0.0358;AA=G|||;VT=SNP
11	122964594	rs11218978	A	C	100	PASS	AC=246;AF=0.0491214;AN=5008;NS=2504;DP=17902;EAS_AF=0.1706;AMR_AF=0.0375;AFR_AF=0.0008;EUR_AF=0.0119;SAS_AF=0.0358;AA=A|||;VT=SNP
11	122965487	rs7109445	A	C	100	PASS	AC=2547;AF=0.508586;AN=5008;NS=2504;DP=18754;EAS_AF=0.5407;AMR_AF=0.4063;AFR_AF=0.7897;EUR_AF=0.2942;SAS_AF=0.3885;AA=C|||;VT=SNP
11	122965906	rs11218979	G	A	100	PASS	AC=245;AF=0.0489217;AN=5008;NS=2504;DP=19573;EAS_AF=0.1687;AMR_AF=0.0375;AFR_AF=0.0008;EUR_AF=0.0129;SAS_AF=0.0358;AA=G|||;VT=SNP
11	122966626	rs7121616	A	G	100	PASS	AC=2257;AF=0.450679;AN=5008;NS=2504;DP=20069;EAS_AF=0.3611;AMR_AF=0.3991;AFR_AF=0.7224;EUR_AF=0.2853;SAS_AF=0.3824;AA=G|||;VT=SNP
11	122966836	rs75581711	C	T	100	PASS	AC=1338;AF=0.267173;AN=5008;NS=2504;DP=20293;EAS_AF=0.0764;AMR_AF=0.2032;AFR_AF=0.4614;EUR_AF=0.2256;SAS_AF=0.2894;AA=C|||;VT=SNP
11	122966845	rs150310458	C	T	100	PASS	AC=244;AF=0.048722;AN=5008;NS=2504;DP=19777;EAS_AF=0.1687;AMR_AF=0.0375;AFR_AF=0.0008;EUR_AF=0.0119;SAS_AF=0.0358;AA=C|||;VT=SNP
11	122966846	rs80271152	C	G	100	PASS	AC=2263;AF=0.451877;AN=5008;NS=2504;DP=19397;EAS_AF=0.3611;AMR_AF=0.3991;AFR_AF=0.7284;EUR_AF=0.2853;SAS_AF=0.3804;AA=G|||;VT=SNP
11	122966868	rs75228513	C	T	100	PASS	AC=1544;AF=0.308307;AN=5008;NS=2504;DP=18894;EAS_AF=0.0764;AMR_AF=0.2133;AFR_AF=0.612;EUR_AF=0.2256;SAS_AF=0.2894;AA=C|||;VT=SNP
11	122966962	rs7122306	G	T	100	PASS	AC=2265;AF=0.452276;AN=5008;NS=2504;DP=19302;EAS_AF=0.3611;AMR_AF=0.3991;AFR_AF=0.7284;EUR_AF=0.2853;SAS_AF=0.3824;AA=T|||;VT=SNP
11	122966972	rs79401687	G	T	100	PASS	AC=1547;AF=0.308906;AN=5008;NS=2504;DP=19220;EAS_AF=0.0774;AMR_AF=0.2133;AFR_AF=0.612;EUR_AF=0.2256;SAS_AF=0.2914;AA=G|||;VT=SNP
11	122967340	rs4936775	G	A	100	PASS	AC=856;AF=0.170927;AN=5008;NS=2504;DP=19822;EAS_AF=0.0079;AMR_AF=0.2406;AFR_AF=0.0545;EUR_AF=0.4125;SAS_AF=0.1984;AA=G|||;VT=SNP
11	122967897	rs111538248	G	A	100	PASS	AC=509;AF=0.101637;AN=5008;NS=2504;DP=17970;EAS_AF=0.1389;AMR_AF=0.1499;AFR_AF=0.1225;EUR_AF=0.0477;SAS_AF=0.0562;AA=A|||;VT=SNP
11	122968159	rs113712713	C	T	100	PASS	AC=493;AF=0.0984425;AN=5008;NS=2504;DP=18975;EAS_AF=0.1389;AMR_AF=0.1499;AFR_AF=0.1097;EUR_AF=0.0487;SAS_AF=0.0562;AA=C|||;VT=SNP
11	122969331	rs11218980	C	T	100	PASS	AC=69;AF=0.013778;AN=5008;NS=2504;DP=17467;EAS_AF=0.0685;AMR_AF=0;AFR_AF=0;EUR_AF=0;SAS_AF=0;AA=C|||;VT=SNP
11	122969700	rs7104160	C	T	100	PASS	AC=465;AF=0.0928514;AN=5008;NS=2504;DP=16874;EAS_AF=0.0655;AMR_AF=0.1239;AFR_AF=0.0575;EUR_AF=0.1471;SAS_AF=0.091;AA=C|||;VT=SNP
11	122969778	rs4936776	G	A	100	PASS	AC=238;AF=0.047524;AN=5008;NS=2504;DP=19194;EAS_AF=0.1627;AMR_AF=0.0375;AFR_AF=0.0008;EUR_AF=0.0119;SAS_AF=0.0358;AA=G|||;VT=SNP
11	122969957	rs55653765	T	C	100	PASS	AC=537;AF=0.107228;AN=5008;NS=2504;DP=18946;EAS_AF=0.1558;AMR_AF=0.1801;AFR_AF=0.0424;EUR_AF=0.1083;SAS_AF=0.092;AA=C|||;VT=SNP
11	122970040	rs56266115	G	A	100	PASS	AC=508;AF=0.101438;AN=5008;NS=2504;DP=19767;EAS_AF=0.1558;AMR_AF=0.1801;AFR_AF=0.0234;EUR_AF=0.1083;SAS_AF=0.0879;AA=G|||;VT=SNP
11	122970409	rs55910302	A	G	100	PASS	AC=536;AF=0.107029;AN=5008;NS=2504;DP=17901;EAS_AF=0.1548;AMR_AF=0.1801;AFR_AF=0.0424;EUR_AF=0.1083;SAS_AF=0.092;AA=G|||;VT=SNP
11	122970740	rs74494176	T	A	100	PASS	AC=466;AF=0.0930511;AN=5008;NS=2504;DP=20626;EAS_AF=0.0665;AMR_AF=0.1239;AFR_AF=0.0575;EUR_AF=0.1471;SAS_AF=0.091;AA=T|||;VT=SNP
11	122970801	rs74743786	C	G	100	PASS	AC=536;AF=0.107029;AN=5008;NS=2504;DP=17907;EAS_AF=0.1558;AMR_AF=0.1801;AFR_AF=0.0416;EUR_AF=0.1083;SAS_AF=0.092;AA=G|||;VT=SNP
11	122971458	rs11218981	G	A	100	PASS	AC=987;AF=0.197085;AN=5008;NS=2504;DP=20666;EAS_AF=0.3204;AMR_AF=0.2277;AFR_AF=0.1967;EUR_AF=0.1193;SAS_AF=0.1288;AA=A|||;VT=SNP
11	122971742	rs10892962	C	A	100	PASS	AC=2197;AF=0.438698;AN=5008;NS=2504;DP=18487;EAS_AF=0.3978;AMR_AF=0.4179;AFR_AF=0.5719;EUR_AF=0.3449;SAS_AF=0.4121;AA=A|||;VT=SNP
11	122971950	rs140765244	G	A	100	PASS	AC=28;AF=0.00559105;AN=5008;NS=2504;DP=16218;EAS_AF=0.0238;AMR_AF=0.0014;AFR_AF=0;EUR_AF=0.003;SAS_AF=0;AA=G|||;VT=SNP
11	122972596	rs11218982	A	T	100	PASS	AC=966;AF=0.192891;AN=5008;NS=2504;DP=19275;EAS_AF=0.002;AMR_AF=0.2262;AFR_AF=0.2186;EUR_AF=0.3539;SAS_AF=0.1656;AA=a|||;VT=SNP
11	122972629	rs111727295	T	C	100	PASS	AC=554;AF=0.110623;AN=5008;NS=2504;DP=18219;EAS_AF=0.1558;AMR_AF=0.1816;AFR_AF=0.0552;EUR_AF=0.1074;SAS_AF=0.092;AA=t|||;VT=SNP
11	122972765	rs74994098	G	C	100	PASS	AC=531;AF=0.10603;AN=5008;NS=2504;DP=13235;EAS_AF=0.1558;AMR_AF=0.1816;AFR_AF=0.0416;EUR_AF=0.1064;SAS_AF=0.0879;AA=g|||;VT=SNP
11	122973512	rs28526591	G	A	100	PASS	AC=148;AF=0.0295527;AN=5008;NS=2504;DP=14570;EAS_AF=0.0754;AMR_AF=0.098;AFR_AF=0.0008;EUR_AF=0.001;SAS_AF=0.002;AA=G|||;VT=SNP
11	122975116	rs117471617	G	A	100	PASS	AC=551;AF=0.110024;AN=5008;NS=2504;DP=14782;EAS_AF=0.1558;AMR_AF=0.1816;AFR_AF=0.053;EUR_AF=0.1064;SAS_AF=0.093;AA=G|||;VT=SNP
11	122975167	rs12286213	G	A	100	PASS	AC=577;AF=0.115216;AN=5008;NS=2504;DP=16262;EAS_AF=0.1558;AMR_AF=0.1844;AFR_AF=0.0711;EUR_AF=0.1064;SAS_AF=0.093;AA=A|||;VT=SNP
11	122975292	rs149202801	C	T	100	PASS	AC=235;AF=0.0469249;AN=5008;NS=2504;DP=15880;EAS_AF=0.1607;AMR_AF=0.036;AFR_AF=0.0008;EUR_AF=0.0119;SAS_AF=0.0358;AA=c|||;VT=SNP
11	122975308	rs12287454	C	G	100	PASS	AC=581;AF=0.116014;AN=5008;NS=2504;DP=15471;EAS_AF=0.1558;AMR_AF=0.1844;AFR_AF=0.0741;EUR_AF=0.1064;SAS_AF=0.093;AA=g|||;VT=SNP
11	122975915	rs11218985	T	C	100	PASS	AC=575;AF=0.114816;AN=5008;NS=2504;DP=15481;EAS_AF=0.1558;AMR_AF=0.1844;AFR_AF=0.0696;EUR_AF=0.1064;SAS_AF=0.093;AA=T|||;VT=SNP
11	122976153	rs11218986	T	C	100	PASS	AC=234;AF=0.0467252;AN=5008;NS=2504;DP=12193;EAS_AF=0.1607;AMR_AF=0.036;AFR_AF=0.0008;EUR_AF=0.0119;SAS_AF=0.0348;AA=T|||;VT=SNP
11	122976453	rs7933576	C	T	100	PASS	AC=578;AF=0.115415;AN=5008;NS=2504;DP=17110;EAS_AF=0.1558;AMR_AF=0.1844;AFR_AF=0.0719;EUR_AF=0.1064;SAS_AF=0.093;AA=T|||;VT=SNP
11	122976618	rs7933934	G	A	100	PASS	AC=576;AF=0.115016;AN=5008;NS=2504;DP=16219;EAS_AF=0.1558;AMR_AF=0.1844;AFR_AF=0.0696;EUR_AF=0.1064;SAS_AF=0.0941;AA=G|||;VT=SNP
11	122976682	rs12279824	G	A	100	PASS	AC=546;AF=0.109026;AN=5008;NS=2504;DP=14962;EAS_AF=0.1558;AMR_AF=0.1844;AFR_AF=0.0507;EUR_AF=0.1064;SAS_AF=0.089;AA=G|||;VT=SNP
11	122976828	rs77859246	T	A	100	PASS	AC=442;AF=0.0882588;AN=5008;NS=2504;DP=15685;EAS_AF=0.0655;AMR_AF=0.1153;AFR_AF=0.0582;EUR_AF=0.1332;SAS_AF=0.0869;AA=T|||;VT=SNP
11	122977181	rs76079260	C	T	100	PASS	AC=575;AF=0.114816;AN=5008;NS=2504;DP=13830;EAS_AF=0.1558;AMR_AF=0.1844;AFR_AF=0.0726;EUR_AF=0.1064;SAS_AF=0.089;AA=C|||;VT=SNP
11	122977504	rs113058453	G	A	100	PASS	AC=550;AF=0.109824;AN=5008;NS=2504;DP=12895;EAS_AF=0.1577;AMR_AF=0.1844;AFR_AF=0.0514;EUR_AF=0.1074;SAS_AF=0.089;AA=G|||;VT=SNP
11	122977596	rs552636298	T	C	100	PASS	AC=69;AF=0.013778;AN=5008;NS=2504;DP=9567;EAS_AF=0.0655;AMR_AF=0.0014;AFR_AF=0;EUR_AF=0;SAS_AF=0.002;AA=t|||;VT=SNP
11	122977597	rs540295423	G	A	100	PASS	AC=69;AF=0.013778;AN=5008;NS=2504;DP=9528;EAS_AF=0.0655;AMR_AF=0.0014;AFR_AF=0;EUR_AF=0;SAS_AF=0.002;AA=G|||;VT=SNP
11	122977619	rs111569801	T	G	100	PASS	AC=572;AF=0.114217;AN=5008;NS=2504;DP=9140;EAS_AF=0.1558;AMR_AF=0.1844;AFR_AF=0.0703;EUR_AF=0.1064;SAS_AF=0.089;AA=T|||;VT=SNP
11	122977710	rs112365107	G	C	100	PASS	AC=572;AF=0.114217;AN=5008;NS=2504;DP=8741;EAS_AF=0.1558;AMR_AF=0.1844;AFR_AF=0.0703;EUR_AF=0.1064;SAS_AF=0.089;AA=G|||;VT=SNP
11	122977999	rs113912672	C	T	100	PASS	AC=572;AF=0.114217;AN=5008;NS=2504;DP=12767;EAS_AF=0.1558;AMR_AF=0.1844;AFR_AF=0.0703;EUR_AF=0.1064;SAS_AF=0.089;AA=C|||;VT=SNP
11	122978221	rs12283333	G	A	100	PASS	AC=579;AF=0.115615;AN=5008;NS=2504;DP=14925;EAS_AF=0.1558;AMR_AF=0.1844;AFR_AF=0.0726;EUR_AF=0.1064;SAS_AF=0.093;AA=G|||;VT=SNP
11	122978433	rs539232	G	A	100	PASS	AC=548;AF=0.109425;AN=5008;NS=2504;DP=18731;EAS_AF=0.1558;AMR_AF=0.1844;AFR_AF=0.0522;EUR_AF=0.1064;SAS_AF=0.089;AA=G|||;VT=SNP
11	122978827	rs12283600	C	T	100	PASS	AC=579;AF=0.115615;AN=5008;NS=2504;DP=17214;EAS_AF=0.1548;AMR_AF=0.1844;AFR_AF=0.0734;EUR_AF=0.1064;SAS_AF=0.093;AA=C|||;VT=SNP
11	122978883	rs10892964	C	A	100	PASS	AC=233;AF=0.0465256;AN=5008;NS=2504;DP=18242;EAS_AF=0.1597;AMR_AF=0.036;AFR_AF=0.0008;EUR_AF=0.0119;SAS_AF=0.0348;AA=C|||;VT=SNP
11	122979095	rs12283819	G	A	100	PASS	AC=580;AF=0.115815;AN=5008;NS=2504;DP=20022;EAS_AF=0.1558;AMR_AF=0.1844;AFR_AF=0.0734;EUR_AF=0.1064;SAS_AF=0.093;AA=A|||;VT=SNP
11	122979116	rs12283772	C	T	100	PASS	AC=580;AF=0.115815;AN=5008;NS=2504;DP=18854;EAS_AF=0.1558;AMR_AF=0.1844;AFR_AF=0.0734;EUR_AF=0.1064;SAS_AF=0.093;AA=T|||;VT=SNP
11	122979125	rs12283776	C	T	100	PASS	AC=580;AF=0.115815;AN=5008;NS=2504;DP=18409;EAS_AF=0.1558;AMR_AF=0.1844;AFR_AF=0.0734;EUR_AF=0.1064;SAS_AF=0.093;AA=C|||;VT=SNP
11	122979489	rs112492529	C	A	100	PASS	AC=573;AF=0.114417;AN=5008;NS=2504;DP=17050;EAS_AF=0.1558;AMR_AF=0.1844;AFR_AF=0.0711;EUR_AF=0.1064;SAS_AF=0.089;AA=c|||;VT=SNP
11	122979613	rs111260380	C	G	100	PASS	AC=578;AF=0.115415;AN=5008;NS=2504;DP=14978;EAS_AF=0.1538;AMR_AF=0.1844;AFR_AF=0.0734;EUR_AF=0.1064;SAS_AF=0.093;AA=C|||;VT=SNP
11	122980231	rs12287002	G	A	100	PASS	AC=572;AF=0.114217;AN=5008;NS=2504;DP=22879;EAS_AF=0.1548;AMR_AF=0.1844;AFR_AF=0.0711;EUR_AF=0.1064;SAS_AF=0.089;AA=G|||;VT=SNP
11	122980506	rs11218988	C	G	100	PASS	AC=1314;AF=0.26238;AN=5008;NS=2504;DP=20036;EAS_AF=0.3145;AMR_AF=0.2896;AFR_AF=0.354;EUR_AF=0.1759;SAS_AF=0.1544;AA=G|||;VT=SNP
11	122981076	rs10458940	C	T	100	PASS	AC=231;AF=0.0461262;AN=5008;NS=2504;DP=18325;EAS_AF=0.1587;AMR_AF=0.036;AFR_AF=0.0008;EUR_AF=0.0119;SAS_AF=0.0337;AA=C|||;VT=SNP
11	122981156	rs111881976	C	T	100	PASS	AC=679;AF=0.135583;AN=5008;NS=2504;DP=14360;EAS_AF=0.1558;AMR_AF=0.1931;AFR_AF=0.1437;EUR_AF=0.1064;SAS_AF=0.093;AA=T|||;VT=SNP
11	122981375	rs10458941	C	T	100	PASS	AC=1326;AF=0.264776;AN=5008;NS=2504;DP=18120;EAS_AF=0.3145;AMR_AF=0.2911;AFR_AF=0.3548;EUR_AF=0.1789;SAS_AF=0.1616;AA=T|||;VT=SNP
11	122981764	rs80197279	C	T	100	PASS	AC=556;AF=0.111022;AN=5008;NS=2504;DP=20875;EAS_AF=0.1558;AMR_AF=0.1844;AFR_AF=0.0582;EUR_AF=0.1064;SAS_AF=0.089;AA=C|||;VT=SNP
11	122981796	rs77669620	G	A	100	PASS	AC=575;AF=0.114816;AN=5008;NS=2504;DP=20166;EAS_AF=0.1558;AMR_AF=0.1844;AFR_AF=0.0696;EUR_AF=0.1064;SAS_AF=0.093;AA=A|||;VT=SNP
11	122982004	rs113016928	C	A	100	PASS	AC=555;AF=0.110823;AN=5008;NS=2504;DP=17626;EAS_AF=0.1558;AMR_AF=0.1888;AFR_AF=0.0552;EUR_AF=0.1064;SAS_AF=0.089;AA=A|||;VT=SNP
11	122982006	rs140675677	T	C	100	PASS	AC=41;AF=0.0081869;AN=5008;NS=2504;DP=17605;EAS_AF=0.0397;AMR_AF=0;AFR_AF=0;EUR_AF=0;SAS_AF=0.001;AA=T|||;VT=SNP
11	122982204	rs9666251	A	G	100	PASS	AC=318;AF=0.0634984;AN=5008;NS=2504;DP=20079;EAS_AF=0.1339;AMR_AF=0.0461;AFR_AF=0.0779;EUR_AF=0.0119;SAS_AF=0.0368;AA=a|||;VT=SNP
11	122982316	rs949155	C	G	100	PASS	AC=427;AF=0.0852636;AN=5008;NS=2504;DP=18278;EAS_AF=0.0585;AMR_AF=0.1153;AFR_AF=0.0567;EUR_AF=0.1312;SAS_AF=0.0828;AA=C|||;VT=SNP
11	122982825	rs12290985	C	A	100	PASS	AC=670;AF=0.133786;AN=5008;NS=2504;DP=16894;EAS_AF=0.1558;AMR_AF=0.1974;AFR_AF=0.1362;EUR_AF=0.1064;SAS_AF=0.091;AA=A|||;VT=SNP
11	122982928	rs4936777	A	G	100	PASS	AC=1280;AF=0.255591;AN=5008;NS=2504;DP=16207;EAS_AF=0.2857;AMR_AF=0.2954;AFR_AF=0.3464;EUR_AF=0.1789;SAS_AF=0.1524;AA=G|||;VT=SNP
11	122983728	rs7948719	T	G	100	PASS	AC=3593;AF=0.717452;AN=5008;NS=2504;DP=17695;EAS_AF=0.5605;AMR_AF=0.67;AFR_AF=0.9743;EUR_AF=0.7008;SAS_AF=0.5828;AA=t|||;VT=SNP
11	122983896	rs78124657	A	G	100	PASS	AC=469;AF=0.0936502;AN=5008;NS=2504;DP=20786;EAS_AF=0.1558;AMR_AF=0.1628;AFR_AF=0.0446;EUR_AF=0.0775;SAS_AF=0.0634;AA=A|||;VT=SNP
11	122984689	rs11218990	A	G	100	PASS	AC=1111;AF=0.221845;AN=5008;NS=2504;DP=20039;EAS_AF=0.2153;AMR_AF=0.2853;AFR_AF=0.267;EUR_AF=0.1968;SAS_AF=0.1483;AA=G|||;VT=SNP
11	122984881	rs12275310	T	C	100	PASS	AC=979;AF=0.195487;AN=5008;NS=2504;DP=16441;EAS_AF=0.2143;AMR_AF=0.2752;AFR_AF=0.18;EUR_AF=0.1958;SAS_AF=0.1401;AA=T|||;VT=SNP
11	122985370	rs11218991	C	A	100	PASS	AC=201;AF=0.0401358;AN=5008;NS=2504;DP=13975;EAS_AF=0.127;AMR_AF=0.0375;AFR_AF=0.0015;EUR_AF=0.0119;SAS_AF=0.0337;AA=C|||;VT=SNP
11	122985589	rs12277105	T	C	100	PASS	AC=1506;AF=0.300719;AN=5008;NS=2504;DP=17771;EAS_AF=0.2153;AMR_AF=0.3444;AFR_AF=0.4781;EUR_AF=0.2535;SAS_AF=0.1667;AA=C|||;VT=SNP
11	122986256	rs11607961	T	C	100	PASS	AC=961;AF=0.191893;AN=5008;NS=2504;DP=15789;EAS_AF=0.2133;AMR_AF=0.2752;AFR_AF=0.1672;EUR_AF=0.1958;SAS_AF=0.1401;AA=T|||;VT=SNP
11	122986284	rs74377334	T	C	100	PASS	AC=245;AF=0.0489217;AN=5008;NS=2504;DP=15091;EAS_AF=0.1607;AMR_AF=0.0086;AFR_AF=0.0023;EUR_AF=0.0268;SAS_AF=0.0481;AA=T|||;VT=SNP
11	122986307	rs11607965	T	C	100	PASS	AC=960;AF=0.191693;AN=5008;NS=2504;DP=14909;EAS_AF=0.2133;AMR_AF=0.2752;AFR_AF=0.1672;EUR_AF=0.1948;SAS_AF=0.1401;AA=T|||;VT=SNP
11	122986326	rs11605822	G	A	100	PASS	AC=960;AF=0.191693;AN=5008;NS=2504;DP=14560;EAS_AF=0.2133;AMR_AF=0.2752;AFR_AF=0.1672;EUR_AF=0.1948;SAS_AF=0.1401;AA=A|||;VT=SNP
11	122986472	rs11607994	T	C	100	PASS	AC=1093;AF=0.218251;AN=5008;NS=2504;DP=17565;EAS_AF=0.2143;AMR_AF=0.2839;AFR_AF=0.2595;EUR_AF=0.1948;SAS_AF=0.1442;AA=C|||;VT=SNP
11	122988701	rs61140679	G	A	100	PASS	AC=202;AF=0.0403355;AN=5008;NS=2504;DP=17897;EAS_AF=0.128;AMR_AF=0.0375;AFR_AF=0.0008;EUR_AF=0.0119;SAS_AF=0.0348;AA=G|||;VT=SNP
11	122988815	rs11820867	T	C	100	PASS	AC=988;AF=0.197284;AN=5008;NS=2504;DP=20818;EAS_AF=0.2173;AMR_AF=0.2738;AFR_AF=0.174;EUR_AF=0.1948;SAS_AF=0.1564;AA=T|||;VT=SNP
11	122988929	rs11218992	C	T	100	PASS	AC=203;AF=0.0405351;AN=5008;NS=2504;DP=19921;EAS_AF=0.129;AMR_AF=0.0375;AFR_AF=0.0008;EUR_AF=0.0119;SAS_AF=0.0348;AA=C|||;VT=SNP
11	122989248	rs12293887	G	C	100	PASS	AC=1116;AF=0.222843;AN=5008;NS=2504;DP=22288;EAS_AF=0.2163;AMR_AF=0.281;AFR_AF=0.264;EUR_AF=0.1948;SAS_AF=0.1616;AA=C|||;VT=SNP
11	122989315	rs12280650	A	G	100	PASS	AC=435;AF=0.086861;AN=5008;NS=2504;DP=20109;EAS_AF=0.1528;AMR_AF=0.1571;AFR_AF=0.0272;EUR_AF=0.0636;SAS_AF=0.0736;AA=A|||;VT=SNP
11	122990526	rs11602055	T	C	100	PASS	AC=1114;AF=0.222444;AN=5008;NS=2504;DP=17315;EAS_AF=0.2153;AMR_AF=0.281;AFR_AF=0.264;EUR_AF=0.1948;SAS_AF=0.1605;AA=C|||;VT=SNP
11	122990621	rs143414188	C	T	100	PASS	AC=432;AF=0.086262;AN=5008;NS=2504;DP=17044;EAS_AF=0.1518;AMR_AF=0.1556;AFR_AF=0.0265;EUR_AF=0.0636;SAS_AF=0.0736;AA=C|||;VT=SNP
11	122991327	rs7122440	C	T	100	PASS	AC=554;AF=0.110623;AN=5008;NS=2504;DP=16287;EAS_AF=0.0635;AMR_AF=0.1182;AFR_AF=0.1475;EUR_AF=0.1312;SAS_AF=0.0828;AA=T|||;VT=SNP
11	122992031	rs11822892	T	A	100	PASS	AC=1115;AF=0.222644;AN=5008;NS=2504;DP=16700;EAS_AF=0.2163;AMR_AF=0.281;AFR_AF=0.264;EUR_AF=0.1948;SAS_AF=0.1605;AA=A|||;VT=SNP
11	122992194	rs141625091	C	T	100	PASS	AC=139;AF=0.0277556;AN=5008;NS=2504;DP=16595;EAS_AF=0.0099;AMR_AF=0.0072;AFR_AF=0.0908;EUR_AF=0;SAS_AF=0.0041;AA=T|||;VT=SNP
11	122992871	rs12286532	A	T	100	PASS	AC=434;AF=0.0866613;AN=5008;NS=2504;DP=18710;EAS_AF=0.1518;AMR_AF=0.1556;AFR_AF=0.0272;EUR_AF=0.0636;SAS_AF=0.0746;AA=A|||;VT=SNP
11	122993018	rs12286620	A	G	100	PASS	AC=1137;AF=0.227037;AN=5008;NS=2504;DP=16781;EAS_AF=0.2153;AMR_AF=0.2824;AFR_AF=0.2806;EUR_AF=0.1948;SAS_AF=0.1605;AA=G|||;VT=SNP
11	122993304	rs11601567	G	A	100	PASS	AC=545;AF=0.108826;AN=5008;NS=2504;DP=19876;EAS_AF=0.0635;AMR_AF=0.1153;AFR_AF=0.143;EUR_AF=0.1312;SAS_AF=0.0818;AA=G|||;VT=SNP
11	122993316	rs11218996	T	C	100	PASS	AC=1342;AF=0.267971;AN=5008;NS=2504;DP=20102;EAS_AF=0.2212;AMR_AF=0.3199;AFR_AF=0.3336;EUR_AF=0.2505;SAS_AF=0.2086;AA=C|||;VT=SNP
11	122994396	rs12289987	A	G	100	PASS	AC=431;AF=0.0860623;AN=5008;NS=2504;DP=22581;EAS_AF=0.1528;AMR_AF=0.1484;AFR_AF=0.0325;EUR_AF=0.0626;SAS_AF=0.0695;AA=A|||;VT=SNP
11	122995279	rs2169355	A	G	100	PASS	AC=3362;AF=0.671326;AN=5008;NS=2504;DP=19631;EAS_AF=0.5427;AMR_AF=0.6427;AFR_AF=0.8464;EUR_AF=0.7107;SAS_AF=0.547;AA=G|||;VT=SNP
11	122995291	rs1563964	C	T	100	PASS	AC=1171;AF=0.233826;AN=5008;NS=2504;DP=19506;EAS_AF=0.1567;AMR_AF=0.2536;AFR_AF=0.4175;EUR_AF=0.1571;SAS_AF=0.1299;AA=T|||;VT=SNP
11	122995384	rs75609645	C	T	100	PASS	AC=981;AF=0.195887;AN=5008;NS=2504;DP=19114;EAS_AF=0.1518;AMR_AF=0.2205;AFR_AF=0.3449;EUR_AF=0.1282;SAS_AF=0.092;AA=C|||;VT=SNP
11	122995776	rs149130839	C	T	100	PASS	AC=39;AF=0.00778754;AN=5008;NS=2504;DP=16774;EAS_AF=0.0377;AMR_AF=0;AFR_AF=0;EUR_AF=0;SAS_AF=0.001;AA=C|||;VT=SNP
11	122996050	rs7126295	T	C	100	PASS	AC=2327;AF=0.464657;AN=5008;NS=2504;DP=11226;EAS_AF=0.3433;AMR_AF=0.4467;AFR_AF=0.6762;EUR_AF=0.3867;SAS_AF=0.3967;AA=C|||;VT=SNP
11	122996598	rs77561902	G	A	100	PASS	AC=936;AF=0.186901;AN=5008;NS=2504;DP=14110;EAS_AF=0.1359;AMR_AF=0.219;AFR_AF=0.329;EUR_AF=0.1292;SAS_AF=0.0838;AA=G|||;VT=SNP
11	122996748	rs11218998	T	C	100	PASS	AC=847;AF=0.169129;AN=5008;NS=2504;DP=19033;EAS_AF=0.0685;AMR_AF=0.2104;AFR_AF=0.1687;EUR_AF=0.2734;SAS_AF=0.137;AA=T|||;VT=SNP
11	122997198	rs118037412	C	T	100	PASS	AC=66;AF=0.0131789;AN=5008;NS=2504;DP=15524;EAS_AF=0.0486;AMR_AF=0;AFR_AF=0;EUR_AF=0.003;SAS_AF=0.0143;AA=C|||;VT=SNP
11	122997307	rs11825379	A	G	100	PASS	AC=637;AF=0.127196;AN=5008;NS=2504;DP=15879;EAS_AF=0.0774;AMR_AF=0.1599;AFR_AF=0.1074;EUR_AF=0.2177;SAS_AF=0.089;AA=A|||;VT=SNP
11	122997501	rs57151221	A	G	100	PASS	AC=799;AF=0.159545;AN=5008;NS=2504;DP=13699;EAS_AF=0.1429;AMR_AF=0.1988;AFR_AF=0.2489;EUR_AF=0.0934;SAS_AF=0.0961;AA=A|||;VT=SNP
11	122997532	rs10892966	G	A	100	PASS	AC=865;AF=0.172724;AN=5008;NS=2504;DP=13770;EAS_AF=0.1806;AMR_AF=0.1787;AFR_AF=0.1664;EUR_AF=0.2177;SAS_AF=0.1227;AA=G|||;VT=SNP
11	122997743	rs75132621	T	C	100	PASS	AC=407;AF=0.08127;AN=5008;NS=2504;DP=14988;EAS_AF=0.1379;AMR_AF=0.1499;AFR_AF=0.028;EUR_AF=0.0636;SAS_AF=0.0644;AA=T|||;VT=SNP
11	122998018	rs11218999	C	T	100	PASS	AC=949;AF=0.189497;AN=5008;NS=2504;DP=15221;EAS_AF=0.1429;AMR_AF=0.2061;AFR_AF=0.3548;EUR_AF=0.0934;SAS_AF=0.1012;AA=c|||;VT=SNP
11	122998093	rs11219000	G	A	100	PASS	AC=804;AF=0.160543;AN=5008;NS=2504;DP=16232;EAS_AF=0.1429;AMR_AF=0.1988;AFR_AF=0.2504;EUR_AF=0.0934;SAS_AF=0.0992;AA=g|||;VT=SNP
11	122998119	rs11219001	A	G	100	PASS	AC=902;AF=0.180112;AN=5008;NS=2504;DP=16191;EAS_AF=0.1429;AMR_AF=0.2061;AFR_AF=0.3207;EUR_AF=0.0934;SAS_AF=0.0992;AA=a|||;VT=SNP
11	122998180	rs11219002	A	G	100	PASS	AC=901;AF=0.179912;AN=5008;NS=2504;DP=17637;EAS_AF=0.1429;AMR_AF=0.2061;AFR_AF=0.3207;EUR_AF=0.0934;SAS_AF=0.0982;AA=a|||;VT=SNP
11	122998292	rs60036029	T	C	100	PASS	AC=904;AF=0.180511;AN=5008;NS=2504;DP=17954;EAS_AF=0.1429;AMR_AF=0.2061;AFR_AF=0.3215;EUR_AF=0.0944;SAS_AF=0.0992;AA=T|||;VT=SNP
11	122998384	rs76695767	A	G	100	PASS	AC=904;AF=0.180511;AN=5008;NS=2504;DP=19094;EAS_AF=0.1429;AMR_AF=0.2061;AFR_AF=0.3215;EUR_AF=0.0944;SAS_AF=0.0992;AA=A|||;VT=SNP
11	122998436	rs79360760	C	T	100	PASS	AC=904;AF=0.180511;AN=5008;NS=2504;DP=17268;EAS_AF=0.1419;AMR_AF=0.2061;AFR_AF=0.3222;EUR_AF=0.0944;SAS_AF=0.0992;AA=T|||;VT=SNP
11	122998443	rs77642139	G	A	100	PASS	AC=949;AF=0.189497;AN=5008;NS=2504;DP=17161;EAS_AF=0.1419;AMR_AF=0.2061;AFR_AF=0.3563;EUR_AF=0.0944;SAS_AF=0.0992;AA=A|||;VT=SNP
11	122998994	rs12281757	T	C	100	PASS	AC=710;AF=0.141773;AN=5008;NS=2504;DP=17809;EAS_AF=0.1429;AMR_AF=0.1945;AFR_AF=0.1815;EUR_AF=0.0934;SAS_AF=0.0992;AA=T|||;VT=SNP
11	122999136	rs145098821	G	A	100	PASS	AC=30;AF=0.00599042;AN=5008;NS=2504;DP=15430;EAS_AF=0.0298;AMR_AF=0;AFR_AF=0;EUR_AF=0;SAS_AF=0;AA=G|||;VT=SNP
11	122999535	rs11219003	A	G	100	PASS	AC=813;AF=0.16234;AN=5008;NS=2504;DP=15563;EAS_AF=0.1429;AMR_AF=0.2017;AFR_AF=0.2542;EUR_AF=0.0944;SAS_AF=0.1002;AA=A|||;VT=SNP
11	122999540	rs11219004	G	T	100	PASS	AC=812;AF=0.162141;AN=5008;NS=2504;DP=15631;EAS_AF=0.1429;AMR_AF=0.2017;AFR_AF=0.2542;EUR_AF=0.0944;SAS_AF=0.0992;AA=T|||;VT=SNP
11	122999582	rs11219005	A	G	100	PASS	AC=812;AF=0.162141;AN=5008;NS=2504;DP=16069;EAS_AF=0.1429;AMR_AF=0.2017;AFR_AF=0.2542;EUR_AF=0.0944;SAS_AF=0.0992;AA=A|||;VT=SNP
11	123000067	rs12289830	A	C	100	PASS	AC=425;AF=0.0848642;AN=5008;NS=2504;DP=5596;EAS_AF=0.1379;AMR_AF=0.1527;AFR_AF=0.0378;EUR_AF=0.0656;SAS_AF=0.0654;AA=A|||;VT=SNP
11	123000463	rs79129722	T	C	100	PASS	AC=712;AF=0.142173;AN=5008;NS=2504;DP=9518;EAS_AF=0.1429;AMR_AF=0.1945;AFR_AF=0.1823;EUR_AF=0.0944;SAS_AF=0.0992;AA=T|||;VT=SNP
11	123000488	rs77603361	A	G	100	PASS	AC=810;AF=0.161741;AN=5008;NS=2504;DP=10885;EAS_AF=0.1429;AMR_AF=0.2017;AFR_AF=0.2526;EUR_AF=0.0944;SAS_AF=0.0992;AA=G|||;VT=SNP
11	123000653	rs7931136	G	C	100	PASS	AC=809;AF=0.161542;AN=5008;NS=2504;DP=11399;EAS_AF=0.1429;AMR_AF=0.2017;AFR_AF=0.2526;EUR_AF=0.0934;SAS_AF=0.0992;AA=C|||;VT=SNP
11	123000710	rs7945938	T	C	100	PASS	AC=711;AF=0.141973;AN=5008;NS=2504;DP=14104;EAS_AF=0.1429;AMR_AF=0.1945;AFR_AF=0.1823;EUR_AF=0.0934;SAS_AF=0.0992;AA=T|||;VT=SNP
11	123000863	rs11219006	A	G	100	PASS	AC=141;AF=0.028155;AN=5008;NS=2504;DP=17749;EAS_AF=0.1002;AMR_AF=0.0173;AFR_AF=0;EUR_AF=0;SAS_AF=0.0286;AA=A|||;VT=SNP
11	123000929	rs147399235	G	A	100	PASS	AC=41;AF=0.0081869;AN=5008;NS=2504;DP=17001;EAS_AF=0.0188;AMR_AF=0.0029;AFR_AF=0.0008;EUR_AF=0.0129;SAS_AF=0.0061;AA=G|||;VT=SNP
11	123001058	rs10892967	T	C	100	PASS	AC=1489;AF=0.297324;AN=5008;NS=2504;DP=18689;EAS_AF=0.2212;AMR_AF=0.3559;AFR_AF=0.4138;EUR_AF=0.2863;SAS_AF=0.1881;AA=C|||;VT=SNP
11	123001084	rs10790554	A	G	100	PASS	AC=1632;AF=0.325879;AN=5008;NS=2504;DP=19182;EAS_AF=0.3214;AMR_AF=0.3732;AFR_AF=0.4145;EUR_AF=0.2863;SAS_AF=0.2178;AA=G|||;VT=SNP
11	123001223	rs12286925	T	C	100	PASS	AC=806;AF=0.160942;AN=5008;NS=2504;DP=18684;EAS_AF=0.1429;AMR_AF=0.2017;AFR_AF=0.2504;EUR_AF=0.0934;SAS_AF=0.0992;AA=T|||;VT=SNP
11	123001353	rs11603215	G	C	100	PASS	AC=765;AF=0.152756;AN=5008;NS=2504;DP=16405;EAS_AF=0.0784;AMR_AF=0.1599;AFR_AF=0.2216;EUR_AF=0.1938;SAS_AF=0.089;AA=G|||;VT=SNP
11	123001595	rs12280247	G	A	100	PASS	AC=709;AF=0.141573;AN=5008;NS=2504;DP=12018;EAS_AF=0.1429;AMR_AF=0.196;AFR_AF=0.18;EUR_AF=0.0934;SAS_AF=0.0992;AA=G|||;VT=SNP
11	123001687	rs12293323	A	G	100	PASS	AC=950;AF=0.189696;AN=5008;NS=2504;DP=13874;EAS_AF=0.2431;AMR_AF=0.2205;AFR_AF=0.2511;EUR_AF=0.0934;SAS_AF=0.1288;AA=A|||;VT=SNP
11	123001697	rs12287160	T	G	100	PASS	AC=852;AF=0.170128;AN=5008;NS=2504;DP=13797;EAS_AF=0.2431;AMR_AF=0.2133;AFR_AF=0.1808;EUR_AF=0.0934;SAS_AF=0.1288;AA=T|||;VT=SNP
11	123001798	rs12280271	C	A	100	PASS	AC=986;AF=0.196885;AN=5008;NS=2504;DP=14997;EAS_AF=0.2431;AMR_AF=0.2161;AFR_AF=0.2806;EUR_AF=0.0934;SAS_AF=0.1288;AA=A|||;VT=SNP
11	123002293	rs1563965	A	C	100	PASS	AC=942;AF=0.188099;AN=5008;NS=2504;DP=16137;EAS_AF=0.2431;AMR_AF=0.2161;AFR_AF=0.2466;EUR_AF=0.0934;SAS_AF=0.1299;AA=C|||;VT=SNP
11	123002393	rs1975890	G	A	100	PASS	AC=845;AF=0.16873;AN=5008;NS=2504;DP=16737;EAS_AF=0.2431;AMR_AF=0.2089;AFR_AF=0.177;EUR_AF=0.0934;SAS_AF=0.1299;AA=G|||;VT=SNP
11	123002588	rs1975891	T	C	100	PASS	AC=943;AF=0.188299;AN=5008;NS=2504;DP=16963;EAS_AF=0.2431;AMR_AF=0.2161;AFR_AF=0.2474;EUR_AF=0.0934;SAS_AF=0.1299;AA=T|||;VT=SNP
11	123002706	rs11219008	C	T	100	PASS	AC=938;AF=0.1873;AN=5008;NS=2504;DP=20477;EAS_AF=0.2431;AMR_AF=0.2147;AFR_AF=0.2443;EUR_AF=0.0934;SAS_AF=0.1299;AA=T|||;VT=SNP
11	123002723	rs11219009	C	T	100	PASS	AC=934;AF=0.186502;AN=5008;NS=2504;DP=20133;EAS_AF=0.2421;AMR_AF=0.2133;AFR_AF=0.2436;EUR_AF=0.0934;SAS_AF=0.1288;AA=C|||;VT=SNP
11	123002727	rs11219010	G	A	100	PASS	AC=934;AF=0.186502;AN=5008;NS=2504;DP=19831;EAS_AF=0.2421;AMR_AF=0.2133;AFR_AF=0.2436;EUR_AF=0.0934;SAS_AF=0.1288;AA=G|||;VT=SNP
11	123002792	rs4454733	G	T	100	PASS	AC=941;AF=0.187899;AN=5008;NS=2504;DP=18419;EAS_AF=0.2431;AMR_AF=0.2147;AFR_AF=0.2474;EUR_AF=0.0934;SAS_AF=0.1288;AA=G|||;VT=SNP
11	123002799	rs4442564	T	C	100	PASS	AC=942;AF=0.188099;AN=5008;NS=2504;DP=18348;EAS_AF=0.2431;AMR_AF=0.2147;AFR_AF=0.2474;EUR_AF=0.0934;SAS_AF=0.1299;AA=C|||;VT=SNP
11	123003042	rs11219011	G	A	100	PASS	AC=142;AF=0.0283546;AN=5008;NS=2504;DP=17367;EAS_AF=0.1002;AMR_AF=0.0173;AFR_AF=0;EUR_AF=0;SAS_AF=0.0297;AA=G|||;VT=SNP
11	123003222	rs12270464	A	G	100	PASS	AC=699;AF=0.139577;AN=5008;NS=2504;DP=14399;EAS_AF=0.1478;AMR_AF=0.1585;AFR_AF=0.1339;EUR_AF=0.0636;SAS_AF=0.2035;AA=A|||;VT=SNP
11	123003259	rs12290670	T	C	100	PASS	AC=686;AF=0.136981;AN=5008;NS=2504;DP=13389;EAS_AF=0.1478;AMR_AF=0.1556;AFR_AF=0.1256;EUR_AF=0.0636;SAS_AF=0.2035;AA=C|||;VT=SNP
11	123003303	rs12270481	A	C	100	PASS	AC=445;AF=0.0888578;AN=5008;NS=2504;DP=12478;EAS_AF=0.1369;AMR_AF=0.1513;AFR_AF=0.0424;EUR_AF=0.0636;SAS_AF=0.0838;AA=A|||;VT=SNP
11	123003315	rs184564167	T	C	100	PASS	AC=696;AF=0.138978;AN=5008;NS=2504;DP=12465;EAS_AF=0.1478;AMR_AF=0.1527;AFR_AF=0.1331;EUR_AF=0.0656;SAS_AF=0.2035;AA=T|||;VT=SNP
11	123003381	rs10892969	A	G	100	PASS	AC=1015;AF=0.202676;AN=5008;NS=2504;DP=13477;EAS_AF=0.255;AMR_AF=0.2017;AFR_AF=0.1967;EUR_AF=0.0944;SAS_AF=0.2689;AA=G|||;VT=SNP
11	123004313	rs6589966	C	G	100	PASS	AC=1268;AF=0.253195;AN=5008;NS=2504;DP=20758;EAS_AF=0.1111;AMR_AF=0.1671;AFR_AF=0.5136;EUR_AF=0.2068;SAS_AF=0.1564;AA=G|||;VT=SNP
11	123004821	rs78476572	C	T	100	PASS	AC=65;AF=0.0129792;AN=5008;NS=2504;DP=14155;EAS_AF=0.0327;AMR_AF=0;AFR_AF=0.0008;EUR_AF=0;SAS_AF=0.0317;AA=c|||;VT=SNP
11	123004938	rs113451750	A	G	100	PASS	AC=1277;AF=0.254992;AN=5008;NS=2504;DP=13335;EAS_AF=0.1845;AMR_AF=0.1671;AFR_AF=0.4486;EUR_AF=0.2187;SAS_AF=0.1656;AA=A|||;VT=SNP
11	123005241	rs12274172	A	G	100	PASS	AC=1269;AF=0.253395;AN=5008;NS=2504;DP=15871;EAS_AF=0.1835;AMR_AF=0.1671;AFR_AF=0.444;EUR_AF=0.2177;SAS_AF=0.1656;AA=G|||;VT=SNP
11	123005302	rs7947919	G	A	100	PASS	AC=664;AF=0.132588;AN=5008;NS=2504;DP=14854;EAS_AF=0.2252;AMR_AF=0.1326;AFR_AF=0.0696;EUR_AF=0.0368;SAS_AF=0.2209;AA=G|||;VT=SNP
11	123005349	rs12274236	A	G	100	PASS	AC=1269;AF=0.253395;AN=5008;NS=2504;DP=15282;EAS_AF=0.1835;AMR_AF=0.1671;AFR_AF=0.444;EUR_AF=0.2177;SAS_AF=0.1656;AA=A|||;VT=SNP
11	123005414	rs12287615	G	T	100	PASS	AC=1270;AF=0.253594;AN=5008;NS=2504;DP=17566;EAS_AF=0.1835;AMR_AF=0.1671;AFR_AF=0.444;EUR_AF=0.2187;SAS_AF=0.1656;AA=G|||;VT=SNP
11	123005490	rs12287518	C	T	100	PASS	AC=2339;AF=0.467053;AN=5008;NS=2504;DP=14357;EAS_AF=0.4405;AMR_AF=0.3646;AFR_AF=0.6657;EUR_AF=0.3181;SAS_AF=0.4519;AA=T|||;VT=SNP
11	123005614	rs12287633	C	T	100	PASS	AC=1270;AF=0.253594;AN=5008;NS=2504;DP=19215;EAS_AF=0.1835;AMR_AF=0.1671;AFR_AF=0.444;EUR_AF=0.2187;SAS_AF=0.1656;AA=C|||;VT=SNP
11	123005796	rs12287708	C	T	100	PASS	AC=1271;AF=0.253794;AN=5008;NS=2504;DP=15002;EAS_AF=0.1835;AMR_AF=0.1671;AFR_AF=0.444;EUR_AF=0.2197;SAS_AF=0.1656;AA=C|||;VT=SNP
11	123005825	rs12274492	A	G	100	PASS	AC=1271;AF=0.253794;AN=5008;NS=2504;DP=14926;EAS_AF=0.1835;AMR_AF=0.1671;AFR_AF=0.444;EUR_AF=0.2197;SAS_AF=0.1656;AA=G|||;VT=SNP
11	123005876	rs142841013	G	A	100	PASS	AC=87;AF=0.0173722;AN=5008;NS=2504;DP=15606;EAS_AF=0.0327;AMR_AF=0;AFR_AF=0.0174;EUR_AF=0;SAS_AF=0.0317;AA=G|||;VT=SNP
11	123006150	rs7130674	G	A	100	PASS	AC=2877;AF=0.574481;AN=5008;NS=2504;DP=15855;EAS_AF=0.4425;AMR_AF=0.5144;AFR_AF=0.823;EUR_AF=0.493;SAS_AF=0.501;AA=A|||;VT=SNP
11	123006473	rs10892970	C	T	100	PASS	AC=1177;AF=0.235024;AN=5008;NS=2504;DP=18497;EAS_AF=0.1845;AMR_AF=0.1657;AFR_AF=0.3714;EUR_AF=0.2197;SAS_AF=0.1677;AA=C|||;VT=SNP
11	123006617	rs11219013	C	T	100	PASS	AC=1262;AF=0.251997;AN=5008;NS=2504;DP=18532;EAS_AF=0.1845;AMR_AF=0.1671;AFR_AF=0.4365;EUR_AF=0.2187;SAS_AF=0.1667;AA=T|||;VT=SNP
11	123006624	rs11219014	G	T	100	PASS	AC=1262;AF=0.251997;AN=5008;NS=2504;DP=18689;EAS_AF=0.1845;AMR_AF=0.1671;AFR_AF=0.4365;EUR_AF=0.2187;SAS_AF=0.1667;AA=G|||;VT=SNP
11	123006654	rs12279677	C	A	100	PASS	AC=1262;AF=0.251997;AN=5008;NS=2504;DP=19460;EAS_AF=0.1845;AMR_AF=0.1671;AFR_AF=0.4365;EUR_AF=0.2187;SAS_AF=0.1667;AA=C|||;VT=SNP
11	123007017	rs77420429	A	G	100	PASS	AC=88;AF=0.0175719;AN=5008;NS=2504;DP=12153;EAS_AF=0.0327;AMR_AF=0;AFR_AF=0.0182;EUR_AF=0;SAS_AF=0.0317;AA=A|||;VT=SNP
11	123007144	rs35705706	T	G	100	PASS	AC=2293;AF=0.457867;AN=5008;NS=2504;DP=3006;EAS_AF=0.4216;AMR_AF=0.3617;AFR_AF=0.6142;EUR_AF=0.337;SAS_AF=0.4765;AA=t|||;VT=SNP
11	123007582	rs7937767	G	A	100	PASS	AC=1935;AF=0.386382;AN=5008;NS=2504;DP=14562;EAS_AF=0.3879;AMR_AF=0.2983;AFR_AF=0.5068;EUR_AF=0.2724;SAS_AF=0.4018;AA=A|||;VT=SNP
11	123007752	rs7938017	G	A	100	PASS	AC=2249;AF=0.449081;AN=5008;NS=2504;DP=15476;EAS_AF=0.4216;AMR_AF=0.3588;AFR_AF=0.593;EUR_AF=0.332;SAS_AF=0.4673;AA=G|||;VT=SNP
11	123008115	rs11219015	G	A	100	PASS	AC=1015;AF=0.202676;AN=5008;NS=2504;DP=15244;EAS_AF=0.1637;AMR_AF=0.1556;AFR_AF=0.2542;EUR_AF=0.2356;SAS_AF=0.1728;AA=G|||;VT=SNP
11	123008209	rs7925085	T	C	100	PASS	AC=93;AF=0.0185703;AN=5008;NS=2504;DP=14995;EAS_AF=0.0327;AMR_AF=0;AFR_AF=0.0219;EUR_AF=0;SAS_AF=0.0317;AA=T|||;VT=SNP
11	123008349	rs12283343	G	C	100	PASS	AC=1009;AF=0.201478;AN=5008;NS=2504;DP=12974;EAS_AF=0.1637;AMR_AF=0.1499;AFR_AF=0.2542;EUR_AF=0.2336;SAS_AF=0.1728;AA=G|||;VT=SNP
11	123008409	rs77358864	G	A	100	PASS	AC=64;AF=0.0127796;AN=5008;NS=2504;DP=14101;EAS_AF=0.0327;AMR_AF=0;AFR_AF=0;EUR_AF=0;SAS_AF=0.0317;AA=G|||;VT=SNP
11	123008467	rs12283311	C	G	100	PASS	AC=1020;AF=0.203674;AN=5008;NS=2504;DP=14730;EAS_AF=0.1637;AMR_AF=0.1513;AFR_AF=0.2617;EUR_AF=0.2336;SAS_AF=0.1728;AA=C|||;VT=SNP
11	123009683	rs4438047	G	A	100	PASS	AC=1075;AF=0.214657;AN=5008;NS=2504;DP=14993;EAS_AF=0.1627;AMR_AF=0.1556;AFR_AF=0.2958;EUR_AF=0.2376;SAS_AF=0.1769;AA=G|||;VT=SNP
11	123009751	rs4345978	G	T	100	PASS	AC=1075;AF=0.214657;AN=5008;NS=2504;DP=18032;EAS_AF=0.1627;AMR_AF=0.1556;AFR_AF=0.2958;EUR_AF=0.2376;SAS_AF=0.1769;AA=G|||;VT=SNP
11	123009975	rs4475932	A	G	100	PASS	AC=2040;AF=0.407348;AN=5008;NS=2504;DP=16370;EAS_AF=0.4226;AMR_AF=0.2939;AFR_AF=0.5408;EUR_AF=0.2694;SAS_AF=0.4335;AA=G|||;VT=SNP
11	123010152	rs75362838	C	A	100	PASS	AC=86;AF=0.0171725;AN=5008;NS=2504;DP=19920;EAS_AF=0.0337;AMR_AF=0;AFR_AF=0.0166;EUR_AF=0;SAS_AF=0.0307;AA=C|||;VT=SNP
11	123010214	rs11601147	A	G	100	PASS	AC=2859;AF=0.570887;AN=5008;NS=2504;DP=17155;EAS_AF=0.4236;AMR_AF=0.5029;AFR_AF=0.8139;EUR_AF=0.502;SAS_AF=0.5133;AA=G|||;VT=SNP
11	123010654	rs4936778	G	T	100	PASS	AC=1953;AF=0.389976;AN=5008;NS=2504;DP=15984;EAS_AF=0.3899;AMR_AF=0.2939;AFR_AF=0.5219;EUR_AF=0.2704;SAS_AF=0.4029;AA=T|||;VT=SNP
11	123010857	rs74776234	G	T	100	PASS	AC=64;AF=0.0127796;AN=5008;NS=2504;DP=15473;EAS_AF=0.0337;AMR_AF=0;AFR_AF=0;EUR_AF=0;SAS_AF=0.0307;AA=G|||;VT=SNP
11	123010887	rs10892971	C	G	100	PASS	AC=1952;AF=0.389776;AN=5008;NS=2504;DP=15951;EAS_AF=0.3948;AMR_AF=0.2911;AFR_AF=0.5204;EUR_AF=0.2704;SAS_AF=0.4008;AA=G|||;VT=SNP
11	123011036	rs11219016	C	G	100	PASS	AC=2862;AF=0.571486;AN=5008;NS=2504;DP=20255;EAS_AF=0.4276;AMR_AF=0.5029;AFR_AF=0.8132;EUR_AF=0.502;SAS_AF=0.5133;AA=G|||;VT=SNP
11	123011703	rs4435015	T	C	100	PASS	AC=2290;AF=0.457268;AN=5008;NS=2504;DP=16669;EAS_AF=0.4266;AMR_AF=0.3545;AFR_AF=0.6157;EUR_AF=0.341;SAS_AF=0.4673;AA=T|||;VT=SNP
11	123011731	rs4304791	A	G	100	PASS	AC=2290;AF=0.457268;AN=5008;NS=2504;DP=16502;EAS_AF=0.4266;AMR_AF=0.3545;AFR_AF=0.6157;EUR_AF=0.341;SAS_AF=0.4673;AA=G|||;VT=SNP
11	123011840	rs4584587	C	T	100	PASS	AC=2292;AF=0.457668;AN=5008;NS=2504;DP=16310;EAS_AF=0.4266;AMR_AF=0.3545;AFR_AF=0.615;EUR_AF=0.3419;SAS_AF=0.4693;AA=T|||;VT=SNP
11	123012143	rs4935826	T	C	100	PASS	AC=2252;AF=0.449681;AN=5008;NS=2504;DP=15432;EAS_AF=0.4266;AMR_AF=0.3473;AFR_AF=0.6142;EUR_AF=0.3171;SAS_AF=0.4601;AA=N|||;VT=SNP
11	123012255	rs78864852	A	G	100	PASS	AC=712;AF=0.142173;AN=5008;NS=2504;DP=16457;EAS_AF=0.2252;AMR_AF=0.1282;AFR_AF=0.1089;EUR_AF=0.0318;SAS_AF=0.2249;AA=A|||;VT=SNP
11	123012573	rs7106843	G	A	100	PASS	AC=2340;AF=0.467252;AN=5008;NS=2504;DP=13451;EAS_AF=0.4266;AMR_AF=0.3559;AFR_AF=0.6536;EUR_AF=0.341;SAS_AF=0.4663;AA=G|||;VT=SNP
11	123012658	rs7106958	G	A	100	PASS	AC=2351;AF=0.469449;AN=5008;NS=2504;DP=11613;EAS_AF=0.4266;AMR_AF=0.3602;AFR_AF=0.6543;EUR_AF=0.3439;SAS_AF=0.4703;AA=A|||;VT=SNP
11	123013236	rs6589967	T	C	100	PASS	AC=2385;AF=0.476238;AN=5008;NS=2504;DP=18665;EAS_AF=0.4306;AMR_AF=0.3588;AFR_AF=0.671;EUR_AF=0.3509;SAS_AF=0.4724;AA=C|||;VT=SNP
11	123013242	rs6589968	C	T	100	PASS	AC=2386;AF=0.476438;AN=5008;NS=2504;DP=18925;EAS_AF=0.4306;AMR_AF=0.3588;AFR_AF=0.671;EUR_AF=0.3509;SAS_AF=0.4734;AA=C|||;VT=SNP
11	123013271	rs6589969	T	C	100	PASS	AC=2520;AF=0.503195;AN=5008;NS=2504;DP=17765;EAS_AF=0.4315;AMR_AF=0.3991;AFR_AF=0.6732;EUR_AF=0.4364;SAS_AF=0.4898;AA=T|||;VT=SNP
11	123013755	rs7127338	T	C	100	PASS	AC=2342;AF=0.467652;AN=5008;NS=2504;DP=19277;EAS_AF=0.4296;AMR_AF=0.3487;AFR_AF=0.643;EUR_AF=0.3509;SAS_AF=0.4744;AA=C|||;VT=SNP
11	123013822	rs7127455	T	C	100	PASS	AC=1286;AF=0.256789;AN=5008;NS=2504;DP=18503;EAS_AF=0.1716;AMR_AF=0.1657;AFR_AF=0.438;EUR_AF=0.2396;SAS_AF=0.182;AA=T|||;VT=SNP
11	123014015	rs7111575	C	T	100	PASS	AC=1283;AF=0.25619;AN=5008;NS=2504;DP=21218;EAS_AF=0.1687;AMR_AF=0.1657;AFR_AF=0.4387;EUR_AF=0.2406;SAS_AF=0.18;AA=C|||;VT=SNP
11	123014293	rs75567373	C	G	100	PASS	AC=892;AF=0.178115;AN=5008;NS=2504;DP=18419;EAS_AF=0.2282;AMR_AF=0.1787;AFR_AF=0.1309;EUR_AF=0.1113;SAS_AF=0.2587;AA=C|||;VT=SNP
11	123014573	rs2008043	G	A	100	PASS	AC=2319;AF=0.463059;AN=5008;NS=2504;DP=17643;EAS_AF=0.4038;AMR_AF=0.353;AFR_AF=0.6437;EUR_AF=0.3519;SAS_AF=0.4724;AA=G|||;VT=SNP
11	123014648	rs4435010	C	T	100	PASS	AC=1220;AF=0.24361;AN=5008;NS=2504;DP=20275;EAS_AF=0.1012;AMR_AF=0.17;AFR_AF=0.441;EUR_AF=0.2386;SAS_AF=0.181;AA=C|||;VT=SNP
11	123015003	rs7937991	G	A	100	PASS	AC=401;AF=0.0800719;AN=5008;NS=2504;DP=23102;EAS_AF=0.1012;AMR_AF=0.0432;AFR_AF=0.1142;EUR_AF=0.0408;SAS_AF=0.0787;AA=G|||;VT=SNP
11	123015109	rs7937909	C	G	100	PASS	AC=1074;AF=0.214457;AN=5008;NS=2504;DP=19462;EAS_AF=0.1012;AMR_AF=0.1643;AFR_AF=0.3328;EUR_AF=0.2386;SAS_AF=0.182;AA=C|||;VT=SNP
11	123015173	rs61586682	G	A	100	PASS	AC=183;AF=0.0365415;AN=5008;NS=2504;DP=18884;EAS_AF=0.0268;AMR_AF=0.0014;AFR_AF=0.0038;EUR_AF=0;SAS_AF=0.1534;AA=G|||;VT=SNP
11	123015370	rs12418137	T	G	100	PASS	AC=1196;AF=0.238818;AN=5008;NS=2504;DP=20259;EAS_AF=0.2619;AMR_AF=0.1873;AFR_AF=0.3056;EUR_AF=0.1113;SAS_AF=0.2924;AA=N|||;VT=SNP
11	123015615	rs59135714	G	C	100	PASS	AC=1062;AF=0.212061;AN=5008;NS=2504;DP=10554;EAS_AF=0.2262;AMR_AF=0.1916;AFR_AF=0.2557;EUR_AF=0.1113;SAS_AF=0.2566;AA=g|||;VT=SNP
11	123015914	rs7120168	G	A	100	PASS	AC=1584;AF=0.316294;AN=5008;NS=2504;DP=14527;EAS_AF=0.1022;AMR_AF=0.2378;AFR_AF=0.593;EUR_AF=0.3181;SAS_AF=0.2168;AA=g|||;VT=SNP
11	123015989	rs58942901	C	T	100	PASS	AC=635;AF=0.126797;AN=5008;NS=2504;DP=13413;EAS_AF=0.2262;AMR_AF=0.1167;AFR_AF=0.0582;EUR_AF=0.0318;SAS_AF=0.2219;AA=c|||;VT=SNP
11	123016049	rs57399908	C	T	100	PASS	AC=635;AF=0.126797;AN=5008;NS=2504;DP=13145;EAS_AF=0.2262;AMR_AF=0.1167;AFR_AF=0.0582;EUR_AF=0.0318;SAS_AF=0.2219;AA=c|||;VT=SNP
11	123016363	rs7131073	A	G	100	PASS	AC=2115;AF=0.422324;AN=5008;NS=2504;DP=16242;EAS_AF=0.3284;AMR_AF=0.3501;AFR_AF=0.5749;EUR_AF=0.3499;SAS_AF=0.4387;AA=G|||;VT=SNP
11	123016437	rs7131518	G	T	100	PASS	AC=2109;AF=0.421126;AN=5008;NS=2504;DP=17266;EAS_AF=0.3284;AMR_AF=0.3501;AFR_AF=0.5703;EUR_AF=0.3499;SAS_AF=0.4387;AA=G|||;VT=SNP
11	123016998	rs11219021	T	G	100	PASS	AC=2092;AF=0.417732;AN=5008;NS=2504;DP=20145;EAS_AF=0.3313;AMR_AF=0.3458;AFR_AF=0.559;EUR_AF=0.3499;SAS_AF=0.4366;AA=T|||;VT=SNP
11	123017181	rs7924892	C	A	100	PASS	AC=1826;AF=0.364617;AN=5008;NS=2504;DP=21728;EAS_AF=0.3304;AMR_AF=0.2839;AFR_AF=0.4781;EUR_AF=0.2694;SAS_AF=0.4018;AA=A|||;VT=SNP
11	123017343	rs7927861	A	C	100	PASS	AC=2351;AF=0.469449;AN=5008;NS=2504;DP=21931;EAS_AF=0.3641;AMR_AF=0.3559;AFR_AF=0.6974;EUR_AF=0.3499;SAS_AF=0.4734;AA=C|||;VT=SNP
11	123018038	rs7105909	A	G	100	PASS	AC=2351;AF=0.469449;AN=5008;NS=2504;DP=18140;EAS_AF=0.3641;AMR_AF=0.3501;AFR_AF=0.6997;EUR_AF=0.3509;SAS_AF=0.4734;AA=G|||;VT=SNP
11	123018185	rs12290580	C	T	100	PASS	AC=2320;AF=0.463259;AN=5008;NS=2504;DP=19687;EAS_AF=0.3353;AMR_AF=0.3516;AFR_AF=0.6997;EUR_AF=0.3509;SAS_AF=0.4703;AA=T|||;VT=SNP
11	123018306	rs117892730	C	T	100	PASS	AC=32;AF=0.00638978;AN=5008;NS=2504;DP=17600;EAS_AF=0.0298;AMR_AF=0;AFR_AF=0;EUR_AF=0.002;SAS_AF=0;AA=C|||;VT=SNP
11	123019450	rs12280662	A	G	100	PASS	AC=1023;AF=0.204273;AN=5008;NS=2504;DP=20866;EAS_AF=0.2302;AMR_AF=0.1772;AFR_AF=0.2307;EUR_AF=0.1133;SAS_AF=0.2546;AA=G|||;VT=SNP
11	123020074	rs11219022	G	C	100	PASS	AC=1027;AF=0.205072;AN=5008;NS=2504;DP=19907;EAS_AF=0.2302;AMR_AF=0.1772;AFR_AF=0.2337;EUR_AF=0.1133;SAS_AF=0.2546;AA=G|||;VT=SNP
11	123020152	rs11219023	T	C	100	PASS	AC=1023;AF=0.204273;AN=5008;NS=2504;DP=19704;EAS_AF=0.2302;AMR_AF=0.1772;AFR_AF=0.2307;EUR_AF=0.1133;SAS_AF=0.2546;AA=T|||;VT=SNP
11	123020231	rs12578013	C	T	100	PASS	AC=1023;AF=0.204273;AN=5008;NS=2504;DP=18100;EAS_AF=0.2302;AMR_AF=0.1772;AFR_AF=0.2307;EUR_AF=0.1133;SAS_AF=0.2546;AA=C|||;VT=SNP
11	123020358	rs11219024	T	C	100	PASS	AC=1024;AF=0.204473;AN=5008;NS=2504;DP=16975;EAS_AF=0.2302;AMR_AF=0.1787;AFR_AF=0.2307;EUR_AF=0.1133;SAS_AF=0.2546;AA=T|||;VT=SNP
11	123020480	rs11219025	T	C	100	PASS	AC=748;AF=0.149361;AN=5008;NS=2504;DP=19187;EAS_AF=0.2302;AMR_AF=0.121;AFR_AF=0.1392;EUR_AF=0.0328;SAS_AF=0.2198;AA=T|||;VT=SNP
11	123020574	rs11219026	T	C	100	PASS	AC=981;AF=0.195887;AN=5008;NS=2504;DP=15989;EAS_AF=0.2321;AMR_AF=0.1758;AFR_AF=0.1982;EUR_AF=0.1133;SAS_AF=0.2546;AA=C|||;VT=SNP
11	123020648	rs11219027	G	A	100	PASS	AC=734;AF=0.146565;AN=5008;NS=2504;DP=15814;EAS_AF=0.256;AMR_AF=0.1182;AFR_AF=0.1104;EUR_AF=0.0328;SAS_AF=0.2198;AA=G|||;VT=SNP
11	123021593	rs11822793	T	C	100	PASS	AC=1355;AF=0.270567;AN=5008;NS=2504;DP=20285;EAS_AF=0.255;AMR_AF=0.1787;AFR_AF=0.3124;EUR_AF=0.2316;SAS_AF=0.3354;AA=T|||;VT=SNP
11	123022083	rs11219031	A	G	100	PASS	AC=1608;AF=0.321086;AN=5008;NS=2504;DP=20911;EAS_AF=0.2609;AMR_AF=0.2334;AFR_AF=0.3608;EUR_AF=0.3131;SAS_AF=0.3998;AA=G|||;VT=SNP
11	123022592	rs11219032	G	A	100	PASS	AC=329;AF=0.0656949;AN=5008;NS=2504;DP=19002;EAS_AF=0.1032;AMR_AF=0.0259;AFR_AF=0.1036;EUR_AF=0.0338;SAS_AF=0.0368;AA=G|||;VT=SNP
11	123023175	rs4581460	G	A	100	PASS	AC=1250;AF=0.249601;AN=5008;NS=2504;DP=12241;EAS_AF=0.253;AMR_AF=0.1772;AFR_AF=0.2368;EUR_AF=0.2326;SAS_AF=0.3323;AA=g|||;VT=SNP
11	123023632	rs12574703	G	A	100	PASS	AC=422;AF=0.0842652;AN=5008;NS=2504;DP=17380;EAS_AF=0.2222;AMR_AF=0.0548;AFR_AF=0.0333;EUR_AF=0.0417;SAS_AF=0.0757;AA=G|||;VT=SNP
11	123023684	rs118069020	G	A	100	PASS	AC=46;AF=0.0091853;AN=5008;NS=2504;DP=18322;EAS_AF=0.0099;AMR_AF=0.0476;AFR_AF=0.0008;EUR_AF=0;SAS_AF=0.002;AA=g|||;VT=SNP
11	123023829	rs11821710	G	A	100	PASS	AC=1662;AF=0.331869;AN=5008;NS=2504;DP=18341;EAS_AF=0.255;AMR_AF=0.2392;AFR_AF=0.4266;EUR_AF=0.3131;SAS_AF=0.3681;AA=A|||;VT=SNP
11	123023870	rs11821683	C	A	100	PASS	AC=1695;AF=0.338458;AN=5008;NS=2504;DP=18022;EAS_AF=0.2599;AMR_AF=0.2392;AFR_AF=0.4259;EUR_AF=0.3141;SAS_AF=0.3967;AA=A|||;VT=SNP
11	123023874	rs11824132	T	C	100	PASS	AC=1690;AF=0.33746;AN=5008;NS=2504;DP=18061;EAS_AF=0.2599;AMR_AF=0.2392;AFR_AF=0.4221;EUR_AF=0.3141;SAS_AF=0.3967;AA=C|||;VT=SNP
11	123023893	rs11219033	G	A	100	PASS	AC=1690;AF=0.33746;AN=5008;NS=2504;DP=18693;EAS_AF=0.2599;AMR_AF=0.2392;AFR_AF=0.4221;EUR_AF=0.3141;SAS_AF=0.3967;AA=G|||;VT=SNP
11	123023983	rs11824151	T	C	100	PASS	AC=1586;AF=0.316693;AN=5008;NS=2504;DP=18344;EAS_AF=0.256;AMR_AF=0.2363;AFR_AF=0.3707;EUR_AF=0.3131;SAS_AF=0.3671;AA=T|||;VT=SNP
11	123024166	rs11219034	A	C	100	PASS	AC=1411;AF=0.281749;AN=5008;NS=2504;DP=17262;EAS_AF=0.2619;AMR_AF=0.1859;AFR_AF=0.3442;EUR_AF=0.2366;SAS_AF=0.3323;AA=A|||;VT=SNP
11	123024371	rs73612440	C	T	100	PASS	AC=427;AF=0.0852636;AN=5008;NS=2504;DP=17735;EAS_AF=0.1032;AMR_AF=0.0389;AFR_AF=0.1377;EUR_AF=0.0378;SAS_AF=0.0777;AA=C|||;VT=SNP
11	123024673	rs10790555	C	T	100	PASS	AC=1220;AF=0.24361;AN=5008;NS=2504;DP=17951;EAS_AF=0.249;AMR_AF=0.1772;AFR_AF=0.211;EUR_AF=0.2366;SAS_AF=0.3364;AA=C|||;VT=SNP
11	123025255	rs11219035	T	C	100	PASS	AC=382;AF=0.076278;AN=5008;NS=2504;DP=22037;EAS_AF=0.1032;AMR_AF=0.0303;AFR_AF=0.1082;EUR_AF=0.0378;SAS_AF=0.0777;AA=T|||;VT=SNP
11	123025690	rs10790556	T	C	100	PASS	AC=2810;AF=0.561102;AN=5008;NS=2504;DP=19209;EAS_AF=0.3591;AMR_AF=0.4539;AFR_AF=0.8427;EUR_AF=0.5169;SAS_AF=0.5102;AA=t|||;VT=SNP
11	123025875	rs10892972	G	C	100	PASS	AC=1403;AF=0.280152;AN=5008;NS=2504;DP=19905;EAS_AF=0.249;AMR_AF=0.1859;AFR_AF=0.348;EUR_AF=0.2366;SAS_AF=0.3323;AA=C|||;VT=SNP
11	123026014	rs9943547	G	A	100	PASS	AC=1403;AF=0.280152;AN=5008;NS=2504;DP=20205;EAS_AF=0.249;AMR_AF=0.1859;AFR_AF=0.348;EUR_AF=0.2366;SAS_AF=0.3323;AA=A|||;VT=SNP
11	123026248	rs9943585	A	G	100	PASS	AC=1406;AF=0.280751;AN=5008;NS=2504;DP=20968;EAS_AF=0.249;AMR_AF=0.1873;AFR_AF=0.3495;EUR_AF=0.2366;SAS_AF=0.3323;AA=G|||;VT=SNP
11	123026284	rs9943479	C	A	100	PASS	AC=1401;AF=0.279752;AN=5008;NS=2504;DP=20910;EAS_AF=0.249;AMR_AF=0.1859;AFR_AF=0.3472;EUR_AF=0.2366;SAS_AF=0.3313;AA=A|||;VT=SNP
11	123026484	rs4935827	G	T	100	PASS	AC=1403;AF=0.280152;AN=5008;NS=2504;DP=19438;EAS_AF=0.249;AMR_AF=0.1859;AFR_AF=0.3472;EUR_AF=0.2376;SAS_AF=0.3323;AA=G|||;VT=SNP
11	123026715	rs4935828	A	G	100	PASS	AC=1381;AF=0.275759;AN=5008;NS=2504;DP=19763;EAS_AF=0.3175;AMR_AF=0.2896;AFR_AF=0.2133;EUR_AF=0.2485;SAS_AF=0.3354;AA=A|||;VT=SNP
11	123026823	rs4935829	C	G	100	PASS	AC=2942;AF=0.58746;AN=5008;NS=2504;DP=18973;EAS_AF=0.4276;AMR_AF=0.5677;AFR_AF=0.8411;EUR_AF=0.5288;SAS_AF=0.4836;AA=G|||;VT=SNP
11	123027134	rs11600359	G	A	100	PASS	AC=1452;AF=0.289936;AN=5008;NS=2504;DP=19338;EAS_AF=0.3115;AMR_AF=0.2853;AFR_AF=0.3071;EUR_AF=0.2445;SAS_AF=0.2945;AA=G|||;VT=SNP
11	123027157	rs11600361	G	A	100	PASS	AC=1322;AF=0.263978;AN=5008;NS=2504;DP=20162;EAS_AF=0.3075;AMR_AF=0.2795;AFR_AF=0.211;EUR_AF=0.2445;SAS_AF=0.2996;AA=A|||;VT=SNP
11	123027357	rs10400330	A	G	100	PASS	AC=909;AF=0.18151;AN=5008;NS=2504;DP=19804;EAS_AF=0.0427;AMR_AF=0.1527;AFR_AF=0.2027;EUR_AF=0.2147;SAS_AF=0.2822;AA=A|||;VT=SNP
11	123027372	rs10400222	C	T	100	PASS	AC=854;AF=0.170527;AN=5008;NS=2504;DP=19933;EAS_AF=0.0407;AMR_AF=0.1398;AFR_AF=0.2027;EUR_AF=0.1938;SAS_AF=0.2587;AA=C|||;VT=SNP
11	123027381	rs10400223	G	T	100	PASS	AC=854;AF=0.170527;AN=5008;NS=2504;DP=19838;EAS_AF=0.0407;AMR_AF=0.1398;AFR_AF=0.2027;EUR_AF=0.1938;SAS_AF=0.2587;AA=T|||;VT=SNP
11	123027583	rs10400282	T	G	100	PASS	AC=817;AF=0.163139;AN=5008;NS=2504;DP=19751;EAS_AF=0.0437;AMR_AF=0.1354;AFR_AF=0.1762;EUR_AF=0.1938;SAS_AF=0.2566;AA=T|||;VT=SNP
11	123027718	rs10400332	A	G	100	PASS	AC=797;AF=0.159145;AN=5008;NS=2504;DP=18220;EAS_AF=0.0427;AMR_AF=0.134;AFR_AF=0.1641;EUR_AF=0.1938;SAS_AF=0.2546;AA=A|||;VT=SNP
11	123027868	rs10400224	C	T	100	PASS	AC=816;AF=0.162939;AN=5008;NS=2504;DP=18207;EAS_AF=0.0437;AMR_AF=0.1297;AFR_AF=0.1914;EUR_AF=0.1859;SAS_AF=0.2474;AA=C|||;VT=SNP
11	123027989	rs10400227	G	A	100	PASS	AC=813;AF=0.16234;AN=5008;NS=2504;DP=17904;EAS_AF=0.0437;AMR_AF=0.1268;AFR_AF=0.1914;EUR_AF=0.1859;SAS_AF=0.2464;AA=A|||;VT=SNP
11	123027998	rs10400285	T	C	100	PASS	AC=814;AF=0.16254;AN=5008;NS=2504;DP=18172;EAS_AF=0.0437;AMR_AF=0.1268;AFR_AF=0.1921;EUR_AF=0.1859;SAS_AF=0.2464;AA=C|||;VT=SNP
11	123028093	rs11603148	T	A	100	PASS	AC=800;AF=0.159744;AN=5008;NS=2504;DP=16500;EAS_AF=0.0437;AMR_AF=0.1282;AFR_AF=0.1808;EUR_AF=0.1859;SAS_AF=0.2464;AA=T|||;VT=SNP
11	123028306	rs9943615	A	G	100	PASS	AC=802;AF=0.160144;AN=5008;NS=2504;DP=15597;EAS_AF=0.0437;AMR_AF=0.1282;AFR_AF=0.1823;EUR_AF=0.1859;SAS_AF=0.2464;AA=A|||;VT=SNP
11	123028679	rs2212521	T	A	100	PASS	AC=187;AF=0.0373403;AN=5008;NS=2504;DP=17376;EAS_AF=0.0327;AMR_AF=0.0014;AFR_AF=0.0038;EUR_AF=0;SAS_AF=0.1513;AA=T|||;VT=SNP
11	123029545	rs10400356	A	G	100	PASS	AC=580;AF=0.115815;AN=5008;NS=2504;DP=19686;EAS_AF=0.0427;AMR_AF=0.062;AFR_AF=0.1687;EUR_AF=0.0765;SAS_AF=0.1984;AA=A|||;VT=SNP
11	123029623	rs140226546	A	G	100	PASS	AC=32;AF=0.00638978;AN=5008;NS=2504;DP=20023;EAS_AF=0.0248;AMR_AF=0;AFR_AF=0;EUR_AF=0;SAS_AF=0.0072;AA=A|||;VT=SNP
11	123030769	rs200415752	C	T	100	PASS	AC=28;AF=0.00559105;AN=5008;NS=2504;DP=14120;EAS_AF=0.0278;AMR_AF=0;AFR_AF=0;EUR_AF=0;SAS_AF=0;AA=C|||;VT=SNP
11	123031140	rs10790557	A	T	100	PASS	AC=3190;AF=0.636981;AN=5008;NS=2504;DP=16615;EAS_AF=0.6319;AMR_AF=0.5461;AFR_AF=0.6354;EUR_AF=0.5934;SAS_AF=0.7536;AA=T|||;VT=SNP
11	123031174	rs80131309	G	A	100	PASS	AC=153;AF=0.0305511;AN=5008;NS=2504;DP=16208;EAS_AF=0.0119;AMR_AF=0.0346;AFR_AF=0.0083;EUR_AF=0.0765;SAS_AF=0.0297;AA=G|||;VT=SNP
11	123031219	rs75362811	A	G	100	PASS	AC=110;AF=0.0219649;AN=5008;NS=2504;DP=17448;EAS_AF=0.0595;AMR_AF=0;AFR_AF=0.0045;EUR_AF=0;SAS_AF=0.045;AA=A|||;VT=SNP
11	123031308	rs74536964	G	C	100	PASS	AC=104;AF=0.0207668;AN=5008;NS=2504;DP=18578;EAS_AF=0.0595;AMR_AF=0;AFR_AF=0;EUR_AF=0;SAS_AF=0.045;AA=G|||;VT=SNP
11	123031438	rs141486335	A	C	100	PASS	AC=104;AF=0.0207668;AN=5008;NS=2504;DP=18445;EAS_AF=0.0595;AMR_AF=0;AFR_AF=0;EUR_AF=0;SAS_AF=0.045;AA=C|||;VT=SNP
11	123031613	rs78113761	G	C	100	PASS	AC=104;AF=0.0207668;AN=5008;NS=2504;DP=17867;EAS_AF=0.0595;AMR_AF=0;AFR_AF=0;EUR_AF=0;SAS_AF=0.045;AA=G|||;VT=SNP
11	123031781	rs78737917	C	T	100	PASS	AC=104;AF=0.0207668;AN=5008;NS=2504;DP=19674;EAS_AF=0.0595;AMR_AF=0;AFR_AF=0;EUR_AF=0;SAS_AF=0.045;AA=c|||;VT=SNP
11	123031834	rs10892974	T	C	100	PASS	AC=2308;AF=0.460863;AN=5008;NS=2504;DP=18447;EAS_AF=0.5417;AMR_AF=0.4856;AFR_AF=0.2133;EUR_AF=0.5398;SAS_AF=0.6135;AA=T|||;VT=SNP
11	123032043	rs76347411	A	G	100	PASS	AC=104;AF=0.0207668;AN=5008;NS=2504;DP=19696;EAS_AF=0.0595;AMR_AF=0;AFR_AF=0;EUR_AF=0;SAS_AF=0.045;AA=A|||;VT=SNP
11	123032061	rs76089227	A	G	100	PASS	AC=104;AF=0.0207668;AN=5008;NS=2504;DP=18752;EAS_AF=0.0595;AMR_AF=0;AFR_AF=0;EUR_AF=0;SAS_AF=0.045;AA=A|||;VT=SNP
11	123032224	rs11219036	A	T	100	PASS	AC=2280;AF=0.455272;AN=5008;NS=2504;DP=16236;EAS_AF=0.5397;AMR_AF=0.4827;AFR_AF=0.1997;EUR_AF=0.5348;SAS_AF=0.6125;AA=A|||;VT=SNP
11	123032417	rs79708253	T	A	100	PASS	AC=104;AF=0.0207668;AN=5008;NS=2504;DP=17518;EAS_AF=0.0595;AMR_AF=0;AFR_AF=0;EUR_AF=0;SAS_AF=0.045;AA=A|||;VT=SNP
11	123032511	rs79538794	G	A	100	PASS	AC=105;AF=0.0209665;AN=5008;NS=2504;DP=17292;EAS_AF=0.0605;AMR_AF=0;AFR_AF=0;EUR_AF=0;SAS_AF=0.045;AA=G|||;VT=SNP
11	123032706	rs76194217	G	T	100	PASS	AC=104;AF=0.0207668;AN=5008;NS=2504;DP=20261;EAS_AF=0.0595;AMR_AF=0;AFR_AF=0;EUR_AF=0;SAS_AF=0.045;AA=G|||;VT=SNP
11	123032781	rs77511720	C	T	100	PASS	AC=104;AF=0.0207668;AN=5008;NS=2504;DP=20807;EAS_AF=0.0595;AMR_AF=0;AFR_AF=0;EUR_AF=0;SAS_AF=0.045;AA=C|||;VT=SNP
11	123032803	rs10892975	C	A	100	PASS	AC=2262;AF=0.451677;AN=5008;NS=2504;DP=21069;EAS_AF=0.5387;AMR_AF=0.4813;AFR_AF=0.1929;EUR_AF=0.5308;SAS_AF=0.6094;AA=C|||;VT=SNP
11	123032850	rs75904295	C	G	100	PASS	AC=104;AF=0.0207668;AN=5008;NS=2504;DP=20841;EAS_AF=0.0595;AMR_AF=0;AFR_AF=0;EUR_AF=0;SAS_AF=0.045;AA=C|||;VT=SNP
11	123033277	rs12290632	T	C	100	PASS	AC=384;AF=0.0766773;AN=5008;NS=2504;DP=17051;EAS_AF=0.0595;AMR_AF=0.0317;AFR_AF=0.1195;EUR_AF=0.0626;SAS_AF=0.0828;AA=T|||;VT=SNP
11	123033499	rs10892976	G	A	100	PASS	AC=3173;AF=0.633586;AN=5008;NS=2504;DP=15100;EAS_AF=0.6329;AMR_AF=0.5447;AFR_AF=0.6225;EUR_AF=0.5934;SAS_AF=0.7536;AA=g|||;VT=SNP
11	123033606	rs74740004	C	T	100	PASS	AC=104;AF=0.0207668;AN=5008;NS=2504;DP=16881;EAS_AF=0.0595;AMR_AF=0;AFR_AF=0;EUR_AF=0;SAS_AF=0.045;AA=C|||;VT=SNP
11	123033653	rs79341961	G	A	100	PASS	AC=104;AF=0.0207668;AN=5008;NS=2504;DP=18253;EAS_AF=0.0595;AMR_AF=0;AFR_AF=0;EUR_AF=0;SAS_AF=0.045;AA=A|||;VT=SNP
11	123034815	rs10502265	T	C	100	PASS	AC=399;AF=0.0796725;AN=5008;NS=2504;DP=16897;EAS_AF=0.1696;AMR_AF=0.1254;AFR_AF=0.093;EUR_AF=0.006;SAS_AF=0.0123;AA=T|||;VT=SNP
11	123034894	rs12272626	A	G	100	PASS	AC=226;AF=0.0451278;AN=5008;NS=2504;DP=16978;EAS_AF=0.0317;AMR_AF=0.0115;AFR_AF=0.0998;EUR_AF=0;SAS_AF=0.0552;AA=A|||;VT=SNP
11	123034921	rs12285884	C	T	100	PASS	AC=473;AF=0.0944489;AN=5008;NS=2504;DP=18511;EAS_AF=0.0655;AMR_AF=0.036;AFR_AF=0.1831;EUR_AF=0.0606;SAS_AF=0.0808;AA=T|||;VT=SNP
11	123035051	rs4936780	A	G	100	PASS	AC=4308;AF=0.860224;AN=5008;NS=2504;DP=16997;EAS_AF=0.8492;AMR_AF=0.8689;AFR_AF=0.9788;EUR_AF=0.7773;SAS_AF=0.7904;AA=G|||;VT=SNP
11	123035123	rs77006577	C	T	100	PASS	AC=107;AF=0.0213658;AN=5008;NS=2504;DP=16979;EAS_AF=0.0635;AMR_AF=0;AFR_AF=0;EUR_AF=0;SAS_AF=0.044;AA=C|||;VT=SNP
11	123035663	rs76692255	T	C	100	PASS	AC=105;AF=0.0209665;AN=5008;NS=2504;DP=22762;EAS_AF=0.0655;AMR_AF=0;AFR_AF=0;EUR_AF=0;SAS_AF=0.0399;AA=T|||;VT=SNP
11	123035936	rs12802926	C	A	100	PASS	AC=1212;AF=0.242013;AN=5008;NS=2504;DP=21681;EAS_AF=0.0833;AMR_AF=0.1916;AFR_AF=0.5416;EUR_AF=0.1352;SAS_AF=0.1462;AA=A|||;VT=SNP
11	123035986	rs79219458	G	A	100	PASS	AC=92;AF=0.0183706;AN=5008;NS=2504;DP=22236;EAS_AF=0.0556;AMR_AF=0;AFR_AF=0;EUR_AF=0;SAS_AF=0.0368;AA=G|||;VT=SNP
11	123036367	rs7933163	A	G	100	PASS	AC=1351;AF=0.269768;AN=5008;NS=2504;DP=20058;EAS_AF=0.0694;AMR_AF=0.2176;AFR_AF=0.6717;EUR_AF=0.1481;SAS_AF=0.0951;AA=A|||;VT=SNP
11	123036992	rs76294729	C	T	100	PASS	AC=328;AF=0.0654952;AN=5008;NS=2504;DP=18836;EAS_AF=0.0308;AMR_AF=0.0288;AFR_AF=0.1203;EUR_AF=0.0636;SAS_AF=0.0552;AA=T|||;VT=SNP
11	123037233	rs117571900	C	T	100	PASS	AC=43;AF=0.00858626;AN=5008;NS=2504;DP=20709;EAS_AF=0.0099;AMR_AF=0.0447;AFR_AF=0.0015;EUR_AF=0;SAS_AF=0;AA=C|||;VT=SNP
11	123037481	rs6589970	A	G	100	PASS	AC=2944;AF=0.587859;AN=5008;NS=2504;DP=21380;EAS_AF=0.754;AMR_AF=0.5836;AFR_AF=0.4342;EUR_AF=0.5795;SAS_AF=0.636;AA=A|||;VT=SNP
11	123037569	rs7115567	C	T	100	PASS	AC=83;AF=0.0165735;AN=5008;NS=2504;DP=23271;EAS_AF=0.0754;AMR_AF=0;AFR_AF=0;EUR_AF=0;SAS_AF=0.0072;AA=C|||;VT=SNP
11	123038062	rs10750232	T	C	100	PASS	AC=4736;AF=0.945687;AN=5008;NS=2504;DP=19400;EAS_AF=0.9772;AMR_AF=0.9265;AFR_AF=0.9932;EUR_AF=0.8847;SAS_AF=0.9254;AA=C|||;VT=SNP
11	123038086	rs192377036	T	C	100	PASS	AC=283;AF=0.0565096;AN=5008;NS=2504;DP=19259;EAS_AF=0.1071;AMR_AF=0.1138;AFR_AF=0.0015;EUR_AF=0.0169;SAS_AF=0.0787;AA=T|||;VT=SNP
11	123038095	rs185519025	A	G	100	PASS	AC=283;AF=0.0565096;AN=5008;NS=2504;DP=18760;EAS_AF=0.1071;AMR_AF=0.1138;AFR_AF=0.0015;EUR_AF=0.0169;SAS_AF=0.0787;AA=A|||;VT=SNP
11	123038840	rs10790558	A	G	100	PASS	AC=3491;AF=0.697085;AN=5008;NS=2504;DP=19480;EAS_AF=0.753;AMR_AF=0.7046;AFR_AF=0.8222;EUR_AF=0.5388;SAS_AF=0.6278;AA=G|||;VT=SNP
11	123039628	rs117854606	G	A	100	PASS	AC=158;AF=0.0315495;AN=5008;NS=2504;DP=18785;EAS_AF=0.0972;AMR_AF=0.0072;AFR_AF=0.0333;EUR_AF=0;SAS_AF=0.0112;AA=G|||;VT=SNP
11	123039840	rs4936781	A	G	100	PASS	AC=132;AF=0.0263578;AN=5008;NS=2504;DP=18053;EAS_AF=0.0427;AMR_AF=0.1081;AFR_AF=0.0008;EUR_AF=0.0099;SAS_AF=0.0031;AA=A|||;VT=SNP
11	123039881	rs4936782	G	A	100	PASS	AC=186;AF=0.0371406;AN=5008;NS=2504;DP=18540;EAS_AF=0.0456;AMR_AF=0.1095;AFR_AF=0.034;EUR_AF=0.0119;SAS_AF=0.0072;AA=G|||;VT=SNP
11	123040913	rs11219040	T	C	100	PASS	AC=2280;AF=0.455272;AN=5008;NS=2504;DP=17155;EAS_AF=0.6121;AMR_AF=0.5533;AFR_AF=0.0998;EUR_AF=0.5865;SAS_AF=0.5695;AA=T|||;VT=SNP
11	123041513	rs7102292	G	C	100	PASS	AC=3586;AF=0.716054;AN=5008;NS=2504;DP=20354;EAS_AF=0.755;AMR_AF=0.7334;AFR_AF=0.854;EUR_AF=0.6064;SAS_AF=0.59;AA=C|||;VT=SNP
11	123042296	rs117216977	G	A	100	PASS	AC=137;AF=0.0273562;AN=5008;NS=2504;DP=15228;EAS_AF=0.0456;AMR_AF=0.1081;AFR_AF=0.0008;EUR_AF=0.0119;SAS_AF=0.0031;AA=G|||;VT=SNP
11	123042371	rs12290606	C	T	100	PASS	AC=475;AF=0.0948482;AN=5008;NS=2504;DP=15930;EAS_AF=0.1438;AMR_AF=0.1167;AFR_AF=0.1657;EUR_AF=0.0119;SAS_AF=0.0184;AA=T|||;VT=SNP
11	123042425	rs118084058	T	C	100	PASS	AC=140;AF=0.0279553;AN=5008;NS=2504;DP=16762;EAS_AF=0.0486;AMR_AF=0.1081;AFR_AF=0.0008;EUR_AF=0.0119;SAS_AF=0.0031;AA=T|||;VT=SNP
11	123042426	rs116950633	G	A	100	PASS	AC=138;AF=0.0275559;AN=5008;NS=2504;DP=16804;EAS_AF=0.0466;AMR_AF=0.1081;AFR_AF=0.0008;EUR_AF=0.0119;SAS_AF=0.0031;AA=G|||;VT=SNP
11	123042448	rs118004753	G	C	100	PASS	AC=105;AF=0.0209665;AN=5008;NS=2504;DP=17304;EAS_AF=0.0972;AMR_AF=0;AFR_AF=0;EUR_AF=0;SAS_AF=0.0072;AA=G|||;VT=SNP
11	123043315	rs11602910	A	G	100	PASS	AC=3069;AF=0.612819;AN=5008;NS=2504;DP=16877;EAS_AF=0.6042;AMR_AF=0.6023;AFR_AF=0.6868;EUR_AF=0.5865;SAS_AF=0.5562;AA=A|||;VT=SNP
11	123043386	rs4259834	T	G	100	PASS	AC=3545;AF=0.707867;AN=5008;NS=2504;DP=17241;EAS_AF=0.749;AMR_AF=0.7219;AFR_AF=0.8525;EUR_AF=0.5964;SAS_AF=0.5746;AA=G|||;VT=SNP
11	123043485	rs10790559	C	T	100	PASS	AC=2935;AF=0.586062;AN=5008;NS=2504;DP=17780;EAS_AF=0.6032;AMR_AF=0.5663;AFR_AF=0.6755;EUR_AF=0.5;SAS_AF=0.5501;AA=C|||;VT=SNP
11	123043560	rs4379860	G	A	100	PASS	AC=138;AF=0.0275559;AN=5008;NS=2504;DP=20787;EAS_AF=0.0466;AMR_AF=0.1081;AFR_AF=0.0008;EUR_AF=0.0119;SAS_AF=0.0031;AA=G|||;VT=SNP
11	123043904	rs117360929	C	G	100	PASS	AC=111;AF=0.0221645;AN=5008;NS=2504;DP=14750;EAS_AF=0.0982;AMR_AF=0;AFR_AF=0;EUR_AF=0.001;SAS_AF=0.0112;AA=C|||;VT=SNP
11	123044240	rs12419041	A	G	100	PASS	AC=138;AF=0.0275559;AN=5008;NS=2504;DP=22858;EAS_AF=0.0466;AMR_AF=0.1081;AFR_AF=0.0008;EUR_AF=0.0119;SAS_AF=0.0031;AA=A|||;VT=SNP
11	123044798	rs4370954	T	A	100	PASS	AC=3189;AF=0.636781;AN=5008;NS=2504;DP=16275;EAS_AF=0.6468;AMR_AF=0.7104;AFR_AF=0.6793;EUR_AF=0.5974;SAS_AF=0.5573;AA=t|||;VT=SNP
11	123044962	rs117480187	A	G	100	PASS	AC=110;AF=0.0219649;AN=5008;NS=2504;DP=17328;EAS_AF=0.0982;AMR_AF=0;AFR_AF=0;EUR_AF=0;SAS_AF=0.0112;AA=A|||;VT=SNP
11	123045084	rs4372465	T	C	100	PASS	AC=3193;AF=0.63758;AN=5008;NS=2504;DP=18036;EAS_AF=0.6488;AMR_AF=0.7104;AFR_AF=0.6785;EUR_AF=0.5974;SAS_AF=0.5603;AA=T|||;VT=SNP
11	123045205	rs11219042	T	G	100	PASS	AC=3193;AF=0.63758;AN=5008;NS=2504;DP=18243;EAS_AF=0.6488;AMR_AF=0.7104;AFR_AF=0.6785;EUR_AF=0.5974;SAS_AF=0.5603;AA=T|||;VT=SNP
11	123045391	rs7104894	T	C	100	PASS	AC=3543;AF=0.707468;AN=5008;NS=2504;DP=15939;EAS_AF=0.747;AMR_AF=0.7219;AFR_AF=0.851;EUR_AF=0.5974;SAS_AF=0.5757;AA=t|||;VT=SNP
11	123045397	rs11219043	C	T	100	PASS	AC=3047;AF=0.608427;AN=5008;NS=2504;DP=15805;EAS_AF=0.5992;AMR_AF=0.6009;AFR_AF=0.6778;EUR_AF=0.5835;SAS_AF=0.5552;AA=C|||;VT=SNP
11	123045461	rs12573887	G	A	100	PASS	AC=138;AF=0.0275559;AN=5008;NS=2504;DP=17395;EAS_AF=0.0466;AMR_AF=0.1081;AFR_AF=0.0008;EUR_AF=0.0119;SAS_AF=0.0031;AA=G|||;VT=SNP
11	123045730	rs35483681	C	T	100	PASS	AC=2123;AF=0.423922;AN=5008;NS=2504;DP=15213;EAS_AF=0.5992;AMR_AF=0.5303;AFR_AF=0.0265;EUR_AF=0.5716;SAS_AF=0.5532;AA=T|||;VT=SNP
11	123045746	rs7105425	T	C	100	PASS	AC=3536;AF=0.70607;AN=5008;NS=2504;DP=14924;EAS_AF=0.747;AMR_AF=0.7219;AFR_AF=0.8464;EUR_AF=0.5974;SAS_AF=0.5746;AA=C|||;VT=SNP
11	123045848	rs76443436	A	G	100	PASS	AC=105;AF=0.0209665;AN=5008;NS=2504;DP=18019;EAS_AF=0.0595;AMR_AF=0;AFR_AF=0.0008;EUR_AF=0;SAS_AF=0.045;AA=A|||;VT=SNP
11	123045883	rs117482204	A	G	100	PASS	AC=68;AF=0.0135783;AN=5008;NS=2504;DP=19398;EAS_AF=0.0665;AMR_AF=0;AFR_AF=0;EUR_AF=0;SAS_AF=0.001;AA=A|||;VT=SNP
11	123046105	rs12787411	G	A	100	PASS	AC=2982;AF=0.595447;AN=5008;NS=2504;DP=18781;EAS_AF=0.6022;AMR_AF=0.5965;AFR_AF=0.6286;EUR_AF=0.5825;SAS_AF=0.5562;AA=A|||;VT=SNP
11	123046705	rs11828777	T	C	100	PASS	AC=3182;AF=0.635383;AN=5008;NS=2504;DP=20570;EAS_AF=0.6012;AMR_AF=0.6081;AFR_AF=0.7723;EUR_AF=0.5865;SAS_AF=0.5552;AA=T|||;VT=SNP
11	123046903	rs10892977	A	C	100	PASS	AC=3367;AF=0.672324;AN=5008;NS=2504;DP=17382;EAS_AF=0.747;AMR_AF=0.7133;AFR_AF=0.7292;EUR_AF=0.5964;SAS_AF=0.5675;AA=A|||;VT=SNP
11	123047826	rs7928609	G	C	100	PASS	AC=2644;AF=0.527955;AN=5008;NS=2504;DP=22224;EAS_AF=0.6647;AMR_AF=0.6715;AFR_AF=0.27;EUR_AF=0.5915;SAS_AF=0.5685;AA=G|||;VT=SNP
11	123048134	rs11219047	A	C	100	PASS	AC=680;AF=0.135783;AN=5008;NS=2504;DP=20786;EAS_AF=0.0843;AMR_AF=0.0432;AFR_AF=0.4183;EUR_AF=0.006;SAS_AF=0.0061;AA=A|||;VT=SNP
11	123048162	rs7929006	G	T	100	PASS	AC=2570;AF=0.513179;AN=5008;NS=2504;DP=20119;EAS_AF=0.6667;AMR_AF=0.6715;AFR_AF=0.2254;EUR_AF=0.5895;SAS_AF=0.5532;AA=T|||;VT=SNP
11	123048530	rs11219048	T	C	100	PASS	AC=680;AF=0.135783;AN=5008;NS=2504;DP=14422;EAS_AF=0.0843;AMR_AF=0.0432;AFR_AF=0.4183;EUR_AF=0.006;SAS_AF=0.0061;AA=T|||;VT=SNP
11	123048586	rs78040104	C	T	100	PASS	AC=69;AF=0.013778;AN=5008;NS=2504;DP=13633;EAS_AF=0.0675;AMR_AF=0;AFR_AF=0;EUR_AF=0;SAS_AF=0.001;AA=C|||;VT=SNP
11	123048657	rs11219049	G	A	100	PASS	AC=688;AF=0.13738;AN=5008;NS=2504;DP=14051;EAS_AF=0.0843;AMR_AF=0.049;AFR_AF=0.4183;EUR_AF=0.0099;SAS_AF=0.0061;AA=G|||;VT=SNP
11	123049143	rs80211940	C	T	100	PASS	AC=102;AF=0.0203674;AN=5008;NS=2504;DP=22600;EAS_AF=0.0575;AMR_AF=0;AFR_AF=0;EUR_AF=0;SAS_AF=0.045;AA=C|||;VT=SNP
11	123049798	rs11219050	T	C	100	PASS	AC=2411;AF=0.48143;AN=5008;NS=2504;DP=18771;EAS_AF=0.6091;AMR_AF=0.5605;AFR_AF=0.2133;EUR_AF=0.5785;SAS_AF=0.5562;AA=T|||;VT=SNP
11	123050210	rs117046892	T	C	100	PASS	AC=42;AF=0.00838658;AN=5008;NS=2504;DP=18027;EAS_AF=0.0407;AMR_AF=0;AFR_AF=0;EUR_AF=0;SAS_AF=0.001;AA=T|||;VT=SNP
11	123051141	rs59327612	A	G	100	PASS	AC=639;AF=0.127596;AN=5008;NS=2504;DP=18335;EAS_AF=0.0417;AMR_AF=0.1427;AFR_AF=0.3585;EUR_AF=0.0139;SAS_AF=0.0102;AA=A|||;VT=SNP
11	123051275	rs11219051	G	T	100	PASS	AC=694;AF=0.138578;AN=5008;NS=2504;DP=17845;EAS_AF=0.0972;AMR_AF=0.0432;AFR_AF=0.4191;EUR_AF=0.006;SAS_AF=0.0061;AA=G|||;VT=SNP
11	123051276	rs11219052	C	T	100	PASS	AC=694;AF=0.138578;AN=5008;NS=2504;DP=17838;EAS_AF=0.0972;AMR_AF=0.0432;AFR_AF=0.4191;EUR_AF=0.006;SAS_AF=0.0061;AA=C|||;VT=SNP
11	123052108	rs59577304	C	T	100	PASS	AC=548;AF=0.109425;AN=5008;NS=2504;DP=20450;EAS_AF=0.0972;AMR_AF=0.0389;AFR_AF=0.3109;EUR_AF=0.006;SAS_AF=0.0061;AA=C|||;VT=SNP
11	123052585	rs75831739	C	T	100	PASS	AC=21;AF=0.00419329;AN=5008;NS=2504;DP=19240;EAS_AF=0.0198;AMR_AF=0;AFR_AF=0;EUR_AF=0;SAS_AF=0.001;AA=C|||;VT=SNP
11	123052815	rs17737079	A	G	100	PASS	AC=2190;AF=0.4373;AN=5008;NS=2504;DP=22342;EAS_AF=0.6081;AMR_AF=0.5288;AFR_AF=0.0802;EUR_AF=0.5577;SAS_AF=0.5552;AA=A|||;VT=SNP
11	123052860	rs1944605	G	A	100	PASS	AC=714;AF=0.142572;AN=5008;NS=2504;DP=21519;EAS_AF=0.0972;AMR_AF=0.0576;AFR_AF=0.407;EUR_AF=0.0298;SAS_AF=0.0082;AA=A|||;VT=SNP
11	123052969	rs75308854	T	A	100	PASS	AC=104;AF=0.0207668;AN=5008;NS=2504;DP=19325;EAS_AF=0.0972;AMR_AF=0;AFR_AF=0;EUR_AF=0;SAS_AF=0.0061;AA=T|||;VT=SNP
11	123053078	rs7113140	T	C	100	PASS	AC=3533;AF=0.705471;AN=5008;NS=2504;DP=19429;EAS_AF=0.744;AMR_AF=0.7248;AFR_AF=0.8464;EUR_AF=0.6004;SAS_AF=0.5695;AA=T|||;VT=SNP
11	123053321	rs7130937	G	A	100	PASS	AC=664;AF=0.132588;AN=5008;NS=2504;DP=20529;EAS_AF=0.0972;AMR_AF=0.0562;AFR_AF=0.3714;EUR_AF=0.0298;SAS_AF=0.0061;AA=G|||;VT=SNP
11	123053955	rs75093728	G	C	100	PASS	AC=284;AF=0.0567093;AN=5008;NS=2504;DP=20342;EAS_AF=0.0407;AMR_AF=0.1182;AFR_AF=0.1104;EUR_AF=0.0119;SAS_AF=0.0031;AA=G|||;VT=SNP
11	123054084	rs11219053	A	G	100	PASS	AC=2656;AF=0.530351;AN=5008;NS=2504;DP=19155;EAS_AF=0.6488;AMR_AF=0.6628;AFR_AF=0.3147;EUR_AF=0.5706;SAS_AF=0.5644;AA=a|||;VT=SNP
11	123054531	rs6589971	C	G	100	PASS	AC=501;AF=0.10004;AN=5008;NS=2504;DP=15118;EAS_AF=0.0972;AMR_AF=0.036;AFR_AF=0.2776;EUR_AF=0.005;SAS_AF=0.0061;AA=C|||;VT=SNP
11	123055573	rs73017874	C	T	100	PASS	AC=171;AF=0.0341454;AN=5008;NS=2504;DP=22030;EAS_AF=0.004;AMR_AF=0.0605;AFR_AF=0.0038;EUR_AF=0.0626;SAS_AF=0.0583;AA=C|||;VT=SNP
11	123055787	rs117370850	T	C	100	PASS	AC=49;AF=0.00978435;AN=5008;NS=2504;DP=17769;EAS_AF=0.0476;AMR_AF=0.0014;AFR_AF=0;EUR_AF=0;SAS_AF=0;AA=T|||;VT=SNP
11	123056368	rs10892978	T	G	100	PASS	AC=1373;AF=0.274161;AN=5008;NS=2504;DP=14409;EAS_AF=0.1369;AMR_AF=0.2046;AFR_AF=0.7806;EUR_AF=0.0427;SAS_AF=0.0184;AA=G|||;VT=SNP
11	123056385	rs12417700	A	C	100	PASS	AC=137;AF=0.0273562;AN=5008;NS=2504;DP=15544;EAS_AF=0.0397;AMR_AF=0.1138;AFR_AF=0.0023;EUR_AF=0.0119;SAS_AF=0.0031;AA=A|||;VT=SNP
11	123056390	rs12420454	C	T	100	PASS	AC=137;AF=0.0273562;AN=5008;NS=2504;DP=15843;EAS_AF=0.0397;AMR_AF=0.1138;AFR_AF=0.0023;EUR_AF=0.0119;SAS_AF=0.0031;AA=C|||;VT=SNP
11	123057141	rs7952397	G	A	100	PASS	AC=1343;AF=0.268171;AN=5008;NS=2504;DP=17831;EAS_AF=0.1369;AMR_AF=0.2046;AFR_AF=0.7587;EUR_AF=0.0437;SAS_AF=0.0164;AA=A|||;VT=SNP
11	123057496	rs6589972	G	A	100	PASS	AC=549;AF=0.109625;AN=5008;NS=2504;DP=17287;EAS_AF=0.0972;AMR_AF=0.0389;AFR_AF=0.3124;EUR_AF=0.005;SAS_AF=0.0061;AA=G|||;VT=SNP
11	123058344	rs76719175	G	A	100	PASS	AC=32;AF=0.00638978;AN=5008;NS=2504;DP=18916;EAS_AF=0.0288;AMR_AF=0;AFR_AF=0;EUR_AF=0.002;SAS_AF=0.001;AA=G|||;VT=SNP
11	123058499	rs12272176	T	C	100	PASS	AC=652;AF=0.130192;AN=5008;NS=2504;DP=19501;EAS_AF=0.0972;AMR_AF=0.0576;AFR_AF=0.3616;EUR_AF=0.0298;SAS_AF=0.0061;AA=T|||;VT=SNP
11	123058911	rs61904434	C	G	100	PASS	AC=405;AF=0.0808706;AN=5008;NS=2504;DP=19867;EAS_AF=0.002;AMR_AF=0.0735;AFR_AF=0.0862;EUR_AF=0.1054;SAS_AF=0.135;AA=C|||;VT=SNP
11	123059021	rs61904435	G	A	100	PASS	AC=2805;AF=0.560104;AN=5008;NS=2504;DP=19846;EAS_AF=0.6558;AMR_AF=0.6009;AFR_AF=0.2368;EUR_AF=0.665;SAS_AF=0.7618;AA=G|||;VT=SNP
11	123059937	rs12801982	T	C	100	PASS	AC=556;AF=0.111022;AN=5008;NS=2504;DP=20950;EAS_AF=0.003;AMR_AF=0.0937;AFR_AF=0.1657;EUR_AF=0.1282;SAS_AF=0.1431;AA=T|||;VT=SNP
11	123059944	rs57085814	G	C	100	PASS	AC=487;AF=0.0972444;AN=5008;NS=2504;DP=20876;EAS_AF=0.003;AMR_AF=0.0807;AFR_AF=0.1377;EUR_AF=0.1054;SAS_AF=0.1431;AA=G|||;VT=SNP
11	123060280	rs11607969	G	C	100	PASS	AC=1182;AF=0.236022;AN=5008;NS=2504;DP=11395;EAS_AF=0.003;AMR_AF=0.1383;AFR_AF=0.6082;EUR_AF=0.1332;SAS_AF=0.1483;AA=C|||;VT=SNP
11	123061187	rs2002871	C	G	100	PASS	AC=2221;AF=0.44349;AN=5008;NS=2504;DP=19664;EAS_AF=0.5615;AMR_AF=0.5346;AFR_AF=0.062;EUR_AF=0.5736;SAS_AF=0.6391;AA=C|||;VT=SNP
11	123061348	rs878296	T	C	100	PASS	AC=2431;AF=0.485423;AN=5008;NS=2504;DP=19445;EAS_AF=0.6062;AMR_AF=0.6556;AFR_AF=0.1104;EUR_AF=0.5875;SAS_AF=0.6421;AA=T|||;VT=SNP
11	123061628	rs949065	G	A	100	PASS	AC=3895;AF=0.777756;AN=5008;NS=2504;DP=19666;EAS_AF=0.6081;AMR_AF=0.8127;AFR_AF=0.9206;EUR_AF=0.7227;SAS_AF=0.7914;AA=A|||;VT=SNP
11	123062421	rs12417318	G	C	100	PASS	AC=128;AF=0.0255591;AN=5008;NS=2504;DP=19627;EAS_AF=0.0407;AMR_AF=0.1095;AFR_AF=0.0008;EUR_AF=0.008;SAS_AF=0.002;AA=G|||;VT=SNP
11	123063059	rs10892981	T	C	100	PASS	AC=3889;AF=0.776558;AN=5008;NS=2504;DP=19303;EAS_AF=0.6091;AMR_AF=0.8098;AFR_AF=0.9213;EUR_AF=0.7207;SAS_AF=0.7873;AA=C|||;VT=SNP
11	123063062	rs73017877	C	G	100	PASS	AC=2435;AF=0.486222;AN=5008;NS=2504;DP=19283;EAS_AF=0.6062;AMR_AF=0.6556;AFR_AF=0.1104;EUR_AF=0.5895;SAS_AF=0.6442;AA=C|||;VT=SNP
11	123063325	rs7129640	A	G	100	PASS	AC=3338;AF=0.666534;AN=5008;NS=2504;DP=18030;EAS_AF=0.6052;AMR_AF=0.7176;AFR_AF=0.7572;EUR_AF=0.5954;SAS_AF=0.6442;AA=A|||;VT=SNP
11	123063365	rs6589973	A	G	100	PASS	AC=3889;AF=0.776558;AN=5008;NS=2504;DP=18246;EAS_AF=0.6081;AMR_AF=0.8098;AFR_AF=0.9221;EUR_AF=0.7217;SAS_AF=0.7863;AA=G|||;VT=SNP
11	123063670	rs4403817	A	G	100	PASS	AC=3891;AF=0.776957;AN=5008;NS=2504;DP=20476;EAS_AF=0.6081;AMR_AF=0.8098;AFR_AF=0.9221;EUR_AF=0.7227;SAS_AF=0.7873;AA=A|||;VT=SNP
11	123063807	rs61904437	G	A	100	PASS	AC=271;AF=0.0541134;AN=5008;NS=2504;DP=19446;EAS_AF=0.003;AMR_AF=0.0605;AFR_AF=0.0045;EUR_AF=0.0905;SAS_AF=0.1319;AA=G|||;VT=SNP
11	123064315	rs4936783	A	G	100	PASS	AC=3906;AF=0.779952;AN=5008;NS=2504;DP=21160;EAS_AF=0.6091;AMR_AF=0.8127;AFR_AF=0.9281;EUR_AF=0.7217;SAS_AF=0.7924;AA=G|||;VT=SNP
11	123064361	rs4936784	A	C	100	PASS	AC=3895;AF=0.777756;AN=5008;NS=2504;DP=19397;EAS_AF=0.6091;AMR_AF=0.8112;AFR_AF=0.9221;EUR_AF=0.7247;SAS_AF=0.7873;AA=C|||;VT=SNP
11	123064648	rs7941947	T	C	100	PASS	AC=3829;AF=0.764577;AN=5008;NS=2504;DP=19206;EAS_AF=0.6091;AMR_AF=0.7983;AFR_AF=0.8964;EUR_AF=0.7018;SAS_AF=0.7873;AA=t|||;VT=SNP
11	123064766	rs7942068	T	C	100	PASS	AC=3279;AF=0.654752;AN=5008;NS=2504;DP=17602;EAS_AF=0.6081;AMR_AF=0.7565;AFR_AF=0.5068;EUR_AF=0.6968;SAS_AF=0.7873;AA=C|||;VT=SNP
11	123065011	rs57671678	A	T	100	PASS	AC=727;AF=0.145168;AN=5008;NS=2504;DP=18848;EAS_AF=0.003;AMR_AF=0.0937;AFR_AF=0.295;EUR_AF=0.1272;SAS_AF=0.1442;AA=T|||;VT=SNP
11	123065183	rs7927622	C	T	100	PASS	AC=2638;AF=0.526757;AN=5008;NS=2504;DP=16441;EAS_AF=0.6062;AMR_AF=0.6715;AFR_AF=0.236;EUR_AF=0.6143;SAS_AF=0.6452;AA=C|||;VT=SNP
11	123065412	rs61904439	A	T	100	PASS	AC=406;AF=0.0810703;AN=5008;NS=2504;DP=14467;EAS_AF=0.003;AMR_AF=0.072;AFR_AF=0.0825;EUR_AF=0.1034;SAS_AF=0.1431;AA=A|||;VT=SNP
11	123065460	rs77817614	C	T	100	PASS	AC=34;AF=0.00678914;AN=5008;NS=2504;DP=13476;EAS_AF=0.0337;AMR_AF=0;AFR_AF=0;EUR_AF=0;SAS_AF=0;AA=C|||;VT=SNP
11	123065683	rs2302605	C	T	100	PASS	AC=2415;AF=0.482228;AN=5008;NS=2504;DP=9726;EAS_AF=0.5933;AMR_AF=0.6571;AFR_AF=0.1029;EUR_AF=0.5924;SAS_AF=0.6431;AA=C|||;VT=SNP;EX_TARGET
11	123065730	rs11219061	C	A	100	PASS	AC=1130;AF=0.225639;AN=5008;NS=2504;DP=7399;EAS_AF=0.003;AMR_AF=0.1254;AFR_AF=0.5923;EUR_AF=0.1103;SAS_AF=0.1493;AA=C|||;VT=SNP
11	123066032	rs61904440	T	G	100	PASS	AC=422;AF=0.0842652;AN=5008;NS=2504;DP=10312;EAS_AF=0.003;AMR_AF=0.072;AFR_AF=0.093;EUR_AF=0.1054;SAS_AF=0.1431;AA=T|||;VT=SNP
11	123066082	rs4554898	T	A	100	PASS	AC=2634;AF=0.525958;AN=5008;NS=2504;DP=8692;EAS_AF=0.5962;AMR_AF=0.6859;AFR_AF=0.233;EUR_AF=0.6163;SAS_AF=0.6431;AA=A|||;VT=SNP
11	123066335	rs4282989	C	T	100	PASS	AC=3913;AF=0.78135;AN=5008;NS=2504;DP=17853;EAS_AF=0.5982;AMR_AF=0.8141;AFR_AF=0.9365;EUR_AF=0.7266;SAS_AF=0.7935;AA=T|||;VT=SNP
11	123066496	rs4429068	A	G	100	PASS	AC=3918;AF=0.782348;AN=5008;NS=2504;DP=13181;EAS_AF=0.6002;AMR_AF=0.8213;AFR_AF=0.9175;EUR_AF=0.7406;SAS_AF=0.8027;AA=G|||;VT=SNP
11	123066986	rs4488207	G	T	100	PASS	AC=2426;AF=0.484425;AN=5008;NS=2504;DP=11858;EAS_AF=0.5972;AMR_AF=0.6556;AFR_AF=0.1059;EUR_AF=0.5964;SAS_AF=0.6431;AA=G|||;VT=SNP
11	123067655	rs2155572	G	T	100	PASS	AC=3098;AF=0.61861;AN=5008;NS=2504;DP=14222;EAS_AF=0.5972;AMR_AF=0.7262;AFR_AF=0.5575;EUR_AF=0.6223;SAS_AF=0.6431;AA=-|||;VT=SNP
11	123068241	rs7946718	A	G	100	PASS	AC=3288;AF=0.65655;AN=5008;NS=2504;DP=14937;EAS_AF=0.5982;AMR_AF=0.7305;AFR_AF=0.6906;EUR_AF=0.6282;SAS_AF=0.6472;AA=G|||;VT=SNP
11	123068242	rs7946719	A	C	100	PASS	AC=3288;AF=0.65655;AN=5008;NS=2504;DP=15062;EAS_AF=0.5982;AMR_AF=0.7305;AFR_AF=0.6906;EUR_AF=0.6282;SAS_AF=0.6472;AA=C|||;VT=SNP
11	123068903	rs117799501	C	A	100	PASS	AC=54;AF=0.0107827;AN=5008;NS=2504;DP=18830;EAS_AF=0.0536;AMR_AF=0;AFR_AF=0;EUR_AF=0;SAS_AF=0;AA=C|||;VT=SNP
11	123069242	rs1944607	A	T	100	PASS	AC=2423;AF=0.483826;AN=5008;NS=2504;DP=18686;EAS_AF=0.5952;AMR_AF=0.6542;AFR_AF=0.1029;EUR_AF=0.5944;SAS_AF=0.6493;AA=A|||;VT=SNP
11	123069447	rs961278	T	A	100	PASS	AC=3917;AF=0.782149;AN=5008;NS=2504;DP=19730;EAS_AF=0.6012;AMR_AF=0.8127;AFR_AF=0.9365;EUR_AF=0.7286;SAS_AF=0.7935;AA=A|||;VT=SNP
11	123069692	rs116344461	C	T	100	PASS	AC=134;AF=0.0267572;AN=5008;NS=2504;DP=21025;EAS_AF=0.1032;AMR_AF=0.0043;AFR_AF=0.0166;EUR_AF=0;SAS_AF=0.0051;AA=c|||;VT=SNP
11	123069981	rs76088472	A	G	100	PASS	AC=2233;AF=0.445887;AN=5008;NS=2504;DP=24810;EAS_AF=0.5506;AMR_AF=0.5375;AFR_AF=0.0666;EUR_AF=0.5825;SAS_AF=0.6452;AA=A|||;VT=SNP
11	123070483	rs57170132	C	T	100	PASS	AC=645;AF=0.128794;AN=5008;NS=2504;DP=19933;EAS_AF=0.003;AMR_AF=0.0865;AFR_AF=0.2564;EUR_AF=0.1014;SAS_AF=0.1442;AA=C|||;VT=SNP
11	123070685	rs61904442	T	G	100	PASS	AC=495;AF=0.0988419;AN=5008;NS=2504;DP=18981;EAS_AF=0.003;AMR_AF=0.0793;AFR_AF=0.1505;EUR_AF=0.1014;SAS_AF=0.1391;AA=T|||;VT=SNP
11	123070831	rs116928584	A	C	100	PASS	AC=91;AF=0.0181709;AN=5008;NS=2504;DP=18127;EAS_AF=0.0863;AMR_AF=0.0014;AFR_AF=0.0008;EUR_AF=0.001;SAS_AF=0.001;AA=A|||;VT=SNP
11	123071127	rs61904443	G	A	100	PASS	AC=641;AF=0.127995;AN=5008;NS=2504;DP=18299;EAS_AF=0.003;AMR_AF=0.0865;AFR_AF=0.2549;EUR_AF=0.1004;SAS_AF=0.1431;AA=G|||;VT=SNP
11	123071708	rs61904444	C	A	100	PASS	AC=489;AF=0.0976438;AN=5008;NS=2504;DP=19199;EAS_AF=0.003;AMR_AF=0.0793;AFR_AF=0.1528;EUR_AF=0.1004;SAS_AF=0.1309;AA=C|||;VT=SNP
11	123072087	rs7934131	A	G	100	PASS	AC=3907;AF=0.780152;AN=5008;NS=2504;DP=18188;EAS_AF=0.6062;AMR_AF=0.8285;AFR_AF=0.8865;EUR_AF=0.7495;SAS_AF=0.8129;AA=G|||;VT=SNP
11	123072343	rs12575714	C	G	100	PASS	AC=197;AF=0.0393371;AN=5008;NS=2504;DP=20686;EAS_AF=0.0486;AMR_AF=0.121;AFR_AF=0.0378;EUR_AF=0.0109;SAS_AF=0.0031;AA=C|||;VT=SNP
11	123073525	rs11824555	C	T	100	PASS	AC=462;AF=0.0922524;AN=5008;NS=2504;DP=20878;EAS_AF=0.002;AMR_AF=0.072;AFR_AF=0.1536;EUR_AF=0.0895;SAS_AF=0.1196;AA=C|||;VT=SNP
11	123073597	rs3819212	G	A	100	PASS	AC=115;AF=0.0229633;AN=5008;NS=2504;DP=21325;EAS_AF=0.0298;AMR_AF=0.1081;AFR_AF=0.0008;EUR_AF=0.008;SAS_AF=0.001;AA=g|||;VT=SNP
11	123074371	rs61904445	A	T	100	PASS	AC=498;AF=0.0994409;AN=5008;NS=2504;DP=20308;EAS_AF=0.0069;AMR_AF=0.072;AFR_AF=0.1135;EUR_AF=0.1412;SAS_AF=0.1524;AA=A|||;VT=SNP
11	123074399	rs4267083	T	C	100	PASS	AC=2631;AF=0.525359;AN=5008;NS=2504;DP=20555;EAS_AF=0.3036;AMR_AF=0.5101;AFR_AF=0.5711;EUR_AF=0.5517;SAS_AF=0.6759;AA=C|||;VT=SNP
11	123074526	rs4285881	G	C	100	PASS	AC=2808;AF=0.560703;AN=5008;NS=2504;DP=20703;EAS_AF=0.3581;AMR_AF=0.5317;AFR_AF=0.7186;EUR_AF=0.5278;SAS_AF=0.6104;AA=C|||;VT=SNP
11	123074915	rs485345	G	A	100	PASS	AC=2939;AF=0.586861;AN=5008;NS=2504;DP=22251;EAS_AF=0.4157;AMR_AF=0.6239;AFR_AF=0.4402;EUR_AF=0.7594;SAS_AF=0.7577;AA=A|||;VT=SNP
11	123075419	rs11219068	G	A	100	PASS	AC=792;AF=0.158147;AN=5008;NS=2504;DP=12644;EAS_AF=0.002;AMR_AF=0.0965;AFR_AF=0.3419;EUR_AF=0.16;SAS_AF=0.1125;AA=G|||;VT=SNP
11	123075614	rs482919	C	T	100	PASS	AC=2211;AF=0.441494;AN=5008;NS=2504;DP=13760;EAS_AF=0.4583;AMR_AF=0.5072;AFR_AF=0.1475;EUR_AF=0.5646;SAS_AF=0.6483;AA=C|||;VT=SNP
11	123075764	rs28445684	T	C	100	PASS	AC=2303;AF=0.459864;AN=5008;NS=2504;DP=13287;EAS_AF=0.4583;AMR_AF=0.5403;AFR_AF=0.1641;EUR_AF=0.6064;SAS_AF=0.6534;AA=t|||;VT=SNP
11	123075782	rs28714447	G	T	100	PASS	AC=3408;AF=0.680511;AN=5008;NS=2504;DP=13220;EAS_AF=0.4831;AMR_AF=0.6282;AFR_AF=0.7284;EUR_AF=0.7684;SAS_AF=0.7658;AA=G|||;VT=SNP
11	123076145	rs551345	T	C	100	PASS	AC=3115;AF=0.622005;AN=5008;NS=2504;DP=15746;EAS_AF=0.4603;AMR_AF=0.6369;AFR_AF=0.5159;EUR_AF=0.7684;SAS_AF=0.771;AA=C|||;VT=SNP
11	123076636	rs513314	A	G	100	PASS	AC=3104;AF=0.619808;AN=5008;NS=2504;DP=7061;EAS_AF=0.4603;AMR_AF=0.6369;AFR_AF=0.5106;EUR_AF=0.7684;SAS_AF=0.7669;AA=G|||;VT=SNP
11	123076691	rs577777	G	A	100	PASS	AC=3121;AF=0.623203;AN=5008;NS=2504;DP=17347;EAS_AF=0.4593;AMR_AF=0.6369;AFR_AF=0.525;EUR_AF=0.7674;SAS_AF=0.7669;AA=A|||;VT=SNP
11	123077219	rs471973	T	A	100	PASS	AC=3262;AF=0.651358;AN=5008;NS=2504;DP=17298;EAS_AF=0.4563;AMR_AF=0.6571;AFR_AF=0.6225;EUR_AF=0.7684;SAS_AF=0.7669;AA=A|||;VT=SNP
11	123078194	rs577432	A	C	100	PASS	AC=2205;AF=0.440296;AN=5008;NS=2504;DP=18864;EAS_AF=0.4405;AMR_AF=0.5274;AFR_AF=0.1498;EUR_AF=0.5427;SAS_AF=0.6656;AA=A|||;VT=SNP
11	123078524	rs526199	T	C	100	PASS	AC=2183;AF=0.435903;AN=5008;NS=2504;DP=14250;EAS_AF=0.4782;AMR_AF=0.5173;AFR_AF=0.1104;EUR_AF=0.5179;SAS_AF=0.6902;AA=T|||;VT=SNP
11	123078724	rs186541917	G	A	100	PASS	AC=22;AF=0.00439297;AN=5008;NS=2504;DP=16190;EAS_AF=0.0198;AMR_AF=0;AFR_AF=0.0008;EUR_AF=0;SAS_AF=0.001;AA=G|||;VT=SNP
11	123079004	rs530763	C	G	100	PASS	AC=3764;AF=0.751597;AN=5008;NS=2504;DP=19681;EAS_AF=0.5486;AMR_AF=0.7219;AFR_AF=0.8979;EUR_AF=0.7644;SAS_AF=0.771;AA=G|||;VT=SNP
11	123079192	rs3017931	T	C	100	PASS	AC=3598;AF=0.71845;AN=5008;NS=2504;DP=17558;EAS_AF=0.5427;AMR_AF=0.7089;AFR_AF=0.7474;EUR_AF=0.7634;SAS_AF=0.8211;AA=t|||;VT=SNP
11	123079669	rs12284852	G	A	100	PASS	AC=497;AF=0.0992412;AN=5008;NS=2504;DP=19502;EAS_AF=0.0159;AMR_AF=0.0591;AFR_AF=0.2799;EUR_AF=0.0537;SAS_AF=0.0164;AA=G|||;VT=SNP
11	123079705	rs11219072	C	T	100	PASS	AC=519;AF=0.103634;AN=5008;NS=2504;DP=19485;EAS_AF=0.0159;AMR_AF=0.062;AFR_AF=0.2905;EUR_AF=0.0557;SAS_AF=0.0204;AA=c|||;VT=SNP
11	123079780	rs12284903	G	A	100	PASS	AC=519;AF=0.103634;AN=5008;NS=2504;DP=18367;EAS_AF=0.0159;AMR_AF=0.062;AFR_AF=0.2905;EUR_AF=0.0557;SAS_AF=0.0204;AA=G|||;VT=SNP
11	123080520	rs3763892	A	G	100	PASS	AC=520;AF=0.103834;AN=5008;NS=2504;DP=20196;EAS_AF=0.0159;AMR_AF=0.062;AFR_AF=0.2912;EUR_AF=0.0557;SAS_AF=0.0204;AA=A|||;VT=SNP
11	123080530	rs3763893	C	G	100	PASS	AC=793;AF=0.158347;AN=5008;NS=2504;DP=20232;EAS_AF=0.0169;AMR_AF=0.0793;AFR_AF=0.4879;EUR_AF=0.0557;SAS_AF=0.0204;AA=c|||;VT=SNP
11	123080605	rs3763894	G	T	100	PASS	AC=605;AF=0.120807;AN=5008;NS=2504;DP=21055;EAS_AF=0.0159;AMR_AF=0.0764;AFR_AF=0.348;EUR_AF=0.0557;SAS_AF=0.0204;AA=T|||;VT=SNP
11	123080618	rs557660	T	C	100	PASS	AC=3680;AF=0.734824;AN=5008;NS=2504;DP=20854;EAS_AF=0.4673;AMR_AF=0.7421;AFR_AF=0.8548;EUR_AF=0.7972;SAS_AF=0.7791;AA=C|||;VT=SNP
11	123081475	rs59209193	T	C	100	PASS	AC=53;AF=0.0105831;AN=5008;NS=2504;DP=13315;EAS_AF=0.0526;AMR_AF=0;AFR_AF=0;EUR_AF=0;SAS_AF=0;AA=T|||;VT=SNP
11	123081523	rs11219074	C	T	100	PASS	AC=809;AF=0.161542;AN=5008;NS=2504;DP=13331;EAS_AF=0.0198;AMR_AF=0.0807;AFR_AF=0.4962;EUR_AF=0.0567;SAS_AF=0.0204;AA=T|||;VT=SNP
11	123081533	rs112307705	T	C	100	PASS	AC=1030;AF=0.205671;AN=5008;NS=2504;DP=13064;EAS_AF=0.002;AMR_AF=0.0994;AFR_AF=0.4939;EUR_AF=0.1372;SAS_AF=0.1718;AA=T|||;VT=SNP
11	123082152	rs543302	T	A	100	PASS	AC=2144;AF=0.428115;AN=5008;NS=2504;DP=18229;EAS_AF=0.5099;AMR_AF=0.5951;AFR_AF=0.0492;EUR_AF=0.5686;SAS_AF=0.593;AA=T|||;VT=SNP
11	123084585	rs80081315	C	A	100	PASS	AC=100;AF=0.0199681;AN=5008;NS=2504;DP=15999;EAS_AF=0.0625;AMR_AF=0.0461;AFR_AF=0;EUR_AF=0.003;SAS_AF=0.002;AA=C|||;VT=SNP
11	123084886	rs492248	T	C	100	PASS	AC=2714;AF=0.541933;AN=5008;NS=2504;DP=15100;EAS_AF=0.5109;AMR_AF=0.6686;AFR_AF=0.3843;EUR_AF=0.6243;SAS_AF=0.6125;AA=T|||;VT=SNP
11	123086144	rs144127641	C	T	100	PASS	AC=71;AF=0.0141773;AN=5008;NS=2504;DP=16117;EAS_AF=0.0179;AMR_AF=0.0058;AFR_AF=0.0227;EUR_AF=0.0139;SAS_AF=0.0051;AA=C|||;VT=SNP
11	123086500	rs139986998	T	C	100	PASS	AC=4;AF=0.000798722;AN=5008;NS=2504;DP=17186;EAS_AF=0.003;AMR_AF=0;AFR_AF=0;EUR_AF=0.001;SAS_AF=0;AA=T|||;VT=SNP
11	123087466	rs1790229	T	G	100	PASS	AC=3327;AF=0.664337;AN=5008;NS=2504;DP=16801;EAS_AF=0.5119;AMR_AF=0.732;AFR_AF=0.6293;EUR_AF=0.7256;SAS_AF=0.7577;AA=t|||;VT=SNP
11	123087705	rs560993	A	G	100	PASS	AC=2651;AF=0.529353;AN=5008;NS=2504;DP=16316;EAS_AF=0.499;AMR_AF=0.6585;AFR_AF=0.3767;EUR_AF=0.5994;SAS_AF=0.6033;AA=A|||;VT=SNP
11	123088005	rs491500	T	C	100	PASS	AC=2654;AF=0.529952;AN=5008;NS=2504;DP=16064;EAS_AF=0.498;AMR_AF=0.6599;AFR_AF=0.379;EUR_AF=0.5994;SAS_AF=0.6033;AA=T|||;VT=SNP
11	123088073	rs1790230	G	T	100	PASS	AC=2674;AF=0.533946;AN=5008;NS=2504;DP=12073;EAS_AF=0.498;AMR_AF=0.6599;AFR_AF=0.379;EUR_AF=0.5994;SAS_AF=0.6237;AA=G|||;VT=SNP
11	123088171	rs3016599	G	A	100	PASS	AC=2639;AF=0.526957;AN=5008;NS=2504;DP=12989;EAS_AF=0.498;AMR_AF=0.6744;AFR_AF=0.2927;EUR_AF=0.6551;SAS_AF=0.637;AA=G|||;VT=SNP
11	123088403	rs3018106	A	G	100	PASS	AC=3713;AF=0.741414;AN=5008;NS=2504;DP=11851;EAS_AF=0.502;AMR_AF=0.7781;AFR_AF=0.8268;EUR_AF=0.7853;SAS_AF=0.8016;AA=G|||;VT=SNP
11	123089210	rs557272	C	G	100	PASS	AC=3723;AF=0.743411;AN=5008;NS=2504;DP=18840;EAS_AF=0.502;AMR_AF=0.7795;AFR_AF=0.8306;EUR_AF=0.7843;SAS_AF=0.8067;AA=G|||;VT=SNP
11	123089955	rs513136	A	G	100	PASS	AC=2181;AF=0.435503;AN=5008;NS=2504;DP=19181;EAS_AF=0.5;AMR_AF=0.5893;AFR_AF=0.0787;EUR_AF=0.5527;SAS_AF=0.6217;AA=A|||;VT=SNP
11	123091085	rs544310	T	C	100	PASS	AC=2355;AF=0.470248;AN=5008;NS=2504;DP=19322;EAS_AF=0.501;AMR_AF=0.6297;AFR_AF=0.1331;EUR_AF=0.6113;SAS_AF=0.636;AA=T|||;VT=SNP
11	123092449	rs488943	A	G	100	PASS	AC=3880;AF=0.77476;AN=5008;NS=2504;DP=18454;EAS_AF=0.5248;AMR_AF=0.7882;AFR_AF=0.9092;EUR_AF=0.8022;SAS_AF=0.8129;AA=G|||;VT=SNP
11	123093390	rs497366	T	C	100	PASS	AC=2339;AF=0.467053;AN=5008;NS=2504;DP=19756;EAS_AF=0.5228;AMR_AF=0.611;AFR_AF=0.1316;EUR_AF=0.5915;SAS_AF=0.6329;AA=T|||;VT=SNP
11	123094238	rs560192	A	C	100	PASS	AC=3914;AF=0.78155;AN=5008;NS=2504;DP=19848;EAS_AF=0.5605;AMR_AF=0.7925;AFR_AF=0.9047;EUR_AF=0.8042;SAS_AF=0.8119;AA=C|||;VT=SNP
11	123094797	rs4245047	T	C	100	PASS	AC=3833;AF=0.765375;AN=5008;NS=2504;DP=16118;EAS_AF=0.5883;AMR_AF=0.7853;AFR_AF=0.8495;EUR_AF=0.7952;SAS_AF=0.7894;AA=C|||;VT=SNP
11	123095428	rs17127163	A	T	100	PASS	AC=745;AF=0.148762;AN=5008;NS=2504;DP=17664;EAS_AF=0.1766;AMR_AF=0.1484;AFR_AF=0.1089;EUR_AF=0.1362;SAS_AF=0.1871;AA=A|||;VT=SNP
11	123096226	rs58431808	G	A	100	PASS	AC=165;AF=0.0329473;AN=5008;NS=2504;DP=18768;EAS_AF=0.0298;AMR_AF=0.0101;AFR_AF=0.0825;EUR_AF=0.0139;SAS_AF=0.0051;AA=g|||;VT=SNP
11	123096559	rs7120082	C	T	100	PASS	AC=1067;AF=0.213059;AN=5008;NS=2504;DP=19497;EAS_AF=0.1766;AMR_AF=0.1715;AFR_AF=0.3306;EUR_AF=0.161;SAS_AF=0.1748;AA=T|||;VT=SNP
11	123096869	rs550113	C	T	100	PASS	AC=3790;AF=0.756789;AN=5008;NS=2504;DP=17935;EAS_AF=0.5714;AMR_AF=0.7738;AFR_AF=0.8464;EUR_AF=0.7793;SAS_AF=0.7914;AA=T|||;VT=SNP
11	123096933	rs559254	A	G	100	PASS	AC=3654;AF=0.729633;AN=5008;NS=2504;DP=15860;EAS_AF=0.5724;AMR_AF=0.7565;AFR_AF=0.7511;EUR_AF=0.7793;SAS_AF=0.7924;AA=G|||;VT=SNP
11	123097158	rs3018105	A	G	100	PASS	AC=3777;AF=0.754193;AN=5008;NS=2504;DP=16899;EAS_AF=0.5704;AMR_AF=0.7723;AFR_AF=0.8374;EUR_AF=0.7803;SAS_AF=0.7914;AA=G|||;VT=SNP
11	123097386	rs493642	C	T	100	PASS	AC=2228;AF=0.444888;AN=5008;NS=2504;DP=13491;EAS_AF=0.3651;AMR_AF=0.5677;AFR_AF=0.1974;EUR_AF=0.6034;SAS_AF=0.6115;AA=C|||;VT=SNP
11	123097661	rs565734	G	A	100	PASS	AC=3776;AF=0.753994;AN=5008;NS=2504;DP=14734;EAS_AF=0.5724;AMR_AF=0.7723;AFR_AF=0.8351;EUR_AF=0.7803;SAS_AF=0.7914;AA=A|||;VT=SNP
11	123097695	rs496446	G	A	100	PASS	AC=2231;AF=0.445487;AN=5008;NS=2504;DP=14113;EAS_AF=0.3651;AMR_AF=0.5677;AFR_AF=0.2148;EUR_AF=0.6034;SAS_AF=0.591;AA=G|||;VT=SNP
11	123097931	rs479000	G	C	100	PASS	AC=2249;AF=0.449081;AN=5008;NS=2504;DP=14324;EAS_AF=0.3641;AMR_AF=0.5663;AFR_AF=0.2148;EUR_AF=0.6044;SAS_AF=0.6104;AA=G|||;VT=SNP
11	123098462	rs524658	G	T	100	PASS	AC=3762;AF=0.751198;AN=5008;NS=2504;DP=20503;EAS_AF=0.5724;AMR_AF=0.7767;AFR_AF=0.8124;EUR_AF=0.7893;SAS_AF=0.7955;AA=G|||;VT=SNP
11	123098651	rs525854	A	G	100	PASS	AC=3762;AF=0.751198;AN=5008;NS=2504;DP=18895;EAS_AF=0.5724;AMR_AF=0.7767;AFR_AF=0.8124;EUR_AF=0.7893;SAS_AF=0.7955;AA=G|||;VT=SNP
11	123098930	rs17127167	C	T	100	PASS	AC=86;AF=0.0171725;AN=5008;NS=2504;DP=21912;EAS_AF=0.0437;AMR_AF=0.0562;AFR_AF=0;EUR_AF=0.002;SAS_AF=0.001;AA=C|||;VT=SNP
11	123099762	rs557652	A	G	100	PASS	AC=2258;AF=0.450879;AN=5008;NS=2504;DP=17207;EAS_AF=0.4008;AMR_AF=0.5648;AFR_AF=0.2171;EUR_AF=0.5944;SAS_AF=0.59;AA=A|||;VT=SNP
11	123100081	rs471086	C	G	100	PASS	AC=2293;AF=0.457867;AN=5008;NS=2504;DP=16597;EAS_AF=0.3998;AMR_AF=0.5663;AFR_AF=0.2443;EUR_AF=0.5944;SAS_AF=0.589;AA=G|||;VT=SNP
11	123100121	rs471209	G	A	100	PASS	AC=2290;AF=0.457268;AN=5008;NS=2504;DP=17255;EAS_AF=0.3998;AMR_AF=0.5663;AFR_AF=0.2451;EUR_AF=0.5944;SAS_AF=0.5849;AA=G|||;VT=SNP
11	123100153	rs471320	G	A	100	PASS	AC=2294;AF=0.458067;AN=5008;NS=2504;DP=16545;EAS_AF=0.3998;AMR_AF=0.5663;AFR_AF=0.2443;EUR_AF=0.5944;SAS_AF=0.59;AA=G|||;VT=SNP
11	123100948	rs57500292	C	T	100	PASS	AC=1490;AF=0.297524;AN=5008;NS=2504;DP=20888;EAS_AF=0.1716;AMR_AF=0.2118;AFR_AF=0.584;EUR_AF=0.1978;SAS_AF=0.2035;AA=C|||;VT=SNP
11	123101295	rs58348134	A	G	100	PASS	AC=1511;AF=0.301717;AN=5008;NS=2504;DP=21524;EAS_AF=0.1716;AMR_AF=0.2147;AFR_AF=0.5983;EUR_AF=0.1978;SAS_AF=0.2035;AA=A|||;VT=SNP
11	123101367	rs78381976	G	A	100	PASS	AC=173;AF=0.0345447;AN=5008;NS=2504;DP=19238;EAS_AF=0.0298;AMR_AF=0.0101;AFR_AF=0.0885;EUR_AF=0.0139;SAS_AF=0.0051;AA=G|||;VT=SNP
11	123101491	rs73614699	A	G	100	PASS	AC=1511;AF=0.301717;AN=5008;NS=2504;DP=18816;EAS_AF=0.1716;AMR_AF=0.2147;AFR_AF=0.5983;EUR_AF=0.1978;SAS_AF=0.2035;AA=G|||;VT=SNP
11	123101651	rs73614702	A	G	100	PASS	AC=1549;AF=0.309305;AN=5008;NS=2504;DP=19321;EAS_AF=0.1716;AMR_AF=0.2176;AFR_AF=0.6256;EUR_AF=0.1978;SAS_AF=0.2035;AA=G|||;VT=SNP
11	123101805	rs73616403	A	G	100	PASS	AC=1549;AF=0.309305;AN=5008;NS=2504;DP=18426;EAS_AF=0.1716;AMR_AF=0.2176;AFR_AF=0.6256;EUR_AF=0.1978;SAS_AF=0.2035;AA=G|||;VT=SNP
11	123102232	rs73616405	T	G	100	PASS	AC=1548;AF=0.309105;AN=5008;NS=2504;DP=19464;EAS_AF=0.1716;AMR_AF=0.2176;AFR_AF=0.6256;EUR_AF=0.1978;SAS_AF=0.2025;AA=G|||;VT=SNP
11	123102562	rs56162316	G	A	100	PASS	AC=1314;AF=0.26238;AN=5008;NS=2504;DP=17542;EAS_AF=0.1716;AMR_AF=0.196;AFR_AF=0.4788;EUR_AF=0.1928;SAS_AF=0.182;AA=G|||;VT=SNP
11	123102894	rs7116219	G	A	100	PASS	AC=173;AF=0.0345447;AN=5008;NS=2504;DP=18782;EAS_AF=0.0298;AMR_AF=0.0101;AFR_AF=0.0885;EUR_AF=0.0139;SAS_AF=0.0051;AA=G|||;VT=SNP
11	123103137	rs182246089	C	T	100	PASS	AC=32;AF=0.00638978;AN=5008;NS=2504;DP=14993;EAS_AF=0.0308;AMR_AF=0;AFR_AF=0;EUR_AF=0;SAS_AF=0.001;AA=C|||;VT=SNP
11	123103628	rs74628777	T	A	100	PASS	AC=79;AF=0.0157748;AN=5008;NS=2504;DP=21047;EAS_AF=0.0764;AMR_AF=0;AFR_AF=0;EUR_AF=0;SAS_AF=0.002;AA=T|||;VT=SNP
11	123103806	rs73616409	T	G	100	PASS	AC=1017;AF=0.203075;AN=5008;NS=2504;DP=21476;EAS_AF=0.0833;AMR_AF=0.0749;AFR_AF=0.5961;EUR_AF=0.0487;SAS_AF=0.045;AA=G|||;VT=SNP
11	123104625	rs76837396	G	A	100	PASS	AC=120;AF=0.0239617;AN=5008;NS=2504;DP=17658;EAS_AF=0.0784;AMR_AF=0.0014;AFR_AF=0.0265;EUR_AF=0.002;SAS_AF=0.0031;AA=G|||;VT=SNP
11	123105019	rs73616412	T	A	100	PASS	AC=814;AF=0.16254;AN=5008;NS=2504;DP=8438;EAS_AF=0.0863;AMR_AF=0.049;AFR_AF=0.4826;EUR_AF=0.0278;SAS_AF=0.0276;AA=T|||;VT=SNP
11	123105243	rs471296	C	G	100	PASS	AC=2976;AF=0.594249;AN=5008;NS=2504;DP=11893;EAS_AF=0.5446;AMR_AF=0.732;AFR_AF=0.2458;EUR_AF=0.7843;SAS_AF=0.8231;AA=C|||;VT=SNP
11	123106025	rs3898437	G	A	100	PASS	AC=713;AF=0.142372;AN=5008;NS=2504;DP=17319;EAS_AF=0.1498;AMR_AF=0.1614;AFR_AF=0.0976;EUR_AF=0.1551;SAS_AF=0.1687;AA=G|||;VT=SNP
11	123106845	rs75092957	G	A	100	PASS	AC=370;AF=0.0738818;AN=5008;NS=2504;DP=17955;EAS_AF=0.0833;AMR_AF=0.0202;AFR_AF=0.1936;EUR_AF=0.0089;SAS_AF=0.0072;AA=G|||;VT=SNP
11	123107986	rs560152	T	C	100	PASS	AC=3968;AF=0.792332;AN=5008;NS=2504;DP=13999;EAS_AF=0.631;AMR_AF=0.7911;AFR_AF=0.857;EUR_AF=0.8131;SAS_AF=0.8507;AA=T|||;VT=SNP
11	123108054	rs492816	A	G	100	PASS	AC=3023;AF=0.603634;AN=5008;NS=2504;DP=15934;EAS_AF=0.5456;AMR_AF=0.732;AFR_AF=0.2799;EUR_AF=0.7853;SAS_AF=0.8231;AA=A|||;VT=SNP
11	123108637	rs76291676	T	C	100	PASS	AC=120;AF=0.0239617;AN=5008;NS=2504;DP=19166;EAS_AF=0.0784;AMR_AF=0.0014;AFR_AF=0.0265;EUR_AF=0.002;SAS_AF=0.0031;AA=T|||;VT=SNP
11	123109469	rs484580	G	A	100	PASS	AC=3738;AF=0.746406;AN=5008;NS=2504;DP=22558;EAS_AF=0.629;AMR_AF=0.7738;AFR_AF=0.7292;EUR_AF=0.7932;SAS_AF=0.8231;AA=A|||;VT=SNP
11	123110290	rs184747699	G	A	100	PASS	AC=12;AF=0.00239617;AN=5008;NS=2504;DP=19160;EAS_AF=0.0119;AMR_AF=0;AFR_AF=0;EUR_AF=0;SAS_AF=0;AA=G|||;VT=SNP
11	123111026	rs540774	C	T	100	PASS	AC=2946;AF=0.588259;AN=5008;NS=2504;DP=20102;EAS_AF=0.5437;AMR_AF=0.7277;AFR_AF=0.2602;EUR_AF=0.7664;SAS_AF=0.7955;AA=C|||;VT=SNP
11	123111181	rs75073241	C	A	100	PASS	AC=120;AF=0.0239617;AN=5008;NS=2504;DP=20384;EAS_AF=0.0784;AMR_AF=0.0014;AFR_AF=0.0265;EUR_AF=0.002;SAS_AF=0.0031;AA=C|||;VT=SNP
11	123111913	rs4936785	G	A	100	PASS	AC=295;AF=0.0589058;AN=5008;NS=2504;DP=21930;EAS_AF=0.2292;AMR_AF=0.072;AFR_AF=0;EUR_AF=0.008;SAS_AF=0.0061;AA=G|||;VT=SNP
11	123113377	rs528208	G	C	100	PASS	AC=2948;AF=0.588658;AN=5008;NS=2504;DP=18963;EAS_AF=0.5427;AMR_AF=0.7248;AFR_AF=0.261;EUR_AF=0.7674;SAS_AF=0.7986;AA=G|||;VT=SNP
11	123113733	rs12577467	G	A	100	PASS	AC=295;AF=0.0589058;AN=5008;NS=2504;DP=18714;EAS_AF=0.2292;AMR_AF=0.072;AFR_AF=0;EUR_AF=0.008;SAS_AF=0.0061;AA=g|||;VT=SNP
11	123114342	rs75870427	G	T	100	PASS	AC=123;AF=0.0245607;AN=5008;NS=2504;DP=22792;EAS_AF=0.0774;AMR_AF=0.0058;AFR_AF=0.0272;EUR_AF=0.002;SAS_AF=0.0031;AA=G|||;VT=SNP
11	123114359	rs558362	G	A	100	PASS	AC=3775;AF=0.753794;AN=5008;NS=2504;DP=22573;EAS_AF=0.5506;AMR_AF=0.7795;AFR_AF=0.8192;EUR_AF=0.7942;SAS_AF=0.8149;AA=G|||;VT=SNP
11	123114432	rs558560	C	T	100	PASS	AC=2952;AF=0.589457;AN=5008;NS=2504;DP=21047;EAS_AF=0.5437;AMR_AF=0.7248;AFR_AF=0.2693;EUR_AF=0.7674;SAS_AF=0.7904;AA=C|||;VT=SNP
11	123115844	rs482099	A	C	100	PASS	AC=3271;AF=0.653155;AN=5008;NS=2504;DP=19544;EAS_AF=0.5506;AMR_AF=0.7435;AFR_AF=0.4834;EUR_AF=0.7783;SAS_AF=0.7955;AA=A|||;VT=SNP
11	123116050	rs74416975	T	G	100	PASS	AC=47;AF=0.00938498;AN=5008;NS=2504;DP=19844;EAS_AF=0.0466;AMR_AF=0;AFR_AF=0;EUR_AF=0;SAS_AF=0;AA=T|||;VT=SNP
11	123116056	rs505272	A	G	100	PASS	AC=3740;AF=0.746805;AN=5008;NS=2504;DP=19854;EAS_AF=0.5526;AMR_AF=0.7781;AFR_AF=0.7897;EUR_AF=0.7972;SAS_AF=0.8149;AA=G|||;VT=SNP
11	123116214	rs76210542	G	A	100	PASS	AC=522;AF=0.104233;AN=5008;NS=2504;DP=19415;EAS_AF=0.1478;AMR_AF=0.1527;AFR_AF=0.0136;EUR_AF=0.1352;SAS_AF=0.1155;AA=G|||;VT=SNP
11	123116360	rs508661	G	A	100	PASS	AC=3237;AF=0.646366;AN=5008;NS=2504;DP=16314;EAS_AF=0.5496;AMR_AF=0.7421;AFR_AF=0.4622;EUR_AF=0.7763;SAS_AF=0.7935;AA=G|||;VT=SNP
11	123116760	rs191919599	G	A	100	PASS	AC=106;AF=0.0211661;AN=5008;NS=2504;DP=13776;EAS_AF=0.0784;AMR_AF=0.0043;AFR_AF=0.0159;EUR_AF=0;SAS_AF=0.0031;AA=G|||;VT=SNP
11	123116799	rs512391	A	G	100	PASS	AC=3739;AF=0.746605;AN=5008;NS=2504;DP=13133;EAS_AF=0.5516;AMR_AF=0.7824;AFR_AF=0.7897;EUR_AF=0.7952;SAS_AF=0.8139;AA=G|||;VT=SNP
11	123116842	rs118052086	C	G	100	PASS	AC=101;AF=0.0201677;AN=5008;NS=2504;DP=12216;EAS_AF=0.0972;AMR_AF=0.0043;AFR_AF=0;EUR_AF=0;SAS_AF=0;AA=C|||;VT=SNP
11	123116878	rs513205	A	G	100	PASS	AC=4012;AF=0.801118;AN=5008;NS=2504;DP=11383;EAS_AF=0.626;AMR_AF=0.7968;AFR_AF=0.9259;EUR_AF=0.7962;SAS_AF=0.8211;AA=G|||;VT=SNP
11	123117673	rs58101364	G	C	100	PASS	AC=592;AF=0.118211;AN=5008;NS=2504;DP=16472;EAS_AF=0.1458;AMR_AF=0.1571;AFR_AF=0.1135;EUR_AF=0.1243;SAS_AF=0.0624;AA=G|||;VT=SNP
11	123118610	rs10790562	A	G	100	PASS	AC=3058;AF=0.610623;AN=5008;NS=2504;DP=16485;EAS_AF=0.5446;AMR_AF=0.7378;AFR_AF=0.3336;EUR_AF=0.7833;SAS_AF=0.7853;AA=A|||;VT=SNP
11	123119361	rs489029	C	T	100	PASS	AC=3998;AF=0.798323;AN=5008;NS=2504;DP=18622;EAS_AF=0.631;AMR_AF=0.7939;AFR_AF=0.9228;EUR_AF=0.7883;SAS_AF=0.816;AA=T|||;VT=SNP
11	123119388	rs528990	C	A	100	PASS	AC=3490;AF=0.696885;AN=5008;NS=2504;DP=18723;EAS_AF=0.5496;AMR_AF=0.768;AFR_AF=0.6354;EUR_AF=0.7853;SAS_AF=0.7904;AA=A|||;VT=SNP
11	123119552	rs490230	C	T	100	PASS	AC=3490;AF=0.696885;AN=5008;NS=2504;DP=18250;EAS_AF=0.5496;AMR_AF=0.768;AFR_AF=0.6354;EUR_AF=0.7853;SAS_AF=0.7904;AA=T|||;VT=SNP
11	123119789	rs532690	A	G	100	PASS	AC=3526;AF=0.704073;AN=5008;NS=2504;DP=16679;EAS_AF=0.5496;AMR_AF=0.7695;AFR_AF=0.6619;EUR_AF=0.7853;SAS_AF=0.7904;AA=G|||;VT=SNP
11	123119837	rs532826	A	C	100	PASS	AC=3483;AF=0.695487;AN=5008;NS=2504;DP=15789;EAS_AF=0.5496;AMR_AF=0.768;AFR_AF=0.6309;EUR_AF=0.7843;SAS_AF=0.7904;AA=C|||;VT=SNP
11	123120370	rs59260161	G	A	100	PASS	AC=526;AF=0.105032;AN=5008;NS=2504;DP=17508;EAS_AF=0.0813;AMR_AF=0.0259;AFR_AF=0.3011;EUR_AF=0.003;SAS_AF=0.0256;AA=A|||;VT=SNP
11	123120936	rs7926057	T	C	100	PASS	AC=512;AF=0.102236;AN=5008;NS=2504;DP=18383;EAS_AF=0.0813;AMR_AF=0.0231;AFR_AF=0.2927;EUR_AF=0.003;SAS_AF=0.0245;AA=C|||;VT=SNP
11	123121363	rs7942543	A	G	100	PASS	AC=523;AF=0.104433;AN=5008;NS=2504;DP=10825;EAS_AF=0.0813;AMR_AF=0.0259;AFR_AF=0.2995;EUR_AF=0.003;SAS_AF=0.0245;AA=A|||;VT=SNP
11	123121389	rs7942547	A	G	100	PASS	AC=526;AF=0.105032;AN=5008;NS=2504;DP=10796;EAS_AF=0.0813;AMR_AF=0.0259;AFR_AF=0.2988;EUR_AF=0.003;SAS_AF=0.0286;AA=G|||;VT=SNP
11	123121736	rs77908625	G	A	100	PASS	AC=35;AF=0.00698882;AN=5008;NS=2504;DP=17294;EAS_AF=0.0337;AMR_AF=0;AFR_AF=0;EUR_AF=0;SAS_AF=0.001;AA=G|||;VT=SNP
11	123122180	rs76829591	G	C	100	PASS	AC=478;AF=0.0954473;AN=5008;NS=2504;DP=20322;EAS_AF=0.0804;AMR_AF=0.0202;AFR_AF=0.2663;EUR_AF=0.003;SAS_AF=0.0286;AA=G|||;VT=SNP
11	123122410	rs116853494	A	G	100	PASS	AC=92;AF=0.0183706;AN=5008;NS=2504;DP=22114;EAS_AF=0.0486;AMR_AF=0.0576;AFR_AF=0;EUR_AF=0.002;SAS_AF=0.001;AA=A|||;VT=SNP
11	123122666	rs61361630	T	C	100	PASS	AC=489;AF=0.0976438;AN=5008;NS=2504;DP=19165;EAS_AF=0.0843;AMR_AF=0.0202;AFR_AF=0.2708;EUR_AF=0.003;SAS_AF=0.0297;AA=T|||;VT=SNP
11	123123217	rs503587	T	C	100	PASS	AC=3954;AF=0.789537;AN=5008;NS=2504;DP=17895;EAS_AF=0.63;AMR_AF=0.7911;AFR_AF=0.8941;EUR_AF=0.7883;SAS_AF=0.8129;AA=C|||;VT=SNP
11	123124423	rs79558309	C	T	100	PASS	AC=121;AF=0.0241613;AN=5008;NS=2504;DP=16907;EAS_AF=0.0774;AMR_AF=0.0014;AFR_AF=0.0212;EUR_AF=0.002;SAS_AF=0.0123;AA=C|||;VT=SNP
11	123124570	rs10892985	G	A	100	PASS	AC=2242;AF=0.447684;AN=5008;NS=2504;DP=17706;EAS_AF=0.3968;AMR_AF=0.5562;AFR_AF=0.1377;EUR_AF=0.6143;SAS_AF=0.6708;AA=G|||;VT=SNP
11	123124671	rs117036986	T	C	100	PASS	AC=89;AF=0.0177716;AN=5008;NS=2504;DP=15088;EAS_AF=0.0456;AMR_AF=0.0591;AFR_AF=0;EUR_AF=0.001;SAS_AF=0.001;AA=t|||;VT=SNP
11	123125779	rs10892986	G	T	100	PASS	AC=3745;AF=0.747804;AN=5008;NS=2504;DP=3096;EAS_AF=0.623;AMR_AF=0.7709;AFR_AF=0.7859;EUR_AF=0.7654;SAS_AF=0.7904;AA=T|||;VT=SNP
11	123126226	rs7109177	G	A	100	PASS	AC=311;AF=0.0621006;AN=5008;NS=2504;DP=17845;EAS_AF=0.0774;AMR_AF=0.0231;AFR_AF=0.152;EUR_AF=0.004;SAS_AF=0.0123;AA=G|||;VT=SNP
11	123127025	rs10790565	G	A	100	PASS	AC=3794;AF=0.757588;AN=5008;NS=2504;DP=19675;EAS_AF=0.623;AMR_AF=0.7795;AFR_AF=0.7943;EUR_AF=0.7863;SAS_AF=0.8016;AA=G|||;VT=SNP
11	123127721	rs10790566	C	G	100	PASS	AC=3794;AF=0.757588;AN=5008;NS=2504;DP=20049;EAS_AF=0.623;AMR_AF=0.7795;AFR_AF=0.7943;EUR_AF=0.7863;SAS_AF=0.8016;AA=C|||;VT=SNP
11	123127916	rs10892987	C	T	100	PASS	AC=3876;AF=0.773962;AN=5008;NS=2504;DP=14998;EAS_AF=0.624;AMR_AF=0.7867;AFR_AF=0.8517;EUR_AF=0.7863;SAS_AF=0.8016;AA=C|||;VT=SNP
11	123128238	rs7125436	G	A	100	PASS	AC=3900;AF=0.778754;AN=5008;NS=2504;DP=15590;EAS_AF=0.621;AMR_AF=0.7882;AFR_AF=0.8714;EUR_AF=0.7863;SAS_AF=0.8016;AA=A|||;VT=SNP
11	123128310	rs7125472	G	T	100	PASS	AC=345;AF=0.0688898;AN=5008;NS=2504;DP=15402;EAS_AF=0.0744;AMR_AF=0.0288;AFR_AF=0.1536;EUR_AF=0.0239;SAS_AF=0.0235;AA=G|||;VT=SNP
11	123128812	rs7128842	C	T	100	PASS	AC=1103;AF=0.220248;AN=5008;NS=2504;DP=20833;EAS_AF=0.378;AMR_AF=0.2118;AFR_AF=0.1286;EUR_AF=0.2137;SAS_AF=0.1943;AA=C|||;VT=SNP
11	123129514	rs17127188	A	T	100	PASS	AC=1429;AF=0.285343;AN=5008;NS=2504;DP=20306;EAS_AF=0.4534;AMR_AF=0.2277;AFR_AF=0.2958;EUR_AF=0.2147;SAS_AF=0.2117;AA=A|||;VT=SNP
11	123129639	rs59560502	C	T	100	PASS	AC=1436;AF=0.286741;AN=5008;NS=2504;DP=19732;EAS_AF=0.4534;AMR_AF=0.232;AFR_AF=0.2965;EUR_AF=0.2177;SAS_AF=0.2117;AA=C|||;VT=SNP
11	123129785	rs17127191	T	C	100	PASS	AC=1450;AF=0.289537;AN=5008;NS=2504;DP=20025;EAS_AF=0.4534;AMR_AF=0.232;AFR_AF=0.3071;EUR_AF=0.2177;SAS_AF=0.2117;AA=C|||;VT=SNP
11	123130090	rs73019854	C	T	100	PASS	AC=1436;AF=0.286741;AN=5008;NS=2504;DP=18940;EAS_AF=0.4534;AMR_AF=0.232;AFR_AF=0.2965;EUR_AF=0.2177;SAS_AF=0.2117;AA=C|||;VT=SNP
11	123130151	rs7103191	C	A	100	PASS	AC=1433;AF=0.286142;AN=5008;NS=2504;DP=19435;EAS_AF=0.4504;AMR_AF=0.232;AFR_AF=0.2965;EUR_AF=0.2177;SAS_AF=0.2117;AA=C|||;VT=SNP
11	123130199	rs4936788	A	G	100	PASS	AC=1435;AF=0.286542;AN=5008;NS=2504;DP=18860;EAS_AF=0.4534;AMR_AF=0.2305;AFR_AF=0.2965;EUR_AF=0.2177;SAS_AF=0.2117;AA=G|||;VT=SNP
11	123130240	rs4936789	A	G	100	PASS	AC=1440;AF=0.28754;AN=5008;NS=2504;DP=19226;EAS_AF=0.4534;AMR_AF=0.232;AFR_AF=0.2995;EUR_AF=0.2177;SAS_AF=0.2117;AA=A|||;VT=SNP
11	123130272	rs4936790	G	A	100	PASS	AC=1436;AF=0.286741;AN=5008;NS=2504;DP=20376;EAS_AF=0.4534;AMR_AF=0.232;AFR_AF=0.2965;EUR_AF=0.2177;SAS_AF=0.2117;AA=G|||;VT=SNP
11	123130765	rs6589979	G	A	100	PASS	AC=1132;AF=0.226038;AN=5008;NS=2504;DP=21488;EAS_AF=0.378;AMR_AF=0.2147;AFR_AF=0.1483;EUR_AF=0.2137;SAS_AF=0.1953;AA=G|||;VT=SNP
11	123130812	rs7929678	C	T	100	PASS	AC=1429;AF=0.285343;AN=5008;NS=2504;DP=21891;EAS_AF=0.4534;AMR_AF=0.2219;AFR_AF=0.2965;EUR_AF=0.2177;SAS_AF=0.2117;AA=T|||;VT=SNP
11	123130989	rs7930149	G	C	100	PASS	AC=1438;AF=0.287141;AN=5008;NS=2504;DP=17892;EAS_AF=0.4534;AMR_AF=0.2334;AFR_AF=0.2965;EUR_AF=0.2187;SAS_AF=0.2117;AA=G|||;VT=SNP
11	123130992	rs7929924	C	T	100	PASS	AC=1435;AF=0.286542;AN=5008;NS=2504;DP=17359;EAS_AF=0.4534;AMR_AF=0.232;AFR_AF=0.2958;EUR_AF=0.2177;SAS_AF=0.2117;AA=C|||;VT=SNP
11	123131268	rs77326709	T	C	100	PASS	AC=299;AF=0.0597045;AN=5008;NS=2504;DP=19298;EAS_AF=0.0744;AMR_AF=0.0187;AFR_AF=0.1475;EUR_AF=0.004;SAS_AF=0.0123;AA=C|||;VT=SNP
11	123131362	rs145838065	G	A	100	PASS	AC=65;AF=0.0129792;AN=5008;NS=2504;DP=19594;EAS_AF=0.0347;AMR_AF=0.0317;AFR_AF=0;EUR_AF=0.004;SAS_AF=0.0041;AA=G|||;VT=SNP
11	123131455	rs112340701	A	T	100	PASS	AC=299;AF=0.0597045;AN=5008;NS=2504;DP=19909;EAS_AF=0.0744;AMR_AF=0.0187;AFR_AF=0.1475;EUR_AF=0.004;SAS_AF=0.0123;AA=T|||;VT=SNP
11	123131550	rs113134355	G	T	100	PASS	AC=1050;AF=0.209665;AN=5008;NS=2504;DP=21146;EAS_AF=0.378;AMR_AF=0.2046;AFR_AF=0.0908;EUR_AF=0.2137;SAS_AF=0.1963;AA=G|||;VT=SNP
11	123131693	rs113945745	C	T	100	PASS	AC=299;AF=0.0597045;AN=5008;NS=2504;DP=18666;EAS_AF=0.0744;AMR_AF=0.0187;AFR_AF=0.1475;EUR_AF=0.004;SAS_AF=0.0123;AA=T|||;VT=SNP
11	123132210	rs79292548	G	A	100	PASS	AC=375;AF=0.0748802;AN=5008;NS=2504;DP=18793;EAS_AF=0.0744;AMR_AF=0.0303;AFR_AF=0.1762;EUR_AF=0.0239;SAS_AF=0.0225;AA=G|||;VT=SNP
11	123132645	rs7115792	G	A	100	PASS	AC=1803;AF=0.360024;AN=5008;NS=2504;DP=17384;EAS_AF=0.4593;AMR_AF=0.232;AFR_AF=0.6014;EUR_AF=0.1829;SAS_AF=0.2045;AA=A|||;VT=SNP
11	123132993	rs112587190	G	A	100	PASS	AC=300;AF=0.0599042;AN=5008;NS=2504;DP=14400;EAS_AF=0.0744;AMR_AF=0.0187;AFR_AF=0.1483;EUR_AF=0.004;SAS_AF=0.0123;AA=G|||;VT=SNP
11	123135478	rs117310319	G	A	100	PASS	AC=53;AF=0.0105831;AN=5008;NS=2504;DP=18861;EAS_AF=0.0526;AMR_AF=0;AFR_AF=0;EUR_AF=0;SAS_AF=0;AA=G|||;VT=SNP
11	123135684	rs7949765	G	A	100	PASS	AC=2206;AF=0.440495;AN=5008;NS=2504;DP=21669;EAS_AF=0.4236;AMR_AF=0.4452;AFR_AF=0.615;EUR_AF=0.3439;SAS_AF=0.318;AA=A|||;VT=SNP
11	123136120	rs146449609	C	G	100	PASS	AC=31;AF=0.0061901;AN=5008;NS=2504;DP=21955;EAS_AF=0.0308;AMR_AF=0;AFR_AF=0;EUR_AF=0;SAS_AF=0;AA=C|||;VT=SNP
11	123136241	rs7950320	C	T	100	PASS	AC=1220;AF=0.24361;AN=5008;NS=2504;DP=20308;EAS_AF=0.3442;AMR_AF=0.3112;AFR_AF=0.2065;EUR_AF=0.1948;SAS_AF=0.1922;AA=c|||;VT=SNP
11	123136466	rs2000795	G	A	100	PASS	AC=2641;AF=0.527356;AN=5008;NS=2504;DP=20151;EAS_AF=0.4266;AMR_AF=0.4885;AFR_AF=0.8654;EUR_AF=0.3827;SAS_AF=0.3507;AA=A|||;VT=SNP
11	123136552	rs2000796	T	C	100	PASS	AC=859;AF=0.171526;AN=5008;NS=2504;DP=21352;EAS_AF=0.0754;AMR_AF=0.1369;AFR_AF=0.2995;EUR_AF=0.161;SAS_AF=0.1329;AA=T|||;VT=SNP
11	123136864	rs12576528	T	C	100	PASS	AC=1379;AF=0.275359;AN=5008;NS=2504;DP=20373;EAS_AF=0.3472;AMR_AF=0.3184;AFR_AF=0.3086;EUR_AF=0.1968;SAS_AF=0.2065;AA=T|||;VT=SNP
11	123137035	rs12421414	A	C	100	PASS	AC=1395;AF=0.278554;AN=5008;NS=2504;DP=18595;EAS_AF=0.3472;AMR_AF=0.3213;AFR_AF=0.3162;EUR_AF=0.1968;SAS_AF=0.2106;AA=C|||;VT=SNP
11	123137375	rs17127202	A	G	100	PASS	AC=291;AF=0.058107;AN=5008;NS=2504;DP=17976;EAS_AF=0.0734;AMR_AF=0.0072;AFR_AF=0.1483;EUR_AF=0;SAS_AF=0.0164;AA=A|||;VT=SNP
11	123137525	rs17127205	T	C	100	PASS	AC=347;AF=0.0692891;AN=5008;NS=2504;DP=16177;EAS_AF=0.0734;AMR_AF=0.0115;AFR_AF=0.1876;EUR_AF=0.001;SAS_AF=0.0164;AA=T|||;VT=SNP
11	123137626	rs75178946	T	C	100	PASS	AC=291;AF=0.058107;AN=5008;NS=2504;DP=17579;EAS_AF=0.0734;AMR_AF=0.0072;AFR_AF=0.1483;EUR_AF=0;SAS_AF=0.0164;AA=T|||;VT=SNP
11	123138144	rs883410	G	A	100	PASS	AC=1347;AF=0.26897;AN=5008;NS=2504;DP=17508;EAS_AF=0.0794;AMR_AF=0.1729;AFR_AF=0.6278;EUR_AF=0.175;SAS_AF=0.1442;AA=A|||;VT=SNP
11	123138176	rs883411	A	T	100	PASS	AC=1349;AF=0.269369;AN=5008;NS=2504;DP=16282;EAS_AF=0.0794;AMR_AF=0.1729;AFR_AF=0.6293;EUR_AF=0.175;SAS_AF=0.1442;AA=A|||;VT=SNP
11	123138477	rs3935933	T	A	100	PASS	AC=1348;AF=0.269169;AN=5008;NS=2504;DP=13796;EAS_AF=0.0794;AMR_AF=0.1729;AFR_AF=0.6286;EUR_AF=0.175;SAS_AF=0.1442;AA=T|||;VT=SNP
11	123138481	rs4073050	T	G	100	PASS	AC=1348;AF=0.269169;AN=5008;NS=2504;DP=14027;EAS_AF=0.0794;AMR_AF=0.1729;AFR_AF=0.6286;EUR_AF=0.175;SAS_AF=0.1442;AA=T|||;VT=SNP
11	123138835	rs7940505	A	G	100	PASS	AC=1364;AF=0.272364;AN=5008;NS=2504;DP=16322;EAS_AF=0.0794;AMR_AF=0.1787;AFR_AF=0.6293;EUR_AF=0.1859;SAS_AF=0.1442;AA=G|||;VT=SNP
11	123138954	rs7940634	A	G	100	PASS	AC=1366;AF=0.272764;AN=5008;NS=2504;DP=20473;EAS_AF=0.0794;AMR_AF=0.1787;AFR_AF=0.6309;EUR_AF=0.1859;SAS_AF=0.1442;AA=G|||;VT=SNP
11	123138960	rs7927484	T	C	100	PASS	AC=1366;AF=0.272764;AN=5008;NS=2504;DP=20655;EAS_AF=0.0794;AMR_AF=0.1787;AFR_AF=0.6301;EUR_AF=0.1869;SAS_AF=0.1442;AA=T|||;VT=SNP
11	123138998	rs7940974	G	A	100	PASS	AC=1347;AF=0.26897;AN=5008;NS=2504;DP=21733;EAS_AF=0.0794;AMR_AF=0.1729;AFR_AF=0.6293;EUR_AF=0.173;SAS_AF=0.1442;AA=G|||;VT=SNP
11	123139551	rs4280007	T	C	100	PASS	AC=1382;AF=0.275958;AN=5008;NS=2504;DP=18520;EAS_AF=0.3542;AMR_AF=0.3184;AFR_AF=0.3071;EUR_AF=0.1948;SAS_AF=0.2065;AA=C|||;VT=SNP
11	123139559	rs4280008	T	C	100	PASS	AC=1382;AF=0.275958;AN=5008;NS=2504;DP=18461;EAS_AF=0.3542;AMR_AF=0.3184;AFR_AF=0.3071;EUR_AF=0.1948;SAS_AF=0.2065;AA=T|||;VT=SNP
11	123139617	rs4351827	C	T	100	PASS	AC=1382;AF=0.275958;AN=5008;NS=2504;DP=18434;EAS_AF=0.3542;AMR_AF=0.3184;AFR_AF=0.3071;EUR_AF=0.1948;SAS_AF=0.2065;AA=T|||;VT=SNP
11	123139695	rs4303242	G	A	100	PASS	AC=1381;AF=0.275759;AN=5008;NS=2504;DP=18965;EAS_AF=0.3542;AMR_AF=0.3184;AFR_AF=0.3064;EUR_AF=0.1948;SAS_AF=0.2065;AA=G|||;VT=SNP
11	123139897	rs4503563	C	T	100	PASS	AC=2613;AF=0.521765;AN=5008;NS=2504;DP=17175;EAS_AF=0.4335;AMR_AF=0.4856;AFR_AF=0.857;EUR_AF=0.3608;SAS_AF=0.3507;AA=c|||;VT=SNP
11	123139948	rs4499014	C	T	100	PASS	AC=1384;AF=0.276358;AN=5008;NS=2504;DP=16326;EAS_AF=0.3542;AMR_AF=0.3199;AFR_AF=0.3071;EUR_AF=0.1958;SAS_AF=0.2065;AA=C|||;VT=SNP
11	123140065	rs59132402	G	A	100	PASS	AC=291;AF=0.058107;AN=5008;NS=2504;DP=15025;EAS_AF=0.0734;AMR_AF=0.0072;AFR_AF=0.1483;EUR_AF=0;SAS_AF=0.0164;AA=G|||;VT=SNP
11	123141043	rs10790567	C	T	100	PASS	AC=2337;AF=0.466653;AN=5008;NS=2504;DP=10106;EAS_AF=0.4345;AMR_AF=0.4755;AFR_AF=0.6536;EUR_AF=0.3678;SAS_AF=0.3425;AA=T|||;VT=SNP
11	123141616	rs2156448	C	T	100	PASS	AC=2447;AF=0.488618;AN=5008;NS=2504;DP=19637;EAS_AF=0.4355;AMR_AF=0.4582;AFR_AF=0.7973;EUR_AF=0.338;SAS_AF=0.3027;AA=T|||;VT=SNP
11	123141851	rs2156447	C	T	100	PASS	AC=2257;AF=0.450679;AN=5008;NS=2504;DP=16225;EAS_AF=0.4315;AMR_AF=0.4669;AFR_AF=0.5998;EUR_AF=0.3648;SAS_AF=0.3456;AA=c|||;VT=SNP
11	123141893	rs139757469	G	A	100	PASS	AC=175;AF=0.0349441;AN=5008;NS=2504;DP=18718;EAS_AF=0.0704;AMR_AF=0.0058;AFR_AF=0.0635;EUR_AF=0;SAS_AF=0.0164;AA=G|||;VT=SNP
11	123142126	rs4936793	C	T	100	PASS	AC=1992;AF=0.397764;AN=5008;NS=2504;DP=16650;EAS_AF=0.3611;AMR_AF=0.4553;AFR_AF=0.4675;EUR_AF=0.3658;SAS_AF=0.3333;AA=C|||;VT=SNP
11	123142169	rs6589983	T	G	100	PASS	AC=2625;AF=0.524161;AN=5008;NS=2504;DP=3492;EAS_AF=0.4365;AMR_AF=0.4942;AFR_AF=0.8321;EUR_AF=0.3877;SAS_AF=0.3599;AA=G|||;VT=SNP
11	123142558	rs7927988	C	G	100	PASS	AC=2263;AF=0.451877;AN=5008;NS=2504;DP=12965;EAS_AF=0.4315;AMR_AF=0.4669;AFR_AF=0.6006;EUR_AF=0.3658;SAS_AF=0.3497;AA=G|||;VT=SNP
11	123142774	rs7928409	G	C	100	PASS	AC=2278;AF=0.454872;AN=5008;NS=2504;DP=16340;EAS_AF=0.4325;AMR_AF=0.4683;AFR_AF=0.6104;EUR_AF=0.3658;SAS_AF=0.3497;AA=G|||;VT=SNP
11	123142803	rs4323880	G	A	100	PASS	AC=2277;AF=0.454673;AN=5008;NS=2504;DP=16403;EAS_AF=0.4315;AMR_AF=0.4683;AFR_AF=0.6104;EUR_AF=0.3658;SAS_AF=0.3497;AA=G|||;VT=SNP
11	123142848	rs7928227	A	G	100	PASS	AC=2279;AF=0.455072;AN=5008;NS=2504;DP=16525;EAS_AF=0.4315;AMR_AF=0.4669;AFR_AF=0.6104;EUR_AF=0.3668;SAS_AF=0.3517;AA=a|||;VT=SNP
11	123142885	rs4402299	A	G	100	PASS	AC=2277;AF=0.454673;AN=5008;NS=2504;DP=15545;EAS_AF=0.4315;AMR_AF=0.4669;AFR_AF=0.6097;EUR_AF=0.3668;SAS_AF=0.3507;AA=G|||;VT=SNP
11	123142887	rs4325322	G	A	100	PASS	AC=2277;AF=0.454673;AN=5008;NS=2504;DP=15638;EAS_AF=0.4315;AMR_AF=0.4669;AFR_AF=0.6097;EUR_AF=0.3668;SAS_AF=0.3507;AA=G|||;VT=SNP
11	123142916	rs4325323	G	A	100	PASS	AC=2276;AF=0.454473;AN=5008;NS=2504;DP=15692;EAS_AF=0.4315;AMR_AF=0.4669;AFR_AF=0.6097;EUR_AF=0.3658;SAS_AF=0.3507;AA=G|||;VT=SNP
11	123143156	rs4307735	T	C	100	PASS	AC=2277;AF=0.454673;AN=5008;NS=2504;DP=18186;EAS_AF=0.4315;AMR_AF=0.4669;AFR_AF=0.6104;EUR_AF=0.3668;SAS_AF=0.3497;AA=T|||;VT=SNP
11	123143200	rs12271070	T	A	100	PASS	AC=586;AF=0.117013;AN=5008;NS=2504;DP=19270;EAS_AF=0.006;AMR_AF=0.1326;AFR_AF=0.1573;EUR_AF=0.161;SAS_AF=0.1207;AA=T|||;VT=SNP
11	123143490	rs11219096	A	G	100	PASS	AC=2449;AF=0.489018;AN=5008;NS=2504;DP=21142;EAS_AF=0.4325;AMR_AF=0.4841;AFR_AF=0.7315;EUR_AF=0.3658;SAS_AF=0.3497;AA=G|||;VT=SNP
11	123143700	rs4936794	G	A	100	PASS	AC=2232;AF=0.445687;AN=5008;NS=2504;DP=21238;EAS_AF=0.4315;AMR_AF=0.4654;AFR_AF=0.5779;EUR_AF=0.3658;SAS_AF=0.3497;AA=A|||;VT=SNP
11	123143714	rs4936795	T	C	100	PASS	AC=2232;AF=0.445687;AN=5008;NS=2504;DP=21348;EAS_AF=0.4315;AMR_AF=0.4654;AFR_AF=0.5779;EUR_AF=0.3658;SAS_AF=0.3497;AA=C|||;VT=SNP
11	123143816	rs4936796	G	T	100	PASS	AC=2232;AF=0.445687;AN=5008;NS=2504;DP=20120;EAS_AF=0.4315;AMR_AF=0.4654;AFR_AF=0.5779;EUR_AF=0.3658;SAS_AF=0.3497;AA=G|||;VT=SNP
11	123143850	rs4936797	C	A	100	PASS	AC=2233;AF=0.445887;AN=5008;NS=2504;DP=20682;EAS_AF=0.4315;AMR_AF=0.4654;AFR_AF=0.5787;EUR_AF=0.3658;SAS_AF=0.3497;AA=C|||;VT=SNP
11	123144083	rs4936798	A	C	100	PASS	AC=978;AF=0.195288;AN=5008;NS=2504;DP=17192;EAS_AF=0.3532;AMR_AF=0.2911;AFR_AF=0.0378;EUR_AF=0.1849;SAS_AF=0.1881;AA=A|||;VT=SNP
11	123144515	rs7935648	A	G	100	PASS	AC=2525;AF=0.504193;AN=5008;NS=2504;DP=18348;EAS_AF=0.3661;AMR_AF=0.4957;AFR_AF=0.8185;EUR_AF=0.3877;SAS_AF=0.3476;AA=G|||;VT=SNP
11	123144593	rs12280623	A	C	100	PASS	AC=2526;AF=0.504393;AN=5008;NS=2504;DP=16698;EAS_AF=0.3661;AMR_AF=0.4957;AFR_AF=0.8192;EUR_AF=0.3877;SAS_AF=0.3476;AA=C|||;VT=SNP
11	123146598	rs140575151	C	G	100	PASS	AC=36;AF=0.0071885;AN=5008;NS=2504;DP=17815;EAS_AF=0.0337;AMR_AF=0;AFR_AF=0;EUR_AF=0;SAS_AF=0.002;AA=C|||;VT=SNP
11	123146735	rs7130207	C	T	100	PASS	AC=2699;AF=0.538938;AN=5008;NS=2504;DP=21075;EAS_AF=0.4385;AMR_AF=0.5014;AFR_AF=0.8812;EUR_AF=0.3887;SAS_AF=0.3609;AA=T|||;VT=SNP
11	123146860	rs7130567	G	C	100	PASS	AC=2398;AF=0.478834;AN=5008;NS=2504;DP=18988;EAS_AF=0.4335;AMR_AF=0.4769;AFR_AF=0.6959;EUR_AF=0.3648;SAS_AF=0.3507;AA=G|||;VT=SNP
11	123147331	rs10892988	G	A	100	PASS	AC=2220;AF=0.443291;AN=5008;NS=2504;DP=18632;EAS_AF=0.4325;AMR_AF=0.4597;AFR_AF=0.5726;EUR_AF=0.3638;SAS_AF=0.3497;AA=G|||;VT=SNP
11	123147393	rs117617959	G	T	100	PASS	AC=102;AF=0.0203674;AN=5008;NS=2504;DP=19077;EAS_AF=0.0992;AMR_AF=0;AFR_AF=0;EUR_AF=0.002;SAS_AF=0;AA=G|||;VT=SNP
11	123147698	rs7941914	T	C	100	PASS	AC=2625;AF=0.524161;AN=5008;NS=2504;DP=19017;EAS_AF=0.4375;AMR_AF=0.4957;AFR_AF=0.8298;EUR_AF=0.3887;SAS_AF=0.3599;AA=C|||;VT=SNP
11	123148828	rs79490271	C	T	100	PASS	AC=225;AF=0.0449281;AN=5008;NS=2504;DP=21562;EAS_AF=0.0208;AMR_AF=0.0375;AFR_AF=0.003;EUR_AF=0.0825;SAS_AF=0.093;AA=C|||;VT=SNP
11	123149203	rs7946530	T	G	100	PASS	AC=440;AF=0.0878594;AN=5008;NS=2504;DP=17774;EAS_AF=0.0734;AMR_AF=0.0274;AFR_AF=0.2474;EUR_AF=0.002;SAS_AF=0.0184;AA=T|||;VT=SNP
11	123149582	rs7934887	G	T	100	PASS	AC=1750;AF=0.349441;AN=5008;NS=2504;DP=15442;EAS_AF=0.3601;AMR_AF=0.353;AFR_AF=0.4939;EUR_AF=0.2336;SAS_AF=0.2597;AA=T|||;VT=SNP
11	123150704	rs12806349	G	A	100	PASS	AC=1692;AF=0.337859;AN=5008;NS=2504;DP=18386;EAS_AF=0.3522;AMR_AF=0.4006;AFR_AF=0.3684;EUR_AF=0.337;SAS_AF=0.2382;AA=A|||;VT=SNP
11	123150900	rs35678992	C	A	100	PASS	AC=1547;AF=0.308906;AN=5008;NS=2504;DP=17941;EAS_AF=0.3313;AMR_AF=0.2968;AFR_AF=0.3222;EUR_AF=0.325;SAS_AF=0.2597;AA=A|||;VT=SNP
11	123151009	rs11518410	C	T	100	PASS	AC=27;AF=0.00539137;AN=5008;NS=2504;DP=19572;EAS_AF=0.002;AMR_AF=0.0086;AFR_AF=0;EUR_AF=0.0159;SAS_AF=0.0031;AA=C|||;VT=SNP
11	123151058	rs111910505	G	A	100	PASS	AC=134;AF=0.0267572;AN=5008;NS=2504;DP=19338;EAS_AF=0.0139;AMR_AF=0.0375;AFR_AF=0.0234;EUR_AF=0.0408;SAS_AF=0.0225;AA=G|||;VT=SNP
11	123151785	rs11219100	T	C	100	PASS	AC=1112;AF=0.222045;AN=5008;NS=2504;DP=19636;EAS_AF=0.3185;AMR_AF=0.2032;AFR_AF=0.4244;EUR_AF=0.0239;SAS_AF=0.0665;AA=T|||;VT=SNP
11	123152011	rs11219101	C	A	100	PASS	AC=1394;AF=0.278355;AN=5008;NS=2504;DP=21057;EAS_AF=0.3204;AMR_AF=0.2277;AFR_AF=0.5446;EUR_AF=0.0915;SAS_AF=0.1033;AA=A|||;VT=SNP
11	123152425	rs7125324	C	T	100	PASS	AC=3080;AF=0.615016;AN=5008;NS=2504;DP=20734;EAS_AF=0.5863;AMR_AF=0.5331;AFR_AF=0.975;EUR_AF=0.4891;SAS_AF=0.3456;AA=T|||;VT=SNP
11	123152500	rs55888036	G	A	100	PASS	AC=1609;AF=0.321286;AN=5008;NS=2504;DP=18789;EAS_AF=0.2649;AMR_AF=0.281;AFR_AF=0.4107;EUR_AF=0.3857;SAS_AF=0.2209;AA=A|||;VT=SNP
11	123152535	rs7111169	T	G	100	PASS	AC=1176;AF=0.234824;AN=5008;NS=2504;DP=18515;EAS_AF=0.3155;AMR_AF=0.2017;AFR_AF=0.4803;EUR_AF=0.0278;SAS_AF=0.0562;AA=T|||;VT=SNP
11	123152692	rs35055985	G	C	100	PASS	AC=1677;AF=0.334864;AN=5008;NS=2504;DP=19210;EAS_AF=0.2649;AMR_AF=0.3098;AFR_AF=0.4312;EUR_AF=0.3996;SAS_AF=0.228;AA=G|||;VT=SNP
11	123152707	rs35802135	C	T	100	PASS	AC=1673;AF=0.334065;AN=5008;NS=2504;DP=19659;EAS_AF=0.2649;AMR_AF=0.3098;AFR_AF=0.4304;EUR_AF=0.3976;SAS_AF=0.227;AA=T|||;VT=SNP
11	123152748	rs17127226	G	T	100	PASS	AC=1673;AF=0.334065;AN=5008;NS=2504;DP=21557;EAS_AF=0.2649;AMR_AF=0.3098;AFR_AF=0.4304;EUR_AF=0.3976;SAS_AF=0.227;AA=T|||;VT=SNP
11	123152997	rs7947203	A	G	100	PASS	AC=1731;AF=0.345647;AN=5008;NS=2504;DP=17156;EAS_AF=0.2639;AMR_AF=0.3285;AFR_AF=0.4327;EUR_AF=0.4245;SAS_AF=0.2434;AA=G|||;VT=SNP
11	123153043	rs6589984	C	T	100	PASS	AC=1400;AF=0.279553;AN=5008;NS=2504;DP=19931;EAS_AF=0.3224;AMR_AF=0.2233;AFR_AF=0.5393;EUR_AF=0.0905;SAS_AF=0.1186;AA=C|||;VT=SNP
11	123153094	rs6589985	A	G	100	PASS	AC=1724;AF=0.344249;AN=5008;NS=2504;DP=20799;EAS_AF=0.2639;AMR_AF=0.3228;AFR_AF=0.4319;EUR_AF=0.4235;SAS_AF=0.2423;AA=G|||;VT=SNP
11	123153275	rs6589986	C	T	100	PASS	AC=1666;AF=0.332668;AN=5008;NS=2504;DP=20530;EAS_AF=0.2073;AMR_AF=0.3228;AFR_AF=0.4236;EUR_AF=0.4314;SAS_AF=0.2444;AA=T|||;VT=SNP
11	123153359	rs6589987	C	T	100	PASS	AC=1657;AF=0.330871;AN=5008;NS=2504;DP=19427;EAS_AF=0.2073;AMR_AF=0.3228;AFR_AF=0.4228;EUR_AF=0.4245;SAS_AF=0.2434;AA=C|||;VT=SNP
11	123153876	rs143780918	G	C	100	PASS	AC=29;AF=0.00579073;AN=5008;NS=2504;DP=12941;EAS_AF=0.0288;AMR_AF=0;AFR_AF=0;EUR_AF=0;SAS_AF=0;AA=G|||;VT=SNP
11	123154614	rs10892992	A	C	100	PASS	AC=1386;AF=0.276757;AN=5008;NS=2504;DP=19412;EAS_AF=0.3234;AMR_AF=0.2291;AFR_AF=0.5197;EUR_AF=0.0984;SAS_AF=0.1176;AA=A|||;VT=SNP
11	123154698	rs10892993	G	T	100	PASS	AC=2705;AF=0.540136;AN=5008;NS=2504;DP=18595;EAS_AF=0.5228;AMR_AF=0.5115;AFR_AF=0.823;EUR_AF=0.4553;SAS_AF=0.2832;AA=T|||;VT=SNP
11	123155262	rs10892995	A	G	100	PASS	AC=1158;AF=0.23123;AN=5008;NS=2504;DP=15217;EAS_AF=0.3175;AMR_AF=0.1888;AFR_AF=0.4705;EUR_AF=0.0288;SAS_AF=0.0573;AA=A|||;VT=SNP
11	123155630	rs113143623	A	G	100	PASS	AC=1832;AF=0.365815;AN=5008;NS=2504;DP=13923;EAS_AF=0.127;AMR_AF=0.3689;AFR_AF=0.4849;EUR_AF=0.507;SAS_AF=0.3037;AA=-|||;VT=SNP
11	123156177	rs7124862	T	G	100	PASS	AC=1494;AF=0.298323;AN=5008;NS=2504;DP=18096;EAS_AF=0.12;AMR_AF=0.3228;AFR_AF=0.3449;EUR_AF=0.4404;SAS_AF=0.2556;AA=T|||;VT=SNP
11	123157134	rs10892996	T	C	100	PASS	AC=2703;AF=0.539736;AN=5008;NS=2504;DP=19842;EAS_AF=0.4365;AMR_AF=0.513;AFR_AF=0.8775;EUR_AF=0.4573;SAS_AF=0.2935;AA=T|||;VT=SNP
11	123157242	rs10892997	G	A	100	PASS	AC=2604;AF=0.519968;AN=5008;NS=2504;DP=20055;EAS_AF=0.4365;AMR_AF=0.5;AFR_AF=0.8238;EUR_AF=0.4493;SAS_AF=0.2822;AA=G|||;VT=SNP
11	123157342	rs10892998	C	T	100	PASS	AC=2704;AF=0.539936;AN=5008;NS=2504;DP=18446;EAS_AF=0.4365;AMR_AF=0.513;AFR_AF=0.8782;EUR_AF=0.4573;SAS_AF=0.2935;AA=C|||;VT=SNP
11	123158221	rs10892999	A	C	100	PASS	AC=2978;AF=0.594649;AN=5008;NS=2504;DP=18796;EAS_AF=0.4385;AMR_AF=0.5605;AFR_AF=0.941;EUR_AF=0.5328;SAS_AF=0.3753;AA=C|||;VT=SNP
11	123158676	rs11219104	C	A	100	PASS	AC=2945;AF=0.588059;AN=5008;NS=2504;DP=15990;EAS_AF=0.4385;AMR_AF=0.5533;AFR_AF=0.941;EUR_AF=0.5209;SAS_AF=0.3589;AA=A|||;VT=SNP
11	123159187	rs7945589	T	C	100	PASS	AC=2977;AF=0.594449;AN=5008;NS=2504;DP=22077;EAS_AF=0.4385;AMR_AF=0.5605;AFR_AF=0.941;EUR_AF=0.5328;SAS_AF=0.3742;AA=C|||;VT=SNP
11	123159216	rs7930806	G	A	100	PASS	AC=2590;AF=0.517173;AN=5008;NS=2504;DP=20929;EAS_AF=0.4306;AMR_AF=0.5058;AFR_AF=0.8147;EUR_AF=0.4493;SAS_AF=0.2822;AA=G|||;VT=SNP
11	123159554	rs10790569	C	T	100	PASS	AC=2642;AF=0.527556;AN=5008;NS=2504;DP=20879;EAS_AF=0.4306;AMR_AF=0.513;AFR_AF=0.8359;EUR_AF=0.4573;SAS_AF=0.2935;AA=T|||;VT=SNP
11	123159665	rs10790570	T	A	100	PASS	AC=2944;AF=0.587859;AN=5008;NS=2504;DP=19080;EAS_AF=0.4385;AMR_AF=0.5533;AFR_AF=0.941;EUR_AF=0.5209;SAS_AF=0.3579;AA=A|||;VT=SNP
11	123160328	rs1943463	T	A	100	PASS	AC=2920;AF=0.583067;AN=5008;NS=2504;DP=13934;EAS_AF=0.4385;AMR_AF=0.5476;AFR_AF=0.9402;EUR_AF=0.5129;SAS_AF=0.3466;AA=A|||;VT=SNP
11	123160660	rs4548632	T	G	100	PASS	AC=2989;AF=0.596845;AN=5008;NS=2504;DP=14051;EAS_AF=0.4385;AMR_AF=0.5548;AFR_AF=0.975;EUR_AF=0.5209;SAS_AF=0.3569;AA=G|||;VT=SNP
11	123160814	rs73021813	C	T	100	PASS	AC=1137;AF=0.227037;AN=5008;NS=2504;DP=15801;EAS_AF=0.1161;AMR_AF=0.2666;AFR_AF=0.1626;EUR_AF=0.4016;SAS_AF=0.2209;AA=C|||;VT=SNP
11	123160818	rs7116218	C	T	100	PASS	AC=2593;AF=0.517772;AN=5008;NS=2504;DP=15905;EAS_AF=0.4306;AMR_AF=0.5058;AFR_AF=0.8162;EUR_AF=0.4493;SAS_AF=0.2832;AA=C|||;VT=SNP
11	123161239	rs151081138	A	G	100	PASS	AC=44;AF=0.00878594;AN=5008;NS=2504;DP=14998;EAS_AF=0.0437;AMR_AF=0;AFR_AF=0;EUR_AF=0;SAS_AF=0;AA=A|||;VT=SNP
11	123161406	rs10736527	G	T	100	PASS	AC=2615;AF=0.522165;AN=5008;NS=2504;DP=15856;EAS_AF=0.4306;AMR_AF=0.5058;AFR_AF=0.8321;EUR_AF=0.4493;SAS_AF=0.2843;AA=G|||;VT=SNP
11	123161435	rs10750233	A	G	100	PASS	AC=2595;AF=0.518171;AN=5008;NS=2504;DP=16419;EAS_AF=0.4306;AMR_AF=0.5058;AFR_AF=0.8162;EUR_AF=0.4503;SAS_AF=0.2843;AA=A|||;VT=SNP
11	123161496	rs10750234	T	C	100	PASS	AC=2593;AF=0.517772;AN=5008;NS=2504;DP=17621;EAS_AF=0.4306;AMR_AF=0.5072;AFR_AF=0.8154;EUR_AF=0.4493;SAS_AF=0.2832;AA=T|||;VT=SNP
11	123161737	rs10750235	G	A	100	PASS	AC=2988;AF=0.596645;AN=5008;NS=2504;DP=21196;EAS_AF=0.4385;AMR_AF=0.5548;AFR_AF=0.9735;EUR_AF=0.5209;SAS_AF=0.3579;AA=A|||;VT=SNP
11	123161874	rs11600167	G	T	100	PASS	AC=1138;AF=0.227236;AN=5008;NS=2504;DP=20833;EAS_AF=0.1151;AMR_AF=0.268;AFR_AF=0.1641;EUR_AF=0.3986;SAS_AF=0.2229;AA=G|||;VT=SNP
11	123161995	rs10790571	T	C	100	PASS	AC=2627;AF=0.524561;AN=5008;NS=2504;DP=19770;EAS_AF=0.4306;AMR_AF=0.5086;AFR_AF=0.8404;EUR_AF=0.4493;SAS_AF=0.2832;AA=T|||;VT=SNP
11	123162118	rs11219106	C	T	100	PASS	AC=1175;AF=0.234625;AN=5008;NS=2504;DP=19529;EAS_AF=0.1161;AMR_AF=0.2695;AFR_AF=0.1906;EUR_AF=0.4006;SAS_AF=0.2209;AA=C|||;VT=SNP
11	123162332	rs7932286	T	A	100	PASS	AC=2597;AF=0.51857;AN=5008;NS=2504;DP=19290;EAS_AF=0.4306;AMR_AF=0.5086;AFR_AF=0.8177;EUR_AF=0.4493;SAS_AF=0.2832;AA=T|||;VT=SNP
11	123162514	rs7945779	C	T	100	PASS	AC=2645;AF=0.528155;AN=5008;NS=2504;DP=19210;EAS_AF=0.4306;AMR_AF=0.5101;AFR_AF=0.8533;EUR_AF=0.4493;SAS_AF=0.2832;AA=T|||;VT=SNP
11	123162829	rs7946395	G	A	100	PASS	AC=2617;AF=0.522564;AN=5008;NS=2504;DP=14787;EAS_AF=0.4306;AMR_AF=0.5072;AFR_AF=0.8336;EUR_AF=0.4483;SAS_AF=0.2843;AA=G|||;VT=SNP
11	123164362	rs2187325	T	G	100	PASS	AC=2688;AF=0.536741;AN=5008;NS=2504;DP=17587;EAS_AF=0.4296;AMR_AF=0.5115;AFR_AF=0.8835;EUR_AF=0.4523;SAS_AF=0.2832;AA=N|||;VT=SNP
11	123164850	rs11821954	C	G	100	PASS	AC=698;AF=0.139377;AN=5008;NS=2504;DP=20226;EAS_AF=0.1161;AMR_AF=0.1628;AFR_AF=0.0537;EUR_AF=0.2555;SAS_AF=0.1431;AA=C|||;VT=SNP
11	123164898	rs7119190	T	G	100	PASS	AC=2392;AF=0.477636;AN=5008;NS=2504;DP=18966;EAS_AF=0.4246;AMR_AF=0.4193;AFR_AF=0.8306;EUR_AF=0.3221;SAS_AF=0.2566;AA=T|||;VT=SNP
11	123165136	rs7926273	C	T	100	PASS	AC=2396;AF=0.478435;AN=5008;NS=2504;DP=14008;EAS_AF=0.4236;AMR_AF=0.4251;AFR_AF=0.829;EUR_AF=0.333;SAS_AF=0.2485;AA=C|||;VT=SNP
11	123165180	rs7926507	G	A	100	PASS	AC=2380;AF=0.47524;AN=5008;NS=2504;DP=14621;EAS_AF=0.4236;AMR_AF=0.4193;AFR_AF=0.8298;EUR_AF=0.3211;SAS_AF=0.2474;AA=G|||;VT=SNP
11	123165765	rs6589991	A	G	100	PASS	AC=2381;AF=0.475439;AN=5008;NS=2504;DP=20816;EAS_AF=0.4246;AMR_AF=0.4193;AFR_AF=0.8298;EUR_AF=0.3211;SAS_AF=0.2474;AA=G|||;VT=SNP
11	123166014	rs7107288	A	C	100	PASS	AC=2746;AF=0.548323;AN=5008;NS=2504;DP=18203;EAS_AF=0.4325;AMR_AF=0.464;AFR_AF=0.9667;EUR_AF=0.3917;SAS_AF=0.3231;AA=c|||;VT=SNP
11	123166133	rs6589992	T	C	100	PASS	AC=2714;AF=0.541933;AN=5008;NS=2504;DP=18175;EAS_AF=0.4325;AMR_AF=0.4568;AFR_AF=0.9614;EUR_AF=0.3827;SAS_AF=0.3119;AA=C|||;VT=SNP
11	123166266	rs7107994	G	A	100	PASS	AC=2381;AF=0.475439;AN=5008;NS=2504;DP=20746;EAS_AF=0.4246;AMR_AF=0.4193;AFR_AF=0.8298;EUR_AF=0.3211;SAS_AF=0.2474;AA=A|||;VT=SNP
11	123167213	rs6589993	A	T	100	PASS	AC=2525;AF=0.504193;AN=5008;NS=2504;DP=18717;EAS_AF=0.4296;AMR_AF=0.4524;AFR_AF=0.8253;EUR_AF=0.3837;SAS_AF=0.3078;AA=A|||;VT=SNP
11	123167298	rs6589994	T	A	100	PASS	AC=2525;AF=0.504193;AN=5008;NS=2504;DP=22128;EAS_AF=0.4296;AMR_AF=0.4524;AFR_AF=0.8253;EUR_AF=0.3837;SAS_AF=0.3078;AA=T|||;VT=SNP
11	123167656	rs7123177	A	G	100	PASS	AC=2721;AF=0.543331;AN=5008;NS=2504;DP=20171;EAS_AF=0.4325;AMR_AF=0.4568;AFR_AF=0.9622;EUR_AF=0.3837;SAS_AF=0.317;AA=G|||;VT=SNP
11	123168256	rs11219107	C	T	100	PASS	AC=2546;AF=0.508387;AN=5008;NS=2504;DP=21569;EAS_AF=0.4296;AMR_AF=0.4568;AFR_AF=0.8245;EUR_AF=0.3917;SAS_AF=0.319;AA=C|||;VT=SNP
11	123168549	rs117438737	G	A	100	PASS	AC=99;AF=0.0197684;AN=5008;NS=2504;DP=23478;EAS_AF=0.0268;AMR_AF=0.0994;AFR_AF=0.0008;EUR_AF=0;SAS_AF=0.002;AA=G|||;VT=SNP
11	123168743	rs12273510	C	A	100	PASS	AC=2390;AF=0.477236;AN=5008;NS=2504;DP=21808;EAS_AF=0.4266;AMR_AF=0.4236;AFR_AF=0.8177;EUR_AF=0.33;SAS_AF=0.2587;AA=A|||;VT=SNP
11	123169518	rs117396147	G	A	100	PASS	AC=65;AF=0.0129792;AN=5008;NS=2504;DP=17665;EAS_AF=0.0546;AMR_AF=0.0072;AFR_AF=0.0008;EUR_AF=0.001;SAS_AF=0.0031;AA=G|||;VT=SNP
11	123169599	rs56834197	T	C	100	PASS	AC=1274;AF=0.254393;AN=5008;NS=2504;DP=18306;EAS_AF=0.12;AMR_AF=0.2334;AFR_AF=0.3623;EUR_AF=0.3141;SAS_AF=0.2004;AA=T|||;VT=SNP
11	123169964	rs61907365	C	T	100	PASS	AC=942;AF=0.188099;AN=5008;NS=2504;DP=18069;EAS_AF=0.12;AMR_AF=0.1816;AFR_AF=0.1566;EUR_AF=0.2942;SAS_AF=0.1963;AA=c|||;VT=SNP
11	123170029	rs73021837	C	T	100	PASS	AC=1012;AF=0.202077;AN=5008;NS=2504;DP=19273;EAS_AF=0.3065;AMR_AF=0.1859;AFR_AF=0.3775;EUR_AF=0.0278;SAS_AF=0.0481;AA=c|||;VT=SNP
11	123170635	rs117480877	G	A	100	PASS	AC=63;AF=0.0125799;AN=5008;NS=2504;DP=22306;EAS_AF=0.0526;AMR_AF=0.0072;AFR_AF=0.0008;EUR_AF=0.001;SAS_AF=0.0031;AA=g|||;VT=SNP
11	123170792	rs11602287	C	T	100	PASS	AC=940;AF=0.1877;AN=5008;NS=2504;DP=18218;EAS_AF=0.121;AMR_AF=0.183;AFR_AF=0.1536;EUR_AF=0.2942;SAS_AF=0.1963;AA=c|||;VT=SNP
11	123170903	rs78095763	T	C	100	PASS	AC=293;AF=0.0585064;AN=5008;NS=2504;DP=17334;EAS_AF=0.0903;AMR_AF=0.0663;AFR_AF=0.0038;EUR_AF=0.0537;SAS_AF=0.0992;AA=t|||;VT=SNP
11	123170925	rs11602348	G	T	100	PASS	AC=937;AF=0.187101;AN=5008;NS=2504;DP=17423;EAS_AF=0.12;AMR_AF=0.183;AFR_AF=0.152;EUR_AF=0.2942;SAS_AF=0.1963;AA=g|||;VT=SNP
11	123171353	rs7947161	T	C	100	PASS	AC=2768;AF=0.552716;AN=5008;NS=2504;DP=20509;EAS_AF=0.4355;AMR_AF=0.4697;AFR_AF=0.9637;EUR_AF=0.4105;SAS_AF=0.3231;AA=C|||;VT=SNP
11	123172682	rs4303243	C	A	100	PASS	AC=2270;AF=0.453275;AN=5008;NS=2504;DP=13111;EAS_AF=0.4196;AMR_AF=0.3112;AFR_AF=0.8275;EUR_AF=0.3062;SAS_AF=0.2342;AA=C|||;VT=SNP
11	123172745	rs11219108	C	G	100	PASS	AC=2789;AF=0.556909;AN=5008;NS=2504;DP=15196;EAS_AF=0.4345;AMR_AF=0.4971;AFR_AF=0.9705;EUR_AF=0.4155;SAS_AF=0.3119;AA=G|||;VT=SNP
11	123174995	rs188345745	T	G	100	PASS	AC=9;AF=0.00179712;AN=5008;NS=2504;DP=16090;EAS_AF=0.0079;AMR_AF=0.0014;AFR_AF=0;EUR_AF=0;SAS_AF=0;AA=T|||;VT=SNP
11	123175580	rs2156444	C	G	100	PASS	AC=1546;AF=0.308706;AN=5008;NS=2504;DP=19747;EAS_AF=0.1607;AMR_AF=0.2406;AFR_AF=0.475;EUR_AF=0.329;SAS_AF=0.2638;AA=C|||;VT=SNP
11	123175815	rs2156445	T	C	100	PASS	AC=2732;AF=0.545527;AN=5008;NS=2504;DP=21212;EAS_AF=0.4613;AMR_AF=0.464;AFR_AF=0.9455;EUR_AF=0.3807;SAS_AF=0.319;AA=C|||;VT=SNP
11	123176226	rs4619156	G	A	100	PASS	AC=1276;AF=0.254792;AN=5008;NS=2504;DP=22421;EAS_AF=0.1577;AMR_AF=0.232;AFR_AF=0.2776;EUR_AF=0.329;SAS_AF=0.2638;AA=g|||;VT=SNP
11	123176516	rs11602677	G	A	100	PASS	AC=992;AF=0.198083;AN=5008;NS=2504;DP=20415;EAS_AF=0.1528;AMR_AF=0.1931;AFR_AF=0.1815;EUR_AF=0.2634;SAS_AF=0.2035;AA=G|||;VT=SNP
11	123176833	rs10893004	C	T	100	PASS	AC=811;AF=0.161941;AN=5008;NS=2504;DP=14679;EAS_AF=0.2996;AMR_AF=0.1715;AFR_AF=0.2375;EUR_AF=0.0278;SAS_AF=0.0491;AA=C|||;VT=SNP
11	123177224	rs948838	C	T	100	PASS	AC=967;AF=0.193091;AN=5008;NS=2504;DP=16062;EAS_AF=0.2996;AMR_AF=0.1816;AFR_AF=0.3502;EUR_AF=0.0278;SAS_AF=0.0491;AA=T|||;VT=SNP
11	123177264	rs948839	A	T	100	PASS	AC=2767;AF=0.552516;AN=5008;NS=2504;DP=16308;EAS_AF=0.4603;AMR_AF=0.464;AFR_AF=0.972;EUR_AF=0.3807;SAS_AF=0.32;AA=T|||;VT=SNP
11	123177707	rs61904671	C	A	100	PASS	AC=1101;AF=0.219848;AN=5008;NS=2504;DP=18890;EAS_AF=0.1528;AMR_AF=0.1916;AFR_AF=0.2648;EUR_AF=0.2634;SAS_AF=0.2035;AA=C|||;VT=SNP
11	123177860	rs61904672	T	C	100	PASS	AC=1434;AF=0.286342;AN=5008;NS=2504;DP=19149;EAS_AF=0.1528;AMR_AF=0.2406;AFR_AF=0.472;EUR_AF=0.2843;SAS_AF=0.2076;AA=t|||;VT=SNP
11	123178320	rs11603794	G	A	100	PASS	AC=2656;AF=0.530351;AN=5008;NS=2504;DP=17273;EAS_AF=0.4593;AMR_AF=0.4395;AFR_AF=0.9561;EUR_AF=0.328;SAS_AF=0.3006;AA=A|||;VT=SNP
11	123178440	rs76968238	C	T	100	PASS	AC=1200;AF=0.239617;AN=5008;NS=2504;DP=16097;EAS_AF=0.3046;AMR_AF=0.1945;AFR_AF=0.4955;EUR_AF=0.0348;SAS_AF=0.0695;AA=T|||;VT=SNP
11	123178697	rs11219109	C	A	100	PASS	AC=2197;AF=0.438698;AN=5008;NS=2504;DP=19217;EAS_AF=0.4524;AMR_AF=0.3804;AFR_AF=0.708;EUR_AF=0.2932;SAS_AF=0.2515;AA=C|||;VT=SNP
11	123178814	rs11219110	G	A	100	PASS	AC=2737;AF=0.546526;AN=5008;NS=2504;DP=19017;EAS_AF=0.4593;AMR_AF=0.4625;AFR_AF=0.966;EUR_AF=0.3708;SAS_AF=0.3098;AA=A|||;VT=SNP
11	123179064	rs9888300	A	C	100	PASS	AC=2776;AF=0.554313;AN=5008;NS=2504;DP=19872;EAS_AF=0.4593;AMR_AF=0.4712;AFR_AF=0.9644;EUR_AF=0.3817;SAS_AF=0.3344;AA=A|||;VT=SNP
11	123179123	rs9888204	C	A	100	PASS	AC=956;AF=0.190895;AN=5008;NS=2504;DP=22232;EAS_AF=0.2996;AMR_AF=0.1816;AFR_AF=0.3419;EUR_AF=0.0278;SAS_AF=0.0491;AA=C|||;VT=SNP
11	123179398	rs11604346	C	G	100	PASS	AC=1384;AF=0.276358;AN=5008;NS=2504;DP=19089;EAS_AF=0.1508;AMR_AF=0.2046;AFR_AF=0.4735;EUR_AF=0.2634;SAS_AF=0.2035;AA=C|||;VT=SNP
11	123179822	rs7943399	A	G	100	PASS	AC=956;AF=0.190895;AN=5008;NS=2504;DP=16251;EAS_AF=0.2996;AMR_AF=0.1816;AFR_AF=0.3419;EUR_AF=0.0278;SAS_AF=0.0491;AA=A|||;VT=SNP
11	123180449	rs10893005	G	A	100	PASS	AC=2741;AF=0.547324;AN=5008;NS=2504;DP=21928;EAS_AF=0.4603;AMR_AF=0.4625;AFR_AF=0.9644;EUR_AF=0.3718;SAS_AF=0.3139;AA=A|||;VT=SNP
11	123181129	rs13377457	G	A	100	PASS	AC=975;AF=0.194688;AN=5008;NS=2504;DP=18817;EAS_AF=0.3016;AMR_AF=0.183;AFR_AF=0.354;EUR_AF=0.0278;SAS_AF=0.0491;AA=G|||;VT=SNP
11	123181721	rs184140620	T	A	100	PASS	AC=29;AF=0.00579073;AN=5008;NS=2504;DP=14011;EAS_AF=0.0139;AMR_AF=0.0058;AFR_AF=0.0015;EUR_AF=0.007;SAS_AF=0.002;AA=T|||;VT=SNP
11	123182169	rs10750236	G	A	100	PASS	AC=2742;AF=0.547524;AN=5008;NS=2504;DP=21096;EAS_AF=0.4623;AMR_AF=0.4611;AFR_AF=0.966;EUR_AF=0.3708;SAS_AF=0.3129;AA=A|||;VT=SNP
11	123182405	rs10790573	A	G	100	PASS	AC=2742;AF=0.547524;AN=5008;NS=2504;DP=16703;EAS_AF=0.4623;AMR_AF=0.4611;AFR_AF=0.966;EUR_AF=0.3708;SAS_AF=0.3129;AA=G|||;VT=SNP
11	123182486	rs10790574	A	G	100	PASS	AC=2742;AF=0.547524;AN=5008;NS=2504;DP=18215;EAS_AF=0.4623;AMR_AF=0.4611;AFR_AF=0.966;EUR_AF=0.3708;SAS_AF=0.3129;AA=G|||;VT=SNP
11	123182985	rs10790575	C	A	100	PASS	AC=2743;AF=0.547724;AN=5008;NS=2504;DP=14087;EAS_AF=0.4633;AMR_AF=0.4611;AFR_AF=0.966;EUR_AF=0.3708;SAS_AF=0.3129;AA=A|||;VT=SNP
11	123183969	rs10893006	C	T	100	PASS	AC=2716;AF=0.542332;AN=5008;NS=2504;DP=21320;EAS_AF=0.4643;AMR_AF=0.4496;AFR_AF=0.966;EUR_AF=0.3449;SAS_AF=0.319;AA=c|||;VT=SNP
11	123184109	rs10893007	G	C	100	PASS	AC=1002;AF=0.20008;AN=5008;NS=2504;DP=16590;EAS_AF=0.3046;AMR_AF=0.1844;AFR_AF=0.3714;EUR_AF=0.0278;SAS_AF=0.0491;AA=G|||;VT=SNP
11	123184974	rs10893008	C	A	100	PASS	AC=1356;AF=0.270767;AN=5008;NS=2504;DP=16363;EAS_AF=0.3115;AMR_AF=0.255;AFR_AF=0.4849;EUR_AF=0.1074;SAS_AF=0.1186;AA=A|||;VT=SNP
11	123185514	rs138484153	G	A	100	PASS	AC=18;AF=0.00359425;AN=5008;NS=2504;DP=19362;EAS_AF=0.0179;AMR_AF=0;AFR_AF=0;EUR_AF=0;SAS_AF=0;AA=G|||;VT=SNP
11	123185906	rs61904675	G	A	100	PASS	AC=908;AF=0.18131;AN=5008;NS=2504;DP=17134;EAS_AF=0.1508;AMR_AF=0.1787;AFR_AF=0.152;EUR_AF=0.2326;SAS_AF=0.2014;AA=G|||;VT=SNP
11	123186085	rs11219111	G	C	100	PASS	AC=2648;AF=0.528754;AN=5008;NS=2504;DP=15087;EAS_AF=0.4583;AMR_AF=0.4424;AFR_AF=0.9675;EUR_AF=0.333;SAS_AF=0.271;AA=C|||;VT=SNP
11	123186391	rs76489069	G	A	100	PASS	AC=93;AF=0.0185703;AN=5008;NS=2504;DP=17495;EAS_AF=0.0228;AMR_AF=0.0965;AFR_AF=0.0008;EUR_AF=0;SAS_AF=0.002;AA=G|||;VT=SNP
11	123187085	rs4578399	A	G	100	PASS	AC=1014;AF=0.202476;AN=5008;NS=2504;DP=21476;EAS_AF=0.2917;AMR_AF=0.1801;AFR_AF=0.3911;EUR_AF=0.0278;SAS_AF=0.0511;AA=-|||;VT=SNP
11	123187205	rs4280009	C	A	100	PASS	AC=2294;AF=0.458067;AN=5008;NS=2504;DP=17500;EAS_AF=0.4534;AMR_AF=0.3732;AFR_AF=0.8071;EUR_AF=0.2614;SAS_AF=0.2536;AA=-|||;VT=SNP
11	123187222	rs4631892	A	G	100	PASS	AC=952;AF=0.190096;AN=5008;NS=2504;DP=16422;EAS_AF=0.1587;AMR_AF=0.1787;AFR_AF=0.1808;EUR_AF=0.2326;SAS_AF=0.1994;AA=-|||;VT=SNP
11	123187779	rs1893674	T	G	100	PASS	AC=2637;AF=0.526558;AN=5008;NS=2504;DP=14050;EAS_AF=0.4534;AMR_AF=0.4438;AFR_AF=0.9546;EUR_AF=0.338;SAS_AF=0.2761;AA=t|||;VT=SNP
11	123187865	rs11606158	G	A	100	PASS	AC=1060;AF=0.211661;AN=5008;NS=2504;DP=15250;EAS_AF=0.1587;AMR_AF=0.1859;AFR_AF=0.2572;EUR_AF=0.2346;SAS_AF=0.1994;AA=g|||;VT=SNP
11	123188063	rs11606195	G	T	100	PASS	AC=933;AF=0.186302;AN=5008;NS=2504;DP=18609;EAS_AF=0.1617;AMR_AF=0.1844;AFR_AF=0.1581;EUR_AF=0.2336;SAS_AF=0.2025;AA=G|||;VT=SNP
11	123188245	rs948840	A	T	100	PASS	AC=1310;AF=0.261581;AN=5008;NS=2504;DP=19367;EAS_AF=0.2927;AMR_AF=0.1873;AFR_AF=0.6082;EUR_AF=0.0288;SAS_AF=0.0532;AA=-|||;VT=SNP
11	123188338	rs948841	T	C	100	PASS	AC=2662;AF=0.53155;AN=5008;NS=2504;DP=17091;EAS_AF=0.4563;AMR_AF=0.4438;AFR_AF=0.969;EUR_AF=0.339;SAS_AF=0.2781;AA=-|||;VT=SNP
11	123188651	rs11606684	G	A	100	PASS	AC=1068;AF=0.213259;AN=5008;NS=2504;DP=17570;EAS_AF=0.1607;AMR_AF=0.1888;AFR_AF=0.2602;EUR_AF=0.2336;SAS_AF=0.2004;AA=-|||;VT=SNP
11	123188742	rs11606676	C	G	100	PASS	AC=2663;AF=0.531749;AN=5008;NS=2504;DP=15437;EAS_AF=0.4573;AMR_AF=0.4438;AFR_AF=0.969;EUR_AF=0.339;SAS_AF=0.2781;AA=-|||;VT=SNP
11	123189335	rs12797279	G	C	100	PASS	AC=1066;AF=0.212859;AN=5008;NS=2504;DP=21046;EAS_AF=0.1617;AMR_AF=0.1888;AFR_AF=0.2564;EUR_AF=0.2346;SAS_AF=0.2014;AA=G|||;VT=SNP
11	123189794	rs56122130	C	A	100	PASS	AC=1070;AF=0.213658;AN=5008;NS=2504;DP=20761;EAS_AF=0.1607;AMR_AF=0.1888;AFR_AF=0.2602;EUR_AF=0.2346;SAS_AF=0.2014;AA=C|||;VT=SNP
11	123189820	rs55692500	T	C	100	PASS	AC=1070;AF=0.213658;AN=5008;NS=2504;DP=20917;EAS_AF=0.1607;AMR_AF=0.1888;AFR_AF=0.2602;EUR_AF=0.2346;SAS_AF=0.2014;AA=T|||;VT=SNP
11	123189889	rs56197134	C	A	100	PASS	AC=1070;AF=0.213658;AN=5008;NS=2504;DP=20045;EAS_AF=0.1607;AMR_AF=0.1888;AFR_AF=0.2602;EUR_AF=0.2346;SAS_AF=0.2014;AA=C|||;VT=SNP
11	123189921	rs12577582	G	A	100	PASS	AC=1070;AF=0.213658;AN=5008;NS=2504;DP=19352;EAS_AF=0.1607;AMR_AF=0.1888;AFR_AF=0.2602;EUR_AF=0.2346;SAS_AF=0.2014;AA=G|||;VT=SNP
11	123189922	rs10160306	T	C	100	PASS	AC=1093;AF=0.218251;AN=5008;NS=2504;DP=19372;EAS_AF=0.2956;AMR_AF=0.1801;AFR_AF=0.447;EUR_AF=0.0278;SAS_AF=0.0521;AA=t|||;VT=SNP
11	123189973	rs10160307	T	C	100	PASS	AC=2352;AF=0.469649;AN=5008;NS=2504;DP=19669;EAS_AF=0.4563;AMR_AF=0.3746;AFR_AF=0.8449;EUR_AF=0.2634;SAS_AF=0.2556;AA=C|||;VT=SNP
11	123189985	rs10160308	T	C	100	PASS	AC=1281;AF=0.255791;AN=5008;NS=2504;DP=19568;EAS_AF=0.2956;AMR_AF=0.1859;AFR_AF=0.584;EUR_AF=0.0288;SAS_AF=0.0542;AA=T|||;VT=SNP
11	123190402	rs7115555	C	T	100	PASS	AC=1280;AF=0.255591;AN=5008;NS=2504;DP=15973;EAS_AF=0.2946;AMR_AF=0.1859;AFR_AF=0.584;EUR_AF=0.0288;SAS_AF=0.0542;AA=C|||;VT=SNP
11	123190419	rs7115445	A	G	100	PASS	AC=2351;AF=0.469449;AN=5008;NS=2504;DP=14956;EAS_AF=0.4554;AMR_AF=0.3746;AFR_AF=0.8442;EUR_AF=0.2634;SAS_AF=0.2566;AA=G|||;VT=SNP
11	123190567	rs7101428	T	C	100	PASS	AC=2350;AF=0.469249;AN=5008;NS=2504;DP=18170;EAS_AF=0.4554;AMR_AF=0.3746;AFR_AF=0.8442;EUR_AF=0.2634;SAS_AF=0.2556;AA=C|||;VT=SNP
11	123190719	rs7116171	G	A	100	PASS	AC=1065;AF=0.21266;AN=5008;NS=2504;DP=19922;EAS_AF=0.1567;AMR_AF=0.1888;AFR_AF=0.2602;EUR_AF=0.2346;SAS_AF=0.2004;AA=G|||;VT=SNP
11	123190744	rs7101668	T	C	100	PASS	AC=1066;AF=0.212859;AN=5008;NS=2504;DP=20317;EAS_AF=0.1577;AMR_AF=0.1888;AFR_AF=0.2602;EUR_AF=0.2346;SAS_AF=0.2004;AA=t|||;VT=SNP
11	123190803	rs7116078	C	A	100	PASS	AC=2350;AF=0.469249;AN=5008;NS=2504;DP=19528;EAS_AF=0.4563;AMR_AF=0.3746;AFR_AF=0.8449;EUR_AF=0.2634;SAS_AF=0.2536;AA=C|||;VT=SNP
11	123190894	rs4450184	T	C	100	PASS	AC=1282;AF=0.25599;AN=5008;NS=2504;DP=19651;EAS_AF=0.2956;AMR_AF=0.1859;AFR_AF=0.5847;EUR_AF=0.0288;SAS_AF=0.0542;AA=T|||;VT=SNP
11	123190898	rs4567480	G	A	100	PASS	AC=2352;AF=0.469649;AN=5008;NS=2504;DP=19574;EAS_AF=0.4563;AMR_AF=0.3746;AFR_AF=0.8449;EUR_AF=0.2634;SAS_AF=0.2556;AA=A|||;VT=SNP
11	123191023	rs4421758	A	G	100	PASS	AC=2349;AF=0.46905;AN=5008;NS=2504;DP=19126;EAS_AF=0.4563;AMR_AF=0.3746;AFR_AF=0.8442;EUR_AF=0.2634;SAS_AF=0.2536;AA=A|||;VT=SNP
11	123191067	rs61904681	C	A	100	PASS	AC=1071;AF=0.213858;AN=5008;NS=2504;DP=19907;EAS_AF=0.1607;AMR_AF=0.1902;AFR_AF=0.2602;EUR_AF=0.2346;SAS_AF=0.2014;AA=C|||;VT=SNP
11	123191589	rs7120003	C	T	100	PASS	AC=2608;AF=0.520767;AN=5008;NS=2504;DP=19460;EAS_AF=0.4464;AMR_AF=0.4395;AFR_AF=0.9418;EUR_AF=0.338;SAS_AF=0.274;AA=T|||;VT=SNP
11	123191659	rs7105805	T	C	100	PASS	AC=1063;AF=0.21226;AN=5008;NS=2504;DP=18883;EAS_AF=0.1607;AMR_AF=0.1873;AFR_AF=0.2557;EUR_AF=0.2346;SAS_AF=0.2014;AA=t|||;VT=SNP
11	123192880	rs11820616	C	T	100	PASS	AC=1065;AF=0.21266;AN=5008;NS=2504;DP=19122;EAS_AF=0.1617;AMR_AF=0.1888;AFR_AF=0.2557;EUR_AF=0.2346;SAS_AF=0.2014;AA=C|||;VT=SNP
11	123192900	rs10893010	A	G	100	PASS	AC=2356;AF=0.470447;AN=5008;NS=2504;DP=17442;EAS_AF=0.4613;AMR_AF=0.3746;AFR_AF=0.8449;EUR_AF=0.2644;SAS_AF=0.2536;AA=G|||;VT=SNP
11	123192939	rs11219113	A	G	100	PASS	AC=1256;AF=0.250799;AN=5008;NS=2504;DP=17966;EAS_AF=0.2996;AMR_AF=0.1873;AFR_AF=0.5628;EUR_AF=0.0288;SAS_AF=0.0521;AA=A|||;VT=SNP
11	123193404	rs10736528	T	G	100	PASS	AC=2353;AF=0.469848;AN=5008;NS=2504;DP=17593;EAS_AF=0.4623;AMR_AF=0.3732;AFR_AF=0.8434;EUR_AF=0.2634;SAS_AF=0.2536;AA=T|||;VT=SNP
11	123193489	rs10893011	G	A	100	PASS	AC=1059;AF=0.211462;AN=5008;NS=2504;DP=14824;EAS_AF=0.1577;AMR_AF=0.1888;AFR_AF=0.2549;EUR_AF=0.2346;SAS_AF=0.2004;AA=G|||;VT=SNP
11	123193491	rs10736529	G	A	100	PASS	AC=2353;AF=0.469848;AN=5008;NS=2504;DP=14884;EAS_AF=0.4613;AMR_AF=0.3746;AFR_AF=0.8434;EUR_AF=0.2634;SAS_AF=0.2536;AA=G|||;VT=SNP
11	123193853	rs35202387	G	A	100	PASS	AC=1064;AF=0.21246;AN=5008;NS=2504;DP=17332;EAS_AF=0.1617;AMR_AF=0.1873;AFR_AF=0.2557;EUR_AF=0.2346;SAS_AF=0.2014;AA=G|||;VT=SNP
11	123194210	rs56330917	A	T	100	PASS	AC=1064;AF=0.21246;AN=5008;NS=2504;DP=20711;EAS_AF=0.1617;AMR_AF=0.1873;AFR_AF=0.2557;EUR_AF=0.2346;SAS_AF=0.2014;AA=A|||;VT=SNP
11	123194241	rs80081788	A	C	100	PASS	AC=92;AF=0.0183706;AN=5008;NS=2504;DP=20643;EAS_AF=0.0228;AMR_AF=0.0951;AFR_AF=0.0008;EUR_AF=0;SAS_AF=0.002;AA=A|||;VT=SNP
11	123194424	rs12275698	C	A	100	PASS	AC=2346;AF=0.46845;AN=5008;NS=2504;DP=20384;EAS_AF=0.4613;AMR_AF=0.3732;AFR_AF=0.8381;EUR_AF=0.2634;SAS_AF=0.2546;AA=A|||;VT=SNP
11	123194520	rs11219114	A	C	100	PASS	AC=2352;AF=0.469649;AN=5008;NS=2504;DP=21367;EAS_AF=0.4613;AMR_AF=0.3732;AFR_AF=0.8434;EUR_AF=0.2634;SAS_AF=0.2536;AA=C|||;VT=SNP
11	123194837	rs10893013	A	G	100	PASS	AC=2352;AF=0.469649;AN=5008;NS=2504;DP=22978;EAS_AF=0.4613;AMR_AF=0.3732;AFR_AF=0.8434;EUR_AF=0.2634;SAS_AF=0.2536;AA=A|||;VT=SNP
11	123194843	rs10893014	T	C	100	PASS	AC=2352;AF=0.469649;AN=5008;NS=2504;DP=22950;EAS_AF=0.4613;AMR_AF=0.3732;AFR_AF=0.8434;EUR_AF=0.2634;SAS_AF=0.2536;AA=C|||;VT=SNP
11	123194915	rs10893015	C	T	100	PASS	AC=2352;AF=0.469649;AN=5008;NS=2504;DP=22717;EAS_AF=0.4613;AMR_AF=0.3732;AFR_AF=0.8434;EUR_AF=0.2634;SAS_AF=0.2536;AA=C|||;VT=SNP
11	123194955	rs10893016	T	C	100	PASS	AC=2352;AF=0.469649;AN=5008;NS=2504;DP=22248;EAS_AF=0.4613;AMR_AF=0.3732;AFR_AF=0.8434;EUR_AF=0.2634;SAS_AF=0.2536;AA=C|||;VT=SNP
11	123195154	rs10750237	T	C	100	PASS	AC=2352;AF=0.469649;AN=5008;NS=2504;DP=20428;EAS_AF=0.4613;AMR_AF=0.3732;AFR_AF=0.8434;EUR_AF=0.2634;SAS_AF=0.2536;AA=C|||;VT=SNP
11	123196113	rs10893017	T	C	100	PASS	AC=2353;AF=0.469848;AN=5008;NS=2504;DP=20190;EAS_AF=0.4613;AMR_AF=0.3732;AFR_AF=0.8434;EUR_AF=0.2644;SAS_AF=0.2536;AA=C|||;VT=SNP
11	123196208	rs7107396	A	G	100	PASS	AC=1072;AF=0.214058;AN=5008;NS=2504;DP=20422;EAS_AF=0.1577;AMR_AF=0.1902;AFR_AF=0.2632;EUR_AF=0.2356;SAS_AF=0.2004;AA=A|||;VT=SNP
11	123196784	rs7119283	G	A	100	PASS	AC=2527;AF=0.504593;AN=5008;NS=2504;DP=18424;EAS_AF=0.4613;AMR_AF=0.415;AFR_AF=0.9342;EUR_AF=0.2843;SAS_AF=0.2587;AA=G|||;VT=SNP
11	123196916	rs7119209	C	T	100	PASS	AC=2355;AF=0.470248;AN=5008;NS=2504;DP=17283;EAS_AF=0.4613;AMR_AF=0.3732;AFR_AF=0.8434;EUR_AF=0.2644;SAS_AF=0.2556;AA=T|||;VT=SNP
11	123196941	rs7119204	A	G	100	PASS	AC=2355;AF=0.470248;AN=5008;NS=2504;DP=18046;EAS_AF=0.4613;AMR_AF=0.3732;AFR_AF=0.8434;EUR_AF=0.2644;SAS_AF=0.2556;AA=G|||;VT=SNP
11	123197696	rs7931366	T	A	100	PASS	AC=2617;AF=0.522564;AN=5008;NS=2504;DP=14987;EAS_AF=0.4613;AMR_AF=0.4366;AFR_AF=0.938;EUR_AF=0.338;SAS_AF=0.2751;AA=T|||;VT=SNP
11	123198017	rs7945055	C	T	100	PASS	AC=2353;AF=0.469848;AN=5008;NS=2504;DP=11708;EAS_AF=0.4613;AMR_AF=0.3732;AFR_AF=0.8434;EUR_AF=0.2644;SAS_AF=0.2536;AA=C|||;VT=SNP
11	123198114	rs6589997	C	T	100	PASS	AC=2353;AF=0.469848;AN=5008;NS=2504;DP=13276;EAS_AF=0.4613;AMR_AF=0.3732;AFR_AF=0.8434;EUR_AF=0.2644;SAS_AF=0.2536;AA=T|||;VT=SNP
11	123198231	rs7123956	C	T	100	PASS	AC=2354;AF=0.470048;AN=5008;NS=2504;DP=13081;EAS_AF=0.4613;AMR_AF=0.3746;AFR_AF=0.8442;EUR_AF=0.2634;SAS_AF=0.2536;AA=T|||;VT=SNP
11	123198232	rs7123833	A	G	100	PASS	AC=2355;AF=0.470248;AN=5008;NS=2504;DP=13066;EAS_AF=0.4613;AMR_AF=0.3746;AFR_AF=0.8442;EUR_AF=0.2634;SAS_AF=0.2546;AA=G|||;VT=SNP
11	123198427	rs75428173	C	T	100	PASS	AC=56;AF=0.0111821;AN=5008;NS=2504;DP=13681;EAS_AF=0.0516;AMR_AF=0.0014;AFR_AF=0;EUR_AF=0;SAS_AF=0.0031;AA=C|||;VT=SNP
11	123198588	rs7127332	C	A	100	PASS	AC=2351;AF=0.469449;AN=5008;NS=2504;DP=13843;EAS_AF=0.4603;AMR_AF=0.3732;AFR_AF=0.8434;EUR_AF=0.2644;SAS_AF=0.2526;AA=C|||;VT=SNP
11	123198943	rs7113570	T	C	100	PASS	AC=2621;AF=0.523363;AN=5008;NS=2504;DP=17694;EAS_AF=0.4613;AMR_AF=0.438;AFR_AF=0.941;EUR_AF=0.338;SAS_AF=0.274;AA=C|||;VT=SNP
11	123199172	rs58802593	G	A	100	PASS	AC=66;AF=0.0131789;AN=5008;NS=2504;DP=21288;EAS_AF=0.0655;AMR_AF=0;AFR_AF=0;EUR_AF=0;SAS_AF=0;AA=G|||;VT=SNP
11	123199567	rs11219115	G	A	100	PASS	AC=979;AF=0.195487;AN=5008;NS=2504;DP=18604;EAS_AF=0.2956;AMR_AF=0.1758;AFR_AF=0.3631;EUR_AF=0.0278;SAS_AF=0.0521;AA=G|||;VT=SNP
11	123202152	rs11219116	A	G	100	PASS	AC=15;AF=0.00299521;AN=5008;NS=2504;DP=20692;EAS_AF=0.0149;AMR_AF=0;AFR_AF=0;EUR_AF=0;SAS_AF=0;AA=A|||;VT=SNP
11	123202490	rs7114021	C	G	100	PASS	AC=1182;AF=0.236022;AN=5008;NS=2504;DP=17754;EAS_AF=0.1339;AMR_AF=0.2003;AFR_AF=0.3548;EUR_AF=0.2465;SAS_AF=0.1953;AA=C|||;VT=SNP
11	123203841	rs11219117	G	C	100	PASS	AC=2199;AF=0.439097;AN=5008;NS=2504;DP=20222;EAS_AF=0.4583;AMR_AF=0.3761;AFR_AF=0.7201;EUR_AF=0.2724;SAS_AF=0.2556;AA=G|||;VT=SNP
11	123205619	rs138803470	C	G	100	PASS	AC=51;AF=0.0101837;AN=5008;NS=2504;DP=18557;EAS_AF=0.0188;AMR_AF=0.0403;AFR_AF=0;EUR_AF=0.004;SAS_AF=0;AA=C|||;VT=SNP
11	123206083	rs142136084	G	A	100	PASS	AC=11;AF=0.00219649;AN=5008;NS=2504;DP=19317;EAS_AF=0.0099;AMR_AF=0;AFR_AF=0;EUR_AF=0.001;SAS_AF=0;AA=G|||;VT=SNP
11	123207103	rs76140243	C	T	100	PASS	AC=17;AF=0.00339457;AN=5008;NS=2504;DP=19204;EAS_AF=0.0169;AMR_AF=0;AFR_AF=0;EUR_AF=0;SAS_AF=0;AA=C|||;VT=SNP
11	123207105	rs57830495	A	C	100	PASS	AC=1023;AF=0.204273;AN=5008;NS=2504;DP=19129;EAS_AF=0.1339;AMR_AF=0.1902;AFR_AF=0.2405;EUR_AF=0.2455;SAS_AF=0.1953;AA=A|||;VT=SNP
11	123208630	rs7102914	T	G	100	PASS	AC=2423;AF=0.483826;AN=5008;NS=2504;DP=15415;EAS_AF=0.5119;AMR_AF=0.3804;AFR_AF=0.8464;EUR_AF=0.2744;SAS_AF=0.2536;AA=G|||;VT=SNP
11	123210423	rs78448032	G	A	100	PASS	AC=95;AF=0.0189696;AN=5008;NS=2504;DP=18938;EAS_AF=0.0089;AMR_AF=0.0245;AFR_AF=0.0015;EUR_AF=0.0626;SAS_AF=0.0041;AA=G|||;VT=SNP
11	123214487	rs17127271	C	T	100	PASS	AC=1217;AF=0.243011;AN=5008;NS=2504;DP=16295;EAS_AF=0.1835;AMR_AF=0.196;AFR_AF=0.3457;EUR_AF=0.2475;SAS_AF=0.1943;AA=C|||;VT=SNP
11	123214922	rs7112931	A	G	100	PASS	AC=2208;AF=0.440895;AN=5008;NS=2504;DP=17811;EAS_AF=0.5089;AMR_AF=0.3631;AFR_AF=0.7118;EUR_AF=0.2565;SAS_AF=0.2495;AA=A|||;VT=SNP
11	123215965	rs17127272	C	G	100	PASS	AC=158;AF=0.0315495;AN=5008;NS=2504;DP=17314;EAS_AF=0.004;AMR_AF=0.0159;AFR_AF=0.0915;EUR_AF=0.0189;SAS_AF=0.0031;AA=C|||;VT=SNP
11	123216036	rs7103133	T	C	100	PASS	AC=2418;AF=0.482827;AN=5008;NS=2504;DP=19034;EAS_AF=0.5129;AMR_AF=0.3804;AFR_AF=0.8411;EUR_AF=0.2753;SAS_AF=0.2536;AA=C|||;VT=SNP
11	123217382	rs2156446	G	A	100	PASS	AC=1214;AF=0.242412;AN=5008;NS=2504;DP=16611;EAS_AF=0.1835;AMR_AF=0.196;AFR_AF=0.3419;EUR_AF=0.2485;SAS_AF=0.1953;AA=G|||;VT=SNP
11	123217545	rs4281493	T	C	100	PASS	AC=2739;AF=0.546925;AN=5008;NS=2504;DP=17757;EAS_AF=0.5139;AMR_AF=0.4496;AFR_AF=0.9697;EUR_AF=0.3559;SAS_AF=0.2751;AA=C|||;VT=SNP
11	123217828	rs10893019	A	G	100	PASS	AC=2419;AF=0.483027;AN=5008;NS=2504;DP=16859;EAS_AF=0.5129;AMR_AF=0.3804;AFR_AF=0.8427;EUR_AF=0.2763;SAS_AF=0.2515;AA=G|||;VT=SNP
11	123219813	rs10893020	G	C	100	PASS	AC=1025;AF=0.204673;AN=5008;NS=2504;DP=19842;EAS_AF=0.3224;AMR_AF=0.1787;AFR_AF=0.3737;EUR_AF=0.0268;SAS_AF=0.0562;AA=G|||;VT=SNP
11	123219824	rs10893021	T	C	100	PASS	AC=2689;AF=0.536941;AN=5008;NS=2504;DP=19828;EAS_AF=0.5099;AMR_AF=0.4438;AFR_AF=0.9395;EUR_AF=0.3549;SAS_AF=0.274;AA=C|||;VT=SNP
11	123219858	rs10893022	A	T	100	PASS	AC=2234;AF=0.446086;AN=5008;NS=2504;DP=19635;EAS_AF=0.506;AMR_AF=0.3746;AFR_AF=0.7133;EUR_AF=0.2744;SAS_AF=0.2505;AA=A|||;VT=SNP
11	123221445	rs60774892	T	C	100	PASS	AC=444;AF=0.0886581;AN=5008;NS=2504;DP=18313;EAS_AF=0.1796;AMR_AF=0.085;AFR_AF=0.0083;EUR_AF=0.1044;SAS_AF=0.09;AA=T|||;VT=SNP
11	123221778	rs10893023	A	G	100	PASS	AC=2685;AF=0.536142;AN=5008;NS=2504;DP=20743;EAS_AF=0.5069;AMR_AF=0.4481;AFR_AF=0.938;EUR_AF=0.3539;SAS_AF=0.273;AA=a|||;VT=SNP
11	123221809	rs7120111	C	T	100	PASS	AC=1209;AF=0.241414;AN=5008;NS=2504;DP=18240;EAS_AF=0.1845;AMR_AF=0.196;AFR_AF=0.3411;EUR_AF=0.2465;SAS_AF=0.1922;AA=C|||;VT=SNP
11	123222253	rs7120742	C	T	100	PASS	AC=2686;AF=0.536342;AN=5008;NS=2504;DP=18819;EAS_AF=0.5099;AMR_AF=0.4424;AFR_AF=0.938;EUR_AF=0.3539;SAS_AF=0.2751;AA=T|||;VT=SNP
11	123222596	rs74364156	G	A	100	PASS	AC=65;AF=0.0129792;AN=5008;NS=2504;DP=17454;EAS_AF=0.0645;AMR_AF=0;AFR_AF=0;EUR_AF=0;SAS_AF=0;AA=G|||;VT=SNP
11	123222997	rs10893024	T	G	100	PASS	AC=2689;AF=0.536941;AN=5008;NS=2504;DP=16854;EAS_AF=0.5089;AMR_AF=0.4452;AFR_AF=0.9387;EUR_AF=0.3549;SAS_AF=0.2751;AA=G|||;VT=SNP
11	123226103	rs7123457	T	C	100	PASS	AC=2689;AF=0.536941;AN=5008;NS=2504;DP=14671;EAS_AF=0.5099;AMR_AF=0.4452;AFR_AF=0.938;EUR_AF=0.3549;SAS_AF=0.2751;AA=C|||;VT=SNP
11	123228399	rs9943503	G	A	100	PASS	AC=989;AF=0.197484;AN=5008;NS=2504;DP=18115;EAS_AF=0.3224;AMR_AF=0.1729;AFR_AF=0.3646;EUR_AF=0.0089;SAS_AF=0.0542;AA=G|||;VT=SNP
11	123229854	rs9666197	G	A	100	PASS	AC=1154;AF=0.230431;AN=5008;NS=2504;DP=19053;EAS_AF=0.1845;AMR_AF=0.1859;AFR_AF=0.348;EUR_AF=0.2326;SAS_AF=0.1483;AA=G|||;VT=SNP
11	123230858	rs7105674	A	C	100	PASS	AC=2187;AF=0.436701;AN=5008;NS=2504;DP=19050;EAS_AF=0.4861;AMR_AF=0.3804;AFR_AF=0.6778;EUR_AF=0.2883;SAS_AF=0.2526;AA=A|||;VT=SNP
11	123231593	rs58046759	G	T	100	PASS	AC=2305;AF=0.460264;AN=5008;NS=2504;DP=14437;EAS_AF=0.4861;AMR_AF=0.3746;AFR_AF=0.8222;EUR_AF=0.2604;SAS_AF=0.2106;AA=C|||;VT=SNP
11	123232246	rs9971486	C	T	100	PASS	AC=994;AF=0.198482;AN=5008;NS=2504;DP=23204;EAS_AF=0.2996;AMR_AF=0.1758;AFR_AF=0.382;EUR_AF=0.0099;SAS_AF=0.0562;AA=c|||;VT=SNP
11	123232801	rs10893025	T	C	100	PASS	AC=2140;AF=0.427316;AN=5008;NS=2504;DP=23624;EAS_AF=0.4821;AMR_AF=0.3775;AFR_AF=0.6483;EUR_AF=0.2863;SAS_AF=0.2526;AA=T|||;VT=SNP
11	123232996	rs10893026	C	G	100	PASS	AC=2729;AF=0.544928;AN=5008;NS=2504;DP=21098;EAS_AF=0.4851;AMR_AF=0.4524;AFR_AF=0.9713;EUR_AF=0.3698;SAS_AF=0.2761;AA=G|||;VT=SNP
11	123233094	rs10893027	C	G	100	PASS	AC=2200;AF=0.439297;AN=5008;NS=2504;DP=17273;EAS_AF=0.4831;AMR_AF=0.3804;AFR_AF=0.6861;EUR_AF=0.2893;SAS_AF=0.2566;AA=C|||;VT=SNP
11	123233095	rs10893028	A	G	100	PASS	AC=2200;AF=0.439297;AN=5008;NS=2504;DP=17233;EAS_AF=0.4831;AMR_AF=0.3804;AFR_AF=0.6861;EUR_AF=0.2893;SAS_AF=0.2566;AA=A|||;VT=SNP
11	123233309	rs7130954	T	C	100	PASS	AC=2341;AF=0.467452;AN=5008;NS=2504;DP=17309;EAS_AF=0.4613;AMR_AF=0.366;AFR_AF=0.8238;EUR_AF=0.2843;SAS_AF=0.2526;AA=C|||;VT=SNP
11	123234296	rs10893029	T	G	100	PASS	AC=911;AF=0.181909;AN=5008;NS=2504;DP=19468;EAS_AF=0.1647;AMR_AF=0.1671;AFR_AF=0.2753;EUR_AF=0.1511;SAS_AF=0.1155;AA=T|||;VT=SNP
11	123235706	rs7934888	T	G	100	PASS	AC=1869;AF=0.373203;AN=5008;NS=2504;DP=17946;EAS_AF=0.1448;AMR_AF=0.245;AFR_AF=0.8775;EUR_AF=0.1958;SAS_AF=0.2004;AA=T|||;VT=SNP
11	123235872	rs7948443	A	G	100	PASS	AC=1867;AF=0.372804;AN=5008;NS=2504;DP=18363;EAS_AF=0.1458;AMR_AF=0.2421;AFR_AF=0.8775;EUR_AF=0.1948;SAS_AF=0.2004;AA=G|||;VT=SNP
11	123236244	rs12225861	A	G	100	PASS	AC=2020;AF=0.403355;AN=5008;NS=2504;DP=17963;EAS_AF=0.1448;AMR_AF=0.2839;AFR_AF=0.9599;EUR_AF=0.2107;SAS_AF=0.2004;AA=G|||;VT=SNP
11	123236983	rs10893030	G	A	100	PASS	AC=1783;AF=0.35603;AN=5008;NS=2504;DP=18556;EAS_AF=0.1448;AMR_AF=0.2248;AFR_AF=0.8775;EUR_AF=0.172;SAS_AF=0.1513;AA=A|||;VT=SNP
11	123237235	rs12223538	G	A	100	PASS	AC=1783;AF=0.35603;AN=5008;NS=2504;DP=18225;EAS_AF=0.1448;AMR_AF=0.2248;AFR_AF=0.8775;EUR_AF=0.172;SAS_AF=0.1513;AA=A|||;VT=SNP
11	123239728	rs11219121	C	T	100	PASS	AC=731;AF=0.145966;AN=5008;NS=2504;DP=18735;EAS_AF=0.1429;AMR_AF=0.1614;AFR_AF=0.1672;EUR_AF=0.1412;SAS_AF=0.1145;AA=C|||;VT=SNP
11	123239984	rs12221651	A	G	100	PASS	AC=2175;AF=0.434305;AN=5008;NS=2504;DP=17802;EAS_AF=0.2034;AMR_AF=0.2983;AFR_AF=0.8812;EUR_AF=0.3151;SAS_AF=0.2873;AA=G|||;VT=SNP
11	123240173	rs11219122	T	C	100	PASS	AC=2262;AF=0.451677;AN=5008;NS=2504;DP=17993;EAS_AF=0.2034;AMR_AF=0.3372;AFR_AF=0.9175;EUR_AF=0.327;SAS_AF=0.2873;AA=C|||;VT=SNP
11	123241173	rs4267084	T	C	100	PASS	AC=2329;AF=0.465056;AN=5008;NS=2504;DP=13177;EAS_AF=0.2044;AMR_AF=0.3401;AFR_AF=0.9644;EUR_AF=0.329;SAS_AF=0.2873;AA=t|||;VT=SNP
11	123243152	rs57596880	C	G	100	PASS	AC=813;AF=0.16234;AN=5008;NS=2504;DP=17423;EAS_AF=0.1438;AMR_AF=0.1686;AFR_AF=0.2224;EUR_AF=0.1412;SAS_AF=0.1176;AA=C|||;VT=SNP
11	123243942	rs11822822	A	G	100	PASS	AC=2027;AF=0.404752;AN=5008;NS=2504;DP=17244;EAS_AF=0.1448;AMR_AF=0.2882;AFR_AF=0.9607;EUR_AF=0.2107;SAS_AF=0.2035;AA=G|||;VT=SNP
11	123245056	rs79345607	C	G	100	PASS	AC=97;AF=0.019369;AN=5008;NS=2504;DP=19516;EAS_AF=0.0873;AMR_AF=0.0058;AFR_AF=0;EUR_AF=0.001;SAS_AF=0.0041;AA=C|||;VT=SNP
11	123245818	rs117611937	G	A	100	PASS	AC=13;AF=0.00259585;AN=5008;NS=2504;DP=18497;EAS_AF=0.0129;AMR_AF=0;AFR_AF=0;EUR_AF=0;SAS_AF=0;AA=g|||;VT=SNP
11	123246088	rs10893031	A	G	100	PASS	AC=2245;AF=0.448283;AN=5008;NS=2504;DP=16336;EAS_AF=0.2014;AMR_AF=0.3242;AFR_AF=0.9652;EUR_AF=0.3052;SAS_AF=0.2393;AA=G|||;VT=SNP
11	123246154	rs10893032	G	A	100	PASS	AC=2245;AF=0.448283;AN=5008;NS=2504;DP=18524;EAS_AF=0.2014;AMR_AF=0.3242;AFR_AF=0.9652;EUR_AF=0.3052;SAS_AF=0.2393;AA=A|||;VT=SNP
11	123246231	rs61904728	T	C	100	PASS	AC=854;AF=0.170527;AN=5008;NS=2504;DP=19419;EAS_AF=0.1448;AMR_AF=0.1671;AFR_AF=0.2542;EUR_AF=0.1412;SAS_AF=0.1166;AA=T|||;VT=SNP
11	123246775	rs117937367	G	C	100	PASS	AC=53;AF=0.0105831;AN=5008;NS=2504;DP=18120;EAS_AF=0.0526;AMR_AF=0;AFR_AF=0;EUR_AF=0;SAS_AF=0;AA=G|||;VT=SNP
11	123247095	rs17738936	T	C	100	PASS	AC=858;AF=0.171326;AN=5008;NS=2504;DP=19271;EAS_AF=0.1448;AMR_AF=0.1671;AFR_AF=0.2564;EUR_AF=0.1421;SAS_AF=0.1166;AA=T|||;VT=SNP
11	123247122	rs56996228	C	T	100	PASS	AC=835;AF=0.166733;AN=5008;NS=2504;DP=18900;EAS_AF=0.1448;AMR_AF=0.1671;AFR_AF=0.2398;EUR_AF=0.1412;SAS_AF=0.1166;AA=C|||;VT=SNP
11	123248157	rs75211719	A	G	100	PASS	AC=79;AF=0.0157748;AN=5008;NS=2504;DP=19559;EAS_AF=0.0575;AMR_AF=0.0043;AFR_AF=0.0023;EUR_AF=0.0149;SAS_AF=0;AA=A|||;VT=SNP
11	123252802	rs12574231	C	T	100	PASS	AC=227;AF=0.0453275;AN=5008;NS=2504;DP=17332;EAS_AF=0.0913;AMR_AF=0.0706;AFR_AF=0.0129;EUR_AF=0.0427;SAS_AF=0.0266;AA=C|||;VT=SNP
11	123253755	rs61904730	T	C	100	PASS	AC=470;AF=0.0938498;AN=5008;NS=2504;DP=20569;EAS_AF=0.1111;AMR_AF=0.0821;AFR_AF=0.1702;EUR_AF=0.0427;SAS_AF=0.0337;AA=T|||;VT=SNP
11	123254547	rs11219124	T	C	100	PASS	AC=59;AF=0.0117812;AN=5008;NS=2504;DP=12065;EAS_AF=0.0585;AMR_AF=0;AFR_AF=0;EUR_AF=0;SAS_AF=0;AA=T|||;VT=SNP
11	123254665	rs11219125	A	C	100	PASS	AC=425;AF=0.0848642;AN=5008;NS=2504;DP=15306;EAS_AF=0.0645;AMR_AF=0.0778;AFR_AF=0.031;EUR_AF=0.1183;SAS_AF=0.1493;AA=A|||;VT=SNP
11	123256550	rs12224823	C	A	100	PASS	AC=321;AF=0.0640974;AN=5008;NS=2504;DP=21660;EAS_AF=0.0645;AMR_AF=0.0605;AFR_AF=0.0174;EUR_AF=0.0934;SAS_AF=0.0992;AA=c|||;VT=SNP
11	123257103	rs77051819	G	A	100	PASS	AC=309;AF=0.0617013;AN=5008;NS=2504;DP=15436;EAS_AF=0.0486;AMR_AF=0.0562;AFR_AF=0.0197;EUR_AF=0.1183;SAS_AF=0.0777;AA=G|||;VT=SNP
11	123258533	rs10893034	T	A	100	PASS	AC=2068;AF=0.412939;AN=5008;NS=2504;DP=10852;EAS_AF=0.1815;AMR_AF=0.2767;AFR_AF=0.9539;EUR_AF=0.2276;SAS_AF=0.2076;AA=t|||;VT=SNP
11	123259611	rs12226119	G	A	100	PASS	AC=2068;AF=0.412939;AN=5008;NS=2504;DP=20275;EAS_AF=0.1825;AMR_AF=0.2767;AFR_AF=0.9546;EUR_AF=0.2276;SAS_AF=0.2055;AA=A|||;VT=SNP
11	123260637	rs11219126	C	G	100	PASS	AC=2076;AF=0.414537;AN=5008;NS=2504;DP=14936;EAS_AF=0.1925;AMR_AF=0.2781;AFR_AF=0.9569;EUR_AF=0.2266;SAS_AF=0.2004;AA=G|||;VT=SNP
11	123261385	rs7927064	T	C	100	PASS	AC=1577;AF=0.314896;AN=5008;NS=2504;DP=19103;EAS_AF=0.119;AMR_AF=0.1671;AFR_AF=0.9228;EUR_AF=0.0755;SAS_AF=0.046;AA=t|||;VT=SNP
11	123262785	rs59757547	T	C	100	PASS	AC=2364;AF=0.472045;AN=5008;NS=2504;DP=21008;EAS_AF=0.3433;AMR_AF=0.4683;AFR_AF=0.6339;EUR_AF=0.4384;SAS_AF=0.4233;AA=C|||;VT=SNP
11	123263164	rs183176060	G	T	100	PASS	AC=20;AF=0.00399361;AN=5008;NS=2504;DP=19349;EAS_AF=0.0198;AMR_AF=0;AFR_AF=0;EUR_AF=0;SAS_AF=0;AA=G|||;VT=SNP
11	123263802	rs61904733	A	G	100	PASS	AC=392;AF=0.0782748;AN=5008;NS=2504;DP=18050;EAS_AF=0.0437;AMR_AF=0.1037;AFR_AF=0.0946;EUR_AF=0.0706;SAS_AF=0.0818;AA=A|||;VT=SNP
11	123264178	rs1943465	G	A	100	PASS	AC=1782;AF=0.355831;AN=5008;NS=2504;DP=17811;EAS_AF=0.1518;AMR_AF=0.3674;AFR_AF=0.6006;EUR_AF=0.2873;SAS_AF=0.2975;AA=G|||;VT=SNP
11	123264642	rs1943466	C	A	100	PASS	AC=1789;AF=0.357228;AN=5008;NS=2504;DP=18038;EAS_AF=0.1518;AMR_AF=0.366;AFR_AF=0.6006;EUR_AF=0.2922;SAS_AF=0.3006;AA=A|||;VT=SNP
11	123265719	rs7121824	T	C	100	PASS	AC=2278;AF=0.454872;AN=5008;NS=2504;DP=18329;EAS_AF=0.1528;AMR_AF=0.3934;AFR_AF=0.9539;EUR_AF=0.2932;SAS_AF=0.3016;AA=C|||;VT=SNP
11	123265842	rs7105884	C	A	100	PASS	AC=2277;AF=0.454673;AN=5008;NS=2504;DP=17659;EAS_AF=0.1518;AMR_AF=0.3934;AFR_AF=0.9539;EUR_AF=0.2932;SAS_AF=0.3016;AA=A|||;VT=SNP
11	123265949	rs7106228	G	A	100	PASS	AC=2279;AF=0.455072;AN=5008;NS=2504;DP=16610;EAS_AF=0.1538;AMR_AF=0.3934;AFR_AF=0.9539;EUR_AF=0.2932;SAS_AF=0.3016;AA=A|||;VT=SNP
11	123266799	rs1943467	C	A	100	PASS	AC=2279;AF=0.455072;AN=5008;NS=2504;DP=15321;EAS_AF=0.1528;AMR_AF=0.3905;AFR_AF=0.9561;EUR_AF=0.2932;SAS_AF=0.3016;AA=A|||;VT=SNP
11	123266990	rs1985916	C	G	100	PASS	AC=2752;AF=0.549521;AN=5008;NS=2504;DP=16806;EAS_AF=0.3194;AMR_AF=0.4755;AFR_AF=0.9713;EUR_AF=0.4374;SAS_AF=0.3845;AA=T|||;VT=SNP
11	123267045	rs4936803	A	G	100	PASS	AC=2282;AF=0.455671;AN=5008;NS=2504;DP=16002;EAS_AF=0.1528;AMR_AF=0.3948;AFR_AF=0.9561;EUR_AF=0.2932;SAS_AF=0.3016;AA=a|||;VT=SNP
11	123267919	rs6589999	C	G	100	PASS	AC=1975;AF=0.394369;AN=5008;NS=2504;DP=14020;EAS_AF=0.3125;AMR_AF=0.4236;AFR_AF=0.4773;EUR_AF=0.3926;SAS_AF=0.3476;AA=C|||;VT=SNP
11	123268623	rs1943468	T	C	100	PASS	AC=1527;AF=0.304912;AN=5008;NS=2504;DP=18553;EAS_AF=0.1528;AMR_AF=0.3329;AFR_AF=0.4758;EUR_AF=0.2495;SAS_AF=0.2679;AA=T|||;VT=SNP
11	123269712	rs7951557	C	T	100	PASS	AC=2025;AF=0.404353;AN=5008;NS=2504;DP=18433;EAS_AF=0.3125;AMR_AF=0.4265;AFR_AF=0.5136;EUR_AF=0.3936;SAS_AF=0.3466;AA=T|||;VT=SNP
11	123270939	rs7120872	T	C	100	PASS	AC=2758;AF=0.550719;AN=5008;NS=2504;DP=15211;EAS_AF=0.3214;AMR_AF=0.4841;AFR_AF=0.9728;EUR_AF=0.4374;SAS_AF=0.3804;AA=C|||;VT=SNP
11	123271140	rs11219128	G	A	100	PASS	AC=1486;AF=0.296725;AN=5008;NS=2504;DP=19580;EAS_AF=0.1548;AMR_AF=0.3372;AFR_AF=0.4418;EUR_AF=0.2505;SAS_AF=0.2658;AA=G|||;VT=SNP
11	123271746	rs7946337	T	C	100	PASS	AC=1976;AF=0.394569;AN=5008;NS=2504;DP=19110;EAS_AF=0.3214;AMR_AF=0.4222;AFR_AF=0.4697;EUR_AF=0.3936;SAS_AF=0.3497;AA=T|||;VT=SNP
11	123272094	rs6590000	T	C	100	PASS	AC=2397;AF=0.478634;AN=5008;NS=2504;DP=19071;EAS_AF=0.3214;AMR_AF=0.4251;AFR_AF=0.7897;EUR_AF=0.3827;SAS_AF=0.3569;AA=C|||;VT=SNP
11	123272114	rs6590001	G	T	100	PASS	AC=2073;AF=0.413938;AN=5008;NS=2504;DP=18539;EAS_AF=0.3214;AMR_AF=0.4121;AFR_AF=0.553;EUR_AF=0.3817;SAS_AF=0.3558;AA=G|||;VT=SNP
11	123272120	rs6590002	A	G	100	PASS	AC=2101;AF=0.419529;AN=5008;NS=2504;DP=18242;EAS_AF=0.3214;AMR_AF=0.4135;AFR_AF=0.5719;EUR_AF=0.3827;SAS_AF=0.3569;AA=G|||;VT=SNP
11	123274226	rs73023763	T	C	100	PASS	AC=704;AF=0.140575;AN=5008;NS=2504;DP=12033;EAS_AF=0.0496;AMR_AF=0.1182;AFR_AF=0.3283;EUR_AF=0.0706;SAS_AF=0.0685;AA=T|||;VT=SNP
11	123274281	rs12290808	T	C	100	PASS	AC=2751;AF=0.549321;AN=5008;NS=2504;DP=13955;EAS_AF=0.3244;AMR_AF=0.4813;AFR_AF=0.972;EUR_AF=0.4453;SAS_AF=0.365;AA=C|||;VT=SNP
11	123274409	rs61904737	G	A	100	PASS	AC=586;AF=0.117013;AN=5008;NS=2504;DP=11809;EAS_AF=0.0496;AMR_AF=0.1167;AFR_AF=0.239;EUR_AF=0.0706;SAS_AF=0.0695;AA=G|||;VT=SNP
11	123274731	rs4582988	T	C	100	PASS	AC=704;AF=0.140575;AN=5008;NS=2504;DP=20706;EAS_AF=0.0496;AMR_AF=0.1182;AFR_AF=0.3283;EUR_AF=0.0706;SAS_AF=0.0685;AA=T|||;VT=SNP
11	123274850	rs61904738	A	G	100	PASS	AC=585;AF=0.116813;AN=5008;NS=2504;DP=19658;EAS_AF=0.0496;AMR_AF=0.1167;AFR_AF=0.239;EUR_AF=0.0706;SAS_AF=0.0685;AA=A|||;VT=SNP
11	123275452	rs17127340	G	C	100	PASS	AC=1258;AF=0.251198;AN=5008;NS=2504;DP=21283;EAS_AF=0.0496;AMR_AF=0.1614;AFR_AF=0.6679;EUR_AF=0.1133;SAS_AF=0.1012;AA=C|||;VT=SNP
11	123275496	rs17127342	C	T	100	PASS	AC=1244;AF=0.248403;AN=5008;NS=2504;DP=21150;EAS_AF=0.0496;AMR_AF=0.1585;AFR_AF=0.6589;EUR_AF=0.1123;SAS_AF=0.1022;AA=T|||;VT=SNP
11	123276142	rs61904739	A	G	100	PASS	AC=702;AF=0.140176;AN=5008;NS=2504;DP=20396;EAS_AF=0.0496;AMR_AF=0.121;AFR_AF=0.3253;EUR_AF=0.0696;SAS_AF=0.0695;AA=G|||;VT=SNP
11	123276754	rs55741849	G	T	100	PASS	AC=714;AF=0.142572;AN=5008;NS=2504;DP=13000;EAS_AF=0.0496;AMR_AF=0.1225;AFR_AF=0.3275;EUR_AF=0.0726;SAS_AF=0.0746;AA=G|||;VT=SNP
11	123276918	rs11219131	T	C	100	PASS	AC=1244;AF=0.248403;AN=5008;NS=2504;DP=18306;EAS_AF=0.0496;AMR_AF=0.1614;AFR_AF=0.6589;EUR_AF=0.1113;SAS_AF=0.1012;AA=C|||;VT=SNP
11	123277285	rs77678259	T	C	100	PASS	AC=65;AF=0.0129792;AN=5008;NS=2504;DP=16811;EAS_AF=0.0625;AMR_AF=0;AFR_AF=0;EUR_AF=0;SAS_AF=0.002;AA=T|||;VT=SNP
11	123277438	rs59666488	T	G	100	PASS	AC=697;AF=0.139177;AN=5008;NS=2504;DP=18519;EAS_AF=0.0496;AMR_AF=0.1196;AFR_AF=0.323;EUR_AF=0.0696;SAS_AF=0.0685;AA=T|||;VT=SNP
11	123278822	rs61904741	T	A	100	PASS	AC=697;AF=0.139177;AN=5008;NS=2504;DP=20834;EAS_AF=0.0486;AMR_AF=0.1196;AFR_AF=0.3238;EUR_AF=0.0696;SAS_AF=0.0685;AA=T|||;VT=SNP
11	123279902	rs2282560	A	T	100	PASS	AC=694;AF=0.138578;AN=5008;NS=2504;DP=19804;EAS_AF=0.0486;AMR_AF=0.121;AFR_AF=0.323;EUR_AF=0.0696;SAS_AF=0.0654;AA=A|||;VT=SNP
11	123280309	rs2282561	C	T	100	PASS	AC=787;AF=0.157149;AN=5008;NS=2504;DP=18820;EAS_AF=0.0486;AMR_AF=0.1354;AFR_AF=0.3502;EUR_AF=0.0994;SAS_AF=0.0828;AA=C|||;VT=SNP
11	123282195	rs7950886	G	A	100	PASS	AC=791;AF=0.157947;AN=5008;NS=2504;DP=17402;EAS_AF=0.0496;AMR_AF=0.1354;AFR_AF=0.354;EUR_AF=0.0984;SAS_AF=0.0818;AA=G|||;VT=SNP
11	123282315	rs2714062	T	C	100	PASS	AC=1751;AF=0.349641;AN=5008;NS=2504;DP=19455;EAS_AF=0.2123;AMR_AF=0.2507;AFR_AF=0.7118;EUR_AF=0.2495;SAS_AF=0.1748;AA=C|||;VT=SNP
11	123282814	rs17127350	C	T	100	PASS	AC=791;AF=0.157947;AN=5008;NS=2504;DP=15943;EAS_AF=0.0496;AMR_AF=0.1354;AFR_AF=0.354;EUR_AF=0.0984;SAS_AF=0.0818;AA=C|||;VT=SNP
11	123282952	rs17127353	A	G	100	PASS	AC=792;AF=0.158147;AN=5008;NS=2504;DP=17154;EAS_AF=0.0496;AMR_AF=0.1354;AFR_AF=0.354;EUR_AF=0.0984;SAS_AF=0.0828;AA=G|||;VT=SNP
11	123283334	rs2846063	A	C	100	PASS	AC=518;AF=0.103435;AN=5008;NS=2504;DP=18106;EAS_AF=0.1627;AMR_AF=0.0965;AFR_AF=0.0424;EUR_AF=0.1521;SAS_AF=0.0798;AA=A|||;VT=SNP
11	123283795	rs2714061	T	C	100	PASS	AC=856;AF=0.170927;AN=5008;NS=2504;DP=18295;EAS_AF=0.1627;AMR_AF=0.1182;AFR_AF=0.27;EUR_AF=0.162;SAS_AF=0.092;AA=T|||;VT=SNP
11	123283903	rs2714060	C	A	100	PASS	AC=864;AF=0.172524;AN=5008;NS=2504;DP=19136;EAS_AF=0.1627;AMR_AF=0.1182;AFR_AF=0.2753;EUR_AF=0.162;SAS_AF=0.093;AA=C|||;VT=SNP
11	123283922	rs2714059	T	C	100	PASS	AC=1805;AF=0.360423;AN=5008;NS=2504;DP=18815;EAS_AF=0.2133;AMR_AF=0.2637;AFR_AF=0.7042;EUR_AF=0.2942;SAS_AF=0.184;AA=C|||;VT=SNP
11	123284810	rs2714058	T	C	100	PASS	AC=867;AF=0.173123;AN=5008;NS=2504;DP=14227;EAS_AF=0.1627;AMR_AF=0.1182;AFR_AF=0.2776;EUR_AF=0.162;SAS_AF=0.093;AA=T|||;VT=SNP
11	123285013	rs2714057	A	G	100	PASS	AC=867;AF=0.173123;AN=5008;NS=2504;DP=18387;EAS_AF=0.1627;AMR_AF=0.1182;AFR_AF=0.2776;EUR_AF=0.162;SAS_AF=0.093;AA=A|||;VT=SNP
11	123285639	rs12575737	A	G	100	PASS	AC=834;AF=0.166534;AN=5008;NS=2504;DP=16128;EAS_AF=0.0506;AMR_AF=0.1427;AFR_AF=0.3502;EUR_AF=0.1312;SAS_AF=0.091;AA=A|||;VT=SNP
11	123285873	rs2953192	C	T	100	PASS	AC=719;AF=0.14357;AN=5008;NS=2504;DP=12464;EAS_AF=0.1627;AMR_AF=0.1037;AFR_AF=0.1921;EUR_AF=0.1511;SAS_AF=0.0787;AA=C|||;VT=SNP
11	123285900	rs2953191	A	G	100	PASS	AC=2795;AF=0.558107;AN=5008;NS=2504;DP=14891;EAS_AF=0.3224;AMR_AF=0.4942;AFR_AF=0.9758;EUR_AF=0.4722;SAS_AF=0.3701;AA=G|||;VT=SNP
11	123286102	rs2953190	A	C	100	PASS	AC=1817;AF=0.362819;AN=5008;NS=2504;DP=17520;EAS_AF=0.2143;AMR_AF=0.2637;AFR_AF=0.7118;EUR_AF=0.2942;SAS_AF=0.1851;AA=C|||;VT=SNP
11	123286319	rs56242539	T	C	100	PASS	AC=838;AF=0.167332;AN=5008;NS=2504;DP=17198;EAS_AF=0.0506;AMR_AF=0.1427;AFR_AF=0.3533;EUR_AF=0.1312;SAS_AF=0.091;AA=T|||;VT=SNP
11	123286542	rs77368232	A	G	100	PASS	AC=61;AF=0.0121805;AN=5008;NS=2504;DP=18789;EAS_AF=0.0585;AMR_AF=0;AFR_AF=0;EUR_AF=0;SAS_AF=0.002;AA=A|||;VT=SNP
11	123287639	rs58347505	G	C	100	PASS	AC=737;AF=0.147165;AN=5008;NS=2504;DP=21095;EAS_AF=0.1091;AMR_AF=0.196;AFR_AF=0.118;EUR_AF=0.1551;SAS_AF=0.183;AA=G|||;VT=SNP
11	123287782	rs56293557	C	T	100	PASS	AC=582;AF=0.116214;AN=5008;NS=2504;DP=20782;EAS_AF=0.0496;AMR_AF=0.1182;AFR_AF=0.2398;EUR_AF=0.0686;SAS_AF=0.0654;AA=C|||;VT=SNP
11	123287871	rs2846060	G	A	100	PASS	AC=516;AF=0.103035;AN=5008;NS=2504;DP=19282;EAS_AF=0.1627;AMR_AF=0.098;AFR_AF=0.0416;EUR_AF=0.1511;SAS_AF=0.0787;AA=G|||;VT=SNP
11	123287897	rs61306487	A	G	100	PASS	AC=629;AF=0.125599;AN=5008;NS=2504;DP=19290;EAS_AF=0.1091;AMR_AF=0.1859;AFR_AF=0.0514;EUR_AF=0.1541;SAS_AF=0.1708;AA=A|||;VT=SNP
11	123288479	rs2714056	C	T	100	PASS	AC=1770;AF=0.353435;AN=5008;NS=2504;DP=17997;EAS_AF=0.2123;AMR_AF=0.2565;AFR_AF=0.7118;EUR_AF=0.2614;SAS_AF=0.1779;AA=T|||;VT=SNP
11	123289851	rs2156443	G	A	100	PASS	AC=587;AF=0.117212;AN=5008;NS=2504;DP=22501;EAS_AF=0.0496;AMR_AF=0.1182;AFR_AF=0.2436;EUR_AF=0.0686;SAS_AF=0.0654;AA=G|||;VT=SNP
11	123291301	rs61904754	A	G	100	PASS	AC=810;AF=0.161741;AN=5008;NS=2504;DP=17989;EAS_AF=0.0516;AMR_AF=0.1427;AFR_AF=0.3306;EUR_AF=0.1322;SAS_AF=0.091;AA=A|||;VT=SNP
11	123293088	rs520811	A	G	100	PASS	AC=4615;AF=0.921526;AN=5008;NS=2504;DP=20028;EAS_AF=0.9415;AMR_AF=0.9265;AFR_AF=0.8737;EUR_AF=0.9414;SAS_AF=0.9417;AA=G|||;VT=SNP
11	123293350	rs7126829	A	G	100	PASS	AC=1061;AF=0.211861;AN=5008;NS=2504;DP=21914;EAS_AF=0.2579;AMR_AF=0.2968;AFR_AF=0.1203;EUR_AF=0.2197;SAS_AF=0.2198;AA=A|||;VT=SNP
11	123293587	rs17127356	G	T	100	PASS	AC=57;AF=0.0113818;AN=5008;NS=2504;DP=18791;EAS_AF=0.0506;AMR_AF=0.0086;AFR_AF=0;EUR_AF=0;SAS_AF=0;AA=G|||;VT=SNP
11	123293704	rs10893035	T	C	100	PASS	AC=1671;AF=0.333666;AN=5008;NS=2504;DP=20189;EAS_AF=0.4038;AMR_AF=0.353;AFR_AF=0.4743;EUR_AF=0.164;SAS_AF=0.2321;AA=T|||;VT=SNP
11	123295169	rs79557064	G	C	100	PASS	AC=67;AF=0.0133786;AN=5008;NS=2504;DP=16941;EAS_AF=0.0546;AMR_AF=0.0115;AFR_AF=0;EUR_AF=0.002;SAS_AF=0.002;AA=G|||;VT=SNP
11	123295313	rs7925235	G	C	100	PASS	AC=458;AF=0.0914537;AN=5008;NS=2504;DP=20644;EAS_AF=0.1488;AMR_AF=0.0403;AFR_AF=0.0061;EUR_AF=0.0865;SAS_AF=0.1892;AA=G|||;VT=SNP
11	123295945	rs80030871	G	A	100	PASS	AC=252;AF=0.0503195;AN=5008;NS=2504;DP=20894;EAS_AF=0.1518;AMR_AF=0.0274;AFR_AF=0.0265;EUR_AF=0.007;SAS_AF=0.0389;AA=G|||;VT=SNP
11	123296507	rs4402305	G	C	100	PASS	AC=3706;AF=0.740016;AN=5008;NS=2504;DP=18952;EAS_AF=0.9881;AMR_AF=0.8458;AFR_AF=0.3328;EUR_AF=0.7843;SAS_AF=0.9141;AA=C|||;VT=SNP
11	123296566	rs77669564	C	T	100	PASS	AC=441;AF=0.0880591;AN=5008;NS=2504;DP=19699;EAS_AF=0.0635;AMR_AF=0.098;AFR_AF=0.0454;EUR_AF=0.1272;SAS_AF=0.1237;AA=C|||;VT=SNP
11	123297000	rs56177337	C	T	100	PASS	AC=448;AF=0.0894569;AN=5008;NS=2504;DP=20229;EAS_AF=0.0635;AMR_AF=0.098;AFR_AF=0.0507;EUR_AF=0.1272;SAS_AF=0.1237;AA=C|||;VT=SNP
11	123297570	rs10893036	G	A	100	PASS	AC=1382;AF=0.275958;AN=5008;NS=2504;DP=19420;EAS_AF=0.0655;AMR_AF=0.1758;AFR_AF=0.6725;EUR_AF=0.1759;SAS_AF=0.1309;AA=A|||;VT=SNP
11	123298088	rs4936805	G	A	100	PASS	AC=2498;AF=0.498802;AN=5008;NS=2504;DP=19038;EAS_AF=0.8125;AMR_AF=0.5735;AFR_AF=0.0968;EUR_AF=0.4702;SAS_AF=0.6953;AA=G|||;VT=SNP
11	123300747	rs79460025	C	T	100	PASS	AC=100;AF=0.0199681;AN=5008;NS=2504;DP=13575;EAS_AF=0.0645;AMR_AF=0.0432;AFR_AF=0;EUR_AF=0.003;SAS_AF=0.002;AA=C|||;VT=SNP
11	123302186	rs948003	T	C	100	PASS	AC=2890;AF=0.577077;AN=5008;NS=2504;DP=19527;EAS_AF=0.8274;AMR_AF=0.5994;AFR_AF=0.2973;EUR_AF=0.503;SAS_AF=0.7577;AA=C|||;VT=SNP
11	123302229	rs58979012	T	G	100	PASS	AC=452;AF=0.0902556;AN=5008;NS=2504;DP=20869;EAS_AF=0.0635;AMR_AF=0.1009;AFR_AF=0.0454;EUR_AF=0.1302;SAS_AF=0.1299;AA=T|||;VT=SNP
11	123302696	rs78206655	G	T	100	PASS	AC=449;AF=0.0896565;AN=5008;NS=2504;DP=20293;EAS_AF=0.0635;AMR_AF=0.1009;AFR_AF=0.0446;EUR_AF=0.1302;SAS_AF=0.1278;AA=G|||;VT=SNP
11	123302788	rs76854774	C	G	100	PASS	AC=449;AF=0.0896565;AN=5008;NS=2504;DP=23039;EAS_AF=0.0625;AMR_AF=0.1009;AFR_AF=0.0454;EUR_AF=0.1302;SAS_AF=0.1278;AA=C|||;VT=SNP
11	123302951	rs113563621	A	G	100	PASS	AC=452;AF=0.0902556;AN=5008;NS=2504;DP=17855;EAS_AF=0.0635;AMR_AF=0.1009;AFR_AF=0.0454;EUR_AF=0.1302;SAS_AF=0.1299;AA=A|||;VT=SNP
11	123303081	rs76536397	A	G	100	PASS	AC=52;AF=0.0103834;AN=5008;NS=2504;DP=18921;EAS_AF=0.0496;AMR_AF=0;AFR_AF=0;EUR_AF=0;SAS_AF=0.002;AA=A|||;VT=SNP
11	123303109	rs111655335	A	G	100	PASS	AC=451;AF=0.0900559;AN=5008;NS=2504;DP=18655;EAS_AF=0.0635;AMR_AF=0.1009;AFR_AF=0.0454;EUR_AF=0.1302;SAS_AF=0.1288;AA=A|||;VT=SNP
11	123303133	rs10893037	C	T	100	PASS	AC=2275;AF=0.454273;AN=5008;NS=2504;DP=17917;EAS_AF=0.8145;AMR_AF=0.4986;AFR_AF=0.0809;EUR_AF=0.341;SAS_AF=0.6728;AA=C|||;VT=SNP
11	123304046	rs2714055	A	T	100	PASS	AC=3047;AF=0.608427;AN=5008;NS=2504;DP=17087;EAS_AF=0.8254;AMR_AF=0.6066;AFR_AF=0.4077;EUR_AF=0.502;SAS_AF=0.7669;AA=A|||;VT=SNP
11	123304650	rs3016380	T	C	100	PASS	AC=600;AF=0.119808;AN=5008;NS=2504;DP=17477;EAS_AF=0.0119;AMR_AF=0.098;AFR_AF=0.2141;EUR_AF=0.1581;SAS_AF=0.0798;AA=T|||;VT=SNP
11	123304767	rs35081962	G	A	100	PASS	AC=48;AF=0.00958466;AN=5008;NS=2504;DP=16058;EAS_AF=0.0337;AMR_AF=0.0029;AFR_AF=0;EUR_AF=0.0109;SAS_AF=0.001;AA=G|||;VT=SNP
11	123304812	rs111541795	C	T	100	PASS	AC=461;AF=0.0920527;AN=5008;NS=2504;DP=15254;EAS_AF=0.0625;AMR_AF=0.098;AFR_AF=0.0651;EUR_AF=0.1292;SAS_AF=0.1166;AA=C|||;VT=SNP
11	123305966	rs2846054	T	G	100	PASS	AC=3006;AF=0.60024;AN=5008;NS=2504;DP=20511;EAS_AF=0.8264;AMR_AF=0.5908;AFR_AF=0.407;EUR_AF=0.4801;SAS_AF=0.7587;AA=T|||;VT=SNP
11	123306172	rs17671708	T	C	100	PASS	AC=470;AF=0.0938498;AN=5008;NS=2504;DP=19775;EAS_AF=0.0645;AMR_AF=0.098;AFR_AF=0.0726;EUR_AF=0.1262;SAS_AF=0.1166;AA=T|||;VT=SNP
11	123306808	rs11602517	G	A	100	PASS	AC=700;AF=0.139776;AN=5008;NS=2504;DP=15084;EAS_AF=0.1071;AMR_AF=0.2233;AFR_AF=0.0189;EUR_AF=0.3082;SAS_AF=0.1043;AA=G|||;VT=SNP
11	123306814	rs2846294	A	C	100	PASS	AC=2523;AF=0.503794;AN=5008;NS=2504;DP=15415;EAS_AF=0.6815;AMR_AF=0.5403;AFR_AF=0.4017;EUR_AF=0.3907;SAS_AF=0.5491;AA=C|||;VT=SNP
11	123307262	rs2846293	A	G	100	PASS	AC=3132;AF=0.625399;AN=5008;NS=2504;DP=21085;EAS_AF=0.744;AMR_AF=0.6412;AFR_AF=0.5794;EUR_AF=0.5169;SAS_AF=0.6656;AA=G|||;VT=SNP
11	123307280	rs12418712	G	A	100	PASS	AC=224;AF=0.0447284;AN=5008;NS=2504;DP=20324;EAS_AF=0.1518;AMR_AF=0.0274;AFR_AF=0.0045;EUR_AF=0.007;SAS_AF=0.0399;AA=G|||;VT=SNP
11	123307635	rs2714054	T	C	100	PASS	AC=3062;AF=0.611422;AN=5008;NS=2504;DP=20623;EAS_AF=0.745;AMR_AF=0.6412;AFR_AF=0.5265;EUR_AF=0.5169;SAS_AF=0.6646;AA=C|||;VT=SNP
11	123308082	rs11219139	C	T	100	PASS	AC=1491;AF=0.297724;AN=5008;NS=2504;DP=20297;EAS_AF=0.5069;AMR_AF=0.3948;AFR_AF=0.0477;EUR_AF=0.2306;SAS_AF=0.4202;AA=C|||;VT=SNP
11	123308271	rs2846290	C	A	100	PASS	AC=490;AF=0.0978435;AN=5008;NS=2504;DP=21027;EAS_AF=0.0119;AMR_AF=0.0879;AFR_AF=0.1354;EUR_AF=0.16;SAS_AF=0.0787;AA=C|||;VT=SNP
11	123308830	rs10790577	C	T	100	PASS	AC=2490;AF=0.497204;AN=5008;NS=2504;DP=21195;EAS_AF=0.7282;AMR_AF=0.5403;AFR_AF=0.3464;EUR_AF=0.3569;SAS_AF=0.5767;AA=c|||;VT=SNP
11	123309104	rs56832445	G	A	100	PASS	AC=283;AF=0.0565096;AN=5008;NS=2504;DP=19540;EAS_AF=0.2123;AMR_AF=0.049;AFR_AF=0.0045;EUR_AF=0.0089;SAS_AF=0.0204;AA=G|||;VT=SNP
11	123309473	rs733353	A	G	100	PASS	AC=2511;AF=0.501398;AN=5008;NS=2504;DP=20897;EAS_AF=0.7321;AMR_AF=0.5432;AFR_AF=0.3533;EUR_AF=0.3688;SAS_AF=0.5706;AA=a|||;VT=SNP
11	123309641	rs733352	G	A	100	PASS	AC=2333;AF=0.465855;AN=5008;NS=2504;DP=17781;EAS_AF=0.7302;AMR_AF=0.5317;AFR_AF=0.2269;EUR_AF=0.3688;SAS_AF=0.5695;AA=A|||;VT=SNP
11	123309740	rs751949	A	G	100	PASS	AC=661;AF=0.131989;AN=5008;NS=2504;DP=19718;EAS_AF=0.0119;AMR_AF=0.0994;AFR_AF=0.2572;EUR_AF=0.161;SAS_AF=0.0798;AA=a|||;VT=SNP
11	123310380	rs1892968	C	T	100	PASS	AC=1850;AF=0.369409;AN=5008;NS=2504;DP=20100;EAS_AF=0.5298;AMR_AF=0.5159;AFR_AF=0.0507;EUR_AF=0.3579;SAS_AF=0.5429;AA=C|||;VT=SNP
11	123311510	rs7949719	C	T	100	PASS	AC=691;AF=0.137979;AN=5008;NS=2504;DP=16390;EAS_AF=0.1032;AMR_AF=0.219;AFR_AF=0.0227;EUR_AF=0.327;SAS_AF=0.0777;AA=C|||;VT=SNP
11	123311986	rs77819801	A	C	100	PASS	AC=36;AF=0.0071885;AN=5008;NS=2504;DP=17691;EAS_AF=0.0308;AMR_AF=0.0058;AFR_AF=0;EUR_AF=0;SAS_AF=0.001;AA=A|||;VT=SNP
11	123312004	rs60581103	C	T	100	PASS	AC=107;AF=0.0213658;AN=5008;NS=2504;DP=17283;EAS_AF=0.002;AMR_AF=0.0202;AFR_AF=0.0325;EUR_AF=0.0358;SAS_AF=0.0123;AA=C|||;VT=SNP
11	123312063	rs2714053	A	G	100	PASS	AC=3073;AF=0.613618;AN=5008;NS=2504;DP=16541;EAS_AF=0.5546;AMR_AF=0.4352;AFR_AF=0.8464;EUR_AF=0.6143;SAS_AF=0.4857;AA=G|||;VT=SNP
11	123312743	rs2846307	G	C	100	PASS	AC=2375;AF=0.474241;AN=5008;NS=2504;DP=19895;EAS_AF=0.3879;AMR_AF=0.4092;AFR_AF=0.6505;EUR_AF=0.5179;SAS_AF=0.3262;AA=C|||;VT=SNP
11	123312936	rs75252611	A	G	100	PASS	AC=68;AF=0.0135783;AN=5008;NS=2504;DP=19092;EAS_AF=0.002;AMR_AF=0.0187;AFR_AF=0.0015;EUR_AF=0.0368;SAS_AF=0.0143;AA=A|||;VT=SNP
11	123313206	rs11606180	G	A	100	PASS	AC=941;AF=0.187899;AN=5008;NS=2504;DP=17342;EAS_AF=0.2222;AMR_AF=0.1311;AFR_AF=0.2655;EUR_AF=0.1312;SAS_AF=0.1462;AA=G|||;VT=SNP
11	123313513	rs74859128	C	T	100	PASS	AC=552;AF=0.110224;AN=5008;NS=2504;DP=18643;EAS_AF=0.125;AMR_AF=0.1513;AFR_AF=0.0083;EUR_AF=0.2247;SAS_AF=0.0859;AA=C|||;VT=SNP
11	123313634	rs117184387	A	G	100	PASS	AC=70;AF=0.0139776;AN=5008;NS=2504;DP=16649;EAS_AF=0.002;AMR_AF=0.0187;AFR_AF=0.0038;EUR_AF=0.0358;SAS_AF=0.0143;AA=A|||;VT=SNP
11	123313713	rs10893038	G	A	100	PASS	AC=846;AF=0.16893;AN=5008;NS=2504;DP=16492;EAS_AF=0.0377;AMR_AF=0.1484;AFR_AF=0.3101;EUR_AF=0.2097;SAS_AF=0.0859;AA=G|||;VT=SNP
11	123315307	rs2714051	T	C	100	PASS	AC=1614;AF=0.322284;AN=5008;NS=2504;DP=18047;EAS_AF=0.1597;AMR_AF=0.3213;AFR_AF=0.4675;EUR_AF=0.4374;SAS_AF=0.1759;AA=T|||;VT=SNP
11	123316864	rs78664463	T	C	100	PASS	AC=160;AF=0.0319489;AN=5008;NS=2504;DP=15490;EAS_AF=0.005;AMR_AF=0.0259;AFR_AF=0.0628;EUR_AF=0.0398;SAS_AF=0.0143;AA=t|||;VT=SNP
11	123317166	rs141234655	G	T	100	PASS	AC=50;AF=0.00998403;AN=5008;NS=2504;DP=17202;EAS_AF=0.0427;AMR_AF=0;AFR_AF=0;EUR_AF=0.006;SAS_AF=0.001;AA=G|||;VT=SNP
11	123317664	rs2846295	A	G	100	PASS	AC=2534;AF=0.50599;AN=5008;NS=2504;DP=21341;EAS_AF=0.3869;AMR_AF=0.4496;AFR_AF=0.6649;EUR_AF=0.5706;SAS_AF=0.3875;AA=a|||;VT=SNP
11	123318063	rs2846062	G	A	100	PASS	AC=2673;AF=0.533746;AN=5008;NS=2504;DP=21415;EAS_AF=0.3919;AMR_AF=0.4712;AFR_AF=0.7269;EUR_AF=0.6034;SAS_AF=0.3916;AA=A|||;VT=SNP
11	123318348	rs7105246	A	G	100	PASS	AC=1027;AF=0.205072;AN=5008;NS=2504;DP=19331;EAS_AF=0.2232;AMR_AF=0.1398;AFR_AF=0.2648;EUR_AF=0.1501;SAS_AF=0.2086;AA=A|||;VT=SNP
11	123318657	rs11219141	T	C	100	PASS	AC=1134;AF=0.226438;AN=5008;NS=2504;DP=16616;EAS_AF=0.2381;AMR_AF=0.1282;AFR_AF=0.3533;EUR_AF=0.1412;SAS_AF=0.2004;AA=T|||;VT=SNP
11	123318917	rs117886383	C	G	100	PASS	AC=73;AF=0.0145767;AN=5008;NS=2504;DP=16335;EAS_AF=0.0704;AMR_AF=0;AFR_AF=0;EUR_AF=0;SAS_AF=0.002;AA=C|||;VT=SNP
11	123319364	rs12292072	C	T	100	PASS	AC=284;AF=0.0567093;AN=5008;NS=2504;DP=22223;EAS_AF=0.0466;AMR_AF=0.0086;AFR_AF=0.1104;EUR_AF=0.007;SAS_AF=0.0798;AA=C|||;VT=SNP
11	123320804	rs12421839	G	A	100	PASS	AC=1922;AF=0.383786;AN=5008;NS=2504;DP=19877;EAS_AF=0.3313;AMR_AF=0.255;AFR_AF=0.559;EUR_AF=0.3509;SAS_AF=0.3262;AA=A|||;VT=SNP
11	123322498	rs75881735	G	T	100	PASS	AC=350;AF=0.0698882;AN=5008;NS=2504;DP=16059;EAS_AF=0.0069;AMR_AF=0.0865;AFR_AF=0.0666;EUR_AF=0.1312;SAS_AF=0.0644;AA=G|||;VT=SNP
11	123322619	rs12574150	G	A	100	PASS	AC=866;AF=0.172923;AN=5008;NS=2504;DP=15942;EAS_AF=0.3442;AMR_AF=0.2839;AFR_AF=0.0144;EUR_AF=0.1471;SAS_AF=0.1585;AA=G|||;VT=SNP
11	123322748	rs57488305	T	C	100	PASS	AC=691;AF=0.137979;AN=5008;NS=2504;DP=15103;EAS_AF=0.1647;AMR_AF=0.0663;AFR_AF=0.2269;EUR_AF=0.0676;SAS_AF=0.1135;AA=T|||;VT=SNP
11	123323426	rs4936807	C	G	100	PASS	AC=1360;AF=0.271565;AN=5008;NS=2504;DP=20256;EAS_AF=0.371;AMR_AF=0.353;AFR_AF=0.2163;EUR_AF=0.2416;SAS_AF=0.2168;AA=C|||;VT=SNP
11	123323564	rs188076670	T	C	100	PASS	AC=24;AF=0.00479233;AN=5008;NS=2504;DP=18142;EAS_AF=0.0228;AMR_AF=0.0014;AFR_AF=0;EUR_AF=0;SAS_AF=0;AA=T|||;VT=SNP
11	123323851	rs55991135	G	A	100	PASS	AC=355;AF=0.0708866;AN=5008;NS=2504;DP=15538;EAS_AF=0.0079;AMR_AF=0.0807;AFR_AF=0.0719;EUR_AF=0.1312;SAS_AF=0.0654;AA=G|||;VT=SNP
11	123324024	rs12222157	G	A	100	PASS	AC=1353;AF=0.270168;AN=5008;NS=2504;DP=14403;EAS_AF=0.3681;AMR_AF=0.3516;AFR_AF=0.2148;EUR_AF=0.2416;SAS_AF=0.2157;AA=G|||;VT=SNP
11	123324221	rs7949223	C	T	100	PASS	AC=1355;AF=0.270567;AN=5008;NS=2504;DP=14142;EAS_AF=0.3681;AMR_AF=0.353;AFR_AF=0.2156;EUR_AF=0.2445;SAS_AF=0.2127;AA=C|||;VT=SNP
11	123324588	rs4936808	T	C	100	PASS	AC=1380;AF=0.275559;AN=5008;NS=2504;DP=18563;EAS_AF=0.369;AMR_AF=0.3545;AFR_AF=0.2179;EUR_AF=0.2416;SAS_AF=0.2362;AA=T|||;VT=SNP
11	123325012	rs77277044	A	C	100	PASS	AC=358;AF=0.0714856;AN=5008;NS=2504;DP=20106;EAS_AF=0.0079;AMR_AF=0.0807;AFR_AF=0.0734;EUR_AF=0.1322;SAS_AF=0.0654;AA=A|||;VT=SNP
11	123325593	rs75510751	G	T	100	PASS	AC=404;AF=0.0806709;AN=5008;NS=2504;DP=20561;EAS_AF=0.1419;AMR_AF=0.0202;AFR_AF=0.149;EUR_AF=0;SAS_AF=0.0511;AA=G|||;VT=SNP
11	123325653	rs11219143	G	A	100	PASS	AC=1355;AF=0.270567;AN=5008;NS=2504;DP=19440;EAS_AF=0.37;AMR_AF=0.353;AFR_AF=0.2148;EUR_AF=0.2416;SAS_AF=0.2147;AA=G|||;VT=SNP
11	123326246	rs12577963	G	A	100	PASS	AC=2163;AF=0.431909;AN=5008;NS=2504;DP=17051;EAS_AF=0.378;AMR_AF=0.5187;AFR_AF=0.4365;EUR_AF=0.497;SAS_AF=0.3528;AA=A|||;VT=SNP
11	123326748	rs11219144	A	G	100	PASS	AC=2574;AF=0.513978;AN=5008;NS=2504;DP=17412;EAS_AF=0.5208;AMR_AF=0.5403;AFR_AF=0.5877;EUR_AF=0.497;SAS_AF=0.4059;AA=A|||;VT=SNP
11	123326820	rs114325309	T	C	100	PASS	AC=407;AF=0.08127;AN=5008;NS=2504;DP=18863;EAS_AF=0.1419;AMR_AF=0.0202;AFR_AF=0.1498;EUR_AF=0;SAS_AF=0.0532;AA=T|||;VT=SNP
11	123326953	rs11219145	T	C	100	PASS	AC=1358;AF=0.271166;AN=5008;NS=2504;DP=20497;EAS_AF=0.37;AMR_AF=0.3545;AFR_AF=0.2148;EUR_AF=0.2416;SAS_AF=0.2168;AA=T|||;VT=SNP
11	123327252	rs146337035	G	A	100	PASS	AC=465;AF=0.0928514;AN=5008;NS=2504;DP=19371;EAS_AF=0.1419;AMR_AF=0.0245;AFR_AF=0.1914;EUR_AF=0;SAS_AF=0.0532;AA=G|||;VT=SNP
11	123327377	rs117582289	C	G	100	PASS	AC=408;AF=0.0814696;AN=5008;NS=2504;DP=19692;EAS_AF=0.1419;AMR_AF=0.0202;AFR_AF=0.1505;EUR_AF=0;SAS_AF=0.0532;AA=C|||;VT=SNP
11	123327589	rs111271941	C	T	100	PASS	AC=465;AF=0.0928514;AN=5008;NS=2504;DP=13555;EAS_AF=0.1419;AMR_AF=0.0245;AFR_AF=0.1914;EUR_AF=0;SAS_AF=0.0532;AA=C|||;VT=SNP
11	123327889	rs147923416	A	G	100	PASS	AC=28;AF=0.00559105;AN=5008;NS=2504;DP=18452;EAS_AF=0.0258;AMR_AF=0;AFR_AF=0;EUR_AF=0;SAS_AF=0.002;AA=A|||;VT=SNP
11	123327891	rs12574068	C	T	100	PASS	AC=2155;AF=0.430312;AN=5008;NS=2504;DP=18436;EAS_AF=0.5109;AMR_AF=0.4308;AFR_AF=0.5772;EUR_AF=0.2992;SAS_AF=0.2832;AA=c|||;VT=SNP
11	123328203	rs11219147	G	A	100	PASS	AC=990;AF=0.197684;AN=5008;NS=2504;DP=21493;EAS_AF=0.3651;AMR_AF=0.2017;AFR_AF=0.0076;EUR_AF=0.1262;SAS_AF=0.3528;AA=G|||;VT=SNP
11	123328463	rs12417308	C	T	100	PASS	AC=1357;AF=0.270966;AN=5008;NS=2504;DP=19763;EAS_AF=0.369;AMR_AF=0.3559;AFR_AF=0.2148;EUR_AF=0.2416;SAS_AF=0.2157;AA=C|||;VT=SNP
11	123329867	rs56383769	T	A	100	PASS	AC=515;AF=0.102835;AN=5008;NS=2504;DP=19195;EAS_AF=0.0079;AMR_AF=0.1153;AFR_AF=0.0817;EUR_AF=0.1978;SAS_AF=0.1227;AA=T|||;VT=SNP
11	123330120	rs7395738	T	C	100	PASS	AC=4107;AF=0.820088;AN=5008;NS=2504;DP=14605;EAS_AF=0.8889;AMR_AF=0.8401;AFR_AF=0.9024;EUR_AF=0.6441;SAS_AF=0.8047;AA=C|||;VT=SNP
11	123330135	rs55848228	C	G	100	PASS	AC=515;AF=0.102835;AN=5008;NS=2504;DP=14675;EAS_AF=0.0079;AMR_AF=0.1153;AFR_AF=0.0817;EUR_AF=0.1978;SAS_AF=0.1227;AA=G|||;VT=SNP
11	123330144	rs55772907	A	G	100	PASS	AC=515;AF=0.102835;AN=5008;NS=2504;DP=14788;EAS_AF=0.0079;AMR_AF=0.1153;AFR_AF=0.0817;EUR_AF=0.1978;SAS_AF=0.1227;AA=G|||;VT=SNP
11	123330152	rs116825223	G	A	100	PASS	AC=407;AF=0.08127;AN=5008;NS=2504;DP=14879;EAS_AF=0.1409;AMR_AF=0.0202;AFR_AF=0.1505;EUR_AF=0;SAS_AF=0.0532;AA=G|||;VT=SNP
11	123330295	rs56355382	G	T	100	PASS	AC=515;AF=0.102835;AN=5008;NS=2504;DP=18971;EAS_AF=0.0079;AMR_AF=0.1153;AFR_AF=0.0817;EUR_AF=0.1978;SAS_AF=0.1227;AA=G|||;VT=SNP
11	123330384	rs10893041	C	G	100	PASS	AC=2153;AF=0.429912;AN=5008;NS=2504;DP=20789;EAS_AF=0.5109;AMR_AF=0.4323;AFR_AF=0.5749;EUR_AF=0.2992;SAS_AF=0.2832;AA=G|||;VT=SNP
11	123330467	rs56404409	G	A	100	PASS	AC=515;AF=0.102835;AN=5008;NS=2504;DP=17509;EAS_AF=0.0079;AMR_AF=0.1153;AFR_AF=0.0817;EUR_AF=0.1978;SAS_AF=0.1227;AA=A|||;VT=SNP
11	123330649	rs55917769	C	A	100	PASS	AC=515;AF=0.102835;AN=5008;NS=2504;DP=21862;EAS_AF=0.0079;AMR_AF=0.1153;AFR_AF=0.0817;EUR_AF=0.1978;SAS_AF=0.1227;AA=A|||;VT=SNP
11	123330732	rs17127387	T	G	100	PASS	AC=515;AF=0.102835;AN=5008;NS=2504;DP=22171;EAS_AF=0.0079;AMR_AF=0.1153;AFR_AF=0.0817;EUR_AF=0.1978;SAS_AF=0.1227;AA=T|||;VT=SNP
11	123330762	rs7104456	G	A	100	PASS	AC=1112;AF=0.222045;AN=5008;NS=2504;DP=21081;EAS_AF=0.3631;AMR_AF=0.2032;AFR_AF=0.0998;EUR_AF=0.1272;SAS_AF=0.3528;AA=G|||;VT=SNP
11	123330774	rs55837399	A	T	100	PASS	AC=515;AF=0.102835;AN=5008;NS=2504;DP=20558;EAS_AF=0.0079;AMR_AF=0.1153;AFR_AF=0.0817;EUR_AF=0.1978;SAS_AF=0.1227;AA=A|||;VT=SNP
11	123330821	rs55779641	G	A	100	PASS	AC=515;AF=0.102835;AN=5008;NS=2504;DP=20131;EAS_AF=0.0079;AMR_AF=0.1153;AFR_AF=0.0817;EUR_AF=0.1978;SAS_AF=0.1227;AA=A|||;VT=SNP
11	123331168	rs74851036	G	A	100	PASS	AC=424;AF=0.0846645;AN=5008;NS=2504;DP=16442;EAS_AF=0.1409;AMR_AF=0.0202;AFR_AF=0.149;EUR_AF=0;SAS_AF=0.0726;AA=G|||;VT=SNP
11	123331172	rs11219148	T	C	100	PASS	AC=1145;AF=0.228634;AN=5008;NS=2504;DP=16248;EAS_AF=0.3929;AMR_AF=0.2075;AFR_AF=0.1127;EUR_AF=0.1272;SAS_AF=0.3354;AA=T|||;VT=SNP
11	123331441	rs11219149	G	T	100	PASS	AC=1011;AF=0.201877;AN=5008;NS=2504;DP=16993;EAS_AF=0.3929;AMR_AF=0.2003;AFR_AF=0.0159;EUR_AF=0.1262;SAS_AF=0.3354;AA=G|||;VT=SNP
11	123331520	rs17127388	C	T	100	PASS	AC=426;AF=0.0850639;AN=5008;NS=2504;DP=17802;EAS_AF=0.1409;AMR_AF=0.0202;AFR_AF=0.1505;EUR_AF=0;SAS_AF=0.0726;AA=C|||;VT=SNP
11	123331577	rs79030460	C	T	100	PASS	AC=200;AF=0.0399361;AN=5008;NS=2504;DP=17068;EAS_AF=0.0575;AMR_AF=0.0173;AFR_AF=0.0658;EUR_AF=0;SAS_AF=0.044;AA=C|||;VT=SNP
11	123332456	rs140242368	G	C	100	PASS	AC=429;AF=0.0856629;AN=5008;NS=2504;DP=15395;EAS_AF=0.1419;AMR_AF=0.0202;AFR_AF=0.1513;EUR_AF=0;SAS_AF=0.0736;AA=G|||;VT=SNP
11	123332621	rs7112745	C	G	100	PASS	AC=2128;AF=0.42492;AN=5008;NS=2504;DP=13980;EAS_AF=0.5079;AMR_AF=0.438;AFR_AF=0.5348;EUR_AF=0.3002;SAS_AF=0.3098;AA=C|||;VT=SNP
11	123332865	rs11219153	T	C	100	PASS	AC=3044;AF=0.607827;AN=5008;NS=2504;DP=15246;EAS_AF=0.9058;AMR_AF=0.6052;AFR_AF=0.5416;EUR_AF=0.3807;SAS_AF=0.6258;AA=C|||;VT=SNP
11	123332970	rs10893042	G	C	100	PASS	AC=4064;AF=0.811502;AN=5008;NS=2504;DP=17287;EAS_AF=0.9702;AMR_AF=0.7867;AFR_AF=0.8449;EUR_AF=0.6282;SAS_AF=0.8088;AA=C|||;VT=SNP
11	123333614	rs201726377	A	T	100	PASS	AC=1075;AF=0.214657;AN=5008;NS=2504;DP=10647;EAS_AF=0.3819;AMR_AF=0.2061;AFR_AF=0.0734;EUR_AF=0.1262;SAS_AF=0.3303;AA=-|||;VT=SNP
11	123334740	rs1892969	G	C	100	PASS	AC=4321;AF=0.862819;AN=5008;NS=2504;DP=16932;EAS_AF=0.9702;AMR_AF=0.8545;AFR_AF=0.9713;EUR_AF=0.6421;SAS_AF=0.8384;AA=C|||;VT=SNP
11	123335531	rs12576499	G	A	100	PASS	AC=957;AF=0.191094;AN=5008;NS=2504;DP=21163;EAS_AF=0.3175;AMR_AF=0.2075;AFR_AF=0.0303;EUR_AF=0.1272;SAS_AF=0.3323;AA=G|||;VT=SNP
11	123335817	rs17127395	C	T	100	PASS	AC=1514;AF=0.302316;AN=5008;NS=2504;DP=20486;EAS_AF=0.3423;AMR_AF=0.3818;AFR_AF=0.2595;EUR_AF=0.2942;SAS_AF=0.271;AA=C|||;VT=SNP
11	123336402	rs12277776	G	A	100	PASS	AC=531;AF=0.10603;AN=5008;NS=2504;DP=18143;EAS_AF=0.1706;AMR_AF=0.0288;AFR_AF=0.202;EUR_AF=0.001;SAS_AF=0.0726;AA=G|||;VT=SNP
11	123336440	rs113288907	G	C	100	PASS	AC=1093;AF=0.218251;AN=5008;NS=2504;DP=15311;EAS_AF=0.3611;AMR_AF=0.2118;AFR_AF=0.0953;EUR_AF=0.1282;SAS_AF=0.3344;AA=G|||;VT=SNP
11	123337219	rs7107803	C	T	100	PASS	AC=1557;AF=0.310903;AN=5008;NS=2504;DP=18162;EAS_AF=0.3482;AMR_AF=0.3847;AFR_AF=0.2867;EUR_AF=0.2942;SAS_AF=0.2699;AA=T|||;VT=SNP
11	123337892	rs4936810	G	T	100	PASS	AC=4328;AF=0.864217;AN=5008;NS=2504;DP=14825;EAS_AF=0.9722;AMR_AF=0.8545;AFR_AF=0.9796;EUR_AF=0.6421;SAS_AF=0.8323;AA=T|||;VT=SNP
11	123338245	rs17127396	A	G	100	PASS	AC=1451;AF=0.289736;AN=5008;NS=2504;DP=13219;EAS_AF=0.4276;AMR_AF=0.3487;AFR_AF=0.1051;EUR_AF=0.2575;SAS_AF=0.3885;AA=A|||;VT=SNP
11	123338855	rs12364650	T	C	100	PASS	AC=392;AF=0.0782748;AN=5008;NS=2504;DP=16784;EAS_AF=0.0069;AMR_AF=0.1023;AFR_AF=0.0946;EUR_AF=0.1412;SAS_AF=0.0481;AA=T|||;VT=SNP
11	123339472	rs3016381	C	A	100	PASS	AC=257;AF=0.0513179;AN=5008;NS=2504;DP=13354;EAS_AF=0.0437;AMR_AF=0.0389;AFR_AF=0.0582;EUR_AF=0.0527;SAS_AF=0.0573;AA=C|||;VT=SNP
11	123339488	rs10893043	A	T	100	PASS	AC=816;AF=0.162939;AN=5008;NS=2504;DP=12635;EAS_AF=0.003;AMR_AF=0.1671;AFR_AF=0.23;EUR_AF=0.2247;SAS_AF=0.1708;AA=A|||;VT=SNP
11	123339563	rs2846322	T	C	100	PASS	AC=3750;AF=0.748802;AN=5008;NS=2504;DP=16733;EAS_AF=0.6141;AMR_AF=0.7608;AFR_AF=0.916;EUR_AF=0.7803;SAS_AF=0.6207;AA=C|||;VT=SNP
11	123339759	rs12787189	C	T	100	PASS	AC=402;AF=0.0802716;AN=5008;NS=2504;DP=18213;EAS_AF=0.0129;AMR_AF=0.1383;AFR_AF=0.0734;EUR_AF=0.0984;SAS_AF=0.0992;AA=C|||;VT=SNP
11	123339958	rs2714039	G	A	100	PASS	AC=218;AF=0.0435304;AN=5008;NS=2504;DP=21658;EAS_AF=0.0536;AMR_AF=0.0375;AFR_AF=0.0363;EUR_AF=0.0666;SAS_AF=0.0235;AA=G|||;VT=SNP
11	123341271	rs11219158	G	A	100	PASS	AC=1143;AF=0.228235;AN=5008;NS=2504;DP=11948;EAS_AF=0.4851;AMR_AF=0.1643;AFR_AF=0.0303;EUR_AF=0.2455;SAS_AF=0.2587;AA=G|||;VT=SNP
11	123341314	rs11219159	C	T	100	PASS	AC=490;AF=0.0978435;AN=5008;NS=2504;DP=15505;EAS_AF=0.0238;AMR_AF=0.0821;AFR_AF=0.0862;EUR_AF=0.1412;SAS_AF=0.1564;AA=C|||;VT=SNP
11	123341589	rs34057425	T	A	100	PASS	AC=877;AF=0.17512;AN=5008;NS=2504;DP=16886;EAS_AF=0.0169;AMR_AF=0.2882;AFR_AF=0.0923;EUR_AF=0.2942;SAS_AF=0.2474;AA=T|||;VT=SNP
11	123341617	rs7128579	C	G	100	PASS	AC=343;AF=0.0684904;AN=5008;NS=2504;DP=15872;EAS_AF=0.0228;AMR_AF=0.0259;AFR_AF=0.2262;EUR_AF=0.001;SAS_AF=0.002;AA=c|||;VT=SNP
11	123342342	rs2714042	G	A	100	PASS	AC=3029;AF=0.604832;AN=5008;NS=2504;DP=18622;EAS_AF=0.1419;AMR_AF=0.5908;AFR_AF=0.9697;EUR_AF=0.6441;SAS_AF=0.5583;AA=A|||;VT=SNP
11	123342395	rs2714043	T	G	100	PASS	AC=3015;AF=0.602037;AN=5008;NS=2504;DP=16688;EAS_AF=0.2054;AMR_AF=0.5865;AFR_AF=0.9085;EUR_AF=0.6461;SAS_AF=0.5624;AA=G|||;VT=SNP
11	123342500	rs11219161	C	A	100	PASS	AC=769;AF=0.153554;AN=5008;NS=2504;DP=17863;EAS_AF=0.3869;AMR_AF=0.1037;AFR_AF=0.0174;EUR_AF=0.1252;SAS_AF=0.1616;AA=C|||;VT=SNP
11	123342750	rs2714044	T	C	100	PASS	AC=3015;AF=0.602037;AN=5008;NS=2504;DP=15694;EAS_AF=0.2083;AMR_AF=0.5865;AFR_AF=0.9047;EUR_AF=0.6471;SAS_AF=0.5634;AA=t|||;VT=SNP
11	123342794	rs2714045	A	G	100	PASS	AC=1424;AF=0.284345;AN=5008;NS=2504;DP=14799;EAS_AF=0.4613;AMR_AF=0.1974;AFR_AF=0.211;EUR_AF=0.2932;SAS_AF=0.2536;AA=A|||;VT=SNP
11	123342953	rs10893044	A	G	100	PASS	AC=1190;AF=0.23762;AN=5008;NS=2504;DP=19224;EAS_AF=0.0645;AMR_AF=0.3184;AFR_AF=0.1891;EUR_AF=0.339;SAS_AF=0.32;AA=A|||;VT=SNP
11	123343049	rs11219162	A	G	100	PASS	AC=333;AF=0.0664936;AN=5008;NS=2504;DP=18989;EAS_AF=0.0238;AMR_AF=0.0274;AFR_AF=0.2171;EUR_AF=0.001;SAS_AF=0.002;AA=A|||;VT=SNP
11	123343203	rs2714046	C	A	100	PASS	AC=2549;AF=0.508986;AN=5008;NS=2504;DP=18866;EAS_AF=0.1181;AMR_AF=0.5086;AFR_AF=0.8979;EUR_AF=0.508;SAS_AF=0.3875;AA=C|||;VT=SNP
11	123343261	rs12790721	T	C	100	PASS	AC=534;AF=0.106629;AN=5008;NS=2504;DP=19524;EAS_AF=0.0119;AMR_AF=0.2277;AFR_AF=0.0219;EUR_AF=0.1849;SAS_AF=0.1524;AA=T|||;VT=SNP
11	123344435	rs36020612	C	T	100	PASS	AC=472;AF=0.0942492;AN=5008;NS=2504;DP=18623;EAS_AF=0.0099;AMR_AF=0.2133;AFR_AF=0.0083;EUR_AF=0.164;SAS_AF=0.1411;AA=C|||;VT=SNP
11	123344959	rs36051450	T	C	100	PASS	AC=476;AF=0.0950479;AN=5008;NS=2504;DP=18629;EAS_AF=0.0099;AMR_AF=0.219;AFR_AF=0.0083;EUR_AF=0.164;SAS_AF=0.1411;AA=T|||;VT=SNP
11	123345060	rs149925698	T	C	100	PASS	AC=24;AF=0.00479233;AN=5008;NS=2504;DP=18735;EAS_AF=0.0218;AMR_AF=0;AFR_AF=0;EUR_AF=0;SAS_AF=0.002;AA=T|||;VT=SNP
11	123345292	rs74746603	A	G	100	PASS	AC=32;AF=0.00638978;AN=5008;NS=2504;DP=18219;EAS_AF=0.0298;AMR_AF=0;AFR_AF=0;EUR_AF=0;SAS_AF=0.002;AA=A|||;VT=SNP
11	123345497	rs2714048	T	C	100	PASS	AC=2945;AF=0.588059;AN=5008;NS=2504;DP=19442;EAS_AF=0.2063;AMR_AF=0.5634;AFR_AF=0.8926;EUR_AF=0.6163;SAS_AF=0.5583;AA=C|||;VT=SNP
11	123345520	rs2714049	G	A	100	PASS	AC=2620;AF=0.523163;AN=5008;NS=2504;DP=19457;EAS_AF=0.1587;AMR_AF=0.5346;AFR_AF=0.6936;EUR_AF=0.6243;SAS_AF=0.5562;AA=A|||;VT=SNP
11	123345707	rs11219164	G	A	100	PASS	AC=212;AF=0.0423323;AN=5008;NS=2504;DP=19287;EAS_AF=0.0238;AMR_AF=0.0159;AFR_AF=0.1316;EUR_AF=0.001;SAS_AF=0.002;AA=G|||;VT=SNP
11	123346238	rs2714050	A	T	100	PASS	AC=3827;AF=0.764177;AN=5008;NS=2504;DP=21307;EAS_AF=0.5714;AMR_AF=0.6772;AFR_AF=0.9871;EUR_AF=0.7584;SAS_AF=0.729;AA=T|||;VT=SNP
11	123347461	rs56042230	G	A	100	PASS	AC=337;AF=0.0672923;AN=5008;NS=2504;DP=21114;EAS_AF=0.0278;AMR_AF=0.0706;AFR_AF=0.0106;EUR_AF=0.1262;SAS_AF=0.1217;AA=G|||;VT=SNP
11	123347863	rs12225257	C	T	100	PASS	AC=802;AF=0.160144;AN=5008;NS=2504;DP=9158;EAS_AF=0.3869;AMR_AF=0.1081;AFR_AF=0.0257;EUR_AF=0.1342;SAS_AF=0.1718;AA=C|||;VT=SNP
11	123348627	rs186378272	C	T	100	PASS	AC=12;AF=0.00239617;AN=5008;NS=2504;DP=14548;EAS_AF=0.005;AMR_AF=0;AFR_AF=0;EUR_AF=0.006;SAS_AF=0.001;AA=C|||;VT=SNP
11	123349468	rs1012849	C	T	100	PASS	AC=3787;AF=0.75619;AN=5008;NS=2504;DP=18673;EAS_AF=0.5704;AMR_AF=0.6758;AFR_AF=0.9592;EUR_AF=0.7575;SAS_AF=0.729;AA=T|||;VT=SNP
11	123349773	rs75047015	G	A	100	PASS	AC=216;AF=0.043131;AN=5008;NS=2504;DP=23250;EAS_AF=0.0238;AMR_AF=0.0159;AFR_AF=0.1346;EUR_AF=0.001;SAS_AF=0.002;AA=G|||;VT=SNP
11	123349837	rs1012850	G	A	100	PASS	AC=3785;AF=0.755791;AN=5008;NS=2504;DP=23371;EAS_AF=0.5694;AMR_AF=0.6758;AFR_AF=0.9584;EUR_AF=0.7575;SAS_AF=0.729;AA=A|||;VT=SNP
11	123350339	rs57734038	G	A	100	PASS	AC=52;AF=0.0103834;AN=5008;NS=2504;DP=18138;EAS_AF=0.0407;AMR_AF=0.0101;AFR_AF=0;EUR_AF=0.003;SAS_AF=0.001;AA=G|||;VT=SNP
11	123350604	rs115988551	A	G	100	PASS	AC=215;AF=0.0429313;AN=5008;NS=2504;DP=16311;EAS_AF=0.0238;AMR_AF=0.0159;AFR_AF=0.1339;EUR_AF=0.001;SAS_AF=0.002;AA=A|||;VT=SNP
11	123350669	rs2714088	G	A	100	PASS	AC=2021;AF=0.403554;AN=5008;NS=2504;DP=16777;EAS_AF=0.5278;AMR_AF=0.2824;AFR_AF=0.5;EUR_AF=0.3221;SAS_AF=0.3149;AA=G|||;VT=SNP
11	123351341	rs2846059	T	C	100	PASS	AC=3762;AF=0.751198;AN=5008;NS=2504;DP=18574;EAS_AF=0.5972;AMR_AF=0.67;AFR_AF=0.9433;EUR_AF=0.7306;SAS_AF=0.729;AA=C|||;VT=SNP
11	123351616	rs75884489	C	T	100	PASS	AC=202;AF=0.0403355;AN=5008;NS=2504;DP=16680;EAS_AF=0.003;AMR_AF=0.0346;AFR_AF=0.0045;EUR_AF=0.0915;SAS_AF=0.0787;AA=C|||;VT=SNP
11	123352084	rs141188603	C	G	100	PASS	AC=276;AF=0.0551118;AN=5008;NS=2504;DP=21906;EAS_AF=0.0456;AMR_AF=0.0576;AFR_AF=0.0991;EUR_AF=0.0179;SAS_AF=0.0419;AA=C|||;VT=SNP
11	123352374	rs11219166	G	A	100	PASS	AC=223;AF=0.0445288;AN=5008;NS=2504;DP=21719;EAS_AF=0.0238;AMR_AF=0.0159;AFR_AF=0.1399;EUR_AF=0.001;SAS_AF=0.002;AA=G|||;VT=SNP
11	123352938	rs112221755	T	C	100	PASS	AC=202;AF=0.0403355;AN=5008;NS=2504;DP=12454;EAS_AF=0.003;AMR_AF=0.0346;AFR_AF=0.0045;EUR_AF=0.0934;SAS_AF=0.0767;AA=T|||;VT=SNP
11	123353013	rs11219167	G	C	100	PASS	AC=390;AF=0.0778754;AN=5008;NS=2504;DP=13877;EAS_AF=0.0268;AMR_AF=0.0706;AFR_AF=0.0113;EUR_AF=0.1262;SAS_AF=0.1759;AA=G|||;VT=SNP
11	123353565	rs144561210	G	A	100	PASS	AC=200;AF=0.0399361;AN=5008;NS=2504;DP=16826;EAS_AF=0.003;AMR_AF=0.0346;AFR_AF=0.0045;EUR_AF=0.0915;SAS_AF=0.0767;AA=G|||;VT=SNP
11	123353624	rs67982647	G	A	100	PASS	AC=799;AF=0.159545;AN=5008;NS=2504;DP=17764;EAS_AF=0.3829;AMR_AF=0.1066;AFR_AF=0.0265;EUR_AF=0.1352;SAS_AF=0.1718;AA=G|||;VT=SNP
11	123353693	rs12798553	G	A	100	PASS	AC=590;AF=0.117812;AN=5008;NS=2504;DP=19836;EAS_AF=0.0139;AMR_AF=0.2305;AFR_AF=0.059;EUR_AF=0.1948;SAS_AF=0.1452;AA=G|||;VT=SNP
11	123354369	rs2846065	A	G	100	PASS	AC=2387;AF=0.476637;AN=5008;NS=2504;DP=18115;EAS_AF=0.5288;AMR_AF=0.3084;AFR_AF=0.7481;EUR_AF=0.338;SAS_AF=0.318;AA=A|||;VT=SNP
11	123354381	rs78399694	C	A	100	PASS	AC=223;AF=0.0445288;AN=5008;NS=2504;DP=17975;EAS_AF=0.0238;AMR_AF=0.0159;AFR_AF=0.1399;EUR_AF=0.001;SAS_AF=0.002;AA=C|||;VT=SNP
11	123354594	rs117195763	A	G	100	PASS	AC=65;AF=0.0129792;AN=5008;NS=2504;DP=20312;EAS_AF=0.0536;AMR_AF=0.0086;AFR_AF=0;EUR_AF=0.003;SAS_AF=0.002;AA=A|||;VT=SNP
11	123356767	rs2953198	C	G	100	PASS	AC=2326;AF=0.464457;AN=5008;NS=2504;DP=20055;EAS_AF=0.5317;AMR_AF=0.3055;AFR_AF=0.6997;EUR_AF=0.34;SAS_AF=0.318;AA=C|||;VT=SNP
11	123357815	rs2714087	C	A	100	PASS	AC=2431;AF=0.485423;AN=5008;NS=2504;DP=19506;EAS_AF=0.5308;AMR_AF=0.3127;AFR_AF=0.7776;EUR_AF=0.338;SAS_AF=0.318;AA=A|||;VT=SNP
11	123358301	rs11219168	C	T	100	PASS	AC=3060;AF=0.611022;AN=5008;NS=2504;DP=20396;EAS_AF=0.5456;AMR_AF=0.5591;AFR_AF=0.8548;EUR_AF=0.5348;SAS_AF=0.4642;AA=T|||;VT=SNP
11	123358347	rs10790578	T	C	100	PASS	AC=3603;AF=0.719449;AN=5008;NS=2504;DP=19535;EAS_AF=0.6052;AMR_AF=0.6585;AFR_AF=0.9433;EUR_AF=0.66;SAS_AF=0.6391;AA=C|||;VT=SNP
11	123358874	rs2846321	A	C	100	PASS	AC=2595;AF=0.518171;AN=5008;NS=2504;DP=18403;EAS_AF=0.5317;AMR_AF=0.4885;AFR_AF=0.7027;EUR_AF=0.4314;SAS_AF=0.365;AA=A|||;VT=SNP
11	123359058	rs2846320	C	T	100	PASS	AC=2377;AF=0.474641;AN=5008;NS=2504;DP=15661;EAS_AF=0.5308;AMR_AF=0.3127;AFR_AF=0.739;EUR_AF=0.336;SAS_AF=0.317;AA=C|||;VT=SNP
11	123359065	rs73025984	G	A	100	PASS	AC=460;AF=0.091853;AN=5008;NS=2504;DP=15826;EAS_AF=0.0506;AMR_AF=0.0764;AFR_AF=0.0741;EUR_AF=0.1262;SAS_AF=0.1339;AA=G|||;VT=SNP
11	123359212	rs2846319	C	T	100	PASS	AC=2032;AF=0.405751;AN=5008;NS=2504;DP=18624;EAS_AF=0.5298;AMR_AF=0.281;AFR_AF=0.503;EUR_AF=0.33;SAS_AF=0.3129;AA=C|||;VT=SNP
11	123359308	rs2846318	G	A	100	PASS	AC=636;AF=0.126997;AN=5008;NS=2504;DP=16528;EAS_AF=0.0367;AMR_AF=0.0965;AFR_AF=0.1967;EUR_AF=0.175;SAS_AF=0.0982;AA=G|||;VT=SNP
11	123359523	rs77951400	G	A	100	PASS	AC=226;AF=0.0451278;AN=5008;NS=2504;DP=18602;EAS_AF=0.0248;AMR_AF=0.0159;AFR_AF=0.1415;EUR_AF=0.001;SAS_AF=0.002;AA=G|||;VT=SNP
11	123359638	rs2846317	A	G	100	PASS	AC=2430;AF=0.485224;AN=5008;NS=2504;DP=15765;EAS_AF=0.5308;AMR_AF=0.3098;AFR_AF=0.7572;EUR_AF=0.3509;SAS_AF=0.3333;AA=a|||;VT=SNP
11	123359705	rs61062195	G	A	100	PASS	AC=280;AF=0.0559105;AN=5008;NS=2504;DP=15959;EAS_AF=0.0446;AMR_AF=0.0562;AFR_AF=0.1036;EUR_AF=0.0179;SAS_AF=0.0419;AA=G|||;VT=SNP
11	123359772	rs2846315	A	C	100	PASS	AC=2323;AF=0.463858;AN=5008;NS=2504;DP=16210;EAS_AF=0.5317;AMR_AF=0.304;AFR_AF=0.7005;EUR_AF=0.336;SAS_AF=0.319;AA=A|||;VT=SNP
11	123360290	rs12293377	C	T	100	PASS	AC=275;AF=0.0549121;AN=5008;NS=2504;DP=19846;EAS_AF=0.0427;AMR_AF=0.0562;AFR_AF=0.1036;EUR_AF=0.0179;SAS_AF=0.0389;AA=C|||;VT=SNP
11	123360520	rs2714086	G	A	100	PASS	AC=2384;AF=0.476038;AN=5008;NS=2504;DP=20019;EAS_AF=0.5327;AMR_AF=0.3069;AFR_AF=0.7443;EUR_AF=0.336;SAS_AF=0.319;AA=A|||;VT=SNP
11	123360581	rs2846314	G	A	100	PASS	AC=2385;AF=0.476238;AN=5008;NS=2504;DP=19615;EAS_AF=0.5337;AMR_AF=0.3069;AFR_AF=0.7443;EUR_AF=0.336;SAS_AF=0.319;AA=A|||;VT=SNP
11	123360623	rs2714085	G	A	100	PASS	AC=2386;AF=0.476438;AN=5008;NS=2504;DP=18974;EAS_AF=0.5327;AMR_AF=0.3098;AFR_AF=0.7443;EUR_AF=0.336;SAS_AF=0.319;AA=g|||;VT=SNP
11	123360706	rs11219169	G	A	100	PASS	AC=225;AF=0.0449281;AN=5008;NS=2504;DP=17405;EAS_AF=0.0248;AMR_AF=0.0159;AFR_AF=0.1407;EUR_AF=0.001;SAS_AF=0.002;AA=G|||;VT=SNP
11	123360929	rs2846313	G	A	100	PASS	AC=310;AF=0.061901;AN=5008;NS=2504;DP=19231;EAS_AF=0.0337;AMR_AF=0.049;AFR_AF=0.1029;EUR_AF=0.0845;SAS_AF=0.0215;AA=G|||;VT=SNP
11	123361020	rs2714084	A	G	100	PASS	AC=2384;AF=0.476038;AN=5008;NS=2504;DP=19296;EAS_AF=0.5327;AMR_AF=0.3069;AFR_AF=0.7443;EUR_AF=0.336;SAS_AF=0.319;AA=G|||;VT=SNP
11	123362590	rs2846291	T	A	100	PASS	AC=2432;AF=0.485623;AN=5008;NS=2504;DP=20247;EAS_AF=0.5327;AMR_AF=0.3127;AFR_AF=0.7784;EUR_AF=0.335;SAS_AF=0.319;AA=A|||;VT=SNP
11	123362758	rs2714083	C	G	100	PASS	AC=2346;AF=0.46845;AN=5008;NS=2504;DP=19809;EAS_AF=0.5327;AMR_AF=0.3069;AFR_AF=0.7156;EUR_AF=0.336;SAS_AF=0.319;AA=G|||;VT=SNP
11	123362760	rs2714082	C	G	100	PASS	AC=2277;AF=0.454673;AN=5008;NS=2504;DP=19776;EAS_AF=0.5327;AMR_AF=0.304;AFR_AF=0.6649;EUR_AF=0.336;SAS_AF=0.319;AA=C|||;VT=SNP
11	123363067	rs2846292	A	G	100	PASS	AC=2346;AF=0.46845;AN=5008;NS=2504;DP=19770;EAS_AF=0.5337;AMR_AF=0.3069;AFR_AF=0.7156;EUR_AF=0.335;SAS_AF=0.319;AA=G|||;VT=SNP
11	123364917	rs3016471	T	C	100	PASS	AC=3886;AF=0.775958;AN=5008;NS=2504;DP=22571;EAS_AF=0.627;AMR_AF=0.7147;AFR_AF=0.9871;EUR_AF=0.7674;SAS_AF=0.6963;AA=C|||;VT=SNP
11	123365440	rs58642401	A	G	100	PASS	AC=379;AF=0.0756789;AN=5008;NS=2504;DP=19225;EAS_AF=0.0427;AMR_AF=0.0692;AFR_AF=0.1543;EUR_AF=0.0388;SAS_AF=0.046;AA=A|||;VT=SNP
11	123365539	rs10893046	G	A	100	PASS	AC=786;AF=0.156949;AN=5008;NS=2504;DP=17814;EAS_AF=0.0724;AMR_AF=0.1455;AFR_AF=0.1301;EUR_AF=0.2276;SAS_AF=0.2157;AA=A|||;VT=SNP
11	123367686	rs2714081	G	A	100	PASS	AC=699;AF=0.139577;AN=5008;NS=2504;DP=20704;EAS_AF=0.0367;AMR_AF=0.1081;AFR_AF=0.2428;EUR_AF=0.168;SAS_AF=0.0992;AA=G|||;VT=SNP
11	123367809	rs10893047	T	G	100	PASS	AC=898;AF=0.179313;AN=5008;NS=2504;DP=19513;EAS_AF=0.0635;AMR_AF=0.1354;AFR_AF=0.1974;EUR_AF=0.2545;SAS_AF=0.228;AA=-|||;VT=SNP
11	123368333	rs2953196	A	G	100	PASS	AC=3861;AF=0.770966;AN=5008;NS=2504;DP=17603;EAS_AF=0.6141;AMR_AF=0.6945;AFR_AF=0.9871;EUR_AF=0.7704;SAS_AF=0.6953;AA=-|||;VT=SNP
11	123368588	rs3016472	G	A	100	PASS	AC=577;AF=0.115216;AN=5008;NS=2504;DP=11934;EAS_AF=0.0367;AMR_AF=0.0994;AFR_AF=0.1551;EUR_AF=0.168;SAS_AF=0.0992;AA=-|||;VT=SNP
11	123368695	rs116992057	G	A	100	PASS	AC=95;AF=0.0189696;AN=5008;NS=2504;DP=16006;EAS_AF=0.0407;AMR_AF=0.0418;AFR_AF=0;EUR_AF=0.005;SAS_AF=0.0204;AA=-|||;VT=SNP
11	123368807	rs2714080	T	C	100	PASS	AC=591;AF=0.118011;AN=5008;NS=2504;DP=16356;EAS_AF=0.0377;AMR_AF=0.1095;AFR_AF=0.1551;EUR_AF=0.171;SAS_AF=0.1022;AA=-|||;VT=SNP
11	123368933	rs2714079	C	T	100	PASS	AC=588;AF=0.117412;AN=5008;NS=2504;DP=17231;EAS_AF=0.0367;AMR_AF=0.1081;AFR_AF=0.1536;EUR_AF=0.171;SAS_AF=0.1033;AA=-|||;VT=SNP
11	123369221	rs7125665	C	G	100	PASS	AC=943;AF=0.188299;AN=5008;NS=2504;DP=21092;EAS_AF=0.0754;AMR_AF=0.134;AFR_AF=0.2443;EUR_AF=0.2306;SAS_AF=0.2239;AA=C|||;VT=SNP
11	123369222	rs11219171	T	A	100	PASS	AC=940;AF=0.1877;AN=5008;NS=2504;DP=21119;EAS_AF=0.4306;AMR_AF=0.0951;AFR_AF=0.1165;EUR_AF=0.1352;SAS_AF=0.1534;AA=T|||;VT=SNP
11	123369490	rs76821967	C	T	100	PASS	AC=31;AF=0.0061901;AN=5008;NS=2504;DP=18935;EAS_AF=0.0298;AMR_AF=0;AFR_AF=0;EUR_AF=0.001;SAS_AF=0;AA=C|||;VT=SNP
11	123369886	rs7129308	A	G	100	PASS	AC=186;AF=0.0371406;AN=5008;NS=2504;DP=18173;EAS_AF=0.121;AMR_AF=0.0821;AFR_AF=0.0015;EUR_AF=0;SAS_AF=0.0051;AA=A|||;VT=SNP
11	123370239	rs2714078	T	C	100	PASS	AC=3175;AF=0.633986;AN=5008;NS=2504;DP=18455;EAS_AF=0.5883;AMR_AF=0.611;AFR_AF=0.6778;EUR_AF=0.6988;SAS_AF=0.5716;AA=C|||;VT=SNP
11	123370448	rs2714077	A	G	100	PASS	AC=3226;AF=0.644169;AN=5008;NS=2504;DP=17656;EAS_AF=0.5883;AMR_AF=0.6297;AFR_AF=0.7005;EUR_AF=0.7038;SAS_AF=0.5746;AA=G|||;VT=SNP
11	123370460	rs11219172	C	A	100	PASS	AC=501;AF=0.10004;AN=5008;NS=2504;DP=17493;EAS_AF=0.0337;AMR_AF=0.0793;AFR_AF=0.2254;EUR_AF=0.0606;SAS_AF=0.0542;AA=C|||;VT=SNP
11	123370595	rs3016473	G	A	100	PASS	AC=384;AF=0.0766773;AN=5008;NS=2504;DP=18563;EAS_AF=0.0337;AMR_AF=0.0965;AFR_AF=0.0227;EUR_AF=0.165;SAS_AF=0.089;AA=G|||;VT=SNP
11	123370668	rs67351341	A	G	100	PASS	AC=881;AF=0.175919;AN=5008;NS=2504;DP=19561;EAS_AF=0.4524;AMR_AF=0.1124;AFR_AF=0.031;EUR_AF=0.159;SAS_AF=0.1493;AA=A|||;VT=SNP
11	123371318	rs2714076	G	A	100	PASS	AC=2894;AF=0.577875;AN=5008;NS=2504;DP=16643;EAS_AF=0.5784;AMR_AF=0.5706;AFR_AF=0.4992;EUR_AF=0.6948;SAS_AF=0.5685;AA=G|||;VT=SNP
11	123371708	rs12362253	C	T	100	PASS	AC=536;AF=0.107029;AN=5008;NS=2504;DP=16763;EAS_AF=0.0546;AMR_AF=0.1009;AFR_AF=0.0469;EUR_AF=0.1948;SAS_AF=0.1564;AA=C|||;VT=SNP
11	123371916	rs12285068	T	A	100	PASS	AC=499;AF=0.0996406;AN=5008;NS=2504;DP=16627;EAS_AF=0.0337;AMR_AF=0.0778;AFR_AF=0.2247;EUR_AF=0.0606;SAS_AF=0.0542;AA=T|||;VT=SNP
11	123372958	rs17127419	C	T	100	PASS	AC=807;AF=0.161142;AN=5008;NS=2504;DP=21105;EAS_AF=0.4167;AMR_AF=0.0965;AFR_AF=0.0295;EUR_AF=0.1372;SAS_AF=0.1462;AA=C|||;VT=SNP
11	123373171	rs10893048	A	G	100	PASS	AC=2896;AF=0.578275;AN=5008;NS=2504;DP=19598;EAS_AF=0.5774;AMR_AF=0.572;AFR_AF=0.4985;EUR_AF=0.6968;SAS_AF=0.5695;AA=G|||;VT=SNP
11	123373342	rs9737362	A	G	100	PASS	AC=2897;AF=0.578474;AN=5008;NS=2504;DP=17081;EAS_AF=0.5774;AMR_AF=0.572;AFR_AF=0.4992;EUR_AF=0.6968;SAS_AF=0.5695;AA=G|||;VT=SNP
11	123373354	rs59536683	G	A	100	PASS	AC=627;AF=0.1252;AN=5008;NS=2504;DP=16622;EAS_AF=0.0694;AMR_AF=0.1225;AFR_AF=0.146;EUR_AF=0.1879;SAS_AF=0.092;AA=g|||;VT=SNP
11	123373702	rs34477248	C	A	100	PASS	AC=691;AF=0.137979;AN=5008;NS=2504;DP=19009;EAS_AF=0.0159;AMR_AF=0.2334;AFR_AF=0.1324;EUR_AF=0.1769;SAS_AF=0.1636;AA=C|||;VT=SNP
11	123374276	rs2846296	A	G	100	PASS	AC=2071;AF=0.413538;AN=5008;NS=2504;DP=15481;EAS_AF=0.1607;AMR_AF=0.4726;AFR_AF=0.4493;EUR_AF=0.5646;SAS_AF=0.4284;AA=A|||;VT=SNP
11	123374466	rs2714074	A	G	100	PASS	AC=3766;AF=0.751997;AN=5008;NS=2504;DP=16478;EAS_AF=0.6111;AMR_AF=0.6859;AFR_AF=0.9781;EUR_AF=0.7644;SAS_AF=0.6258;AA=G|||;VT=SNP
11	123374537	rs2846298	T	G	100	PASS	AC=3683;AF=0.735423;AN=5008;NS=2504;DP=17362;EAS_AF=0.6111;AMR_AF=0.6801;AFR_AF=0.9183;EUR_AF=0.7634;SAS_AF=0.6268;AA=G|||;VT=SNP
11	123374630	rs77682135	C	T	100	PASS	AC=171;AF=0.0341454;AN=5008;NS=2504;DP=20892;EAS_AF=0.0208;AMR_AF=0.013;AFR_AF=0.1059;EUR_AF=0;SAS_AF=0.001;AA=C|||;VT=SNP
11	123375056	rs2846299	A	G	100	PASS	AC=3186;AF=0.636182;AN=5008;NS=2504;DP=20457;EAS_AF=0.5873;AMR_AF=0.6138;AFR_AF=0.6778;EUR_AF=0.7028;SAS_AF=0.5777;AA=G|||;VT=SNP
11	123375355	rs11219173	C	T	100	PASS	AC=821;AF=0.163938;AN=5008;NS=2504;DP=19887;EAS_AF=0.4167;AMR_AF=0.1023;AFR_AF=0.0325;EUR_AF=0.1441;SAS_AF=0.1452;AA=C|||;VT=SNP
11	123375359	rs11219174	T	C	100	PASS	AC=821;AF=0.163938;AN=5008;NS=2504;DP=20021;EAS_AF=0.4167;AMR_AF=0.1023;AFR_AF=0.0325;EUR_AF=0.1441;SAS_AF=0.1452;AA=T|||;VT=SNP
11	123375492	rs11219175	C	G	100	PASS	AC=823;AF=0.164337;AN=5008;NS=2504;DP=19769;EAS_AF=0.4167;AMR_AF=0.1037;AFR_AF=0.0318;EUR_AF=0.1451;SAS_AF=0.1462;AA=C|||;VT=SNP
11	123375792	rs2846300	G	A	100	PASS	AC=2078;AF=0.414936;AN=5008;NS=2504;DP=17735;EAS_AF=0.1607;AMR_AF=0.4697;AFR_AF=0.4667;EUR_AF=0.5537;SAS_AF=0.4254;AA=g|||;VT=SNP
11	123375949	rs2714073	G	A	100	PASS	AC=2069;AF=0.413139;AN=5008;NS=2504;DP=15105;EAS_AF=0.1607;AMR_AF=0.4683;AFR_AF=0.4652;EUR_AF=0.5517;SAS_AF=0.4213;AA=g|||;VT=SNP
11	123376290	rs11822401	G	A	100	PASS	AC=171;AF=0.0341454;AN=5008;NS=2504;DP=21761;EAS_AF=0.0218;AMR_AF=0.013;AFR_AF=0.1051;EUR_AF=0;SAS_AF=0.001;AA=G|||;VT=SNP
11	123377135	rs11219176	G	A	100	PASS	AC=823;AF=0.164337;AN=5008;NS=2504;DP=17097;EAS_AF=0.4177;AMR_AF=0.1037;AFR_AF=0.0325;EUR_AF=0.1431;SAS_AF=0.1462;AA=G|||;VT=SNP
11	123377313	rs2714072	T	C	100	PASS	AC=694;AF=0.138578;AN=5008;NS=2504;DP=17082;EAS_AF=0.0685;AMR_AF=0.1239;AFR_AF=0.1974;EUR_AF=0.1849;SAS_AF=0.0941;AA=T|||;VT=SNP
11	123377315	rs4936811	G	A	100	PASS	AC=401;AF=0.0800719;AN=5008;NS=2504;DP=16986;EAS_AF=0.0337;AMR_AF=0.0706;AFR_AF=0.1626;EUR_AF=0.0547;SAS_AF=0.0491;AA=G|||;VT=SNP
11	123378325	rs11219177	A	C	100	PASS	AC=912;AF=0.182109;AN=5008;NS=2504;DP=17800;EAS_AF=0.4187;AMR_AF=0.1095;AFR_AF=0.0938;EUR_AF=0.1431;SAS_AF=0.1493;AA=A|||;VT=SNP
11	123378327	rs2714071	T	C	100	PASS	AC=2096;AF=0.41853;AN=5008;NS=2504;DP=17838;EAS_AF=0.1667;AMR_AF=0.4942;AFR_AF=0.4629;EUR_AF=0.5557;SAS_AF=0.4233;AA=T|||;VT=SNP
11	123378721	rs11219179	T	C	100	PASS	AC=948;AF=0.189297;AN=5008;NS=2504;DP=17928;EAS_AF=0.4544;AMR_AF=0.1081;AFR_AF=0.0938;EUR_AF=0.1431;SAS_AF=0.1503;AA=T|||;VT=SNP
11	123379387	rs2714070	A	G	100	PASS	AC=3761;AF=0.750998;AN=5008;NS=2504;DP=20294;EAS_AF=0.6101;AMR_AF=0.6873;AFR_AF=0.9788;EUR_AF=0.7614;SAS_AF=0.6227;AA=A|||;VT=SNP
11	123379683	rs76649507	G	A	100	PASS	AC=176;AF=0.0351438;AN=5008;NS=2504;DP=19408;EAS_AF=0.0208;AMR_AF=0.013;AFR_AF=0.1074;EUR_AF=0;SAS_AF=0.0041;AA=G|||;VT=SNP
11	123380175	rs4936812	A	C	100	PASS	AC=930;AF=0.185703;AN=5008;NS=2504;DP=20510;EAS_AF=0.4544;AMR_AF=0.1081;AFR_AF=0.0802;EUR_AF=0.1431;SAS_AF=0.1503;AA=A|||;VT=SNP
11	123380212	rs2846302	C	A	100	PASS	AC=3285;AF=0.65595;AN=5008;NS=2504;DP=20732;EAS_AF=0.5853;AMR_AF=0.6383;AFR_AF=0.7511;EUR_AF=0.7008;SAS_AF=0.5665;AA=A|||;VT=SNP
11	123380938	rs7945117	C	T	100	PASS	AC=146;AF=0.0291534;AN=5008;NS=2504;DP=16378;EAS_AF=0.002;AMR_AF=0.0648;AFR_AF=0.0023;EUR_AF=0.0586;SAS_AF=0.0378;AA=C|||;VT=SNP
11	123381605	rs11219180	T	C	100	PASS	AC=389;AF=0.0776757;AN=5008;NS=2504;DP=16733;EAS_AF=0.0645;AMR_AF=0.0951;AFR_AF=0.0091;EUR_AF=0.1173;SAS_AF=0.1309;AA=T|||;VT=SNP
11	123382247	rs4936813	C	A	100	PASS	AC=455;AF=0.0908546;AN=5008;NS=2504;DP=20190;EAS_AF=0.0337;AMR_AF=0.0735;AFR_AF=0.2012;EUR_AF=0.0557;SAS_AF=0.0491;AA=C|||;VT=SNP
11	123382773	rs11219181	G	C	100	PASS	AC=1215;AF=0.242612;AN=5008;NS=2504;DP=20939;EAS_AF=0.4544;AMR_AF=0.1354;AFR_AF=0.2716;EUR_AF=0.1531;SAS_AF=0.1534;AA=C|||;VT=SNP
11	123382791	rs151110152	T	G	100	PASS	AC=28;AF=0.00559105;AN=5008;NS=2504;DP=20964;EAS_AF=0.0278;AMR_AF=0;AFR_AF=0;EUR_AF=0;SAS_AF=0;AA=T|||;VT=SNP
11	123383072	rs12574747	A	G	100	PASS	AC=1213;AF=0.242212;AN=5008;NS=2504;DP=19985;EAS_AF=0.4544;AMR_AF=0.1354;AFR_AF=0.2708;EUR_AF=0.1521;SAS_AF=0.1534;AA=G|||;VT=SNP
11	123383169	rs75323411	T	C	100	PASS	AC=23;AF=0.00459265;AN=5008;NS=2504;DP=19545;EAS_AF=0.0218;AMR_AF=0;AFR_AF=0;EUR_AF=0.001;SAS_AF=0;AA=T|||;VT=SNP
11	123383522	rs12577152	C	T	100	PASS	AC=1212;AF=0.242013;AN=5008;NS=2504;DP=15839;EAS_AF=0.4524;AMR_AF=0.1354;AFR_AF=0.2716;EUR_AF=0.1521;SAS_AF=0.1534;AA=T|||;VT=SNP
11	123384410	rs2953194	A	G	100	PASS	AC=3791;AF=0.756989;AN=5008;NS=2504;DP=17880;EAS_AF=0.62;AMR_AF=0.7133;AFR_AF=0.9773;EUR_AF=0.7614;SAS_AF=0.6268;AA=G|||;VT=SNP
11	123386390	rs7947491	G	A	100	PASS	AC=1207;AF=0.241014;AN=5008;NS=2504;DP=17475;EAS_AF=0.4524;AMR_AF=0.1354;AFR_AF=0.2693;EUR_AF=0.1521;SAS_AF=0.1513;AA=A|||;VT=SNP
11	123386476	rs117659998	C	G	100	PASS	AC=40;AF=0.00798722;AN=5008;NS=2504;DP=17124;EAS_AF=0.0397;AMR_AF=0;AFR_AF=0;EUR_AF=0;SAS_AF=0;AA=C|||;VT=SNP
11	123386636	rs4936815	G	C	100	PASS	AC=1208;AF=0.241214;AN=5008;NS=2504;DP=14332;EAS_AF=0.4524;AMR_AF=0.1354;AFR_AF=0.2708;EUR_AF=0.1531;SAS_AF=0.1493;AA=C|||;VT=SNP
11	123386864	rs4936816	C	T	100	PASS	AC=872;AF=0.174121;AN=5008;NS=2504;DP=22966;EAS_AF=0.4167;AMR_AF=0.1009;AFR_AF=0.0673;EUR_AF=0.1471;SAS_AF=0.1483;AA=C|||;VT=SNP
11	123387626	rs17127433	A	G	100	PASS	AC=111;AF=0.0221645;AN=5008;NS=2504;DP=20027;EAS_AF=0.0357;AMR_AF=0.0447;AFR_AF=0.0015;EUR_AF=0.0209;SAS_AF=0.0215;AA=A|||;VT=SNP
11	123387733	rs4936817	T	G	100	PASS	AC=834;AF=0.166534;AN=5008;NS=2504;DP=18762;EAS_AF=0.4534;AMR_AF=0.0965;AFR_AF=0.0136;EUR_AF=0.1451;SAS_AF=0.1493;AA=T|||;VT=SNP
11	123387775	rs4935839	A	C	100	PASS	AC=1208;AF=0.241214;AN=5008;NS=2504;DP=18578;EAS_AF=0.4534;AMR_AF=0.1354;AFR_AF=0.2685;EUR_AF=0.1521;SAS_AF=0.1524;AA=C|||;VT=SNP
11	123389210	rs66737129	A	G	100	PASS	AC=804;AF=0.160543;AN=5008;NS=2504;DP=21622;EAS_AF=0.4206;AMR_AF=0.1066;AFR_AF=0.0136;EUR_AF=0.1431;SAS_AF=0.1472;AA=A|||;VT=SNP
11	123389483	rs11219182	G	A	100	PASS	AC=2039;AF=0.407149;AN=5008;NS=2504;DP=19034;EAS_AF=0.7917;AMR_AF=0.3718;AFR_AF=0.0832;EUR_AF=0.3598;SAS_AF=0.5225;AA=G|||;VT=SNP
11	123390273	rs4258388	A	G	100	PASS	AC=2129;AF=0.42512;AN=5008;NS=2504;DP=19672;EAS_AF=0.8026;AMR_AF=0.4179;AFR_AF=0.1112;EUR_AF=0.3688;SAS_AF=0.5235;AA=G|||;VT=SNP
11	123390969	rs2846304	A	G	100	PASS	AC=499;AF=0.0996406;AN=5008;NS=2504;DP=16884;EAS_AF=0.0645;AMR_AF=0.1052;AFR_AF=0.062;EUR_AF=0.1809;SAS_AF=0.0992;AA=A|||;VT=SNP
11	123391051	rs4936819	C	A	100	PASS	AC=581;AF=0.116014;AN=5008;NS=2504;DP=15699;EAS_AF=0.0625;AMR_AF=0.0965;AFR_AF=0.2564;EUR_AF=0.0626;SAS_AF=0.0501;AA=A|||;VT=SNP
11	123391232	rs7935823	A	G	100	PASS	AC=1996;AF=0.398562;AN=5008;NS=2504;DP=12591;EAS_AF=0.8026;AMR_AF=0.3934;AFR_AF=0.0295;EUR_AF=0.3628;SAS_AF=0.5215;AA=A|||;VT=SNP
11	123391333	rs11219183	A	G	100	PASS	AC=783;AF=0.15635;AN=5008;NS=2504;DP=10363;EAS_AF=0.3929;AMR_AF=0.1095;AFR_AF=0.0076;EUR_AF=0.1501;SAS_AF=0.1534;AA=A|||;VT=SNP
11	123391370	rs11219184	C	G	100	PASS	AC=419;AF=0.0836661;AN=5008;NS=2504;DP=9745;EAS_AF=0.0694;AMR_AF=0.1009;AFR_AF=0.0113;EUR_AF=0.1302;SAS_AF=0.136;AA=C|||;VT=SNP
11	123392846	rs61123830	G	A	100	PASS	AC=1876;AF=0.374601;AN=5008;NS=2504;DP=18296;EAS_AF=0.4306;AMR_AF=0.3934;AFR_AF=0.3896;EUR_AF=0.337;SAS_AF=0.3221;AA=A|||;VT=SNP
11	123393511	rs7125805	C	G	100	PASS	AC=1691;AF=0.33766;AN=5008;NS=2504;DP=17975;EAS_AF=0.1151;AMR_AF=0.353;AFR_AF=0.6528;EUR_AF=0.2525;SAS_AF=0.2178;AA=C|||;VT=SNP
11	123394265	rs4936820	C	T	100	PASS	AC=1050;AF=0.209665;AN=5008;NS=2504;DP=17472;EAS_AF=0.4167;AMR_AF=0.1297;AFR_AF=0.1785;EUR_AF=0.1551;SAS_AF=0.1513;AA=C|||;VT=SNP
11	123394459	rs76924654	T	A	100	PASS	AC=24;AF=0.00479233;AN=5008;NS=2504;DP=17813;EAS_AF=0.0218;AMR_AF=0;AFR_AF=0;EUR_AF=0;SAS_AF=0.002;AA=T|||;VT=SNP
11	123394636	rs77502336	G	C	100	PASS	AC=1590;AF=0.317492;AN=5008;NS=2504;DP=19402;EAS_AF=0.4365;AMR_AF=0.3329;AFR_AF=0.1316;EUR_AF=0.3002;SAS_AF=0.453;AA=G|||;VT=SNP
11	123395246	rs4525246	G	C	100	PASS	AC=1032;AF=0.20607;AN=5008;NS=2504;DP=13912;EAS_AF=0.0258;AMR_AF=0.2666;AFR_AF=0.2965;EUR_AF=0.2306;SAS_AF=0.2014;AA=G|||;VT=SNP
11	123395348	rs17127435	A	G	100	PASS	AC=921;AF=0.183906;AN=5008;NS=2504;DP=15984;EAS_AF=0.4187;AMR_AF=0.1225;AFR_AF=0.0938;EUR_AF=0.1491;SAS_AF=0.1431;AA=A|||;VT=SNP
11	123395456	rs4936821	G	C	100	PASS	AC=1624;AF=0.324281;AN=5008;NS=2504;DP=20892;EAS_AF=0.121;AMR_AF=0.3487;AFR_AF=0.5756;EUR_AF=0.2654;SAS_AF=0.2372;AA=G|||;VT=SNP
11	123395470	rs4936822	A	G	100	PASS	AC=4232;AF=0.845048;AN=5008;NS=2504;DP=20921;EAS_AF=0.9435;AMR_AF=0.8112;AFR_AF=0.8933;EUR_AF=0.7187;SAS_AF=0.8323;AA=G|||;VT=SNP
11	123395713	rs4936823	T	G	100	PASS	AC=1532;AF=0.305911;AN=5008;NS=2504;DP=18913;EAS_AF=0.0595;AMR_AF=0.3473;AFR_AF=0.5658;EUR_AF=0.2624;SAS_AF=0.2239;AA=G|||;VT=SNP
11	123395864	rs7927176	A	G	100	PASS	AC=1562;AF=0.311901;AN=5008;NS=2504;DP=19925;EAS_AF=0.4087;AMR_AF=0.3329;AFR_AF=0.1248;EUR_AF=0.3052;SAS_AF=0.4571;AA=A|||;VT=SNP
11	123395987	rs7927437	C	T	100	PASS	AC=1550;AF=0.309505;AN=5008;NS=2504;DP=19098;EAS_AF=0.4038;AMR_AF=0.3314;AFR_AF=0.1233;EUR_AF=0.3042;SAS_AF=0.454;AA=C|||;VT=SNP
11	123396674	rs35709687	G	C	100	PASS	AC=1029;AF=0.205471;AN=5008;NS=2504;DP=19029;EAS_AF=0.0258;AMR_AF=0.2666;AFR_AF=0.3003;EUR_AF=0.2286;SAS_AF=0.1953;AA=G|||;VT=SNP
11	123396844	rs17740690	C	T	100	PASS	AC=165;AF=0.0329473;AN=5008;NS=2504;DP=19271;EAS_AF=0.003;AMR_AF=0.062;AFR_AF=0.0023;EUR_AF=0.0567;SAS_AF=0.0603;AA=C|||;VT=SNP;EX_TARGET
11	123397308	rs4258391	T	G	100	PASS	AC=747;AF=0.149161;AN=5008;NS=2504;DP=15445;EAS_AF=0.0417;AMR_AF=0.1859;AFR_AF=0.205;EUR_AF=0.173;SAS_AF=0.1339;AA=G|||;VT=SNP
11	123397869	rs2846310	G	A	100	PASS	AC=2356;AF=0.470447;AN=5008;NS=2504;DP=17722;EAS_AF=0.4643;AMR_AF=0.6427;AFR_AF=0.1679;EUR_AF=0.6252;SAS_AF=0.6043;AA=G|||;VT=SNP
11	123397958	rs73027922	G	A	100	PASS	AC=184;AF=0.0367412;AN=5008;NS=2504;DP=18343;EAS_AF=0.0357;AMR_AF=0.0245;AFR_AF=0;EUR_AF=0.0457;SAS_AF=0.0869;AA=G|||;VT=SNP
11	123398825	rs2846309	A	G	100	PASS	AC=2549;AF=0.508986;AN=5008;NS=2504;DP=17958;EAS_AF=0.4931;AMR_AF=0.5418;AFR_AF=0.3601;EUR_AF=0.5746;SAS_AF=0.636;AA=A|||;VT=SNP
11	123398941	rs7110875	T	G	100	PASS	AC=983;AF=0.196286;AN=5008;NS=2504;DP=19701;EAS_AF=0.2887;AMR_AF=0.2781;AFR_AF=0.0522;EUR_AF=0.2773;SAS_AF=0.1544;AA=T|||;VT=SNP
11	123399369	rs11601260	G	A	100	PASS	AC=1044;AF=0.208466;AN=5008;NS=2504;DP=18575;EAS_AF=0.2887;AMR_AF=0.2853;AFR_AF=0.0953;EUR_AF=0.2763;SAS_AF=0.1544;AA=G|||;VT=SNP
11	123399395	rs17672997	C	T	100	PASS	AC=968;AF=0.193291;AN=5008;NS=2504;DP=19855;EAS_AF=0.2887;AMR_AF=0.2781;AFR_AF=0.0446;EUR_AF=0.2763;SAS_AF=0.1503;AA=C|||;VT=SNP
11	123399541	rs2714068	A	G	100	PASS	AC=2791;AF=0.557308;AN=5008;NS=2504;DP=20727;EAS_AF=0.4901;AMR_AF=0.5605;AFR_AF=0.5408;EUR_AF=0.5726;SAS_AF=0.6309;AA=A|||;VT=SNP
11	123399886	rs11219187	T	C	100	PASS	AC=3011;AF=0.601238;AN=5008;NS=2504;DP=20873;EAS_AF=0.6389;AMR_AF=0.5937;AFR_AF=0.5227;EUR_AF=0.6412;SAS_AF=0.6329;AA=T|||;VT=SNP
11	123400286	rs2714067	A	G	100	PASS	AC=2753;AF=0.54972;AN=5008;NS=2504;DP=18930;EAS_AF=0.4573;AMR_AF=0.5605;AFR_AF=0.5378;EUR_AF=0.5716;SAS_AF=0.6309;AA=A|||;VT=SNP
11	123400893	rs144840566	A	G	100	PASS	AC=19;AF=0.00379393;AN=5008;NS=2504;DP=15889;EAS_AF=0.0129;AMR_AF=0;AFR_AF=0;EUR_AF=0.006;SAS_AF=0;AA=A|||;VT=SNP
11	123402071	rs12223064	G	A	100	PASS	AC=272;AF=0.0543131;AN=5008;NS=2504;DP=21355;EAS_AF=0.0764;AMR_AF=0.1369;AFR_AF=0.0015;EUR_AF=0.0338;SAS_AF=0.0654;AA=G|||;VT=SNP
11	123403104	rs2846297	C	A	100	PASS	AC=1855;AF=0.370407;AN=5008;NS=2504;DP=22713;EAS_AF=0.5079;AMR_AF=0.3991;AFR_AF=0.3079;EUR_AF=0.3549;SAS_AF=0.3088;AA=C|||;VT=SNP
11	123403234	rs2714064	G	C	100	PASS	AC=1858;AF=0.371006;AN=5008;NS=2504;DP=23116;EAS_AF=0.5079;AMR_AF=0.4006;AFR_AF=0.3079;EUR_AF=0.3549;SAS_AF=0.3108;AA=C|||;VT=SNP
11	123403522	rs2714063	A	G	100	PASS	AC=1389;AF=0.277356;AN=5008;NS=2504;DP=20473;EAS_AF=0.4365;AMR_AF=0.3617;AFR_AF=0.0552;EUR_AF=0.328;SAS_AF=0.3016;AA=A|||;VT=SNP
11	123403572	rs3016475	A	G	100	PASS	AC=4736;AF=0.945687;AN=5008;NS=2504;DP=19752;EAS_AF=0.9861;AMR_AF=0.9611;AFR_AF=0.9092;EUR_AF=0.9284;SAS_AF=0.9601;AA=G|||;VT=SNP
11	123404382	rs7119938	G	A	100	PASS	AC=245;AF=0.0489217;AN=5008;NS=2504;DP=13922;EAS_AF=0.0714;AMR_AF=0.0231;AFR_AF=0.1082;EUR_AF=0.005;SAS_AF=0.0092;AA=G|||;VT=SNP
11	123404420	rs111454416	C	T	100	PASS	AC=144;AF=0.028754;AN=5008;NS=2504;DP=14885;EAS_AF=0.0347;AMR_AF=0.0461;AFR_AF=0.003;EUR_AF=0.004;SAS_AF=0.0706;AA=C|||;VT=SNP
11	123404933	rs2673329	A	G	100	PASS	AC=2603;AF=0.519768;AN=5008;NS=2504;DP=22821;EAS_AF=0.506;AMR_AF=0.5504;AFR_AF=0.3729;EUR_AF=0.5924;SAS_AF=0.636;AA=A|||;VT=SNP
11	123405075	rs73027933	G	A	100	PASS	AC=870;AF=0.173722;AN=5008;NS=2504;DP=20520;EAS_AF=0.2331;AMR_AF=0.2666;AFR_AF=0.0514;EUR_AF=0.2356;SAS_AF=0.1483;AA=G|||;VT=SNP
11	123405152	rs17673113	A	G	100	PASS	AC=874;AF=0.174521;AN=5008;NS=2504;DP=21706;EAS_AF=0.2341;AMR_AF=0.268;AFR_AF=0.0514;EUR_AF=0.2366;SAS_AF=0.1493;AA=A|||;VT=SNP
11	123405435	rs58861339	T	A	100	PASS	AC=329;AF=0.0656949;AN=5008;NS=2504;DP=17129;EAS_AF=0.0714;AMR_AF=0.0259;AFR_AF=0.1702;EUR_AF=0.005;SAS_AF=0.0092;AA=T|||;VT=SNP
11	123407474	rs76694006	A	G	100	PASS	AC=72;AF=0.014377;AN=5008;NS=2504;DP=18471;EAS_AF=0.0704;AMR_AF=0.0014;AFR_AF=0;EUR_AF=0;SAS_AF=0;AA=A|||;VT=SNP
11	123407949	rs78409794	A	G	100	PASS	AC=203;AF=0.0405351;AN=5008;NS=2504;DP=19969;EAS_AF=0.1597;AMR_AF=0.0519;AFR_AF=0;EUR_AF=0;SAS_AF=0.0061;AA=A|||;VT=SNP
11	123408473	rs7951407	T	C	100	PASS	AC=897;AF=0.179113;AN=5008;NS=2504;DP=21513;EAS_AF=0.248;AMR_AF=0.2767;AFR_AF=0.0514;EUR_AF=0.2386;SAS_AF=0.1503;AA=T|||;VT=SNP
11	123408926	rs56801270	C	T	100	PASS	AC=348;AF=0.0694888;AN=5008;NS=2504;DP=20681;EAS_AF=0.0714;AMR_AF=0.0274;AFR_AF=0.1838;EUR_AF=0.005;SAS_AF=0.0092;AA=C|||;VT=SNP
11	123408945	rs4936824	T	C	100	PASS	AC=897;AF=0.179113;AN=5008;NS=2504;DP=20159;EAS_AF=0.249;AMR_AF=0.2767;AFR_AF=0.0514;EUR_AF=0.2386;SAS_AF=0.1493;AA=T|||;VT=SNP
11	123409074	rs850291	C	T	100	PASS	AC=1846;AF=0.36861;AN=5008;NS=2504;DP=18684;EAS_AF=0.494;AMR_AF=0.3934;AFR_AF=0.3253;EUR_AF=0.337;SAS_AF=0.3129;AA=C|||;VT=SNP
11	123409342	rs850289	T	A	100	PASS	AC=505;AF=0.100839;AN=5008;NS=2504;DP=15837;EAS_AF=0.1696;AMR_AF=0.0648;AFR_AF=0.0756;EUR_AF=0.1044;SAS_AF=0.0859;AA=A|||;VT=SNP
11	123409475	rs2508964	G	T	100	PASS	AC=1783;AF=0.35603;AN=5008;NS=2504;DP=14828;EAS_AF=0.3571;AMR_AF=0.3415;AFR_AF=0.1248;EUR_AF=0.4801;SAS_AF=0.5501;AA=G|||;VT=SNP
11	123409791	rs4936825	G	C	100	PASS	AC=877;AF=0.17512;AN=5008;NS=2504;DP=18135;EAS_AF=0.2351;AMR_AF=0.2695;AFR_AF=0.0514;EUR_AF=0.2386;SAS_AF=0.1483;AA=G|||;VT=SNP
11	123410974	rs743633	G	A	100	PASS	AC=1396;AF=0.278754;AN=5008;NS=2504;DP=15291;EAS_AF=0.4385;AMR_AF=0.3631;AFR_AF=0.0552;EUR_AF=0.329;SAS_AF=0.3047;AA=G|||;VT=SNP
11	123411662	rs2465460	G	A	100	PASS	AC=2412;AF=0.481629;AN=5008;NS=2504;DP=16509;EAS_AF=0.4851;AMR_AF=0.5187;AFR_AF=0.2557;EUR_AF=0.6004;SAS_AF=0.635;AA=G|||;VT=SNP
11	123412246	rs1295755	A	C	100	PASS	AC=3264;AF=0.651757;AN=5008;NS=2504;DP=16921;EAS_AF=0.6101;AMR_AF=0.6354;AFR_AF=0.6687;EUR_AF=0.6113;SAS_AF=0.7249;AA=C|||;VT=SNP
11	123413037	rs1290821	G	T	100	PASS	AC=532;AF=0.10623;AN=5008;NS=2504;DP=21472;EAS_AF=0.1458;AMR_AF=0.0677;AFR_AF=0.1104;EUR_AF=0.1034;SAS_AF=0.09;AA=G|||;VT=SNP
11	123413372	rs1290820	G	C	100	PASS	AC=554;AF=0.110623;AN=5008;NS=2504;DP=20581;EAS_AF=0.1448;AMR_AF=0.0706;AFR_AF=0.1271;EUR_AF=0.1024;SAS_AF=0.09;AA=G|||;VT=SNP
11	123413382	rs1794187	C	T	100	PASS	AC=3018;AF=0.602636;AN=5008;NS=2504;DP=20194;EAS_AF=0.6726;AMR_AF=0.5288;AFR_AF=0.3563;EUR_AF=0.7058;SAS_AF=0.8098;AA=T|||;VT=SNP
11	123413447	rs1290819	G	A	100	PASS	AC=401;AF=0.0800719;AN=5008;NS=2504;DP=19050;EAS_AF=0.1448;AMR_AF=0.0562;AFR_AF=0.0204;EUR_AF=0.1004;SAS_AF=0.09;AA=G|||;VT=SNP
11	123413666	rs112875189	G	A	100	PASS	AC=169;AF=0.033746;AN=5008;NS=2504;DP=17845;EAS_AF=0.002;AMR_AF=0.0461;AFR_AF=0.0038;EUR_AF=0.1143;SAS_AF=0.0153;AA=G|||;VT=SNP
11	123413956	rs141764858	C	T	100	PASS	AC=14;AF=0.00279553;AN=5008;NS=2504;DP=19225;EAS_AF=0.0099;AMR_AF=0;AFR_AF=0;EUR_AF=0.004;SAS_AF=0;AA=C|||;VT=SNP
11	123414250	rs12291955	C	T	100	PASS	AC=487;AF=0.0972444;AN=5008;NS=2504;DP=20004;EAS_AF=0.0794;AMR_AF=0.0403;AFR_AF=0.2769;EUR_AF=0.006;SAS_AF=0.0072;AA=C|||;VT=SNP
11	123414451	rs1784356	A	G	100	PASS	AC=3069;AF=0.612819;AN=5008;NS=2504;DP=20447;EAS_AF=0.6716;AMR_AF=0.5403;AFR_AF=0.3918;EUR_AF=0.7068;SAS_AF=0.8057;AA=G|||;VT=SNP
11	123414627	rs1290818	T	C	100	PASS	AC=549;AF=0.109625;AN=5008;NS=2504;DP=19999;EAS_AF=0.1478;AMR_AF=0.0692;AFR_AF=0.1241;EUR_AF=0.0994;SAS_AF=0.09;AA=T|||;VT=SNP
11	123414841	rs12226103	C	G	100	PASS	AC=467;AF=0.0932508;AN=5008;NS=2504;DP=19271;EAS_AF=0.1339;AMR_AF=0.0519;AFR_AF=0.1029;EUR_AF=0.0934;SAS_AF=0.0675;AA=C|||;VT=SNP
11	123414873	rs76456786	C	T	100	PASS	AC=223;AF=0.0445288;AN=5008;NS=2504;DP=19896;EAS_AF=0.0774;AMR_AF=0.0173;AFR_AF=0.0794;EUR_AF=0.0209;SAS_AF=0.0072;AA=C|||;VT=SNP
11	123415206	rs11219192	G	T	100	PASS	AC=555;AF=0.110823;AN=5008;NS=2504;DP=19986;EAS_AF=0.1488;AMR_AF=0.0836;AFR_AF=0.062;EUR_AF=0.1183;SAS_AF=0.1493;AA=G|||;VT=SNP
11	123415998	rs1290814	C	G	100	PASS	AC=1958;AF=0.390974;AN=5008;NS=2504;DP=18071;EAS_AF=0.3323;AMR_AF=0.3761;AFR_AF=0.6778;EUR_AF=0.2505;SAS_AF=0.2188;AA=C|||;VT=SNP
11	123416056	rs1290813	G	A	100	PASS	AC=1525;AF=0.304513;AN=5008;NS=2504;DP=18012;EAS_AF=0.3284;AMR_AF=0.2017;AFR_AF=0.5552;EUR_AF=0.1819;SAS_AF=0.1401;AA=A|||;VT=SNP
11	123416064	rs1290812	G	A	100	PASS	AC=1952;AF=0.389776;AN=5008;NS=2504;DP=17963;EAS_AF=0.3323;AMR_AF=0.3746;AFR_AF=0.6778;EUR_AF=0.2475;SAS_AF=0.2168;AA=G|||;VT=SNP
11	123416132	rs78451755	A	G	100	PASS	AC=95;AF=0.0189696;AN=5008;NS=2504;DP=16972;EAS_AF=0.0923;AMR_AF=0;AFR_AF=0;EUR_AF=0;SAS_AF=0.002;AA=A|||;VT=SNP
11	123416161	rs11219193	A	G	100	PASS	AC=577;AF=0.115216;AN=5008;NS=2504;DP=15969;EAS_AF=0.1706;AMR_AF=0.072;AFR_AF=0.087;EUR_AF=0.1412;SAS_AF=0.1002;AA=A|||;VT=SNP
11	123416874	rs1290811	A	C	100	PASS	AC=4181;AF=0.834864;AN=5008;NS=2504;DP=19458;EAS_AF=0.8383;AMR_AF=0.7305;AFR_AF=0.9818;EUR_AF=0.7087;SAS_AF=0.8364;AA=C|||;VT=SNP
11	123416936	rs7126747	G	A	100	PASS	AC=1294;AF=0.258387;AN=5008;NS=2504;DP=18018;EAS_AF=0.3274;AMR_AF=0.1354;AFR_AF=0.4902;EUR_AF=0.1103;SAS_AF=0.1135;AA=G|||;VT=SNP
11	123416937	rs7126446	A	T	100	PASS	AC=1293;AF=0.258187;AN=5008;NS=2504;DP=18097;EAS_AF=0.3274;AMR_AF=0.1354;AFR_AF=0.4894;EUR_AF=0.1103;SAS_AF=0.1135;AA=A|||;VT=SNP
11	123416958	rs10893051	C	T	100	PASS	AC=580;AF=0.115815;AN=5008;NS=2504;DP=17667;EAS_AF=0.0774;AMR_AF=0.0504;AFR_AF=0.3359;EUR_AF=0.0119;SAS_AF=0.0112;AA=C|||;VT=SNP
11	123417066	rs1296498	C	T	100	PASS	AC=1883;AF=0.375998;AN=5008;NS=2504;DP=19736;EAS_AF=0.3294;AMR_AF=0.3703;AFR_AF=0.6445;EUR_AF=0.2425;SAS_AF=0.2025;AA=T|||;VT=SNP
11	123417333	rs73027952	G	A	100	PASS	AC=590;AF=0.117812;AN=5008;NS=2504;DP=18638;EAS_AF=0.25;AMR_AF=0.0778;AFR_AF=0.0628;EUR_AF=0.1004;SAS_AF=0.1022;AA=G|||;VT=SNP
11	123417398	rs73027953	T	G	100	PASS	AC=612;AF=0.122204;AN=5008;NS=2504;DP=20254;EAS_AF=0.2649;AMR_AF=0.1124;AFR_AF=0.0484;EUR_AF=0.1014;SAS_AF=0.1033;AA=T|||;VT=SNP
11	123417621	rs2673331	C	T	100	PASS	AC=3558;AF=0.710463;AN=5008;NS=2504;DP=18034;EAS_AF=0.6756;AMR_AF=0.7608;AFR_AF=0.9039;EUR_AF=0.6849;SAS_AF=0.4755;AA=T|||;VT=SNP
11	123418298	rs1290810	C	T	100	PASS	AC=1987;AF=0.396765;AN=5008;NS=2504;DP=21893;EAS_AF=0.3353;AMR_AF=0.3804;AFR_AF=0.7005;EUR_AF=0.2465;SAS_AF=0.2157;AA=T|||;VT=SNP
11	123418749	rs2856250	A	G	100	PASS	AC=3578;AF=0.714457;AN=5008;NS=2504;DP=16093;EAS_AF=0.6796;AMR_AF=0.7608;AFR_AF=0.907;EUR_AF=0.6829;SAS_AF=0.4898;AA=G|||;VT=SNP
11	123418846	rs12786915	G	A	100	PASS	AC=210;AF=0.0419329;AN=5008;NS=2504;DP=14035;EAS_AF=0.002;AMR_AF=0.1412;AFR_AF=0.0023;EUR_AF=0.0755;SAS_AF=0.0317;AA=G|||;VT=SNP
11	123420163	rs58084348	C	T	100	PASS	AC=1340;AF=0.267572;AN=5008;NS=2504;DP=17183;EAS_AF=0.3452;AMR_AF=0.1772;AFR_AF=0.4879;EUR_AF=0.1103;SAS_AF=0.1155;AA=T|||;VT=SNP
11	123420423	rs1290809	A	G	100	PASS	AC=1952;AF=0.389776;AN=5008;NS=2504;DP=22889;EAS_AF=0.3472;AMR_AF=0.4078;AFR_AF=0.6445;EUR_AF=0.2445;SAS_AF=0.226;AA=A|||;VT=SNP
11	123420825	rs7129323	T	C	100	PASS	AC=1340;AF=0.267572;AN=5008;NS=2504;DP=21787;EAS_AF=0.3452;AMR_AF=0.1758;AFR_AF=0.4879;EUR_AF=0.1113;SAS_AF=0.1155;AA=T|||;VT=SNP
11	123420842	rs73027960	C	T	100	PASS	AC=536;AF=0.107029;AN=5008;NS=2504;DP=22505;EAS_AF=0.1667;AMR_AF=0.0692;AFR_AF=0.0635;EUR_AF=0.1421;SAS_AF=0.0951;AA=C|||;VT=SNP
11	123420979	rs1290808	T	C	100	PASS	AC=2026;AF=0.404553;AN=5008;NS=2504;DP=22051;EAS_AF=0.3502;AMR_AF=0.4179;AFR_AF=0.6929;EUR_AF=0.2485;SAS_AF=0.2219;AA=C|||;VT=SNP
11	123421155	rs76370993	A	G	100	PASS	AC=52;AF=0.0103834;AN=5008;NS=2504;DP=22968;EAS_AF=0.0456;AMR_AF=0;AFR_AF=0;EUR_AF=0.004;SAS_AF=0.002;AA=A|||;VT=SNP
11	123421402	rs1029278	A	G	100	PASS	AC=3591;AF=0.717053;AN=5008;NS=2504;DP=22047;EAS_AF=0.6815;AMR_AF=0.7723;AFR_AF=0.907;EUR_AF=0.6909;SAS_AF=0.4847;AA=G|||;VT=SNP
11	123421653	rs1290807	G	A	100	PASS	AC=821;AF=0.163938;AN=5008;NS=2504;DP=20813;EAS_AF=0.1597;AMR_AF=0.2695;AFR_AF=0.0182;EUR_AF=0.2903;SAS_AF=0.1605;AA=G|||;VT=SNP
11	123423280	rs73027964	C	T	100	PASS	AC=746;AF=0.148962;AN=5008;NS=2504;DP=17278;EAS_AF=0.2649;AMR_AF=0.1254;AFR_AF=0.143;EUR_AF=0.1014;SAS_AF=0.1033;AA=C|||;VT=SNP
11	123423662	rs865407	T	C	100	PASS	AC=824;AF=0.164537;AN=5008;NS=2504;DP=16862;EAS_AF=0.1597;AMR_AF=0.2709;AFR_AF=0.0182;EUR_AF=0.2903;SAS_AF=0.1626;AA=T|||;VT=SNP
11	123423805	rs79043899	G	C	100	PASS	AC=19;AF=0.00379393;AN=5008;NS=2504;DP=16642;EAS_AF=0.0149;AMR_AF=0.0043;AFR_AF=0;EUR_AF=0;SAS_AF=0.001;AA=G|||;VT=SNP
11	123424259	rs12225013	A	T	100	PASS	AC=539;AF=0.107628;AN=5008;NS=2504;DP=19850;EAS_AF=0.1706;AMR_AF=0.0692;AFR_AF=0.0628;EUR_AF=0.1421;SAS_AF=0.0951;AA=A|||;VT=SNP
11	123424329	rs863731	G	T	100	PASS	AC=2049;AF=0.409145;AN=5008;NS=2504;DP=19246;EAS_AF=0.3502;AMR_AF=0.4222;AFR_AF=0.702;EUR_AF=0.2555;SAS_AF=0.2229;AA=T|||;VT=SNP
11	123424395	rs11219195	G	C	100	PASS	AC=652;AF=0.130192;AN=5008;NS=2504;DP=18864;EAS_AF=0.0804;AMR_AF=0.0548;AFR_AF=0.3865;EUR_AF=0.0109;SAS_AF=0.0112;AA=G|||;VT=SNP
11	123424434	rs11219196	C	T	100	PASS	AC=592;AF=0.118211;AN=5008;NS=2504;DP=20266;EAS_AF=0.0804;AMR_AF=0.0548;AFR_AF=0.3419;EUR_AF=0.0099;SAS_AF=0.0112;AA=C|||;VT=SNP
11	123425524	rs73027973	C	T	100	PASS	AC=676;AF=0.134984;AN=5008;NS=2504;DP=20052;EAS_AF=0.2589;AMR_AF=0.1239;AFR_AF=0.0946;EUR_AF=0.1014;SAS_AF=0.1043;AA=C|||;VT=SNP
11	123425897	rs11219197	G	A	100	PASS	AC=592;AF=0.118211;AN=5008;NS=2504;DP=18978;EAS_AF=0.0804;AMR_AF=0.0548;AFR_AF=0.3419;EUR_AF=0.0099;SAS_AF=0.0112;AA=G|||;VT=SNP
11	123426756	rs60794807	T	C	100	PASS	AC=623;AF=0.124401;AN=5008;NS=2504;DP=16359;EAS_AF=0.2649;AMR_AF=0.1182;AFR_AF=0.053;EUR_AF=0.1014;SAS_AF=0.1043;AA=T|||;VT=SNP
11	123428483	rs702738	C	T	100	PASS	AC=1155;AF=0.230631;AN=5008;NS=2504;DP=19928;EAS_AF=0.003;AMR_AF=0.2781;AFR_AF=0.5378;EUR_AF=0.1412;SAS_AF=0.1084;AA=T|||;VT=SNP
11	123428835	rs2003795	T	G	100	PASS	AC=2195;AF=0.438299;AN=5008;NS=2504;DP=16550;EAS_AF=0.3492;AMR_AF=0.4784;AFR_AF=0.6785;EUR_AF=0.3648;SAS_AF=0.2526;AA=G|||;VT=SNP
11	123428969	rs1784358	G	A	100	PASS	AC=317;AF=0.0632987;AN=5008;NS=2504;DP=17960;EAS_AF=0.0794;AMR_AF=0.0663;AFR_AF=0.0242;EUR_AF=0.1203;SAS_AF=0.0389;AA=G|||;VT=SNP
11	123429175	rs2852845	G	A	100	PASS	AC=1505;AF=0.300519;AN=5008;NS=2504;DP=20499;EAS_AF=0.3423;AMR_AF=0.2349;AFR_AF=0.4803;EUR_AF=0.2207;SAS_AF=0.1431;AA=G|||;VT=SNP
11	123429425	rs743631	T	C	100	PASS	AC=2257;AF=0.450679;AN=5008;NS=2504;DP=19855;EAS_AF=0.4177;AMR_AF=0.4697;AFR_AF=0.6762;EUR_AF=0.3638;SAS_AF=0.2556;AA=C|||;VT=SNP
11	123429858	rs948126	G	T	100	PASS	AC=316;AF=0.063099;AN=5008;NS=2504;DP=20277;EAS_AF=0.0794;AMR_AF=0.0663;AFR_AF=0.0242;EUR_AF=0.1193;SAS_AF=0.0389;AA=G|||;VT=SNP
11	123429990	rs702736	C	G	100	PASS	AC=2186;AF=0.436502;AN=5008;NS=2504;DP=19837;EAS_AF=0.3472;AMR_AF=0.4712;AFR_AF=0.6793;EUR_AF=0.3628;SAS_AF=0.2515;AA=G|||;VT=SNP
11	123431332	rs190223712	T	C	100	PASS	AC=26;AF=0.00519169;AN=5008;NS=2504;DP=9800;EAS_AF=0.0228;AMR_AF=0.0014;AFR_AF=0;EUR_AF=0;SAS_AF=0.002;AA=T|||;VT=SNP
11	123431790	rs3862612	G	C	100	PASS	AC=112;AF=0.0223642;AN=5008;NS=2504;DP=19549;EAS_AF=0.0833;AMR_AF=0.0101;AFR_AF=0;EUR_AF=0.008;SAS_AF=0.0133;AA=G|||;VT=SNP
11	123433083	rs61167858	G	A	100	PASS	AC=54;AF=0.0107827;AN=5008;NS=2504;DP=15256;EAS_AF=0.0268;AMR_AF=0;AFR_AF=0.0008;EUR_AF=0.001;SAS_AF=0.0256;AA=G|||;VT=SNP
11	123433983	rs57502471	A	G	100	PASS	AC=167;AF=0.0333466;AN=5008;NS=2504;DP=19716;EAS_AF=0.0883;AMR_AF=0.0144;AFR_AF=0.0363;EUR_AF=0.0089;SAS_AF=0.0112;AA=A|||;VT=SNP
11	123434619	rs17127467	C	T	100	PASS	AC=196;AF=0.0391374;AN=5008;NS=2504;DP=18158;EAS_AF=0.0913;AMR_AF=0.0245;AFR_AF=0.0393;EUR_AF=0.0109;SAS_AF=0.0245;AA=T|||;VT=SNP
11	123434774	rs1794173	G	A	100	PASS	AC=3010;AF=0.601038;AN=5008;NS=2504;DP=17729;EAS_AF=0.7123;AMR_AF=0.4769;AFR_AF=0.503;EUR_AF=0.5716;SAS_AF=0.7372;AA=g|||;VT=SNP
11	123437200	rs74236743	C	T	100	PASS	AC=118;AF=0.0235623;AN=5008;NS=2504;DP=15823;EAS_AF=0.0883;AMR_AF=0.0101;AFR_AF=0.0015;EUR_AF=0.0089;SAS_AF=0.0112;AA=C|||;VT=SNP
11	123437231	rs113421677	T	C	100	PASS	AC=167;AF=0.0333466;AN=5008;NS=2504;DP=17554;EAS_AF=0.0883;AMR_AF=0.0144;AFR_AF=0.0363;EUR_AF=0.0089;SAS_AF=0.0112;AA=T|||;VT=SNP
11	123437343	rs71490020	G	A	100	PASS	AC=206;AF=0.0411342;AN=5008;NS=2504;DP=15263;EAS_AF=0.0129;AMR_AF=0.1369;AFR_AF=0.0038;EUR_AF=0.0716;SAS_AF=0.0215;AA=G|||;VT=SNP
11	123437676	rs1784360	A	G	100	PASS	AC=3580;AF=0.714856;AN=5008;NS=2504;DP=19136;EAS_AF=0.9067;AMR_AF=0.6369;AFR_AF=0.5318;EUR_AF=0.7028;SAS_AF=0.8323;AA=A|||;VT=SNP
11	123437978	rs17455332	T	C	100	PASS	AC=186;AF=0.0371406;AN=5008;NS=2504;DP=19819;EAS_AF=0.002;AMR_AF=0.0519;AFR_AF=0.0038;EUR_AF=0.1203;SAS_AF=0.0225;AA=T|||;VT=SNP
11	123438030	rs1784359	C	A	100	PASS	AC=2989;AF=0.596845;AN=5008;NS=2504;DP=18994;EAS_AF=0.7133;AMR_AF=0.4755;AFR_AF=0.4902;EUR_AF=0.5706;SAS_AF=0.7342;AA=C|||;VT=SNP
11	123439412	rs73027988	G	T	100	PASS	AC=551;AF=0.110024;AN=5008;NS=2504;DP=21993;EAS_AF=0.1925;AMR_AF=0.1585;AFR_AF=0.0166;EUR_AF=0.1312;SAS_AF=0.0951;AA=G|||;VT=SNP
11	123441355	rs76775056	C	T	100	PASS	AC=113;AF=0.0225639;AN=5008;NS=2504;DP=16496;EAS_AF=0.0843;AMR_AF=0.0101;AFR_AF=0.0008;EUR_AF=0.0089;SAS_AF=0.0112;AA=C|||;VT=SNP
11	123442052	rs850285	G	A	100	PASS	AC=228;AF=0.0455272;AN=5008;NS=2504;DP=16700;EAS_AF=0.0843;AMR_AF=0.0533;AFR_AF=0.0068;EUR_AF=0.0646;SAS_AF=0.0327;AA=G|||;VT=SNP
11	123442548	rs1792006	G	A	100	PASS	AC=3860;AF=0.770767;AN=5008;NS=2504;DP=21718;EAS_AF=0.6587;AMR_AF=0.7867;AFR_AF=0.7988;EUR_AF=0.7863;SAS_AF=0.8211;AA=G|||;VT=SNP
11	123442566	rs1792005	G	A	100	PASS	AC=3141;AF=0.627196;AN=5008;NS=2504;DP=22113;EAS_AF=0.6329;AMR_AF=0.6383;AFR_AF=0.8396;EUR_AF=0.5119;SAS_AF=0.4448;AA=A|||;VT=SNP
11	123443083	rs72645486	A	T	100	PASS	AC=408;AF=0.0814696;AN=5008;NS=2504;DP=20165;EAS_AF=0.1548;AMR_AF=0.0303;AFR_AF=0.1581;EUR_AF=0.0099;SAS_AF=0.0123;AA=A|||;VT=SNP
11	123443122	rs7939777	T	C	100	PASS	AC=1875;AF=0.374401;AN=5008;NS=2504;DP=19926;EAS_AF=0.4623;AMR_AF=0.3415;AFR_AF=0.3404;EUR_AF=0.3738;SAS_AF=0.3538;AA=T|||;VT=SNP
11	123444074	rs1784362	A	G	100	PASS	AC=1250;AF=0.249601;AN=5008;NS=2504;DP=18269;EAS_AF=0.1825;AMR_AF=0.1988;AFR_AF=0.149;EUR_AF=0.2843;SAS_AF=0.455;AA=A|||;VT=SNP
11	123444231	rs1791710	C	T	100	PASS	AC=3394;AF=0.677716;AN=5008;NS=2504;DP=16490;EAS_AF=0.8175;AMR_AF=0.7089;AFR_AF=0.761;EUR_AF=0.5775;SAS_AF=0.502;AA=T|||;VT=SNP
11	123444248	rs79729901	A	C	100	PASS	AC=173;AF=0.0345447;AN=5008;NS=2504;DP=16731;EAS_AF=0.0665;AMR_AF=0.062;AFR_AF=0.0189;EUR_AF=0.007;SAS_AF=0.0317;AA=A|||;VT=SNP
11	123444439	rs72645487	G	A	100	PASS	AC=383;AF=0.0764776;AN=5008;NS=2504;DP=19305;EAS_AF=0.1538;AMR_AF=0.0389;AFR_AF=0.1248;EUR_AF=0.0239;SAS_AF=0.0123;AA=G|||;VT=SNP
11	123444799	rs57553855	A	G	100	PASS	AC=114;AF=0.0227636;AN=5008;NS=2504;DP=17741;EAS_AF=0.0387;AMR_AF=0.0072;AFR_AF=0.0469;EUR_AF=0.007;SAS_AF=0.001;AA=a|||;VT=SNP
11	123444860	rs2078158	G	A	100	PASS	AC=1841;AF=0.367612;AN=5008;NS=2504;DP=17599;EAS_AF=0.4573;AMR_AF=0.3444;AFR_AF=0.3253;EUR_AF=0.3708;SAS_AF=0.3456;AA=G|||;VT=SNP
11	123446008	rs11219202	C	T	100	PASS	AC=1737;AF=0.346845;AN=5008;NS=2504;DP=18173;EAS_AF=0.4573;AMR_AF=0.3429;AFR_AF=0.2436;EUR_AF=0.3708;SAS_AF=0.3507;AA=C|||;VT=SNP
11	123446393	rs78802461	C	A	100	PASS	AC=23;AF=0.00459265;AN=5008;NS=2504;DP=17380;EAS_AF=0.0228;AMR_AF=0;AFR_AF=0;EUR_AF=0;SAS_AF=0;AA=C|||;VT=SNP
11	123446420	rs117966099	G	A	100	PASS	AC=15;AF=0.00299521;AN=5008;NS=2504;DP=17662;EAS_AF=0.0149;AMR_AF=0;AFR_AF=0;EUR_AF=0;SAS_AF=0;AA=G|||;VT=SNP
11	123447268	rs2673330	G	A	100	PASS	AC=1456;AF=0.290735;AN=5008;NS=2504;DP=22520;EAS_AF=0.3363;AMR_AF=0.2233;AFR_AF=0.152;EUR_AF=0.3082;SAS_AF=0.4611;AA=G|||;VT=SNP
11	123447713	rs2852732	G	A	100	PASS	AC=1462;AF=0.291933;AN=5008;NS=2504;DP=20961;EAS_AF=0.3353;AMR_AF=0.2233;AFR_AF=0.1619;EUR_AF=0.3072;SAS_AF=0.456;AA=G|||;VT=SNP
11	123448379	rs117110435	C	T	100	PASS	AC=15;AF=0.00299521;AN=5008;NS=2504;DP=16190;EAS_AF=0.0149;AMR_AF=0;AFR_AF=0;EUR_AF=0;SAS_AF=0;AA=C|||;VT=SNP
11	123448588	rs17127472	G	A	100	PASS	AC=286;AF=0.0571086;AN=5008;NS=2504;DP=16922;EAS_AF=0.0456;AMR_AF=0.036;AFR_AF=0.1369;EUR_AF=0.0229;SAS_AF=0.0112;AA=G|||;VT=SNP
11	123448893	rs1275056	T	C	100	PASS	AC=1222;AF=0.24401;AN=5008;NS=2504;DP=16163;EAS_AF=0.2966;AMR_AF=0.3112;AFR_AF=0.2791;EUR_AF=0.2117;SAS_AF=0.1278;AA=C|||;VT=SNP
11	123449354	rs117207290	C	T	100	PASS	AC=140;AF=0.0279553;AN=5008;NS=2504;DP=16475;EAS_AF=0.0556;AMR_AF=0.0605;AFR_AF=0.003;EUR_AF=0.007;SAS_AF=0.0317;AA=C|||;VT=SNP
11	123449365	rs56278918	G	C	100	PASS	AC=325;AF=0.0648962;AN=5008;NS=2504;DP=17024;EAS_AF=0.0456;AMR_AF=0.0389;AFR_AF=0.1573;EUR_AF=0.0229;SAS_AF=0.0215;AA=C|||;VT=SNP
11	123449422	rs73615847	C	T	100	PASS	AC=289;AF=0.0577077;AN=5008;NS=2504;DP=18357;EAS_AF=0.0456;AMR_AF=0.036;AFR_AF=0.1392;EUR_AF=0.0229;SAS_AF=0.0112;AA=C|||;VT=SNP
11	123449438	rs77687849	C	T	100	PASS	AC=289;AF=0.0577077;AN=5008;NS=2504;DP=18303;EAS_AF=0.0456;AMR_AF=0.036;AFR_AF=0.1392;EUR_AF=0.0229;SAS_AF=0.0112;AA=C|||;VT=SNP
11	123449773	rs73615848	A	G	100	PASS	AC=289;AF=0.0577077;AN=5008;NS=2504;DP=19311;EAS_AF=0.0456;AMR_AF=0.036;AFR_AF=0.1392;EUR_AF=0.0229;SAS_AF=0.0112;AA=G|||;VT=SNP
11	123449889	rs1709890	C	T	100	PASS	AC=734;AF=0.146565;AN=5008;NS=2504;DP=18145;EAS_AF=0.245;AMR_AF=0.2478;AFR_AF=0.0091;EUR_AF=0.1889;SAS_AF=0.1155;AA=C|||;VT=SNP
11	123449892	rs1709889	C	T	100	PASS	AC=1254;AF=0.250399;AN=5008;NS=2504;DP=18359;EAS_AF=0.3492;AMR_AF=0.3646;AFR_AF=0.2005;EUR_AF=0.2197;SAS_AF=0.1667;AA=T|||;VT=SNP
11	123450138	rs73615850	G	C	100	PASS	AC=289;AF=0.0577077;AN=5008;NS=2504;DP=19713;EAS_AF=0.0456;AMR_AF=0.036;AFR_AF=0.1392;EUR_AF=0.0229;SAS_AF=0.0112;AA=C|||;VT=SNP
11	123450325	rs73615853	C	T	100	PASS	AC=289;AF=0.0577077;AN=5008;NS=2504;DP=16493;EAS_AF=0.0456;AMR_AF=0.036;AFR_AF=0.1392;EUR_AF=0.0229;SAS_AF=0.0112;AA=T|||;VT=SNP
11	123450838	rs73615857	C	T	100	PASS	AC=289;AF=0.0577077;AN=5008;NS=2504;DP=20527;EAS_AF=0.0456;AMR_AF=0.036;AFR_AF=0.1392;EUR_AF=0.0229;SAS_AF=0.0112;AA=C|||;VT=SNP
11	123450890	rs73615858	T	C	100	PASS	AC=323;AF=0.0644968;AN=5008;NS=2504;DP=20561;EAS_AF=0.0456;AMR_AF=0.0418;AFR_AF=0.1543;EUR_AF=0.0229;SAS_AF=0.0215;AA=C|||;VT=SNP
11	123450894	rs111844696	A	G	100	PASS	AC=289;AF=0.0577077;AN=5008;NS=2504;DP=20590;EAS_AF=0.0456;AMR_AF=0.036;AFR_AF=0.1392;EUR_AF=0.0229;SAS_AF=0.0112;AA=G|||;VT=SNP
11	123450981	rs139958395	A	C	100	PASS	AC=147;AF=0.029353;AN=5008;NS=2504;DP=20202;EAS_AF=0.0556;AMR_AF=0.0605;AFR_AF=0.003;EUR_AF=0.007;SAS_AF=0.0389;AA=A|||;VT=SNP
11	123451051	rs73615860	T	C	100	PASS	AC=286;AF=0.0571086;AN=5008;NS=2504;DP=20071;EAS_AF=0.0456;AMR_AF=0.036;AFR_AF=0.1369;EUR_AF=0.0229;SAS_AF=0.0112;AA=T|||;VT=SNP
11	123451269	rs73615862	G	A	100	PASS	AC=286;AF=0.0571086;AN=5008;NS=2504;DP=19866;EAS_AF=0.0456;AMR_AF=0.036;AFR_AF=0.1369;EUR_AF=0.0229;SAS_AF=0.0112;AA=g|||;VT=SNP
11	123451497	rs1148122	G	C	100	PASS	AC=725;AF=0.144768;AN=5008;NS=2504;DP=15032;EAS_AF=0.245;AMR_AF=0.2507;AFR_AF=0.0083;EUR_AF=0.1889;SAS_AF=0.1053;AA=G|||;VT=SNP
11	123451698	rs12295337	C	G	100	PASS	AC=373;AF=0.0744808;AN=5008;NS=2504;DP=17616;EAS_AF=0.0456;AMR_AF=0.0375;AFR_AF=0.202;EUR_AF=0.0229;SAS_AF=0.0112;AA=C|||;VT=SNP
11	123451775	rs12295394	C	T	100	PASS	AC=373;AF=0.0744808;AN=5008;NS=2504;DP=16204;EAS_AF=0.0456;AMR_AF=0.0375;AFR_AF=0.202;EUR_AF=0.0229;SAS_AF=0.0112;AA=C|||;VT=SNP
11	123452297	rs7117990	C	T	100	PASS	AC=358;AF=0.0714856;AN=5008;NS=2504;DP=15725;EAS_AF=0.0456;AMR_AF=0.0375;AFR_AF=0.1914;EUR_AF=0.0229;SAS_AF=0.0102;AA=C|||;VT=SNP
11	123452436	rs75308153	C	T	100	PASS	AC=97;AF=0.019369;AN=5008;NS=2504;DP=21955;EAS_AF=0.0466;AMR_AF=0.0216;AFR_AF=0.0023;EUR_AF=0.0219;SAS_AF=0.0102;AA=c|||;VT=SNP
11	123452623	rs7121651	G	A	100	PASS	AC=292;AF=0.0583067;AN=5008;NS=2504;DP=19150;EAS_AF=0.0466;AMR_AF=0.036;AFR_AF=0.1415;EUR_AF=0.0229;SAS_AF=0.0102;AA=G|||;VT=SNP
11	123452629	rs116911570	C	T	100	PASS	AC=19;AF=0.00379393;AN=5008;NS=2504;DP=19455;EAS_AF=0.0169;AMR_AF=0;AFR_AF=0;EUR_AF=0.002;SAS_AF=0;AA=c|||;VT=SNP
11	123452963	rs1148121	T	C	100	PASS	AC=766;AF=0.152955;AN=5008;NS=2504;DP=17095;EAS_AF=0.248;AMR_AF=0.2363;AFR_AF=0.0946;EUR_AF=0.1352;SAS_AF=0.093;AA=T|||;VT=SNP
11	123453076	rs75609353	G	A	100	PASS	AC=80;AF=0.0159744;AN=5008;NS=2504;DP=19346;EAS_AF=0.0119;AMR_AF=0.0072;AFR_AF=0.0151;EUR_AF=0.006;SAS_AF=0.0378;AA=G|||;VT=SNP
11	123453258	rs1148120	T	C	100	PASS	AC=745;AF=0.148762;AN=5008;NS=2504;DP=17362;EAS_AF=0.2599;AMR_AF=0.245;AFR_AF=0.0129;EUR_AF=0.1839;SAS_AF=0.1135;AA=C|||;VT=SNP
11	123453447	rs1557423	C	G	100	PASS	AC=2611;AF=0.521366;AN=5008;NS=2504;DP=1754;EAS_AF=0.5377;AMR_AF=0.5216;AFR_AF=0.4228;EUR_AF=0.5209;SAS_AF=0.638;AA=G|||;VT=SNP
11	123453448	rs1557424	T	C	100	PASS	AC=2609;AF=0.520966;AN=5008;NS=2504;DP=2132;EAS_AF=0.5367;AMR_AF=0.5202;AFR_AF=0.4236;EUR_AF=0.5199;SAS_AF=0.638;AA=C|||;VT=SNP
11	123453635	rs11219204	A	G	100	PASS	AC=817;AF=0.163139;AN=5008;NS=2504;DP=22735;EAS_AF=0.0823;AMR_AF=0.0735;AFR_AF=0.4478;EUR_AF=0.0318;SAS_AF=0.0603;AA=A|||;VT=SNP
11	123453636	rs4936832	C	A	100	PASS	AC=2972;AF=0.59345;AN=5008;NS=2504;DP=22844;EAS_AF=0.6528;AMR_AF=0.5994;AFR_AF=0.3283;EUR_AF=0.672;SAS_AF=0.8057;AA=c|||;VT=SNP
11	123454162	rs192206092	A	G	100	PASS	AC=151;AF=0.0301518;AN=5008;NS=2504;DP=28180;EAS_AF=0.0377;AMR_AF=0.0173;AFR_AF=0.0461;EUR_AF=0.006;SAS_AF=0.0348;AA=a|||;VT=SNP
11	123454407	rs4936833	C	T	100	PASS	AC=3937;AF=0.786142;AN=5008;NS=2504;DP=19100;EAS_AF=0.9018;AMR_AF=0.8343;AFR_AF=0.5469;EUR_AF=0.8419;SAS_AF=0.8988;AA=c|||;VT=SNP
11	123454928	rs115099850	C	T	100	PASS	AC=119;AF=0.023762;AN=5008;NS=2504;DP=10987;EAS_AF=0.0347;AMR_AF=0.0072;AFR_AF=0.0454;EUR_AF=0;SAS_AF=0.0194;AA=-|||;VT=SNP
11	123454978	rs58457879	T	C	100	PASS	AC=1863;AF=0.372005;AN=5008;NS=2504;DP=11311;EAS_AF=0.499;AMR_AF=0.3545;AFR_AF=0.3154;EUR_AF=0.3668;SAS_AF=0.3354;AA=-|||;VT=SNP;EX_TARGET
11	123455655	rs73029822	C	A	100	PASS	AC=1214;AF=0.242412;AN=5008;NS=2504;DP=16844;EAS_AF=0.1766;AMR_AF=0.2421;AFR_AF=0.0741;EUR_AF=0.3131;SAS_AF=0.4652;AA=c|||;VT=SNP
11	123456439	rs55804602	A	G	100	PASS	AC=186;AF=0.0371406;AN=5008;NS=2504;DP=18229;EAS_AF=0.0556;AMR_AF=0.0389;AFR_AF=0.0386;EUR_AF=0.0288;SAS_AF=0.0235;AA=G|||;VT=SNP
11	123459205	rs80166579	T	C	100	PASS	AC=177;AF=0.0353435;AN=5008;NS=2504;DP=20895;EAS_AF=0.0337;AMR_AF=0.0216;AFR_AF=0.0635;EUR_AF=0.007;SAS_AF=0.0378;AA=T|||;VT=SNP
11	123459430	rs73029826	A	T	100	PASS	AC=1206;AF=0.240815;AN=5008;NS=2504;DP=18573;EAS_AF=0.1815;AMR_AF=0.2464;AFR_AF=0.0749;EUR_AF=0.3191;SAS_AF=0.4417;AA=A|||;VT=SNP
11	123460157	rs1720332	T	G	100	PASS	AC=801;AF=0.159944;AN=5008;NS=2504;DP=12496;EAS_AF=0.2331;AMR_AF=0.2176;AFR_AF=0.1362;EUR_AF=0.1262;SAS_AF=0.1104;AA=T|||;VT=SNP
11	123460222	rs1148104	G	A	100	PASS	AC=801;AF=0.159944;AN=5008;NS=2504;DP=10184;EAS_AF=0.2331;AMR_AF=0.2176;AFR_AF=0.1362;EUR_AF=0.1262;SAS_AF=0.1104;AA=G|||;VT=SNP
11	123460599	rs7110733	C	T	100	PASS	AC=1208;AF=0.241214;AN=5008;NS=2504;DP=14341;EAS_AF=0.1825;AMR_AF=0.2464;AFR_AF=0.0749;EUR_AF=0.3191;SAS_AF=0.4427;AA=C|||;VT=SNP
11	123461686	rs11603554	C	A	100	PASS	AC=1772;AF=0.353834;AN=5008;NS=2504;DP=15152;EAS_AF=0.4891;AMR_AF=0.3588;AFR_AF=0.2564;EUR_AF=0.3847;SAS_AF=0.3108;AA=C|||;VT=SNP
11	123462123	rs142825006	G	A	100	PASS	AC=78;AF=0.0155751;AN=5008;NS=2504;DP=17545;EAS_AF=0.0595;AMR_AF=0.0101;AFR_AF=0.0008;EUR_AF=0;SAS_AF=0.0102;AA=G|||;VT=SNP
11	123462405	rs1274211	T	C	100	PASS	AC=812;AF=0.162141;AN=5008;NS=2504;DP=18975;EAS_AF=0.2351;AMR_AF=0.2161;AFR_AF=0.1392;EUR_AF=0.1272;SAS_AF=0.1155;AA=T|||;VT=SNP
11	123462606	rs1148103	C	G	100	PASS	AC=632;AF=0.126198;AN=5008;NS=2504;DP=17620;EAS_AF=0.2321;AMR_AF=0.2032;AFR_AF=0.0098;EUR_AF=0.1213;SAS_AF=0.1247;AA=C|||;VT=SNP
11	123462727	rs79990380	T	C	100	PASS	AC=43;AF=0.00858626;AN=5008;NS=2504;DP=19404;EAS_AF=0.0407;AMR_AF=0;AFR_AF=0;EUR_AF=0;SAS_AF=0.002;AA=T|||;VT=SNP
11	123462970	rs74386788	G	A	100	PASS	AC=60;AF=0.0119808;AN=5008;NS=2504;DP=19862;EAS_AF=0.0427;AMR_AF=0.0159;AFR_AF=0;EUR_AF=0.006;SAS_AF=0;AA=G|||;VT=SNP
11	123463926	rs1148102	C	T	100	PASS	AC=782;AF=0.15615;AN=5008;NS=2504;DP=16111;EAS_AF=0.2321;AMR_AF=0.2118;AFR_AF=0.1195;EUR_AF=0.1233;SAS_AF=0.1217;AA=C|||;VT=SNP
11	123464721	rs2271631	A	G	100	PASS	AC=1240;AF=0.247604;AN=5008;NS=2504;DP=20614;EAS_AF=0.1835;AMR_AF=0.2622;AFR_AF=0.0741;EUR_AF=0.3231;SAS_AF=0.4601;AA=a|||;VT=SNP
11	123467078	rs143603357	T	C	100	PASS	AC=18;AF=0.00359425;AN=5008;NS=2504;DP=23078;EAS_AF=0.0149;AMR_AF=0;AFR_AF=0;EUR_AF=0.003;SAS_AF=0;AA=T|||;VT=SNP
11	123467171	rs59677928	A	G	100	PASS	AC=381;AF=0.0760783;AN=5008;NS=2504;DP=21879;EAS_AF=0.0893;AMR_AF=0.0576;AFR_AF=0.1172;EUR_AF=0.0358;SAS_AF=0.0613;AA=G|||;VT=SNP
11	123467712	rs79074374	G	A	100	PASS	AC=109;AF=0.0217652;AN=5008;NS=2504;DP=15857;EAS_AF=0.0516;AMR_AF=0.0259;AFR_AF=0.0008;EUR_AF=0.0268;SAS_AF=0.0112;AA=G|||;VT=SNP
11	123468140	rs7104389	T	C	100	PASS	AC=1760;AF=0.351438;AN=5008;NS=2504;DP=16574;EAS_AF=0.495;AMR_AF=0.3429;AFR_AF=0.2632;EUR_AF=0.3529;SAS_AF=0.3272;AA=T|||;VT=SNP
11	123468262	rs1274210	T	G	100	PASS	AC=618;AF=0.123403;AN=5008;NS=2504;DP=17140;EAS_AF=0.2371;AMR_AF=0.196;AFR_AF=0.0091;EUR_AF=0.1223;SAS_AF=0.1104;AA=T|||;VT=SNP
11	123469113	rs77102674	C	T	100	PASS	AC=88;AF=0.0175719;AN=5008;NS=2504;DP=24101;EAS_AF=0.0347;AMR_AF=0.0115;AFR_AF=0.0015;EUR_AF=0.007;SAS_AF=0.0368;AA=C|||;VT=SNP
11	123470866	rs3816868	A	T	100	PASS	AC=60;AF=0.0119808;AN=5008;NS=2504;DP=20305;EAS_AF=0.0427;AMR_AF=0.0159;AFR_AF=0;EUR_AF=0.006;SAS_AF=0;AA=A|||;VT=SNP
11	123471031	rs1148094	C	T	100	PASS	AC=772;AF=0.154153;AN=5008;NS=2504;DP=19583;EAS_AF=0.2321;AMR_AF=0.2118;AFR_AF=0.1203;EUR_AF=0.1233;SAS_AF=0.1104;AA=C|||;VT=SNP
11	123471338	rs78208824	C	T	100	PASS	AC=164;AF=0.0327476;AN=5008;NS=2504;DP=17064;EAS_AF=0.0347;AMR_AF=0.0187;AFR_AF=0.0552;EUR_AF=0.007;SAS_AF=0.0368;AA=C|||;VT=SNP
11	123472528	rs1148093	A	G	100	PASS	AC=2762;AF=0.551518;AN=5008;NS=2504;DP=16573;EAS_AF=0.7361;AMR_AF=0.5706;AFR_AF=0.5303;EUR_AF=0.4791;SAS_AF=0.4509;AA=G|||;VT=SNP
11	123472547	rs12291891	G	T	100	PASS	AC=1950;AF=0.389377;AN=5008;NS=2504;DP=16742;EAS_AF=0.4931;AMR_AF=0.3473;AFR_AF=0.4054;EUR_AF=0.3529;SAS_AF=0.3282;AA=G|||;VT=SNP
11	123472878	rs10790580	A	G	100	PASS	AC=1545;AF=0.308506;AN=5008;NS=2504;DP=12118;EAS_AF=0.1796;AMR_AF=0.3012;AFR_AF=0.2625;EUR_AF=0.3698;SAS_AF=0.4458;AA=A|||;VT=SNP
11	123473031	rs75854564	G	A	100	PASS	AC=2011;AF=0.401558;AN=5008;NS=2504;DP=10172;EAS_AF=0.4544;AMR_AF=0.4784;AFR_AF=0.1339;EUR_AF=0.4503;SAS_AF=0.6043;AA=A|||;VT=SNP
11	123474285	rs7114319	C	T	100	PASS	AC=74;AF=0.0147764;AN=5008;NS=2504;DP=16761;EAS_AF=0.0724;AMR_AF=0;AFR_AF=0;EUR_AF=0;SAS_AF=0.001;AA=C|||;VT=SNP
11	123474408	rs1709901	G	T	100	PASS	AC=621;AF=0.124002;AN=5008;NS=2504;DP=19683;EAS_AF=0.2371;AMR_AF=0.1974;AFR_AF=0.0098;EUR_AF=0.1233;SAS_AF=0.1104;AA=G|||;VT=SNP
11	123474531	rs1274214	T	C	100	PASS	AC=2554;AF=0.509984;AN=5008;NS=2504;DP=20569;EAS_AF=0.4256;AMR_AF=0.5389;AFR_AF=0.5189;EUR_AF=0.495;SAS_AF=0.5798;AA=C|||;VT=SNP
11	123475091	rs12578065	G	A	100	PASS	AC=502;AF=0.10024;AN=5008;NS=2504;DP=23191;EAS_AF=0.2153;AMR_AF=0.1686;AFR_AF=0.0091;EUR_AF=0.0785;SAS_AF=0.0787;AA=G|||;VT=SNP
11	123475385	rs3851094	A	T	100	PASS	AC=2039;AF=0.407149;AN=5008;NS=2504;DP=22061;EAS_AF=0.7133;AMR_AF=0.3444;AFR_AF=0.2897;EUR_AF=0.3668;SAS_AF=0.3364;AA=A|||;VT=SNP
11	123475615	rs1274213	G	A	100	PASS	AC=502;AF=0.10024;AN=5008;NS=2504;DP=18206;EAS_AF=0.0556;AMR_AF=0.2046;AFR_AF=0.0666;EUR_AF=0.1143;SAS_AF=0.1033;AA=G|||;VT=SNP
11	123477352	rs2279519	G	A	100	PASS	AC=1349;AF=0.269369;AN=5008;NS=2504;DP=18483;EAS_AF=0.1736;AMR_AF=0.2493;AFR_AF=0.1944;EUR_AF=0.3012;SAS_AF=0.4509;AA=G|||;VT=SNP;EX_TARGET
11	123477633	rs74803458	A	G	100	PASS	AC=134;AF=0.0267572;AN=5008;NS=2504;DP=20483;EAS_AF=0.0536;AMR_AF=0.0331;AFR_AF=0.0023;EUR_AF=0.0318;SAS_AF=0.0225;AA=A|||;VT=SNP
11	123478017	rs17741341	C	A	100	PASS	AC=1179;AF=0.235423;AN=5008;NS=2504;DP=20635;EAS_AF=0.1736;AMR_AF=0.2421;AFR_AF=0.0696;EUR_AF=0.3012;SAS_AF=0.4509;AA=C|||;VT=SNP
11	123478921	rs75585623	G	C	100	PASS	AC=172;AF=0.034345;AN=5008;NS=2504;DP=20413;EAS_AF=0.0377;AMR_AF=0.0187;AFR_AF=0.0658;EUR_AF=0.006;SAS_AF=0.0286;AA=G|||;VT=SNP
11	123479150	rs1148088	G	A	100	PASS	AC=1882;AF=0.375799;AN=5008;NS=2504;DP=23265;EAS_AF=0.2331;AMR_AF=0.4611;AFR_AF=0.2617;EUR_AF=0.4215;SAS_AF=0.5695;AA=A|||;VT=SNP
11	123479514	rs2306971	C	T	100	PASS	AC=177;AF=0.0353435;AN=5008;NS=2504;DP=21245;EAS_AF=0.0377;AMR_AF=0.0187;AFR_AF=0.0666;EUR_AF=0.007;SAS_AF=0.0317;AA=C|||;VT=SNP
11	123479967	rs12422025	C	T	100	PASS	AC=1180;AF=0.235623;AN=5008;NS=2504;DP=19946;EAS_AF=0.1746;AMR_AF=0.2378;AFR_AF=0.0703;EUR_AF=0.3072;SAS_AF=0.4468;AA=C|||;VT=SNP
11	123480198	rs11219207	G	A	100	PASS	AC=1557;AF=0.310903;AN=5008;NS=2504;DP=18150;EAS_AF=0.2143;AMR_AF=0.2723;AFR_AF=0.2617;EUR_AF=0.3171;SAS_AF=0.498;AA=G|||;VT=SNP
11	123480981	rs10893053	T	C	100	PASS	AC=1211;AF=0.241813;AN=5008;NS=2504;DP=18260;EAS_AF=0.1746;AMR_AF=0.2392;AFR_AF=0.0719;EUR_AF=0.3141;SAS_AF=0.4683;AA=T|||;VT=SNP;EX_TARGET
11	123481558	rs11219208	C	G	100	PASS	AC=1209;AF=0.241414;AN=5008;NS=2504;DP=20451;EAS_AF=0.1746;AMR_AF=0.2378;AFR_AF=0.0711;EUR_AF=0.3141;SAS_AF=0.4683;AA=C|||;VT=SNP
11	123481602	rs938378	T	G	100	PASS	AC=2049;AF=0.409145;AN=5008;NS=2504;DP=21025;EAS_AF=0.2312;AMR_AF=0.4654;AFR_AF=0.3669;EUR_AF=0.4324;SAS_AF=0.5859;AA=G|||;VT=SNP
11	123482540	rs1148086	T	C	100	PASS	AC=1911;AF=0.381589;AN=5008;NS=2504;DP=16090;EAS_AF=0.2312;AMR_AF=0.4524;AFR_AF=0.2753;EUR_AF=0.4314;SAS_AF=0.5787;AA=C|||;VT=SNP
11	123482704	rs1791990	T	C	100	PASS	AC=1910;AF=0.38139;AN=5008;NS=2504;DP=18299;EAS_AF=0.2411;AMR_AF=0.4669;AFR_AF=0.2526;EUR_AF=0.4324;SAS_AF=0.5869;AA=C|||;VT=SNP
11	123483715	rs77620496	T	C	100	PASS	AC=163;AF=0.0325479;AN=5008;NS=2504;DP=20872;EAS_AF=0.0377;AMR_AF=0.0173;AFR_AF=0.0492;EUR_AF=0.008;SAS_AF=0.0409;AA=T|||;VT=SNP
11	123483749	rs1783903	A	G	100	PASS	AC=1563;AF=0.312101;AN=5008;NS=2504;DP=20463;EAS_AF=0.1954;AMR_AF=0.428;AFR_AF=0.0817;EUR_AF=0.4245;SAS_AF=0.546;AA=A|||;VT=SNP
11	123484740	rs745037	A	T	100	PASS	AC=1561;AF=0.311701;AN=5008;NS=2504;DP=19273;EAS_AF=0.1944;AMR_AF=0.428;AFR_AF=0.0809;EUR_AF=0.4245;SAS_AF=0.546;AA=T|||;VT=SNP
11	123484981	rs745038	G	C	100	PASS	AC=1724;AF=0.344249;AN=5008;NS=2504;DP=21466;EAS_AF=0.2321;AMR_AF=0.4452;AFR_AF=0.1301;EUR_AF=0.4324;SAS_AF=0.5869;AA=C|||;VT=SNP
11	123485444	rs732211	T	C	100	PASS	AC=1561;AF=0.311701;AN=5008;NS=2504;DP=18160;EAS_AF=0.1944;AMR_AF=0.428;AFR_AF=0.0809;EUR_AF=0.4245;SAS_AF=0.546;AA=T|||;VT=SNP;EX_TARGET
11	123485524	rs77039947	C	T	100	PASS	AC=77;AF=0.0153754;AN=5008;NS=2504;DP=17689;EAS_AF=0.0744;AMR_AF=0;AFR_AF=0;EUR_AF=0;SAS_AF=0.002;AA=C|||;VT=SNP;EX_TARGET
11	123485561	rs1275061	T	C	100	PASS	AC=1871;AF=0.373602;AN=5008;NS=2504;DP=18291;EAS_AF=0.2321;AMR_AF=0.4611;AFR_AF=0.2322;EUR_AF=0.4334;SAS_AF=0.5869;AA=C|||;VT=SNP
11	123485631	rs2306972	G	A	100	PASS	AC=360;AF=0.071885;AN=5008;NS=2504;DP=19855;EAS_AF=0.0516;AMR_AF=0.0447;AFR_AF=0.1694;EUR_AF=0.0308;SAS_AF=0.0225;AA=G|||;VT=SNP
11	123485750	rs1275062	G	C	100	PASS	AC=1559;AF=0.311302;AN=5008;NS=2504;DP=21337;EAS_AF=0.1944;AMR_AF=0.428;AFR_AF=0.0809;EUR_AF=0.4245;SAS_AF=0.544;AA=G|||;VT=SNP
11	123486169	rs1275063	C	A	100	PASS	AC=1561;AF=0.311701;AN=5008;NS=2504;DP=19032;EAS_AF=0.1944;AMR_AF=0.428;AFR_AF=0.0809;EUR_AF=0.4245;SAS_AF=0.546;AA=C|||;VT=SNP
11	123486190	rs1275064	G	C	100	PASS	AC=1560;AF=0.311502;AN=5008;NS=2504;DP=18170;EAS_AF=0.1944;AMR_AF=0.428;AFR_AF=0.0809;EUR_AF=0.4235;SAS_AF=0.546;AA=C|||;VT=SNP
11	123486222	rs75974320	G	A	100	PASS	AC=140;AF=0.0279553;AN=5008;NS=2504;DP=18857;EAS_AF=0.0615;AMR_AF=0.0331;AFR_AF=0.0023;EUR_AF=0.0308;SAS_AF=0.0215;AA=G|||;VT=SNP
11	123486266	rs1275065	G	A	100	PASS	AC=1562;AF=0.311901;AN=5008;NS=2504;DP=19937;EAS_AF=0.1944;AMR_AF=0.428;AFR_AF=0.0809;EUR_AF=0.4254;SAS_AF=0.546;AA=G|||;VT=SNP
11	123486517	rs1275066	A	G	100	PASS	AC=1562;AF=0.311901;AN=5008;NS=2504;DP=18989;EAS_AF=0.1944;AMR_AF=0.4294;AFR_AF=0.0809;EUR_AF=0.4245;SAS_AF=0.546;AA=G|||;VT=SNP
11	123486605	rs1275067	A	C	100	PASS	AC=1560;AF=0.311502;AN=5008;NS=2504;DP=19463;EAS_AF=0.1944;AMR_AF=0.4294;AFR_AF=0.0809;EUR_AF=0.4235;SAS_AF=0.545;AA=C|||;VT=SNP
11	123486667	rs1275068	A	C	100	PASS	AC=1870;AF=0.373403;AN=5008;NS=2504;DP=22109;EAS_AF=0.2321;AMR_AF=0.4611;AFR_AF=0.2315;EUR_AF=0.4334;SAS_AF=0.5869;AA=C|||;VT=SNP
11	123486760	rs1275069	G	A	100	PASS	AC=1561;AF=0.311701;AN=5008;NS=2504;DP=19581;EAS_AF=0.1944;AMR_AF=0.428;AFR_AF=0.0809;EUR_AF=0.4245;SAS_AF=0.546;AA=G|||;VT=SNP
11	123486772	rs1275070	G	C	100	PASS	AC=1873;AF=0.374002;AN=5008;NS=2504;DP=19250;EAS_AF=0.2321;AMR_AF=0.4611;AFR_AF=0.2322;EUR_AF=0.4354;SAS_AF=0.5869;AA=C|||;VT=SNP
11	123486799	rs1275071	G	A	100	PASS	AC=1561;AF=0.311701;AN=5008;NS=2504;DP=19039;EAS_AF=0.1944;AMR_AF=0.428;AFR_AF=0.0809;EUR_AF=0.4245;SAS_AF=0.546;AA=A|||;VT=SNP
11	123486847	rs1275072	T	C	100	PASS	AC=1561;AF=0.311701;AN=5008;NS=2504;DP=15840;EAS_AF=0.1944;AMR_AF=0.428;AFR_AF=0.0809;EUR_AF=0.4235;SAS_AF=0.547;AA=C|||;VT=SNP
11	123486903	rs144731884	G	A	100	PASS	AC=149;AF=0.0297524;AN=5008;NS=2504;DP=15936;EAS_AF=0.0377;AMR_AF=0.0173;AFR_AF=0.0477;EUR_AF=0.008;SAS_AF=0.0286;AA=G|||;VT=SNP
11	123487232	rs1275075	C	T	100	PASS	AC=1561;AF=0.311701;AN=5008;NS=2504;DP=19954;EAS_AF=0.1954;AMR_AF=0.428;AFR_AF=0.0809;EUR_AF=0.4245;SAS_AF=0.545;AA=T|||;VT=SNP
11	123487464	rs1001545	G	T	100	PASS	AC=1559;AF=0.311302;AN=5008;NS=2504;DP=20644;EAS_AF=0.1935;AMR_AF=0.428;AFR_AF=0.0809;EUR_AF=0.4245;SAS_AF=0.545;AA=G|||;VT=SNP
11	123487591	rs1001546	A	G	100	PASS	AC=1562;AF=0.311901;AN=5008;NS=2504;DP=16760;EAS_AF=0.1954;AMR_AF=0.4265;AFR_AF=0.0809;EUR_AF=0.4245;SAS_AF=0.547;AA=A|||;VT=SNP
11	123487643	rs75431905	T	G	100	PASS	AC=150;AF=0.0299521;AN=5008;NS=2504;DP=16996;EAS_AF=0.0377;AMR_AF=0.0173;AFR_AF=0.0484;EUR_AF=0.008;SAS_AF=0.0286;AA=T|||;VT=SNP
11	123488116	rs1275076	T	C	100	PASS	AC=1877;AF=0.3748;AN=5008;NS=2504;DP=13735;EAS_AF=0.2341;AMR_AF=0.4625;AFR_AF=0.2322;EUR_AF=0.4344;SAS_AF=0.589;AA=t|||;VT=SNP
11	123488251	rs12225236	A	G	100	PASS	AC=1229;AF=0.245407;AN=5008;NS=2504;DP=13283;EAS_AF=0.1885;AMR_AF=0.2421;AFR_AF=0.0703;EUR_AF=0.3141;SAS_AF=0.4724;AA=G|||;VT=SNP
11	123488286	rs12224033	T	C	100	PASS	AC=1232;AF=0.246006;AN=5008;NS=2504;DP=13744;EAS_AF=0.1895;AMR_AF=0.2406;AFR_AF=0.0703;EUR_AF=0.3161;SAS_AF=0.4734;AA=C|||;VT=SNP
11	123488295	rs12222537	G	A	100	PASS	AC=1233;AF=0.246206;AN=5008;NS=2504;DP=14022;EAS_AF=0.1885;AMR_AF=0.2421;AFR_AF=0.0734;EUR_AF=0.3141;SAS_AF=0.4724;AA=G|||;VT=SNP
11	123490154	rs73617605	C	G	100	PASS	AC=214;AF=0.0427316;AN=5008;NS=2504;DP=19672;EAS_AF=0.0516;AMR_AF=0.0389;AFR_AF=0.0628;EUR_AF=0.0308;SAS_AF=0.0215;AA=C|||;VT=SNP
11	123490413	rs12279179	C	T	100	PASS	AC=2028;AF=0.404952;AN=5008;NS=2504;DP=18541;EAS_AF=0.7123;AMR_AF=0.3415;AFR_AF=0.2912;EUR_AF=0.3539;SAS_AF=0.3395;AA=C|||;VT=SNP
11	123490903	rs1275078	C	T	100	PASS	AC=2821;AF=0.563299;AN=5008;NS=2504;DP=16507;EAS_AF=0.8075;AMR_AF=0.5951;AFR_AF=0.4652;EUR_AF=0.506;SAS_AF=0.4806;AA=C|||;VT=SNP
11	123491346	rs1275079	A	G	100	PASS	AC=3935;AF=0.785743;AN=5008;NS=2504;DP=16053;EAS_AF=0.9841;AMR_AF=0.7954;AFR_AF=0.5393;EUR_AF=0.8161;SAS_AF=0.8763;AA=G|||;VT=SNP
11	123491390	rs1275080	G	A	100	PASS	AC=423;AF=0.0844649;AN=5008;NS=2504;DP=16937;EAS_AF=0.0446;AMR_AF=0.2032;AFR_AF=0.0121;EUR_AF=0.1183;SAS_AF=0.1043;AA=G|||;VT=SNP
11	123492543	rs34333709	G	A	100	PASS	AC=491;AF=0.0980431;AN=5008;NS=2504;DP=20641;EAS_AF=0.0437;AMR_AF=0.2104;AFR_AF=0.059;EUR_AF=0.1193;SAS_AF=0.1053;AA=G|||;VT=SNP
11	123492739	rs1148118	C	T	100	PASS	AC=2822;AF=0.563498;AN=5008;NS=2504;DP=14941;EAS_AF=0.8075;AMR_AF=0.5965;AFR_AF=0.4622;EUR_AF=0.507;SAS_AF=0.4836;AA=T|||;VT=SNP
11	123493061	rs1148117	T	G	100	PASS	AC=713;AF=0.142372;AN=5008;NS=2504;DP=12789;EAS_AF=0.0962;AMR_AF=0.2507;AFR_AF=0.1256;EUR_AF=0.1501;SAS_AF=0.1278;AA=T|||;VT=SNP
11	123493840	rs1533392	G	A	100	PASS	AC=1093;AF=0.218251;AN=5008;NS=2504;DP=16756;EAS_AF=0.1657;AMR_AF=0.1974;AFR_AF=0.0696;EUR_AF=0.3091;SAS_AF=0.3947;AA=G|||;VT=SNP
11	123495005	rs11219210	T	C	100	PASS	AC=3669;AF=0.732628;AN=5008;NS=2504;DP=21446;EAS_AF=0.9385;AMR_AF=0.611;AFR_AF=0.6362;EUR_AF=0.6998;SAS_AF=0.771;AA=C|||;VT=SNP
11	123495445	rs4936835	T	C	100	PASS	AC=2057;AF=0.410743;AN=5008;NS=2504;DP=20053;EAS_AF=0.6944;AMR_AF=0.3501;AFR_AF=0.2988;EUR_AF=0.3738;SAS_AF=0.3507;AA=T|||;VT=SNP
11	123495617	rs7924813	G	T	100	PASS	AC=1202;AF=0.240016;AN=5008;NS=2504;DP=16648;EAS_AF=0.1736;AMR_AF=0.2017;AFR_AF=0.1573;EUR_AF=0.2952;SAS_AF=0.3906;AA=G|||;VT=SNP
11	123495847	rs3741112	C	G	100	PASS	AC=1204;AF=0.240415;AN=5008;NS=2504;DP=21439;EAS_AF=0.1746;AMR_AF=0.1988;AFR_AF=0.1573;EUR_AF=0.2932;SAS_AF=0.3957;AA=G|||;VT=SNP
11	123496314	rs1274204	C	T	100	PASS	AC=433;AF=0.0864617;AN=5008;NS=2504;DP=19554;EAS_AF=0.0456;AMR_AF=0.2075;AFR_AF=0.0151;EUR_AF=0.1203;SAS_AF=0.1043;AA=C|||;VT=SNP
11	123496902	rs3741118	T	C	100	PASS	AC=126;AF=0.0251597;AN=5008;NS=2504;DP=18614;EAS_AF=0.0397;AMR_AF=0.0447;AFR_AF=0.0038;EUR_AF=0;SAS_AF=0.0511;AA=T|||;VT=SNP
11	123497795	rs3187433	G	A	100	PASS	AC=2021;AF=0.403554;AN=5008;NS=2504;DP=18835;EAS_AF=0.6895;AMR_AF=0.3415;AFR_AF=0.2791;EUR_AF=0.3748;SAS_AF=0.3507;AA=G|||;VT=SNP
11	123497971	rs3741116	A	G	100	PASS	AC=1774;AF=0.354233;AN=5008;NS=2504;DP=20882;EAS_AF=0.2331;AMR_AF=0.2579;AFR_AF=0.4728;EUR_AF=0.3241;SAS_AF=0.4182;AA=G|||;VT=SNP
11	123498594	rs1720347	A	G	100	PASS	AC=2917;AF=0.582468;AN=5008;NS=2504;DP=18029;EAS_AF=0.3095;AMR_AF=0.634;AFR_AF=0.7209;EUR_AF=0.5964;SAS_AF=0.6258;AA=G|||;VT=SNP
11	123498597	rs1676630	G	C	100	PASS	AC=2917;AF=0.582468;AN=5008;NS=2504;DP=17838;EAS_AF=0.3095;AMR_AF=0.634;AFR_AF=0.7209;EUR_AF=0.5964;SAS_AF=0.6258;AA=C|||;VT=SNP
11	123498735	rs1148114	G	T	100	PASS	AC=1109;AF=0.221446;AN=5008;NS=2504;DP=20981;EAS_AF=0.0804;AMR_AF=0.3689;AFR_AF=0.2126;EUR_AF=0.2704;SAS_AF=0.2239;AA=G|||;VT=SNP
11	123499155	rs72553914	T	C	100	PASS	AC=353;AF=0.0704872;AN=5008;NS=2504;DP=17927;EAS_AF=0.0298;AMR_AF=0.0821;AFR_AF=0.1051;EUR_AF=0.0517;SAS_AF=0.0767;AA=T|||;VT=SNP
11	123499480	rs1148113	A	G	100	PASS	AC=2868;AF=0.572684;AN=5008;NS=2504;DP=20687;EAS_AF=0.3026;AMR_AF=0.5965;AFR_AF=0.7277;EUR_AF=0.5567;SAS_AF=0.6411;AA=G|||;VT=SNP
11	123499590	rs78206889	T	C	100	PASS	AC=118;AF=0.0235623;AN=5008;NS=2504;DP=20826;EAS_AF=0.1171;AMR_AF=0;AFR_AF=0;EUR_AF=0;SAS_AF=0;AA=T|||;VT=SNP
11	123499730	rs72552134	C	T	100	PASS	AC=98;AF=0.0195687;AN=5008;NS=2504;DP=22794;EAS_AF=0.0427;AMR_AF=0.013;AFR_AF=0.0136;EUR_AF=0.008;SAS_AF=0.0204;AA=C|||;VT=SNP
11	123500112	rs72552139	C	T	100	PASS	AC=36;AF=0.0071885;AN=5008;NS=2504;DP=21594;EAS_AF=0.005;AMR_AF=0.0029;AFR_AF=0.0166;EUR_AF=0.001;SAS_AF=0.0061;AA=C|||;VT=SNP
11	123500113	rs12286568	G	A	100	PASS	AC=384;AF=0.0766773;AN=5008;NS=2504;DP=21660;EAS_AF=0.0556;AMR_AF=0.0403;AFR_AF=0.084;EUR_AF=0.0795;SAS_AF=0.1115;AA=g|||;VT=SNP
11	123500759	rs2027767	C	T	100	PASS	AC=1526;AF=0.304712;AN=5008;NS=2504;DP=19860;EAS_AF=0.3581;AMR_AF=0.17;AFR_AF=0.4834;EUR_AF=0.1839;SAS_AF=0.228;AA=T|||;VT=SNP
11	123501447	rs80274943	C	A	100	PASS	AC=66;AF=0.0131789;AN=5008;NS=2504;DP=21035;EAS_AF=0.0635;AMR_AF=0;AFR_AF=0;EUR_AF=0;SAS_AF=0.002;AA=C|||;VT=SNP
11	123501946	rs72552174	G	A	100	PASS	AC=58;AF=0.0115815;AN=5008;NS=2504;DP=17588;EAS_AF=0.002;AMR_AF=0.0072;AFR_AF=0.0015;EUR_AF=0.0229;SAS_AF=0.0266;AA=G|||;VT=SNP
11	123502045	rs72552176	C	T	100	PASS	AC=243;AF=0.0485224;AN=5008;NS=2504;DP=16983;EAS_AF=0.123;AMR_AF=0.0144;AFR_AF=0.025;EUR_AF=0.0288;SAS_AF=0.0481;AA=C|||;VT=SNP
11	123502821	rs41497645	A	G	100	PASS	AC=472;AF=0.0942492;AN=5008;NS=2504;DP=17369;EAS_AF=0.2292;AMR_AF=0.0793;AFR_AF=0.0144;EUR_AF=0.0865;SAS_AF=0.0818;AA=A|||;VT=SNP
11	123503218	rs72552201	G	A	100	PASS	AC=525;AF=0.104832;AN=5008;NS=2504;DP=19694;EAS_AF=0.2173;AMR_AF=0.0807;AFR_AF=0.0658;EUR_AF=0.0835;SAS_AF=0.0808;AA=G|||;VT=SNP
11	123503250	rs72552202	C	T	100	PASS	AC=455;AF=0.0908546;AN=5008;NS=2504;DP=20361;EAS_AF=0.0764;AMR_AF=0.0807;AFR_AF=0.1853;EUR_AF=0.0159;SAS_AF=0.0624;AA=C|||;VT=SNP
11	123503998	rs72552198	C	T	100	PASS	AC=297;AF=0.0593051;AN=5008;NS=2504;DP=23377;EAS_AF=0.0764;AMR_AF=0.0706;AFR_AF=0.0719;EUR_AF=0.0159;SAS_AF=0.0613;AA=C|||;VT=SNP
11	123504673	rs1148111	C	G	100	PASS	AC=3766;AF=0.751997;AN=5008;NS=2504;DP=21117;EAS_AF=0.7232;AMR_AF=0.6239;AFR_AF=0.972;EUR_AF=0.5517;SAS_AF=0.7812;AA=G|||;VT=SNP
11	123504959	rs1148110	C	G	100	PASS	AC=3759;AF=0.750599;AN=5008;NS=2504;DP=20485;EAS_AF=0.7222;AMR_AF=0.6225;AFR_AF=0.972;EUR_AF=0.5467;SAS_AF=0.7812;AA=G|||;VT=SNP
11	123505099	rs1148109	C	T	100	PASS	AC=3204;AF=0.639776;AN=5008;NS=2504;DP=23287;EAS_AF=0.6181;AMR_AF=0.5288;AFR_AF=0.7458;EUR_AF=0.5268;SAS_AF=0.7137;AA=T|||;VT=SNP
11	123505525	rs1148108	G	A	100	PASS	AC=3729;AF=0.744609;AN=5008;NS=2504;DP=20610;EAS_AF=0.7044;AMR_AF=0.6225;AFR_AF=0.972;EUR_AF=0.5467;SAS_AF=0.7689;AA=A|||;VT=SNP
11	123506431	rs74236746	C	T	100	PASS	AC=22;AF=0.00439297;AN=5008;NS=2504;DP=18327;EAS_AF=0.0198;AMR_AF=0;AFR_AF=0;EUR_AF=0;SAS_AF=0.002;AA=T|||;VT=SNP
11	123506875	rs7103714	C	G	100	PASS	AC=1311;AF=0.261781;AN=5008;NS=2504;DP=16095;EAS_AF=0.3522;AMR_AF=0.1441;AFR_AF=0.379;EUR_AF=0.1779;SAS_AF=0.18;AA=G|||;VT=SNP
11	123507264	rs79506361	T	C	100	PASS	AC=442;AF=0.0882588;AN=5008;NS=2504;DP=18978;EAS_AF=0.2262;AMR_AF=0.0663;AFR_AF=0.0189;EUR_AF=0.0706;SAS_AF=0.0736;AA=T|||;VT=SNP
11	123507675	rs60093289	C	T	100	PASS	AC=40;AF=0.00798722;AN=5008;NS=2504;DP=19679;EAS_AF=0.0218;AMR_AF=0.0202;AFR_AF=0.0008;EUR_AF=0.003;SAS_AF=0;AA=C|||;VT=SNP
11	123507800	rs78564934	T	C	100	PASS	AC=441;AF=0.0880591;AN=5008;NS=2504;DP=21210;EAS_AF=0.2262;AMR_AF=0.0663;AFR_AF=0.0189;EUR_AF=0.0706;SAS_AF=0.0726;AA=T|||;VT=SNP
11	123507901	rs1274205	G	C	100	PASS	AC=3928;AF=0.784345;AN=5008;NS=2504;DP=18573;EAS_AF=0.9157;AMR_AF=0.8372;AFR_AF=0.5144;EUR_AF=0.8897;SAS_AF=0.8681;AA=G|||;VT=SNP
11	123508279	rs138929797	C	T	100	PASS	AC=81;AF=0.0161741;AN=5008;NS=2504;DP=21302;EAS_AF=0.0228;AMR_AF=0.0634;AFR_AF=0.0008;EUR_AF=0.0129;SAS_AF=0;AA=C|||;VT=SNP
11	123508426	rs7111859	C	T	100	PASS	AC=473;AF=0.0944489;AN=5008;NS=2504;DP=17790;EAS_AF=0.0228;AMR_AF=0.0965;AFR_AF=0.2315;EUR_AF=0.0159;SAS_AF=0.0624;AA=C|||;VT=SNP
11	123508688	rs4554899	G	T	100	PASS	AC=470;AF=0.0938498;AN=5008;NS=2504;DP=22114;EAS_AF=0.0228;AMR_AF=0.0965;AFR_AF=0.2307;EUR_AF=0.0149;SAS_AF=0.0613;AA=T|||;VT=SNP
11	123508764	rs2276022	G	A	100	PASS	AC=209;AF=0.0417332;AN=5008;NS=2504;DP=21569;EAS_AF=0.123;AMR_AF=0.0144;AFR_AF=0.0008;EUR_AF=0.0288;SAS_AF=0.046;AA=G|||;VT=SNP
11	123508803	rs2276023	G	A	100	PASS	AC=219;AF=0.04373;AN=5008;NS=2504;DP=20489;EAS_AF=0.123;AMR_AF=0.0144;AFR_AF=0.0083;EUR_AF=0.0288;SAS_AF=0.046;AA=G|||;VT=SNP
11	123508842	rs7112258	A	G	100	PASS	AC=480;AF=0.0958466;AN=5008;NS=2504;DP=20325;EAS_AF=0.0228;AMR_AF=0.0965;AFR_AF=0.236;EUR_AF=0.0159;SAS_AF=0.0634;AA=A|||;VT=SNP
11	123509236	rs56655956	G	A	100	PASS	AC=381;AF=0.0760783;AN=5008;NS=2504;DP=18940;EAS_AF=0.0228;AMR_AF=0.085;AFR_AF=0.1694;EUR_AF=0.0149;SAS_AF=0.0613;AA=G|||;VT=SNP
11	123509684	rs61374905	C	T	100	PASS	AC=436;AF=0.0870607;AN=5008;NS=2504;DP=20946;EAS_AF=0.0218;AMR_AF=0.0476;AFR_AF=0.2307;EUR_AF=0.0159;SAS_AF=0.0613;AA=C|||;VT=SNP
11	123509787	rs59729072	C	T	100	PASS	AC=468;AF=0.0934505;AN=5008;NS=2504;DP=20613;EAS_AF=0.0218;AMR_AF=0.0937;AFR_AF=0.2307;EUR_AF=0.0159;SAS_AF=0.0613;AA=C|||;VT=SNP
11	123509994	rs74421140	T	C	100	PASS	AC=435;AF=0.086861;AN=5008;NS=2504;DP=19800;EAS_AF=0.2252;AMR_AF=0.0663;AFR_AF=0.0182;EUR_AF=0.0696;SAS_AF=0.0695;AA=T|||;VT=SNP
11	123511529	rs58071488	C	A	100	PASS	AC=460;AF=0.091853;AN=5008;NS=2504;DP=14711;EAS_AF=0.0724;AMR_AF=0.0865;AFR_AF=0.146;EUR_AF=0.0676;SAS_AF=0.0675;AA=A|||;VT=SNP
11	123511651	rs1720344	T	C	100	PASS	AC=2271;AF=0.453474;AN=5008;NS=2504;DP=17512;EAS_AF=0.3036;AMR_AF=0.6715;AFR_AF=0.2965;EUR_AF=0.5875;SAS_AF=0.5276;AA=T|||;VT=SNP
11	123511775	rs72552141	G	A	100	PASS	AC=75;AF=0.014976;AN=5008;NS=2504;DP=17015;EAS_AF=0.0139;AMR_AF=0.0029;AFR_AF=0.0431;EUR_AF=0;SAS_AF=0.002;AA=G|||;VT=SNP
11	123511996	rs78513518	A	G	100	PASS	AC=334;AF=0.0666933;AN=5008;NS=2504;DP=16732;EAS_AF=0.0238;AMR_AF=0.049;AFR_AF=0.09;EUR_AF=0.0964;SAS_AF=0.0613;AA=A|||;VT=SNP
11	123512069	rs73031610	G	A	100	PASS	AC=398;AF=0.0794728;AN=5008;NS=2504;DP=19227;EAS_AF=0.0109;AMR_AF=0.0576;AFR_AF=0.1301;EUR_AF=0.0964;SAS_AF=0.0798;AA=G|||;VT=SNP
11	123512205	rs67208860	T	C	100	PASS	AC=398;AF=0.0794728;AN=5008;NS=2504;DP=18132;EAS_AF=0.0298;AMR_AF=0.0504;AFR_AF=0.1044;EUR_AF=0.0984;SAS_AF=0.0982;AA=T|||;VT=SNP
11	123512507	rs73031614	G	A	100	PASS	AC=271;AF=0.0541134;AN=5008;NS=2504;DP=21020;EAS_AF=0.0645;AMR_AF=0.0548;AFR_AF=0.0121;EUR_AF=0.1143;SAS_AF=0.0378;AA=G|||;VT=SNP
11	123512670	rs1275087	G	T	100	PASS	AC=1531;AF=0.305711;AN=5008;NS=2504;DP=18211;EAS_AF=0.1796;AMR_AF=0.3545;AFR_AF=0.3638;EUR_AF=0.3241;SAS_AF=0.3037;AA=G|||;VT=SNP
11	123512757	rs1275086	T	C	100	PASS	AC=2132;AF=0.425719;AN=5008;NS=2504;DP=19510;EAS_AF=0.2748;AMR_AF=0.5562;AFR_AF=0.5825;EUR_AF=0.337;SAS_AF=0.3681;AA=C|||;VT=SNP
11	123512957	rs76323658	A	G	100	PASS	AC=296;AF=0.0591054;AN=5008;NS=2504;DP=21821;EAS_AF=0.0437;AMR_AF=0.0159;AFR_AF=0.1127;EUR_AF=0.008;SAS_AF=0.0859;AA=A|||;VT=SNP
11	123513161	rs1275085	G	A	100	PASS	AC=411;AF=0.0820687;AN=5008;NS=2504;DP=18757;EAS_AF=0.004;AMR_AF=0.0634;AFR_AF=0.0953;EUR_AF=0.0984;SAS_AF=0.1411;AA=G|||;VT=SNP;EX_TARGET
11	123513506	rs1783901	C	T	100	PASS	AC=1170;AF=0.233626;AN=5008;NS=2504;DP=18933;EAS_AF=0.1587;AMR_AF=0.2997;AFR_AF=0.3427;EUR_AF=0.1918;SAS_AF=0.1595;AA=T|||;VT=SNP
11	123513511	rs2280582	G	A	100	PASS	AC=211;AF=0.0421326;AN=5008;NS=2504;DP=18898;EAS_AF=0.0437;AMR_AF=0.0115;AFR_AF=0.0514;EUR_AF=0.008;SAS_AF=0.0849;AA=g|||;VT=SNP
11	123513704	rs72552170	G	A	100	PASS	AC=18;AF=0.00359425;AN=5008;NS=2504;DP=19690;EAS_AF=0.0139;AMR_AF=0.0014;AFR_AF=0.0008;EUR_AF=0;SAS_AF=0.002;AA=G|||;VT=SNP
11	123513917	rs1477825	A	G	100	PASS	AC=1063;AF=0.21226;AN=5008;NS=2504;DP=18027;EAS_AF=0.0804;AMR_AF=0.1873;AFR_AF=0.4349;EUR_AF=0.1809;SAS_AF=0.0971;AA=G|||;VT=SNP
11	123513988	rs11822049	C	T	100	PASS	AC=428;AF=0.0854633;AN=5008;NS=2504;DP=19826;EAS_AF=0.0506;AMR_AF=0.098;AFR_AF=0.1422;EUR_AF=0.0905;SAS_AF=0.0307;AA=C|||;VT=SNP
11	123514042	rs1709886	A	C	100	PASS	AC=846;AF=0.16893;AN=5008;NS=2504;DP=19997;EAS_AF=0.0665;AMR_AF=0.1671;AFR_AF=0.292;EUR_AF=0.1819;SAS_AF=0.0961;AA=C|||;VT=SNP
11	123514205	rs117946181	T	C	100	PASS	AC=18;AF=0.00359425;AN=5008;NS=2504;DP=20133;EAS_AF=0.0139;AMR_AF=0.0014;AFR_AF=0.0008;EUR_AF=0;SAS_AF=0.002;AA=T|||;VT=SNP
11	123514379	rs117597320	C	T	100	PASS	AC=19;AF=0.00379393;AN=5008;NS=2504;DP=21336;EAS_AF=0.0139;AMR_AF=0.0014;AFR_AF=0.0015;EUR_AF=0;SAS_AF=0.002;AA=T|||;VT=SNP
11	123514384	rs1720343	T	C	100	PASS	AC=337;AF=0.0672923;AN=5008;NS=2504;DP=21569;EAS_AF=0.0159;AMR_AF=0.0663;AFR_AF=0.0923;EUR_AF=0.0895;SAS_AF=0.0644;AA=T|||;VT=SNP
11	123514458	rs118163803	T	C	100	PASS	AC=18;AF=0.00359425;AN=5008;NS=2504;DP=21217;EAS_AF=0.0139;AMR_AF=0.0014;AFR_AF=0.0008;EUR_AF=0;SAS_AF=0.002;AA=T|||;VT=SNP
11	123514605	rs947915	G	A	100	PASS	AC=1141;AF=0.227835;AN=5008;NS=2504;DP=20649;EAS_AF=0.1577;AMR_AF=0.2983;AFR_AF=0.323;EUR_AF=0.1918;SAS_AF=0.1585;AA=G|||;VT=SNP
11	123514821	rs947916	G	C	100	PASS	AC=887;AF=0.177117;AN=5008;NS=2504;DP=19396;EAS_AF=0.0804;AMR_AF=0.1744;AFR_AF=0.3086;EUR_AF=0.1809;SAS_AF=0.0971;AA=G|||;VT=SNP
11	123515158	rs1274215	A	G	100	PASS	AC=411;AF=0.0820687;AN=5008;NS=2504;DP=15524;EAS_AF=0.004;AMR_AF=0.0634;AFR_AF=0.093;EUR_AF=0.1004;SAS_AF=0.1421;AA=A|||;VT=SNP
11	123515177	rs11604797	T	G	100	PASS	AC=432;AF=0.086262;AN=5008;NS=2504;DP=14651;EAS_AF=0.0506;AMR_AF=0.1009;AFR_AF=0.1437;EUR_AF=0.0905;SAS_AF=0.0307;AA=T|||;VT=SNP
11	123515382	rs11219214	G	A	100	PASS	AC=554;AF=0.110623;AN=5008;NS=2504;DP=11523;EAS_AF=0.1587;AMR_AF=0.1859;AFR_AF=0.0408;EUR_AF=0.1123;SAS_AF=0.1002;AA=G|||;VT=SNP
11	123515418	rs12421510	A	G	100	PASS	AC=576;AF=0.115016;AN=5008;NS=2504;DP=11017;EAS_AF=0.1726;AMR_AF=0.1873;AFR_AF=0.0439;EUR_AF=0.1133;SAS_AF=0.1022;AA=G|||;VT=SNP
11	123515560	rs11605312	T	C	100	PASS	AC=21;AF=0.00419329;AN=5008;NS=2504;DP=8918;EAS_AF=0.0139;AMR_AF=0.0014;AFR_AF=0.0015;EUR_AF=0;SAS_AF=0.0041;AA=t|||;VT=SNP
11	123515644	rs1296514	C	T	100	PASS	AC=3745;AF=0.747804;AN=5008;NS=2504;DP=13247;EAS_AF=0.4504;AMR_AF=0.7867;AFR_AF=0.9834;EUR_AF=0.7078;SAS_AF=0.7495;AA=T|||;VT=SNP
11	123515680	rs75241151	C	A	100	PASS	AC=221;AF=0.0441294;AN=5008;NS=2504;DP=11941;EAS_AF=0.0446;AMR_AF=0.0086;AFR_AF=0.0726;EUR_AF=0.008;SAS_AF=0.0675;AA=C|||;VT=SNP
11	123515705	rs5023548	C	A	100	PASS	AC=590;AF=0.117812;AN=5008;NS=2504;DP=11753;EAS_AF=0.1726;AMR_AF=0.183;AFR_AF=0.0446;EUR_AF=0.1123;SAS_AF=0.1196;AA=A|||;VT=SNP
11	123516622	rs117288122	G	A	100	PASS	AC=69;AF=0.013778;AN=5008;NS=2504;DP=22987;EAS_AF=0.0188;AMR_AF=0.0014;AFR_AF=0.0091;EUR_AF=0;SAS_AF=0.0378;AA=G|||;VT=SNP
11	123516712	rs7109479	T	G	100	PASS	AC=538;AF=0.107428;AN=5008;NS=2504;DP=22115;EAS_AF=0.0516;AMR_AF=0.1167;AFR_AF=0.2126;EUR_AF=0.0924;SAS_AF=0.0317;AA=T|||;VT=SNP
11	123517087	rs28550270	C	A	100	PASS	AC=704;AF=0.140575;AN=5008;NS=2504;DP=22146;EAS_AF=0.1151;AMR_AF=0.2594;AFR_AF=0.1165;EUR_AF=0.1809;SAS_AF=0.0736;AA=C|||;VT=SNP
11	123517311	rs28500703	T	C	100	PASS	AC=734;AF=0.146565;AN=5008;NS=2504;DP=21290;EAS_AF=0.1151;AMR_AF=0.2637;AFR_AF=0.1233;EUR_AF=0.1809;SAS_AF=0.092;AA=T|||;VT=SNP
11	123517848	rs12418987	T	G	100	PASS	AC=688;AF=0.13738;AN=5008;NS=2504;DP=19578;EAS_AF=0.0992;AMR_AF=0.2608;AFR_AF=0.118;EUR_AF=0.1809;SAS_AF=0.0706;AA=T|||;VT=SNP
11	123517854	rs1720341	C	G	100	PASS	AC=976;AF=0.194888;AN=5008;NS=2504;DP=19783;EAS_AF=0.1151;AMR_AF=0.3285;AFR_AF=0.1853;EUR_AF=0.2634;SAS_AF=0.1247;AA=G|||;VT=SNP
11	123517953	rs113610821	T	G	100	PASS	AC=48;AF=0.00958466;AN=5008;NS=2504;DP=17103;EAS_AF=0.0159;AMR_AF=0.0043;AFR_AF=0.0068;EUR_AF=0;SAS_AF=0.0204;AA=G|||;VT=SNP
11	123518078	rs113118953	A	G	100	PASS	AC=31;AF=0.0061901;AN=5008;NS=2504;DP=17677;EAS_AF=0.0159;AMR_AF=0.0043;AFR_AF=0.0076;EUR_AF=0;SAS_AF=0.002;AA=G|||;VT=SNP
11	123518105	rs139022408	G	A	100	PASS	AC=18;AF=0.00359425;AN=5008;NS=2504;DP=18739;EAS_AF=0.0159;AMR_AF=0;AFR_AF=0;EUR_AF=0;SAS_AF=0.002;AA=G|||;VT=SNP
11	123518206	rs192114895	T	C	100	PASS	AC=19;AF=0.00379393;AN=5008;NS=2504;DP=17466;EAS_AF=0.0159;AMR_AF=0.0014;AFR_AF=0;EUR_AF=0;SAS_AF=0.002;AA=T|||;VT=SNP
11	123518595	rs112248163	T	C	100	PASS	AC=48;AF=0.00958466;AN=5008;NS=2504;DP=19030;EAS_AF=0.0159;AMR_AF=0.0043;AFR_AF=0.0068;EUR_AF=0;SAS_AF=0.0204;AA=C|||;VT=SNP
11	123518917	rs1720340	T	C	100	PASS	AC=291;AF=0.058107;AN=5008;NS=2504;DP=20490;EAS_AF=0.0159;AMR_AF=0.0692;AFR_AF=0.0673;EUR_AF=0.0835;SAS_AF=0.0552;AA=T|||;VT=SNP
11	123518956	rs115579682	A	G	100	PASS	AC=49;AF=0.00978435;AN=5008;NS=2504;DP=20037;EAS_AF=0.0159;AMR_AF=0.0058;AFR_AF=0.0068;EUR_AF=0;SAS_AF=0.0204;AA=A|||;VT=SNP
11	123519030	rs143495936	C	T	100	PASS	AC=19;AF=0.00379393;AN=5008;NS=2504;DP=11683;EAS_AF=0.0159;AMR_AF=0.0014;AFR_AF=0;EUR_AF=0;SAS_AF=0.002;AA=C|||;VT=SNP
11	123519043	rs1792016	G	A	100	PASS	AC=977;AF=0.195088;AN=5008;NS=2504;DP=14616;EAS_AF=0.1151;AMR_AF=0.3285;AFR_AF=0.1853;EUR_AF=0.2634;SAS_AF=0.1258;AA=A|||;VT=SNP
11	123519255	rs1720339	A	G	100	PASS	AC=291;AF=0.058107;AN=5008;NS=2504;DP=20321;EAS_AF=0.0159;AMR_AF=0.0692;AFR_AF=0.0673;EUR_AF=0.0835;SAS_AF=0.0552;AA=G|||;VT=SNP
11	123519652	rs11219215	C	T	100	PASS	AC=687;AF=0.137181;AN=5008;NS=2504;DP=21709;EAS_AF=0.0992;AMR_AF=0.2594;AFR_AF=0.1188;EUR_AF=0.1799;SAS_AF=0.0706;AA=C|||;VT=SNP
11	123520004	rs1783902	G	T	100	PASS	AC=291;AF=0.058107;AN=5008;NS=2504;DP=19144;EAS_AF=0.0159;AMR_AF=0.0692;AFR_AF=0.0673;EUR_AF=0.0835;SAS_AF=0.0552;AA=G|||;VT=SNP
11	123520063	rs1720337	G	T	100	PASS	AC=291;AF=0.058107;AN=5008;NS=2504;DP=18491;EAS_AF=0.0159;AMR_AF=0.0692;AFR_AF=0.0673;EUR_AF=0.0835;SAS_AF=0.0552;AA=G|||;VT=SNP
11	123520135	rs75821015	G	T	100	PASS	AC=255;AF=0.0509185;AN=5008;NS=2504;DP=18294;EAS_AF=0.0913;AMR_AF=0.1239;AFR_AF=0.003;EUR_AF=0.0109;SAS_AF=0.0634;AA=G|||;VT=SNP
11	123520152	rs1612588	G	A	100	PASS	AC=981;AF=0.195887;AN=5008;NS=2504;DP=18148;EAS_AF=0.1161;AMR_AF=0.33;AFR_AF=0.1861;EUR_AF=0.2644;SAS_AF=0.1258;AA=A|||;VT=SNP
11	123520227	rs1613394	A	C	100	PASS	AC=261;AF=0.0521166;AN=5008;NS=2504;DP=19198;EAS_AF=0.0159;AMR_AF=0.0648;AFR_AF=0.0605;EUR_AF=0.0835;SAS_AF=0.0368;AA=A|||;VT=SNP
11	123520679	rs151281499	C	T	100	PASS	AC=81;AF=0.0161741;AN=5008;NS=2504;DP=17942;EAS_AF=0.0774;AMR_AF=0;AFR_AF=0;EUR_AF=0.001;SAS_AF=0.002;AA=c|||;VT=SNP
11	123520697	rs116850014	C	A	100	PASS	AC=68;AF=0.0135783;AN=5008;NS=2504;DP=17774;EAS_AF=0.0268;AMR_AF=0.0043;AFR_AF=0;EUR_AF=0.0089;SAS_AF=0.0297;AA=C|||;VT=SNP
11	123521166	rs1720329	T	G	100	PASS	AC=291;AF=0.058107;AN=5008;NS=2504;DP=22020;EAS_AF=0.0159;AMR_AF=0.0692;AFR_AF=0.0673;EUR_AF=0.0835;SAS_AF=0.0552;AA=G|||;VT=SNP
11	123521210	rs1720328	C	G	100	PASS	AC=292;AF=0.0583067;AN=5008;NS=2504;DP=20998;EAS_AF=0.0169;AMR_AF=0.0692;AFR_AF=0.0673;EUR_AF=0.0835;SAS_AF=0.0552;AA=C|||;VT=SNP
11	123521431	rs148990499	G	A	100	PASS	AC=19;AF=0.00379393;AN=5008;NS=2504;DP=17371;EAS_AF=0.0159;AMR_AF=0.0014;AFR_AF=0;EUR_AF=0;SAS_AF=0.002;AA=G|||;VT=SNP
11	123521459	rs143487593	C	T	100	PASS	AC=19;AF=0.00379393;AN=5008;NS=2504;DP=16847;EAS_AF=0.0159;AMR_AF=0.0014;AFR_AF=0;EUR_AF=0;SAS_AF=0.002;AA=C|||;VT=SNP
11	123521760	rs180864547	G	A	100	PASS	AC=20;AF=0.00399361;AN=5008;NS=2504;DP=10409;EAS_AF=0.0159;AMR_AF=0.0014;AFR_AF=0.0008;EUR_AF=0;SAS_AF=0.002;AA=G|||;VT=SNP
11	123521948	rs73031641	C	T	100	PASS	AC=687;AF=0.137181;AN=5008;NS=2504;DP=12804;EAS_AF=0.0992;AMR_AF=0.2594;AFR_AF=0.1188;EUR_AF=0.1799;SAS_AF=0.0706;AA=C|||;VT=SNP
11	123522212	rs73031642	T	C	100	PASS	AC=688;AF=0.13738;AN=5008;NS=2504;DP=15029;EAS_AF=0.0992;AMR_AF=0.2594;AFR_AF=0.1195;EUR_AF=0.1799;SAS_AF=0.0706;AA=T|||;VT=SNP
11	123522307	rs73031645	G	A	100	PASS	AC=687;AF=0.137181;AN=5008;NS=2504;DP=16501;EAS_AF=0.0992;AMR_AF=0.2594;AFR_AF=0.1188;EUR_AF=0.1799;SAS_AF=0.0706;AA=G|||;VT=SNP
11	123522545	rs73031648	G	C	100	PASS	AC=687;AF=0.137181;AN=5008;NS=2504;DP=19083;EAS_AF=0.0992;AMR_AF=0.2594;AFR_AF=0.1188;EUR_AF=0.1799;SAS_AF=0.0706;AA=G|||;VT=SNP
11	123522605	rs73031649	G	C	100	PASS	AC=688;AF=0.13738;AN=5008;NS=2504;DP=19615;EAS_AF=0.1002;AMR_AF=0.2594;AFR_AF=0.1188;EUR_AF=0.1799;SAS_AF=0.0706;AA=G|||;VT=SNP
11	123522675	rs80249747	T	C	100	PASS	AC=35;AF=0.00698882;AN=5008;NS=2504;DP=20368;EAS_AF=0.0347;AMR_AF=0;AFR_AF=0;EUR_AF=0;SAS_AF=0;AA=T|||;VT=SNP
11	123522723	rs3862613	C	G	100	PASS	AC=687;AF=0.137181;AN=5008;NS=2504;DP=20351;EAS_AF=0.0992;AMR_AF=0.2594;AFR_AF=0.1188;EUR_AF=0.1799;SAS_AF=0.0706;AA=C|||;VT=SNP
11	123522883	rs17127500	C	T	100	PASS	AC=89;AF=0.0177716;AN=5008;NS=2504;DP=20919;EAS_AF=0.0466;AMR_AF=0.0043;AFR_AF=0;EUR_AF=0.0089;SAS_AF=0.0307;AA=C|||;VT=SNP
11	123522995	rs3851095	A	G	100	PASS	AC=736;AF=0.146965;AN=5008;NS=2504;DP=21512;EAS_AF=0.1151;AMR_AF=0.2651;AFR_AF=0.1256;EUR_AF=0.1799;SAS_AF=0.091;AA=G|||;VT=SNP
11	123523002	rs3851096	A	G	100	PASS	AC=707;AF=0.141174;AN=5008;NS=2504;DP=21461;EAS_AF=0.1161;AMR_AF=0.2608;AFR_AF=0.1188;EUR_AF=0.1799;SAS_AF=0.0726;AA=G|||;VT=SNP
11	123523087	rs79048900	C	G	100	PASS	AC=70;AF=0.0139776;AN=5008;NS=2504;DP=21008;EAS_AF=0.0694;AMR_AF=0;AFR_AF=0;EUR_AF=0;SAS_AF=0;AA=C|||;VT=SNP
11	123523104	rs12419505	C	T	100	PASS	AC=687;AF=0.137181;AN=5008;NS=2504;DP=22010;EAS_AF=0.0992;AMR_AF=0.2594;AFR_AF=0.1188;EUR_AF=0.1809;SAS_AF=0.0695;AA=C|||;VT=SNP
11	123523131	rs76766794	G	T	100	PASS	AC=70;AF=0.0139776;AN=5008;NS=2504;DP=22519;EAS_AF=0.0694;AMR_AF=0;AFR_AF=0;EUR_AF=0;SAS_AF=0;AA=G|||;VT=SNP
11	123523358	rs3862614	T	A	100	PASS	AC=688;AF=0.13738;AN=5008;NS=2504;DP=23222;EAS_AF=0.0992;AMR_AF=0.2608;AFR_AF=0.1188;EUR_AF=0.1799;SAS_AF=0.0706;AA=A|||;VT=SNP
11	123523421	rs3781904	T	C	100	PASS	AC=1266;AF=0.252796;AN=5008;NS=2504;DP=22112;EAS_AF=0.3125;AMR_AF=0.1758;AFR_AF=0.1452;EUR_AF=0.2445;SAS_AF=0.3998;AA=T|||;VT=SNP
11	123523638	rs3851097	C	T	100	PASS	AC=739;AF=0.147564;AN=5008;NS=2504;DP=22500;EAS_AF=0.1171;AMR_AF=0.2651;AFR_AF=0.1256;EUR_AF=0.1799;SAS_AF=0.092;AA=T|||;VT=SNP
11	123523685	rs3851098	T	A	100	PASS	AC=688;AF=0.13738;AN=5008;NS=2504;DP=20818;EAS_AF=0.0992;AMR_AF=0.2594;AFR_AF=0.1188;EUR_AF=0.1809;SAS_AF=0.0706;AA=A|||;VT=SNP
11	123523809	rs3851099	T	A	100	PASS	AC=650;AF=0.129792;AN=5008;NS=2504;DP=18817;EAS_AF=0.0982;AMR_AF=0.2378;AFR_AF=0.1188;EUR_AF=0.161;SAS_AF=0.0685;AA=A|||;VT=SNP
11	123523910	rs3851100	T	C	100	PASS	AC=649;AF=0.129593;AN=5008;NS=2504;DP=17769;EAS_AF=0.0982;AMR_AF=0.2378;AFR_AF=0.1188;EUR_AF=0.16;SAS_AF=0.0685;AA=T|||;VT=SNP
11	123524096	rs3851101	A	G	100	PASS	AC=672;AF=0.134185;AN=5008;NS=2504;DP=15852;EAS_AF=0.1131;AMR_AF=0.2406;AFR_AF=0.1195;EUR_AF=0.162;SAS_AF=0.0716;AA=G|||;VT=SNP
11	123524282	rs72552182	T	C	100	PASS	AC=37;AF=0.00738818;AN=5008;NS=2504;DP=15424;EAS_AF=0.0149;AMR_AF=0.0029;AFR_AF=0;EUR_AF=0;SAS_AF=0.0204;AA=T|||;VT=SNP
11	123524295	rs68105605	T	A	100	PASS	AC=550;AF=0.109824;AN=5008;NS=2504;DP=15640;EAS_AF=0.1012;AMR_AF=0.1081;AFR_AF=0.1415;EUR_AF=0.1252;SAS_AF=0.0613;AA=T|||;VT=SNP
11	123524389	rs8192616	A	G	100	PASS	AC=222;AF=0.0443291;AN=5008;NS=2504;DP=18224;EAS_AF=0.0486;AMR_AF=0.1239;AFR_AF=0.0166;EUR_AF=0.005;SAS_AF=0.0613;AA=A|||;VT=SNP
11	123524411	rs3851102	G	A	100	PASS	AC=712;AF=0.142173;AN=5008;NS=2504;DP=18197;EAS_AF=0.127;AMR_AF=0.2406;AFR_AF=0.1399;EUR_AF=0.161;SAS_AF=0.0716;AA=A|||;VT=SNP;EX_TARGET
11	123524690	rs3851103	T	C	100	PASS	AC=739;AF=0.147564;AN=5008;NS=2504;DP=12613;EAS_AF=0.125;AMR_AF=0.2392;AFR_AF=0.1604;EUR_AF=0.1461;SAS_AF=0.09;AA=C|||;VT=SNP
11	123524743	rs3851104	C	T	100	PASS	AC=740;AF=0.147764;AN=5008;NS=2504;DP=11908;EAS_AF=0.125;AMR_AF=0.2392;AFR_AF=0.1604;EUR_AF=0.1461;SAS_AF=0.091;AA=T|||;VT=SNP
11	123525201	rs7483687	C	G	100	PASS	AC=707;AF=0.141174;AN=5008;NS=2504;DP=11435;EAS_AF=0.126;AMR_AF=0.2378;AFR_AF=0.149;EUR_AF=0.1461;SAS_AF=0.0726;AA=G|||;VT=SNP
11	123525272	rs12420563	C	T	100	PASS	AC=687;AF=0.137181;AN=5008;NS=2504;DP=12747;EAS_AF=0.1101;AMR_AF=0.2349;AFR_AF=0.149;EUR_AF=0.1461;SAS_AF=0.0706;AA=C|||;VT=SNP
11	123525460	rs12420603	G	C	100	PASS	AC=711;AF=0.141973;AN=5008;NS=2504;DP=11725;EAS_AF=0.126;AMR_AF=0.2392;AFR_AF=0.1498;EUR_AF=0.1481;SAS_AF=0.0726;AA=C|||;VT=SNP
11	123525464	rs12422066	T	G	100	PASS	AC=770;AF=0.153754;AN=5008;NS=2504;DP=11758;EAS_AF=0.126;AMR_AF=0.2406;AFR_AF=0.18;EUR_AF=0.1481;SAS_AF=0.091;AA=G|||;VT=SNP
11	123525875	rs7925076	G	A	100	PASS	AC=323;AF=0.0644968;AN=5008;NS=2504;DP=17492;EAS_AF=0.124;AMR_AF=0.1282;AFR_AF=0.0318;EUR_AF=0.0099;SAS_AF=0.0583;AA=G|||;VT=SNP
11	123525958	rs72552132	A	G	100	PASS	AC=20;AF=0.00399361;AN=5008;NS=2504;DP=17443;EAS_AF=0.0159;AMR_AF=0.0029;AFR_AF=0;EUR_AF=0;SAS_AF=0.002;AA=A|||;VT=SNP
11	123526095	rs55820109	T	C	100	PASS	AC=693;AF=0.138379;AN=5008;NS=2504;DP=18422;EAS_AF=0.1101;AMR_AF=0.2363;AFR_AF=0.1498;EUR_AF=0.1501;SAS_AF=0.0706;AA=T|||;VT=SNP
11	123526139	rs56327912	T	C	100	PASS	AC=715;AF=0.142772;AN=5008;NS=2504;DP=17932;EAS_AF=0.126;AMR_AF=0.2392;AFR_AF=0.1513;EUR_AF=0.1501;SAS_AF=0.0726;AA=C|||;VT=SNP
11	123526147	rs56066654	T	C	100	PASS	AC=715;AF=0.142772;AN=5008;NS=2504;DP=17600;EAS_AF=0.126;AMR_AF=0.2392;AFR_AF=0.1513;EUR_AF=0.1501;SAS_AF=0.0726;AA=C|||;VT=SNP
11	123526190	rs72552179	A	G	100	PASS	AC=20;AF=0.00399361;AN=5008;NS=2504;DP=15663;EAS_AF=0.0159;AMR_AF=0.0029;AFR_AF=0;EUR_AF=0;SAS_AF=0.002;AA=A|||;VT=SNP
11	123526289	rs150447663	G	A	100	PASS	AC=20;AF=0.00399361;AN=5008;NS=2504;DP=12874;EAS_AF=0.0159;AMR_AF=0.0029;AFR_AF=0;EUR_AF=0;SAS_AF=0.002;AA=G|||;VT=SNP
11	123526296	rs56037734	G	A	100	PASS	AC=713;AF=0.142372;AN=5008;NS=2504;DP=12771;EAS_AF=0.126;AMR_AF=0.2392;AFR_AF=0.1498;EUR_AF=0.1501;SAS_AF=0.0726;AA=g|||;VT=SNP
11	123526298	rs187918561	C	T	100	PASS	AC=20;AF=0.00399361;AN=5008;NS=2504;DP=12816;EAS_AF=0.0159;AMR_AF=0.0029;AFR_AF=0;EUR_AF=0;SAS_AF=0.002;AA=C|||;VT=SNP
11	123526472	rs55648229	T	C	100	PASS	AC=714;AF=0.142572;AN=5008;NS=2504;DP=12128;EAS_AF=0.126;AMR_AF=0.2392;AFR_AF=0.1513;EUR_AF=0.1491;SAS_AF=0.0726;AA=C|||;VT=SNP
11	123526649	rs12575613	G	A	100	PASS	AC=714;AF=0.142572;AN=5008;NS=2504;DP=11000;EAS_AF=0.126;AMR_AF=0.2392;AFR_AF=0.1513;EUR_AF=0.1491;SAS_AF=0.0726;AA=A|||;VT=SNP
11	123526886	rs74490124	C	T	100	PASS	AC=78;AF=0.0155751;AN=5008;NS=2504;DP=18377;EAS_AF=0.0268;AMR_AF=0.0043;AFR_AF=0.0038;EUR_AF=0.0089;SAS_AF=0.0348;AA=C|||;VT=SNP
11	123527069	rs1148085	C	T	100	PASS	AC=4382;AF=0.875;AN=5008;NS=2504;DP=18552;EAS_AF=0.8145;AMR_AF=0.853;AFR_AF=0.9818;EUR_AF=0.8022;SAS_AF=0.8834;AA=T|||;VT=SNP
11	123527194	rs188017552	T	C	100	PASS	AC=20;AF=0.00399361;AN=5008;NS=2504;DP=17983;EAS_AF=0.0159;AMR_AF=0.0029;AFR_AF=0;EUR_AF=0;SAS_AF=0.002;AA=C|||;VT=SNP
11	123527229	rs74514855	G	A	100	PASS	AC=157;AF=0.0313498;AN=5008;NS=2504;DP=19552;EAS_AF=0.0188;AMR_AF=0.0187;AFR_AF=0.0507;EUR_AF=0.0268;SAS_AF=0.0317;AA=G|||;VT=SNP
11	123527286	rs3887312	G	A	100	PASS	AC=714;AF=0.142572;AN=5008;NS=2504;DP=19510;EAS_AF=0.126;AMR_AF=0.2392;AFR_AF=0.1513;EUR_AF=0.1491;SAS_AF=0.0726;AA=A|||;VT=SNP
11	123527362	rs7481662	C	A	100	PASS	AC=694;AF=0.138578;AN=5008;NS=2504;DP=17935;EAS_AF=0.1101;AMR_AF=0.2363;AFR_AF=0.1513;EUR_AF=0.1491;SAS_AF=0.0706;AA=C|||;VT=SNP
11	123527616	rs34571151	C	T	100	PASS	AC=694;AF=0.138578;AN=5008;NS=2504;DP=18959;EAS_AF=0.1101;AMR_AF=0.2363;AFR_AF=0.1513;EUR_AF=0.1491;SAS_AF=0.0706;AA=C|||;VT=SNP
11	123527648	rs35700471	C	T	100	PASS	AC=742;AF=0.148163;AN=5008;NS=2504;DP=17983;EAS_AF=0.126;AMR_AF=0.2392;AFR_AF=0.1589;EUR_AF=0.1491;SAS_AF=0.091;AA=T|||;VT=SNP
11	123527665	rs35080956	C	T	100	PASS	AC=694;AF=0.138578;AN=5008;NS=2504;DP=17225;EAS_AF=0.1101;AMR_AF=0.2363;AFR_AF=0.1513;EUR_AF=0.1491;SAS_AF=0.0706;AA=C|||;VT=SNP
11	123527762	rs189777382	T	C	100	PASS	AC=20;AF=0.00399361;AN=5008;NS=2504;DP=16800;EAS_AF=0.0159;AMR_AF=0.0029;AFR_AF=0;EUR_AF=0;SAS_AF=0.002;AA=T|||;VT=SNP
11	123528078	rs10893054	C	T	100	PASS	AC=1536;AF=0.306709;AN=5008;NS=2504;DP=18617;EAS_AF=0.5208;AMR_AF=0.3098;AFR_AF=0.2345;EUR_AF=0.2157;SAS_AF=0.2751;AA=C|||;VT=SNP
11	123528121	rs35402345	A	G	100	PASS	AC=713;AF=0.142372;AN=5008;NS=2504;DP=19040;EAS_AF=0.125;AMR_AF=0.2392;AFR_AF=0.1513;EUR_AF=0.1491;SAS_AF=0.0726;AA=G|||;VT=SNP
11	123528281	rs73013311	A	G	100	PASS	AC=713;AF=0.142372;AN=5008;NS=2504;DP=19209;EAS_AF=0.125;AMR_AF=0.2392;AFR_AF=0.1513;EUR_AF=0.1491;SAS_AF=0.0726;AA=G|||;VT=SNP
11	123528438	rs55820039	C	T	100	PASS	AC=713;AF=0.142372;AN=5008;NS=2504;DP=19540;EAS_AF=0.125;AMR_AF=0.2392;AFR_AF=0.1513;EUR_AF=0.1491;SAS_AF=0.0726;AA=T|||;VT=SNP
11	123528496	rs55980129	A	G	100	PASS	AC=693;AF=0.138379;AN=5008;NS=2504;DP=19461;EAS_AF=0.1091;AMR_AF=0.2363;AFR_AF=0.1513;EUR_AF=0.1491;SAS_AF=0.0706;AA=A|||;VT=SNP
11	123528616	rs11219218	A	G	100	PASS	AC=941;AF=0.187899;AN=5008;NS=2504;DP=19262;EAS_AF=0.3889;AMR_AF=0.1686;AFR_AF=0.0113;EUR_AF=0.2058;SAS_AF=0.2147;AA=A|||;VT=SNP
11	123528678	rs4936837	A	G	100	PASS	AC=2124;AF=0.424121;AN=5008;NS=2504;DP=20126;EAS_AF=0.5218;AMR_AF=0.4424;AFR_AF=0.4796;EUR_AF=0.3549;SAS_AF=0.3067;AA=G|||;VT=SNP
11	123528845	rs79924689	A	G	100	PASS	AC=61;AF=0.0121805;AN=5008;NS=2504;DP=21085;EAS_AF=0.0575;AMR_AF=0;AFR_AF=0;EUR_AF=0;SAS_AF=0.0031;AA=A|||;VT=SNP
11	123528979	rs12419737	C	T	100	PASS	AC=713;AF=0.142372;AN=5008;NS=2504;DP=20701;EAS_AF=0.125;AMR_AF=0.2392;AFR_AF=0.1513;EUR_AF=0.1491;SAS_AF=0.0726;AA=T|||;VT=SNP
11	123529023	rs148051314	G	A	100	PASS	AC=20;AF=0.00399361;AN=5008;NS=2504;DP=21221;EAS_AF=0.0159;AMR_AF=0.0029;AFR_AF=0;EUR_AF=0;SAS_AF=0.002;AA=G|||;VT=SNP
11	123529242	rs12417316	A	G	100	PASS	AC=713;AF=0.142372;AN=5008;NS=2504;DP=21095;EAS_AF=0.125;AMR_AF=0.2392;AFR_AF=0.1513;EUR_AF=0.1491;SAS_AF=0.0726;AA=g|||;VT=SNP
11	123529277	rs12420072	G	A	100	PASS	AC=691;AF=0.137979;AN=5008;NS=2504;DP=22333;EAS_AF=0.1071;AMR_AF=0.2363;AFR_AF=0.1513;EUR_AF=0.1491;SAS_AF=0.0706;AA=g|||;VT=SNP
11	123529321	rs73013317	T	C	100	PASS	AC=565;AF=0.112819;AN=5008;NS=2504;DP=22478;EAS_AF=0.123;AMR_AF=0.0994;AFR_AF=0.149;EUR_AF=0.1133;SAS_AF=0.0624;AA=c|||;VT=SNP
11	123529331	rs73013318	G	A	100	PASS	AC=565;AF=0.112819;AN=5008;NS=2504;DP=21996;EAS_AF=0.123;AMR_AF=0.0994;AFR_AF=0.149;EUR_AF=0.1133;SAS_AF=0.0624;AA=a|||;VT=SNP
11	123529861	rs141790377	T	C	100	PASS	AC=20;AF=0.00399361;AN=5008;NS=2504;DP=22375;EAS_AF=0.0159;AMR_AF=0.0029;AFR_AF=0;EUR_AF=0;SAS_AF=0.002;AA=t|||;VT=SNP
11	123529882	rs12574384	A	G	100	PASS	AC=692;AF=0.138179;AN=5008;NS=2504;DP=22189;EAS_AF=0.125;AMR_AF=0.2305;AFR_AF=0.1505;EUR_AF=0.1362;SAS_AF=0.0716;AA=g|||;VT=SNP
11	123529927	rs150549214	C	G	100	PASS	AC=20;AF=0.00399361;AN=5008;NS=2504;DP=21714;EAS_AF=0.0159;AMR_AF=0.0029;AFR_AF=0;EUR_AF=0;SAS_AF=0.002;AA=c|||;VT=SNP
11	123530080	rs56383565	G	C	100	PASS	AC=279;AF=0.0557109;AN=5008;NS=2504;DP=22350;EAS_AF=0.0546;AMR_AF=0.17;AFR_AF=0.0038;EUR_AF=0.0686;SAS_AF=0.0327;AA=G|||;VT=SNP
11	123530129	rs55925800	C	T	100	PASS	AC=672;AF=0.134185;AN=5008;NS=2504;DP=22627;EAS_AF=0.1091;AMR_AF=0.2277;AFR_AF=0.1505;EUR_AF=0.1362;SAS_AF=0.0695;AA=C|||;VT=SNP
11	123530134	rs12574402	A	G	100	PASS	AC=672;AF=0.134185;AN=5008;NS=2504;DP=22677;EAS_AF=0.1091;AMR_AF=0.2277;AFR_AF=0.1505;EUR_AF=0.1362;SAS_AF=0.0695;AA=A|||;VT=SNP
11	123530184	rs139593359	G	C	100	PASS	AC=20;AF=0.00399361;AN=5008;NS=2504;DP=22382;EAS_AF=0.0159;AMR_AF=0.0029;AFR_AF=0;EUR_AF=0;SAS_AF=0.002;AA=G|||;VT=SNP
11	123531111	rs12420547	C	T	100	PASS	AC=669;AF=0.133586;AN=5008;NS=2504;DP=22652;EAS_AF=0.1062;AMR_AF=0.2277;AFR_AF=0.1505;EUR_AF=0.1362;SAS_AF=0.0695;AA=T|||;VT=SNP
11	123531112	rs10893055	A	G	100	PASS	AC=1894;AF=0.378195;AN=5008;NS=2504;DP=22589;EAS_AF=0.506;AMR_AF=0.4179;AFR_AF=0.3419;EUR_AF=0.3419;SAS_AF=0.3047;AA=G|||;VT=SNP
11	123531288	rs12577081	G	A	100	PASS	AC=669;AF=0.133586;AN=5008;NS=2504;DP=17347;EAS_AF=0.1062;AMR_AF=0.2277;AFR_AF=0.1505;EUR_AF=0.1362;SAS_AF=0.0695;AA=G|||;VT=SNP
11	123531495	rs10893056	A	T	100	PASS	AC=1140;AF=0.227636;AN=5008;NS=2504;DP=18159;EAS_AF=0.3998;AMR_AF=0.1859;AFR_AF=0.143;EUR_AF=0.2058;SAS_AF=0.2168;AA=A|||;VT=SNP
11	123531675	rs11219219	G	A	100	PASS	AC=669;AF=0.133586;AN=5008;NS=2504;DP=12865;EAS_AF=0.1062;AMR_AF=0.2277;AFR_AF=0.1505;EUR_AF=0.1362;SAS_AF=0.0695;AA=G|||;VT=SNP
11	123531774	rs12416865	T	C	100	PASS	AC=669;AF=0.133586;AN=5008;NS=2504;DP=15654;EAS_AF=0.1062;AMR_AF=0.2277;AFR_AF=0.1505;EUR_AF=0.1362;SAS_AF=0.0695;AA=T|||;VT=SNP
11	123531831	rs12420938	C	T	100	PASS	AC=670;AF=0.133786;AN=5008;NS=2504;DP=16806;EAS_AF=0.1071;AMR_AF=0.2277;AFR_AF=0.1505;EUR_AF=0.1362;SAS_AF=0.0695;AA=T|||;VT=SNP
11	123532164	rs10893057	C	T	100	PASS	AC=1056;AF=0.210863;AN=5008;NS=2504;DP=19924;EAS_AF=0.3998;AMR_AF=0.1715;AFR_AF=0.087;EUR_AF=0.2058;SAS_AF=0.2168;AA=C|||;VT=SNP
11	123532191	rs11219220	G	A	100	PASS	AC=1810;AF=0.361422;AN=5008;NS=2504;DP=19908;EAS_AF=0.506;AMR_AF=0.4135;AFR_AF=0.2943;EUR_AF=0.3419;SAS_AF=0.2863;AA=A|||;VT=SNP
11	123532339	rs111446772	G	A	100	PASS	AC=39;AF=0.00778754;AN=5008;NS=2504;DP=19727;EAS_AF=0.0337;AMR_AF=0;AFR_AF=0.0015;EUR_AF=0;SAS_AF=0.0031;AA=G|||;VT=SNP
11	123532387	rs12792528	A	G	100	PASS	AC=1809;AF=0.361222;AN=5008;NS=2504;DP=20842;EAS_AF=0.506;AMR_AF=0.4135;AFR_AF=0.2935;EUR_AF=0.3419;SAS_AF=0.2863;AA=G|||;VT=SNP
11	123532411	rs12793042	G	A	100	PASS	AC=1140;AF=0.227636;AN=5008;NS=2504;DP=21165;EAS_AF=0.3998;AMR_AF=0.1859;AFR_AF=0.143;EUR_AF=0.2058;SAS_AF=0.2168;AA=G|||;VT=SNP
11	123532789	rs116567806	G	A	100	PASS	AC=669;AF=0.133586;AN=5008;NS=2504;DP=23132;EAS_AF=0.1062;AMR_AF=0.2277;AFR_AF=0.1505;EUR_AF=0.1362;SAS_AF=0.0695;AA=G|||;VT=SNP
11	123532947	rs1148106	T	A	100	PASS	AC=3641;AF=0.727037;AN=5008;NS=2504;DP=19114;EAS_AF=0.6696;AMR_AF=0.768;AFR_AF=0.8185;EUR_AF=0.6819;SAS_AF=0.68;AA=A|||;VT=SNP
11	123533067	rs1828940	T	G	100	PASS	AC=1809;AF=0.361222;AN=5008;NS=2504;DP=21091;EAS_AF=0.506;AMR_AF=0.4135;AFR_AF=0.2935;EUR_AF=0.3419;SAS_AF=0.2863;AA=t|||;VT=SNP
11	123533180	rs1828941	C	A	100	PASS	AC=1137;AF=0.227037;AN=5008;NS=2504;DP=23830;EAS_AF=0.3988;AMR_AF=0.1859;AFR_AF=0.1422;EUR_AF=0.2058;SAS_AF=0.2157;AA=c|||;VT=SNP
11	123533192	rs2199571	T	C	100	PASS	AC=1132;AF=0.226038;AN=5008;NS=2504;DP=22921;EAS_AF=0.3988;AMR_AF=0.183;AFR_AF=0.1422;EUR_AF=0.2058;SAS_AF=0.2127;AA=t|||;VT=SNP
11	123533828	rs12800696	C	A	100	PASS	AC=1725;AF=0.344449;AN=5008;NS=2504;DP=21536;EAS_AF=0.506;AMR_AF=0.3991;AFR_AF=0.2375;EUR_AF=0.3419;SAS_AF=0.2863;AA=A|||;VT=SNP
11	123533904	rs12802137	T	G	100	PASS	AC=1725;AF=0.344449;AN=5008;NS=2504;DP=21506;EAS_AF=0.506;AMR_AF=0.3991;AFR_AF=0.2375;EUR_AF=0.3419;SAS_AF=0.2863;AA=G|||;VT=SNP
11	123534129	rs10893058	G	A	100	PASS	AC=1056;AF=0.210863;AN=5008;NS=2504;DP=21118;EAS_AF=0.3988;AMR_AF=0.1715;AFR_AF=0.0877;EUR_AF=0.2058;SAS_AF=0.2168;AA=G|||;VT=SNP
11	123534312	rs10893059	T	C	100	PASS	AC=1140;AF=0.227636;AN=5008;NS=2504;DP=24295;EAS_AF=0.3988;AMR_AF=0.1859;AFR_AF=0.143;EUR_AF=0.2058;SAS_AF=0.2178;AA=T|||;VT=SNP
11	123534585	rs10893061	T	C	100	PASS	AC=1736;AF=0.346645;AN=5008;NS=2504;DP=15608;EAS_AF=0.505;AMR_AF=0.3991;AFR_AF=0.2466;EUR_AF=0.3419;SAS_AF=0.2863;AA=C|||;VT=SNP
11	123534728	rs11219221	G	A	100	PASS	AC=1737;AF=0.346845;AN=5008;NS=2504;DP=14009;EAS_AF=0.505;AMR_AF=0.3991;AFR_AF=0.2474;EUR_AF=0.3419;SAS_AF=0.2863;AA=G|||;VT=SNP
11	123534978	rs185368921	G	A	100	PASS	AC=22;AF=0.00439297;AN=5008;NS=2504;DP=12280;EAS_AF=0.0169;AMR_AF=0.0029;AFR_AF=0.0008;EUR_AF=0;SAS_AF=0.002;AA=-|||;VT=SNP
11	123535048	rs2027769	G	A	100	PASS	AC=1737;AF=0.346845;AN=5008;NS=2504;DP=13782;EAS_AF=0.5069;AMR_AF=0.3977;AFR_AF=0.2481;EUR_AF=0.3419;SAS_AF=0.2843;AA=-|||;VT=SNP
11	123535164	rs12226826	C	G	100	PASS	AC=1055;AF=0.210663;AN=5008;NS=2504;DP=18175;EAS_AF=0.3988;AMR_AF=0.1715;AFR_AF=0.087;EUR_AF=0.2058;SAS_AF=0.2168;AA=C|||;VT=SNP
11	123535299	rs10893062	T	C	100	PASS	AC=1055;AF=0.210663;AN=5008;NS=2504;DP=17932;EAS_AF=0.3988;AMR_AF=0.1715;AFR_AF=0.087;EUR_AF=0.2058;SAS_AF=0.2168;AA=T|||;VT=SNP
11	123535537	rs10893063	G	C	100	PASS	AC=1737;AF=0.346845;AN=5008;NS=2504;DP=17814;EAS_AF=0.505;AMR_AF=0.3991;AFR_AF=0.2466;EUR_AF=0.3419;SAS_AF=0.2873;AA=C|||;VT=SNP
11	123535563	rs10790582	A	G	100	PASS	AC=1737;AF=0.346845;AN=5008;NS=2504;DP=17874;EAS_AF=0.505;AMR_AF=0.3991;AFR_AF=0.2466;EUR_AF=0.3419;SAS_AF=0.2873;AA=G|||;VT=SNP
11	123535902	rs12416995	G	A	100	PASS	AC=1736;AF=0.346645;AN=5008;NS=2504;DP=15872;EAS_AF=0.505;AMR_AF=0.3991;AFR_AF=0.2466;EUR_AF=0.3419;SAS_AF=0.2863;AA=A|||;VT=SNP
11	123536194	rs146849585	C	A	100	PASS	AC=20;AF=0.00399361;AN=5008;NS=2504;DP=20278;EAS_AF=0.0159;AMR_AF=0.0029;AFR_AF=0;EUR_AF=0;SAS_AF=0.002;AA=C|||;VT=SNP
11	123536211	rs12574109	C	G	100	PASS	AC=682;AF=0.136182;AN=5008;NS=2504;DP=20083;EAS_AF=0.1062;AMR_AF=0.2291;AFR_AF=0.1596;EUR_AF=0.1362;SAS_AF=0.0695;AA=C|||;VT=SNP
11	123536245	rs10893064	T	C	100	PASS	AC=1737;AF=0.346845;AN=5008;NS=2504;DP=19532;EAS_AF=0.505;AMR_AF=0.4006;AFR_AF=0.2466;EUR_AF=0.3419;SAS_AF=0.2863;AA=C|||;VT=SNP
11	123536309	rs11219223	C	G	100	PASS	AC=1736;AF=0.346645;AN=5008;NS=2504;DP=18957;EAS_AF=0.505;AMR_AF=0.3991;AFR_AF=0.2466;EUR_AF=0.3419;SAS_AF=0.2863;AA=C|||;VT=SNP
11	123536485	rs57733143	A	G	100	PASS	AC=1821;AF=0.363618;AN=5008;NS=2504;DP=19684;EAS_AF=0.505;AMR_AF=0.4035;AFR_AF=0.295;EUR_AF=0.3419;SAS_AF=0.3047;AA=G|||;VT=SNP
11	123536655	rs35333123	G	A	100	PASS	AC=1736;AF=0.346645;AN=5008;NS=2504;DP=19740;EAS_AF=0.505;AMR_AF=0.3991;AFR_AF=0.2466;EUR_AF=0.3419;SAS_AF=0.2863;AA=G|||;VT=SNP
11	123536984	rs140740842	C	T	100	PASS	AC=20;AF=0.00399361;AN=5008;NS=2504;DP=17624;EAS_AF=0.0159;AMR_AF=0.0029;AFR_AF=0;EUR_AF=0;SAS_AF=0.002;AA=C|||;VT=SNP
11	123537058	rs55898146	T	G	100	PASS	AC=681;AF=0.135982;AN=5008;NS=2504;DP=16919;EAS_AF=0.1062;AMR_AF=0.2277;AFR_AF=0.1596;EUR_AF=0.1362;SAS_AF=0.0695;AA=T|||;VT=SNP
11	123537272	rs4935840	T	C	100	PASS	AC=1739;AF=0.347244;AN=5008;NS=2504;DP=19113;EAS_AF=0.5079;AMR_AF=0.3991;AFR_AF=0.2466;EUR_AF=0.3419;SAS_AF=0.2863;AA=T|||;VT=SNP
11	123537571	rs7945134	T	C	100	PASS	AC=1736;AF=0.346645;AN=5008;NS=2504;DP=19468;EAS_AF=0.505;AMR_AF=0.3991;AFR_AF=0.2466;EUR_AF=0.3419;SAS_AF=0.2863;AA=C|||;VT=SNP
11	123537835	rs7945504	T	A	100	PASS	AC=1738;AF=0.347045;AN=5008;NS=2504;DP=17951;EAS_AF=0.506;AMR_AF=0.3991;AFR_AF=0.2474;EUR_AF=0.3419;SAS_AF=0.2863;AA=T|||;VT=SNP
11	123537845	rs7945510	T	G	100	PASS	AC=682;AF=0.136182;AN=5008;NS=2504;DP=17686;EAS_AF=0.1062;AMR_AF=0.2277;AFR_AF=0.1604;EUR_AF=0.1362;SAS_AF=0.0695;AA=T|||;VT=SNP
11	123537865	rs7930574	C	T	100	PASS	AC=1744;AF=0.348243;AN=5008;NS=2504;DP=17445;EAS_AF=0.506;AMR_AF=0.3991;AFR_AF=0.2519;EUR_AF=0.3419;SAS_AF=0.2863;AA=C|||;VT=SNP
11	123538053	rs1903822	C	G	100	PASS	AC=1737;AF=0.346845;AN=5008;NS=2504;DP=18322;EAS_AF=0.506;AMR_AF=0.3991;AFR_AF=0.2466;EUR_AF=0.3419;SAS_AF=0.2863;AA=G|||;VT=SNP
11	123538441	rs1903824	C	T	100	PASS	AC=1057;AF=0.211062;AN=5008;NS=2504;DP=20210;EAS_AF=0.3978;AMR_AF=0.17;AFR_AF=0.087;EUR_AF=0.2078;SAS_AF=0.2188;AA=C|||;VT=SNP
11	123538546	rs10893065	C	A	100	PASS	AC=1741;AF=0.347644;AN=5008;NS=2504;DP=20280;EAS_AF=0.505;AMR_AF=0.3977;AFR_AF=0.2511;EUR_AF=0.3419;SAS_AF=0.2863;AA=A|||;VT=SNP
11	123539375	rs12577878	C	G	100	PASS	AC=687;AF=0.137181;AN=5008;NS=2504;DP=21326;EAS_AF=0.1091;AMR_AF=0.2305;AFR_AF=0.1611;EUR_AF=0.1352;SAS_AF=0.0695;AA=C|||;VT=SNP
11	123539476	rs10790583	A	T	100	PASS	AC=2070;AF=0.413339;AN=5008;NS=2504;DP=19700;EAS_AF=0.63;AMR_AF=0.5259;AFR_AF=0.2837;EUR_AF=0.3519;SAS_AF=0.3487;AA=A|||;VT=SNP
11	123539490	rs10790584	C	T	100	PASS	AC=2070;AF=0.413339;AN=5008;NS=2504;DP=19690;EAS_AF=0.63;AMR_AF=0.5259;AFR_AF=0.2837;EUR_AF=0.3519;SAS_AF=0.3487;AA=C|||;VT=SNP
11	123539559	rs12577909	G	A	100	PASS	AC=686;AF=0.136981;AN=5008;NS=2504;DP=20492;EAS_AF=0.1091;AMR_AF=0.2291;AFR_AF=0.1611;EUR_AF=0.1352;SAS_AF=0.0695;AA=G|||;VT=SNP
11	123539747	rs10893066	C	T	100	PASS	AC=1054;AF=0.210463;AN=5008;NS=2504;DP=21376;EAS_AF=0.3948;AMR_AF=0.1715;AFR_AF=0.087;EUR_AF=0.2078;SAS_AF=0.2178;AA=C|||;VT=SNP
11	123539877	rs1148105	T	G	100	PASS	AC=563;AF=0.11242;AN=5008;NS=2504;DP=20590;EAS_AF=0.0218;AMR_AF=0.1095;AFR_AF=0.1551;EUR_AF=0.1392;SAS_AF=0.1227;AA=T|||;VT=SNP
11	123539938	rs11219224	G	C	100	PASS	AC=1055;AF=0.210663;AN=5008;NS=2504;DP=19853;EAS_AF=0.3948;AMR_AF=0.1715;AFR_AF=0.087;EUR_AF=0.2087;SAS_AF=0.2178;AA=G|||;VT=SNP
11	123539940	rs10893067	G	A	100	PASS	AC=2071;AF=0.413538;AN=5008;NS=2504;DP=19853;EAS_AF=0.63;AMR_AF=0.5259;AFR_AF=0.2837;EUR_AF=0.3529;SAS_AF=0.3487;AA=A|||;VT=SNP
11	123540059	rs10893068	A	G	100	PASS	AC=2073;AF=0.413938;AN=5008;NS=2504;DP=19198;EAS_AF=0.63;AMR_AF=0.5259;AFR_AF=0.2852;EUR_AF=0.3529;SAS_AF=0.3487;AA=G|||;VT=SNP
11	123540469	rs3741115	G	C	100	PASS	AC=702;AF=0.140176;AN=5008;NS=2504;DP=20599;EAS_AF=0.1091;AMR_AF=0.2277;AFR_AF=0.1619;EUR_AF=0.1342;SAS_AF=0.0869;AA=G|||;VT=SNP
11	123541618	rs3919865	G	A	100	PASS	AC=1171;AF=0.233826;AN=5008;NS=2504;DP=17126;EAS_AF=0.3988;AMR_AF=0.1844;AFR_AF=0.1089;EUR_AF=0.2505;SAS_AF=0.2505;AA=G|||;VT=SNP
11	123541633	rs73017443	C	T	100	PASS	AC=364;AF=0.0726837;AN=5008;NS=2504;DP=16937;EAS_AF=0.1042;AMR_AF=0.134;AFR_AF=0.0121;EUR_AF=0.0885;SAS_AF=0.0624;AA=C|||;VT=SNP
11	123542020	rs1275096	T	C	100	PASS	AC=1857;AF=0.370807;AN=5008;NS=2504;DP=14629;EAS_AF=0.4256;AMR_AF=0.3141;AFR_AF=0.1929;EUR_AF=0.4563;SAS_AF=0.5072;AA=C|||;VT=SNP
11	123542656	rs1111906	A	C	100	PASS	AC=2390;AF=0.477236;AN=5008;NS=2504;DP=19109;EAS_AF=0.4931;AMR_AF=0.3804;AFR_AF=0.3729;EUR_AF=0.5676;SAS_AF=0.5777;AA=C|||;VT=SNP
11	123543428	rs1275097	A	G	100	PASS	AC=4278;AF=0.854233;AN=5008;NS=2504;DP=15057;EAS_AF=0.8105;AMR_AF=0.8184;AFR_AF=0.9531;EUR_AF=0.7505;SAS_AF=0.8978;AA=G|||;VT=SNP
11	123543643	rs17127533	G	A	100	PASS	AC=1083;AF=0.216254;AN=5008;NS=2504;DP=21345;EAS_AF=0.3998;AMR_AF=0.1916;AFR_AF=0.0219;EUR_AF=0.2734;SAS_AF=0.2485;AA=G|||;VT=SNP
11	123543905	rs12418011	G	A	100	PASS	AC=726;AF=0.144968;AN=5008;NS=2504;DP=17424;EAS_AF=0.1706;AMR_AF=0.3314;AFR_AF=0.1036;EUR_AF=0.0885;SAS_AF=0.1002;AA=G|||;VT=SNP
11	123543984	rs1275098	T	A	100	PASS	AC=2343;AF=0.467851;AN=5008;NS=2504;DP=17556;EAS_AF=0.4931;AMR_AF=0.3804;AFR_AF=0.3404;EUR_AF=0.5666;SAS_AF=0.5746;AA=a|||;VT=SNP
11	123544096	rs1275099	C	G	100	PASS	AC=2343;AF=0.467851;AN=5008;NS=2504;DP=16368;EAS_AF=0.4931;AMR_AF=0.3804;AFR_AF=0.3411;EUR_AF=0.5666;SAS_AF=0.5736;AA=C|||;VT=SNP
11	123544218	rs1275100	G	T	100	PASS	AC=2340;AF=0.467252;AN=5008;NS=2504;DP=14173;EAS_AF=0.4931;AMR_AF=0.3804;AFR_AF=0.3396;EUR_AF=0.5656;SAS_AF=0.5736;AA=G|||;VT=SNP
11	123544547	rs4586179	G	C	100	PASS	AC=2336;AF=0.466454;AN=5008;NS=2504;DP=13693;EAS_AF=0.4931;AMR_AF=0.3804;AFR_AF=0.3404;EUR_AF=0.5666;SAS_AF=0.5675;AA=C|||;VT=SNP
11	123544601	rs4491232	C	T	100	PASS	AC=1853;AF=0.370008;AN=5008;NS=2504;DP=14733;EAS_AF=0.4276;AMR_AF=0.3127;AFR_AF=0.1952;EUR_AF=0.4563;SAS_AF=0.499;AA=C|||;VT=SNP
11	123544929	rs7107548	A	C	100	PASS	AC=2338;AF=0.466853;AN=5008;NS=2504;DP=15552;EAS_AF=0.4931;AMR_AF=0.3804;AFR_AF=0.3404;EUR_AF=0.5676;SAS_AF=0.5685;AA=C|||;VT=SNP
11	123545130	rs7124162	T	C	100	PASS	AC=1622;AF=0.323882;AN=5008;NS=2504;DP=19453;EAS_AF=0.5238;AMR_AF=0.2579;AFR_AF=0.1672;EUR_AF=0.3847;SAS_AF=0.3139;AA=T|||;VT=SNP
11	123545176	rs1290018	C	T	100	PASS	AC=2481;AF=0.495407;AN=5008;NS=2504;DP=19256;EAS_AF=0.494;AMR_AF=0.3963;AFR_AF=0.416;EUR_AF=0.5676;SAS_AF=0.6002;AA=T|||;VT=SNP
11	123545537	rs1275050	T	C	100	PASS	AC=3440;AF=0.686901;AN=5008;NS=2504;DP=18273;EAS_AF=0.6736;AMR_AF=0.7378;AFR_AF=0.6755;EUR_AF=0.6571;SAS_AF=0.7106;AA=C|||;VT=SNP
11	123545587	rs10893069	G	A	100	PASS	AC=1079;AF=0.215455;AN=5008;NS=2504;DP=18869;EAS_AF=0.3988;AMR_AF=0.1931;AFR_AF=0.0219;EUR_AF=0.2734;SAS_AF=0.2444;AA=G|||;VT=SNP
11	123545743	rs10750238	C	T	100	PASS	AC=1549;AF=0.309305;AN=5008;NS=2504;DP=19261;EAS_AF=0.4008;AMR_AF=0.2478;AFR_AF=0.1914;EUR_AF=0.341;SAS_AF=0.3855;AA=C|||;VT=SNP
11	123546571	rs75728790	T	A	100	PASS	AC=480;AF=0.0958466;AN=5008;NS=2504;DP=18886;EAS_AF=0.0655;AMR_AF=0.0634;AFR_AF=0.1452;EUR_AF=0.1093;SAS_AF=0.0695;AA=T|||;VT=SNP
11	123546585	rs10790585	C	G	100	PASS	AC=1635;AF=0.326478;AN=5008;NS=2504;DP=18652;EAS_AF=0.3988;AMR_AF=0.2507;AFR_AF=0.2595;EUR_AF=0.341;SAS_AF=0.3814;AA=C|||;VT=SNP
11	123547170	rs1275051	G	A	100	PASS	AC=3442;AF=0.6873;AN=5008;NS=2504;DP=19113;EAS_AF=0.6726;AMR_AF=0.7378;AFR_AF=0.6762;EUR_AF=0.6571;SAS_AF=0.7127;AA=A|||;VT=SNP
11	123547203	rs117724123	G	A	100	PASS	AC=80;AF=0.0159744;AN=5008;NS=2504;DP=19796;EAS_AF=0.0764;AMR_AF=0;AFR_AF=0;EUR_AF=0;SAS_AF=0.0031;AA=G|||;VT=SNP
11	123547510	rs1975922	A	G	100	PASS	AC=481;AF=0.0960463;AN=5008;NS=2504;DP=19742;EAS_AF=0.0655;AMR_AF=0.0634;AFR_AF=0.1452;EUR_AF=0.1103;SAS_AF=0.0695;AA=A|||;VT=SNP
11	123547812	rs7128268	G	A	100	PASS	AC=480;AF=0.0958466;AN=5008;NS=2504;DP=19271;EAS_AF=0.0655;AMR_AF=0.0634;AFR_AF=0.1452;EUR_AF=0.1093;SAS_AF=0.0695;AA=G|||;VT=SNP
11	123547893	rs7113899	T	C	100	PASS	AC=2025;AF=0.404353;AN=5008;NS=2504;DP=18617;EAS_AF=0.4653;AMR_AF=0.3098;AFR_AF=0.3366;EUR_AF=0.4513;SAS_AF=0.4519;AA=C|||;VT=SNP
11	123548100	rs1275052	T	A	100	PASS	AC=3440;AF=0.686901;AN=5008;NS=2504;DP=17819;EAS_AF=0.6736;AMR_AF=0.7378;AFR_AF=0.6755;EUR_AF=0.6571;SAS_AF=0.7106;AA=A|||;VT=SNP
11	123548302	rs1111905	G	A	100	PASS	AC=1544;AF=0.308307;AN=5008;NS=2504;DP=16731;EAS_AF=0.3998;AMR_AF=0.2464;AFR_AF=0.1914;EUR_AF=0.341;SAS_AF=0.3824;AA=A|||;VT=SNP
11	123548404	rs1111904	T	A	100	PASS	AC=1046;AF=0.208866;AN=5008;NS=2504;DP=17147;EAS_AF=0.1994;AMR_AF=0.402;AFR_AF=0.1074;EUR_AF=0.2048;SAS_AF=0.2229;AA=T|||;VT=SNP
11	123548719	rs10790586	C	T	100	PASS	AC=1541;AF=0.307708;AN=5008;NS=2504;DP=21296;EAS_AF=0.3988;AMR_AF=0.2464;AFR_AF=0.1914;EUR_AF=0.341;SAS_AF=0.3804;AA=T|||;VT=SNP
11	123548753	rs10790587	A	T	100	PASS	AC=1543;AF=0.308107;AN=5008;NS=2504;DP=21555;EAS_AF=0.3988;AMR_AF=0.2464;AFR_AF=0.1914;EUR_AF=0.341;SAS_AF=0.3824;AA=T|||;VT=SNP
11	123548990	rs10790588	C	T	100	PASS	AC=1543;AF=0.308107;AN=5008;NS=2504;DP=19155;EAS_AF=0.3988;AMR_AF=0.2464;AFR_AF=0.1914;EUR_AF=0.341;SAS_AF=0.3824;AA=C|||;VT=SNP
11	123549145	rs10790589	G	A	100	PASS	AC=1543;AF=0.308107;AN=5008;NS=2504;DP=19780;EAS_AF=0.3988;AMR_AF=0.2464;AFR_AF=0.1914;EUR_AF=0.341;SAS_AF=0.3824;AA=G|||;VT=SNP
11	123549724	rs1841876	C	T	100	PASS	AC=481;AF=0.0960463;AN=5008;NS=2504;DP=19077;EAS_AF=0.0655;AMR_AF=0.0648;AFR_AF=0.1452;EUR_AF=0.1093;SAS_AF=0.0695;AA=C|||;VT=SNP
11	123550470	rs34591296	G	A	100	PASS	AC=328;AF=0.0654952;AN=5008;NS=2504;DP=16448;EAS_AF=0.0099;AMR_AF=0.0375;AFR_AF=0.0651;EUR_AF=0.0676;SAS_AF=0.1411;AA=G|||;VT=SNP
11	123550508	rs61904896	A	C	100	PASS	AC=480;AF=0.0958466;AN=5008;NS=2504;DP=15965;EAS_AF=0.0655;AMR_AF=0.0634;AFR_AF=0.1452;EUR_AF=0.1093;SAS_AF=0.0695;AA=A|||;VT=SNP
11	123550602	rs10790590	C	T	100	PASS	AC=1544;AF=0.308307;AN=5008;NS=2504;DP=16774;EAS_AF=0.3998;AMR_AF=0.2464;AFR_AF=0.1914;EUR_AF=0.341;SAS_AF=0.3824;AA=C|||;VT=SNP
11	123550960	rs11219229	G	C	100	PASS	AC=1545;AF=0.308506;AN=5008;NS=2504;DP=13924;EAS_AF=0.3998;AMR_AF=0.2464;AFR_AF=0.1914;EUR_AF=0.3419;SAS_AF=0.3824;AA=G|||;VT=SNP
11	123551169	rs7127157	T	C	100	PASS	AC=1546;AF=0.308706;AN=5008;NS=2504;DP=18008;EAS_AF=0.4008;AMR_AF=0.2464;AFR_AF=0.1914;EUR_AF=0.3419;SAS_AF=0.3824;AA=C|||;VT=SNP
11	123551373	rs11605663	T	C	100	PASS	AC=1544;AF=0.308307;AN=5008;NS=2504;DP=14820;EAS_AF=0.4008;AMR_AF=0.245;AFR_AF=0.1914;EUR_AF=0.341;SAS_AF=0.3824;AA=C|||;VT=SNP
11	123551455	rs11607607	A	G	100	PASS	AC=1545;AF=0.308506;AN=5008;NS=2504;DP=16583;EAS_AF=0.4008;AMR_AF=0.2464;AFR_AF=0.1914;EUR_AF=0.341;SAS_AF=0.3824;AA=G|||;VT=SNP
11	123551792	rs1720327	C	G	100	PASS	AC=1276;AF=0.254792;AN=5008;NS=2504;DP=8625;EAS_AF=0.2083;AMR_AF=0.415;AFR_AF=0.2648;EUR_AF=0.2058;SAS_AF=0.226;AA=C|||;VT=SNP
11	123551828	rs11219231	T	A	100	PASS	AC=1080;AF=0.215655;AN=5008;NS=2504;DP=15504;EAS_AF=0.3988;AMR_AF=0.1945;AFR_AF=0.0219;EUR_AF=0.2734;SAS_AF=0.2444;AA=T|||;VT=SNP
11	123552052	rs10790591	G	A	100	PASS	AC=1544;AF=0.308307;AN=5008;NS=2504;DP=19488;EAS_AF=0.3998;AMR_AF=0.2464;AFR_AF=0.1914;EUR_AF=0.341;SAS_AF=0.3824;AA=A|||;VT=SNP
11	123552095	rs10790592	T	G	100	PASS	AC=1700;AF=0.339457;AN=5008;NS=2504;DP=18981;EAS_AF=0.3998;AMR_AF=0.2608;AFR_AF=0.2761;EUR_AF=0.3429;SAS_AF=0.4151;AA=G|||;VT=SNP
11	123552323	rs12289745	T	C	100	PASS	AC=1544;AF=0.308307;AN=5008;NS=2504;DP=14724;EAS_AF=0.3998;AMR_AF=0.2464;AFR_AF=0.1914;EUR_AF=0.341;SAS_AF=0.3824;AA=T|||;VT=SNP
11	123552325	rs12289746	T	C	100	PASS	AC=1544;AF=0.308307;AN=5008;NS=2504;DP=14686;EAS_AF=0.3998;AMR_AF=0.2464;AFR_AF=0.1914;EUR_AF=0.341;SAS_AF=0.3824;AA=T|||;VT=SNP
11	123553458	rs1791698	T	C	100	PASS	AC=3476;AF=0.694089;AN=5008;NS=2504;DP=17604;EAS_AF=0.6736;AMR_AF=0.7406;AFR_AF=0.6997;EUR_AF=0.659;SAS_AF=0.7106;AA=C|||;VT=SNP
11	123554086	rs2298809	T	C	100	PASS	AC=2136;AF=0.426518;AN=5008;NS=2504;DP=18762;EAS_AF=0.4653;AMR_AF=0.3228;AFR_AF=0.3903;EUR_AF=0.4503;SAS_AF=0.4847;AA=T|||;VT=SNP
11	123554152	rs1720326	C	A	100	PASS	AC=3476;AF=0.694089;AN=5008;NS=2504;DP=18043;EAS_AF=0.6736;AMR_AF=0.7406;AFR_AF=0.6997;EUR_AF=0.659;SAS_AF=0.7106;AA=A|||;VT=SNP
11	123554210	rs2256714	G	A	100	PASS	AC=2139;AF=0.427117;AN=5008;NS=2504;DP=18981;EAS_AF=0.4653;AMR_AF=0.3242;AFR_AF=0.3903;EUR_AF=0.4523;SAS_AF=0.4847;AA=G|||;VT=SNP
11	123554233	rs2298810	T	C	100	PASS	AC=2137;AF=0.426717;AN=5008;NS=2504;DP=18884;EAS_AF=0.4633;AMR_AF=0.3242;AFR_AF=0.3903;EUR_AF=0.4523;SAS_AF=0.4847;AA=T|||;VT=SNP
11	123554239	rs2298811	T	C	100	PASS	AC=2137;AF=0.426717;AN=5008;NS=2504;DP=18788;EAS_AF=0.4633;AMR_AF=0.3242;AFR_AF=0.3903;EUR_AF=0.4523;SAS_AF=0.4847;AA=T|||;VT=SNP
11	123554466	rs2298812	A	G	100	PASS	AC=2138;AF=0.426917;AN=5008;NS=2504;DP=20194;EAS_AF=0.4653;AMR_AF=0.3228;AFR_AF=0.3903;EUR_AF=0.4513;SAS_AF=0.4857;AA=G|||;VT=SNP
11	123554586	rs1676623	C	G	100	PASS	AC=1064;AF=0.21246;AN=5008;NS=2504;DP=16661;EAS_AF=0.1994;AMR_AF=0.402;AFR_AF=0.1195;EUR_AF=0.2068;SAS_AF=0.2229;AA=C|||;VT=SNP
11	123554882	rs1631727	C	G	100	PASS	AC=645;AF=0.128794;AN=5008;NS=2504;DP=17589;EAS_AF=0.0873;AMR_AF=0.2305;AFR_AF=0.0643;EUR_AF=0.162;SAS_AF=0.1524;AA=C|||;VT=SNP
11	123555027	rs192113629	A	T	100	PASS	AC=71;AF=0.0141773;AN=5008;NS=2504;DP=15547;EAS_AF=0.0159;AMR_AF=0.0144;AFR_AF=0.0076;EUR_AF=0.0278;SAS_AF=0.0072;AA=A|||;VT=SNP
11	123555558	rs1783900	A	G	100	PASS	AC=1171;AF=0.233826;AN=5008;NS=2504;DP=15103;EAS_AF=0.1994;AMR_AF=0.4078;AFR_AF=0.1974;EUR_AF=0.2068;SAS_AF=0.2229;AA=A|||;VT=SNP
11	123556331	rs10893070	T	C	100	PASS	AC=2183;AF=0.435903;AN=5008;NS=2504;DP=15656;EAS_AF=0.4673;AMR_AF=0.3242;AFR_AF=0.4228;EUR_AF=0.4523;SAS_AF=0.4836;AA=C|||;VT=SNP
11	123556523	rs1676637	T	C	100	PASS	AC=1047;AF=0.209065;AN=5008;NS=2504;DP=15759;EAS_AF=0.1994;AMR_AF=0.402;AFR_AF=0.1067;EUR_AF=0.2068;SAS_AF=0.2229;AA=T|||;VT=SNP
11	123556694	rs1783899	G	A	100	PASS	AC=1048;AF=0.209265;AN=5008;NS=2504;DP=15667;EAS_AF=0.2014;AMR_AF=0.4006;AFR_AF=0.1067;EUR_AF=0.2068;SAS_AF=0.2229;AA=G|||;VT=SNP
11	123556793	rs61904933	T	C	100	PASS	AC=481;AF=0.0960463;AN=5008;NS=2504;DP=14138;EAS_AF=0.0655;AMR_AF=0.0634;AFR_AF=0.146;EUR_AF=0.1093;SAS_AF=0.0695;AA=T|||;VT=SNP
11	123557061	rs1792012	C	A	100	PASS	AC=3367;AF=0.672324;AN=5008;NS=2504;DP=13517;EAS_AF=0.6756;AMR_AF=0.7349;AFR_AF=0.6195;EUR_AF=0.659;SAS_AF=0.7096;AA=A|||;VT=SNP
11	123557416	rs1299132	C	A	100	PASS	AC=1046;AF=0.208866;AN=5008;NS=2504;DP=19210;EAS_AF=0.1994;AMR_AF=0.402;AFR_AF=0.1067;EUR_AF=0.2068;SAS_AF=0.2219;AA=C|||;VT=SNP
11	123557595	rs111969875	C	T	100	PASS	AC=319;AF=0.0636981;AN=5008;NS=2504;DP=19494;EAS_AF=0.1032;AMR_AF=0.036;AFR_AF=0.003;EUR_AF=0.0646;SAS_AF=0.1237;AA=C|||;VT=SNP
11	123557641	rs1275095	C	G	100	PASS	AC=3367;AF=0.672324;AN=5008;NS=2504;DP=17833;EAS_AF=0.6756;AMR_AF=0.7349;AFR_AF=0.6195;EUR_AF=0.659;SAS_AF=0.7096;AA=G|||;VT=SNP
11	123558648	rs1275094	T	A	100	PASS	AC=3476;AF=0.694089;AN=5008;NS=2504;DP=19898;EAS_AF=0.6746;AMR_AF=0.7406;AFR_AF=0.6997;EUR_AF=0.659;SAS_AF=0.7096;AA=A|||;VT=SNP
11	123559250	rs77142475	G	A	100	PASS	AC=324;AF=0.0646965;AN=5008;NS=2504;DP=15665;EAS_AF=0.1121;AMR_AF=0.1499;AFR_AF=0.0045;EUR_AF=0.0358;SAS_AF=0.0665;AA=A|||;VT=SNP
11	123559278	rs1275093	C	A	100	PASS	AC=1046;AF=0.208866;AN=5008;NS=2504;DP=17480;EAS_AF=0.1994;AMR_AF=0.402;AFR_AF=0.1067;EUR_AF=0.2068;SAS_AF=0.2219;AA=C|||;VT=SNP
11	123559526	rs1540122	A	G	100	PASS	AC=2185;AF=0.436302;AN=5008;NS=2504;DP=17068;EAS_AF=0.4673;AMR_AF=0.3242;AFR_AF=0.4228;EUR_AF=0.4533;SAS_AF=0.4847;AA=G|||;VT=SNP
11	123559904	rs1275092	C	T	100	PASS	AC=1169;AF=0.233427;AN=5008;NS=2504;DP=16123;EAS_AF=0.1994;AMR_AF=0.4078;AFR_AF=0.1967;EUR_AF=0.2068;SAS_AF=0.2219;AA=C|||;VT=SNP
11	123560330	rs7946492	T	G	100	PASS	AC=2184;AF=0.436102;AN=5008;NS=2504;DP=16087;EAS_AF=0.4673;AMR_AF=0.3242;AFR_AF=0.4228;EUR_AF=0.4523;SAS_AF=0.4847;AA=G|||;VT=SNP
11	123561015	rs61904935	G	A	100	PASS	AC=481;AF=0.0960463;AN=5008;NS=2504;DP=18545;EAS_AF=0.0655;AMR_AF=0.0634;AFR_AF=0.146;EUR_AF=0.1093;SAS_AF=0.0695;AA=G|||;VT=SNP
11	123561136	rs61904936	G	C	100	PASS	AC=479;AF=0.095647;AN=5008;NS=2504;DP=19916;EAS_AF=0.0655;AMR_AF=0.0634;AFR_AF=0.1445;EUR_AF=0.1093;SAS_AF=0.0695;AA=C|||;VT=SNP
11	123561185	rs1894092	C	T	100	PASS	AC=1193;AF=0.238219;AN=5008;NS=2504;DP=19736;EAS_AF=0.3998;AMR_AF=0.2075;AFR_AF=0.0749;EUR_AF=0.2744;SAS_AF=0.2771;AA=C|||;VT=SNP
11	123561239	rs1894093	A	G	100	PASS	AC=2181;AF=0.435503;AN=5008;NS=2504;DP=18951;EAS_AF=0.4663;AMR_AF=0.3242;AFR_AF=0.4213;EUR_AF=0.4523;SAS_AF=0.4847;AA=G|||;VT=SNP
11	123561378	rs11823554	G	A	100	PASS	AC=479;AF=0.095647;AN=5008;NS=2504;DP=16824;EAS_AF=0.0655;AMR_AF=0.0634;AFR_AF=0.1445;EUR_AF=0.1093;SAS_AF=0.0695;AA=G|||;VT=SNP
11	123561732	rs1275091	G	A	100	PASS	AC=3477;AF=0.694289;AN=5008;NS=2504;DP=12755;EAS_AF=0.6756;AMR_AF=0.7406;AFR_AF=0.6997;EUR_AF=0.659;SAS_AF=0.7096;AA=A|||;VT=SNP
11	123561974	rs7114006	A	G	100	PASS	AC=2183;AF=0.435903;AN=5008;NS=2504;DP=18928;EAS_AF=0.4673;AMR_AF=0.3242;AFR_AF=0.4213;EUR_AF=0.4533;SAS_AF=0.4847;AA=G|||;VT=SNP
11	123562091	rs1275090	A	T	100	PASS	AC=3367;AF=0.672324;AN=5008;NS=2504;DP=19091;EAS_AF=0.6756;AMR_AF=0.7349;AFR_AF=0.6195;EUR_AF=0.659;SAS_AF=0.7096;AA=T|||;VT=SNP
11	123562397	rs3901231	G	T	100	PASS	AC=1193;AF=0.238219;AN=5008;NS=2504;DP=18718;EAS_AF=0.3998;AMR_AF=0.2075;AFR_AF=0.0749;EUR_AF=0.2744;SAS_AF=0.2771;AA=G|||;VT=SNP
11	123562482	rs3901232	A	G	100	PASS	AC=478;AF=0.0954473;AN=5008;NS=2504;DP=17595;EAS_AF=0.0655;AMR_AF=0.0634;AFR_AF=0.1437;EUR_AF=0.1093;SAS_AF=0.0695;AA=A|||;VT=SNP
11	123562543	rs1275089	G	C	100	PASS	AC=3453;AF=0.689497;AN=5008;NS=2504;DP=18057;EAS_AF=0.6756;AMR_AF=0.7392;AFR_AF=0.6823;EUR_AF=0.659;SAS_AF=0.7096;AA=C|||;VT=SNP
11	123562563	rs4372466	G	A	100	PASS	AC=478;AF=0.0954473;AN=5008;NS=2504;DP=18461;EAS_AF=0.0655;AMR_AF=0.0634;AFR_AF=0.1437;EUR_AF=0.1093;SAS_AF=0.0695;AA=G|||;VT=SNP
11	123563411	rs10790593	G	T	100	PASS	AC=2182;AF=0.435703;AN=5008;NS=2504;DP=19566;EAS_AF=0.4673;AMR_AF=0.3242;AFR_AF=0.4213;EUR_AF=0.4523;SAS_AF=0.4847;AA=T|||;VT=SNP
11	123563463	rs12576271	C	T	100	PASS	AC=481;AF=0.0960463;AN=5008;NS=2504;DP=18053;EAS_AF=0.0665;AMR_AF=0.0634;AFR_AF=0.1452;EUR_AF=0.1093;SAS_AF=0.0695;AA=C|||;VT=SNP
11	123563470	rs10893071	C	A	100	PASS	AC=1194;AF=0.238419;AN=5008;NS=2504;DP=17969;EAS_AF=0.4008;AMR_AF=0.2075;AFR_AF=0.0749;EUR_AF=0.2744;SAS_AF=0.2771;AA=C|||;VT=SNP
11	123563671	rs1275088	T	C	100	PASS	AC=3688;AF=0.736422;AN=5008;NS=2504;DP=19599;EAS_AF=0.6756;AMR_AF=0.7536;AFR_AF=0.8525;EUR_AF=0.659;SAS_AF=0.7096;AA=C|||;VT=SNP
11	123563711	rs1074339	T	C	100	PASS	AC=3478;AF=0.694489;AN=5008;NS=2504;DP=19979;EAS_AF=0.6756;AMR_AF=0.7421;AFR_AF=0.6997;EUR_AF=0.659;SAS_AF=0.7096;AA=C|||;VT=SNP
11	123564147	rs3901307	C	T	100	PASS	AC=1194;AF=0.238419;AN=5008;NS=2504;DP=19220;EAS_AF=0.4008;AMR_AF=0.2075;AFR_AF=0.0749;EUR_AF=0.2744;SAS_AF=0.2771;AA=C|||;VT=SNP
11	123564207	rs3901306	G	A	100	PASS	AC=1194;AF=0.238419;AN=5008;NS=2504;DP=17818;EAS_AF=0.4008;AMR_AF=0.2075;AFR_AF=0.0749;EUR_AF=0.2744;SAS_AF=0.2771;AA=G|||;VT=SNP
11	123564224	rs3851105	G	C	100	PASS	AC=1702;AF=0.339856;AN=5008;NS=2504;DP=17528;EAS_AF=0.4018;AMR_AF=0.2608;AFR_AF=0.2761;EUR_AF=0.3429;SAS_AF=0.4151;AA=C|||;VT=SNP
11	123564425	rs10893072	A	G	100	PASS	AC=1194;AF=0.238419;AN=5008;NS=2504;DP=17331;EAS_AF=0.4008;AMR_AF=0.2075;AFR_AF=0.0749;EUR_AF=0.2744;SAS_AF=0.2771;AA=A|||;VT=SNP
11	123564532	rs1617377	A	G	100	PASS	AC=695;AF=0.138778;AN=5008;NS=2504;DP=16515;EAS_AF=0.0873;AMR_AF=0.2522;AFR_AF=0.0817;EUR_AF=0.171;SAS_AF=0.1554;AA=A|||;VT=SNP
11	123565400	rs1720324	A	C	100	PASS	AC=1186;AF=0.236821;AN=5008;NS=2504;DP=19425;EAS_AF=0.2093;AMR_AF=0.4107;AFR_AF=0.1982;EUR_AF=0.2068;SAS_AF=0.2249;AA=A|||;VT=SNP
11	123565706	rs61904937	C	G	100	PASS	AC=479;AF=0.095647;AN=5008;NS=2504;DP=19531;EAS_AF=0.0655;AMR_AF=0.0634;AFR_AF=0.1445;EUR_AF=0.1093;SAS_AF=0.0695;AA=C|||;VT=SNP
11	123566375	rs1625876	G	A	100	PASS	AC=1185;AF=0.236621;AN=5008;NS=2504;DP=14275;EAS_AF=0.2083;AMR_AF=0.4107;AFR_AF=0.1982;EUR_AF=0.2078;SAS_AF=0.2239;AA=G|||;VT=SNP
11	123566547	rs1624234	A	G	100	PASS	AC=3453;AF=0.689497;AN=5008;NS=2504;DP=17676;EAS_AF=0.6756;AMR_AF=0.7392;AFR_AF=0.6831;EUR_AF=0.659;SAS_AF=0.7086;AA=G|||;VT=SNP
11	123566597	rs11219240	C	G	100	PASS	AC=1194;AF=0.238419;AN=5008;NS=2504;DP=18505;EAS_AF=0.4008;AMR_AF=0.2075;AFR_AF=0.0749;EUR_AF=0.2744;SAS_AF=0.2771;AA=C|||;VT=SNP
11	123566663	rs10893073	G	A	100	PASS	AC=1084;AF=0.216454;AN=5008;NS=2504;DP=18055;EAS_AF=0.4008;AMR_AF=0.1945;AFR_AF=0.0227;EUR_AF=0.2734;SAS_AF=0.2454;AA=C|||;VT=SNP
11	123566943	rs10790594	C	T	100	PASS	AC=1240;AF=0.247604;AN=5008;NS=2504;DP=20175;EAS_AF=0.4008;AMR_AF=0.2104;AFR_AF=0.1067;EUR_AF=0.2753;SAS_AF=0.2781;AA=T|||;VT=SNP
11	123567208	rs77463603	A	C	100	PASS	AC=91;AF=0.0181709;AN=5008;NS=2504;DP=20159;EAS_AF=0.0893;AMR_AF=0;AFR_AF=0;EUR_AF=0;SAS_AF=0.001;AA=A|||;VT=SNP
11	123567645	rs1676624	C	T	100	PASS	AC=1853;AF=0.370008;AN=5008;NS=2504;DP=12707;EAS_AF=0.2113;AMR_AF=0.3703;AFR_AF=0.5454;EUR_AF=0.332;SAS_AF=0.3354;AA=C|||;VT=SNP
11	123567950	rs113018888	C	T	100	PASS	AC=126;AF=0.0251597;AN=5008;NS=2504;DP=11840;EAS_AF=0.002;AMR_AF=0.0591;AFR_AF=0.0038;EUR_AF=0.0557;SAS_AF=0.0225;AA=C|||;VT=SNP
11	123568002	rs143597554	T	C	100	PASS	AC=345;AF=0.0688898;AN=5008;NS=2504;DP=10576;EAS_AF=0.1161;AMR_AF=0.1484;AFR_AF=0.0227;EUR_AF=0.0348;SAS_AF=0.0613;AA=t|||;VT=SNP
11	123568060	rs12422042	A	G	100	PASS	AC=619;AF=0.123602;AN=5008;NS=2504;DP=13295;EAS_AF=0.1389;AMR_AF=0.1787;AFR_AF=0.1868;EUR_AF=0.0368;SAS_AF=0.0726;AA=A|||;VT=SNP
11	123568321	rs4430519	G	T	100	PASS	AC=704;AF=0.140575;AN=5008;NS=2504;DP=18702;EAS_AF=0.0615;AMR_AF=0.1729;AFR_AF=0.3154;EUR_AF=0.0646;SAS_AF=0.0409;AA=G|||;VT=SNP
11	123568339	rs4519103	G	T	100	PASS	AC=483;AF=0.0964457;AN=5008;NS=2504;DP=18819;EAS_AF=0.0625;AMR_AF=0.1628;AFR_AF=0.1536;EUR_AF=0.0636;SAS_AF=0.0409;AA=A|||;VT=SNP
11	123568404	rs12419599	G	T	100	PASS	AC=729;AF=0.145567;AN=5008;NS=2504;DP=18372;EAS_AF=0.0625;AMR_AF=0.1715;AFR_AF=0.3351;EUR_AF=0.0636;SAS_AF=0.0409;AA=G|||;VT=SNP
11	123568444	rs4936839	A	G	100	PASS	AC=359;AF=0.0716853;AN=5008;NS=2504;DP=18320;EAS_AF=0.1151;AMR_AF=0.1441;AFR_AF=0.0333;EUR_AF=0.0338;SAS_AF=0.0665;AA=G|||;VT=SNP
11	123568464	rs4406833	A	T	100	PASS	AC=740;AF=0.147764;AN=5008;NS=2504;DP=18874;EAS_AF=0.0635;AMR_AF=0.1945;AFR_AF=0.3306;EUR_AF=0.0636;SAS_AF=0.0409;AA=A|||;VT=SNP
11	123569208	rs7121606	A	G	100	PASS	AC=1919;AF=0.383187;AN=5008;NS=2504;DP=21607;EAS_AF=0.5724;AMR_AF=0.2536;AFR_AF=0.177;EUR_AF=0.3648;SAS_AF=0.5777;AA=A|||;VT=SNP
11	123569546	rs7946804	G	A	100	PASS	AC=340;AF=0.0678914;AN=5008;NS=2504;DP=23438;EAS_AF=0.0774;AMR_AF=0.0504;AFR_AF=0.0688;EUR_AF=0.0437;SAS_AF=0.0941;AA=G|||;VT=SNP
11	123569986	rs10893076	C	T	100	PASS	AC=1909;AF=0.38119;AN=5008;NS=2504;DP=22132;EAS_AF=0.5675;AMR_AF=0.2522;AFR_AF=0.1762;EUR_AF=0.3628;SAS_AF=0.5767;AA=C|||;VT=SNP
11	123570507	rs150302367	C	A	100	PASS	AC=18;AF=0.00359425;AN=5008;NS=2504;DP=17781;EAS_AF=0.0149;AMR_AF=0.0029;AFR_AF=0;EUR_AF=0;SAS_AF=0.001;AA=C|||;VT=SNP
11	123571044	rs12576771	G	T	100	PASS	AC=874;AF=0.174521;AN=5008;NS=2504;DP=18099;EAS_AF=0.1855;AMR_AF=0.2277;AFR_AF=0.1067;EUR_AF=0.2624;SAS_AF=0.1268;AA=G|||;VT=SNP
11	123571731	rs1275055	T	A	100	PASS	AC=4508;AF=0.90016;AN=5008;NS=2504;DP=15590;EAS_AF=0.9256;AMR_AF=0.8228;AFR_AF=0.8502;EUR_AF=0.9364;SAS_AF=0.9591;AA=A|||;VT=SNP
11	123571899	rs7103749	C	G	100	PASS	AC=669;AF=0.133586;AN=5008;NS=2504;DP=17682;EAS_AF=0.1171;AMR_AF=0.17;AFR_AF=0.2625;EUR_AF=0.0338;SAS_AF=0.0532;AA=C|||;VT=SNP
11	123572317	rs7120416	T	C	100	PASS	AC=649;AF=0.129593;AN=5008;NS=2504;DP=13939;EAS_AF=0.1151;AMR_AF=0.1686;AFR_AF=0.2511;EUR_AF=0.0328;SAS_AF=0.0521;AA=C|||;VT=SNP
11	123572594	rs111552296	C	A	100	PASS	AC=112;AF=0.0223642;AN=5008;NS=2504;DP=19208;EAS_AF=0.0159;AMR_AF=0.0072;AFR_AF=0.0386;EUR_AF=0;SAS_AF=0.0409;AA=C|||;VT=SNP
11	123572839	rs566702626	A	G	100	PASS	AC=19;AF=0.00379393;AN=5008;NS=2504;DP=18926;EAS_AF=0.0159;AMR_AF=0.0029;AFR_AF=0;EUR_AF=0;SAS_AF=0.001;AA=A|||;VT=SNP
11	123573188	rs146248233	C	T	100	PASS	AC=19;AF=0.00379393;AN=5008;NS=2504;DP=18231;EAS_AF=0.0159;AMR_AF=0.0029;AFR_AF=0;EUR_AF=0;SAS_AF=0.001;AA=C|||;VT=SNP
11	123574464	rs77462319	T	A	100	PASS	AC=32;AF=0.00638978;AN=5008;NS=2504;DP=21111;EAS_AF=0.0308;AMR_AF=0.0014;AFR_AF=0;EUR_AF=0;SAS_AF=0;AA=T|||;VT=SNP
11	123575057	rs1275054	C	T	100	PASS	AC=702;AF=0.140176;AN=5008;NS=2504;DP=19462;EAS_AF=0.1131;AMR_AF=0.2104;AFR_AF=0.0401;EUR_AF=0.2734;SAS_AF=0.1166;AA=C|||;VT=SNP
11	123575348	rs1275053	G	A	100	PASS	AC=4635;AF=0.925519;AN=5008;NS=2504;DP=18375;EAS_AF=0.9167;AMR_AF=0.8343;AFR_AF=0.9796;EUR_AF=0.9066;SAS_AF=0.9458;AA=A|||;VT=SNP
11	123576316	rs59884071	G	A	100	PASS	AC=1432;AF=0.285942;AN=5008;NS=2504;DP=19841;EAS_AF=0.2034;AMR_AF=0.2882;AFR_AF=0.3411;EUR_AF=0.34;SAS_AF=0.2393;AA=G|||;VT=SNP
11	123577400	rs116416443	C	T	100	PASS	AC=352;AF=0.0702875;AN=5008;NS=2504;DP=19616;EAS_AF=0.1339;AMR_AF=0.1412;AFR_AF=0.059;EUR_AF=0.0229;SAS_AF=0.0184;AA=C|||;VT=SNP
11	123577923	rs113912976	T	C	100	PASS	AC=204;AF=0.0407348;AN=5008;NS=2504;DP=20481;EAS_AF=0.0655;AMR_AF=0.0202;AFR_AF=0.0015;EUR_AF=0.0586;SAS_AF=0.0644;AA=T|||;VT=SNP
11	123578396	rs10893077	G	A	100	PASS	AC=3723;AF=0.743411;AN=5008;NS=2504;DP=20235;EAS_AF=0.7262;AMR_AF=0.7205;AFR_AF=0.6936;EUR_AF=0.7465;SAS_AF=0.8415;AA=G|||;VT=SNP
11	123578628	rs552820	C	T	100	PASS	AC=474;AF=0.0946486;AN=5008;NS=2504;DP=18769;EAS_AF=0.0268;AMR_AF=0.1081;AFR_AF=0.0469;EUR_AF=0.2028;SAS_AF=0.1084;AA=C|||;VT=SNP
11	123579108	rs527200	A	G	100	PASS	AC=522;AF=0.104233;AN=5008;NS=2504;DP=14137;EAS_AF=0.0268;AMR_AF=0.1081;AFR_AF=0.0802;EUR_AF=0.2038;SAS_AF=0.1115;AA=A|||;VT=SNP
11	123580333	rs116894786	C	A	100	PASS	AC=55;AF=0.0109824;AN=5008;NS=2504;DP=17999;EAS_AF=0.0208;AMR_AF=0.0029;AFR_AF=0;EUR_AF=0.002;SAS_AF=0.0307;AA=C|||;VT=SNP
11	123582183	rs146782700	G	A	100	PASS	AC=22;AF=0.00439297;AN=5008;NS=2504;DP=19817;EAS_AF=0.0169;AMR_AF=0.0029;AFR_AF=0;EUR_AF=0;SAS_AF=0.0031;AA=G|||;VT=SNP
11	123582990	rs143876782	A	G	100	PASS	AC=22;AF=0.00439297;AN=5008;NS=2504;DP=18450;EAS_AF=0.0169;AMR_AF=0.0029;AFR_AF=0;EUR_AF=0;SAS_AF=0.0031;AA=A|||;VT=SNP
11	123583263	rs475710	C	T	100	PASS	AC=500;AF=0.0998403;AN=5008;NS=2504;DP=19102;EAS_AF=0.0437;AMR_AF=0.1138;AFR_AF=0.0295;EUR_AF=0.2197;SAS_AF=0.1196;AA=c|||;VT=SNP
11	123584482	rs139230231	G	A	100	PASS	AC=22;AF=0.00439297;AN=5008;NS=2504;DP=20176;EAS_AF=0.0169;AMR_AF=0.0029;AFR_AF=0.0015;EUR_AF=0;SAS_AF=0.001;AA=G|||;VT=SNP
11	123584780	rs141682794	C	A	100	PASS	AC=22;AF=0.00439297;AN=5008;NS=2504;DP=20535;EAS_AF=0.0169;AMR_AF=0.0029;AFR_AF=0;EUR_AF=0;SAS_AF=0.0031;AA=C|||;VT=SNP
11	123584884	rs4936840	G	A	100	PASS	AC=316;AF=0.063099;AN=5008;NS=2504;DP=18427;EAS_AF=0.1359;AMR_AF=0.1326;AFR_AF=0.0325;EUR_AF=0.0249;SAS_AF=0.0194;AA=G|||;VT=SNP
11	123584964	rs552467	C	T	100	PASS	AC=4756;AF=0.949681;AN=5008;NS=2504;DP=18455;EAS_AF=0.8571;AMR_AF=0.987;AFR_AF=0.9652;EUR_AF=0.9742;SAS_AF=0.9724;AA=T|||;VT=SNP
11	123585552	rs557862	A	G	100	PASS	AC=460;AF=0.091853;AN=5008;NS=2504;DP=17604;EAS_AF=0.0278;AMR_AF=0.1052;AFR_AF=0.0295;EUR_AF=0.2058;SAS_AF=0.1155;AA=A|||;VT=SNP
11	123585609	rs558021	T	C	100	PASS	AC=2625;AF=0.524161;AN=5008;NS=2504;DP=19438;EAS_AF=0.3869;AMR_AF=0.572;AFR_AF=0.6225;EUR_AF=0.6054;SAS_AF=0.4151;AA=C|||;VT=SNP
11	123585613	rs78305547	T	C	100	PASS	AC=33;AF=0.00658946;AN=5008;NS=2504;DP=19787;EAS_AF=0.0308;AMR_AF=0;AFR_AF=0;EUR_AF=0;SAS_AF=0.002;AA=T|||;VT=SNP
11	123585960	rs655756	G	A	100	PASS	AC=459;AF=0.0916534;AN=5008;NS=2504;DP=19844;EAS_AF=0.0278;AMR_AF=0.1052;AFR_AF=0.0295;EUR_AF=0.2048;SAS_AF=0.1155;AA=G|||;VT=SNP
11	123586519	rs75522719	G	A	100	PASS	AC=617;AF=0.123203;AN=5008;NS=2504;DP=16697;EAS_AF=0.124;AMR_AF=0.0648;AFR_AF=0.1725;EUR_AF=0.0636;SAS_AF=0.1585;AA=G|||;VT=SNP
11	123587101	rs12271464	C	T	100	PASS	AC=1555;AF=0.310503;AN=5008;NS=2504;DP=17115;EAS_AF=0.2063;AMR_AF=0.3069;AFR_AF=0.385;EUR_AF=0.3569;SAS_AF=0.272;AA=C|||;VT=SNP
11	123587111	rs503766	T	C	100	PASS	AC=1060;AF=0.211661;AN=5008;NS=2504;DP=16817;EAS_AF=0.1815;AMR_AF=0.2651;AFR_AF=0.2337;EUR_AF=0.2465;SAS_AF=0.1391;AA=C|||;VT=SNP
11	123587691	rs627134	G	C	100	PASS	AC=4736;AF=0.945687;AN=5008;NS=2504;DP=19337;EAS_AF=0.8373;AMR_AF=0.987;AFR_AF=0.9667;EUR_AF=0.9742;SAS_AF=0.9703;AA=C|||;VT=SNP
11	123587947	rs625888	T	A	100	PASS	AC=505;AF=0.100839;AN=5008;NS=2504;DP=21383;EAS_AF=0.0278;AMR_AF=0.1138;AFR_AF=0.0454;EUR_AF=0.2227;SAS_AF=0.1166;AA=T|||;VT=SNP
11	123588665	rs1791700	T	C	100	PASS	AC=2603;AF=0.519768;AN=5008;NS=2504;DP=16069;EAS_AF=0.3869;AMR_AF=0.572;AFR_AF=0.6104;EUR_AF=0.6024;SAS_AF=0.4121;AA=C|||;VT=SNP
11	123589679	rs570664	G	C	100	PASS	AC=460;AF=0.091853;AN=5008;NS=2504;DP=18433;EAS_AF=0.0278;AMR_AF=0.1052;AFR_AF=0.0295;EUR_AF=0.2058;SAS_AF=0.1155;AA=G|||;VT=SNP
11	123590140	rs4935841	C	T	100	PASS	AC=300;AF=0.0599042;AN=5008;NS=2504;DP=16211;EAS_AF=0.1359;AMR_AF=0.1326;AFR_AF=0.0212;EUR_AF=0.0239;SAS_AF=0.0194;AA=C|||;VT=SNP
11	123591425	rs148801387	G	A	100	PASS	AC=300;AF=0.0599042;AN=5008;NS=2504;DP=13404;EAS_AF=0.1359;AMR_AF=0.1326;AFR_AF=0.0212;EUR_AF=0.0239;SAS_AF=0.0194;AA=g|||;VT=SNP
11	123591552	rs56752464	A	T	100	PASS	AC=1552;AF=0.309904;AN=5008;NS=2504;DP=11447;EAS_AF=0.1855;AMR_AF=0.3127;AFR_AF=0.3843;EUR_AF=0.3728;SAS_AF=0.271;AA=A|||;VT=SNP
11	123592239	rs2276410	A	C	100	PASS	AC=1553;AF=0.310104;AN=5008;NS=2504;DP=16934;EAS_AF=0.1855;AMR_AF=0.3127;AFR_AF=0.3843;EUR_AF=0.3738;SAS_AF=0.271;AA=A|||;VT=SNP
11	123592258	rs75111799	G	C	100	PASS	AC=22;AF=0.00439297;AN=5008;NS=2504;DP=16547;EAS_AF=0.0169;AMR_AF=0.0029;AFR_AF=0;EUR_AF=0;SAS_AF=0.0031;AA=G|||;VT=SNP
11	123592978	rs12224104	C	T	100	PASS	AC=45;AF=0.00898562;AN=5008;NS=2504;DP=20398;EAS_AF=0.0437;AMR_AF=0.0014;AFR_AF=0;EUR_AF=0;SAS_AF=0;AA=C|||;VT=SNP
11	123593007	rs2282646	A	G	100	PASS	AC=1951;AF=0.389577;AN=5008;NS=2504;DP=20553;EAS_AF=0.4692;AMR_AF=0.3963;AFR_AF=0.2156;EUR_AF=0.3698;SAS_AF=0.5583;AA=A|||;VT=SNP
11	123593222	rs597530	T	C	100	PASS	AC=500;AF=0.0998403;AN=5008;NS=2504;DP=20209;EAS_AF=0.0278;AMR_AF=0.1081;AFR_AF=0.0575;EUR_AF=0.2068;SAS_AF=0.1155;AA=T|||;VT=SNP
11	123593252	rs17127619	A	C	100	PASS	AC=300;AF=0.0599042;AN=5008;NS=2504;DP=18706;EAS_AF=0.1359;AMR_AF=0.1326;AFR_AF=0.0212;EUR_AF=0.0239;SAS_AF=0.0194;AA=A|||;VT=SNP
11	123593984	rs146443156	T	C	100	PASS	AC=22;AF=0.00439297;AN=5008;NS=2504;DP=17064;EAS_AF=0.0169;AMR_AF=0.0029;AFR_AF=0;EUR_AF=0;SAS_AF=0.0031;AA=T|||;VT=SNP
11	123594240	rs481168	C	A	100	PASS	AC=4730;AF=0.944489;AN=5008;NS=2504;DP=19314;EAS_AF=0.8343;AMR_AF=0.9856;AFR_AF=0.9652;EUR_AF=0.9742;SAS_AF=0.9703;AA=A|||;VT=SNP
11	123594259	rs1077911	G	A	100	PASS	AC=1542;AF=0.307907;AN=5008;NS=2504;DP=19062;EAS_AF=0.1855;AMR_AF=0.3098;AFR_AF=0.3911;EUR_AF=0.3579;SAS_AF=0.2689;AA=G|||;VT=SNP
11	123595492	rs17127621	T	G	100	PASS	AC=321;AF=0.0640974;AN=5008;NS=2504;DP=22097;EAS_AF=0.1359;AMR_AF=0.1326;AFR_AF=0.0363;EUR_AF=0.0249;SAS_AF=0.0194;AA=T|||;VT=SNP
11	123595927	rs2126709	C	T	100	PASS	AC=307;AF=0.0613019;AN=5008;NS=2504;DP=20866;EAS_AF=0.1379;AMR_AF=0.1311;AFR_AF=0.0257;EUR_AF=0.0239;SAS_AF=0.0194;AA=C|||;VT=SNP
11	123596055	rs10904	C	T	100	PASS	AC=1363;AF=0.272165;AN=5008;NS=2504;DP=19013;EAS_AF=0.1429;AMR_AF=0.2896;AFR_AF=0.385;EUR_AF=0.3002;SAS_AF=0.2117;AA=C|||;VT=SNP
11	123596521	rs12223520	G	A	100	PASS	AC=59;AF=0.0117812;AN=5008;NS=2504;DP=21513;EAS_AF=0.0417;AMR_AF=0.0014;AFR_AF=0.0045;EUR_AF=0;SAS_AF=0.0102;AA=G|||;VT=SNP
11	123596703	rs3183878	A	C	100	PASS	AC=1702;AF=0.339856;AN=5008;NS=2504;DP=22443;EAS_AF=0.1815;AMR_AF=0.3401;AFR_AF=0.4743;EUR_AF=0.3827;SAS_AF=0.2771;AA=A|||;VT=SNP;EX_TARGET
11	123597804	rs679597	A	G	100	PASS	AC=3313;AF=0.661542;AN=5008;NS=2504;DP=19813;EAS_AF=0.4812;AMR_AF=0.6715;AFR_AF=0.7542;EUR_AF=0.7038;SAS_AF=0.6718;AA=G|||;VT=SNP
11	123598620	rs687414	C	A	100	PASS	AC=3312;AF=0.661342;AN=5008;NS=2504;DP=20470;EAS_AF=0.4812;AMR_AF=0.6715;AFR_AF=0.7557;EUR_AF=0.7038;SAS_AF=0.6687;AA=A|||;VT=SNP
11	123598691	rs687335	A	G	100	PASS	AC=3312;AF=0.661342;AN=5008;NS=2504;DP=18994;EAS_AF=0.4812;AMR_AF=0.6715;AFR_AF=0.7557;EUR_AF=0.7038;SAS_AF=0.6687;AA=A|||;VT=SNP
11	123598941	rs2282644	T	C	100	PASS	AC=1148;AF=0.229233;AN=5008;NS=2504;DP=20310;EAS_AF=0.3552;AMR_AF=0.2968;AFR_AF=0.0159;EUR_AF=0.2694;SAS_AF=0.2986;AA=T|||;VT=SNP;EX_TARGET
11	123599044	rs675172	T	C	100	PASS	AC=2037;AF=0.406749;AN=5008;NS=2504;DP=18451;EAS_AF=0.2163;AMR_AF=0.4265;AFR_AF=0.4289;EUR_AF=0.5746;SAS_AF=0.3865;AA=T|||;VT=SNP
11	123600475	rs1144507	A	G	100	PASS	AC=3332;AF=0.665335;AN=5008;NS=2504;DP=17779;EAS_AF=0.4812;AMR_AF=0.6744;AFR_AF=0.767;EUR_AF=0.7038;SAS_AF=0.6718;AA=G|||;VT=SNP;EX_TARGET
11	123600592	rs75975034	C	T	100	PASS	AC=33;AF=0.00658946;AN=5008;NS=2504;DP=19090;EAS_AF=0.0327;AMR_AF=0;AFR_AF=0;EUR_AF=0;SAS_AF=0;AA=T|||;VT=SNP
11	123600656	rs34819525	G	A	100	PASS	AC=305;AF=0.0609026;AN=5008;NS=2504;DP=19006;EAS_AF=0.1399;AMR_AF=0.1326;AFR_AF=0.0219;EUR_AF=0.0239;SAS_AF=0.0194;AA=G|||;VT=SNP
11	123601065	rs2282643	G	A	100	PASS	AC=643;AF=0.128395;AN=5008;NS=2504;DP=18645;EAS_AF=0.125;AMR_AF=0.0821;AFR_AF=0.0741;EUR_AF=0.1044;SAS_AF=0.2628;AA=G|||;VT=SNP
11	123601916	rs2282642	G	A	100	PASS	AC=3326;AF=0.664137;AN=5008;NS=2504;DP=19881;EAS_AF=0.4812;AMR_AF=0.6744;AFR_AF=0.7663;EUR_AF=0.7038;SAS_AF=0.6667;AA=A|||;VT=SNP
11	123601933	rs2282641	T	A	100	PASS	AC=946;AF=0.188898;AN=5008;NS=2504;DP=19881;EAS_AF=0.2649;AMR_AF=0.2147;AFR_AF=0.0961;EUR_AF=0.1282;SAS_AF=0.2802;AA=T|||;VT=SNP
11	123602016	rs1144506	T	C	100	PASS	AC=2276;AF=0.454473;AN=5008;NS=2504;DP=20738;EAS_AF=0.2163;AMR_AF=0.4496;AFR_AF=0.5968;EUR_AF=0.5755;SAS_AF=0.3865;AA=T|||;VT=SNP
11	123602199	rs1144505	T	A	100	PASS	AC=3329;AF=0.664736;AN=5008;NS=2504;DP=22007;EAS_AF=0.4812;AMR_AF=0.6744;AFR_AF=0.7663;EUR_AF=0.7038;SAS_AF=0.6697;AA=A|||;VT=SNP
11	123602244	rs1144504	G	C	100	PASS	AC=2276;AF=0.454473;AN=5008;NS=2504;DP=20075;EAS_AF=0.2163;AMR_AF=0.4496;AFR_AF=0.5968;EUR_AF=0.5755;SAS_AF=0.3865;AA=G|||;VT=SNP
11	123602657	rs1144503	T	C	100	PASS	AC=2276;AF=0.454473;AN=5008;NS=2504;DP=19808;EAS_AF=0.2163;AMR_AF=0.4496;AFR_AF=0.5968;EUR_AF=0.5755;SAS_AF=0.3865;AA=T|||;VT=SNP
11	123602885	rs1144502	A	G	100	PASS	AC=3329;AF=0.664736;AN=5008;NS=2504;DP=21651;EAS_AF=0.4812;AMR_AF=0.6744;AFR_AF=0.7663;EUR_AF=0.7038;SAS_AF=0.6697;AA=G|||;VT=SNP
11	123602945	rs1880058	T	C	100	PASS	AC=3326;AF=0.664137;AN=5008;NS=2504;DP=22169;EAS_AF=0.4812;AMR_AF=0.6744;AFR_AF=0.7663;EUR_AF=0.7038;SAS_AF=0.6667;AA=C|||;VT=SNP
11	123602951	rs141196378	C	A	100	PASS	AC=15;AF=0.00299521;AN=5008;NS=2504;DP=22368;EAS_AF=0.005;AMR_AF=0.0029;AFR_AF=0.0038;EUR_AF=0;SAS_AF=0.0031;AA=C|||;VT=SNP
11	123603015	rs34875118	T	A	100	PASS	AC=305;AF=0.0609026;AN=5008;NS=2504;DP=23732;EAS_AF=0.1399;AMR_AF=0.1326;AFR_AF=0.0219;EUR_AF=0.0239;SAS_AF=0.0194;AA=T|||;VT=SNP
11	123603922	rs4935842	T	C	100	PASS	AC=2045;AF=0.408347;AN=5008;NS=2504;DP=22153;EAS_AF=0.2123;AMR_AF=0.4251;AFR_AF=0.4402;EUR_AF=0.5755;SAS_AF=0.3834;AA=T|||;VT=SNP
11	123603954	rs4935843	T	C	100	PASS	AC=3112;AF=0.621406;AN=5008;NS=2504;DP=21427;EAS_AF=0.3929;AMR_AF=0.6225;AFR_AF=0.7042;EUR_AF=0.6988;SAS_AF=0.6646;AA=C|||;VT=SNP
11	123604385	rs145616030	C	T	100	PASS	AC=11;AF=0.00219649;AN=5008;NS=2504;DP=19170;EAS_AF=0.005;AMR_AF=0.0029;AFR_AF=0;EUR_AF=0;SAS_AF=0.0041;AA=C|||;VT=SNP
11	123604716	rs138268828	C	T	100	PASS	AC=11;AF=0.00219649;AN=5008;NS=2504;DP=21567;EAS_AF=0.005;AMR_AF=0.0029;AFR_AF=0;EUR_AF=0;SAS_AF=0.0041;AA=C|||;VT=SNP
11	123604809	rs57227485	G	C	100	PASS	AC=306;AF=0.0611022;AN=5008;NS=2504;DP=19973;EAS_AF=0.1409;AMR_AF=0.134;AFR_AF=0.0212;EUR_AF=0.0239;SAS_AF=0.0194;AA=G|||;VT=SNP
11	123605053	rs1791715	A	C	100	PASS	AC=3190;AF=0.636981;AN=5008;NS=2504;DP=20668;EAS_AF=0.4851;AMR_AF=0.6571;AFR_AF=0.6694;EUR_AF=0.7038;SAS_AF=0.6667;AA=C|||;VT=SNP
11	123605320	rs138953778	C	A	100	PASS	AC=11;AF=0.00219649;AN=5008;NS=2504;DP=20919;EAS_AF=0.005;AMR_AF=0.0029;AFR_AF=0;EUR_AF=0;SAS_AF=0.0041;AA=C|||;VT=SNP
11	123605937	rs9326264	C	T	100	PASS	AC=2709;AF=0.540935;AN=5008;NS=2504;DP=17752;EAS_AF=0.3571;AMR_AF=0.5994;AFR_AF=0.5991;EUR_AF=0.6412;SAS_AF=0.5072;AA=C|||;VT=SNP
11	123606029	rs6590005	A	C	100	PASS	AC=1168;AF=0.233227;AN=5008;NS=2504;DP=18857;EAS_AF=0.3552;AMR_AF=0.2968;AFR_AF=0.0287;EUR_AF=0.2704;SAS_AF=0.3006;AA=A|||;VT=SNP
11	123606198	rs149396753	A	G	100	PASS	AC=11;AF=0.00219649;AN=5008;NS=2504;DP=20520;EAS_AF=0.005;AMR_AF=0.0029;AFR_AF=0;EUR_AF=0;SAS_AF=0.0041;AA=A|||;VT=SNP
11	123606265	rs144788408	T	C	100	PASS	AC=11;AF=0.00219649;AN=5008;NS=2504;DP=18123;EAS_AF=0.005;AMR_AF=0.0029;AFR_AF=0;EUR_AF=0;SAS_AF=0.0041;AA=T|||;VT=SNP
11	123606326	rs77303532	T	C	100	PASS	AC=1026;AF=0.204872;AN=5008;NS=2504;DP=17041;EAS_AF=0.2649;AMR_AF=0.2262;AFR_AF=0.1505;EUR_AF=0.1272;SAS_AF=0.2812;AA=T|||;VT=SNP
11	123606359	rs10502267	G	A	100	PASS	AC=1029;AF=0.205471;AN=5008;NS=2504;DP=17331;EAS_AF=0.2649;AMR_AF=0.2262;AFR_AF=0.1513;EUR_AF=0.1282;SAS_AF=0.2822;AA=G|||;VT=SNP
11	123606912	rs187108455	C	G	100	PASS	AC=11;AF=0.00219649;AN=5008;NS=2504;DP=19952;EAS_AF=0.005;AMR_AF=0.0029;AFR_AF=0;EUR_AF=0;SAS_AF=0.0041;AA=G|||;VT=SNP
11	123607153	rs192847556	T	G	100	PASS	AC=11;AF=0.00219649;AN=5008;NS=2504;DP=18569;EAS_AF=0.005;AMR_AF=0.0029;AFR_AF=0;EUR_AF=0;SAS_AF=0.0041;AA=G|||;VT=SNP
11	123607228	rs184864474	T	C	100	PASS	AC=11;AF=0.00219649;AN=5008;NS=2504;DP=17803;EAS_AF=0.005;AMR_AF=0.0029;AFR_AF=0;EUR_AF=0;SAS_AF=0.0041;AA=C|||;VT=SNP
11	123607251	rs189272784	C	T	100	PASS	AC=11;AF=0.00219649;AN=5008;NS=2504;DP=18248;EAS_AF=0.005;AMR_AF=0.0029;AFR_AF=0;EUR_AF=0;SAS_AF=0.0041;AA=C|||;VT=SNP
11	123607372	rs184680886	A	G	100	PASS	AC=11;AF=0.00219649;AN=5008;NS=2504;DP=17900;EAS_AF=0.005;AMR_AF=0.0029;AFR_AF=0;EUR_AF=0;SAS_AF=0.0041;AA=G|||;VT=SNP
11	123607623	rs181471338	G	C	100	PASS	AC=11;AF=0.00219649;AN=5008;NS=2504;DP=20086;EAS_AF=0.005;AMR_AF=0.0029;AFR_AF=0;EUR_AF=0;SAS_AF=0.0041;AA=C|||;VT=SNP
11	123607964	rs189016011	G	A	100	PASS	AC=11;AF=0.00219649;AN=5008;NS=2504;DP=21019;EAS_AF=0.005;AMR_AF=0.0029;AFR_AF=0;EUR_AF=0;SAS_AF=0.0041;AA=A|||;VT=SNP
11	123608184	rs10893078	C	T	100	PASS	AC=3182;AF=0.635383;AN=5008;NS=2504;DP=18395;EAS_AF=0.4802;AMR_AF=0.6571;AFR_AF=0.6702;EUR_AF=0.7038;SAS_AF=0.6626;AA=C|||;VT=SNP
11	123608244	rs149918164	A	G	100	PASS	AC=11;AF=0.00219649;AN=5008;NS=2504;DP=18737;EAS_AF=0.005;AMR_AF=0.0029;AFR_AF=0;EUR_AF=0;SAS_AF=0.0041;AA=G|||;VT=SNP
11	123608274	rs10893079	T	C	100	PASS	AC=3192;AF=0.63738;AN=5008;NS=2504;DP=19379;EAS_AF=0.4851;AMR_AF=0.6571;AFR_AF=0.6702;EUR_AF=0.7038;SAS_AF=0.6677;AA=C|||;VT=SNP
11	123608458	rs11219262	C	T	100	PASS	AC=2163;AF=0.431909;AN=5008;NS=2504;DP=18279;EAS_AF=0.2202;AMR_AF=0.4308;AFR_AF=0.5189;EUR_AF=0.5746;SAS_AF=0.3865;AA=C|||;VT=SNP
11	123608530	rs76575174	G	A	100	PASS	AC=68;AF=0.0135783;AN=5008;NS=2504;DP=17490;EAS_AF=0.005;AMR_AF=0.0101;AFR_AF=0.0393;EUR_AF=0;SAS_AF=0.0041;AA=A|||;VT=SNP
11	123608581	rs1940185	G	A	100	PASS	AC=3180;AF=0.634984;AN=5008;NS=2504;DP=17694;EAS_AF=0.4802;AMR_AF=0.6542;AFR_AF=0.6702;EUR_AF=0.7038;SAS_AF=0.6626;AA=G|||;VT=SNP
11	123609061	rs143249784	A	G	100	PASS	AC=11;AF=0.00219649;AN=5008;NS=2504;DP=20509;EAS_AF=0.005;AMR_AF=0.0029;AFR_AF=0;EUR_AF=0;SAS_AF=0.0041;AA=A|||;VT=SNP
11	123609076	rs10466599	G	A	100	PASS	AC=3180;AF=0.634984;AN=5008;NS=2504;DP=20801;EAS_AF=0.4802;AMR_AF=0.6542;AFR_AF=0.6702;EUR_AF=0.7038;SAS_AF=0.6626;AA=G|||;VT=SNP
11	123609137	rs148364828	A	C	100	PASS	AC=11;AF=0.00219649;AN=5008;NS=2504;DP=20893;EAS_AF=0.005;AMR_AF=0.0029;AFR_AF=0;EUR_AF=0;SAS_AF=0.0041;AA=C|||;VT=SNP
11	123609168	rs10466600	T	C	100	PASS	AC=3192;AF=0.63738;AN=5008;NS=2504;DP=20589;EAS_AF=0.4851;AMR_AF=0.6585;AFR_AF=0.6702;EUR_AF=0.7038;SAS_AF=0.6667;AA=C|||;VT=SNP
11	123609225	rs150453583	C	G	100	PASS	AC=11;AF=0.00219649;AN=5008;NS=2504;DP=20714;EAS_AF=0.005;AMR_AF=0.0029;AFR_AF=0;EUR_AF=0;SAS_AF=0.0041;AA=C|||;VT=SNP
11	123609247	rs571546685	A	G	100	PASS	AC=11;AF=0.00219649;AN=5008;NS=2504;DP=20677;EAS_AF=0.005;AMR_AF=0.0029;AFR_AF=0;EUR_AF=0;SAS_AF=0.0041;AA=G|||;VT=SNP
11	123609299	rs10466601	T	C	100	PASS	AC=3191;AF=0.637181;AN=5008;NS=2504;DP=21885;EAS_AF=0.4851;AMR_AF=0.6571;AFR_AF=0.6702;EUR_AF=0.7038;SAS_AF=0.6667;AA=C|||;VT=SNP
11	123609306	rs143500186	C	G	100	PASS	AC=11;AF=0.00219649;AN=5008;NS=2504;DP=22067;EAS_AF=0.005;AMR_AF=0.0029;AFR_AF=0;EUR_AF=0;SAS_AF=0.0041;AA=C|||;VT=SNP
11	123609307	rs147175233	A	G	100	PASS	AC=11;AF=0.00219649;AN=5008;NS=2504;DP=22060;EAS_AF=0.005;AMR_AF=0.0029;AFR_AF=0;EUR_AF=0;SAS_AF=0.0041;AA=G|||;VT=SNP
11	123609364	rs3741114	G	A	100	PASS	AC=3180;AF=0.634984;AN=5008;NS=2504;DP=23188;EAS_AF=0.4802;AMR_AF=0.6542;AFR_AF=0.6702;EUR_AF=0.7038;SAS_AF=0.6626;AA=g|||;VT=SNP
11	123609391	rs3741113	G	T	100	PASS	AC=3191;AF=0.637181;AN=5008;NS=2504;DP=22878;EAS_AF=0.4851;AMR_AF=0.6571;AFR_AF=0.6702;EUR_AF=0.7038;SAS_AF=0.6667;AA=T|||;VT=SNP
11	123609457	rs138738981	T	C	100	PASS	AC=11;AF=0.00219649;AN=5008;NS=2504;DP=22476;EAS_AF=0.005;AMR_AF=0.0029;AFR_AF=0;EUR_AF=0;SAS_AF=0.0041;AA=T|||;VT=SNP
11	123609532	rs528325214	C	T	100	PASS	AC=11;AF=0.00219649;AN=5008;NS=2504;DP=20466;EAS_AF=0.005;AMR_AF=0.0029;AFR_AF=0;EUR_AF=0;SAS_AF=0.0041;AA=C|||;VT=SNP
11	123609534	rs546790743	T	C	100	PASS	AC=11;AF=0.00219649;AN=5008;NS=2504;DP=20440;EAS_AF=0.005;AMR_AF=0.0029;AFR_AF=0;EUR_AF=0;SAS_AF=0.0041;AA=C|||;VT=SNP
11	123609634	rs1557429	G	A	100	PASS	AC=4742;AF=0.946885;AN=5008;NS=2504;DP=19954;EAS_AF=0.8403;AMR_AF=0.9827;AFR_AF=0.9713;EUR_AF=0.9742;SAS_AF=0.9703;AA=A|||;VT=SNP
11	123609763	rs1557427	G	A	100	PASS	AC=2014;AF=0.402157;AN=5008;NS=2504;DP=20738;EAS_AF=0.2153;AMR_AF=0.4193;AFR_AF=0.4198;EUR_AF=0.5736;SAS_AF=0.3824;AA=G|||;VT=SNP
11	123609932	rs1557425	A	T	100	PASS	AC=3191;AF=0.637181;AN=5008;NS=2504;DP=19010;EAS_AF=0.4851;AMR_AF=0.6571;AFR_AF=0.6702;EUR_AF=0.7038;SAS_AF=0.6667;AA=T|||;VT=SNP
11	123610288	rs10893080	T	C	100	PASS	AC=3329;AF=0.664736;AN=5008;NS=2504;DP=18893;EAS_AF=0.4851;AMR_AF=0.6715;AFR_AF=0.7648;EUR_AF=0.7038;SAS_AF=0.6697;AA=C|||;VT=SNP
11	123610361	rs11219263	A	G	100	PASS	AC=391;AF=0.0780751;AN=5008;NS=2504;DP=19203;EAS_AF=0.0258;AMR_AF=0.0937;AFR_AF=0.0227;EUR_AF=0.1799;SAS_AF=0.091;AA=A|||;VT=SNP
11	123610395	rs80235231	T	C	100	PASS	AC=1040;AF=0.207668;AN=5008;NS=2504;DP=19758;EAS_AF=0.2698;AMR_AF=0.2291;AFR_AF=0.1513;EUR_AF=0.1292;SAS_AF=0.2853;AA=T|||;VT=SNP
11	123610464	rs10750239	A	G	100	PASS	AC=3191;AF=0.637181;AN=5008;NS=2504;DP=19393;EAS_AF=0.4851;AMR_AF=0.6571;AFR_AF=0.6702;EUR_AF=0.7038;SAS_AF=0.6667;AA=G|||;VT=SNP
11	123610548	rs10790595	T	C	100	PASS	AC=2153;AF=0.429912;AN=5008;NS=2504;DP=17718;EAS_AF=0.2153;AMR_AF=0.428;AFR_AF=0.5189;EUR_AF=0.5746;SAS_AF=0.3834;AA=T|||;VT=SNP
11	123610755	rs11219264	A	C	100	PASS	AC=2153;AF=0.429912;AN=5008;NS=2504;DP=20592;EAS_AF=0.2153;AMR_AF=0.428;AFR_AF=0.5189;EUR_AF=0.5746;SAS_AF=0.3834;AA=C|||;VT=SNP
11	123611176	rs1939925	A	T	100	PASS	AC=305;AF=0.0609026;AN=5008;NS=2504;DP=19130;EAS_AF=0.1399;AMR_AF=0.134;AFR_AF=0.0212;EUR_AF=0.0239;SAS_AF=0.0194;AA=A|||;VT=SNP
11	123611295	rs1893061	T	G	100	PASS	AC=3193;AF=0.63758;AN=5008;NS=2504;DP=18279;EAS_AF=0.4861;AMR_AF=0.6571;AFR_AF=0.6702;EUR_AF=0.7038;SAS_AF=0.6677;AA=G|||;VT=SNP
11	123611608	rs76719744	G	T	100	PASS	AC=1039;AF=0.207468;AN=5008;NS=2504;DP=17689;EAS_AF=0.2698;AMR_AF=0.2291;AFR_AF=0.1513;EUR_AF=0.1292;SAS_AF=0.2843;AA=G|||;VT=SNP
11	123611670	rs11219265	G	A	100	PASS	AC=2162;AF=0.431709;AN=5008;NS=2504;DP=14903;EAS_AF=0.2153;AMR_AF=0.4323;AFR_AF=0.5234;EUR_AF=0.5746;SAS_AF=0.3834;AA=G|||;VT=SNP
11	123612337	rs77484422	C	T	100	PASS	AC=296;AF=0.0591054;AN=5008;NS=2504;DP=10784;EAS_AF=0.1399;AMR_AF=0.134;AFR_AF=0.0144;EUR_AF=0.0239;SAS_AF=0.0194;AA=C|||;VT=SNP
11	123612499	rs145730315	A	G	100	PASS	AC=15;AF=0.00299521;AN=5008;NS=2504;DP=13651;EAS_AF=0.0119;AMR_AF=0;AFR_AF=0;EUR_AF=0.003;SAS_AF=0;AA=A|||;VT=SNP
11	123613030	rs10893081	C	T	100	PASS	AC=3201;AF=0.639177;AN=5008;NS=2504;DP=22257;EAS_AF=0.4831;AMR_AF=0.6513;AFR_AF=0.6815;EUR_AF=0.7038;SAS_AF=0.6677;AA=T|||;VT=SNP
11	123613055	rs10736530	T	C	100	PASS	AC=4740;AF=0.946486;AN=5008;NS=2504;DP=22022;EAS_AF=0.8383;AMR_AF=0.9827;AFR_AF=0.9713;EUR_AF=0.9742;SAS_AF=0.9703;AA=C|||;VT=SNP
11	123613198	rs11219267	T	C	100	PASS	AC=2010;AF=0.401358;AN=5008;NS=2504;DP=18927;EAS_AF=0.2143;AMR_AF=0.4135;AFR_AF=0.4198;EUR_AF=0.5736;SAS_AF=0.3834;AA=T|||;VT=SNP
11	123613909	rs61545033	C	T	100	PASS	AC=1598;AF=0.319089;AN=5008;NS=2504;DP=13957;EAS_AF=0.1905;AMR_AF=0.3141;AFR_AF=0.3971;EUR_AF=0.3757;SAS_AF=0.2914;AA=C|||;VT=SNP
11	123614546	rs79302263	G	A	100	PASS	AC=305;AF=0.0609026;AN=5008;NS=2504;DP=18475;EAS_AF=0.1399;AMR_AF=0.134;AFR_AF=0.0212;EUR_AF=0.0239;SAS_AF=0.0194;AA=G|||;VT=SNP
11	123614560	rs11824885	T	G	100	PASS	AC=1072;AF=0.214058;AN=5008;NS=2504;DP=18324;EAS_AF=0.2698;AMR_AF=0.2305;AFR_AF=0.1755;EUR_AF=0.1292;SAS_AF=0.2843;AA=G|||;VT=SNP
11	123614582	rs10893082	G	A	100	PASS	AC=3202;AF=0.639377;AN=5008;NS=2504;DP=18274;EAS_AF=0.4831;AMR_AF=0.6527;AFR_AF=0.6815;EUR_AF=0.7038;SAS_AF=0.6677;AA=A|||;VT=SNP
11	123614592	rs76172222	A	C	100	PASS	AC=296;AF=0.0591054;AN=5008;NS=2504;DP=18512;EAS_AF=0.1399;AMR_AF=0.134;AFR_AF=0.0144;EUR_AF=0.0239;SAS_AF=0.0194;AA=A|||;VT=SNP
11	123614642	rs11219268	C	T	100	PASS	AC=2010;AF=0.401358;AN=5008;NS=2504;DP=18553;EAS_AF=0.2143;AMR_AF=0.4135;AFR_AF=0.4198;EUR_AF=0.5736;SAS_AF=0.3834;AA=c|||;VT=SNP
11	123615039	rs11219269	G	A	100	PASS	AC=955;AF=0.190695;AN=5008;NS=2504;DP=16894;EAS_AF=0.2639;AMR_AF=0.2161;AFR_AF=0.1021;EUR_AF=0.1292;SAS_AF=0.2802;AA=G|||;VT=SNP
11	123615329	rs12794996	C	A	100	PASS	AC=1176;AF=0.234824;AN=5008;NS=2504;DP=20760;EAS_AF=0.3591;AMR_AF=0.304;AFR_AF=0.0287;EUR_AF=0.2704;SAS_AF=0.2996;AA=C|||;VT=SNP
11	123615626	rs11602936	G	A	100	PASS	AC=956;AF=0.190895;AN=5008;NS=2504;DP=17727;EAS_AF=0.2639;AMR_AF=0.2161;AFR_AF=0.1029;EUR_AF=0.1292;SAS_AF=0.2802;AA=G|||;VT=SNP
11	123615789	rs191309937	A	T	100	PASS	AC=23;AF=0.00459265;AN=5008;NS=2504;DP=15022;EAS_AF=0.0208;AMR_AF=0;AFR_AF=0;EUR_AF=0;SAS_AF=0.002;AA=A|||;VT=SNP
11	123615927	rs58794262	C	A	100	PASS	AC=599;AF=0.119609;AN=5008;NS=2504;DP=12187;EAS_AF=0.1468;AMR_AF=0.1744;AFR_AF=0.1051;EUR_AF=0.0646;SAS_AF=0.1288;AA=C|||;VT=SNP
11	123616088	rs57659000	T	A	100	PASS	AC=77;AF=0.0153754;AN=5008;NS=2504;DP=14919;EAS_AF=0.0268;AMR_AF=0.0086;AFR_AF=0.0061;EUR_AF=0.007;SAS_AF=0.0297;AA=T|||;VT=SNP
11	123616264	rs17127661	A	G	100	PASS	AC=1089;AF=0.217452;AN=5008;NS=2504;DP=14859;EAS_AF=0.2688;AMR_AF=0.232;AFR_AF=0.1884;EUR_AF=0.1292;SAS_AF=0.2843;AA=A|||;VT=SNP
11	123616456	rs10893083	A	G	100	PASS	AC=2104;AF=0.420128;AN=5008;NS=2504;DP=17495;EAS_AF=0.2143;AMR_AF=0.4222;AFR_AF=0.4864;EUR_AF=0.5736;SAS_AF=0.3834;AA=A|||;VT=SNP
11	123616807	rs77286281	C	T	100	PASS	AC=375;AF=0.0748802;AN=5008;NS=2504;DP=17464;EAS_AF=0.122;AMR_AF=0.0447;AFR_AF=0.003;EUR_AF=0.0646;SAS_AF=0.1554;AA=C|||;VT=SNP
11	123616876	rs11219270	T	G	100	PASS	AC=2102;AF=0.419728;AN=5008;NS=2504;DP=16364;EAS_AF=0.2143;AMR_AF=0.4207;AFR_AF=0.4856;EUR_AF=0.5736;SAS_AF=0.3834;AA=T|||;VT=SNP
11	123617166	rs34251861	G	A	100	PASS	AC=2104;AF=0.420128;AN=5008;NS=2504;DP=19318;EAS_AF=0.2143;AMR_AF=0.4222;AFR_AF=0.4864;EUR_AF=0.5736;SAS_AF=0.3834;AA=G|||;VT=SNP
11	123617530	rs11603175	T	C	100	PASS	AC=1067;AF=0.213059;AN=5008;NS=2504;DP=15632;EAS_AF=0.2688;AMR_AF=0.2291;AFR_AF=0.1732;EUR_AF=0.1292;SAS_AF=0.2843;AA=C|||;VT=SNP
11	123617826	rs10893084	T	A	100	PASS	AC=3222;AF=0.643371;AN=5008;NS=2504;DP=9405;EAS_AF=0.4871;AMR_AF=0.6556;AFR_AF=0.6876;EUR_AF=0.7097;SAS_AF=0.6677;AA=A|||;VT=SNP
11	123617918	rs11601032	G	A	100	PASS	AC=643;AF=0.128395;AN=5008;NS=2504;DP=12836;EAS_AF=0.124;AMR_AF=0.0821;AFR_AF=0.0756;EUR_AF=0.1054;SAS_AF=0.2607;AA=G|||;VT=SNP
11	123618477	rs10893085	C	T	100	PASS	AC=2131;AF=0.425519;AN=5008;NS=2504;DP=19991;EAS_AF=0.2143;AMR_AF=0.4222;AFR_AF=0.5061;EUR_AF=0.5746;SAS_AF=0.3834;AA=T|||;VT=SNP
11	123619838	rs10790597	C	T	100	PASS	AC=3220;AF=0.642971;AN=5008;NS=2504;DP=18612;EAS_AF=0.4831;AMR_AF=0.6542;AFR_AF=0.6944;EUR_AF=0.7038;SAS_AF=0.6677;AA=T|||;VT=SNP
11	123619897	rs10893086	T	C	100	PASS	AC=2218;AF=0.442891;AN=5008;NS=2504;DP=18066;EAS_AF=0.2143;AMR_AF=0.4323;AFR_AF=0.5666;EUR_AF=0.5746;SAS_AF=0.3834;AA=T|||;VT=SNP
11	123620277	rs11219272	T	C	100	PASS	AC=2218;AF=0.442891;AN=5008;NS=2504;DP=17942;EAS_AF=0.2143;AMR_AF=0.4323;AFR_AF=0.5666;EUR_AF=0.5746;SAS_AF=0.3834;AA=T|||;VT=SNP
11	123620643	rs58524431	A	C	100	PASS	AC=2192;AF=0.4377;AN=5008;NS=2504;DP=19059;EAS_AF=0.2143;AMR_AF=0.4323;AFR_AF=0.5477;EUR_AF=0.5736;SAS_AF=0.3834;AA=A|||;VT=SNP
11	123621165	rs7110051	G	T	100	PASS	AC=3219;AF=0.642772;AN=5008;NS=2504;DP=18469;EAS_AF=0.4831;AMR_AF=0.6542;AFR_AF=0.6936;EUR_AF=0.7038;SAS_AF=0.6677;AA=T|||;VT=SNP
11	123621641	rs116864003	G	A	100	PASS	AC=77;AF=0.0153754;AN=5008;NS=2504;DP=19203;EAS_AF=0.0268;AMR_AF=0.0086;AFR_AF=0.0061;EUR_AF=0.007;SAS_AF=0.0297;AA=G|||;VT=SNP
11	123622016	rs17127665	A	G	100	PASS	AC=305;AF=0.0609026;AN=5008;NS=2504;DP=19542;EAS_AF=0.1399;AMR_AF=0.134;AFR_AF=0.0212;EUR_AF=0.0239;SAS_AF=0.0194;AA=A|||;VT=SNP
11	123622086	rs11219274	T	C	100	PASS	AC=2218;AF=0.442891;AN=5008;NS=2504;DP=19865;EAS_AF=0.2143;AMR_AF=0.4323;AFR_AF=0.5666;EUR_AF=0.5746;SAS_AF=0.3834;AA=T|||;VT=SNP
11	123622236	rs112760139	C	T	100	PASS	AC=1001;AF=0.19988;AN=5008;NS=2504;DP=18002;EAS_AF=0.2688;AMR_AF=0.2219;AFR_AF=0.1271;EUR_AF=0.1292;SAS_AF=0.2843;AA=C|||;VT=SNP
11	123622332	rs11219277	A	G	100	PASS	AC=2218;AF=0.442891;AN=5008;NS=2504;DP=18956;EAS_AF=0.2143;AMR_AF=0.4323;AFR_AF=0.5666;EUR_AF=0.5746;SAS_AF=0.3834;AA=A|||;VT=SNP
11	123623033	rs117768844	A	G	100	PASS	AC=65;AF=0.0129792;AN=5008;NS=2504;DP=19319;EAS_AF=0.0268;AMR_AF=0.0058;AFR_AF=0;EUR_AF=0.006;SAS_AF=0.0286;AA=A|||;VT=SNP
11	123623132	rs12295819	A	T	100	PASS	AC=2105;AF=0.420327;AN=5008;NS=2504;DP=19005;EAS_AF=0.2143;AMR_AF=0.4222;AFR_AF=0.4864;EUR_AF=0.5736;SAS_AF=0.3845;AA=A|||;VT=SNP
11	123623143	rs12282787	G	A	100	PASS	AC=3416;AF=0.682109;AN=5008;NS=2504;DP=19161;EAS_AF=0.4831;AMR_AF=0.6686;AFR_AF=0.8222;EUR_AF=0.7038;SAS_AF=0.6851;AA=A|||;VT=SNP
11	123623703	rs17676038	G	T	100	PASS	AC=645;AF=0.128794;AN=5008;NS=2504;DP=18138;EAS_AF=0.124;AMR_AF=0.0821;AFR_AF=0.0772;EUR_AF=0.1054;SAS_AF=0.2607;AA=G|||;VT=SNP
11	123624658	rs12364099	G	T	100	PASS	AC=388;AF=0.077476;AN=5008;NS=2504;DP=20426;EAS_AF=0.0238;AMR_AF=0.0937;AFR_AF=0.0219;EUR_AF=0.1799;SAS_AF=0.091;AA=G|||;VT=SNP;EX_TARGET
11	123625998	rs4935844	T	C	100	PASS	AC=756;AF=0.150958;AN=5008;NS=2504;DP=17743;EAS_AF=0.1141;AMR_AF=0.2305;AFR_AF=0.0408;EUR_AF=0.2724;SAS_AF=0.1564;AA=T|||;VT=SNP
11	123626736	rs10502268	C	T	100	PASS	AC=2010;AF=0.401358;AN=5008;NS=2504;DP=18225;EAS_AF=0.2143;AMR_AF=0.4135;AFR_AF=0.4198;EUR_AF=0.5736;SAS_AF=0.3834;AA=C|||;VT=SNP
11	123626992	rs10502269	A	G	100	PASS	AC=977;AF=0.195088;AN=5008;NS=2504;DP=18165;EAS_AF=0.2639;AMR_AF=0.219;AFR_AF=0.1172;EUR_AF=0.1292;SAS_AF=0.2802;AA=A|||;VT=SNP
11	123627668	rs10502270	A	G	100	PASS	AC=2566;AF=0.51238;AN=5008;NS=2504;DP=21811;EAS_AF=0.3621;AMR_AF=0.5677;AFR_AF=0.621;EUR_AF=0.5915;SAS_AF=0.3998;AA=G|||;VT=SNP
11	123628050	rs143900849	A	C	100	PASS	AC=11;AF=0.00219649;AN=5008;NS=2504;DP=20703;EAS_AF=0.005;AMR_AF=0.0029;AFR_AF=0;EUR_AF=0;SAS_AF=0.0041;AA=A|||;VT=SNP
11	123628270	rs146616426	G	A	100	PASS	AC=11;AF=0.00219649;AN=5008;NS=2504;DP=22192;EAS_AF=0.005;AMR_AF=0.0029;AFR_AF=0;EUR_AF=0;SAS_AF=0.0041;AA=G|||;VT=SNP
11	123628341	rs768747	G	A	100	PASS	AC=388;AF=0.077476;AN=5008;NS=2504;DP=20068;EAS_AF=0.0238;AMR_AF=0.0937;AFR_AF=0.0219;EUR_AF=0.1799;SAS_AF=0.091;AA=G|||;VT=SNP
11	123628534	rs11219279	T	A	100	PASS	AC=388;AF=0.077476;AN=5008;NS=2504;DP=19316;EAS_AF=0.0238;AMR_AF=0.0937;AFR_AF=0.0219;EUR_AF=0.1799;SAS_AF=0.091;AA=T|||;VT=SNP
11	123628801	rs75515514	G	T	100	PASS	AC=714;AF=0.142572;AN=5008;NS=2504;DP=19880;EAS_AF=0.1448;AMR_AF=0.17;AFR_AF=0.3018;EUR_AF=0.0249;SAS_AF=0.0266;AA=T|||;VT=SNP
11	123629746	rs12577516	T	C	100	PASS	AC=748;AF=0.149361;AN=5008;NS=2504;DP=18441;EAS_AF=0.1468;AMR_AF=0.1844;AFR_AF=0.2103;EUR_AF=0.0656;SAS_AF=0.1309;AA=C|||;VT=SNP
11	123629801	rs12576483	G	C	100	PASS	AC=748;AF=0.149361;AN=5008;NS=2504;DP=19623;EAS_AF=0.1468;AMR_AF=0.1844;AFR_AF=0.2095;EUR_AF=0.0656;SAS_AF=0.1319;AA=C|||;VT=SNP
11	123630232	rs12577778	T	C	100	PASS	AC=307;AF=0.0613019;AN=5008;NS=2504;DP=16100;EAS_AF=0.1448;AMR_AF=0.1369;AFR_AF=0.0144;EUR_AF=0.0239;SAS_AF=0.0235;AA=T|||;VT=SNP
11	123630728	rs150941415	C	T	100	PASS	AC=70;AF=0.0139776;AN=5008;NS=2504;DP=10141;EAS_AF=0.0645;AMR_AF=0;AFR_AF=0;EUR_AF=0;SAS_AF=0.0051;AA=-|||;VT=SNP
11	123630840	rs118103301	G	A	100	PASS	AC=296;AF=0.0591054;AN=5008;NS=2504;DP=16935;EAS_AF=0.1399;AMR_AF=0.134;AFR_AF=0.0144;EUR_AF=0.0239;SAS_AF=0.0194;AA=G|||;VT=SNP
11	123630914	rs77837476	G	C	100	PASS	AC=296;AF=0.0591054;AN=5008;NS=2504;DP=16419;EAS_AF=0.1399;AMR_AF=0.134;AFR_AF=0.0144;EUR_AF=0.0239;SAS_AF=0.0194;AA=G|||;VT=SNP
11	123630931	rs11219280	G	A	100	PASS	AC=388;AF=0.077476;AN=5008;NS=2504;DP=16325;EAS_AF=0.0238;AMR_AF=0.0937;AFR_AF=0.0219;EUR_AF=0.1799;SAS_AF=0.091;AA=G|||;VT=SNP
11	123631200	rs117733191	T	G	100	PASS	AC=27;AF=0.00539137;AN=5008;NS=2504;DP=19518;EAS_AF=0.0268;AMR_AF=0;AFR_AF=0;EUR_AF=0;SAS_AF=0;AA=T|||;VT=SNP
11	123631430	rs4935845	T	A	100	PASS	AC=848;AF=0.169329;AN=5008;NS=2504;DP=14793;EAS_AF=0.1468;AMR_AF=0.1916;AFR_AF=0.2821;EUR_AF=0.0656;SAS_AF=0.1309;AA=A|||;VT=SNP
11	123631477	rs61137652	G	A	100	PASS	AC=307;AF=0.0613019;AN=5008;NS=2504;DP=14668;EAS_AF=0.1448;AMR_AF=0.1369;AFR_AF=0.0144;EUR_AF=0.0239;SAS_AF=0.0235;AA=G|||;VT=SNP
11	123631872	rs7103374	A	G	100	PASS	AC=3371;AF=0.673123;AN=5008;NS=2504;DP=15975;EAS_AF=0.4821;AMR_AF=0.6643;AFR_AF=0.8139;EUR_AF=0.6968;SAS_AF=0.6616;AA=G|||;VT=SNP
11	123632488	rs9943634	C	T	100	PASS	AC=837;AF=0.167133;AN=5008;NS=2504;DP=19974;EAS_AF=0.1419;AMR_AF=0.1888;AFR_AF=0.2821;EUR_AF=0.0656;SAS_AF=0.1268;AA=C|||;VT=SNP
11	123632516	rs9943538	A	C	100	PASS	AC=905;AF=0.180711;AN=5008;NS=2504;DP=19321;EAS_AF=0.1458;AMR_AF=0.1988;AFR_AF=0.3222;EUR_AF=0.0656;SAS_AF=0.1309;AA=C|||;VT=SNP
11	123632631	rs148094431	G	A	100	PASS	AC=299;AF=0.0597045;AN=5008;NS=2504;DP=17442;EAS_AF=0.1399;AMR_AF=0.134;AFR_AF=0.0159;EUR_AF=0.0249;SAS_AF=0.0194;AA=G|||;VT=SNP
11	123632663	rs35567685	A	G	100	PASS	AC=903;AF=0.180312;AN=5008;NS=2504;DP=17167;EAS_AF=0.1458;AMR_AF=0.1988;AFR_AF=0.3207;EUR_AF=0.0656;SAS_AF=0.1309;AA=G|||;VT=SNP
11	123632905	rs10893087	T	G	100	PASS	AC=3378;AF=0.674521;AN=5008;NS=2504;DP=19156;EAS_AF=0.4821;AMR_AF=0.6643;AFR_AF=0.8192;EUR_AF=0.6968;SAS_AF=0.6616;AA=G|||;VT=SNP
11	123634469	rs12575754	A	G	100	PASS	AC=296;AF=0.0591054;AN=5008;NS=2504;DP=20520;EAS_AF=0.1399;AMR_AF=0.134;AFR_AF=0.0144;EUR_AF=0.0239;SAS_AF=0.0194;AA=A|||;VT=SNP
11	123634809	rs7938271	C	A	100	PASS	AC=847;AF=0.169129;AN=5008;NS=2504;DP=16255;EAS_AF=0.1458;AMR_AF=0.1916;AFR_AF=0.2821;EUR_AF=0.0656;SAS_AF=0.1309;AA=a|||;VT=SNP
11	123634810	rs75472194	C	T	100	PASS	AC=296;AF=0.0591054;AN=5008;NS=2504;DP=16159;EAS_AF=0.1399;AMR_AF=0.134;AFR_AF=0.0144;EUR_AF=0.0239;SAS_AF=0.0194;AA=c|||;VT=SNP
11	123634813	rs144880195	A	C	100	PASS	AC=16;AF=0.00319489;AN=5008;NS=2504;DP=16370;EAS_AF=0.0159;AMR_AF=0;AFR_AF=0;EUR_AF=0;SAS_AF=0;AA=A|||;VT=SNP
11	123635622	rs11219281	C	T	100	PASS	AC=2464;AF=0.492013;AN=5008;NS=2504;DP=12659;EAS_AF=0.3363;AMR_AF=0.4654;AFR_AF=0.4902;EUR_AF=0.6312;SAS_AF=0.5307;AA=C|||;VT=SNP
11	123635623	rs4936841	G	A	100	PASS	AC=306;AF=0.0611022;AN=5008;NS=2504;DP=12630;EAS_AF=0.1438;AMR_AF=0.1369;AFR_AF=0.0144;EUR_AF=0.0239;SAS_AF=0.0235;AA=G|||;VT=SNP
11	123636276	rs11219283	C	G	100	PASS	AC=41;AF=0.0081869;AN=5008;NS=2504;DP=18120;EAS_AF=0.0397;AMR_AF=0.0014;AFR_AF=0;EUR_AF=0;SAS_AF=0;AA=C|||;VT=SNP
11	123636601	rs146363347	T	C	100	PASS	AC=306;AF=0.0611022;AN=5008;NS=2504;DP=16695;EAS_AF=0.1438;AMR_AF=0.1369;AFR_AF=0.0144;EUR_AF=0.0239;SAS_AF=0.0235;AA=T|||;VT=SNP
11	123636950	rs1940189	G	T	100	PASS	AC=903;AF=0.180312;AN=5008;NS=2504;DP=17249;EAS_AF=0.1458;AMR_AF=0.1974;AFR_AF=0.3215;EUR_AF=0.0656;SAS_AF=0.1309;AA=T|||;VT=SNP
11	123638700	rs7110581	A	G	100	PASS	AC=2462;AF=0.491613;AN=5008;NS=2504;DP=17807;EAS_AF=0.3363;AMR_AF=0.4654;AFR_AF=0.4887;EUR_AF=0.6312;SAS_AF=0.5307;AA=A|||;VT=SNP
11	123639030	rs11219284	C	T	100	PASS	AC=409;AF=0.0816693;AN=5008;NS=2504;DP=18175;EAS_AF=0.0238;AMR_AF=0.0994;AFR_AF=0.0219;EUR_AF=0.1958;SAS_AF=0.092;AA=c|||;VT=SNP
11	123639228	rs4935846	A	G	100	PASS	AC=3369;AF=0.672724;AN=5008;NS=2504;DP=16090;EAS_AF=0.4821;AMR_AF=0.6628;AFR_AF=0.8124;EUR_AF=0.6968;SAS_AF=0.6626;AA=G|||;VT=SNP
11	123640071	rs118145155	C	T	100	PASS	AC=33;AF=0.00658946;AN=5008;NS=2504;DP=18022;EAS_AF=0.0228;AMR_AF=0;AFR_AF=0;EUR_AF=0;SAS_AF=0.0102;AA=C|||;VT=SNP
11	123640161	rs6590007	T	G	100	PASS	AC=3368;AF=0.672524;AN=5008;NS=2504;DP=17285;EAS_AF=0.4821;AMR_AF=0.6628;AFR_AF=0.8124;EUR_AF=0.6968;SAS_AF=0.6616;AA=G|||;VT=SNP
11	123640433	rs10893088	T	C	100	PASS	AC=2074;AF=0.414137;AN=5008;NS=2504;DP=12567;EAS_AF=0.3125;AMR_AF=0.3718;AFR_AF=0.4667;EUR_AF=0.4513;SAS_AF=0.4397;AA=T|||;VT=SNP
11	123640742	rs60093720	C	T	100	PASS	AC=847;AF=0.169129;AN=5008;NS=2504;DP=10327;EAS_AF=0.1458;AMR_AF=0.1902;AFR_AF=0.2829;EUR_AF=0.0656;SAS_AF=0.1309;AA=T|||;VT=SNP
11	123640935	rs78990054	A	C	100	PASS	AC=306;AF=0.0611022;AN=5008;NS=2504;DP=13665;EAS_AF=0.1438;AMR_AF=0.1354;AFR_AF=0.0144;EUR_AF=0.0239;SAS_AF=0.0245;AA=A|||;VT=SNP
11	123641481	rs12575277	T	G	100	PASS	AC=305;AF=0.0609026;AN=5008;NS=2504;DP=17749;EAS_AF=0.1438;AMR_AF=0.1354;AFR_AF=0.0144;EUR_AF=0.0239;SAS_AF=0.0235;AA=T|||;VT=SNP
11	123642003	rs58865771	T	C	100	PASS	AC=847;AF=0.169129;AN=5008;NS=2504;DP=19412;EAS_AF=0.1458;AMR_AF=0.1902;AFR_AF=0.2829;EUR_AF=0.0656;SAS_AF=0.1309;AA=C|||;VT=SNP
11	123642117	rs117568876	G	A	100	PASS	AC=306;AF=0.0611022;AN=5008;NS=2504;DP=18893;EAS_AF=0.1438;AMR_AF=0.1354;AFR_AF=0.0151;EUR_AF=0.0239;SAS_AF=0.0235;AA=G|||;VT=SNP
11	123642764	rs4936842	C	G	100	PASS	AC=305;AF=0.0609026;AN=5008;NS=2504;DP=18196;EAS_AF=0.1438;AMR_AF=0.1354;AFR_AF=0.0144;EUR_AF=0.0239;SAS_AF=0.0235;AA=C|||;VT=SNP
11	123644810	rs12575065	G	A	100	PASS	AC=304;AF=0.0607029;AN=5008;NS=2504;DP=17482;EAS_AF=0.1438;AMR_AF=0.1354;AFR_AF=0.0136;EUR_AF=0.0239;SAS_AF=0.0235;AA=g|||;VT=SNP
11	123645096	rs12577221	A	G	100	PASS	AC=903;AF=0.180312;AN=5008;NS=2504;DP=20190;EAS_AF=0.1458;AMR_AF=0.1974;AFR_AF=0.3215;EUR_AF=0.0656;SAS_AF=0.1309;AA=G|||;VT=SNP
11	123645196	rs139622818	A	G	100	PASS	AC=129;AF=0.0257588;AN=5008;NS=2504;DP=21559;EAS_AF=0.1171;AMR_AF=0.0101;AFR_AF=0.0008;EUR_AF=0;SAS_AF=0.0031;AA=A|||;VT=SNP
11	123646012	rs75247402	G	T	100	PASS	AC=294;AF=0.0587061;AN=5008;NS=2504;DP=17869;EAS_AF=0.1399;AMR_AF=0.1326;AFR_AF=0.0136;EUR_AF=0.0239;SAS_AF=0.0194;AA=G|||;VT=SNP
11	123646995	rs80218928	T	C	100	PASS	AC=303;AF=0.0605032;AN=5008;NS=2504;DP=16268;EAS_AF=0.1399;AMR_AF=0.1326;AFR_AF=0.0204;EUR_AF=0.0229;SAS_AF=0.0204;AA=T|||;VT=SNP
11	123648333	rs17744026	T	G	100	PASS	AC=838;AF=0.167332;AN=5008;NS=2504;DP=17324;EAS_AF=0.1151;AMR_AF=0.2392;AFR_AF=0.1127;EUR_AF=0.2734;SAS_AF=0.135;AA=T|||;VT=SNP
11	123648595	rs7130648	C	T	100	PASS	AC=2462;AF=0.491613;AN=5008;NS=2504;DP=15924;EAS_AF=0.3363;AMR_AF=0.464;AFR_AF=0.4887;EUR_AF=0.6312;SAS_AF=0.5317;AA=C|||;VT=SNP
11	123648905	rs12576820	A	G	100	PASS	AC=842;AF=0.168131;AN=5008;NS=2504;DP=16528;EAS_AF=0.1458;AMR_AF=0.1902;AFR_AF=0.2799;EUR_AF=0.0646;SAS_AF=0.1309;AA=G|||;VT=SNP
11	123649088	rs75004667	G	A	100	PASS	AC=412;AF=0.0822684;AN=5008;NS=2504;DP=14562;EAS_AF=0.0417;AMR_AF=0.0346;AFR_AF=0.1702;EUR_AF=0.0616;SAS_AF=0.0603;AA=G|||;VT=SNP
11	123649435	rs4245048	T	C	100	PASS	AC=900;AF=0.179712;AN=5008;NS=2504;DP=16088;EAS_AF=0.1458;AMR_AF=0.1974;AFR_AF=0.32;EUR_AF=0.0646;SAS_AF=0.1309;AA=C|||;VT=SNP
11	123649531	rs74732207	G	A	100	PASS	AC=78;AF=0.0155751;AN=5008;NS=2504;DP=16594;EAS_AF=0.0268;AMR_AF=0.0086;AFR_AF=0.0068;EUR_AF=0.007;SAS_AF=0.0297;AA=G|||;VT=SNP
11	123650113	rs1939919	C	T	100	PASS	AC=843;AF=0.168331;AN=5008;NS=2504;DP=13226;EAS_AF=0.1458;AMR_AF=0.1902;AFR_AF=0.2806;EUR_AF=0.0646;SAS_AF=0.1309;AA=T|||;VT=SNP
11	123650308	rs78328004	T	A	100	PASS	AC=293;AF=0.0585064;AN=5008;NS=2504;DP=19838;EAS_AF=0.1399;AMR_AF=0.1326;AFR_AF=0.0136;EUR_AF=0.0229;SAS_AF=0.0194;AA=T|||;VT=SNP
11	123650852	rs141722530	C	T	100	PASS	AC=10;AF=0.00199681;AN=5008;NS=2504;DP=12090;EAS_AF=0.004;AMR_AF=0.0029;AFR_AF=0;EUR_AF=0;SAS_AF=0.0041;AA=C|||;VT=SNP
11	123651091	rs10893089	C	T	100	PASS	AC=724;AF=0.144569;AN=5008;NS=2504;DP=11294;EAS_AF=0.129;AMR_AF=0.085;AFR_AF=0.1604;EUR_AF=0.1093;SAS_AF=0.2178;AA=C|||;VT=SNP
11	123651557	rs17127684	T	A	100	PASS	AC=333;AF=0.0664936;AN=5008;NS=2504;DP=15607;EAS_AF=0.1399;AMR_AF=0.1326;AFR_AF=0.0431;EUR_AF=0.0239;SAS_AF=0.0194;AA=t|||;VT=SNP
11	123651621	rs17127687	T	A	100	PASS	AC=292;AF=0.0583067;AN=5008;NS=2504;DP=16659;EAS_AF=0.1399;AMR_AF=0.1311;AFR_AF=0.0136;EUR_AF=0.0229;SAS_AF=0.0194;AA=T|||;VT=SNP
11	123651661	rs190622653	C	T	100	PASS	AC=10;AF=0.00199681;AN=5008;NS=2504;DP=17261;EAS_AF=0.004;AMR_AF=0.0029;AFR_AF=0;EUR_AF=0;SAS_AF=0.0041;AA=C|||;VT=SNP
11	123652111	rs11219286	C	T	100	PASS	AC=2071;AF=0.413538;AN=5008;NS=2504;DP=18671;EAS_AF=0.3125;AMR_AF=0.3703;AFR_AF=0.4644;EUR_AF=0.4513;SAS_AF=0.4407;AA=C|||;VT=SNP
11	123652114	rs12801252	A	G	100	PASS	AC=260;AF=0.0519169;AN=5008;NS=2504;DP=18710;EAS_AF=0.0238;AMR_AF=0.0663;AFR_AF=0.0151;EUR_AF=0.0974;SAS_AF=0.0736;AA=A|||;VT=SNP
11	123652243	rs76900764	A	G	100	PASS	AC=564;AF=0.11262;AN=5008;NS=2504;DP=17496;EAS_AF=0.1419;AMR_AF=0.1671;AFR_AF=0.0885;EUR_AF=0.0636;SAS_AF=0.1268;AA=A|||;VT=SNP
11	123652525	rs10790598	A	T	100	PASS	AC=3367;AF=0.672324;AN=5008;NS=2504;DP=14214;EAS_AF=0.4821;AMR_AF=0.6614;AFR_AF=0.8124;EUR_AF=0.6958;SAS_AF=0.6626;AA=T|||;VT=SNP
11	123653153	rs184237987	C	T	100	PASS	AC=10;AF=0.00199681;AN=5008;NS=2504;DP=16661;EAS_AF=0.004;AMR_AF=0.0029;AFR_AF=0;EUR_AF=0;SAS_AF=0.0041;AA=C|||;VT=SNP
11	123653419	rs1893064	A	G	100	PASS	AC=4754;AF=0.949281;AN=5008;NS=2504;DP=15540;EAS_AF=0.8433;AMR_AF=0.9827;AFR_AF=0.9766;EUR_AF=0.9751;SAS_AF=0.9714;AA=G|||;VT=SNP
11	123653530	rs76853302	C	T	100	PASS	AC=293;AF=0.0585064;AN=5008;NS=2504;DP=15147;EAS_AF=0.1399;AMR_AF=0.1326;AFR_AF=0.0136;EUR_AF=0.0229;SAS_AF=0.0194;AA=C|||;VT=SNP
11	123654352	rs7947089	A	G	100	PASS	AC=830;AF=0.165735;AN=5008;NS=2504;DP=18222;EAS_AF=0.1458;AMR_AF=0.1888;AFR_AF=0.2716;EUR_AF=0.0646;SAS_AF=0.1309;AA=G|||;VT=SNP
11	123654891	rs74939579	C	T	100	PASS	AC=365;AF=0.0728834;AN=5008;NS=2504;DP=19205;EAS_AF=0.006;AMR_AF=0.0447;AFR_AF=0.1369;EUR_AF=0.0408;SAS_AF=0.1084;AA=C|||;VT=SNP
11	123655009	rs191961313	T	C	100	PASS	AC=7;AF=0.00139776;AN=5008;NS=2504;DP=16861;EAS_AF=0.004;AMR_AF=0.0029;AFR_AF=0;EUR_AF=0;SAS_AF=0.001;AA=T|||;VT=SNP
11	123655498	rs140062536	T	C	100	PASS	AC=10;AF=0.00199681;AN=5008;NS=2504;DP=15808;EAS_AF=0.004;AMR_AF=0.0029;AFR_AF=0;EUR_AF=0;SAS_AF=0.0041;AA=T|||;VT=SNP
11	123655892	rs138709199	A	G	100	PASS	AC=7;AF=0.00139776;AN=5008;NS=2504;DP=19064;EAS_AF=0.004;AMR_AF=0.0029;AFR_AF=0;EUR_AF=0;SAS_AF=0.001;AA=A|||;VT=SNP
11	123656275	rs1939921	A	G	100	PASS	AC=844;AF=0.16853;AN=5008;NS=2504;DP=19099;EAS_AF=0.1458;AMR_AF=0.1902;AFR_AF=0.2814;EUR_AF=0.0646;SAS_AF=0.1309;AA=G|||;VT=SNP
11	123656468	rs149302582	G	A	100	PASS	AC=301;AF=0.0601038;AN=5008;NS=2504;DP=16364;EAS_AF=0.1399;AMR_AF=0.1326;AFR_AF=0.0197;EUR_AF=0.0229;SAS_AF=0.0194;AA=G|||;VT=SNP
11	123656597	rs113824266	T	C	100	PASS	AC=480;AF=0.0958466;AN=5008;NS=2504;DP=17645;EAS_AF=0.1399;AMR_AF=0.1455;AFR_AF=0.1452;EUR_AF=0.0239;SAS_AF=0.0225;AA=C|||;VT=SNP
11	123656699	rs189618725	A	T	100	PASS	AC=10;AF=0.00199681;AN=5008;NS=2504;DP=17517;EAS_AF=0.004;AMR_AF=0.0029;AFR_AF=0;EUR_AF=0;SAS_AF=0.0041;AA=A|||;VT=SNP
11	123657308	rs12576451	A	G	100	PASS	AC=293;AF=0.0585064;AN=5008;NS=2504;DP=18134;EAS_AF=0.1399;AMR_AF=0.1326;AFR_AF=0.0136;EUR_AF=0.0229;SAS_AF=0.0194;AA=A|||;VT=SNP
11	123657395	rs17744235	A	G	100	PASS	AC=836;AF=0.166933;AN=5008;NS=2504;DP=18943;EAS_AF=0.1151;AMR_AF=0.2392;AFR_AF=0.112;EUR_AF=0.2724;SAS_AF=0.135;AA=A|||;VT=SNP
11	123658068	rs11219288	G	A	100	PASS	AC=487;AF=0.0972444;AN=5008;NS=2504;DP=16166;EAS_AF=0.1399;AMR_AF=0.1455;AFR_AF=0.1505;EUR_AF=0.0239;SAS_AF=0.0225;AA=A|||;VT=SNP
11	123658236	rs11219289	A	G	100	PASS	AC=488;AF=0.0974441;AN=5008;NS=2504;DP=16861;EAS_AF=0.1399;AMR_AF=0.147;AFR_AF=0.1505;EUR_AF=0.0239;SAS_AF=0.0225;AA=A|||;VT=SNP
11	123658347	rs11219290	C	G	100	PASS	AC=499;AF=0.0996406;AN=5008;NS=2504;DP=17214;EAS_AF=0.1438;AMR_AF=0.1499;AFR_AF=0.1513;EUR_AF=0.0239;SAS_AF=0.0266;AA=G|||;VT=SNP
11	123658566	rs11219291	C	G	100	PASS	AC=440;AF=0.0878594;AN=5008;NS=2504;DP=18817;EAS_AF=0.1399;AMR_AF=0.1427;AFR_AF=0.1188;EUR_AF=0.0239;SAS_AF=0.0194;AA=C|||;VT=SNP
11	123658653	rs1940196	T	C	100	PASS	AC=4460;AF=0.890575;AN=5008;NS=2504;DP=20276;EAS_AF=0.7034;AMR_AF=0.8501;AFR_AF=0.9622;EUR_AF=0.9523;SAS_AF=0.9519;AA=t|||;VT=SNP
11	123659093	rs61442763	A	G	100	PASS	AC=439;AF=0.0876597;AN=5008;NS=2504;DP=19098;EAS_AF=0.1399;AMR_AF=0.1427;AFR_AF=0.118;EUR_AF=0.0239;SAS_AF=0.0194;AA=A|||;VT=SNP
11	123659383	rs115557625	T	C	100	PASS	AC=334;AF=0.0666933;AN=5008;NS=2504;DP=18140;EAS_AF=0.1399;AMR_AF=0.134;AFR_AF=0.0431;EUR_AF=0.0239;SAS_AF=0.0194;AA=T|||;VT=SNP
11	123660217	rs11219292	A	C	100	PASS	AC=439;AF=0.0876597;AN=5008;NS=2504;DP=17974;EAS_AF=0.1399;AMR_AF=0.1427;AFR_AF=0.118;EUR_AF=0.0239;SAS_AF=0.0194;AA=A|||;VT=SNP
11	123660305	rs11219293	G	A	100	PASS	AC=439;AF=0.0876597;AN=5008;NS=2504;DP=18193;EAS_AF=0.1399;AMR_AF=0.1427;AFR_AF=0.118;EUR_AF=0.0239;SAS_AF=0.0194;AA=a|||;VT=SNP
11	123660325	rs189958201	A	C	100	PASS	AC=10;AF=0.00199681;AN=5008;NS=2504;DP=18140;EAS_AF=0.004;AMR_AF=0.0029;AFR_AF=0;EUR_AF=0;SAS_AF=0.0041;AA=A|||;VT=SNP
11	123660619	rs11518411	T	A	100	PASS	AC=409;AF=0.0816693;AN=5008;NS=2504;DP=16043;EAS_AF=0.0238;AMR_AF=0.0994;AFR_AF=0.0227;EUR_AF=0.1948;SAS_AF=0.092;AA=T|||;VT=SNP
11	123660678	rs11219294	G	A	100	PASS	AC=2464;AF=0.492013;AN=5008;NS=2504;DP=15552;EAS_AF=0.3363;AMR_AF=0.4625;AFR_AF=0.4894;EUR_AF=0.6332;SAS_AF=0.5317;AA=G|||;VT=SNP
11	123660803	rs78932740	A	T	100	PASS	AC=439;AF=0.0876597;AN=5008;NS=2504;DP=14973;EAS_AF=0.1399;AMR_AF=0.1427;AFR_AF=0.118;EUR_AF=0.0239;SAS_AF=0.0194;AA=T|||;VT=SNP
11	123661411	rs117055141	C	T	100	PASS	AC=301;AF=0.0601038;AN=5008;NS=2504;DP=15832;EAS_AF=0.1399;AMR_AF=0.1326;AFR_AF=0.0197;EUR_AF=0.0229;SAS_AF=0.0194;AA=C|||;VT=SNP
11	123661602	rs137899181	C	A	100	PASS	AC=7;AF=0.00139776;AN=5008;NS=2504;DP=15499;EAS_AF=0.004;AMR_AF=0.0029;AFR_AF=0;EUR_AF=0;SAS_AF=0.001;AA=C|||;VT=SNP
11	123662453	rs77644292	C	G	100	PASS	AC=487;AF=0.0972444;AN=5008;NS=2504;DP=15513;EAS_AF=0.1399;AMR_AF=0.1455;AFR_AF=0.1505;EUR_AF=0.0239;SAS_AF=0.0225;AA=G|||;VT=SNP
11	123662826	rs35011523	C	T	100	PASS	AC=388;AF=0.077476;AN=5008;NS=2504;DP=16463;EAS_AF=0.0238;AMR_AF=0.0937;AFR_AF=0.0227;EUR_AF=0.1789;SAS_AF=0.091;AA=C|||;VT=SNP
11	123662946	rs10736531	T	C	100	PASS	AC=4786;AF=0.955671;AN=5008;NS=2504;DP=15187;EAS_AF=0.8433;AMR_AF=0.9899;AFR_AF=0.997;EUR_AF=0.9751;SAS_AF=0.9714;AA=C|||;VT=SNP
11	123663116	rs1940198	T	C	100	PASS	AC=1192;AF=0.238019;AN=5008;NS=2504;DP=15160;EAS_AF=0.3641;AMR_AF=0.3084;AFR_AF=0.0204;EUR_AF=0.2783;SAS_AF=0.3108;AA=T|||;VT=SNP
11	123663174	rs192780538	T	G	100	PASS	AC=10;AF=0.00199681;AN=5008;NS=2504;DP=15633;EAS_AF=0.004;AMR_AF=0.0029;AFR_AF=0;EUR_AF=0;SAS_AF=0.0041;AA=T|||;VT=SNP
11	123663325	rs4936843	A	G	100	PASS	AC=301;AF=0.0601038;AN=5008;NS=2504;DP=15793;EAS_AF=0.1399;AMR_AF=0.1326;AFR_AF=0.0197;EUR_AF=0.0229;SAS_AF=0.0194;AA=A|||;VT=SNP
11	123663542	rs4936844	T	C	100	PASS	AC=441;AF=0.0880591;AN=5008;NS=2504;DP=15857;EAS_AF=0.1399;AMR_AF=0.1427;AFR_AF=0.1188;EUR_AF=0.0239;SAS_AF=0.0204;AA=t|||;VT=SNP
11	123663611	rs75632549	T	C	100	PASS	AC=293;AF=0.0585064;AN=5008;NS=2504;DP=17383;EAS_AF=0.1399;AMR_AF=0.1326;AFR_AF=0.0136;EUR_AF=0.0229;SAS_AF=0.0194;AA=T|||;VT=SNP
11	123663789	rs118167159	T	C	100	PASS	AC=293;AF=0.0585064;AN=5008;NS=2504;DP=16431;EAS_AF=0.1399;AMR_AF=0.1326;AFR_AF=0.0136;EUR_AF=0.0229;SAS_AF=0.0194;AA=T|||;VT=SNP
11	123664870	rs12574296	A	G	100	PASS	AC=480;AF=0.0958466;AN=5008;NS=2504;DP=19589;EAS_AF=0.1399;AMR_AF=0.1455;AFR_AF=0.1452;EUR_AF=0.0239;SAS_AF=0.0225;AA=G|||;VT=SNP
11	123666083	rs17127704	G	A	100	PASS	AC=301;AF=0.0601038;AN=5008;NS=2504;DP=21093;EAS_AF=0.1399;AMR_AF=0.1326;AFR_AF=0.0197;EUR_AF=0.0229;SAS_AF=0.0194;AA=G|||;VT=SNP
11	123667222	rs12281133	C	T	100	PASS	AC=675;AF=0.134784;AN=5008;NS=2504;DP=16639;EAS_AF=0.1419;AMR_AF=0.1744;AFR_AF=0.1694;EUR_AF=0.0626;SAS_AF=0.1268;AA=C|||;VT=SNP
11	123667568	rs111820928	T	C	100	PASS	AC=214;AF=0.0427316;AN=5008;NS=2504;DP=19659;EAS_AF=0.006;AMR_AF=0.0331;AFR_AF=0.0287;EUR_AF=0.0408;SAS_AF=0.1084;AA=C|||;VT=SNP
11	123668372	rs1940190	C	T	100	PASS	AC=4721;AF=0.942692;AN=5008;NS=2504;DP=21213;EAS_AF=0.8383;AMR_AF=0.9813;AFR_AF=0.9584;EUR_AF=0.9732;SAS_AF=0.9703;AA=T|||;VT=SNP
11	123669378	rs7944946	A	G	100	PASS	AC=387;AF=0.0772764;AN=5008;NS=2504;DP=17995;EAS_AF=0.0238;AMR_AF=0.0937;AFR_AF=0.0227;EUR_AF=0.1789;SAS_AF=0.09;AA=A|||;VT=SNP
11	123669457	rs4460824	A	C	100	PASS	AC=660;AF=0.131789;AN=5008;NS=2504;DP=17274;EAS_AF=0.1597;AMR_AF=0.1585;AFR_AF=0.2595;EUR_AF=0.0239;SAS_AF=0.0225;AA=A|||;VT=SNP
11	123669512	rs4285882	G	T	100	PASS	AC=658;AF=0.13139;AN=5008;NS=2504;DP=17680;EAS_AF=0.1597;AMR_AF=0.1585;AFR_AF=0.2579;EUR_AF=0.0239;SAS_AF=0.0225;AA=T|||;VT=SNP
11	123669777	rs6590009	A	G	100	PASS	AC=3214;AF=0.641773;AN=5008;NS=2504;DP=12452;EAS_AF=0.6468;AMR_AF=0.6787;AFR_AF=0.4622;EUR_AF=0.7316;SAS_AF=0.7607;AA=A|||;VT=SNP
11	123669860	rs1893020	C	A	100	PASS	AC=657;AF=0.13119;AN=5008;NS=2504;DP=13906;EAS_AF=0.1597;AMR_AF=0.1585;AFR_AF=0.2564;EUR_AF=0.0239;SAS_AF=0.0235;AA=C|||;VT=SNP
11	123670039	rs74968499	T	C	100	PASS	AC=44;AF=0.00878594;AN=5008;NS=2504;DP=19556;EAS_AF=0.0427;AMR_AF=0;AFR_AF=0;EUR_AF=0;SAS_AF=0.001;AA=T|||;VT=SNP
11	123670075	rs1893021	T	C	100	PASS	AC=657;AF=0.13119;AN=5008;NS=2504;DP=18843;EAS_AF=0.1597;AMR_AF=0.1585;AFR_AF=0.2572;EUR_AF=0.0239;SAS_AF=0.0225;AA=C|||;VT=SNP
11	123670291	rs12098960	A	G	100	PASS	AC=657;AF=0.13119;AN=5008;NS=2504;DP=19300;EAS_AF=0.1597;AMR_AF=0.1585;AFR_AF=0.2564;EUR_AF=0.0239;SAS_AF=0.0235;AA=A|||;VT=SNP
11	123670388	rs11601121	A	G	100	PASS	AC=2028;AF=0.404952;AN=5008;NS=2504;DP=19836;EAS_AF=0.3294;AMR_AF=0.3703;AFR_AF=0.4009;EUR_AF=0.4553;SAS_AF=0.4611;AA=A|||;VT=SNP
11	123670457	rs11605363	G	A	100	PASS	AC=98;AF=0.0195687;AN=5008;NS=2504;DP=19225;EAS_AF=0.003;AMR_AF=0.0346;AFR_AF=0.0023;EUR_AF=0.0656;SAS_AF=0.002;AA=G|||;VT=SNP
11	123670633	rs12099237	G	A	100	PASS	AC=657;AF=0.13119;AN=5008;NS=2504;DP=19359;EAS_AF=0.1597;AMR_AF=0.1585;AFR_AF=0.2572;EUR_AF=0.0239;SAS_AF=0.0225;AA=A|||;VT=SNP
11	123670831	rs77581632	T	C	100	PASS	AC=670;AF=0.133786;AN=5008;NS=2504;DP=20158;EAS_AF=0.1597;AMR_AF=0.1599;AFR_AF=0.2663;EUR_AF=0.0239;SAS_AF=0.0225;AA=t|||;VT=SNP
11	123670927	rs78802534	G	T	100	PASS	AC=656;AF=0.13099;AN=5008;NS=2504;DP=19735;EAS_AF=0.1597;AMR_AF=0.1585;AFR_AF=0.2564;EUR_AF=0.0239;SAS_AF=0.0225;AA=T|||;VT=SNP
11	123670997	rs4935847	C	T	100	PASS	AC=1185;AF=0.236621;AN=5008;NS=2504;DP=22536;EAS_AF=0.3185;AMR_AF=0.3084;AFR_AF=0.0598;EUR_AF=0.2763;SAS_AF=0.2996;AA=C|||;VT=SNP
11	123671464	rs117540763	G	A	100	PASS	AC=33;AF=0.00658946;AN=5008;NS=2504;DP=18292;EAS_AF=0.0298;AMR_AF=0;AFR_AF=0.0008;EUR_AF=0;SAS_AF=0.002;AA=G|||;VT=SNP
11	123671660	rs17744407	T	C	100	PASS	AC=387;AF=0.0772764;AN=5008;NS=2504;DP=16123;EAS_AF=0.0238;AMR_AF=0.0937;AFR_AF=0.0227;EUR_AF=0.1789;SAS_AF=0.09;AA=T|||;VT=SNP
11	123672363	rs1939916	A	G	100	PASS	AC=4324;AF=0.863419;AN=5008;NS=2504;DP=16705;EAS_AF=0.8313;AMR_AF=0.9352;AFR_AF=0.7867;EUR_AF=0.9344;SAS_AF=0.8763;AA=G|||;VT=SNP
11	123672610	rs1939917	C	T	100	PASS	AC=4326;AF=0.863818;AN=5008;NS=2504;DP=18616;EAS_AF=0.8304;AMR_AF=0.9352;AFR_AF=0.789;EUR_AF=0.9344;SAS_AF=0.8763;AA=T|||;VT=SNP
11	123672886	rs1939920	T	C	100	PASS	AC=3251;AF=0.649161;AN=5008;NS=2504;DP=16427;EAS_AF=0.6498;AMR_AF=0.6816;AFR_AF=0.4864;EUR_AF=0.7316;SAS_AF=0.7607;AA=T|||;VT=SNP
11	123673292	rs34071746	G	A	100	PASS	AC=387;AF=0.0772764;AN=5008;NS=2504;DP=10093;EAS_AF=0.0238;AMR_AF=0.0965;AFR_AF=0.0212;EUR_AF=0.1769;SAS_AF=0.092;AA=G|||;VT=SNP
11	123673430	rs10893090	G	A	100	PASS	AC=2405;AF=0.480232;AN=5008;NS=2504;DP=10518;EAS_AF=0.4375;AMR_AF=0.5677;AFR_AF=0.4697;EUR_AF=0.5278;SAS_AF=0.4274;AA=G|||;VT=SNP
11	123675833	rs1939923	A	G	100	PASS	AC=4280;AF=0.854633;AN=5008;NS=2504;DP=17957;EAS_AF=0.6905;AMR_AF=0.938;AFR_AF=0.9682;EUR_AF=0.9006;SAS_AF=0.7638;AA=G|||;VT=SNP
11	123676231	rs4936845	G	T	100	PASS	AC=1219;AF=0.243411;AN=5008;NS=2504;DP=17328;EAS_AF=0.2946;AMR_AF=0.317;AFR_AF=0.1029;EUR_AF=0.2853;SAS_AF=0.2853;AA=G|||;VT=SNP;EX_TARGET
11	123676388	rs76301014	G	A	100	PASS	AC=617;AF=0.123203;AN=5008;NS=2504;DP=20252;EAS_AF=0.0516;AMR_AF=0.121;AFR_AF=0.0605;EUR_AF=0.1968;SAS_AF=0.2076;AA=G|||;VT=SNP;EX_TARGET
11	123676413	rs7952150	G	A	100	PASS	AC=1120;AF=0.223642;AN=5008;NS=2504;DP=20315;EAS_AF=0.1905;AMR_AF=0.2666;AFR_AF=0.3177;EUR_AF=0.1869;SAS_AF=0.138;AA=G|||;VT=SNP;EX_TARGET
11	123677614	rs10750240	A	G	100	PASS	AC=4319;AF=0.86242;AN=5008;NS=2504;DP=18690;EAS_AF=0.6885;AMR_AF=0.9366;AFR_AF=0.969;EUR_AF=0.9145;SAS_AF=0.7914;AA=G|||;VT=SNP
11	123677647	rs10750241	T	A	100	PASS	AC=4304;AF=0.859425;AN=5008;NS=2504;DP=18713;EAS_AF=0.6885;AMR_AF=0.9366;AFR_AF=0.969;EUR_AF=0.9155;SAS_AF=0.7751;AA=A|||;VT=SNP
11	123677921	rs1893022	C	T	100	PASS	AC=828;AF=0.165335;AN=5008;NS=2504;DP=18787;EAS_AF=0.1766;AMR_AF=0.1758;AFR_AF=0.3321;EUR_AF=0.0288;SAS_AF=0.0613;AA=C|||;VT=SNP
11	123678179	rs75042917	T	C	100	PASS	AC=26;AF=0.00519169;AN=5008;NS=2504;DP=15465;EAS_AF=0.0069;AMR_AF=0.0231;AFR_AF=0;EUR_AF=0.003;SAS_AF=0;AA=T|||;VT=SNP
11	123678538	rs74690701	T	C	100	PASS	AC=1014;AF=0.202476;AN=5008;NS=2504;DP=15585;EAS_AF=0.1825;AMR_AF=0.1873;AFR_AF=0.4599;EUR_AF=0.0278;SAS_AF=0.0654;AA=T|||;VT=SNP
11	123679052	rs75406752	G	A	100	PASS	AC=23;AF=0.00459265;AN=5008;NS=2504;DP=13951;EAS_AF=0.0198;AMR_AF=0;AFR_AF=0;EUR_AF=0;SAS_AF=0.0031;AA=G|||;VT=SNP
11	123679379	rs77556372	T	C	100	PASS	AC=524;AF=0.104633;AN=5008;NS=2504;DP=13314;EAS_AF=0.0635;AMR_AF=0.1196;AFR_AF=0.0234;EUR_AF=0.1909;SAS_AF=0.1575;AA=T|||;VT=SNP
11	123679460	rs7113762	G	A	100	PASS	AC=3276;AF=0.654153;AN=5008;NS=2504;DP=13948;EAS_AF=0.6538;AMR_AF=0.7478;AFR_AF=0.7118;EUR_AF=0.6501;SAS_AF=0.5143;AA=A|||;VT=SNP
11	123679598	rs11219300	T	G	100	PASS	AC=795;AF=0.158746;AN=5008;NS=2504;DP=14205;EAS_AF=0.1617;AMR_AF=0.1988;AFR_AF=0.1044;EUR_AF=0.2326;SAS_AF=0.1247;AA=T|||;VT=SNP
11	123679973	rs183987455	T	C	100	PASS	AC=330;AF=0.0658946;AN=5008;NS=2504;DP=16656;EAS_AF=0.1637;AMR_AF=0.1268;AFR_AF=0.0363;EUR_AF=0.007;SAS_AF=0.0225;AA=T|||;VT=SNP
11	123680049	rs1939910	T	C	100	PASS	AC=545;AF=0.108826;AN=5008;NS=2504;DP=16748;EAS_AF=0.0218;AMR_AF=0.0648;AFR_AF=0.2595;EUR_AF=0.0974;SAS_AF=0.0378;AA=T|||;VT=SNP
11	123680122	rs1939911	G	A	100	PASS	AC=442;AF=0.0882588;AN=5008;NS=2504;DP=18004;EAS_AF=0.0218;AMR_AF=0.0562;AFR_AF=0.1838;EUR_AF=0.0974;SAS_AF=0.0409;AA=G|||;VT=SNP
11	123680571	rs724467	C	T	100	PASS	AC=795;AF=0.158746;AN=5008;NS=2504;DP=17685;EAS_AF=0.1617;AMR_AF=0.1988;AFR_AF=0.1044;EUR_AF=0.2326;SAS_AF=0.1247;AA=C|||;VT=SNP
11	123681460	rs4936846	A	G	100	PASS	AC=3317;AF=0.66234;AN=5008;NS=2504;DP=16952;EAS_AF=0.6528;AMR_AF=0.7522;AFR_AF=0.7398;EUR_AF=0.6521;SAS_AF=0.5143;AA=G|||;VT=SNP
11	123681525	rs17682559	C	T	100	PASS	AC=224;AF=0.0447284;AN=5008;NS=2504;DP=16289;EAS_AF=0.0198;AMR_AF=0.0432;AFR_AF=0.0295;EUR_AF=0.0974;SAS_AF=0.0378;AA=C|||;VT=SNP
11	123682104	rs17127748	A	G	100	PASS	AC=555;AF=0.110823;AN=5008;NS=2504;DP=8996;EAS_AF=0.0218;AMR_AF=0.0677;AFR_AF=0.2632;EUR_AF=0.0974;SAS_AF=0.0409;AA=A|||;VT=SNP
11	123682332	rs1893063	T	C	100	PASS	AC=1925;AF=0.384385;AN=5008;NS=2504;DP=11774;EAS_AF=0.4692;AMR_AF=0.4827;AFR_AF=0.3427;EUR_AF=0.3211;SAS_AF=0.3487;AA=T|||;VT=SNP
11	123682357	rs1893062	G	A	100	PASS	AC=3319;AF=0.66274;AN=5008;NS=2504;DP=12657;EAS_AF=0.6518;AMR_AF=0.7493;AFR_AF=0.7436;EUR_AF=0.6521;SAS_AF=0.5143;AA=A|||;VT=SNP
11	123682621	rs2096789	C	T	100	PASS	AC=554;AF=0.110623;AN=5008;NS=2504;DP=19124;EAS_AF=0.0208;AMR_AF=0.0677;AFR_AF=0.2632;EUR_AF=0.0974;SAS_AF=0.0409;AA=C|||;VT=SNP
11	123683085	rs76647391	T	C	100	PASS	AC=838;AF=0.167332;AN=5008;NS=2504;DP=18016;EAS_AF=0.1597;AMR_AF=0.1988;AFR_AF=0.1377;EUR_AF=0.2336;SAS_AF=0.1247;AA=T|||;VT=SNP
11	123683274	rs4345979	G	A	100	PASS	AC=4035;AF=0.805711;AN=5008;NS=2504;DP=19323;EAS_AF=0.7153;AMR_AF=0.8703;AFR_AF=0.9221;EUR_AF=0.831;SAS_AF=0.6697;AA=A|||;VT=SNP
11	123683607	rs114994852	T	G	100	PASS	AC=332;AF=0.0662939;AN=5008;NS=2504;DP=21707;EAS_AF=0.1637;AMR_AF=0.1282;AFR_AF=0.0371;EUR_AF=0.007;SAS_AF=0.0225;AA=T|||;VT=SNP
11	123684241	rs1807079	C	T	100	PASS	AC=219;AF=0.04373;AN=5008;NS=2504;DP=16288;EAS_AF=0.0208;AMR_AF=0.0432;AFR_AF=0.025;EUR_AF=0.0974;SAS_AF=0.0378;AA=C|||;VT=SNP
11	123684369	rs733407	T	A	100	PASS	AC=2857;AF=0.570487;AN=5008;NS=2504;DP=14611;EAS_AF=0.631;AMR_AF=0.6902;AFR_AF=0.5454;EUR_AF=0.5547;SAS_AF=0.4734;AA=T|||;VT=SNP
11	123684500	rs733406	G	A	100	PASS	AC=460;AF=0.091853;AN=5008;NS=2504;DP=13186;EAS_AF=0.0208;AMR_AF=0.0591;AFR_AF=0.1967;EUR_AF=0.0974;SAS_AF=0.0409;AA=G|||;VT=SNP
11	123684663	rs17744893	A	G	100	PASS	AC=502;AF=0.10024;AN=5008;NS=2504;DP=12165;EAS_AF=0.0635;AMR_AF=0.111;AFR_AF=0.0227;EUR_AF=0.1799;SAS_AF=0.1534;AA=-|||;VT=SNP
11	123685331	rs5023166	T	C	100	PASS	AC=501;AF=0.10004;AN=5008;NS=2504;DP=17436;EAS_AF=0.0635;AMR_AF=0.111;AFR_AF=0.0227;EUR_AF=0.1789;SAS_AF=0.1534;AA=T|||;VT=SNP
11	123685689	rs948161	A	G	100	PASS	AC=3316;AF=0.662141;AN=5008;NS=2504;DP=19380;EAS_AF=0.6518;AMR_AF=0.7507;AFR_AF=0.7413;EUR_AF=0.6511;SAS_AF=0.5143;AA=G|||;VT=SNP
11	123685730	rs948160	A	G	100	PASS	AC=836;AF=0.166933;AN=5008;NS=2504;DP=18837;EAS_AF=0.1587;AMR_AF=0.1988;AFR_AF=0.1369;EUR_AF=0.2336;SAS_AF=0.1247;AA=A|||;VT=SNP
11	123685804	rs17127760	G	A	100	PASS	AC=461;AF=0.0920527;AN=5008;NS=2504;DP=19879;EAS_AF=0.0208;AMR_AF=0.0591;AFR_AF=0.1974;EUR_AF=0.0974;SAS_AF=0.0409;AA=G|||;VT=SNP
11	123686185	rs11219307	G	T	100	PASS	AC=787;AF=0.157149;AN=5008;NS=2504;DP=21502;EAS_AF=0.1587;AMR_AF=0.1988;AFR_AF=0.1021;EUR_AF=0.2316;SAS_AF=0.1237;AA=G|||;VT=SNP
11	123687130	rs2186744	G	A	100	PASS	AC=3927;AF=0.784145;AN=5008;NS=2504;DP=19901;EAS_AF=0.7153;AMR_AF=0.866;AFR_AF=0.8449;EUR_AF=0.83;SAS_AF=0.6677;AA=A|||;VT=SNP
11	123687286	rs2155362	G	A	100	PASS	AC=834;AF=0.166534;AN=5008;NS=2504;DP=19206;EAS_AF=0.1587;AMR_AF=0.1988;AFR_AF=0.1369;EUR_AF=0.2326;SAS_AF=0.1237;AA=A|||;VT=SNP
11	123687331	rs2212473	A	G	100	PASS	AC=2480;AF=0.495208;AN=5008;NS=2504;DP=18322;EAS_AF=0.4921;AMR_AF=0.5504;AFR_AF=0.6044;EUR_AF=0.4185;SAS_AF=0.3906;AA=A|||;VT=SNP
11	123688382	rs7950658	G	A	100	PASS	AC=2042;AF=0.407748;AN=5008;NS=2504;DP=16934;EAS_AF=0.4722;AMR_AF=0.4942;AFR_AF=0.4221;EUR_AF=0.3211;SAS_AF=0.3497;AA=G|||;VT=SNP
11	123689689	rs35784244	A	T	100	PASS	AC=458;AF=0.0914537;AN=5008;NS=2504;DP=17736;EAS_AF=0.0208;AMR_AF=0.0591;AFR_AF=0.1974;EUR_AF=0.0974;SAS_AF=0.0378;AA=A|||;VT=SNP
11	123689793	rs7103696	C	G	100	PASS	AC=3199;AF=0.638778;AN=5008;NS=2504;DP=16668;EAS_AF=0.5575;AMR_AF=0.6715;AFR_AF=0.7859;EUR_AF=0.5974;SAS_AF=0.5429;AA=G|||;VT=SNP
11	123689890	rs35387734	A	G	100	PASS	AC=214;AF=0.0427316;AN=5008;NS=2504;DP=15407;EAS_AF=0.0218;AMR_AF=0.0432;AFR_AF=0.0204;EUR_AF=0.0974;SAS_AF=0.0378;AA=A|||;VT=SNP
11	123690332	rs4935848	T	C	100	PASS	AC=1761;AF=0.351637;AN=5008;NS=2504;DP=15537;EAS_AF=0.4722;AMR_AF=0.4669;AFR_AF=0.2231;EUR_AF=0.3221;SAS_AF=0.3497;AA=T|||;VT=SNP
11	123690364	rs10790599	C	T	100	PASS	AC=3032;AF=0.605431;AN=5008;NS=2504;DP=15224;EAS_AF=0.5565;AMR_AF=0.6556;AFR_AF=0.6679;EUR_AF=0.5974;SAS_AF=0.544;AA=T|||;VT=SNP
11	123690505	rs9988869	T	C	100	PASS	AC=4034;AF=0.805511;AN=5008;NS=2504;DP=15589;EAS_AF=0.7163;AMR_AF=0.8703;AFR_AF=0.9221;EUR_AF=0.831;SAS_AF=0.6677;AA=C|||;VT=SNP
11	123690838	rs10790600	T	A	100	PASS	AC=2739;AF=0.546925;AN=5008;NS=2504;DP=16521;EAS_AF=0.5367;AMR_AF=0.6124;AFR_AF=0.5885;EUR_AF=0.5;SAS_AF=0.5031;AA=T|||;VT=SNP
11	123691193	rs10750242	A	G	100	PASS	AC=4028;AF=0.804313;AN=5008;NS=2504;DP=15763;EAS_AF=0.7163;AMR_AF=0.8703;AFR_AF=0.9175;EUR_AF=0.831;SAS_AF=0.6677;AA=G|||;VT=SNP
11	123691295	rs11219309	G	A	100	PASS	AC=1929;AF=0.385184;AN=5008;NS=2504;DP=15124;EAS_AF=0.4732;AMR_AF=0.4827;AFR_AF=0.3411;EUR_AF=0.3221;SAS_AF=0.3497;AA=A|||;VT=SNP
11	123691825	rs34345116	C	T	100	PASS	AC=554;AF=0.110623;AN=5008;NS=2504;DP=14932;EAS_AF=0.0208;AMR_AF=0.0677;AFR_AF=0.2632;EUR_AF=0.0974;SAS_AF=0.0409;AA=C|||;VT=SNP
11	123691862	rs34820797	T	A	100	PASS	AC=555;AF=0.110823;AN=5008;NS=2504;DP=16137;EAS_AF=0.0208;AMR_AF=0.0677;AFR_AF=0.264;EUR_AF=0.0974;SAS_AF=0.0409;AA=T|||;VT=SNP
11	123692738	rs10732862	G	A	100	PASS	AC=4006;AF=0.79992;AN=5008;NS=2504;DP=16988;EAS_AF=0.7163;AMR_AF=0.8646;AFR_AF=0.9175;EUR_AF=0.8151;SAS_AF=0.6656;AA=A|||;VT=SNP
11	123692923	rs11826594	T	A	100	PASS	AC=767;AF=0.153155;AN=5008;NS=2504;DP=15383;EAS_AF=0.1587;AMR_AF=0.1931;AFR_AF=0.1021;EUR_AF=0.2167;SAS_AF=0.1227;AA=T|||;VT=SNP
11	123693311	rs78082664	G	A	100	PASS	AC=499;AF=0.0996406;AN=5008;NS=2504;DP=14114;EAS_AF=0.0635;AMR_AF=0.111;AFR_AF=0.0227;EUR_AF=0.1779;SAS_AF=0.1524;AA=G|||;VT=SNP
11	123693396	rs11219310	T	C	100	PASS	AC=4090;AF=0.816693;AN=5008;NS=2504;DP=15109;EAS_AF=0.7173;AMR_AF=0.8689;AFR_AF=0.9773;EUR_AF=0.8161;SAS_AF=0.6656;AA=A|||;VT=SNP
11	123693768	rs182177074	C	A	100	PASS	AC=498;AF=0.0994409;AN=5008;NS=2504;DP=16529;EAS_AF=0.0635;AMR_AF=0.111;AFR_AF=0.0227;EUR_AF=0.1779;SAS_AF=0.1513;AA=C|||;VT=SNP
11	123693769	rs185432806	A	G	100	PASS	AC=498;AF=0.0994409;AN=5008;NS=2504;DP=16550;EAS_AF=0.0635;AMR_AF=0.111;AFR_AF=0.0227;EUR_AF=0.1779;SAS_AF=0.1513;AA=A|||;VT=SNP
11	123693806	rs7942781	G	A	100	PASS	AC=3196;AF=0.638179;AN=5008;NS=2504;DP=17417;EAS_AF=0.5575;AMR_AF=0.6715;AFR_AF=0.7844;EUR_AF=0.5974;SAS_AF=0.5419;AA=A|||;VT=SNP
11	123693941	rs12284006	G	C	100	PASS	AC=554;AF=0.110623;AN=5008;NS=2504;DP=17230;EAS_AF=0.0635;AMR_AF=0.1124;AFR_AF=0.0635;EUR_AF=0.1779;SAS_AF=0.1524;AA=A|||;VT=SNP
11	123694039	rs17120	G	A	100	PASS	AC=4001;AF=0.798922;AN=5008;NS=2504;DP=16579;EAS_AF=0.7163;AMR_AF=0.8646;AFR_AF=0.916;EUR_AF=0.8151;SAS_AF=0.6626;AA=A|||;VT=SNP
11	123694571	rs61904764	C	G	100	PASS	AC=207;AF=0.0413339;AN=5008;NS=2504;DP=18128;EAS_AF=0.0208;AMR_AF=0.0432;AFR_AF=0.0159;EUR_AF=0.0974;SAS_AF=0.0378;AA=C|||;VT=SNP
11	123694703	rs35360136	T	G	100	PASS	AC=553;AF=0.110423;AN=5008;NS=2504;DP=14830;EAS_AF=0.0208;AMR_AF=0.0677;AFR_AF=0.2625;EUR_AF=0.0974;SAS_AF=0.0409;AA=T|||;VT=SNP
11	123695190	rs149984593	C	T	100	PASS	AC=540;AF=0.107827;AN=5008;NS=2504;DP=17310;EAS_AF=0.0635;AMR_AF=0.111;AFR_AF=0.053;EUR_AF=0.1789;SAS_AF=0.1524;AA=C|||;VT=SNP
11	123695857	rs4935849	A	G	100	PASS	AC=2045;AF=0.408347;AN=5008;NS=2504;DP=18183;EAS_AF=0.4732;AMR_AF=0.4942;AFR_AF=0.4221;EUR_AF=0.3221;SAS_AF=0.3507;AA=A|||;VT=SNP
11	123696261	rs11219311	A	C	100	PASS	AC=769;AF=0.153554;AN=5008;NS=2504;DP=20520;EAS_AF=0.1597;AMR_AF=0.1931;AFR_AF=0.1021;EUR_AF=0.2177;SAS_AF=0.1227;AA=-|||;VT=SNP
11	123696789	rs138637859	G	T	100	PASS	AC=461;AF=0.0920527;AN=5008;NS=2504;DP=21790;EAS_AF=0.0208;AMR_AF=0.0591;AFR_AF=0.1974;EUR_AF=0.0974;SAS_AF=0.0409;AA=G|||;VT=SNP
11	123697330	rs11518245	C	G	100	PASS	AC=2045;AF=0.408347;AN=5008;NS=2504;DP=20505;EAS_AF=0.4742;AMR_AF=0.4942;AFR_AF=0.4221;EUR_AF=0.3221;SAS_AF=0.3497;AA=C|||;VT=SNP
11	123697503	rs79407270	C	T	100	PASS	AC=694;AF=0.138578;AN=5008;NS=2504;DP=19063;EAS_AF=0.0645;AMR_AF=0.1182;AFR_AF=0.1657;EUR_AF=0.1779;SAS_AF=0.1524;AA=C|||;VT=SNP
11	123697671	rs11518246	C	A	100	PASS	AC=1951;AF=0.389577;AN=5008;NS=2504;DP=19364;EAS_AF=0.4742;AMR_AF=0.4856;AFR_AF=0.3555;EUR_AF=0.3221;SAS_AF=0.3497;AA=C|||;VT=SNP
11	123698032	rs7937932	G	A	100	PASS	AC=3199;AF=0.638778;AN=5008;NS=2504;DP=19110;EAS_AF=0.5585;AMR_AF=0.6715;AFR_AF=0.7852;EUR_AF=0.5974;SAS_AF=0.5429;AA=A|||;VT=SNP
11	123698097	rs7924446	T	C	100	PASS	AC=2045;AF=0.408347;AN=5008;NS=2504;DP=19533;EAS_AF=0.4742;AMR_AF=0.4942;AFR_AF=0.4221;EUR_AF=0.3221;SAS_AF=0.3497;AA=T|||;VT=SNP
11	123698191	rs144963299	G	A	100	PASS	AC=13;AF=0.00259585;AN=5008;NS=2504;DP=20416;EAS_AF=0.0129;AMR_AF=0;AFR_AF=0;EUR_AF=0;SAS_AF=0;AA=G|||;VT=SNP
11	123698232	rs147961608	G	A	100	PASS	AC=530;AF=0.105831;AN=5008;NS=2504;DP=19803;EAS_AF=0.0635;AMR_AF=0.111;AFR_AF=0.0461;EUR_AF=0.1779;SAS_AF=0.1524;AA=G|||;VT=SNP
11	123698409	rs11219312	T	G	100	PASS	AC=2045;AF=0.408347;AN=5008;NS=2504;DP=19208;EAS_AF=0.4742;AMR_AF=0.4942;AFR_AF=0.4221;EUR_AF=0.3221;SAS_AF=0.3497;AA=T|||;VT=SNP
11	123698830	rs4936847	T	A	100	PASS	AC=4014;AF=0.801518;AN=5008;NS=2504;DP=18773;EAS_AF=0.7173;AMR_AF=0.8646;AFR_AF=0.9221;EUR_AF=0.8161;SAS_AF=0.6656;AA=A|||;VT=SNP
11	123699073	rs4936848	C	G	100	PASS	AC=4109;AF=0.820487;AN=5008;NS=2504;DP=18722;EAS_AF=0.7173;AMR_AF=0.8718;AFR_AF=0.9894;EUR_AF=0.8171;SAS_AF=0.6656;AA=G|||;VT=SNP
11	123699198	rs35885297	T	G	100	PASS	AC=1154;AF=0.230431;AN=5008;NS=2504;DP=20293;EAS_AF=0.0843;AMR_AF=0.1772;AFR_AF=0.3631;EUR_AF=0.2753;SAS_AF=0.1933;AA=T|||;VT=SNP
11	123699222	rs61904769	G	T	100	PASS	AC=1285;AF=0.256589;AN=5008;NS=2504;DP=5245;EAS_AF=0.0843;AMR_AF=0.2277;AFR_AF=0.3654;EUR_AF=0.332;SAS_AF=0.2301;AA=T|||;VT=SNP
11	123699501	rs181060285	A	G	100	PASS	AC=57;AF=0.0113818;AN=5008;NS=2504;DP=19665;EAS_AF=0.0506;AMR_AF=0;AFR_AF=0;EUR_AF=0;SAS_AF=0.0061;AA=A|||;VT=SNP
11	123699698	rs11219313	T	C	100	PASS	AC=692;AF=0.138179;AN=5008;NS=2504;DP=20905;EAS_AF=0.0635;AMR_AF=0.1182;AFR_AF=0.1649;EUR_AF=0.1779;SAS_AF=0.1524;AA=T|||;VT=SNP
11	123700552	rs4424679	A	G	100	PASS	AC=4002;AF=0.799121;AN=5008;NS=2504;DP=17364;EAS_AF=0.7163;AMR_AF=0.8631;AFR_AF=0.9168;EUR_AF=0.8141;SAS_AF=0.6646;AA=G|||;VT=SNP
11	123700572	rs4447187	A	G	100	PASS	AC=4009;AF=0.800519;AN=5008;NS=2504;DP=16304;EAS_AF=0.7173;AMR_AF=0.8646;AFR_AF=0.9175;EUR_AF=0.8161;SAS_AF=0.6667;AA=G|||;VT=SNP
11	123700617	rs60866008	C	T	100	PASS	AC=693;AF=0.138379;AN=5008;NS=2504;DP=17517;EAS_AF=0.0635;AMR_AF=0.1182;AFR_AF=0.1657;EUR_AF=0.1779;SAS_AF=0.1524;AA=C|||;VT=SNP
11	123700663	rs4432034	C	G	100	PASS	AC=3199;AF=0.638778;AN=5008;NS=2504;DP=18430;EAS_AF=0.5585;AMR_AF=0.6715;AFR_AF=0.7852;EUR_AF=0.5974;SAS_AF=0.5429;AA=G|||;VT=SNP
11	123700896	rs12286996	C	T	100	PASS	AC=768;AF=0.153355;AN=5008;NS=2504;DP=18243;EAS_AF=0.1587;AMR_AF=0.1931;AFR_AF=0.1021;EUR_AF=0.2177;SAS_AF=0.1227;AA=C|||;VT=SNP
11	123700999	rs61904770	G	A	100	PASS	AC=213;AF=0.0425319;AN=5008;NS=2504;DP=18983;EAS_AF=0.0208;AMR_AF=0.0432;AFR_AF=0.0204;EUR_AF=0.0974;SAS_AF=0.0378;AA=G|||;VT=SNP
11	123701424	rs12288627	C	A	100	PASS	AC=586;AF=0.117013;AN=5008;NS=2504;DP=17322;EAS_AF=0.0635;AMR_AF=0.1138;AFR_AF=0.087;EUR_AF=0.1779;SAS_AF=0.1524;AA=C|||;VT=SNP
11	123701671	rs11500886	C	A	100	PASS	AC=1154;AF=0.230431;AN=5008;NS=2504;DP=15995;EAS_AF=0.0843;AMR_AF=0.1772;AFR_AF=0.3631;EUR_AF=0.2753;SAS_AF=0.1933;AA=C|||;VT=SNP
11	123701994	rs11500887	C	T	100	PASS	AC=3197;AF=0.638379;AN=5008;NS=2504;DP=18025;EAS_AF=0.5565;AMR_AF=0.6715;AFR_AF=0.7852;EUR_AF=0.5974;SAS_AF=0.5429;AA=T|||;VT=SNP
11	123702249	rs75314028	A	G	100	PASS	AC=499;AF=0.0996406;AN=5008;NS=2504;DP=20959;EAS_AF=0.0635;AMR_AF=0.111;AFR_AF=0.0227;EUR_AF=0.1779;SAS_AF=0.1524;AA=A|||;VT=SNP
11	123702755	rs12290757	G	C	100	PASS	AC=587;AF=0.117212;AN=5008;NS=2504;DP=20735;EAS_AF=0.0635;AMR_AF=0.1138;AFR_AF=0.087;EUR_AF=0.1779;SAS_AF=0.1534;AA=G|||;VT=SNP
11	123702907	rs1940200	A	T	100	PASS	AC=1155;AF=0.230631;AN=5008;NS=2504;DP=18496;EAS_AF=0.0853;AMR_AF=0.1772;AFR_AF=0.3631;EUR_AF=0.2753;SAS_AF=0.1933;AA=A|||;VT=SNP
11	123702983	rs56264926	T	C	100	PASS	AC=769;AF=0.153554;AN=5008;NS=2504;DP=18248;EAS_AF=0.1597;AMR_AF=0.1931;AFR_AF=0.1021;EUR_AF=0.2177;SAS_AF=0.1227;AA=T|||;VT=SNP
11	123703006	rs74938364	G	A	100	PASS	AC=1155;AF=0.230631;AN=5008;NS=2504;DP=18243;EAS_AF=0.0853;AMR_AF=0.1772;AFR_AF=0.3631;EUR_AF=0.2753;SAS_AF=0.1933;AA=G|||;VT=SNP
11	123703431	rs140183953	G	A	100	PASS	AC=14;AF=0.00279553;AN=5008;NS=2504;DP=21389;EAS_AF=0.0139;AMR_AF=0;AFR_AF=0;EUR_AF=0;SAS_AF=0;AA=G|||;VT=SNP
11	123703538	rs10790601	C	T	100	PASS	AC=3226;AF=0.644169;AN=5008;NS=2504;DP=20415;EAS_AF=0.5575;AMR_AF=0.6816;AFR_AF=0.7852;EUR_AF=0.6064;SAS_AF=0.5552;AA=T|||;VT=SNP
11	123703678	rs12273101	T	A	100	PASS	AC=1173;AF=0.234225;AN=5008;NS=2504;DP=18221;EAS_AF=0.0843;AMR_AF=0.1873;AFR_AF=0.3638;EUR_AF=0.2853;SAS_AF=0.1943;AA=T|||;VT=SNP
11	123703754	rs10750245	A	G	100	PASS	AC=4020;AF=0.802716;AN=5008;NS=2504;DP=18819;EAS_AF=0.7173;AMR_AF=0.8646;AFR_AF=0.9175;EUR_AF=0.8161;SAS_AF=0.6779;AA=G|||;VT=SNP
11	123703929	rs4528342	A	C	100	PASS	AC=1266;AF=0.252796;AN=5008;NS=2504;DP=18924;EAS_AF=0.0853;AMR_AF=0.196;AFR_AF=0.4297;EUR_AF=0.2853;SAS_AF=0.1933;AA=C|||;VT=SNP
11	123704626	rs4936849	G	A	100	PASS	AC=1760;AF=0.351438;AN=5008;NS=2504;DP=21128;EAS_AF=0.4712;AMR_AF=0.4669;AFR_AF=0.2224;EUR_AF=0.3221;SAS_AF=0.3507;AA=G|||;VT=SNP
11	123704705	rs79608926	G	T	100	PASS	AC=536;AF=0.107029;AN=5008;NS=2504;DP=22645;EAS_AF=0.0635;AMR_AF=0.1239;AFR_AF=0.0227;EUR_AF=0.1909;SAS_AF=0.1677;AA=G|||;VT=SNP
11	123704891	rs4936850	C	T	100	PASS	AC=3215;AF=0.641973;AN=5008;NS=2504;DP=19857;EAS_AF=0.5565;AMR_AF=0.6816;AFR_AF=0.7844;EUR_AF=0.6074;SAS_AF=0.545;AA=T|||;VT=SNP
11	123706161	rs4578400	G	A	100	PASS	AC=4006;AF=0.79992;AN=5008;NS=2504;DP=18521;EAS_AF=0.7153;AMR_AF=0.8646;AFR_AF=0.9175;EUR_AF=0.8161;SAS_AF=0.6656;AA=A|||;VT=SNP
11	123706304	rs11219314	T	C	100	PASS	AC=683;AF=0.136382;AN=5008;NS=2504;DP=19803;EAS_AF=0.0615;AMR_AF=0.1297;AFR_AF=0.146;EUR_AF=0.1879;SAS_AF=0.1524;AA=T|||;VT=SNP
11	123706758	rs17682723	T	G	100	PASS	AC=753;AF=0.150359;AN=5008;NS=2504;DP=16691;EAS_AF=0.1607;AMR_AF=0.1844;AFR_AF=0.1021;EUR_AF=0.2078;SAS_AF=0.1217;AA=T|||;VT=SNP
11	123707125	rs61904790	C	T	100	PASS	AC=219;AF=0.04373;AN=5008;NS=2504;DP=18140;EAS_AF=0.0208;AMR_AF=0.0432;AFR_AF=0.025;EUR_AF=0.0974;SAS_AF=0.0378;AA=C|||;VT=SNP
11	123707204	rs12225240	C	A	100	PASS	AC=1953;AF=0.389976;AN=5008;NS=2504;DP=19454;EAS_AF=0.4722;AMR_AF=0.4856;AFR_AF=0.3585;EUR_AF=0.3211;SAS_AF=0.3507;AA=C|||;VT=SNP
11	123707667	rs55849219	C	T	100	PASS	AC=706;AF=0.140974;AN=5008;NS=2504;DP=21303;EAS_AF=0.0615;AMR_AF=0.1282;AFR_AF=0.1641;EUR_AF=0.1879;SAS_AF=0.1524;AA=C|||;VT=SNP
11	123707685	rs55677447	C	T	100	PASS	AC=513;AF=0.102436;AN=5008;NS=2504;DP=21388;EAS_AF=0.0615;AMR_AF=0.121;AFR_AF=0.0219;EUR_AF=0.1879;SAS_AF=0.1524;AA=C|||;VT=SNP
11	123707794	rs189693702	G	T	100	PASS	AC=147;AF=0.029353;AN=5008;NS=2504;DP=19711;EAS_AF=0.1161;AMR_AF=0;AFR_AF=0;EUR_AF=0;SAS_AF=0.0307;AA=G|||;VT=SNP
11	123707802	rs7942936	T	G	100	PASS	AC=2502;AF=0.499601;AN=5008;NS=2504;DP=19390;EAS_AF=0.494;AMR_AF=0.5533;AFR_AF=0.6188;EUR_AF=0.4175;SAS_AF=0.3906;AA=T|||;VT=SNP
11	123707869	rs7928288	G	T	100	PASS	AC=1929;AF=0.385184;AN=5008;NS=2504;DP=18602;EAS_AF=0.4722;AMR_AF=0.4827;AFR_AF=0.3419;EUR_AF=0.3211;SAS_AF=0.3507;AA=G|||;VT=SNP
11	123708037	rs4936851	A	G	100	PASS	AC=2508;AF=0.500799;AN=5008;NS=2504;DP=17305;EAS_AF=0.495;AMR_AF=0.5533;AFR_AF=0.621;EUR_AF=0.4185;SAS_AF=0.3916;AA=A|||;VT=SNP
11	123708546	rs12278684	A	G	100	PASS	AC=706;AF=0.140974;AN=5008;NS=2504;DP=11668;EAS_AF=0.0615;AMR_AF=0.1282;AFR_AF=0.1641;EUR_AF=0.1879;SAS_AF=0.1524;AA=A|||;VT=SNP
11	123708840	rs12278838	A	G	100	PASS	AC=706;AF=0.140974;AN=5008;NS=2504;DP=16487;EAS_AF=0.0615;AMR_AF=0.1282;AFR_AF=0.1641;EUR_AF=0.1879;SAS_AF=0.1524;AA=A|||;VT=SNP
11	123708888	rs12292062	C	T	100	PASS	AC=706;AF=0.140974;AN=5008;NS=2504;DP=17475;EAS_AF=0.0615;AMR_AF=0.1282;AFR_AF=0.1641;EUR_AF=0.1879;SAS_AF=0.1524;AA=C|||;VT=SNP
11	123709003	rs12272739	T	C	100	PASS	AC=706;AF=0.140974;AN=5008;NS=2504;DP=17853;EAS_AF=0.0615;AMR_AF=0.1282;AFR_AF=0.1641;EUR_AF=0.1879;SAS_AF=0.1524;AA=C|||;VT=SNP
11	123709030	rs7480204	C	G	100	PASS	AC=1954;AF=0.390176;AN=5008;NS=2504;DP=17718;EAS_AF=0.4732;AMR_AF=0.4856;AFR_AF=0.3585;EUR_AF=0.3211;SAS_AF=0.3507;AA=C|||;VT=SNP
11	123709091	rs79122287	C	T	100	PASS	AC=752;AF=0.15016;AN=5008;NS=2504;DP=18061;EAS_AF=0.1607;AMR_AF=0.183;AFR_AF=0.1021;EUR_AF=0.2078;SAS_AF=0.1217;AA=C|||;VT=SNP
11	123709470	rs4348914	T	C	100	PASS	AC=2049;AF=0.409145;AN=5008;NS=2504;DP=17714;EAS_AF=0.4732;AMR_AF=0.4942;AFR_AF=0.4259;EUR_AF=0.3211;SAS_AF=0.3507;AA=T|||;VT=SNP
11	123709701	rs17682849	A	G	100	PASS	AC=551;AF=0.110024;AN=5008;NS=2504;DP=17629;EAS_AF=0.0625;AMR_AF=0.121;AFR_AF=0.0499;EUR_AF=0.1879;SAS_AF=0.1524;AA=A|||;VT=SNP
11	123709739	rs75859445	C	A	100	PASS	AC=33;AF=0.00658946;AN=5008;NS=2504;DP=17555;EAS_AF=0.0327;AMR_AF=0;AFR_AF=0;EUR_AF=0;SAS_AF=0;AA=C|||;VT=SNP
11	123709748	rs12280615	A	G	100	PASS	AC=706;AF=0.140974;AN=5008;NS=2504;DP=17672;EAS_AF=0.0615;AMR_AF=0.1282;AFR_AF=0.1641;EUR_AF=0.1879;SAS_AF=0.1524;AA=A|||;VT=SNP
11	123709945	rs12293910	C	T	100	PASS	AC=707;AF=0.141174;AN=5008;NS=2504;DP=16150;EAS_AF=0.0625;AMR_AF=0.1282;AFR_AF=0.1641;EUR_AF=0.1879;SAS_AF=0.1524;AA=C|||;VT=SNP
11	123710060	rs12294069	G	A	100	PASS	AC=706;AF=0.140974;AN=5008;NS=2504;DP=17148;EAS_AF=0.0615;AMR_AF=0.1282;AFR_AF=0.1641;EUR_AF=0.1879;SAS_AF=0.1524;AA=A|||;VT=SNP
11	123710168	rs10790602	A	G	100	PASS	AC=3213;AF=0.641573;AN=5008;NS=2504;DP=19462;EAS_AF=0.5556;AMR_AF=0.6816;AFR_AF=0.7852;EUR_AF=0.6064;SAS_AF=0.544;AA=G|||;VT=SNP
11	123710229	rs7114725	G	T	100	PASS	AC=1953;AF=0.389976;AN=5008;NS=2504;DP=19266;EAS_AF=0.4722;AMR_AF=0.4856;AFR_AF=0.3585;EUR_AF=0.3211;SAS_AF=0.3507;AA=G|||;VT=SNP
11	123710613	rs12276313	T	C	100	PASS	AC=706;AF=0.140974;AN=5008;NS=2504;DP=19322;EAS_AF=0.0615;AMR_AF=0.1282;AFR_AF=0.1641;EUR_AF=0.1879;SAS_AF=0.1524;AA=T|||;VT=SNP
11	123710711	rs10502272	T	C	100	PASS	AC=2048;AF=0.408946;AN=5008;NS=2504;DP=19010;EAS_AF=0.4722;AMR_AF=0.4942;AFR_AF=0.4259;EUR_AF=0.3211;SAS_AF=0.3507;AA=T|||;VT=SNP
11	123711807	rs2186743	C	A	100	PASS	AC=514;AF=0.102636;AN=5008;NS=2504;DP=23094;EAS_AF=0.0615;AMR_AF=0.121;AFR_AF=0.0227;EUR_AF=0.1879;SAS_AF=0.1524;AA=C|||;VT=SNP
11	123711887	rs76687530	C	T	100	PASS	AC=369;AF=0.0736821;AN=5008;NS=2504;DP=21796;EAS_AF=0.0605;AMR_AF=0.085;AFR_AF=0.0023;EUR_AF=0.1441;SAS_AF=0.1033;AA=C|||;VT=SNP
11	123711892	rs61908461	G	A	100	PASS	AC=551;AF=0.110024;AN=5008;NS=2504;DP=21885;EAS_AF=0.0218;AMR_AF=0.0677;AFR_AF=0.2625;EUR_AF=0.0974;SAS_AF=0.0378;AA=G|||;VT=SNP
11	123712153	rs4936852	G	C	100	PASS	AC=3213;AF=0.641573;AN=5008;NS=2504;DP=20806;EAS_AF=0.5556;AMR_AF=0.6816;AFR_AF=0.7852;EUR_AF=0.6064;SAS_AF=0.544;AA=G|||;VT=SNP
11	123712660	rs7126738	G	A	100	PASS	AC=3213;AF=0.641573;AN=5008;NS=2504;DP=18757;EAS_AF=0.5556;AMR_AF=0.6816;AFR_AF=0.7852;EUR_AF=0.6064;SAS_AF=0.544;AA=A|||;VT=SNP
11	123712725	rs7126541	A	G	100	PASS	AC=2053;AF=0.409944;AN=5008;NS=2504;DP=19789;EAS_AF=0.4722;AMR_AF=0.4942;AFR_AF=0.4297;EUR_AF=0.3211;SAS_AF=0.3507;AA=A|||;VT=SNP
11	123712757	rs35354060	G	A	100	PASS	AC=207;AF=0.0413339;AN=5008;NS=2504;DP=19265;EAS_AF=0.0218;AMR_AF=0.0432;AFR_AF=0.0151;EUR_AF=0.0974;SAS_AF=0.0378;AA=G|||;VT=SNP
11	123713011	rs4936853	T	C	100	PASS	AC=3962;AF=0.791134;AN=5008;NS=2504;DP=18518;EAS_AF=0.7153;AMR_AF=0.8646;AFR_AF=0.8858;EUR_AF=0.8131;SAS_AF=0.6667;AA=C|||;VT=SNP
11	123713020	rs7126836	A	C	100	PASS	AC=3213;AF=0.641573;AN=5008;NS=2504;DP=18122;EAS_AF=0.5556;AMR_AF=0.6816;AFR_AF=0.7852;EUR_AF=0.6064;SAS_AF=0.544;AA=A|||;VT=SNP
11	123713250	rs11219316	G	A	100	PASS	AC=629;AF=0.125599;AN=5008;NS=2504;DP=16404;EAS_AF=0.0615;AMR_AF=0.1282;AFR_AF=0.1051;EUR_AF=0.1889;SAS_AF=0.1524;AA=G|||;VT=SNP
11	123713388	rs10893092	T	C	100	PASS	AC=3965;AF=0.791733;AN=5008;NS=2504;DP=18001;EAS_AF=0.7163;AMR_AF=0.8646;AFR_AF=0.8873;EUR_AF=0.8141;SAS_AF=0.6656;AA=T|||;VT=SNP
11	123713454	rs11219318	C	T	100	PASS	AC=1175;AF=0.234625;AN=5008;NS=2504;DP=17808;EAS_AF=0.0843;AMR_AF=0.1916;AFR_AF=0.3631;EUR_AF=0.2863;SAS_AF=0.1933;AA=T|||;VT=SNP
11	123713465	rs11219319	A	T	100	PASS	AC=3206;AF=0.640176;AN=5008;NS=2504;DP=17498;EAS_AF=0.5556;AMR_AF=0.6816;AFR_AF=0.7799;EUR_AF=0.6064;SAS_AF=0.544;AA=T|||;VT=SNP
11	123713498	rs11219320	C	T	100	PASS	AC=752;AF=0.15016;AN=5008;NS=2504;DP=17184;EAS_AF=0.1607;AMR_AF=0.183;AFR_AF=0.1021;EUR_AF=0.2078;SAS_AF=0.1217;AA=C|||;VT=SNP
11	123713565	rs11219321	A	G	100	PASS	AC=752;AF=0.15016;AN=5008;NS=2504;DP=16205;EAS_AF=0.1607;AMR_AF=0.183;AFR_AF=0.1021;EUR_AF=0.2078;SAS_AF=0.1217;AA=A|||;VT=SNP
11	123713624	rs12288009	A	G	100	PASS	AC=1183;AF=0.236222;AN=5008;NS=2504;DP=16519;EAS_AF=0.0833;AMR_AF=0.1916;AFR_AF=0.3699;EUR_AF=0.2863;SAS_AF=0.1933;AA=A|||;VT=SNP
11	123713740	rs12281910	T	C	100	PASS	AC=1714;AF=0.342252;AN=5008;NS=2504;DP=17940;EAS_AF=0.244;AMR_AF=0.3617;AFR_AF=0.3139;EUR_AF=0.494;SAS_AF=0.3119;AA=C|||;VT=SNP
11	123713836	rs12288122	A	T	100	PASS	AC=1715;AF=0.342452;AN=5008;NS=2504;DP=16670;EAS_AF=0.244;AMR_AF=0.3617;AFR_AF=0.3147;EUR_AF=0.494;SAS_AF=0.3119;AA=T|||;VT=SNP
11	123713896	rs12288134	A	G	100	PASS	AC=962;AF=0.192093;AN=5008;NS=2504;DP=16821;EAS_AF=0.0833;AMR_AF=0.1787;AFR_AF=0.2118;EUR_AF=0.2863;SAS_AF=0.1902;AA=A|||;VT=SNP
11	123714050	rs17683143	T	C	100	PASS	AC=753;AF=0.150359;AN=5008;NS=2504;DP=16227;EAS_AF=0.1617;AMR_AF=0.183;AFR_AF=0.1021;EUR_AF=0.2078;SAS_AF=0.1217;AA=T|||;VT=SNP
11	123714558	rs12574929	C	T	100	PASS	AC=2031;AF=0.405551;AN=5008;NS=2504;DP=16074;EAS_AF=0.4722;AMR_AF=0.4899;AFR_AF=0.416;EUR_AF=0.3201;SAS_AF=0.3507;AA=C|||;VT=SNP
11	123714860	rs1940186	G	A	100	PASS	AC=752;AF=0.15016;AN=5008;NS=2504;DP=18797;EAS_AF=0.1607;AMR_AF=0.183;AFR_AF=0.1021;EUR_AF=0.2078;SAS_AF=0.1217;AA=A|||;VT=SNP
11	123714925	rs1940187	A	G	100	PASS	AC=2812;AF=0.561502;AN=5008;NS=2504;DP=18185;EAS_AF=0.6329;AMR_AF=0.6744;AFR_AF=0.5401;EUR_AF=0.5268;SAS_AF=0.4724;AA=A|||;VT=SNP
11	123715014	rs10502273	C	T	100	PASS	AC=298;AF=0.0595048;AN=5008;NS=2504;DP=18832;EAS_AF=0.0218;AMR_AF=0.0476;AFR_AF=0.0817;EUR_AF=0.0974;SAS_AF=0.0378;AA=T|||;VT=SNP
11	123715305	rs12278537	G	T	100	PASS	AC=900;AF=0.179712;AN=5008;NS=2504;DP=17832;EAS_AF=0.0833;AMR_AF=0.1527;AFR_AF=0.2118;EUR_AF=0.2485;SAS_AF=0.184;AA=T|||;VT=SNP
11	123715541	rs10502274	A	G	100	PASS	AC=1118;AF=0.223243;AN=5008;NS=2504;DP=17199;EAS_AF=0.0833;AMR_AF=0.1657;AFR_AF=0.3676;EUR_AF=0.2485;SAS_AF=0.1871;AA=A|||;VT=SNP
11	123715765	rs75213980	G	C	100	PASS	AC=451;AF=0.0900559;AN=5008;NS=2504;DP=15784;EAS_AF=0.0615;AMR_AF=0.0951;AFR_AF=0.0219;EUR_AF=0.1501;SAS_AF=0.1462;AA=G|||;VT=SNP
11	123716249	rs1939915	T	C	100	PASS	AC=1754;AF=0.35024;AN=5008;NS=2504;DP=20160;EAS_AF=0.2431;AMR_AF=0.3617;AFR_AF=0.3449;EUR_AF=0.494;SAS_AF=0.3119;AA=T|||;VT=SNP
11	123716340	rs2155359	G	C	100	PASS	AC=876;AF=0.17492;AN=5008;NS=2504;DP=18657;EAS_AF=0.0833;AMR_AF=0.1513;AFR_AF=0.1914;EUR_AF=0.2525;SAS_AF=0.184;AA=G|||;VT=SNP
11	123716374	rs2155360	A	G	100	PASS	AC=213;AF=0.0425319;AN=5008;NS=2504;DP=18298;EAS_AF=0.0218;AMR_AF=0.0432;AFR_AF=0.0197;EUR_AF=0.0974;SAS_AF=0.0378;AA=A|||;VT=SNP
11	123716916	rs34435469	G	A	100	PASS	AC=1733;AF=0.346046;AN=5008;NS=2504;DP=16353;EAS_AF=0.2431;AMR_AF=0.3588;AFR_AF=0.3306;EUR_AF=0.494;SAS_AF=0.3119;AA=A|||;VT=SNP
11	123716973	rs2155361	A	T	100	PASS	AC=1645;AF=0.328474;AN=5008;NS=2504;DP=17058;EAS_AF=0.2421;AMR_AF=0.3372;AFR_AF=0.329;EUR_AF=0.4642;SAS_AF=0.271;AA=A|||;VT=SNP
11	123717248	rs2155363	T	C	100	PASS	AC=1727;AF=0.344848;AN=5008;NS=2504;DP=19361;EAS_AF=0.2431;AMR_AF=0.3545;AFR_AF=0.3343;EUR_AF=0.4881;SAS_AF=0.3098;AA=C|||;VT=SNP
11	123717398	rs2186745	G	A	100	PASS	AC=4006;AF=0.79992;AN=5008;NS=2504;DP=17660;EAS_AF=0.7153;AMR_AF=0.8646;AFR_AF=0.9191;EUR_AF=0.8141;SAS_AF=0.6656;AA=A|||;VT=SNP
11	123718038	rs11219322	A	G	100	PASS	AC=1737;AF=0.346845;AN=5008;NS=2504;DP=14661;EAS_AF=0.2431;AMR_AF=0.3588;AFR_AF=0.3336;EUR_AF=0.494;SAS_AF=0.3119;AA=G|||;VT=SNP
11	123718152	rs4387357	C	G	100	PASS	AC=1737;AF=0.346845;AN=5008;NS=2504;DP=15411;EAS_AF=0.2431;AMR_AF=0.3588;AFR_AF=0.3336;EUR_AF=0.494;SAS_AF=0.3119;AA=G|||;VT=SNP
11	123718266	rs4400826	G	A	100	PASS	AC=4006;AF=0.79992;AN=5008;NS=2504;DP=16252;EAS_AF=0.7153;AMR_AF=0.8646;AFR_AF=0.9191;EUR_AF=0.8141;SAS_AF=0.6656;AA=A|||;VT=SNP
11	123718482	rs12274215	C	A	100	PASS	AC=1737;AF=0.346845;AN=5008;NS=2504;DP=18193;EAS_AF=0.2431;AMR_AF=0.3588;AFR_AF=0.3336;EUR_AF=0.494;SAS_AF=0.3119;AA=C|||;VT=SNP
11	123718601	rs12281269	T	C	100	PASS	AC=1737;AF=0.346845;AN=5008;NS=2504;DP=20435;EAS_AF=0.2431;AMR_AF=0.3588;AFR_AF=0.3336;EUR_AF=0.494;SAS_AF=0.3119;AA=T|||;VT=SNP
11	123719359	rs4121463	T	A	100	PASS	AC=803;AF=0.160343;AN=5008;NS=2504;DP=18229;EAS_AF=0.1597;AMR_AF=0.2089;AFR_AF=0.0983;EUR_AF=0.2406;SAS_AF=0.1278;AA=T|||;VT=SNP
11	123719695	rs75344474	G	A	100	PASS	AC=45;AF=0.00898562;AN=5008;NS=2504;DP=19842;EAS_AF=0.0437;AMR_AF=0;AFR_AF=0;EUR_AF=0;SAS_AF=0.001;AA=G|||;VT=SNP
11	123719858	rs75810679	C	T	100	PASS	AC=141;AF=0.028155;AN=5008;NS=2504;DP=18658;EAS_AF=0.003;AMR_AF=0.0562;AFR_AF=0.0038;EUR_AF=0.0547;SAS_AF=0.0399;AA=C|||;VT=SNP
11	123720058	rs34582915	T	A	100	PASS	AC=213;AF=0.0425319;AN=5008;NS=2504;DP=20410;EAS_AF=0.0218;AMR_AF=0.0432;AFR_AF=0.0197;EUR_AF=0.0974;SAS_AF=0.0378;AA=T|||;VT=SNP
11	123720075	rs12276568	G	T	100	PASS	AC=1737;AF=0.346845;AN=5008;NS=2504;DP=20034;EAS_AF=0.2431;AMR_AF=0.3588;AFR_AF=0.3336;EUR_AF=0.494;SAS_AF=0.3119;AA=T|||;VT=SNP
11	123720105	rs75444328	T	C	100	PASS	AC=882;AF=0.176118;AN=5008;NS=2504;DP=18469;EAS_AF=0.1597;AMR_AF=0.2104;AFR_AF=0.1566;EUR_AF=0.2416;SAS_AF=0.1278;AA=T|||;VT=SNP
11	123720207	rs7927203	G	A	100	PASS	AC=1736;AF=0.346645;AN=5008;NS=2504;DP=17154;EAS_AF=0.2421;AMR_AF=0.3588;AFR_AF=0.3336;EUR_AF=0.494;SAS_AF=0.3119;AA=A|||;VT=SNP
11	123720209	rs77040415	G	A	100	PASS	AC=457;AF=0.091254;AN=5008;NS=2504;DP=17189;EAS_AF=0.0625;AMR_AF=0.0951;AFR_AF=0.0227;EUR_AF=0.1541;SAS_AF=0.1462;AA=G|||;VT=SNP
11	123720255	rs7927316	G	A	100	PASS	AC=1740;AF=0.347444;AN=5008;NS=2504;DP=17504;EAS_AF=0.2431;AMR_AF=0.3617;AFR_AF=0.3336;EUR_AF=0.495;SAS_AF=0.3119;AA=G|||;VT=SNP
11	123720256	rs7927317	G	A	100	PASS	AC=1740;AF=0.347444;AN=5008;NS=2504;DP=17444;EAS_AF=0.2431;AMR_AF=0.3617;AFR_AF=0.3343;EUR_AF=0.494;SAS_AF=0.3119;AA=G|||;VT=SNP
11	123720311	rs7927035	A	C	100	PASS	AC=1737;AF=0.346845;AN=5008;NS=2504;DP=18282;EAS_AF=0.2431;AMR_AF=0.3588;AFR_AF=0.3336;EUR_AF=0.494;SAS_AF=0.3119;AA=C|||;VT=SNP
11	123720451	rs7930045	A	G	100	PASS	AC=1737;AF=0.346845;AN=5008;NS=2504;DP=19565;EAS_AF=0.2431;AMR_AF=0.3588;AFR_AF=0.3336;EUR_AF=0.494;SAS_AF=0.3119;AA=A|||;VT=SNP
11	123720544	rs7930177	A	C	100	PASS	AC=1738;AF=0.347045;AN=5008;NS=2504;DP=19509;EAS_AF=0.2431;AMR_AF=0.3602;AFR_AF=0.3336;EUR_AF=0.494;SAS_AF=0.3119;AA=A|||;VT=SNP
11	123720800	rs57063490	A	G	100	PASS	AC=1738;AF=0.347045;AN=5008;NS=2504;DP=18876;EAS_AF=0.244;AMR_AF=0.3588;AFR_AF=0.3336;EUR_AF=0.494;SAS_AF=0.3119;AA=A|||;VT=SNP
11	123720841	rs35795440	C	G	100	PASS	AC=1738;AF=0.347045;AN=5008;NS=2504;DP=18656;EAS_AF=0.244;AMR_AF=0.3588;AFR_AF=0.3336;EUR_AF=0.494;SAS_AF=0.3119;AA=C|||;VT=SNP
11	123721210	rs11219324	A	G	100	PASS	AC=1738;AF=0.347045;AN=5008;NS=2504;DP=19017;EAS_AF=0.2431;AMR_AF=0.3588;AFR_AF=0.3336;EUR_AF=0.494;SAS_AF=0.3129;AA=A|||;VT=SNP
11	123721748	rs4409843	T	C	100	PASS	AC=4007;AF=0.80012;AN=5008;NS=2504;DP=20223;EAS_AF=0.7153;AMR_AF=0.8646;AFR_AF=0.9191;EUR_AF=0.8141;SAS_AF=0.6667;AA=C|||;VT=SNP
11	123721902	rs75980773	G	A	100	PASS	AC=313;AF=0.0625;AN=5008;NS=2504;DP=19065;EAS_AF=0.0605;AMR_AF=0.0591;AFR_AF=0.0038;EUR_AF=0.1103;SAS_AF=0.0971;AA=g|||;VT=SNP
11	123722392	rs7937848	A	G	100	PASS	AC=2034;AF=0.40615;AN=5008;NS=2504;DP=20164;EAS_AF=0.4722;AMR_AF=0.4899;AFR_AF=0.4175;EUR_AF=0.3201;SAS_AF=0.3517;AA=A|||;VT=SNP
11	123722696	rs4936854	G	A	100	PASS	AC=2034;AF=0.40615;AN=5008;NS=2504;DP=19858;EAS_AF=0.4722;AMR_AF=0.4899;AFR_AF=0.4175;EUR_AF=0.3201;SAS_AF=0.3517;AA=G|||;VT=SNP
11	123722730	rs4935850	G	A	100	PASS	AC=2034;AF=0.40615;AN=5008;NS=2504;DP=20200;EAS_AF=0.4722;AMR_AF=0.4899;AFR_AF=0.4175;EUR_AF=0.3201;SAS_AF=0.3517;AA=G|||;VT=SNP
11	123723510	rs79461941	C	T	100	PASS	AC=141;AF=0.028155;AN=5008;NS=2504;DP=19660;EAS_AF=0.003;AMR_AF=0.0562;AFR_AF=0.0038;EUR_AF=0.0547;SAS_AF=0.0399;AA=C|||;VT=SNP
11	123723833	rs12283915	G	A	100	PASS	AC=811;AF=0.161941;AN=5008;NS=2504;DP=20800;EAS_AF=0.1597;AMR_AF=0.2089;AFR_AF=0.1044;EUR_AF=0.2406;SAS_AF=0.1278;AA=G|||;VT=SNP
11	123723920	rs78932563	A	G	100	PASS	AC=455;AF=0.0908546;AN=5008;NS=2504;DP=19193;EAS_AF=0.0615;AMR_AF=0.0951;AFR_AF=0.0219;EUR_AF=0.1541;SAS_AF=0.1462;AA=A|||;VT=SNP
11	123723946	rs12283877	C	T	100	PASS	AC=808;AF=0.161342;AN=5008;NS=2504;DP=19881;EAS_AF=0.1607;AMR_AF=0.2089;AFR_AF=0.1014;EUR_AF=0.2406;SAS_AF=0.1278;AA=C|||;VT=SNP
11	123724347	rs7110337	T	C	100	PASS	AC=4013;AF=0.801318;AN=5008;NS=2504;DP=20439;EAS_AF=0.7163;AMR_AF=0.8646;AFR_AF=0.9228;EUR_AF=0.8141;SAS_AF=0.6667;AA=C|||;VT=SNP
11	123724527	rs12285555	G	C	100	PASS	AC=1970;AF=0.393371;AN=5008;NS=2504;DP=20116;EAS_AF=0.2431;AMR_AF=0.3746;AFR_AF=0.5015;EUR_AF=0.494;SAS_AF=0.3119;AA=N|||;VT=SNP
11	123725097	rs2096791	A	G	100	PASS	AC=4008;AF=0.800319;AN=5008;NS=2504;DP=17905;EAS_AF=0.7163;AMR_AF=0.8646;AFR_AF=0.9191;EUR_AF=0.8141;SAS_AF=0.6667;AA=G|||;VT=SNP
11	123725829	rs76279571	G	A	100	PASS	AC=455;AF=0.0908546;AN=5008;NS=2504;DP=18468;EAS_AF=0.0615;AMR_AF=0.0951;AFR_AF=0.0219;EUR_AF=0.1541;SAS_AF=0.1462;AA=g|||;VT=SNP
11	123726346	rs75138946	A	G	100	PASS	AC=455;AF=0.0908546;AN=5008;NS=2504;DP=20408;EAS_AF=0.0615;AMR_AF=0.0951;AFR_AF=0.0219;EUR_AF=0.1541;SAS_AF=0.1462;AA=A|||;VT=SNP
11	123726515	rs75261499	G	A	100	PASS	AC=786;AF=0.156949;AN=5008;NS=2504;DP=18460;EAS_AF=0.1597;AMR_AF=0.2089;AFR_AF=0.0855;EUR_AF=0.2406;SAS_AF=0.1278;AA=G|||;VT=SNP
11	123726938	rs56317131	A	G	100	PASS	AC=454;AF=0.090655;AN=5008;NS=2504;DP=18705;EAS_AF=0.0615;AMR_AF=0.0951;AFR_AF=0.0219;EUR_AF=0.1531;SAS_AF=0.1462;AA=A|||;VT=SNP
11	123727956	rs111826020	G	A	100	PASS	AC=812;AF=0.162141;AN=5008;NS=2504;DP=17031;EAS_AF=0.1597;AMR_AF=0.2089;AFR_AF=0.1044;EUR_AF=0.2416;SAS_AF=0.1278;AA=A|||;VT=SNP
11	123727987	rs12805176	T	G	100	PASS	AC=213;AF=0.0425319;AN=5008;NS=2504;DP=16036;EAS_AF=0.0218;AMR_AF=0.0432;AFR_AF=0.0197;EUR_AF=0.0974;SAS_AF=0.0378;AA=T|||;VT=SNP
11	123728065	rs1940195	C	G	100	PASS	AC=4008;AF=0.800319;AN=5008;NS=2504;DP=14486;EAS_AF=0.7163;AMR_AF=0.8646;AFR_AF=0.9191;EUR_AF=0.8141;SAS_AF=0.6667;AA=G|||;VT=SNP
11	123728176	rs7937718	C	T	100	PASS	AC=1937;AF=0.386781;AN=5008;NS=2504;DP=17069;EAS_AF=0.4732;AMR_AF=0.4813;AFR_AF=0.3487;EUR_AF=0.3191;SAS_AF=0.3517;AA=C|||;VT=SNP
11	123728637	rs1893065	T	C	100	PASS	AC=1938;AF=0.386981;AN=5008;NS=2504;DP=18278;EAS_AF=0.4732;AMR_AF=0.4813;AFR_AF=0.3487;EUR_AF=0.3191;SAS_AF=0.3528;AA=T|||;VT=SNP
11	123729397	rs2212474	G	A	100	PASS	AC=1937;AF=0.386781;AN=5008;NS=2504;DP=16702;EAS_AF=0.4732;AMR_AF=0.4813;AFR_AF=0.3487;EUR_AF=0.3191;SAS_AF=0.3517;AA=G|||;VT=SNP
11	123729454	rs2000582	C	T	100	PASS	AC=455;AF=0.0908546;AN=5008;NS=2504;DP=17204;EAS_AF=0.0615;AMR_AF=0.0951;AFR_AF=0.0219;EUR_AF=0.1541;SAS_AF=0.1462;AA=C|||;VT=SNP
11	123729472	rs2000581	G	A	100	PASS	AC=1695;AF=0.338458;AN=5008;NS=2504;DP=17319;EAS_AF=0.2431;AMR_AF=0.3588;AFR_AF=0.3018;EUR_AF=0.494;SAS_AF=0.3119;AA=G|||;VT=SNP
11	123729957	rs34820456	A	G	100	PASS	AC=213;AF=0.0425319;AN=5008;NS=2504;DP=19934;EAS_AF=0.0218;AMR_AF=0.0432;AFR_AF=0.0197;EUR_AF=0.0974;SAS_AF=0.0378;AA=A|||;VT=SNP
11	123730054	rs115793027	C	T	100	PASS	AC=169;AF=0.033746;AN=5008;NS=2504;DP=18035;EAS_AF=0.0298;AMR_AF=0.0331;AFR_AF=0.0371;EUR_AF=0.0298;SAS_AF=0.0378;AA=C|||;VT=SNP
11	123730650	rs56005168	A	G	100	PASS	AC=813;AF=0.16234;AN=5008;NS=2504;DP=17724;EAS_AF=0.1607;AMR_AF=0.2089;AFR_AF=0.1044;EUR_AF=0.2416;SAS_AF=0.1278;AA=A|||;VT=SNP
11	123731314	rs79009705	G	A	100	PASS	AC=455;AF=0.0908546;AN=5008;NS=2504;DP=20880;EAS_AF=0.0615;AMR_AF=0.0951;AFR_AF=0.0219;EUR_AF=0.1541;SAS_AF=0.1462;AA=G|||;VT=SNP
11	123732227	rs10736533	T	C	100	PASS	AC=2036;AF=0.40655;AN=5008;NS=2504;DP=22378;EAS_AF=0.4742;AMR_AF=0.4899;AFR_AF=0.4175;EUR_AF=0.3201;SAS_AF=0.3517;AA=T|||;VT=SNP
11	123733108	rs948159	G	A	100	PASS	AC=4006;AF=0.79992;AN=5008;NS=2504;DP=20635;EAS_AF=0.7153;AMR_AF=0.8631;AFR_AF=0.9191;EUR_AF=0.8141;SAS_AF=0.6667;AA=A|||;VT=SNP
11	123733862	rs76503826	T	C	100	PASS	AC=312;AF=0.0623003;AN=5008;NS=2504;DP=16079;EAS_AF=0.0605;AMR_AF=0.0591;AFR_AF=0.003;EUR_AF=0.1103;SAS_AF=0.0971;AA=T|||;VT=SNP
11	123734304	rs17683381	A	C	100	PASS	AC=460;AF=0.091853;AN=5008;NS=2504;DP=12959;EAS_AF=0.0615;AMR_AF=0.0951;AFR_AF=0.0257;EUR_AF=0.1541;SAS_AF=0.1462;AA=A|||;VT=SNP
11	123734380	rs36091826	T	C	100	PASS	AC=1698;AF=0.339058;AN=5008;NS=2504;DP=13370;EAS_AF=0.2421;AMR_AF=0.3588;AFR_AF=0.3048;EUR_AF=0.494;SAS_AF=0.3119;AA=T|||;VT=SNP
11	123734692	rs17745685	T	C	100	PASS	AC=811;AF=0.161941;AN=5008;NS=2504;DP=15480;EAS_AF=0.1587;AMR_AF=0.2089;AFR_AF=0.1044;EUR_AF=0.2416;SAS_AF=0.1278;AA=T|||;VT=SNP
11	123735055	rs4936855	T	C	100	PASS	AC=4007;AF=0.80012;AN=5008;NS=2504;DP=17148;EAS_AF=0.7153;AMR_AF=0.8646;AFR_AF=0.9191;EUR_AF=0.8141;SAS_AF=0.6667;AA=C|||;VT=SNP
11	123735761	rs78163774	T	G	100	PASS	AC=449;AF=0.0896565;AN=5008;NS=2504;DP=18018;EAS_AF=0.1637;AMR_AF=0.1412;AFR_AF=0.1195;EUR_AF=0.007;SAS_AF=0.0215;AA=T|||;VT=SNP
11	123735825	rs17683495	A	C	100	PASS	AC=213;AF=0.0425319;AN=5008;NS=2504;DP=15287;EAS_AF=0.0218;AMR_AF=0.0432;AFR_AF=0.0197;EUR_AF=0.0974;SAS_AF=0.0378;AA=A|||;VT=SNP
11	123735843	rs79820101	G	A	100	PASS	AC=115;AF=0.0229633;AN=5008;NS=2504;DP=14309;EAS_AF=0.1121;AMR_AF=0;AFR_AF=0;EUR_AF=0;SAS_AF=0.002;AA=G|||;VT=SNP
11	123736119	rs151308198	G	A	100	PASS	AC=801;AF=0.159944;AN=5008;NS=2504;DP=15154;EAS_AF=0.1567;AMR_AF=0.2104;AFR_AF=0.0983;EUR_AF=0.2406;SAS_AF=0.1278;AA=g|||;VT=SNP
11	123736172	rs111917555	G	A	100	PASS	AC=805;AF=0.160743;AN=5008;NS=2504;DP=11934;EAS_AF=0.1567;AMR_AF=0.2104;AFR_AF=0.1021;EUR_AF=0.2396;SAS_AF=0.1278;AA=g|||;VT=SNP
11	123736520	rs112330847	G	A	100	PASS	AC=467;AF=0.0932508;AN=5008;NS=2504;DP=15817;EAS_AF=0.0615;AMR_AF=0.1037;AFR_AF=0.0257;EUR_AF=0.1551;SAS_AF=0.1462;AA=g|||;VT=SNP
11	123736522	rs7952126	G	A	100	PASS	AC=837;AF=0.167133;AN=5008;NS=2504;DP=15638;EAS_AF=0.0833;AMR_AF=0.1556;AFR_AF=0.1596;EUR_AF=0.2525;SAS_AF=0.184;AA=g|||;VT=SNP
11	123736707	rs111989366	A	G	100	PASS	AC=468;AF=0.0934505;AN=5008;NS=2504;DP=18598;EAS_AF=0.0615;AMR_AF=0.1037;AFR_AF=0.0257;EUR_AF=0.1551;SAS_AF=0.1472;AA=a|||;VT=SNP
11	123736849	rs61908499	T	A	100	PASS	AC=719;AF=0.14357;AN=5008;NS=2504;DP=20233;EAS_AF=0.0833;AMR_AF=0.147;AFR_AF=0.0749;EUR_AF=0.2515;SAS_AF=0.1851;AA=t|||;VT=SNP
11	123736901	rs7484238	G	A	100	PASS	AC=386;AF=0.0770767;AN=5008;NS=2504;DP=20652;EAS_AF=0.0218;AMR_AF=0.0504;AFR_AF=0.146;EUR_AF=0.0984;SAS_AF=0.0378;AA=N|||;VT=SNP
11	123737050	rs4429069	A	G	100	PASS	AC=877;AF=0.17512;AN=5008;NS=2504;DP=20258;EAS_AF=0.0833;AMR_AF=0.1556;AFR_AF=0.1891;EUR_AF=0.2525;SAS_AF=0.1851;AA=a|||;VT=SNP
11	123737337	rs10790603	G	A	100	PASS	AC=1441;AF=0.28774;AN=5008;NS=2504;DP=17050;EAS_AF=0.3085;AMR_AF=0.33;AFR_AF=0.1967;EUR_AF=0.3181;SAS_AF=0.3282;AA=g|||;VT=SNP
11	123737479	rs4322405	C	T	100	PASS	AC=213;AF=0.0425319;AN=5008;NS=2504;DP=16361;EAS_AF=0.0228;AMR_AF=0.0432;AFR_AF=0.0197;EUR_AF=0.0964;SAS_AF=0.0378;AA=-|||;VT=SNP
11	123737536	rs113520583	G	A	100	PASS	AC=462;AF=0.0922524;AN=5008;NS=2504;DP=14971;EAS_AF=0.0615;AMR_AF=0.0994;AFR_AF=0.0257;EUR_AF=0.1521;SAS_AF=0.1472;AA=-|||;VT=SNP
11	123738152	rs34332315	C	T	100	PASS	AC=211;AF=0.0421326;AN=5008;NS=2504;DP=20315;EAS_AF=0.0218;AMR_AF=0.0432;AFR_AF=0.0189;EUR_AF=0.0964;SAS_AF=0.0378;AA=-|||;VT=SNP
11	123738210	rs35886617	T	G	100	PASS	AC=673;AF=0.134385;AN=5008;NS=2504;DP=18438;EAS_AF=0.0833;AMR_AF=0.1412;AFR_AF=0.0454;EUR_AF=0.2485;SAS_AF=0.1851;AA=-|||;VT=SNP
11	123738639	rs12418512	A	G	100	PASS	AC=4011;AF=0.800919;AN=5008;NS=2504;DP=20835;EAS_AF=0.7153;AMR_AF=0.866;AFR_AF=0.9175;EUR_AF=0.8191;SAS_AF=0.6667;AA=a|||;VT=SNP
11	123738658	rs138225108	G	A	100	PASS	AC=25;AF=0.00499201;AN=5008;NS=2504;DP=20874;EAS_AF=0.0248;AMR_AF=0;AFR_AF=0;EUR_AF=0;SAS_AF=0;AA=g|||;VT=SNP
11	123738694	rs12418513	A	G	100	PASS	AC=4091;AF=0.816893;AN=5008;NS=2504;DP=20661;EAS_AF=0.7163;AMR_AF=0.8703;AFR_AF=0.9766;EUR_AF=0.8171;SAS_AF=0.6667;AA=a|||;VT=SNP
11	123738733	rs12421338	G	A	100	PASS	AC=4011;AF=0.800919;AN=5008;NS=2504;DP=21156;EAS_AF=0.7153;AMR_AF=0.866;AFR_AF=0.9175;EUR_AF=0.8191;SAS_AF=0.6667;AA=g|||;VT=SNP
11	123739005	rs35679831	A	G	100	PASS	AC=717;AF=0.143171;AN=5008;NS=2504;DP=19968;EAS_AF=0.0833;AMR_AF=0.1412;AFR_AF=0.0454;EUR_AF=0.2495;SAS_AF=0.229;AA=A|||;VT=SNP
11	123739700	rs10893097	T	C	100	PASS	AC=3223;AF=0.64357;AN=5008;NS=2504;DP=17157;EAS_AF=0.5556;AMR_AF=0.6542;AFR_AF=0.8313;EUR_AF=0.5795;SAS_AF=0.5389;AA=N|||;VT=SNP
11	123740056	rs11219332	T	C	100	PASS	AC=3224;AF=0.64377;AN=5008;NS=2504;DP=15958;EAS_AF=0.5565;AMR_AF=0.6542;AFR_AF=0.8313;EUR_AF=0.5795;SAS_AF=0.5389;AA=N|||;VT=SNP
11	123740247	rs113562207	C	T	100	PASS	AC=3219;AF=0.642772;AN=5008;NS=2504;DP=20457;EAS_AF=0.5506;AMR_AF=0.6542;AFR_AF=0.8321;EUR_AF=0.5795;SAS_AF=0.5389;AA=-|||;VT=SNP
11	123740266	rs61908530	T	C	100	PASS	AC=594;AF=0.11861;AN=5008;NS=2504;DP=19510;EAS_AF=0.0228;AMR_AF=0.0893;AFR_AF=0.2156;EUR_AF=0.1382;SAS_AF=0.0869;AA=-|||;VT=SNP
11	123740418	rs35097365	G	A	100	PASS	AC=442;AF=0.0882588;AN=5008;NS=2504;DP=18655;EAS_AF=0.0228;AMR_AF=0.0821;AFR_AF=0.1059;EUR_AF=0.1372;SAS_AF=0.0859;AA=-|||;VT=SNP
11	123740998	rs61908532	G	A	100	PASS	AC=1728;AF=0.345048;AN=5008;NS=2504;DP=18724;EAS_AF=0.4722;AMR_AF=0.4582;AFR_AF=0.1974;EUR_AF=0.328;SAS_AF=0.3507;AA=g|||;VT=SNP
11	123741081	rs61908533	G	A	100	PASS	AC=443;AF=0.0884585;AN=5008;NS=2504;DP=20082;EAS_AF=0.0228;AMR_AF=0.0821;AFR_AF=0.1067;EUR_AF=0.1372;SAS_AF=0.0859;AA=g|||;VT=SNP
11	123741489	rs71490092	G	A	100	PASS	AC=513;AF=0.102436;AN=5008;NS=2504;DP=19789;EAS_AF=0.0228;AMR_AF=0.085;AFR_AF=0.1573;EUR_AF=0.1372;SAS_AF=0.0869;AA=g|||;VT=SNP
11	123741562	rs11600339	G	T	100	PASS	AC=1471;AF=0.29373;AN=5008;NS=2504;DP=19610;EAS_AF=0.3105;AMR_AF=0.3329;AFR_AF=0.2141;EUR_AF=0.3211;SAS_AF=0.3282;AA=g|||;VT=SNP
11	123742298	rs4936856	C	A	100	PASS	AC=4016;AF=0.801917;AN=5008;NS=2504;DP=17951;EAS_AF=0.7163;AMR_AF=0.866;AFR_AF=0.9221;EUR_AF=0.8171;SAS_AF=0.6667;AA=A|||;VT=SNP
11	123742426	rs12272852	C	T	100	PASS	AC=805;AF=0.160743;AN=5008;NS=2504;DP=18138;EAS_AF=0.1597;AMR_AF=0.2118;AFR_AF=0.0991;EUR_AF=0.2396;SAS_AF=0.1278;AA=C|||;VT=SNP
11	123742547	rs75116684	A	G	100	PASS	AC=447;AF=0.0892572;AN=5008;NS=2504;DP=18316;EAS_AF=0.1637;AMR_AF=0.1412;AFR_AF=0.1172;EUR_AF=0.007;SAS_AF=0.0225;AA=A|||;VT=SNP
11	123742731	rs4572149	T	C	100	PASS	AC=4018;AF=0.802316;AN=5008;NS=2504;DP=18590;EAS_AF=0.7163;AMR_AF=0.866;AFR_AF=0.9221;EUR_AF=0.8191;SAS_AF=0.6667;AA=C|||;VT=SNP
11	123742913	rs12273131	C	T	100	PASS	AC=806;AF=0.160942;AN=5008;NS=2504;DP=18641;EAS_AF=0.1597;AMR_AF=0.2118;AFR_AF=0.0991;EUR_AF=0.2396;SAS_AF=0.1288;AA=C|||;VT=SNP
11	123743161	rs35875746	T	C	100	PASS	AC=206;AF=0.0411342;AN=5008;NS=2504;DP=17738;EAS_AF=0.0218;AMR_AF=0.0432;AFR_AF=0.0159;EUR_AF=0.0964;SAS_AF=0.0368;AA=T|||;VT=SNP
11	123743737	rs12274847	C	T	100	PASS	AC=803;AF=0.160343;AN=5008;NS=2504;DP=16819;EAS_AF=0.1597;AMR_AF=0.2118;AFR_AF=0.0991;EUR_AF=0.2376;SAS_AF=0.1278;AA=C|||;VT=SNP
11	123744051	rs12417791	C	T	100	PASS	AC=2279;AF=0.455072;AN=5008;NS=2504;DP=17414;EAS_AF=0.5357;AMR_AF=0.5447;AFR_AF=0.3631;EUR_AF=0.4394;SAS_AF=0.4489;AA=C|||;VT=SNP
11	123744252	rs12787173	T	C	100	PASS	AC=602;AF=0.120208;AN=5008;NS=2504;DP=17401;EAS_AF=0.0228;AMR_AF=0.0908;AFR_AF=0.2201;EUR_AF=0.1392;SAS_AF=0.0869;AA=T|||;VT=SNP
11	123744362	rs4936857	G	A	100	PASS	AC=4009;AF=0.800519;AN=5008;NS=2504;DP=18155;EAS_AF=0.7163;AMR_AF=0.866;AFR_AF=0.9183;EUR_AF=0.8151;SAS_AF=0.6667;AA=A|||;VT=SNP
11	123744647	rs12786898	G	A	100	PASS	AC=206;AF=0.0411342;AN=5008;NS=2504;DP=20180;EAS_AF=0.0218;AMR_AF=0.0432;AFR_AF=0.0151;EUR_AF=0.0964;SAS_AF=0.0378;AA=G|||;VT=SNP
11	123745523	rs10790604	C	T	100	PASS	AC=3205;AF=0.639976;AN=5008;NS=2504;DP=19683;EAS_AF=0.5546;AMR_AF=0.6542;AFR_AF=0.8192;EUR_AF=0.5785;SAS_AF=0.5389;AA=T|||;VT=SNP
11	123745822	rs4366500	A	G	100	PASS	AC=3205;AF=0.639976;AN=5008;NS=2504;DP=20271;EAS_AF=0.5546;AMR_AF=0.6542;AFR_AF=0.8192;EUR_AF=0.5785;SAS_AF=0.5389;AA=G|||;VT=SNP
11	123746775	rs113853304	G	A	100	PASS	AC=367;AF=0.0732827;AN=5008;NS=2504;DP=20143;EAS_AF=0.0605;AMR_AF=0.0764;AFR_AF=0.0257;EUR_AF=0.1223;SAS_AF=0.0982;AA=G|||;VT=SNP
11	123747013	rs7121265	C	T	100	PASS	AC=3205;AF=0.639976;AN=5008;NS=2504;DP=19543;EAS_AF=0.5546;AMR_AF=0.6542;AFR_AF=0.8192;EUR_AF=0.5785;SAS_AF=0.5389;AA=T|||;VT=SNP
11	123747283	rs1812428	C	T	100	PASS	AC=571;AF=0.114018;AN=5008;NS=2504;DP=18554;EAS_AF=0.0228;AMR_AF=0.0893;AFR_AF=0.1982;EUR_AF=0.1382;SAS_AF=0.0869;AA=C|||;VT=SNP
11	123747350	rs7124726	A	T	100	PASS	AC=1750;AF=0.349441;AN=5008;NS=2504;DP=19500;EAS_AF=0.4712;AMR_AF=0.4582;AFR_AF=0.2148;EUR_AF=0.328;SAS_AF=0.3507;AA=A|||;VT=SNP
11	123747611	rs1939913	G	A	100	PASS	AC=3202;AF=0.639377;AN=5008;NS=2504;DP=19179;EAS_AF=0.5546;AMR_AF=0.6542;AFR_AF=0.8169;EUR_AF=0.5785;SAS_AF=0.5389;AA=A|||;VT=SNP
11	123747654	rs77658906	G	A	100	PASS	AC=691;AF=0.137979;AN=5008;NS=2504;DP=19083;EAS_AF=0.1617;AMR_AF=0.2118;AFR_AF=0.0129;EUR_AF=0.2376;SAS_AF=0.1278;AA=G|||;VT=SNP
11	123747790	rs11219333	A	T	100	PASS	AC=1750;AF=0.349441;AN=5008;NS=2504;DP=19074;EAS_AF=0.4712;AMR_AF=0.4582;AFR_AF=0.2148;EUR_AF=0.328;SAS_AF=0.3507;AA=A|||;VT=SNP
11	123748043	rs76524449	C	T	100	PASS	AC=349;AF=0.0696885;AN=5008;NS=2504;DP=19287;EAS_AF=0.0605;AMR_AF=0.0706;AFR_AF=0.0234;EUR_AF=0.1113;SAS_AF=0.0982;AA=T|||;VT=SNP
11	123748466	rs60134279	T	G	100	PASS	AC=447;AF=0.0892572;AN=5008;NS=2504;DP=17565;EAS_AF=0.1637;AMR_AF=0.1412;AFR_AF=0.1172;EUR_AF=0.007;SAS_AF=0.0225;AA=T|||;VT=SNP
11	123748720	rs10502284	A	G	100	PASS	AC=206;AF=0.0411342;AN=5008;NS=2504;DP=18220;EAS_AF=0.0218;AMR_AF=0.0432;AFR_AF=0.0151;EUR_AF=0.0964;SAS_AF=0.0378;AA=A|||;VT=SNP
11	123748754	rs7129450	A	G	100	PASS	AC=2335;AF=0.466254;AN=5008;NS=2504;DP=17611;EAS_AF=0.5317;AMR_AF=0.549;AFR_AF=0.4054;EUR_AF=0.4404;SAS_AF=0.4489;AA=A|||;VT=SNP
11	123749320	rs7130197	C	T	100	PASS	AC=3206;AF=0.640176;AN=5008;NS=2504;DP=19724;EAS_AF=0.5556;AMR_AF=0.6542;AFR_AF=0.8192;EUR_AF=0.5785;SAS_AF=0.5389;AA=T|||;VT=SNP
11	123749508	rs12808043	C	T	100	PASS	AC=571;AF=0.114018;AN=5008;NS=2504;DP=16138;EAS_AF=0.0228;AMR_AF=0.0893;AFR_AF=0.1982;EUR_AF=0.1382;SAS_AF=0.0869;AA=C|||;VT=SNP
11	123749658	rs12276179	C	A	100	PASS	AC=806;AF=0.160942;AN=5008;NS=2504;DP=19409;EAS_AF=0.1617;AMR_AF=0.2118;AFR_AF=0.0998;EUR_AF=0.2376;SAS_AF=0.1278;AA=C|||;VT=SNP
11	123750301	rs10893098	G	A	100	PASS	AC=2276;AF=0.454473;AN=5008;NS=2504;DP=17058;EAS_AF=0.5317;AMR_AF=0.5447;AFR_AF=0.3638;EUR_AF=0.4394;SAS_AF=0.4489;AA=G|||;VT=SNP
11	123752017	rs12799399	G	A	100	PASS	AC=700;AF=0.139776;AN=5008;NS=2504;DP=18037;EAS_AF=0.0228;AMR_AF=0.0937;AFR_AF=0.2927;EUR_AF=0.1392;SAS_AF=0.0869;AA=G|||;VT=SNP
11	123752023	rs12800512	T	C	100	PASS	AC=602;AF=0.120208;AN=5008;NS=2504;DP=17878;EAS_AF=0.0228;AMR_AF=0.0908;AFR_AF=0.2209;EUR_AF=0.1382;SAS_AF=0.0869;AA=T|||;VT=SNP
11	123752210	rs12799157	A	T	100	PASS	AC=603;AF=0.120407;AN=5008;NS=2504;DP=17485;EAS_AF=0.0228;AMR_AF=0.0908;AFR_AF=0.2216;EUR_AF=0.1382;SAS_AF=0.0869;AA=A|||;VT=SNP
11	123752258	rs12805527	T	C	100	PASS	AC=206;AF=0.0411342;AN=5008;NS=2504;DP=18371;EAS_AF=0.0218;AMR_AF=0.0432;AFR_AF=0.0151;EUR_AF=0.0964;SAS_AF=0.0378;AA=T|||;VT=SNP
11	123752340	rs74857358	C	T	100	PASS	AC=804;AF=0.160543;AN=5008;NS=2504;DP=17675;EAS_AF=0.1587;AMR_AF=0.2118;AFR_AF=0.0998;EUR_AF=0.2386;SAS_AF=0.1278;AA=C|||;VT=SNP
11	123752462	rs7938156	G	T	100	PASS	AC=2263;AF=0.451877;AN=5008;NS=2504;DP=17244;EAS_AF=0.5327;AMR_AF=0.5447;AFR_AF=0.3555;EUR_AF=0.4364;SAS_AF=0.4489;AA=G|||;VT=SNP
11	123752568	rs12804559	A	G	100	PASS	AC=580;AF=0.115815;AN=5008;NS=2504;DP=18481;EAS_AF=0.005;AMR_AF=0.0908;AFR_AF=0.2179;EUR_AF=0.1382;SAS_AF=0.0869;AA=A|||;VT=SNP
11	123753265	rs10502283	T	C	100	PASS	AC=3992;AF=0.797125;AN=5008;NS=2504;DP=16130;EAS_AF=0.7163;AMR_AF=0.866;AFR_AF=0.9054;EUR_AF=0.8151;SAS_AF=0.6667;AA=C|||;VT=SNP
11	123753686	rs1054041	G	A	100	PASS	AC=2270;AF=0.453275;AN=5008;NS=2504;DP=14722;EAS_AF=0.5327;AMR_AF=0.5447;AFR_AF=0.3608;EUR_AF=0.4364;SAS_AF=0.4489;AA=G|||;VT=SNP
11	123753803	rs1939928	T	C	100	PASS	AC=699;AF=0.139577;AN=5008;NS=2504;DP=16370;EAS_AF=0.0228;AMR_AF=0.0937;AFR_AF=0.2935;EUR_AF=0.1392;SAS_AF=0.0849;AA=T|||;VT=SNP
11	123753937	rs1939927	A	G	100	PASS	AC=4584;AF=0.915335;AN=5008;NS=2504;DP=19356;EAS_AF=0.8353;AMR_AF=0.9193;AFR_AF=0.9962;EUR_AF=0.8847;SAS_AF=0.9172;AA=G|||;VT=SNP;EX_TARGET
11	123753958	rs35551906	C	T	100	PASS	AC=204;AF=0.0407348;AN=5008;NS=2504;DP=19308;EAS_AF=0.0218;AMR_AF=0.0432;AFR_AF=0.0151;EUR_AF=0.0964;SAS_AF=0.0358;AA=C|||;VT=SNP;EX_TARGET
11	123754073	rs4587739	A	T	100	PASS	AC=1745;AF=0.348442;AN=5008;NS=2504;DP=17834;EAS_AF=0.4732;AMR_AF=0.4582;AFR_AF=0.2118;EUR_AF=0.325;SAS_AF=0.3507;AA=A|||;VT=SNP
11	123754078	rs61908536	A	G	100	PASS	AC=442;AF=0.0882588;AN=5008;NS=2504;DP=17872;EAS_AF=0.0228;AMR_AF=0.0821;AFR_AF=0.1067;EUR_AF=0.1372;SAS_AF=0.0849;AA=A|||;VT=SNP
11	123754204	rs7121426	G	A	100	PASS	AC=2270;AF=0.453275;AN=5008;NS=2504;DP=20118;EAS_AF=0.5337;AMR_AF=0.5476;AFR_AF=0.3585;EUR_AF=0.4364;SAS_AF=0.4489;AA=G|||;VT=SNP
11	123754529	rs117704000	G	A	100	PASS	AC=112;AF=0.0223642;AN=5008;NS=2504;DP=18514;EAS_AF=0.0288;AMR_AF=0.0187;AFR_AF=0.0015;EUR_AF=0.0308;SAS_AF=0.0378;AA=G|||;VT=SNP
11	123755600	rs728178	C	T	100	PASS	AC=442;AF=0.0882588;AN=5008;NS=2504;DP=20834;EAS_AF=0.0228;AMR_AF=0.0821;AFR_AF=0.1067;EUR_AF=0.1372;SAS_AF=0.0849;AA=c|||;VT=SNP
11	123755719	rs728177	G	T	100	PASS	AC=1466;AF=0.292732;AN=5008;NS=2504;DP=21197;EAS_AF=0.3095;AMR_AF=0.3357;AFR_AF=0.2118;EUR_AF=0.3181;SAS_AF=0.3282;AA=G|||;VT=SNP
11	123756587	rs6590016	T	G	100	PASS	AC=3188;AF=0.636581;AN=5008;NS=2504;DP=21949;EAS_AF=0.5585;AMR_AF=0.6542;AFR_AF=0.8064;EUR_AF=0.5746;SAS_AF=0.5389;AA=G|||;VT=SNP
11	123756623	rs10502281	C	A	100	PASS	AC=531;AF=0.10603;AN=5008;NS=2504;DP=21441;EAS_AF=0.0605;AMR_AF=0.0836;AFR_AF=0.1551;EUR_AF=0.1103;SAS_AF=0.0982;AA=C|||;VT=SNP
11	123756885	rs7941883	C	G	100	PASS	AC=3188;AF=0.636581;AN=5008;NS=2504;DP=18364;EAS_AF=0.5585;AMR_AF=0.6542;AFR_AF=0.8056;EUR_AF=0.5755;SAS_AF=0.5389;AA=G|||;VT=SNP
11	123757112	rs12277373	T	C	100	PASS	AC=671;AF=0.133986;AN=5008;NS=2504;DP=17688;EAS_AF=0.0228;AMR_AF=0.0922;AFR_AF=0.2716;EUR_AF=0.1392;SAS_AF=0.0869;AA=T|||;VT=SNP
11	123757690	rs35201121	A	T	100	PASS	AC=574;AF=0.114617;AN=5008;NS=2504;DP=17063;EAS_AF=0.0228;AMR_AF=0.0893;AFR_AF=0.2005;EUR_AF=0.1382;SAS_AF=0.0869;AA=A|||;VT=SNP
11	123758306	rs7946585	G	T	100	PASS	AC=1789;AF=0.357228;AN=5008;NS=2504;DP=20624;EAS_AF=0.5119;AMR_AF=0.4582;AFR_AF=0.2118;EUR_AF=0.326;SAS_AF=0.3548;AA=G|||;VT=SNP
11	123758685	rs17683920	C	G	100	PASS	AC=206;AF=0.0411342;AN=5008;NS=2504;DP=14862;EAS_AF=0.0218;AMR_AF=0.0432;AFR_AF=0.0151;EUR_AF=0.0964;SAS_AF=0.0378;AA=C|||;VT=SNP
11	123759155	rs10893100	G	T	100	PASS	AC=3018;AF=0.602636;AN=5008;NS=2504;DP=13300;EAS_AF=0.5952;AMR_AF=0.6383;AFR_AF=0.6566;EUR_AF=0.5755;SAS_AF=0.5399;AA=T|||;VT=SNP
11	123760351	rs1982460	G	T	100	PASS	AC=4054;AF=0.809505;AN=5008;NS=2504;DP=17217;EAS_AF=0.755;AMR_AF=0.8646;AFR_AF=0.9213;EUR_AF=0.8141;SAS_AF=0.6708;AA=T|||;VT=SNP
11	123761352	rs1598017	G	A	100	PASS	AC=3230;AF=0.644968;AN=5008;NS=2504;DP=18976;EAS_AF=0.5952;AMR_AF=0.6542;AFR_AF=0.8064;EUR_AF=0.5755;SAS_AF=0.5429;AA=A|||;VT=SNP
11	123761570	rs1453632	T	C	100	PASS	AC=452;AF=0.0902556;AN=5008;NS=2504;DP=18533;EAS_AF=0.1647;AMR_AF=0.1398;AFR_AF=0.118;EUR_AF=0.007;SAS_AF=0.0266;AA=T|||;VT=SNP
11	123761571	rs1453633	C	G	100	PASS	AC=803;AF=0.160343;AN=5008;NS=2504;DP=18483;EAS_AF=0.1577;AMR_AF=0.2118;AFR_AF=0.0991;EUR_AF=0.2396;SAS_AF=0.1278;AA=C|||;VT=SNP
11	123762271	rs17746262	C	G	100	PASS	AC=350;AF=0.0698882;AN=5008;NS=2504;DP=18445;EAS_AF=0.0605;AMR_AF=0.0706;AFR_AF=0.0242;EUR_AF=0.1113;SAS_AF=0.0982;AA=C|||;VT=SNP
11	123762716	rs17127899	G	A	100	PASS	AC=545;AF=0.108826;AN=5008;NS=2504;DP=20579;EAS_AF=0.0238;AMR_AF=0.085;AFR_AF=0.1808;EUR_AF=0.1372;SAS_AF=0.0869;AA=G|||;VT=SNP
11	123762718	rs7131308	T	G	100	PASS	AC=1164;AF=0.232428;AN=5008;NS=2504;DP=20642;EAS_AF=0.255;AMR_AF=0.2507;AFR_AF=0.3169;EUR_AF=0.1531;SAS_AF=0.1636;AA=T|||;VT=SNP
11	123762855	rs73020736	C	A	100	PASS	AC=1145;AF=0.228634;AN=5008;NS=2504;DP=21942;EAS_AF=0.3185;AMR_AF=0.2939;AFR_AF=0.0393;EUR_AF=0.2833;SAS_AF=0.2894;AA=C|||;VT=SNP
11	123764699	rs2315026	A	C	100	PASS	AC=4034;AF=0.805511;AN=5008;NS=2504;DP=18813;EAS_AF=0.755;AMR_AF=0.866;AFR_AF=0.9054;EUR_AF=0.8141;SAS_AF=0.6708;AA=C|||;VT=SNP
11	123764717	rs12285115	C	T	100	PASS	AC=802;AF=0.160144;AN=5008;NS=2504;DP=18906;EAS_AF=0.1577;AMR_AF=0.2118;AFR_AF=0.0991;EUR_AF=0.2386;SAS_AF=0.1278;AA=C|||;VT=SNP
11	123765031	rs1453634	A	T	100	PASS	AC=1166;AF=0.232827;AN=5008;NS=2504;DP=16908;EAS_AF=0.251;AMR_AF=0.2493;AFR_AF=0.3222;EUR_AF=0.1531;SAS_AF=0.1636;AA=A|||;VT=SNP
11	123765600	rs17127907	A	G	100	PASS	AC=605;AF=0.120807;AN=5008;NS=2504;DP=18817;EAS_AF=0.0228;AMR_AF=0.0908;AFR_AF=0.2231;EUR_AF=0.1382;SAS_AF=0.0869;AA=A|||;VT=SNP
11	123765995	rs1453635	C	T	100	PASS	AC=1234;AF=0.246406;AN=5008;NS=2504;DP=18372;EAS_AF=0.254;AMR_AF=0.2536;AFR_AF=0.3691;EUR_AF=0.1531;SAS_AF=0.1636;AA=C|||;VT=SNP
11	123766151	rs34957133	T	C	100	PASS	AC=605;AF=0.120807;AN=5008;NS=2504;DP=18318;EAS_AF=0.0228;AMR_AF=0.0908;AFR_AF=0.2231;EUR_AF=0.1382;SAS_AF=0.0869;AA=T|||;VT=SNP
11	123766736	rs113972098	T	C	100	PASS	AC=1225;AF=0.244609;AN=5008;NS=2504;DP=15053;EAS_AF=0.251;AMR_AF=0.2478;AFR_AF=0.3676;EUR_AF=0.1531;SAS_AF=0.1636;AA=T|||;VT=SNP
11	123766747	rs80233230	T	C	100	PASS	AC=207;AF=0.0413339;AN=5008;NS=2504;DP=14339;EAS_AF=0.0218;AMR_AF=0.0432;AFR_AF=0.0159;EUR_AF=0.0964;SAS_AF=0.0378;AA=t|||;VT=SNP
11	123767100	rs113666162	T	C	100	PASS	AC=1231;AF=0.245807;AN=5008;NS=2504;DP=29367;EAS_AF=0.254;AMR_AF=0.2507;AFR_AF=0.3684;EUR_AF=0.1531;SAS_AF=0.1636;AA=-|||;VT=SNP
11	123767154	rs73020738	G	A	100	PASS	AC=1148;AF=0.229233;AN=5008;NS=2504;DP=13628;EAS_AF=0.3185;AMR_AF=0.2968;AFR_AF=0.0393;EUR_AF=0.2843;SAS_AF=0.2894;AA=-|||;VT=SNP
11	123767977	rs77467592	G	T	100	PASS	AC=803;AF=0.160343;AN=5008;NS=2504;DP=17558;EAS_AF=0.1577;AMR_AF=0.2118;AFR_AF=0.0991;EUR_AF=0.2396;SAS_AF=0.1278;AA=G|||;VT=SNP
11	123768313	rs7114772	A	T	100	PASS	AC=1149;AF=0.229433;AN=5008;NS=2504;DP=17343;EAS_AF=0.3214;AMR_AF=0.2968;AFR_AF=0.0386;EUR_AF=0.2833;SAS_AF=0.2894;AA=A|||;VT=SNP
11	123769217	rs17746441	G	A	100	PASS	AC=113;AF=0.0225639;AN=5008;NS=2504;DP=22994;EAS_AF=0.0288;AMR_AF=0.0187;AFR_AF=0.0015;EUR_AF=0.0308;SAS_AF=0.0389;AA=G|||;VT=SNP
11	123770186	rs2315027	A	G	100	PASS	AC=2363;AF=0.471845;AN=5008;NS=2504;DP=22950;EAS_AF=0.4048;AMR_AF=0.4712;AFR_AF=0.469;EUR_AF=0.5348;SAS_AF=0.4806;AA=a|||;VT=SNP
11	123770200	rs2315028	A	G	100	PASS	AC=1171;AF=0.233826;AN=5008;NS=2504;DP=22826;EAS_AF=0.3413;AMR_AF=0.2954;AFR_AF=0.0393;EUR_AF=0.2853;SAS_AF=0.2894;AA=A|||;VT=SNP
11	123770615	rs12799256	T	C	100	PASS	AC=754;AF=0.150559;AN=5008;NS=2504;DP=20896;EAS_AF=0.0833;AMR_AF=0.1427;AFR_AF=0.1044;EUR_AF=0.2485;SAS_AF=0.1871;AA=T|||;VT=SNP
11	123770625	rs34492530	G	T	100	PASS	AC=1149;AF=0.229433;AN=5008;NS=2504;DP=20263;EAS_AF=0.3214;AMR_AF=0.2954;AFR_AF=0.0393;EUR_AF=0.2843;SAS_AF=0.2883;AA=G|||;VT=SNP
11	123770768	rs34140701	G	A	100	PASS	AC=753;AF=0.150359;AN=5008;NS=2504;DP=17027;EAS_AF=0.0833;AMR_AF=0.1427;AFR_AF=0.1044;EUR_AF=0.2485;SAS_AF=0.1861;AA=G|||;VT=SNP
11	123771332	rs12803758	A	G	100	PASS	AC=756;AF=0.150958;AN=5008;NS=2504;DP=18240;EAS_AF=0.0833;AMR_AF=0.1427;AFR_AF=0.1051;EUR_AF=0.2495;SAS_AF=0.1871;AA=A|||;VT=SNP
11	123771775	rs10502280	C	A	100	PASS	AC=429;AF=0.0856629;AN=5008;NS=2504;DP=18486;EAS_AF=0.0228;AMR_AF=0.0764;AFR_AF=0.1014;EUR_AF=0.1362;SAS_AF=0.0838;AA=C|||;VT=SNP
11	123771837	rs12288419	G	A	100	PASS	AC=421;AF=0.0840655;AN=5008;NS=2504;DP=15603;EAS_AF=0.0228;AMR_AF=0.0735;AFR_AF=0.1014;EUR_AF=0.1322;SAS_AF=0.0818;AA=G|||;VT=SNP
11	123772110	rs35809626	G	C	100	PASS	AC=415;AF=0.0828674;AN=5008;NS=2504;DP=20620;EAS_AF=0.0218;AMR_AF=0.0663;AFR_AF=0.1059;EUR_AF=0.1272;SAS_AF=0.0808;AA=C|||;VT=SNP
11	123772576	rs10502279	T	C	100	PASS	AC=328;AF=0.0654952;AN=5008;NS=2504;DP=22285;EAS_AF=0.0079;AMR_AF=0.0461;AFR_AF=0.1415;EUR_AF=0.0427;SAS_AF=0.0593;AA=T|||;VT=SNP
11	123772664	rs9804424	T	C	100	PASS	AC=3794;AF=0.757588;AN=5008;NS=2504;DP=21045;EAS_AF=0.7153;AMR_AF=0.8199;AFR_AF=0.8971;EUR_AF=0.6909;SAS_AF=0.637;AA=T|||;VT=SNP
11	123772716	rs10502278	C	A	100	PASS	AC=3687;AF=0.736222;AN=5008;NS=2504;DP=20857;EAS_AF=0.6895;AMR_AF=0.8127;AFR_AF=0.857;EUR_AF=0.6789;SAS_AF=0.6258;AA=C|||;VT=SNP
11	123772914	rs76590618	G	A	100	PASS	AC=33;AF=0.00658946;AN=5008;NS=2504;DP=20258;EAS_AF=0.0327;AMR_AF=0;AFR_AF=0;EUR_AF=0;SAS_AF=0;AA=G|||;VT=SNP
11	123773527	rs2315029	C	T	100	PASS	AC=3732;AF=0.745208;AN=5008;NS=2504;DP=14662;EAS_AF=0.7262;AMR_AF=0.8184;AFR_AF=0.8389;EUR_AF=0.6928;SAS_AF=0.6401;AA=C|||;VT=SNP
11	123773612	rs1563126	T	C	100	PASS	AC=3710;AF=0.740815;AN=5008;NS=2504;DP=15088;EAS_AF=0.7262;AMR_AF=0.8098;AFR_AF=0.8396;EUR_AF=0.6809;SAS_AF=0.635;AA=C|||;VT=SNP
11	123773633	rs2167938	T	A	100	PASS	AC=3710;AF=0.740815;AN=5008;NS=2504;DP=15013;EAS_AF=0.7262;AMR_AF=0.8098;AFR_AF=0.8396;EUR_AF=0.6809;SAS_AF=0.635;AA=T|||;VT=SNP
11	123774021	rs9804524	A	G	100	PASS	AC=1999;AF=0.399161;AN=5008;NS=2504;DP=16611;EAS_AF=0.3502;AMR_AF=0.451;AFR_AF=0.4887;EUR_AF=0.3678;SAS_AF=0.3241;AA=A|||;VT=SNP
11	123774170	rs34366557	A	G	100	PASS	AC=94;AF=0.01877;AN=5008;NS=2504;DP=18071;EAS_AF=0.0337;AMR_AF=0.0173;AFR_AF=0.0121;EUR_AF=0.0169;SAS_AF=0.0153;AA=A|||;VT=SNP
11	123774364	rs11828180	C	T	100	PASS	AC=936;AF=0.186901;AN=5008;NS=2504;DP=17070;EAS_AF=0.0933;AMR_AF=0.147;AFR_AF=0.2844;EUR_AF=0.1849;SAS_AF=0.182;AA=C|||;VT=SNP
11	123774473	rs11219340	G	T	100	PASS	AC=884;AF=0.176518;AN=5008;NS=2504;DP=20184;EAS_AF=0.254;AMR_AF=0.2925;AFR_AF=0.0794;EUR_AF=0.1829;SAS_AF=0.1391;AA=G|||;VT=SNP
11	123774476	rs10750247	G	A	100	PASS	AC=3710;AF=0.740815;AN=5008;NS=2504;DP=20296;EAS_AF=0.7262;AMR_AF=0.8098;AFR_AF=0.8396;EUR_AF=0.6809;SAS_AF=0.635;AA=G|||;VT=SNP
11	123774481	rs10750248	A	T	100	PASS	AC=3710;AF=0.740815;AN=5008;NS=2504;DP=20418;EAS_AF=0.7262;AMR_AF=0.8098;AFR_AF=0.8396;EUR_AF=0.6809;SAS_AF=0.635;AA=A|||;VT=SNP
11	123774725	rs10790605	T	C	100	PASS	AC=4045;AF=0.807708;AN=5008;NS=2504;DP=19482;EAS_AF=0.7688;AMR_AF=0.8718;AFR_AF=0.8986;EUR_AF=0.8052;SAS_AF=0.682;AA=C|||;VT=SNP
11	123774891	rs10790606	T	C	100	PASS	AC=4046;AF=0.807907;AN=5008;NS=2504;DP=20466;EAS_AF=0.7698;AMR_AF=0.8718;AFR_AF=0.8986;EUR_AF=0.8052;SAS_AF=0.682;AA=C|||;VT=SNP
11	123775036	rs10790607	A	G	100	PASS	AC=3710;AF=0.740815;AN=5008;NS=2504;DP=19045;EAS_AF=0.7262;AMR_AF=0.8098;AFR_AF=0.8396;EUR_AF=0.6809;SAS_AF=0.635;AA=A|||;VT=SNP
11	123775313	rs10790608	T	C	100	PASS	AC=3711;AF=0.741014;AN=5008;NS=2504;DP=18565;EAS_AF=0.7262;AMR_AF=0.8112;AFR_AF=0.8396;EUR_AF=0.6809;SAS_AF=0.635;AA=C|||;VT=SNP
11	123775334	rs10790609	T	C	100	PASS	AC=3711;AF=0.741014;AN=5008;NS=2504;DP=19104;EAS_AF=0.7262;AMR_AF=0.8112;AFR_AF=0.8396;EUR_AF=0.6809;SAS_AF=0.635;AA=T|||;VT=SNP
11	123775491	rs1377602	C	T	100	PASS	AC=3710;AF=0.740815;AN=5008;NS=2504;DP=21311;EAS_AF=0.7262;AMR_AF=0.8098;AFR_AF=0.8396;EUR_AF=0.6809;SAS_AF=0.635;AA=C|||;VT=SNP
11	123775519	rs11219343	G	A	100	PASS	AC=1705;AF=0.340455;AN=5008;NS=2504;DP=20896;EAS_AF=0.1944;AMR_AF=0.3184;AFR_AF=0.4879;EUR_AF=0.3618;SAS_AF=0.2853;AA=G|||;VT=SNP
11	123775742	rs1377603	G	A	100	PASS	AC=3711;AF=0.741014;AN=5008;NS=2504;DP=18706;EAS_AF=0.7262;AMR_AF=0.8098;AFR_AF=0.8396;EUR_AF=0.6819;SAS_AF=0.635;AA=G|||;VT=SNP
11	123775759	rs1377604	A	C	100	PASS	AC=3711;AF=0.741014;AN=5008;NS=2504;DP=18549;EAS_AF=0.7272;AMR_AF=0.8098;AFR_AF=0.8396;EUR_AF=0.6809;SAS_AF=0.635;AA=C|||;VT=SNP
11	123775782	rs1377605	G	A	100	PASS	AC=3711;AF=0.741014;AN=5008;NS=2504;DP=18485;EAS_AF=0.7262;AMR_AF=0.8098;AFR_AF=0.8396;EUR_AF=0.6819;SAS_AF=0.635;AA=G|||;VT=SNP
11	123776120	rs10893101	A	G	100	PASS	AC=1304;AF=0.260383;AN=5008;NS=2504;DP=18467;EAS_AF=0.377;AMR_AF=0.3228;AFR_AF=0.059;EUR_AF=0.3151;SAS_AF=0.3119;AA=A|||;VT=SNP
11	123776756	rs76789350	A	G	100	PASS	AC=1036;AF=0.206869;AN=5008;NS=2504;DP=20537;EAS_AF=0.0933;AMR_AF=0.1542;AFR_AF=0.3555;EUR_AF=0.1849;SAS_AF=0.183;AA=A|||;VT=SNP
11	123776891	rs79215440	G	T	100	PASS	AC=23;AF=0.00459265;AN=5008;NS=2504;DP=18900;EAS_AF=0.0218;AMR_AF=0;AFR_AF=0;EUR_AF=0;SAS_AF=0.001;AA=G|||;VT=SNP
11	123777049	rs10750249	G	T	100	PASS	AC=3616;AF=0.722045;AN=5008;NS=2504;DP=20661;EAS_AF=0.7262;AMR_AF=0.8026;AFR_AF=0.7723;EUR_AF=0.6819;SAS_AF=0.6339;AA=T|||;VT=SNP
11	123777217	rs143176427	C	A	100	PASS	AC=21;AF=0.00419329;AN=5008;NS=2504;DP=18602;EAS_AF=0.0208;AMR_AF=0;AFR_AF=0;EUR_AF=0;SAS_AF=0;AA=C|||;VT=SNP;EX_TARGET
11	123777302	rs17127947	T	G	100	PASS	AC=934;AF=0.186502;AN=5008;NS=2504;DP=20366;EAS_AF=0.0933;AMR_AF=0.1455;AFR_AF=0.2844;EUR_AF=0.1829;SAS_AF=0.183;AA=T|||;VT=SNP;EX_TARGET
11	123777412	rs17127950	A	G	100	PASS	AC=934;AF=0.186502;AN=5008;NS=2504;DP=22333;EAS_AF=0.0933;AMR_AF=0.1455;AFR_AF=0.2844;EUR_AF=0.1829;SAS_AF=0.183;AA=A|||;VT=SNP;EX_TARGET
11	123777497	rs10750250	G	A	100	PASS	AC=4045;AF=0.807708;AN=5008;NS=2504;DP=19529;EAS_AF=0.7688;AMR_AF=0.8718;AFR_AF=0.8986;EUR_AF=0.8032;SAS_AF=0.684;AA=A|||;VT=SNP;EX_TARGET
11	123777498	rs10893102	C	T	100	PASS	AC=1335;AF=0.266573;AN=5008;NS=2504;DP=19551;EAS_AF=0.378;AMR_AF=0.3271;AFR_AF=0.0794;EUR_AF=0.3151;SAS_AF=0.3119;AA=C|||;VT=SNP;EX_TARGET
11	123777536	rs7926767	G	A	100	PASS	AC=3442;AF=0.6873;AN=5008;NS=2504;DP=18959;EAS_AF=0.7262;AMR_AF=0.7911;AFR_AF=0.6475;EUR_AF=0.6809;SAS_AF=0.6339;AA=A|||;VT=SNP;EX_TARGET
11	123777736	rs10790610	T	C	100	PASS	AC=1341;AF=0.267772;AN=5008;NS=2504;DP=21903;EAS_AF=0.378;AMR_AF=0.3271;AFR_AF=0.0794;EUR_AF=0.3141;SAS_AF=0.319;AA=T|||;VT=SNP;EX_TARGET
11	123777861	rs61748875	T	C	100	PASS	AC=818;AF=0.163339;AN=5008;NS=2504;DP=18173;EAS_AF=0.0933;AMR_AF=0.1398;AFR_AF=0.2005;EUR_AF=0.1819;SAS_AF=0.183;AA=T|||;VT=SNP;EX_TARGET
11	123777986	rs7942047	T	C	100	PASS	AC=4046;AF=0.807907;AN=5008;NS=2504;DP=16174;EAS_AF=0.7688;AMR_AF=0.8718;AFR_AF=0.8986;EUR_AF=0.8042;SAS_AF=0.684;AA=C|||;VT=SNP;EX_TARGET
11	123778031	rs7927385	G	A	100	PASS	AC=3444;AF=0.6877;AN=5008;NS=2504;DP=17365;EAS_AF=0.7262;AMR_AF=0.7911;AFR_AF=0.6467;EUR_AF=0.6809;SAS_AF=0.637;AA=A|||;VT=SNP;EX_TARGET
11	123778173	rs7120581	T	G	100	PASS	AC=3524;AF=0.703674;AN=5008;NS=2504;DP=15171;EAS_AF=0.7262;AMR_AF=0.7983;AFR_AF=0.7035;EUR_AF=0.6809;SAS_AF=0.637;AA=G|||;VT=SNP
11	123778409	rs7107555	A	G	100	PASS	AC=3446;AF=0.688099;AN=5008;NS=2504;DP=10151;EAS_AF=0.7262;AMR_AF=0.7911;AFR_AF=0.6475;EUR_AF=0.6809;SAS_AF=0.638;AA=G|||;VT=SNP
11	123779281	rs77578727	G	A	100	PASS	AC=936;AF=0.186901;AN=5008;NS=2504;DP=19449;EAS_AF=0.0933;AMR_AF=0.1455;AFR_AF=0.2844;EUR_AF=0.1839;SAS_AF=0.184;AA=G|||;VT=SNP
11	123779680	rs80113132	T	A	100	PASS	AC=936;AF=0.186901;AN=5008;NS=2504;DP=18886;EAS_AF=0.0933;AMR_AF=0.1455;AFR_AF=0.2844;EUR_AF=0.1839;SAS_AF=0.184;AA=T|||;VT=SNP
11	123780045	rs181425131	T	G	100	PASS	AC=16;AF=0.00319489;AN=5008;NS=2504;DP=14325;EAS_AF=0.0159;AMR_AF=0;AFR_AF=0;EUR_AF=0;SAS_AF=0;AA=T|||;VT=SNP
11	123780418	rs11219346	G	T	100	PASS	AC=1052;AF=0.210064;AN=5008;NS=2504;DP=16871;EAS_AF=0.2569;AMR_AF=0.3098;AFR_AF=0.1997;EUR_AF=0.1829;SAS_AF=0.1329;AA=G|||;VT=SNP
11	123780809	rs10893103	A	T	100	PASS	AC=1333;AF=0.266174;AN=5008;NS=2504;DP=18431;EAS_AF=0.376;AMR_AF=0.3271;AFR_AF=0.0764;EUR_AF=0.3151;SAS_AF=0.316;AA=A|||;VT=SNP
11	123780906	rs78399114	C	T	100	PASS	AC=78;AF=0.0155751;AN=5008;NS=2504;DP=18380;EAS_AF=0.0764;AMR_AF=0;AFR_AF=0;EUR_AF=0;SAS_AF=0.001;AA=C|||;VT=SNP
11	123780926	rs7925715	T	A	100	PASS	AC=3447;AF=0.688299;AN=5008;NS=2504;DP=18527;EAS_AF=0.7262;AMR_AF=0.7911;AFR_AF=0.6483;EUR_AF=0.6819;SAS_AF=0.637;AA=G|||;VT=SNP
11	123780984	rs12806096	A	C	100	PASS	AC=93;AF=0.0185703;AN=5008;NS=2504;DP=19179;EAS_AF=0.0337;AMR_AF=0.0173;AFR_AF=0.0113;EUR_AF=0.0169;SAS_AF=0.0153;AA=A|||;VT=SNP
11	123781044	rs6590017	G	A	100	PASS	AC=3445;AF=0.687899;AN=5008;NS=2504;DP=19275;EAS_AF=0.7242;AMR_AF=0.7911;AFR_AF=0.6483;EUR_AF=0.6819;SAS_AF=0.637;AA=A|||;VT=SNP
11	123781079	rs117922264	A	G	100	PASS	AC=34;AF=0.00678914;AN=5008;NS=2504;DP=20120;EAS_AF=0.0327;AMR_AF=0;AFR_AF=0;EUR_AF=0;SAS_AF=0.001;AA=A|||;VT=SNP
11	123781120	rs7939021	A	G	100	PASS	AC=475;AF=0.0948482;AN=5008;NS=2504;DP=20835;EAS_AF=0.1548;AMR_AF=0.1513;AFR_AF=0.1339;EUR_AF=0.006;SAS_AF=0.0317;AA=A|||;VT=SNP
11	123781284	rs7939359	C	T	100	PASS	AC=475;AF=0.0948482;AN=5008;NS=2504;DP=20548;EAS_AF=0.1548;AMR_AF=0.1513;AFR_AF=0.1339;EUR_AF=0.006;SAS_AF=0.0317;AA=C|||;VT=SNP
11	123782042	rs1584825	T	C	100	PASS	AC=4132;AF=0.82508;AN=5008;NS=2504;DP=19443;EAS_AF=0.7688;AMR_AF=0.8746;AFR_AF=0.9614;EUR_AF=0.8042;SAS_AF=0.6851;AA=C|||;VT=SNP
11	123783150	rs11219348	T	C	100	PASS	AC=884;AF=0.176518;AN=5008;NS=2504;DP=17380;EAS_AF=0.254;AMR_AF=0.2925;AFR_AF=0.0794;EUR_AF=0.1859;SAS_AF=0.136;AA=T|||;VT=SNP
11	123783226	rs7126113	C	T	100	PASS	AC=2562;AF=0.511581;AN=5008;NS=2504;DP=17866;EAS_AF=0.4712;AMR_AF=0.4928;AFR_AF=0.5749;EUR_AF=0.4911;SAS_AF=0.502;AA=C|||;VT=SNP
11	123783842	rs78853707	A	G	100	PASS	AC=883;AF=0.176318;AN=5008;NS=2504;DP=18560;EAS_AF=0.253;AMR_AF=0.2925;AFR_AF=0.0794;EUR_AF=0.1859;SAS_AF=0.136;AA=G|||;VT=SNP
11	123783957	rs7951061	C	T	100	PASS	AC=3445;AF=0.687899;AN=5008;NS=2504;DP=20002;EAS_AF=0.7242;AMR_AF=0.7853;AFR_AF=0.6551;EUR_AF=0.6759;SAS_AF=0.638;AA=C|||;VT=SNP
11	123784417	rs34644375	G	T	100	PASS	AC=93;AF=0.0185703;AN=5008;NS=2504;DP=19735;EAS_AF=0.0337;AMR_AF=0.0173;AFR_AF=0.0113;EUR_AF=0.0169;SAS_AF=0.0153;AA=G|||;VT=SNP
11	123784588	rs1947408	C	T	100	PASS	AC=620;AF=0.123802;AN=5008;NS=2504;DP=19252;EAS_AF=0.0992;AMR_AF=0.1628;AFR_AF=0.0961;EUR_AF=0.1799;SAS_AF=0.1012;AA=c|||;VT=SNP
11	123785516	rs78934954	A	G	100	PASS	AC=92;AF=0.0183706;AN=5008;NS=2504;DP=15635;EAS_AF=0.002;AMR_AF=0.0476;AFR_AF=0.003;EUR_AF=0.0368;SAS_AF=0.0164;AA=A|||;VT=SNP
11	123785566	rs35726568	C	T	100	PASS	AC=1335;AF=0.266573;AN=5008;NS=2504;DP=16209;EAS_AF=0.377;AMR_AF=0.3256;AFR_AF=0.0764;EUR_AF=0.3151;SAS_AF=0.318;AA=C|||;VT=SNP
11	123785780	rs2100412	C	T	100	PASS	AC=1334;AF=0.266374;AN=5008;NS=2504;DP=17939;EAS_AF=0.377;AMR_AF=0.3256;AFR_AF=0.0764;EUR_AF=0.3151;SAS_AF=0.317;AA=C|||;VT=SNP
11	123785867	rs2084996	A	T	100	PASS	AC=1334;AF=0.266374;AN=5008;NS=2504;DP=18317;EAS_AF=0.377;AMR_AF=0.3256;AFR_AF=0.0764;EUR_AF=0.3151;SAS_AF=0.317;AA=A|||;VT=SNP
11	123785950	rs1453657	T	C	100	PASS	AC=3254;AF=0.64976;AN=5008;NS=2504;DP=18176;EAS_AF=0.7252;AMR_AF=0.7666;AFR_AF=0.5197;EUR_AF=0.6759;SAS_AF=0.638;AA=C|||;VT=SNP
11	123786095	rs368293839	C	G	100	PASS	AC=13;AF=0.00259585;AN=5008;NS=2504;DP=16731;EAS_AF=0.0099;AMR_AF=0;AFR_AF=0;EUR_AF=0;SAS_AF=0.0031;AA=C|||;VT=SNP
11	123786324	rs11219350	G	A	100	PASS	AC=846;AF=0.16893;AN=5008;NS=2504;DP=16821;EAS_AF=0.253;AMR_AF=0.2911;AFR_AF=0.0545;EUR_AF=0.1859;SAS_AF=0.1329;AA=G|||;VT=SNP
11	123786849	rs141676766	G	C	100	PASS	AC=11;AF=0.00219649;AN=5008;NS=2504;DP=18131;EAS_AF=0.0109;AMR_AF=0;AFR_AF=0;EUR_AF=0;SAS_AF=0;AA=G|||;VT=SNP
11	123786898	rs150750889	G	A	100	PASS	AC=24;AF=0.00479233;AN=5008;NS=2504;DP=18850;EAS_AF=0.0238;AMR_AF=0;AFR_AF=0;EUR_AF=0;SAS_AF=0;AA=G|||;VT=SNP
11	123787275	rs58269424	C	T	100	PASS	AC=562;AF=0.11222;AN=5008;NS=2504;DP=16973;EAS_AF=0.0992;AMR_AF=0.1599;AFR_AF=0.0537;EUR_AF=0.1799;SAS_AF=0.1012;AA=C|||;VT=SNP
11	123787427	rs7945138	A	T	100	PASS	AC=938;AF=0.1873;AN=5008;NS=2504;DP=16297;EAS_AF=0.0952;AMR_AF=0.1412;AFR_AF=0.2927;EUR_AF=0.1759;SAS_AF=0.184;AA=A|||;VT=SNP
11	123788294	rs7946445	G	A	100	PASS	AC=833;AF=0.166334;AN=5008;NS=2504;DP=11608;EAS_AF=0.0952;AMR_AF=0.1354;AFR_AF=0.2163;EUR_AF=0.175;SAS_AF=0.1851;AA=G|||;VT=SNP
11	123788314	rs7946454	G	A	100	PASS	AC=831;AF=0.165935;AN=5008;NS=2504;DP=11716;EAS_AF=0.0952;AMR_AF=0.1354;AFR_AF=0.2148;EUR_AF=0.175;SAS_AF=0.1851;AA=G|||;VT=SNP
11	123788781	rs75010135	C	A	100	PASS	AC=832;AF=0.166134;AN=5008;NS=2504;DP=13003;EAS_AF=0.0952;AMR_AF=0.1354;AFR_AF=0.2156;EUR_AF=0.175;SAS_AF=0.1851;AA=C|||;VT=SNP
11	123789131	rs12274148	G	A	100	PASS	AC=883;AF=0.176318;AN=5008;NS=2504;DP=16998;EAS_AF=0.253;AMR_AF=0.2925;AFR_AF=0.0794;EUR_AF=0.1859;SAS_AF=0.136;AA=G|||;VT=SNP
11	123789278	rs12275512	G	A	100	PASS	AC=1052;AF=0.210064;AN=5008;NS=2504;DP=18391;EAS_AF=0.254;AMR_AF=0.3084;AFR_AF=0.1982;EUR_AF=0.1859;SAS_AF=0.136;AA=A|||;VT=SNP
11	123789414	rs2000895	A	G	100	PASS	AC=3501;AF=0.699081;AN=5008;NS=2504;DP=18833;EAS_AF=0.7262;AMR_AF=0.7882;AFR_AF=0.6936;EUR_AF=0.6759;SAS_AF=0.6391;AA=G|||;VT=SNP
11	123789574	rs76322036	G	A	100	PASS	AC=884;AF=0.176518;AN=5008;NS=2504;DP=16052;EAS_AF=0.253;AMR_AF=0.2925;AFR_AF=0.0794;EUR_AF=0.1869;SAS_AF=0.136;AA=G|||;VT=SNP
11	123789877	rs78056098	T	G	100	PASS	AC=2081;AF=0.415535;AN=5008;NS=2504;DP=18085;EAS_AF=0.3482;AMR_AF=0.4582;AFR_AF=0.556;EUR_AF=0.3608;SAS_AF=0.3211;AA=G|||;VT=SNP
11	123789974	rs76504360	C	T	100	PASS	AC=55;AF=0.0109824;AN=5008;NS=2504;DP=16810;EAS_AF=0.0198;AMR_AF=0.0447;AFR_AF=0.0015;EUR_AF=0.001;SAS_AF=0.001;AA=C|||;VT=SNP
11	123790959	rs1545529	G	A	100	PASS	AC=895;AF=0.178714;AN=5008;NS=2504;DP=14220;EAS_AF=0.253;AMR_AF=0.2983;AFR_AF=0.0794;EUR_AF=0.1909;SAS_AF=0.1391;AA=A|||;VT=SNP
11	123791202	rs1545530	A	C	100	PASS	AC=564;AF=0.11262;AN=5008;NS=2504;DP=15360;EAS_AF=0.0992;AMR_AF=0.1585;AFR_AF=0.0537;EUR_AF=0.1799;SAS_AF=0.1043;AA=A|||;VT=SNP
11	123792642	rs10893105	T	A	100	PASS	AC=1333;AF=0.266174;AN=5008;NS=2504;DP=17242;EAS_AF=0.377;AMR_AF=0.3256;AFR_AF=0.0772;EUR_AF=0.3151;SAS_AF=0.3149;AA=T|||;VT=SNP
11	123792656	rs12281247	C	T	100	PASS	AC=1025;AF=0.204673;AN=5008;NS=2504;DP=17066;EAS_AF=0.253;AMR_AF=0.304;AFR_AF=0.1785;EUR_AF=0.1859;SAS_AF=0.1391;AA=T|||;VT=SNP
11	123792759	rs35330087	T	C	100	PASS	AC=81;AF=0.0161741;AN=5008;NS=2504;DP=18634;EAS_AF=0.0337;AMR_AF=0.0173;AFR_AF=0.0015;EUR_AF=0.0169;SAS_AF=0.0164;AA=T|||;VT=SNP
11	123793011	rs10790611	C	G	100	PASS	AC=1332;AF=0.265974;AN=5008;NS=2504;DP=14502;EAS_AF=0.376;AMR_AF=0.3256;AFR_AF=0.0772;EUR_AF=0.3151;SAS_AF=0.3149;AA=C|||;VT=SNP
11	123793194	rs921660	G	C	100	PASS	AC=886;AF=0.176917;AN=5008;NS=2504;DP=14665;EAS_AF=0.253;AMR_AF=0.2925;AFR_AF=0.0794;EUR_AF=0.1859;SAS_AF=0.1391;AA=G|||;VT=SNP
11	123793708	rs12283169	C	T	100	PASS	AC=601;AF=0.120008;AN=5008;NS=2504;DP=18299;EAS_AF=0.0992;AMR_AF=0.1599;AFR_AF=0.0787;EUR_AF=0.1799;SAS_AF=0.1074;AA=C|||;VT=SNP
11	123794324	rs80026897	G	A	100	PASS	AC=362;AF=0.0722843;AN=5008;NS=2504;DP=15613;EAS_AF=0.1538;AMR_AF=0.1369;AFR_AF=0.0567;EUR_AF=0.006;SAS_AF=0.0317;AA=G|||;VT=SNP
11	123794655	rs11219353	T	A	100	PASS	AC=1310;AF=0.261581;AN=5008;NS=2504;DP=19046;EAS_AF=0.378;AMR_AF=0.3228;AFR_AF=0.0605;EUR_AF=0.3151;SAS_AF=0.3149;AA=T|||;VT=SNP
11	123794954	rs10893106	A	G	100	PASS	AC=1334;AF=0.266374;AN=5008;NS=2504;DP=18770;EAS_AF=0.378;AMR_AF=0.3256;AFR_AF=0.0772;EUR_AF=0.3151;SAS_AF=0.3149;AA=A|||;VT=SNP
11	123795056	rs11219354	T	C	100	PASS	AC=600;AF=0.119808;AN=5008;NS=2504;DP=19313;EAS_AF=0.0982;AMR_AF=0.1599;AFR_AF=0.0787;EUR_AF=0.1799;SAS_AF=0.1074;AA=T|||;VT=SNP
11	123795372	rs10893107	G	T	100	PASS	AC=1934;AF=0.386182;AN=5008;NS=2504;DP=17320;EAS_AF=0.4762;AMR_AF=0.4856;AFR_AF=0.1558;EUR_AF=0.495;SAS_AF=0.4223;AA=T|||;VT=SNP
11	123795443	rs12286706	C	T	100	PASS	AC=599;AF=0.119609;AN=5008;NS=2504;DP=16553;EAS_AF=0.0992;AMR_AF=0.1614;AFR_AF=0.0787;EUR_AF=0.1799;SAS_AF=0.1043;AA=C|||;VT=SNP
11	123795969	rs12287080	G	C	100	PASS	AC=601;AF=0.120008;AN=5008;NS=2504;DP=10384;EAS_AF=0.0992;AMR_AF=0.1599;AFR_AF=0.0787;EUR_AF=0.1799;SAS_AF=0.1074;AA=G|||;VT=SNP
11	123796199	rs2084995	A	G	100	PASS	AC=424;AF=0.0846645;AN=5008;NS=2504;DP=15238;EAS_AF=0.1538;AMR_AF=0.1441;AFR_AF=0.0998;EUR_AF=0.006;SAS_AF=0.0317;AA=A|||;VT=SNP
11	123796413	rs1453655	T	A	100	PASS	AC=3676;AF=0.734026;AN=5008;NS=2504;DP=13794;EAS_AF=0.7262;AMR_AF=0.7997;AFR_AF=0.823;EUR_AF=0.675;SAS_AF=0.636;AA=A|||;VT=SNP
11	123796924	rs2045070	T	C	100	PASS	AC=3688;AF=0.736422;AN=5008;NS=2504;DP=18579;EAS_AF=0.7262;AMR_AF=0.7997;AFR_AF=0.8321;EUR_AF=0.675;SAS_AF=0.636;AA=C|||;VT=SNP
11	123797007	rs2045071	G	A	100	PASS	AC=2358;AF=0.470847;AN=5008;NS=2504;DP=16794;EAS_AF=0.631;AMR_AF=0.6297;AFR_AF=0.2564;EUR_AF=0.501;SAS_AF=0.4519;AA=A|||;VT=SNP
11	123797014	rs12226080	A	T	100	PASS	AC=1320;AF=0.263578;AN=5008;NS=2504;DP=16893;EAS_AF=0.372;AMR_AF=0.317;AFR_AF=0.0772;EUR_AF=0.3141;SAS_AF=0.3139;AA=A|||;VT=SNP
11	123797120	rs17684986	T	A	100	PASS	AC=1429;AF=0.285343;AN=5008;NS=2504;DP=18138;EAS_AF=0.378;AMR_AF=0.3329;AFR_AF=0.1452;EUR_AF=0.3151;SAS_AF=0.3149;AA=T|||;VT=SNP
11	123797894	rs2078440	G	A	100	PASS	AC=601;AF=0.120008;AN=5008;NS=2504;DP=15282;EAS_AF=0.0992;AMR_AF=0.1599;AFR_AF=0.0787;EUR_AF=0.1799;SAS_AF=0.1074;AA=G|||;VT=SNP
11	123798571	rs10790612	C	T	100	PASS	AC=1938;AF=0.386981;AN=5008;NS=2504;DP=16893;EAS_AF=0.4772;AMR_AF=0.4856;AFR_AF=0.1558;EUR_AF=0.495;SAS_AF=0.4254;AA=C|||;VT=SNP
11	123798647	rs1901879	G	T	100	PASS	AC=363;AF=0.072484;AN=5008;NS=2504;DP=18203;EAS_AF=0.1538;AMR_AF=0.1369;AFR_AF=0.0575;EUR_AF=0.006;SAS_AF=0.0317;AA=G|||;VT=SNP
11	123798774	rs12282739	G	A	100	PASS	AC=598;AF=0.119409;AN=5008;NS=2504;DP=18250;EAS_AF=0.0992;AMR_AF=0.1599;AFR_AF=0.0787;EUR_AF=0.1799;SAS_AF=0.1043;AA=G|||;VT=SNP
11	123798849	rs1901878	A	G	100	PASS	AC=3535;AF=0.705871;AN=5008;NS=2504;DP=18034;EAS_AF=0.7262;AMR_AF=0.7911;AFR_AF=0.7171;EUR_AF=0.6759;SAS_AF=0.6401;AA=G|||;VT=SNP
11	123798908	rs12099152	C	G	100	PASS	AC=1340;AF=0.267572;AN=5008;NS=2504;DP=18601;EAS_AF=0.378;AMR_AF=0.3256;AFR_AF=0.0772;EUR_AF=0.3161;SAS_AF=0.32;AA=C|||;VT=SNP
11	123799006	rs11219355	G	A	100	PASS	AC=601;AF=0.120008;AN=5008;NS=2504;DP=18750;EAS_AF=0.0992;AMR_AF=0.1599;AFR_AF=0.0787;EUR_AF=0.1799;SAS_AF=0.1074;AA=G|||;VT=SNP
11	123799433	rs10750251	C	G	100	PASS	AC=3536;AF=0.70607;AN=5008;NS=2504;DP=17664;EAS_AF=0.7262;AMR_AF=0.7911;AFR_AF=0.7171;EUR_AF=0.6759;SAS_AF=0.6411;AA=G|||;VT=SNP
11	123799710	rs1453648	T	G	100	PASS	AC=1341;AF=0.267772;AN=5008;NS=2504;DP=17513;EAS_AF=0.38;AMR_AF=0.3256;AFR_AF=0.0772;EUR_AF=0.3161;SAS_AF=0.319;AA=T|||;VT=SNP
11	123800054	rs78143027	G	T	100	PASS	AC=896;AF=0.178914;AN=5008;NS=2504;DP=15620;EAS_AF=0.0972;AMR_AF=0.1412;AFR_AF=0.2617;EUR_AF=0.175;SAS_AF=0.182;AA=G|||;VT=SNP
11	123800063	rs1453647	C	T	100	PASS	AC=1932;AF=0.385783;AN=5008;NS=2504;DP=16082;EAS_AF=0.4881;AMR_AF=0.4827;AFR_AF=0.1437;EUR_AF=0.495;SAS_AF=0.4264;AA=c|||;VT=SNP
11	123800109	rs6590018	A	G	100	PASS	AC=999;AF=0.199481;AN=5008;NS=2504;DP=16402;EAS_AF=0.0972;AMR_AF=0.147;AFR_AF=0.3366;EUR_AF=0.175;SAS_AF=0.182;AA=A|||;VT=SNP
11	123800288	rs58643149	T	G	100	PASS	AC=410;AF=0.081869;AN=5008;NS=2504;DP=12709;EAS_AF=0.1409;AMR_AF=0.1441;AFR_AF=0.0991;EUR_AF=0.006;SAS_AF=0.0317;AA=T|||;VT=SNP
11	123801005	rs10790613	A	G	100	PASS	AC=3347;AF=0.668331;AN=5008;NS=2504;DP=15415;EAS_AF=0.7272;AMR_AF=0.7666;AFR_AF=0.5976;EUR_AF=0.664;SAS_AF=0.638;AA=G|||;VT=SNP
11	123801374	rs7130616	C	A	100	PASS	AC=2342;AF=0.467652;AN=5008;NS=2504;DP=18161;EAS_AF=0.631;AMR_AF=0.6268;AFR_AF=0.2413;EUR_AF=0.501;SAS_AF=0.4581;AA=A|||;VT=SNP
11	123801490	rs7130730	C	A	100	PASS	AC=1319;AF=0.263379;AN=5008;NS=2504;DP=18548;EAS_AF=0.3859;AMR_AF=0.3228;AFR_AF=0.0582;EUR_AF=0.3151;SAS_AF=0.319;AA=C|||;VT=SNP
11	123801600	rs7130744	A	C	100	PASS	AC=2954;AF=0.589856;AN=5008;NS=2504;DP=19630;EAS_AF=0.6756;AMR_AF=0.6859;AFR_AF=0.5703;EUR_AF=0.5408;SAS_AF=0.5102;AA=C|||;VT=SNP
11	123801731	rs1453646	T	C	100	PASS	AC=2917;AF=0.582468;AN=5008;NS=2504;DP=18324;EAS_AF=0.6756;AMR_AF=0.6801;AFR_AF=0.5461;EUR_AF=0.5408;SAS_AF=0.5092;AA=C|||;VT=SNP
11	123802102	rs970586	T	G	100	PASS	AC=618;AF=0.123403;AN=5008;NS=2504;DP=18638;EAS_AF=0.1071;AMR_AF=0.1599;AFR_AF=0.0855;EUR_AF=0.1799;SAS_AF=0.1074;AA=G|||;VT=SNP
11	123802241	rs970585	T	G	100	PASS	AC=618;AF=0.123403;AN=5008;NS=2504;DP=20483;EAS_AF=0.1071;AMR_AF=0.1599;AFR_AF=0.0855;EUR_AF=0.1799;SAS_AF=0.1074;AA=T|||;VT=SNP
11	123802399	rs970584	G	A	100	PASS	AC=975;AF=0.194688;AN=5008;NS=2504;DP=19556;EAS_AF=0.1587;AMR_AF=0.2464;AFR_AF=0.0938;EUR_AF=0.3111;SAS_AF=0.2117;AA=A|||;VT=SNP
11	123802746	rs12574963	A	G	100	PASS	AC=346;AF=0.0690895;AN=5008;NS=2504;DP=19245;EAS_AF=0.1389;AMR_AF=0.1369;AFR_AF=0.056;EUR_AF=0.006;SAS_AF=0.0317;AA=A|||;VT=SNP
11	123802818	rs1377607	T	G	100	PASS	AC=615;AF=0.122804;AN=5008;NS=2504;DP=19112;EAS_AF=0.1071;AMR_AF=0.1599;AFR_AF=0.0855;EUR_AF=0.1799;SAS_AF=0.1043;AA=T|||;VT=SNP
11	123802845	rs1377606	T	C	100	PASS	AC=618;AF=0.123403;AN=5008;NS=2504;DP=18523;EAS_AF=0.1071;AMR_AF=0.1599;AFR_AF=0.0855;EUR_AF=0.1799;SAS_AF=0.1074;AA=T|||;VT=SNP
11	123802873	rs77473021	A	G	100	PASS	AC=270;AF=0.0539137;AN=5008;NS=2504;DP=17851;EAS_AF=0.1389;AMR_AF=0.1326;AFR_AF=0.0008;EUR_AF=0.006;SAS_AF=0.0317;AA=A|||;VT=SNP
11	123802939	rs12574984	A	G	100	PASS	AC=371;AF=0.0740815;AN=5008;NS=2504;DP=16881;EAS_AF=0.1389;AMR_AF=0.1383;AFR_AF=0.0741;EUR_AF=0.006;SAS_AF=0.0317;AA=A|||;VT=SNP
11	123803092	rs6590019	T	A	100	PASS	AC=857;AF=0.171126;AN=5008;NS=2504;DP=17066;EAS_AF=0.1835;AMR_AF=0.1902;AFR_AF=0.3101;EUR_AF=0.0477;SAS_AF=0.0838;AA=T|||;VT=SNP
11	123803226	rs4936858	G	A	100	PASS	AC=1314;AF=0.26238;AN=5008;NS=2504;DP=16905;EAS_AF=0.3839;AMR_AF=0.3228;AFR_AF=0.0567;EUR_AF=0.3141;SAS_AF=0.319;AA=G|||;VT=SNP
11	123803465	rs1598018	T	A	100	PASS	AC=618;AF=0.123403;AN=5008;NS=2504;DP=16326;EAS_AF=0.1071;AMR_AF=0.1599;AFR_AF=0.0855;EUR_AF=0.1799;SAS_AF=0.1074;AA=T|||;VT=SNP
11	123803937	rs59636433	A	G	100	PASS	AC=989;AF=0.197484;AN=5008;NS=2504;DP=17365;EAS_AF=0.246;AMR_AF=0.2983;AFR_AF=0.1596;EUR_AF=0.1859;SAS_AF=0.1391;AA=G|||;VT=SNP
11	123804070	rs58927919	A	T	100	PASS	AC=371;AF=0.0740815;AN=5008;NS=2504;DP=17185;EAS_AF=0.1389;AMR_AF=0.1383;AFR_AF=0.0741;EUR_AF=0.006;SAS_AF=0.0317;AA=A|||;VT=SNP
11	123804419	rs10893109	A	C	100	PASS	AC=2343;AF=0.467851;AN=5008;NS=2504;DP=17416;EAS_AF=0.6319;AMR_AF=0.6268;AFR_AF=0.2413;EUR_AF=0.5;SAS_AF=0.4591;AA=C|||;VT=SNP
11	123804604	rs12421718	C	T	100	PASS	AC=990;AF=0.197684;AN=5008;NS=2504;DP=16899;EAS_AF=0.247;AMR_AF=0.2983;AFR_AF=0.1596;EUR_AF=0.1859;SAS_AF=0.1391;AA=T|||;VT=SNP
11	123804680	rs12418918	A	G	100	PASS	AC=371;AF=0.0740815;AN=5008;NS=2504;DP=17232;EAS_AF=0.1389;AMR_AF=0.1383;AFR_AF=0.0741;EUR_AF=0.006;SAS_AF=0.0317;AA=A|||;VT=SNP
11	123804836	rs113977160	G	T	100	PASS	AC=622;AF=0.124201;AN=5008;NS=2504;DP=17238;EAS_AF=0.1101;AMR_AF=0.1599;AFR_AF=0.0855;EUR_AF=0.1799;SAS_AF=0.1084;AA=-|||;VT=SNP
11	123805120	rs186888149	C	A	100	PASS	AC=20;AF=0.00399361;AN=5008;NS=2504;DP=17151;EAS_AF=0.0179;AMR_AF=0.0014;AFR_AF=0;EUR_AF=0;SAS_AF=0.001;AA=C|||;VT=SNP
11	123805189	rs191761665	A	T	100	PASS	AC=20;AF=0.00399361;AN=5008;NS=2504;DP=17156;EAS_AF=0.0179;AMR_AF=0.0014;AFR_AF=0;EUR_AF=0;SAS_AF=0.001;AA=A|||;VT=SNP
11	123805192	rs116646501	A	T	100	PASS	AC=373;AF=0.0744808;AN=5008;NS=2504;DP=17186;EAS_AF=0.1389;AMR_AF=0.1383;AFR_AF=0.0749;EUR_AF=0.006;SAS_AF=0.0327;AA=T|||;VT=SNP
11	123805388	rs80315493	G	A	100	PASS	AC=372;AF=0.0742812;AN=5008;NS=2504;DP=17045;EAS_AF=0.1389;AMR_AF=0.1383;AFR_AF=0.0741;EUR_AF=0.006;SAS_AF=0.0327;AA=A|||;VT=SNP
11	123805768	rs78629713	T	A	100	PASS	AC=478;AF=0.0954473;AN=5008;NS=2504;DP=17266;EAS_AF=0.0536;AMR_AF=0.0937;AFR_AF=0.0734;EUR_AF=0.1342;SAS_AF=0.1299;AA=T|||;VT=SNP
11	123806214	rs12576706	C	A	100	PASS	AC=372;AF=0.0742812;AN=5008;NS=2504;DP=16708;EAS_AF=0.1389;AMR_AF=0.1383;AFR_AF=0.0741;EUR_AF=0.006;SAS_AF=0.0327;AA=C|||;VT=SNP
11	123806257	rs12577802	T	C	100	PASS	AC=372;AF=0.0742812;AN=5008;NS=2504;DP=16969;EAS_AF=0.1389;AMR_AF=0.1383;AFR_AF=0.0741;EUR_AF=0.006;SAS_AF=0.0327;AA=T|||;VT=SNP
11	123806265	rs12576708	C	A	100	PASS	AC=989;AF=0.197484;AN=5008;NS=2504;DP=16920;EAS_AF=0.246;AMR_AF=0.2983;AFR_AF=0.1596;EUR_AF=0.1859;SAS_AF=0.1391;AA=C|||;VT=SNP
11	123807033	rs10736534	C	A	100	PASS	AC=2342;AF=0.467652;AN=5008;NS=2504;DP=18807;EAS_AF=0.6319;AMR_AF=0.6268;AFR_AF=0.2413;EUR_AF=0.5;SAS_AF=0.4581;AA=A|||;VT=SNP
11	123807759	rs4935851	A	C	100	PASS	AC=989;AF=0.197484;AN=5008;NS=2504;DP=18977;EAS_AF=0.246;AMR_AF=0.2983;AFR_AF=0.1596;EUR_AF=0.1859;SAS_AF=0.1391;AA=A|||;VT=SNP
11	123807825	rs11219358	A	C	100	PASS	AC=1354;AF=0.270367;AN=5008;NS=2504;DP=18445;EAS_AF=0.3869;AMR_AF=0.3285;AFR_AF=0.0817;EUR_AF=0.3141;SAS_AF=0.319;AA=A|||;VT=SNP
11	123807875	rs11219359	C	T	100	PASS	AC=989;AF=0.197484;AN=5008;NS=2504;DP=18128;EAS_AF=0.246;AMR_AF=0.2983;AFR_AF=0.1596;EUR_AF=0.1859;SAS_AF=0.1391;AA=T|||;VT=SNP
11	123808147	rs11219360	A	G	100	PASS	AC=1354;AF=0.270367;AN=5008;NS=2504;DP=19135;EAS_AF=0.3869;AMR_AF=0.3285;AFR_AF=0.0817;EUR_AF=0.3141;SAS_AF=0.319;AA=A|||;VT=SNP
11	123808480	rs1840215	T	G	100	PASS	AC=574;AF=0.114617;AN=5008;NS=2504;DP=18966;EAS_AF=0.1071;AMR_AF=0.1599;AFR_AF=0.0545;EUR_AF=0.1799;SAS_AF=0.1043;AA=T|||;VT=SNP
11	123808575	rs74449751	C	T	100	PASS	AC=410;AF=0.081869;AN=5008;NS=2504;DP=18626;EAS_AF=0.0536;AMR_AF=0.0879;AFR_AF=0.025;EUR_AF=0.1342;SAS_AF=0.1299;AA=C|||;VT=SNP
11	123809098	rs74891634	C	T	100	PASS	AC=610;AF=0.121805;AN=5008;NS=2504;DP=14198;EAS_AF=0.0437;AMR_AF=0.0591;AFR_AF=0.3275;EUR_AF=0.0408;SAS_AF=0.0521;AA=C|||;VT=SNP
11	123809186	rs141071785	C	T	100	PASS	AC=53;AF=0.0105831;AN=5008;NS=2504;DP=14176;EAS_AF=0.0198;AMR_AF=0.0432;AFR_AF=0.0008;EUR_AF=0.001;SAS_AF=0.001;AA=C|||;VT=SNP
11	123809198	rs77785597	T	C	100	PASS	AC=106;AF=0.0211661;AN=5008;NS=2504;DP=14479;EAS_AF=0.1032;AMR_AF=0;AFR_AF=0;EUR_AF=0;SAS_AF=0.002;AA=T|||;VT=SNP
11	123809393	rs79378241	C	G	100	PASS	AC=574;AF=0.114617;AN=5008;NS=2504;DP=13037;EAS_AF=0.1071;AMR_AF=0.1599;AFR_AF=0.0545;EUR_AF=0.1799;SAS_AF=0.1043;AA=c|||;VT=SNP
11	123809419	rs7111954	C	T	100	PASS	AC=1332;AF=0.265974;AN=5008;NS=2504;DP=14096;EAS_AF=0.3849;AMR_AF=0.3213;AFR_AF=0.0703;EUR_AF=0.3141;SAS_AF=0.319;AA=C|||;VT=SNP
11	123809523	rs113231310	G	A	100	PASS	AC=618;AF=0.123403;AN=5008;NS=2504;DP=15521;EAS_AF=0.1071;AMR_AF=0.1599;AFR_AF=0.0855;EUR_AF=0.1799;SAS_AF=0.1074;AA=G|||;VT=SNP
11	123809660	rs35895451	C	G	100	PASS	AC=190;AF=0.0379393;AN=5008;NS=2504;DP=16676;EAS_AF=0.0317;AMR_AF=0.0245;AFR_AF=0.0817;EUR_AF=0.0179;SAS_AF=0.0153;AA=C|||;VT=SNP
11	123809755	rs12280058	A	C	100	PASS	AC=574;AF=0.114617;AN=5008;NS=2504;DP=17865;EAS_AF=0.1071;AMR_AF=0.1585;AFR_AF=0.0552;EUR_AF=0.1799;SAS_AF=0.1043;AA=A|||;VT=SNP
11	123810502	rs149721746	A	G	100	PASS	AC=8;AF=0.00159744;AN=5008;NS=2504;DP=20866;EAS_AF=0.0069;AMR_AF=0;AFR_AF=0;EUR_AF=0;SAS_AF=0.001;AA=A|||;VT=SNP;EX_TARGET
11	123811013	rs17127996	G	A	100	PASS	AC=347;AF=0.0692891;AN=5008;NS=2504;DP=21421;EAS_AF=0.1389;AMR_AF=0.1383;AFR_AF=0.056;EUR_AF=0.006;SAS_AF=0.0317;AA=G|||;VT=SNP;EX_TARGET
11	123811344	rs11219362	C	T	100	PASS	AC=990;AF=0.197684;AN=5008;NS=2504;DP=20342;EAS_AF=0.246;AMR_AF=0.2997;AFR_AF=0.1596;EUR_AF=0.1859;SAS_AF=0.1391;AA=c|||;VT=SNP
11	123811435	rs17128001	T	G	100	PASS	AC=373;AF=0.0744808;AN=5008;NS=2504;DP=20731;EAS_AF=0.1389;AMR_AF=0.1398;AFR_AF=0.0749;EUR_AF=0.006;SAS_AF=0.0317;AA=T|||;VT=SNP
11	123811512	rs11219363	G	A	100	PASS	AC=615;AF=0.122804;AN=5008;NS=2504;DP=19528;EAS_AF=0.1071;AMR_AF=0.1599;AFR_AF=0.0855;EUR_AF=0.1799;SAS_AF=0.1043;AA=G|||;VT=SNP
11	123811663	rs41469648	G	A	100	PASS	AC=618;AF=0.123403;AN=5008;NS=2504;DP=18056;EAS_AF=0.1071;AMR_AF=0.1599;AFR_AF=0.0855;EUR_AF=0.1799;SAS_AF=0.1074;AA=G|||;VT=SNP
11	123812151	rs76029656	T	C	100	PASS	AC=372;AF=0.0742812;AN=5008;NS=2504;DP=19375;EAS_AF=0.1389;AMR_AF=0.1398;AFR_AF=0.0741;EUR_AF=0.006;SAS_AF=0.0317;AA=T|||;VT=SNP
11	123812322	rs118081269	C	T	100	PASS	AC=16;AF=0.00319489;AN=5008;NS=2504;DP=18802;EAS_AF=0.0149;AMR_AF=0;AFR_AF=0;EUR_AF=0;SAS_AF=0.001;AA=C|||;VT=SNP
11	123812472	rs76721319	A	G	100	PASS	AC=373;AF=0.0744808;AN=5008;NS=2504;DP=18290;EAS_AF=0.1389;AMR_AF=0.1398;AFR_AF=0.0741;EUR_AF=0.007;SAS_AF=0.0317;AA=G|||;VT=SNP
11	123812495	rs79393275	G	A	100	PASS	AC=375;AF=0.0748802;AN=5008;NS=2504;DP=18211;EAS_AF=0.1389;AMR_AF=0.1398;AFR_AF=0.0741;EUR_AF=0.006;SAS_AF=0.0348;AA=G|||;VT=SNP
11	123812537	rs11219364	G	C	100	PASS	AC=618;AF=0.123403;AN=5008;NS=2504;DP=18081;EAS_AF=0.1071;AMR_AF=0.1599;AFR_AF=0.0855;EUR_AF=0.1799;SAS_AF=0.1074;AA=G|||;VT=SNP
11	123812614	rs7110848	T	G	100	PASS	AC=1312;AF=0.261981;AN=5008;NS=2504;DP=16987;EAS_AF=0.3839;AMR_AF=0.3213;AFR_AF=0.056;EUR_AF=0.3141;SAS_AF=0.319;AA=T|||;VT=SNP
11	123812770	rs11219365	C	T	100	PASS	AC=616;AF=0.123003;AN=5008;NS=2504;DP=16101;EAS_AF=0.1071;AMR_AF=0.1599;AFR_AF=0.084;EUR_AF=0.1799;SAS_AF=0.1074;AA=C|||;VT=SNP
11	123813057	rs4935852	A	G	100	PASS	AC=386;AF=0.0770767;AN=5008;NS=2504;DP=18810;EAS_AF=0.1399;AMR_AF=0.1412;AFR_AF=0.0832;EUR_AF=0.006;SAS_AF=0.0317;AA=G|||;VT=SNP
11	123813453	rs41364544	T	C	100	PASS	AC=491;AF=0.0980431;AN=5008;NS=2504;DP=21463;EAS_AF=0.0437;AMR_AF=0.0533;AFR_AF=0.2413;EUR_AF=0.0398;SAS_AF=0.0521;AA=T|||;VT=SNP
11	123813482	rs75868888	C	T	100	PASS	AC=347;AF=0.0692891;AN=5008;NS=2504;DP=22305;EAS_AF=0.1389;AMR_AF=0.1383;AFR_AF=0.056;EUR_AF=0.006;SAS_AF=0.0317;AA=C|||;VT=SNP
11	123813556	rs76898395	A	C	100	PASS	AC=372;AF=0.0742812;AN=5008;NS=2504;DP=20829;EAS_AF=0.1389;AMR_AF=0.1398;AFR_AF=0.0741;EUR_AF=0.006;SAS_AF=0.0317;AA=A|||;VT=SNP;EX_TARGET
11	123813795	rs7937317	T	C	100	PASS	AC=347;AF=0.0692891;AN=5008;NS=2504;DP=21381;EAS_AF=0.1389;AMR_AF=0.1383;AFR_AF=0.056;EUR_AF=0.006;SAS_AF=0.0317;AA=C|||;VT=SNP;EX_TARGET
11	123813823	rs7129884	G	A	100	PASS	AC=1316;AF=0.26278;AN=5008;NS=2504;DP=22184;EAS_AF=0.3839;AMR_AF=0.3228;AFR_AF=0.0552;EUR_AF=0.3181;SAS_AF=0.319;AA=G|||;VT=SNP;EX_TARGET
11	123813940	rs7130003	G	C	100	PASS	AC=1318;AF=0.263179;AN=5008;NS=2504;DP=12599;EAS_AF=0.3839;AMR_AF=0.3199;AFR_AF=0.0582;EUR_AF=0.3181;SAS_AF=0.319;AA=G|||;VT=SNP;EX_TARGET
11	123814261	rs6590020	G	A	100	PASS	AC=345;AF=0.0688898;AN=5008;NS=2504;DP=22161;EAS_AF=0.1389;AMR_AF=0.1383;AFR_AF=0.0545;EUR_AF=0.006;SAS_AF=0.0317;AA=G|||;VT=SNP;EX_TARGET
11	123814356	rs6590021	G	A	100	PASS	AC=349;AF=0.0696885;AN=5008;NS=2504;DP=22965;EAS_AF=0.1389;AMR_AF=0.1383;AFR_AF=0.0575;EUR_AF=0.006;SAS_AF=0.0317;AA=G|||;VT=SNP;EX_TARGET
11	123814478	rs6590022	A	G	100	PASS	AC=350;AF=0.0698882;AN=5008;NS=2504;DP=19273;EAS_AF=0.1389;AMR_AF=0.1383;AFR_AF=0.0582;EUR_AF=0.006;SAS_AF=0.0317;AA=A|||;VT=SNP;EX_TARGET
11	123814489	rs4936859	A	G	100	PASS	AC=1317;AF=0.262979;AN=5008;NS=2504;DP=19052;EAS_AF=0.3839;AMR_AF=0.3228;AFR_AF=0.056;EUR_AF=0.3181;SAS_AF=0.319;AA=A|||;VT=SNP;EX_TARGET
11	123814555	rs7926144	C	A	100	PASS	AC=349;AF=0.0696885;AN=5008;NS=2504;DP=19739;EAS_AF=0.1389;AMR_AF=0.1383;AFR_AF=0.0575;EUR_AF=0.006;SAS_AF=0.0317;AA=C|||;VT=SNP;EX_TARGET
11	123814742	rs61907224	A	G	100	PASS	AC=447;AF=0.0892572;AN=5008;NS=2504;DP=22217;EAS_AF=0.0427;AMR_AF=0.0749;AFR_AF=0.1377;EUR_AF=0.1233;SAS_AF=0.047;AA=A|||;VT=SNP
11	123814847	rs61907225	G	A	100	PASS	AC=448;AF=0.0894569;AN=5008;NS=2504;DP=20028;EAS_AF=0.0427;AMR_AF=0.0749;AFR_AF=0.1384;EUR_AF=0.1233;SAS_AF=0.047;AA=G|||;VT=SNP
11	123814865	rs77012571	G	C	100	PASS	AC=350;AF=0.0698882;AN=5008;NS=2504;DP=19496;EAS_AF=0.1389;AMR_AF=0.1383;AFR_AF=0.0582;EUR_AF=0.006;SAS_AF=0.0317;AA=G|||;VT=SNP
11	123814972	rs12574876	C	T	100	PASS	AC=351;AF=0.0700879;AN=5008;NS=2504;DP=18302;EAS_AF=0.1389;AMR_AF=0.1383;AFR_AF=0.059;EUR_AF=0.006;SAS_AF=0.0317;AA=C|||;VT=SNP
11	123814996	rs12574892	G	A	100	PASS	AC=354;AF=0.0706869;AN=5008;NS=2504;DP=18652;EAS_AF=0.1389;AMR_AF=0.1383;AFR_AF=0.0613;EUR_AF=0.006;SAS_AF=0.0317;AA=G|||;VT=SNP
11	123815083	rs12576092	T	C	100	PASS	AC=350;AF=0.0698882;AN=5008;NS=2504;DP=19583;EAS_AF=0.1389;AMR_AF=0.1383;AFR_AF=0.0582;EUR_AF=0.006;SAS_AF=0.0317;AA=T|||;VT=SNP
11	123815155	rs4300403	A	C	100	PASS	AC=3954;AF=0.789537;AN=5008;NS=2504;DP=19377;EAS_AF=0.7708;AMR_AF=0.8602;AFR_AF=0.8351;EUR_AF=0.8012;SAS_AF=0.6851;AA=C|||;VT=SNP
11	123815185	rs140999954	A	G	100	PASS	AC=25;AF=0.00499201;AN=5008;NS=2504;DP=19427;EAS_AF=0.0248;AMR_AF=0;AFR_AF=0;EUR_AF=0;SAS_AF=0;AA=A|||;VT=SNP
11	123815357	rs12577270	A	G	100	PASS	AC=351;AF=0.0700879;AN=5008;NS=2504;DP=17379;EAS_AF=0.1399;AMR_AF=0.1383;AFR_AF=0.0582;EUR_AF=0.006;SAS_AF=0.0317;AA=G|||;VT=SNP
11	123816039	rs991535	T	C	100	PASS	AC=350;AF=0.0698882;AN=5008;NS=2504;DP=19385;EAS_AF=0.1389;AMR_AF=0.1383;AFR_AF=0.0582;EUR_AF=0.006;SAS_AF=0.0317;AA=C|||;VT=SNP
11	123816214	rs1476202	T	C	100	PASS	AC=3954;AF=0.789537;AN=5008;NS=2504;DP=18489;EAS_AF=0.7708;AMR_AF=0.8602;AFR_AF=0.8351;EUR_AF=0.8012;SAS_AF=0.6851;AA=t|||;VT=SNP
11	123816215	rs76530795	G	A	100	PASS	AC=351;AF=0.0700879;AN=5008;NS=2504;DP=18450;EAS_AF=0.1399;AMR_AF=0.1383;AFR_AF=0.0582;EUR_AF=0.006;SAS_AF=0.0317;AA=G|||;VT=SNP
11	123816483	rs143002721	A	T	100	PASS	AC=25;AF=0.00499201;AN=5008;NS=2504;DP=19543;EAS_AF=0.004;AMR_AF=0.0259;AFR_AF=0;EUR_AF=0.003;SAS_AF=0;AA=A|||;VT=SNP
11	123816567	rs76380199	A	G	100	PASS	AC=351;AF=0.0700879;AN=5008;NS=2504;DP=19509;EAS_AF=0.1399;AMR_AF=0.1383;AFR_AF=0.0582;EUR_AF=0.006;SAS_AF=0.0317;AA=A|||;VT=SNP
11	123816893	rs79423485	G	T	100	PASS	AC=351;AF=0.0700879;AN=5008;NS=2504;DP=18416;EAS_AF=0.1399;AMR_AF=0.1383;AFR_AF=0.0582;EUR_AF=0.006;SAS_AF=0.0317;AA=G|||;VT=SNP
11	123816906	rs77303708	G	A	100	PASS	AC=351;AF=0.0700879;AN=5008;NS=2504;DP=18269;EAS_AF=0.1399;AMR_AF=0.1383;AFR_AF=0.0582;EUR_AF=0.006;SAS_AF=0.0317;AA=A|||;VT=SNP
11	123816929	rs1453644	A	G	100	PASS	AC=3608;AF=0.720447;AN=5008;NS=2504;DP=18887;EAS_AF=0.631;AMR_AF=0.7219;AFR_AF=0.7806;EUR_AF=0.7952;SAS_AF=0.6534;AA=A|||;VT=SNP
11	123817092	rs4936860	G	A	100	PASS	AC=351;AF=0.0700879;AN=5008;NS=2504;DP=15544;EAS_AF=0.1399;AMR_AF=0.1383;AFR_AF=0.0582;EUR_AF=0.006;SAS_AF=0.0317;AA=A|||;VT=SNP
11	123817141	rs1453643	A	G	100	PASS	AC=654;AF=0.130591;AN=5008;NS=2504;DP=15356;EAS_AF=0.1081;AMR_AF=0.1628;AFR_AF=0.1135;EUR_AF=0.1789;SAS_AF=0.1043;AA=A|||;VT=SNP
11	123817214	rs1453642	G	T	100	PASS	AC=3607;AF=0.720248;AN=5008;NS=2504;DP=15337;EAS_AF=0.631;AMR_AF=0.7219;AFR_AF=0.7791;EUR_AF=0.7952;SAS_AF=0.6544;AA=G|||;VT=SNP
11	123817237	rs11219369	C	T	100	PASS	AC=3606;AF=0.720048;AN=5008;NS=2504;DP=16913;EAS_AF=0.631;AMR_AF=0.7219;AFR_AF=0.7791;EUR_AF=0.7952;SAS_AF=0.6534;AA=C|||;VT=SNP
11	123817401	rs4936861	T	C	100	PASS	AC=3959;AF=0.790535;AN=5008;NS=2504;DP=15317;EAS_AF=0.7698;AMR_AF=0.8602;AFR_AF=0.8381;EUR_AF=0.8032;SAS_AF=0.6851;AA=T|||;VT=SNP
11	123817407	rs4936862	A	G	100	PASS	AC=3959;AF=0.790535;AN=5008;NS=2504;DP=15266;EAS_AF=0.7698;AMR_AF=0.8602;AFR_AF=0.8381;EUR_AF=0.8032;SAS_AF=0.6851;AA=a|||;VT=SNP
11	123817491	rs113544136	G	A	100	PASS	AC=531;AF=0.10603;AN=5008;NS=2504;DP=15604;EAS_AF=0.0536;AMR_AF=0.0965;AFR_AF=0.112;EUR_AF=0.1342;SAS_AF=0.1299;AA=G|||;VT=SNP
11	123817515	rs112830185	C	T	100	PASS	AC=532;AF=0.10623;AN=5008;NS=2504;DP=15540;EAS_AF=0.0546;AMR_AF=0.0965;AFR_AF=0.112;EUR_AF=0.1342;SAS_AF=0.1299;AA=C|||;VT=SNP
11	123817668	rs6590023	G	C	100	PASS	AC=4043;AF=0.807308;AN=5008;NS=2504;DP=21125;EAS_AF=0.7698;AMR_AF=0.8674;AFR_AF=0.8986;EUR_AF=0.8022;SAS_AF=0.6851;AA=G|||;VT=SNP
11	123817763	rs6590024	A	G	100	PASS	AC=3988;AF=0.796326;AN=5008;NS=2504;DP=22629;EAS_AF=0.7698;AMR_AF=0.8602;AFR_AF=0.8601;EUR_AF=0.8032;SAS_AF=0.6851;AA=A|||;VT=SNP
11	123817907	rs114042872	T	G	100	PASS	AC=353;AF=0.0704872;AN=5008;NS=2504;DP=20247;EAS_AF=0.1399;AMR_AF=0.1412;AFR_AF=0.0582;EUR_AF=0.006;SAS_AF=0.0317;AA=T|||;VT=SNP
11	123817936	rs114595416	A	G	100	PASS	AC=356;AF=0.0710863;AN=5008;NS=2504;DP=20950;EAS_AF=0.1399;AMR_AF=0.1412;AFR_AF=0.0582;EUR_AF=0.006;SAS_AF=0.0348;AA=A|||;VT=SNP
11	123819041	rs7128735	C	T	100	PASS	AC=1310;AF=0.261581;AN=5008;NS=2504;DP=12447;EAS_AF=0.381;AMR_AF=0.3213;AFR_AF=0.0552;EUR_AF=0.3181;SAS_AF=0.317;AA=C|||;VT=SNP
11	123819165	rs11219371	A	G	100	PASS	AC=2013;AF=0.401957;AN=5008;NS=2504;DP=13293;EAS_AF=0.2163;AMR_AF=0.3588;AFR_AF=0.5855;EUR_AF=0.4583;SAS_AF=0.318;AA=A|||;VT=SNP
11	123819413	rs9651700	T	C	100	PASS	AC=208;AF=0.0415335;AN=5008;NS=2504;DP=16268;EAS_AF=0.0327;AMR_AF=0.0245;AFR_AF=0.0953;EUR_AF=0.0169;SAS_AF=0.0153;AA=T|||;VT=SNP
11	123819508	rs9651701	G	A	100	PASS	AC=264;AF=0.0527157;AN=5008;NS=2504;DP=16914;EAS_AF=0.0327;AMR_AF=0.0288;AFR_AF=0.1354;EUR_AF=0.0169;SAS_AF=0.0153;AA=G|||;VT=SNP
11	123819661	rs7102269	G	T	100	PASS	AC=4005;AF=0.79972;AN=5008;NS=2504;DP=16258;EAS_AF=0.7698;AMR_AF=0.8602;AFR_AF=0.8737;EUR_AF=0.8022;SAS_AF=0.6851;AA=T|||;VT=SNP
11	123819721	rs7102193	C	G	100	PASS	AC=3373;AF=0.673522;AN=5008;NS=2504;DP=17238;EAS_AF=0.5982;AMR_AF=0.6844;AFR_AF=0.6755;EUR_AF=0.7763;SAS_AF=0.635;AA=C|||;VT=SNP
11	123820555	rs79949546	T	A	100	PASS	AC=1864;AF=0.372204;AN=5008;NS=2504;DP=15458;EAS_AF=0.2143;AMR_AF=0.3487;AFR_AF=0.4811;EUR_AF=0.4563;SAS_AF=0.318;AA=T|||;VT=SNP
11	123820636	rs74810801	C	T	100	PASS	AC=808;AF=0.161342;AN=5008;NS=2504;DP=14549;EAS_AF=0.1161;AMR_AF=0.2032;AFR_AF=0.0998;EUR_AF=0.2843;SAS_AF=0.135;AA=C|||;VT=SNP
11	123820699	rs10893111	T	G	100	PASS	AC=3743;AF=0.747404;AN=5008;NS=2504;DP=13455;EAS_AF=0.7371;AMR_AF=0.8314;AFR_AF=0.7398;EUR_AF=0.7853;SAS_AF=0.6697;AA=G|||;VT=SNP
11	123821021	rs78257166	C	A	100	PASS	AC=819;AF=0.163538;AN=5008;NS=2504;DP=12126;EAS_AF=0.1161;AMR_AF=0.2046;AFR_AF=0.1074;EUR_AF=0.2843;SAS_AF=0.135;AA=C|||;VT=SNP
11	123821046	rs77881142	C	G	100	PASS	AC=206;AF=0.0411342;AN=5008;NS=2504;DP=12705;EAS_AF=0.0446;AMR_AF=0.0346;AFR_AF=0.0371;EUR_AF=0.0358;SAS_AF=0.0532;AA=C|||;VT=SNP
11	123821264	rs12279094	C	T	100	PASS	AC=2024;AF=0.404153;AN=5008;NS=2504;DP=15527;EAS_AF=0.2143;AMR_AF=0.3573;AFR_AF=0.5961;EUR_AF=0.4583;SAS_AF=0.318;AA=C|||;VT=SNP
11	123821281	rs78326048	G	A	100	PASS	AC=27;AF=0.00539137;AN=5008;NS=2504;DP=15906;EAS_AF=0.0198;AMR_AF=0;AFR_AF=0;EUR_AF=0.001;SAS_AF=0.0061;AA=C|||;VT=SNP
11	123821415	rs41367144	A	G	100	PASS	AC=369;AF=0.0736821;AN=5008;NS=2504;DP=16298;EAS_AF=0.1399;AMR_AF=0.1484;AFR_AF=0.0643;EUR_AF=0.0089;SAS_AF=0.0317;AA=A|||;VT=SNP
11	123821655	rs7933073	C	T	100	PASS	AC=2023;AF=0.403954;AN=5008;NS=2504;DP=19739;EAS_AF=0.2143;AMR_AF=0.3573;AFR_AF=0.5953;EUR_AF=0.4583;SAS_AF=0.318;AA=C|||;VT=SNP
11	123821688	rs7932987	A	T	100	PASS	AC=2022;AF=0.403754;AN=5008;NS=2504;DP=18616;EAS_AF=0.2143;AMR_AF=0.3573;AFR_AF=0.5946;EUR_AF=0.4583;SAS_AF=0.318;AA=A|||;VT=SNP
11	123822292	rs6590025	T	C	100	PASS	AC=3741;AF=0.747005;AN=5008;NS=2504;DP=15867;EAS_AF=0.7371;AMR_AF=0.8314;AFR_AF=0.739;EUR_AF=0.7843;SAS_AF=0.6697;AA=C|||;VT=SNP
11	123822328	rs60388873	A	T	100	PASS	AC=998;AF=0.199281;AN=5008;NS=2504;DP=15654;EAS_AF=0.0972;AMR_AF=0.1427;AFR_AF=0.3396;EUR_AF=0.172;SAS_AF=0.183;AA=A|||;VT=SNP
11	123822399	rs11219373	A	G	100	PASS	AC=263;AF=0.052516;AN=5008;NS=2504;DP=16864;EAS_AF=0.0327;AMR_AF=0.0288;AFR_AF=0.1346;EUR_AF=0.0169;SAS_AF=0.0153;AA=A|||;VT=SNP
11	123822611	rs10893112	T	A	100	PASS	AC=1344;AF=0.268371;AN=5008;NS=2504;DP=17177;EAS_AF=0.381;AMR_AF=0.3271;AFR_AF=0.0787;EUR_AF=0.3171;SAS_AF=0.317;AA=T|||;VT=SNP
11	123823147	rs10790614	G	A	100	PASS	AC=3666;AF=0.732029;AN=5008;NS=2504;DP=17070;EAS_AF=0.63;AMR_AF=0.7205;AFR_AF=0.826;EUR_AF=0.7952;SAS_AF=0.6534;AA=A|||;VT=SNP
11	123823374	rs76033534	T	C	100	PASS	AC=368;AF=0.0734824;AN=5008;NS=2504;DP=17700;EAS_AF=0.1399;AMR_AF=0.147;AFR_AF=0.0643;EUR_AF=0.0089;SAS_AF=0.0317;AA=T|||;VT=SNP
11	123823964	rs4486646	A	T	100	PASS	AC=2030;AF=0.405351;AN=5008;NS=2504;DP=19051;EAS_AF=0.2202;AMR_AF=0.3573;AFR_AF=0.5961;EUR_AF=0.4583;SAS_AF=0.318;AA=A|||;VT=SNP
11	123824223	rs4486647	A	C	100	PASS	AC=1315;AF=0.26258;AN=5008;NS=2504;DP=19266;EAS_AF=0.3829;AMR_AF=0.3228;AFR_AF=0.0552;EUR_AF=0.3161;SAS_AF=0.3211;AA=A|||;VT=SNP
11	123824282	rs4519104	T	C	100	PASS	AC=1356;AF=0.270767;AN=5008;NS=2504;DP=20419;EAS_AF=0.3839;AMR_AF=0.3285;AFR_AF=0.0787;EUR_AF=0.3161;SAS_AF=0.3262;AA=C|||;VT=SNP
11	123824920	rs112139114	G	A	100	PASS	AC=508;AF=0.101438;AN=5008;NS=2504;DP=19759;EAS_AF=0.0526;AMR_AF=0.0922;AFR_AF=0.0983;EUR_AF=0.1342;SAS_AF=0.1288;AA=G|||;VT=SNP
11	123825137	rs7124306	C	T	100	PASS	AC=4001;AF=0.798922;AN=5008;NS=2504;DP=17787;EAS_AF=0.7768;AMR_AF=0.8602;AFR_AF=0.8729;EUR_AF=0.8002;SAS_AF=0.6769;AA=T|||;VT=SNP
11	123825239	rs7124447	C	G	100	PASS	AC=3271;AF=0.653155;AN=5008;NS=2504;DP=18712;EAS_AF=0.5784;AMR_AF=0.6744;AFR_AF=0.6309;EUR_AF=0.7734;SAS_AF=0.6217;AA=g|||;VT=SNP
11	123826045	rs55771049	C	T	100	PASS	AC=1999;AF=0.399161;AN=5008;NS=2504;DP=20871;EAS_AF=0.2222;AMR_AF=0.3559;AFR_AF=0.5688;EUR_AF=0.4612;SAS_AF=0.319;AA=C|||;VT=SNP
11	123826089	rs7128649	G	T	100	PASS	AC=4000;AF=0.798722;AN=5008;NS=2504;DP=18515;EAS_AF=0.7768;AMR_AF=0.8602;AFR_AF=0.8729;EUR_AF=0.8002;SAS_AF=0.6759;AA=T|||;VT=SNP
11	123826425	rs1453649	T	C	100	PASS	AC=3265;AF=0.651957;AN=5008;NS=2504;DP=17938;EAS_AF=0.5784;AMR_AF=0.6744;AFR_AF=0.6309;EUR_AF=0.7734;SAS_AF=0.6155;AA=T|||;VT=SNP
11	123826565	rs4936863	T	A	100	PASS	AC=1270;AF=0.253594;AN=5008;NS=2504;DP=15712;EAS_AF=0.3562;AMR_AF=0.3228;AFR_AF=0.0628;EUR_AF=0.3121;SAS_AF=0.2965;AA=T|||;VT=SNP
11	123826704	rs10893113	G	A	100	PASS	AC=1276;AF=0.254792;AN=5008;NS=2504;DP=18920;EAS_AF=0.3562;AMR_AF=0.3228;AFR_AF=0.0628;EUR_AF=0.3121;SAS_AF=0.3027;AA=G|||;VT=SNP
11	123826718	rs4315090	T	C	100	PASS	AC=417;AF=0.0832668;AN=5008;NS=2504;DP=18850;EAS_AF=0.1389;AMR_AF=0.1556;AFR_AF=0.0968;EUR_AF=0.0099;SAS_AF=0.0317;AA=T|||;VT=SNP
11	123826830	rs2084994	C	G	100	PASS	AC=3272;AF=0.653355;AN=5008;NS=2504;DP=18556;EAS_AF=0.5784;AMR_AF=0.6744;AFR_AF=0.6309;EUR_AF=0.7734;SAS_AF=0.6227;AA=G|||;VT=SNP
11	123826947	rs12794540	A	G	100	PASS	AC=192;AF=0.0383387;AN=5008;NS=2504;DP=18428;EAS_AF=0.0585;AMR_AF=0.0202;AFR_AF=0.0635;EUR_AF=0.0169;SAS_AF=0.0184;AA=A|||;VT=SNP
11	123827516	rs145219100	T	C	100	PASS	AC=12;AF=0.00239617;AN=5008;NS=2504;DP=17855;EAS_AF=0.0109;AMR_AF=0;AFR_AF=0;EUR_AF=0;SAS_AF=0.001;AA=T|||;VT=SNP
11	123827732	rs6590027	A	T	100	PASS	AC=3202;AF=0.639377;AN=5008;NS=2504;DP=19693;EAS_AF=0.5784;AMR_AF=0.6729;AFR_AF=0.5779;EUR_AF=0.7734;SAS_AF=0.6237;AA=T|||;VT=SNP
11	123828187	rs7114486	C	A	100	PASS	AC=1276;AF=0.254792;AN=5008;NS=2504;DP=18665;EAS_AF=0.3562;AMR_AF=0.3228;AFR_AF=0.0628;EUR_AF=0.3121;SAS_AF=0.3027;AA=C|||;VT=SNP
11	123828212	rs6590028	A	G	100	PASS	AC=3622;AF=0.723243;AN=5008;NS=2504;DP=17449;EAS_AF=0.7183;AMR_AF=0.8271;AFR_AF=0.6755;EUR_AF=0.7833;SAS_AF=0.6575;AA=G|||;VT=SNP
11	123828513	rs12419370	G	A	100	PASS	AC=419;AF=0.0836661;AN=5008;NS=2504;DP=19172;EAS_AF=0.1399;AMR_AF=0.1556;AFR_AF=0.0976;EUR_AF=0.0099;SAS_AF=0.0317;AA=G|||;VT=SNP
11	123828710	rs12224081	C	T	100	PASS	AC=1237;AF=0.247005;AN=5008;NS=2504;DP=19296;EAS_AF=0.3562;AMR_AF=0.317;AFR_AF=0.0363;EUR_AF=0.3121;SAS_AF=0.3027;AA=C|||;VT=SNP
11	123829025	rs7118507	A	G	100	PASS	AC=3199;AF=0.638778;AN=5008;NS=2504;DP=19022;EAS_AF=0.5784;AMR_AF=0.6715;AFR_AF=0.5779;EUR_AF=0.7734;SAS_AF=0.6217;AA=G|||;VT=SNP
11	123829238	rs1584824	A	C	100	PASS	AC=4000;AF=0.798722;AN=5008;NS=2504;DP=20468;EAS_AF=0.7768;AMR_AF=0.8602;AFR_AF=0.8729;EUR_AF=0.8002;SAS_AF=0.6759;AA=C|||;VT=SNP
11	123829304	rs79633186	C	T	100	PASS	AC=581;AF=0.116014;AN=5008;NS=2504;DP=19096;EAS_AF=0.1081;AMR_AF=0.1585;AFR_AF=0.0582;EUR_AF=0.1829;SAS_AF=0.1033;AA=C|||;VT=SNP
11	123829322	rs61907242	G	A	100	PASS	AC=1921;AF=0.383586;AN=5008;NS=2504;DP=19164;EAS_AF=0.2222;AMR_AF=0.3487;AFR_AF=0.5136;EUR_AF=0.4612;SAS_AF=0.319;AA=G|||;VT=SNP
11	123829841	rs11219376	T	G	100	PASS	AC=3198;AF=0.638578;AN=5008;NS=2504;DP=17125;EAS_AF=0.5784;AMR_AF=0.6715;AFR_AF=0.5772;EUR_AF=0.7734;SAS_AF=0.6217;AA=T|||;VT=SNP
11	123830041	rs10893114	G	A	100	PASS	AC=1276;AF=0.254792;AN=5008;NS=2504;DP=16548;EAS_AF=0.3562;AMR_AF=0.3228;AFR_AF=0.0628;EUR_AF=0.3121;SAS_AF=0.3027;AA=G|||;VT=SNP
11	123830370	rs1598014	G	T	100	PASS	AC=419;AF=0.0836661;AN=5008;NS=2504;DP=17181;EAS_AF=0.1399;AMR_AF=0.1556;AFR_AF=0.0976;EUR_AF=0.0099;SAS_AF=0.0317;AA=G|||;VT=SNP
11	123830512	rs7126609	G	A	100	PASS	AC=337;AF=0.0672923;AN=5008;NS=2504;DP=19439;EAS_AF=0.0516;AMR_AF=0.0346;AFR_AF=0.1263;EUR_AF=0.0417;SAS_AF=0.0532;AA=T|||;VT=SNP
11	123831233	rs61907243	G	A	100	PASS	AC=1919;AF=0.383187;AN=5008;NS=2504;DP=16832;EAS_AF=0.2202;AMR_AF=0.3487;AFR_AF=0.5136;EUR_AF=0.4612;SAS_AF=0.319;AA=G|||;VT=SNP
11	123831243	rs2123713	A	G	100	PASS	AC=3616;AF=0.722045;AN=5008;NS=2504;DP=16847;EAS_AF=0.7183;AMR_AF=0.8271;AFR_AF=0.674;EUR_AF=0.7833;SAS_AF=0.6534;AA=G|||;VT=SNP
11	123831942	rs59751774	A	G	100	PASS	AC=419;AF=0.0836661;AN=5008;NS=2504;DP=11997;EAS_AF=0.1399;AMR_AF=0.1556;AFR_AF=0.0976;EUR_AF=0.0099;SAS_AF=0.0317;AA=A|||;VT=SNP
11	123832012	rs10790618	A	G	100	PASS	AC=4001;AF=0.798922;AN=5008;NS=2504;DP=12811;EAS_AF=0.7768;AMR_AF=0.8602;AFR_AF=0.8737;EUR_AF=0.8002;SAS_AF=0.6759;AA=a|||;VT=SNP
11	123832058	rs56224738	C	T	100	PASS	AC=419;AF=0.0836661;AN=5008;NS=2504;DP=12815;EAS_AF=0.1399;AMR_AF=0.1556;AFR_AF=0.0976;EUR_AF=0.0099;SAS_AF=0.0317;AA=C|||;VT=SNP
11	123832318	rs1453658	A	G	100	PASS	AC=1783;AF=0.35603;AN=5008;NS=2504;DP=15613;EAS_AF=0.2222;AMR_AF=0.3386;AFR_AF=0.4153;EUR_AF=0.4602;SAS_AF=0.319;AA=A|||;VT=SNP
11	123832813	rs7104862	A	G	100	PASS	AC=367;AF=0.0732827;AN=5008;NS=2504;DP=17050;EAS_AF=0.1399;AMR_AF=0.1484;AFR_AF=0.062;EUR_AF=0.0099;SAS_AF=0.0317;AA=A|||;VT=SNP
11	123833301	rs7943298	T	C	100	PASS	AC=1278;AF=0.255192;AN=5008;NS=2504;DP=14698;EAS_AF=0.3581;AMR_AF=0.3228;AFR_AF=0.0628;EUR_AF=0.3121;SAS_AF=0.3027;AA=T|||;VT=SNP
11	123833808	rs61245896	A	C	100	PASS	AC=410;AF=0.081869;AN=5008;NS=2504;DP=16603;EAS_AF=0.0506;AMR_AF=0.036;AFR_AF=0.1815;EUR_AF=0.0417;SAS_AF=0.0532;AA=A|||;VT=SNP
11	123834136	rs56156475	A	G	100	PASS	AC=581;AF=0.116014;AN=5008;NS=2504;DP=16122;EAS_AF=0.1081;AMR_AF=0.1585;AFR_AF=0.0582;EUR_AF=0.1829;SAS_AF=0.1033;AA=A|||;VT=SNP
11	123834374	rs118032969	T	A	100	PASS	AC=95;AF=0.0189696;AN=5008;NS=2504;DP=16463;EAS_AF=0.0883;AMR_AF=0.0058;AFR_AF=0.0008;EUR_AF=0;SAS_AF=0.001;AA=T|||;VT=SNP
11	123834382	rs57517335	T	C	100	PASS	AC=2035;AF=0.40635;AN=5008;NS=2504;DP=16639;EAS_AF=0.2222;AMR_AF=0.3573;AFR_AF=0.5953;EUR_AF=0.4612;SAS_AF=0.319;AA=C|||;VT=SNP
11	123834418	rs7112950	A	G	100	PASS	AC=3961;AF=0.790935;AN=5008;NS=2504;DP=17252;EAS_AF=0.7768;AMR_AF=0.8545;AFR_AF=0.8464;EUR_AF=0.8002;SAS_AF=0.6759;AA=G|||;VT=SNP
11	123834884	rs7935772	C	T	100	PASS	AC=423;AF=0.0844649;AN=5008;NS=2504;DP=17222;EAS_AF=0.1399;AMR_AF=0.1556;AFR_AF=0.0976;EUR_AF=0.0099;SAS_AF=0.0358;AA=C|||;VT=SNP
11	123835074	rs6590029	A	C	100	PASS	AC=4001;AF=0.798922;AN=5008;NS=2504;DP=17164;EAS_AF=0.7768;AMR_AF=0.8602;AFR_AF=0.8729;EUR_AF=0.8002;SAS_AF=0.6769;AA=C|||;VT=SNP
11	123835714	rs75966366	T	C	100	PASS	AC=582;AF=0.116214;AN=5008;NS=2504;DP=19239;EAS_AF=0.1081;AMR_AF=0.1599;AFR_AF=0.0582;EUR_AF=0.1829;SAS_AF=0.1033;AA=T|||;VT=SNP
11	123835799	rs79451923	C	T	100	PASS	AC=412;AF=0.0822684;AN=5008;NS=2504;DP=20271;EAS_AF=0.0526;AMR_AF=0.0865;AFR_AF=0.0318;EUR_AF=0.1302;SAS_AF=0.1288;AA=C|||;VT=SNP
11	123836428	rs11537155	G	A	100	PASS	AC=1237;AF=0.247005;AN=5008;NS=2504;DP=15263;EAS_AF=0.3562;AMR_AF=0.317;AFR_AF=0.0363;EUR_AF=0.3121;SAS_AF=0.3027;AA=G|||;VT=SNP
11	123836538	rs60043958	C	G	100	PASS	AC=419;AF=0.0836661;AN=5008;NS=2504;DP=14829;EAS_AF=0.1399;AMR_AF=0.1556;AFR_AF=0.0976;EUR_AF=0.0099;SAS_AF=0.0317;AA=C|||;VT=SNP
11	123836561	rs1453651	T	C	100	PASS	AC=4000;AF=0.798722;AN=5008;NS=2504;DP=14707;EAS_AF=0.7768;AMR_AF=0.8602;AFR_AF=0.8729;EUR_AF=0.8002;SAS_AF=0.6759;AA=C|||;VT=SNP
11	123836593	rs11560863	A	G	100	PASS	AC=1237;AF=0.247005;AN=5008;NS=2504;DP=15548;EAS_AF=0.3562;AMR_AF=0.317;AFR_AF=0.0363;EUR_AF=0.3121;SAS_AF=0.3027;AA=A|||;VT=SNP
11	123836839	rs10893116	C	T	100	PASS	AC=4000;AF=0.798722;AN=5008;NS=2504;DP=16094;EAS_AF=0.7768;AMR_AF=0.8602;AFR_AF=0.8729;EUR_AF=0.8002;SAS_AF=0.6759;AA=T|||;VT=SNP
11	123836955	rs11501181	A	T	100	PASS	AC=305;AF=0.0609026;AN=5008;NS=2504;DP=15883;EAS_AF=0.0585;AMR_AF=0.0303;AFR_AF=0.1437;EUR_AF=0.0169;SAS_AF=0.0184;AA=A|||;VT=SNP
11	123837242	rs139474694	T	C	100	PASS	AC=349;AF=0.0696885;AN=5008;NS=2504;DP=17797;EAS_AF=0.1399;AMR_AF=0.1427;AFR_AF=0.0537;EUR_AF=0.007;SAS_AF=0.0317;AA=T|||;VT=SNP
11	123837609	rs185233547	T	C	100	PASS	AC=33;AF=0.00658946;AN=5008;NS=2504;DP=20154;EAS_AF=0.0327;AMR_AF=0;AFR_AF=0;EUR_AF=0;SAS_AF=0;AA=T|||;VT=SNP
11	123838115	rs60560049	A	T	100	PASS	AC=419;AF=0.0836661;AN=5008;NS=2504;DP=19493;EAS_AF=0.1399;AMR_AF=0.1556;AFR_AF=0.0976;EUR_AF=0.0099;SAS_AF=0.0317;AA=A|||;VT=SNP
11	123838640	rs55832412	C	G	100	PASS	AC=913;AF=0.182308;AN=5008;NS=2504;DP=18901;EAS_AF=0.1032;AMR_AF=0.1311;AFR_AF=0.2776;EUR_AF=0.172;SAS_AF=0.182;AA=C|||;VT=SNP
11	123839061	rs183705603	C	T	100	PASS	AC=20;AF=0.00399361;AN=5008;NS=2504;DP=23191;EAS_AF=0.0198;AMR_AF=0;AFR_AF=0;EUR_AF=0;SAS_AF=0;AA=C|||;VT=SNP
11	123839299	rs11821086	T	C	100	PASS	AC=914;AF=0.182508;AN=5008;NS=2504;DP=23368;EAS_AF=0.1032;AMR_AF=0.1311;AFR_AF=0.2784;EUR_AF=0.172;SAS_AF=0.182;AA=T|||;VT=SNP
11	123839519	rs60791561	G	A	100	PASS	AC=419;AF=0.0836661;AN=5008;NS=2504;DP=19950;EAS_AF=0.1399;AMR_AF=0.1556;AFR_AF=0.0976;EUR_AF=0.0099;SAS_AF=0.0317;AA=G|||;VT=SNP
11	123839648	rs59027003	G	A	100	PASS	AC=421;AF=0.0840655;AN=5008;NS=2504;DP=15162;EAS_AF=0.1409;AMR_AF=0.1556;AFR_AF=0.0976;EUR_AF=0.0099;SAS_AF=0.0327;AA=g|||;VT=SNP
11	123839676	rs112303912	G	A	100	PASS	AC=913;AF=0.182308;AN=5008;NS=2504;DP=16285;EAS_AF=0.1032;AMR_AF=0.1311;AFR_AF=0.2776;EUR_AF=0.172;SAS_AF=0.182;AA=G|||;VT=SNP
11	123839732	rs144843420	C	T	100	PASS	AC=18;AF=0.00359425;AN=5008;NS=2504;DP=18736;EAS_AF=0.0159;AMR_AF=0;AFR_AF=0.0015;EUR_AF=0;SAS_AF=0;AA=C|||;VT=SNP
11	123839765	rs4936865	A	T	100	PASS	AC=1240;AF=0.247604;AN=5008;NS=2504;DP=17280;EAS_AF=0.3581;AMR_AF=0.317;AFR_AF=0.0363;EUR_AF=0.3131;SAS_AF=0.3027;AA=A|||;VT=SNP
11	123839815	rs75812385	A	T	100	PASS	AC=852;AF=0.170128;AN=5008;NS=2504;DP=16450;EAS_AF=0.1171;AMR_AF=0.2075;AFR_AF=0.1256;EUR_AF=0.2883;SAS_AF=0.137;AA=A|||;VT=SNP
11	123840238	rs4335558	G	C	100	PASS	AC=1549;AF=0.309305;AN=5008;NS=2504;DP=17299;EAS_AF=0.4167;AMR_AF=0.3473;AFR_AF=0.1808;EUR_AF=0.329;SAS_AF=0.3252;AA=G|||;VT=SNP
11	123840593	rs7102069	T	C	100	PASS	AC=1782;AF=0.355831;AN=5008;NS=2504;DP=18470;EAS_AF=0.2202;AMR_AF=0.3386;AFR_AF=0.416;EUR_AF=0.4602;SAS_AF=0.319;AA=T|||;VT=SNP
11	123841467	rs4517534	T	C	100	PASS	AC=1995;AF=0.398363;AN=5008;NS=2504;DP=17423;EAS_AF=0.2202;AMR_AF=0.3516;AFR_AF=0.5696;EUR_AF=0.4612;SAS_AF=0.319;AA=T|||;VT=SNP
11	123841699	rs1598019	A	T	100	PASS	AC=1998;AF=0.398962;AN=5008;NS=2504;DP=17857;EAS_AF=0.2202;AMR_AF=0.3516;AFR_AF=0.5703;EUR_AF=0.4622;SAS_AF=0.32;AA=A|||;VT=SNP
11	123842370	rs7124936	G	A	100	PASS	AC=417;AF=0.0832668;AN=5008;NS=2504;DP=14467;EAS_AF=0.0506;AMR_AF=0.0375;AFR_AF=0.1861;EUR_AF=0.0417;SAS_AF=0.0532;AA=G|||;VT=SNP
11	123842604	rs11219379	C	T	100	PASS	AC=1240;AF=0.247604;AN=5008;NS=2504;DP=16329;EAS_AF=0.3562;AMR_AF=0.317;AFR_AF=0.0356;EUR_AF=0.3121;SAS_AF=0.3067;AA=C|||;VT=SNP
11	123843786	rs11501183	C	G	100	PASS	AC=305;AF=0.0609026;AN=5008;NS=2504;DP=17360;EAS_AF=0.0585;AMR_AF=0.0303;AFR_AF=0.1437;EUR_AF=0.0169;SAS_AF=0.0184;AA=C|||;VT=SNP
11	123843814	rs34239418	A	G	100	PASS	AC=110;AF=0.0219649;AN=5008;NS=2504;DP=17419;EAS_AF=0.0585;AMR_AF=0.0173;AFR_AF=0.003;EUR_AF=0.0169;SAS_AF=0.0184;AA=A|||;VT=SNP
11	123843835	rs58051506	T	C	100	PASS	AC=2034;AF=0.40615;AN=5008;NS=2504;DP=17335;EAS_AF=0.2212;AMR_AF=0.3559;AFR_AF=0.5961;EUR_AF=0.4612;SAS_AF=0.319;AA=C|||;VT=SNP
11	123843906	rs79726442	G	A	100	PASS	AC=793;AF=0.158347;AN=5008;NS=2504;DP=17047;EAS_AF=0.1171;AMR_AF=0.2046;AFR_AF=0.0825;EUR_AF=0.2883;SAS_AF=0.137;AA=G|||;VT=SNP
11	123843935	rs117502825	T	G	100	PASS	AC=63;AF=0.0125799;AN=5008;NS=2504;DP=17585;EAS_AF=0.0565;AMR_AF=0;AFR_AF=0;EUR_AF=0;SAS_AF=0.0061;AA=T|||;VT=SNP
11	123844054	rs79665309	G	A	100	PASS	AC=414;AF=0.0826677;AN=5008;NS=2504;DP=19784;EAS_AF=0.0546;AMR_AF=0.0865;AFR_AF=0.0318;EUR_AF=0.1302;SAS_AF=0.1288;AA=G|||;VT=SNP
11	123844886	rs79563269	G	A	100	PASS	AC=1201;AF=0.239816;AN=5008;NS=2504;DP=19081;EAS_AF=0.1171;AMR_AF=0.2334;AFR_AF=0.3744;EUR_AF=0.2903;SAS_AF=0.137;AA=A|||;VT=SNP
11	123844961	rs78207343	T	C	100	PASS	AC=864;AF=0.172524;AN=5008;NS=2504;DP=17123;EAS_AF=0.1171;AMR_AF=0.2075;AFR_AF=0.1346;EUR_AF=0.2883;SAS_AF=0.137;AA=T|||;VT=SNP
11	123845626	rs9326268	G	T	100	PASS	AC=305;AF=0.0609026;AN=5008;NS=2504;DP=20916;EAS_AF=0.0585;AMR_AF=0.0303;AFR_AF=0.1437;EUR_AF=0.0169;SAS_AF=0.0184;AA=G|||;VT=SNP
11	123845786	rs79042562	G	A	100	PASS	AC=987;AF=0.197085;AN=5008;NS=2504;DP=18425;EAS_AF=0.1171;AMR_AF=0.2205;AFR_AF=0.2209;EUR_AF=0.2883;SAS_AF=0.137;AA=G|||;VT=SNP
11	123845896	rs71490099	A	G	100	PASS	AC=117;AF=0.0233626;AN=5008;NS=2504;DP=16720;EAS_AF=0.0585;AMR_AF=0.0173;AFR_AF=0.0083;EUR_AF=0.0169;SAS_AF=0.0184;AA=A|||;VT=SNP
11	123846052	rs12285209	T	C	100	PASS	AC=231;AF=0.0461262;AN=5008;NS=2504;DP=16652;EAS_AF=0.0585;AMR_AF=0.0245;AFR_AF=0.0908;EUR_AF=0.0169;SAS_AF=0.0184;AA=T|||;VT=SNP
11	123846626	rs763641	A	G	100	PASS	AC=418;AF=0.0834665;AN=5008;NS=2504;DP=18556;EAS_AF=0.1399;AMR_AF=0.1556;AFR_AF=0.0968;EUR_AF=0.0099;SAS_AF=0.0317;AA=A|||;VT=SNP
11	123846633	rs7941292	C	A	100	PASS	AC=835;AF=0.166733;AN=5008;NS=2504;DP=18381;EAS_AF=0.1042;AMR_AF=0.1239;AFR_AF=0.2224;EUR_AF=0.172;SAS_AF=0.181;AA=C|||;VT=SNP
11	123846833	rs763640	C	G	100	PASS	AC=989;AF=0.197484;AN=5008;NS=2504;DP=15805;EAS_AF=0.119;AMR_AF=0.2205;AFR_AF=0.2209;EUR_AF=0.2883;SAS_AF=0.137;AA=G|||;VT=SNP
11	123846864	rs723488	G	T	100	PASS	AC=836;AF=0.166933;AN=5008;NS=2504;DP=15334;EAS_AF=0.1042;AMR_AF=0.1239;AFR_AF=0.2224;EUR_AF=0.172;SAS_AF=0.182;AA=G|||;VT=SNP
11	123846896	rs71490100	A	T	100	PASS	AC=117;AF=0.0233626;AN=5008;NS=2504;DP=15461;EAS_AF=0.0585;AMR_AF=0.0173;AFR_AF=0.0083;EUR_AF=0.0169;SAS_AF=0.0184;AA=A|||;VT=SNP
11	123847077	rs12416791	C	T	100	PASS	AC=418;AF=0.0834665;AN=5008;NS=2504;DP=17733;EAS_AF=0.1399;AMR_AF=0.1556;AFR_AF=0.0968;EUR_AF=0.0099;SAS_AF=0.0317;AA=c|||;VT=SNP
11	123847392	rs10893117	G	C	100	PASS	AC=1235;AF=0.246605;AN=5008;NS=2504;DP=19699;EAS_AF=0.3552;AMR_AF=0.317;AFR_AF=0.0356;EUR_AF=0.3121;SAS_AF=0.3027;AA=G|||;VT=SNP;EX_TARGET
11	123847473	rs55944888	A	G	100	PASS	AC=577;AF=0.115216;AN=5008;NS=2504;DP=21721;EAS_AF=0.1081;AMR_AF=0.1585;AFR_AF=0.0552;EUR_AF=0.1829;SAS_AF=0.1033;AA=A|||;VT=SNP;EX_TARGET
11	123848121	rs17686210	T	C	100	PASS	AC=902;AF=0.180112;AN=5008;NS=2504;DP=23775;EAS_AF=0.1171;AMR_AF=0.2161;AFR_AF=0.1558;EUR_AF=0.2903;SAS_AF=0.1391;AA=T|||;VT=SNP;EX_TARGET
11	123848212	rs17759513	C	T	100	PASS	AC=867;AF=0.173123;AN=5008;NS=2504;DP=22925;EAS_AF=0.1171;AMR_AF=0.2147;AFR_AF=0.1301;EUR_AF=0.2903;SAS_AF=0.1391;AA=C|||;VT=SNP;EX_TARGET
11	123848493	rs11219385	C	T	100	PASS	AC=228;AF=0.0455272;AN=5008;NS=2504;DP=22841;EAS_AF=0.0585;AMR_AF=0.0202;AFR_AF=0.09;EUR_AF=0.0169;SAS_AF=0.0194;AA=C|||;VT=SNP
11	123848516	rs35674999	C	A	100	PASS	AC=585;AF=0.116813;AN=5008;NS=2504;DP=22480;EAS_AF=0.1071;AMR_AF=0.1643;AFR_AF=0.056;EUR_AF=0.1849;SAS_AF=0.1053;AA=C|||;VT=SNP
11	123848598	rs7127903	A	G	100	PASS	AC=4005;AF=0.79972;AN=5008;NS=2504;DP=21497;EAS_AF=0.7758;AMR_AF=0.8631;AFR_AF=0.8729;EUR_AF=0.8022;SAS_AF=0.6779;AA=G|||;VT=SNP
11	123848794	rs17686304	T	G	100	PASS	AC=2469;AF=0.493011;AN=5008;NS=2504;DP=19319;EAS_AF=0.3601;AMR_AF=0.5202;AFR_AF=0.6989;EUR_AF=0.4732;SAS_AF=0.3528;AA=T|||;VT=SNP
11	123848982	rs10893118	A	C	100	PASS	AC=1240;AF=0.247604;AN=5008;NS=2504;DP=19136;EAS_AF=0.3571;AMR_AF=0.317;AFR_AF=0.0356;EUR_AF=0.3121;SAS_AF=0.3057;AA=A|||;VT=SNP
11	123849258	rs10893119	A	T	100	PASS	AC=1236;AF=0.246805;AN=5008;NS=2504;DP=17573;EAS_AF=0.3571;AMR_AF=0.317;AFR_AF=0.0356;EUR_AF=0.3121;SAS_AF=0.3016;AA=A|||;VT=SNP
11	123849351	rs74788753	A	T	100	PASS	AC=590;AF=0.117812;AN=5008;NS=2504;DP=18983;EAS_AF=0.1071;AMR_AF=0.1657;AFR_AF=0.059;EUR_AF=0.1849;SAS_AF=0.1053;AA=A|||;VT=SNP
11	123849600	rs76245195	T	G	100	PASS	AC=366;AF=0.0730831;AN=5008;NS=2504;DP=19631;EAS_AF=0.1399;AMR_AF=0.1484;AFR_AF=0.0613;EUR_AF=0.0099;SAS_AF=0.0317;AA=T|||;VT=SNP
11	123849932	rs76865899	C	T	100	PASS	AC=228;AF=0.0455272;AN=5008;NS=2504;DP=20258;EAS_AF=0.0585;AMR_AF=0.0202;AFR_AF=0.09;EUR_AF=0.0169;SAS_AF=0.0194;AA=C|||;VT=SNP
11	123850965	rs10893120	G	A	100	PASS	AC=4004;AF=0.799521;AN=5008;NS=2504;DP=21376;EAS_AF=0.7748;AMR_AF=0.8631;AFR_AF=0.8729;EUR_AF=0.8022;SAS_AF=0.6779;AA=g|||;VT=SNP
11	123851398	rs111419155	A	C	100	PASS	AC=869;AF=0.173522;AN=5008;NS=2504;DP=22047;EAS_AF=0.1181;AMR_AF=0.2147;AFR_AF=0.1301;EUR_AF=0.2903;SAS_AF=0.1401;AA=A|||;VT=SNP
11	123852144	rs116091686	A	G	100	PASS	AC=366;AF=0.0730831;AN=5008;NS=2504;DP=20171;EAS_AF=0.1399;AMR_AF=0.1484;AFR_AF=0.0613;EUR_AF=0.0099;SAS_AF=0.0317;AA=A|||;VT=SNP
11	123852373	rs73024719	G	A	100	PASS	AC=837;AF=0.167133;AN=5008;NS=2504;DP=18509;EAS_AF=0.1042;AMR_AF=0.1239;AFR_AF=0.2231;EUR_AF=0.172;SAS_AF=0.182;AA=g|||;VT=SNP
11	123852381	rs11219389	C	T	100	PASS	AC=2266;AF=0.452476;AN=5008;NS=2504;DP=18564;EAS_AF=0.5536;AMR_AF=0.5231;AFR_AF=0.4947;EUR_AF=0.34;SAS_AF=0.3569;AA=c|||;VT=SNP
11	123852690	rs76332739	T	C	100	PASS	AC=1956;AF=0.390575;AN=5008;NS=2504;DP=17605;EAS_AF=0.2222;AMR_AF=0.3573;AFR_AF=0.5325;EUR_AF=0.4622;SAS_AF=0.3221;AA=t|||;VT=SNP
11	123852848	rs2123711	C	T	100	PASS	AC=1234;AF=0.246406;AN=5008;NS=2504;DP=16579;EAS_AF=0.3552;AMR_AF=0.317;AFR_AF=0.0356;EUR_AF=0.3121;SAS_AF=0.3016;AA=C|||;VT=SNP
11	123852965	rs2123710	A	G	100	PASS	AC=4006;AF=0.79992;AN=5008;NS=2504;DP=17842;EAS_AF=0.7758;AMR_AF=0.8631;AFR_AF=0.8729;EUR_AF=0.8022;SAS_AF=0.6789;AA=N|||;VT=SNP
11	123853591	rs143212467	T	C	100	PASS	AC=24;AF=0.00479233;AN=5008;NS=2504;DP=20446;EAS_AF=0.0238;AMR_AF=0;AFR_AF=0;EUR_AF=0;SAS_AF=0;AA=T|||;VT=SNP
11	123853970	rs11530582	G	A	100	PASS	AC=1238;AF=0.247204;AN=5008;NS=2504;DP=20176;EAS_AF=0.3552;AMR_AF=0.317;AFR_AF=0.0356;EUR_AF=0.3111;SAS_AF=0.3067;AA=G|||;VT=SNP
11	123854432	rs116978925	G	A	100	PASS	AC=33;AF=0.00658946;AN=5008;NS=2504;DP=20284;EAS_AF=0.0327;AMR_AF=0;AFR_AF=0;EUR_AF=0;SAS_AF=0;AA=G|||;VT=SNP
11	123854473	rs115028828	T	C	100	PASS	AC=366;AF=0.0730831;AN=5008;NS=2504;DP=21505;EAS_AF=0.1399;AMR_AF=0.1484;AFR_AF=0.0613;EUR_AF=0.0099;SAS_AF=0.0317;AA=T|||;VT=SNP
11	123854493	rs115175326	G	A	100	PASS	AC=367;AF=0.0732827;AN=5008;NS=2504;DP=21666;EAS_AF=0.1399;AMR_AF=0.1484;AFR_AF=0.0613;EUR_AF=0.0109;SAS_AF=0.0317;AA=G|||;VT=SNP
11	123854667	rs112528708	C	T	100	PASS	AC=446;AF=0.0890575;AN=5008;NS=2504;DP=22127;EAS_AF=0.0526;AMR_AF=0.0375;AFR_AF=0.1861;EUR_AF=0.0447;SAS_AF=0.0777;AA=C|||;VT=SNP
11	123854744	rs10893121	T	A	100	PASS	AC=4006;AF=0.79992;AN=5008;NS=2504;DP=20471;EAS_AF=0.7758;AMR_AF=0.8631;AFR_AF=0.8729;EUR_AF=0.8022;SAS_AF=0.6789;AA=T|||;VT=SNP
11	123854840	rs79672755	A	C	100	PASS	AC=873;AF=0.174321;AN=5008;NS=2504;DP=20528;EAS_AF=0.1181;AMR_AF=0.2147;AFR_AF=0.1331;EUR_AF=0.2903;SAS_AF=0.1401;AA=A|||;VT=SNP
11	123855651	rs79323255	C	G	100	PASS	AC=879;AF=0.175519;AN=5008;NS=2504;DP=19495;EAS_AF=0.129;AMR_AF=0.2219;AFR_AF=0.1233;EUR_AF=0.2913;SAS_AF=0.1421;AA=C|||;VT=SNP
11	123856264	rs1598020	T	C	100	PASS	AC=4082;AF=0.815096;AN=5008;NS=2504;DP=16170;EAS_AF=0.7798;AMR_AF=0.8804;AFR_AF=0.8812;EUR_AF=0.8419;SAS_AF=0.6881;AA=C|||;VT=SNP
11	123856595	rs73024782	A	G	100	PASS	AC=494;AF=0.0986422;AN=5008;NS=2504;DP=15608;EAS_AF=0.0516;AMR_AF=0.0389;AFR_AF=0.2126;EUR_AF=0.0487;SAS_AF=0.0869;AA=A|||;VT=SNP
11	123856811	rs12276629	T	C	100	PASS	AC=716;AF=0.142971;AN=5008;NS=2504;DP=17917;EAS_AF=0.1141;AMR_AF=0.1297;AFR_AF=0.1551;EUR_AF=0.1839;SAS_AF=0.1237;AA=T|||;VT=SNP
11	123856980	rs4936870	C	G	100	PASS	AC=4074;AF=0.813498;AN=5008;NS=2504;DP=16202;EAS_AF=0.7798;AMR_AF=0.8804;AFR_AF=0.8812;EUR_AF=0.8419;SAS_AF=0.68;AA=G|||;VT=SNP
11	123857201	rs17759675	T	A	100	PASS	AC=860;AF=0.171725;AN=5008;NS=2504;DP=17402;EAS_AF=0.124;AMR_AF=0.2161;AFR_AF=0.118;EUR_AF=0.2893;SAS_AF=0.1411;AA=T|||;VT=SNP
11	123857634	rs17128060	A	G	100	PASS	AC=590;AF=0.117812;AN=5008;NS=2504;DP=17719;EAS_AF=0.1438;AMR_AF=0.1671;AFR_AF=0.2163;EUR_AF=0.0119;SAS_AF=0.0317;AA=A|||;VT=SNP
11	123857731	rs73024785	C	T	100	PASS	AC=494;AF=0.0986422;AN=5008;NS=2504;DP=17014;EAS_AF=0.0516;AMR_AF=0.0389;AFR_AF=0.2126;EUR_AF=0.0487;SAS_AF=0.0869;AA=C|||;VT=SNP
11	123857988	rs80094008	C	G	100	PASS	AC=371;AF=0.0740815;AN=5008;NS=2504;DP=19406;EAS_AF=0.1409;AMR_AF=0.1513;AFR_AF=0.0628;EUR_AF=0.0099;SAS_AF=0.0317;AA=C|||;VT=SNP
11	123858780	rs112250539	G	T	100	PASS	AC=404;AF=0.0806709;AN=5008;NS=2504;DP=18925;EAS_AF=0.0496;AMR_AF=0.1052;AFR_AF=0.0083;EUR_AF=0.167;SAS_AF=0.1043;AA=G|||;VT=SNP
11	123858820	rs12574443	G	A	100	PASS	AC=396;AF=0.0790735;AN=5008;NS=2504;DP=20591;EAS_AF=0.1409;AMR_AF=0.1513;AFR_AF=0.0817;EUR_AF=0.0099;SAS_AF=0.0317;AA=G|||;VT=SNP
11	123859538	rs34825132	C	T	100	PASS	AC=370;AF=0.0738818;AN=5008;NS=2504;DP=14329;EAS_AF=0.1409;AMR_AF=0.1499;AFR_AF=0.0628;EUR_AF=0.0099;SAS_AF=0.0317;AA=C|||;VT=SNP
11	123860104	rs17128065	T	C	100	PASS	AC=2082;AF=0.415735;AN=5008;NS=2504;DP=16007;EAS_AF=0.3194;AMR_AF=0.4352;AFR_AF=0.6445;EUR_AF=0.3499;SAS_AF=0.2597;AA=C|||;VT=SNP
11	123860840	rs17128069	T	A	100	PASS	AC=477;AF=0.0952476;AN=5008;NS=2504;DP=21575;EAS_AF=0.0516;AMR_AF=0.0389;AFR_AF=0.1997;EUR_AF=0.0487;SAS_AF=0.0869;AA=T|||;VT=SNP
11	123860844	rs1453656	G	A	100	PASS	AC=1423;AF=0.284145;AN=5008;NS=2504;DP=21517;EAS_AF=0.3462;AMR_AF=0.3256;AFR_AF=0.1891;EUR_AF=0.3101;SAS_AF=0.2924;AA=G|||;VT=SNP
11	123861081	rs4391827	A	C	100	PASS	AC=3326;AF=0.664137;AN=5008;NS=2504;DP=19925;EAS_AF=0.6627;AMR_AF=0.7493;AFR_AF=0.7073;EUR_AF=0.6581;SAS_AF=0.5532;AA=C|||;VT=SNP
11	123861737	rs79146706	T	C	100	PASS	AC=373;AF=0.0744808;AN=5008;NS=2504;DP=17423;EAS_AF=0.1438;AMR_AF=0.1499;AFR_AF=0.0628;EUR_AF=0.0099;SAS_AF=0.0317;AA=T|||;VT=SNP
11	123861875	rs10893123	C	G	100	PASS	AC=1204;AF=0.240415;AN=5008;NS=2504;DP=16703;EAS_AF=0.3433;AMR_AF=0.3098;AFR_AF=0.0356;EUR_AF=0.3082;SAS_AF=0.2924;AA=C|||;VT=SNP
11	123863011	rs11826200	T	G	100	PASS	AC=478;AF=0.0954473;AN=5008;NS=2504;DP=17452;EAS_AF=0.0516;AMR_AF=0.0389;AFR_AF=0.2005;EUR_AF=0.0487;SAS_AF=0.0869;AA=T|||;VT=SNP
11	123863017	rs139690028	T	G	100	PASS	AC=24;AF=0.00479233;AN=5008;NS=2504;DP=17594;EAS_AF=0.0238;AMR_AF=0;AFR_AF=0;EUR_AF=0;SAS_AF=0;AA=T|||;VT=SNP
11	123863636	rs10750252	C	T	100	PASS	AC=3363;AF=0.671526;AN=5008;NS=2504;DP=18791;EAS_AF=0.7321;AMR_AF=0.8285;AFR_AF=0.5098;EUR_AF=0.7913;SAS_AF=0.593;AA=T|||;VT=SNP
11	123863820	rs17759886	A	G	100	PASS	AC=847;AF=0.169129;AN=5008;NS=2504;DP=20756;EAS_AF=0.124;AMR_AF=0.2161;AFR_AF=0.1074;EUR_AF=0.2903;SAS_AF=0.1411;AA=A|||;VT=SNP
11	123863989	rs10790620	C	T	100	PASS	AC=2091;AF=0.417532;AN=5008;NS=2504;DP=22057;EAS_AF=0.5595;AMR_AF=0.5058;AFR_AF=0.3805;EUR_AF=0.335;SAS_AF=0.3436;AA=T|||;VT=SNP
11	123864112	rs10790621	A	C	100	PASS	AC=2569;AF=0.512979;AN=5008;NS=2504;DP=22328;EAS_AF=0.622;AMR_AF=0.6931;AFR_AF=0.298;EUR_AF=0.6083;SAS_AF=0.4652;AA=A|||;VT=SNP
11	123864216	rs1453654	T	C	100	PASS	AC=4248;AF=0.848243;AN=5008;NS=2504;DP=20752;EAS_AF=0.7917;AMR_AF=0.8919;AFR_AF=0.9955;EUR_AF=0.8419;SAS_AF=0.683;AA=t|||;VT=SNP
11	123864221	rs11219395	A	G	100	PASS	AC=123;AF=0.0245607;AN=5008;NS=2504;DP=20734;EAS_AF=0.1161;AMR_AF=0.0058;AFR_AF=0.0008;EUR_AF=0;SAS_AF=0.001;AA=A|||;VT=SNP
11	123864665	rs17128083	C	T	100	PASS	AC=124;AF=0.0247604;AN=5008;NS=2504;DP=19185;EAS_AF=0.0645;AMR_AF=0.013;AFR_AF=0.0113;EUR_AF=0.0169;SAS_AF=0.0184;AA=C|||;VT=SNP
11	123864948	rs17128086	G	A	100	PASS	AC=509;AF=0.101637;AN=5008;NS=2504;DP=18167;EAS_AF=0.0506;AMR_AF=0.0418;AFR_AF=0.2224;EUR_AF=0.0487;SAS_AF=0.0879;AA=G|||;VT=SNP
11	123865086	rs7944434	A	C	100	PASS	AC=4078;AF=0.814297;AN=5008;NS=2504;DP=20578;EAS_AF=0.7827;AMR_AF=0.8818;AFR_AF=0.8828;EUR_AF=0.841;SAS_AF=0.6789;AA=c|||;VT=SNP
11	123865305	rs10790622	G	A	100	PASS	AC=1257;AF=0.250998;AN=5008;NS=2504;DP=19720;EAS_AF=0.3532;AMR_AF=0.3141;AFR_AF=0.0673;EUR_AF=0.3062;SAS_AF=0.2924;AA=G|||;VT=SNP
11	123865815	rs7127148	G	A	100	PASS	AC=455;AF=0.0908546;AN=5008;NS=2504;DP=21491;EAS_AF=0.1438;AMR_AF=0.1571;AFR_AF=0.121;EUR_AF=0.0099;SAS_AF=0.0317;AA=G|||;VT=SNP
11	123865917	rs71491803	A	C	100	PASS	AC=111;AF=0.0221645;AN=5008;NS=2504;DP=20730;EAS_AF=0.0635;AMR_AF=0.013;AFR_AF=0.0023;EUR_AF=0.0169;SAS_AF=0.0184;AA=A|||;VT=SNP
11	123866637	rs1823822	G	A	100	PASS	AC=644;AF=0.128594;AN=5008;NS=2504;DP=15767;EAS_AF=0.1141;AMR_AF=0.17;AFR_AF=0.0877;EUR_AF=0.1899;SAS_AF=0.1063;AA=G|||;VT=SNP
11	123867229	rs56225134	C	T	100	PASS	AC=894;AF=0.178514;AN=5008;NS=2504;DP=14090;EAS_AF=0.1925;AMR_AF=0.2622;AFR_AF=0.1528;EUR_AF=0.1769;SAS_AF=0.1411;AA=C|||;VT=SNP
11	123867819	rs10750253	T	G	100	PASS	AC=4079;AF=0.814497;AN=5008;NS=2504;DP=19220;EAS_AF=0.7857;AMR_AF=0.8804;AFR_AF=0.8835;EUR_AF=0.841;SAS_AF=0.6769;AA=G|||;VT=SNP
11	123867830	rs11219397	A	G	100	PASS	AC=1299;AF=0.259385;AN=5008;NS=2504;DP=19495;EAS_AF=0.3571;AMR_AF=0.3156;AFR_AF=0.0953;EUR_AF=0.3062;SAS_AF=0.2924;AA=A|||;VT=SNP
11	123867853	rs11219398	G	A	100	PASS	AC=894;AF=0.178514;AN=5008;NS=2504;DP=19500;EAS_AF=0.1935;AMR_AF=0.2622;AFR_AF=0.152;EUR_AF=0.1769;SAS_AF=0.1411;AA=G|||;VT=SNP
11	123868074	rs60224746	T	C	100	PASS	AC=1299;AF=0.259385;AN=5008;NS=2504;DP=20087;EAS_AF=0.3571;AMR_AF=0.3156;AFR_AF=0.0953;EUR_AF=0.3062;SAS_AF=0.2924;AA=T|||;VT=SNP
11	123868208	rs12577664	A	G	100	PASS	AC=3762;AF=0.751198;AN=5008;NS=2504;DP=19343;EAS_AF=0.7222;AMR_AF=0.8559;AFR_AF=0.7322;EUR_AF=0.8231;SAS_AF=0.6585;AA=G|||;VT=SNP
11	123868223	rs12575798	C	T	100	PASS	AC=460;AF=0.091853;AN=5008;NS=2504;DP=19345;EAS_AF=0.1488;AMR_AF=0.1571;AFR_AF=0.121;EUR_AF=0.0099;SAS_AF=0.0317;AA=C|||;VT=SNP
11	123868425	rs11219399	C	T	100	PASS	AC=1288;AF=0.257188;AN=5008;NS=2504;DP=18349;EAS_AF=0.3562;AMR_AF=0.3156;AFR_AF=0.087;EUR_AF=0.3072;SAS_AF=0.2924;AA=C|||;VT=SNP
11	123868449	rs11219400	T	C	100	PASS	AC=4114;AF=0.821486;AN=5008;NS=2504;DP=18566;EAS_AF=0.7847;AMR_AF=0.8862;AFR_AF=0.9085;EUR_AF=0.841;SAS_AF=0.6759;AA=C|||;VT=SNP
11	123868450	rs79220827	G	A	100	PASS	AC=281;AF=0.0561102;AN=5008;NS=2504;DP=18475;EAS_AF=0.1448;AMR_AF=0.1398;AFR_AF=0.0008;EUR_AF=0.006;SAS_AF=0.0317;AA=G|||;VT=SNP
11	123868651	rs17128094	A	G	100	PASS	AC=490;AF=0.0978435;AN=5008;NS=2504;DP=15736;EAS_AF=0.0506;AMR_AF=0.0403;AFR_AF=0.2073;EUR_AF=0.0487;SAS_AF=0.09;AA=A|||;VT=SNP
11	123869062	rs4936872	G	A	100	PASS	AC=2832;AF=0.565495;AN=5008;NS=2504;DP=18877;EAS_AF=0.5982;AMR_AF=0.6282;AFR_AF=0.5673;EUR_AF=0.5328;SAS_AF=0.5184;AA=A|||;VT=SNP
11	123869252	rs10790623	T	C	100	PASS	AC=2341;AF=0.467452;AN=5008;NS=2504;DP=19734;EAS_AF=0.4563;AMR_AF=0.4669;AFR_AF=0.4183;EUR_AF=0.5229;SAS_AF=0.4888;AA=C|||;VT=SNP
11	123869583	rs61908589	C	T	100	PASS	AC=1271;AF=0.253794;AN=5008;NS=2504;DP=17623;EAS_AF=0.3562;AMR_AF=0.3156;AFR_AF=0.0741;EUR_AF=0.3072;SAS_AF=0.2924;AA=C|||;VT=SNP
11	123869811	rs61908590	A	C	100	PASS	AC=1290;AF=0.257588;AN=5008;NS=2504;DP=18643;EAS_AF=0.3562;AMR_AF=0.3156;AFR_AF=0.0885;EUR_AF=0.3072;SAS_AF=0.2924;AA=A|||;VT=SNP
11	123870119	rs12576274	G	A	100	PASS	AC=455;AF=0.0908546;AN=5008;NS=2504;DP=18126;EAS_AF=0.1438;AMR_AF=0.1571;AFR_AF=0.121;EUR_AF=0.0099;SAS_AF=0.0317;AA=G|||;VT=SNP
11	123870133	rs118068896	C	G	100	PASS	AC=39;AF=0.00778754;AN=5008;NS=2504;DP=17848;EAS_AF=0.0377;AMR_AF=0;AFR_AF=0;EUR_AF=0;SAS_AF=0.001;AA=C|||;VT=SNP
11	123870195	rs4936873	G	A	100	PASS	AC=3840;AF=0.766773;AN=5008;NS=2504;DP=19454;EAS_AF=0.7222;AMR_AF=0.8617;AFR_AF=0.789;EUR_AF=0.8231;SAS_AF=0.6575;AA=A|||;VT=SNP
11	123870227	rs4936874	A	G	100	PASS	AC=1241;AF=0.247804;AN=5008;NS=2504;DP=20260;EAS_AF=0.3542;AMR_AF=0.3141;AFR_AF=0.0537;EUR_AF=0.3072;SAS_AF=0.2924;AA=A|||;VT=SNP
11	123871094	rs35865025	C	A	100	PASS	AC=2219;AF=0.443091;AN=5008;NS=2504;DP=15631;EAS_AF=0.4514;AMR_AF=0.4582;AFR_AF=0.3389;EUR_AF=0.5219;SAS_AF=0.4836;AA=N|||;VT=SNP
11	123871602	rs61908592	G	T	100	PASS	AC=1239;AF=0.247404;AN=5008;NS=2504;DP=16532;EAS_AF=0.3522;AMR_AF=0.3141;AFR_AF=0.0537;EUR_AF=0.3072;SAS_AF=0.2924;AA=g|||;VT=SNP
11	123871650	rs17128104	G	A	100	PASS	AC=35;AF=0.00698882;AN=5008;NS=2504;DP=16270;EAS_AF=0.0288;AMR_AF=0;AFR_AF=0.0045;EUR_AF=0;SAS_AF=0;AA=g|||;VT=SNP
11	123872339	rs80001429	G	A	100	PASS	AC=374;AF=0.0746805;AN=5008;NS=2504;DP=20439;EAS_AF=0.1438;AMR_AF=0.1499;AFR_AF=0.0635;EUR_AF=0.0099;SAS_AF=0.0317;AA=g|||;VT=SNP
11	123872530	rs10893124	C	T	100	PASS	AC=2192;AF=0.4377;AN=5008;NS=2504;DP=18346;EAS_AF=0.4524;AMR_AF=0.4597;AFR_AF=0.3139;EUR_AF=0.5219;SAS_AF=0.4877;AA=T|||;VT=SNP
11	123872824	rs11219403	A	C	100	PASS	AC=129;AF=0.0257588;AN=5008;NS=2504;DP=18013;EAS_AF=0.1141;AMR_AF=0.0173;AFR_AF=0;EUR_AF=0.002;SAS_AF=0;AA=A|||;VT=SNP
11	123872835	rs17093013	G	A	100	PASS	AC=495;AF=0.0988419;AN=5008;NS=2504;DP=17975;EAS_AF=0.1438;AMR_AF=0.1614;AFR_AF=0.149;EUR_AF=0.0099;SAS_AF=0.0317;AA=G|||;VT=SNP
11	123872869	rs11600075	T	C	100	PASS	AC=1033;AF=0.20627;AN=5008;NS=2504;DP=18659;EAS_AF=0.1002;AMR_AF=0.1513;AFR_AF=0.32;EUR_AF=0.2157;SAS_AF=0.1912;AA=T|||;VT=SNP
11	123873178	rs7120473	T	C	100	PASS	AC=457;AF=0.091254;AN=5008;NS=2504;DP=16166;EAS_AF=0.0506;AMR_AF=0.0375;AFR_AF=0.1846;EUR_AF=0.0487;SAS_AF=0.089;AA=C|||;VT=SNP
11	123873743	rs4936875	C	T	100	PASS	AC=1223;AF=0.244209;AN=5008;NS=2504;DP=20159;EAS_AF=0.3631;AMR_AF=0.3141;AFR_AF=0.0348;EUR_AF=0.3052;SAS_AF=0.2924;AA=C|||;VT=SNP
11	123873881	rs73026818	T	A	100	PASS	AC=450;AF=0.0898562;AN=5008;NS=2504;DP=19808;EAS_AF=0.0506;AMR_AF=0.0375;AFR_AF=0.1831;EUR_AF=0.0477;SAS_AF=0.0849;AA=T|||;VT=SNP
11	123873905	rs73026820	A	G	100	PASS	AC=925;AF=0.184704;AN=5008;NS=2504;DP=19985;EAS_AF=0.1002;AMR_AF=0.147;AFR_AF=0.2451;EUR_AF=0.2117;SAS_AF=0.1892;AA=A|||;VT=SNP
11	123874036	rs11219404	T	C	100	PASS	AC=111;AF=0.0221645;AN=5008;NS=2504;DP=22378;EAS_AF=0.0962;AMR_AF=0.0173;AFR_AF=0;EUR_AF=0.002;SAS_AF=0;AA=T|||;VT=SNP
11	123874175	rs10893125	G	A	100	PASS	AC=2194;AF=0.438099;AN=5008;NS=2504;DP=23078;EAS_AF=0.4633;AMR_AF=0.4611;AFR_AF=0.3056;EUR_AF=0.5209;SAS_AF=0.4898;AA=A|||;VT=SNP
11	123874283	rs17687161	G	A	100	PASS	AC=917;AF=0.183107;AN=5008;NS=2504;DP=22721;EAS_AF=0.1012;AMR_AF=0.1455;AFR_AF=0.2383;EUR_AF=0.2127;SAS_AF=0.1892;AA=G|||;VT=SNP
11	123874762	rs11603189	A	T	100	PASS	AC=1052;AF=0.210064;AN=5008;NS=2504;DP=18545;EAS_AF=0.1002;AMR_AF=0.1527;AFR_AF=0.3366;EUR_AF=0.2137;SAS_AF=0.1892;AA=A|||;VT=SNP
11	123874768	rs10750254	T	C	100	PASS	AC=2336;AF=0.466454;AN=5008;NS=2504;DP=18474;EAS_AF=0.4653;AMR_AF=0.4683;AFR_AF=0.4039;EUR_AF=0.5219;SAS_AF=0.4939;AA=C|||;VT=SNP
11	123874968	rs10750255	G	A	100	PASS	AC=2203;AF=0.439896;AN=5008;NS=2504;DP=19605;EAS_AF=0.4633;AMR_AF=0.4611;AFR_AF=0.3071;EUR_AF=0.5209;SAS_AF=0.4969;AA=A|||;VT=SNP
11	123875591	rs4936876	A	C	100	PASS	AC=2321;AF=0.463458;AN=5008;NS=2504;DP=17230;EAS_AF=0.4673;AMR_AF=0.4726;AFR_AF=0.3873;EUR_AF=0.5219;SAS_AF=0.4959;AA=A|||;VT=SNP
11	123876110	rs4936877	C	A	100	PASS	AC=240;AF=0.0479233;AN=5008;NS=2504;DP=22544;EAS_AF=0.002;AMR_AF=0.0634;AFR_AF=0.0091;EUR_AF=0.1382;SAS_AF=0.044;AA=C|||;VT=SNP
11	123876233	rs4936878	A	G	100	PASS	AC=2338;AF=0.466853;AN=5008;NS=2504;DP=21151;EAS_AF=0.4673;AMR_AF=0.4683;AFR_AF=0.4039;EUR_AF=0.5219;SAS_AF=0.4939;AA=G|||;VT=SNP
11	123876352	rs181972715	C	T	100	PASS	AC=18;AF=0.00359425;AN=5008;NS=2504;DP=21406;EAS_AF=0.0179;AMR_AF=0;AFR_AF=0;EUR_AF=0;SAS_AF=0;AA=C|||;VT=SNP
11	123877696	rs7102393	C	T	100	PASS	AC=1279;AF=0.255391;AN=5008;NS=2504;DP=18599;EAS_AF=0.3631;AMR_AF=0.3156;AFR_AF=0.0673;EUR_AF=0.3082;SAS_AF=0.3016;AA=C|||;VT=SNP
11	123877757	rs7102719	G	A	100	PASS	AC=1234;AF=0.246406;AN=5008;NS=2504;DP=17813;EAS_AF=0.3621;AMR_AF=0.3141;AFR_AF=0.0356;EUR_AF=0.3082;SAS_AF=0.3006;AA=G|||;VT=SNP
11	123877979	rs1947406	A	C	100	PASS	AC=2342;AF=0.467652;AN=5008;NS=2504;DP=18145;EAS_AF=0.4633;AMR_AF=0.4741;AFR_AF=0.4039;EUR_AF=0.5229;SAS_AF=0.4969;AA=C|||;VT=SNP
11	123878492	rs9787913	G	T	100	PASS	AC=4096;AF=0.817891;AN=5008;NS=2504;DP=16947;EAS_AF=0.7887;AMR_AF=0.8833;AFR_AF=0.8775;EUR_AF=0.8539;SAS_AF=0.684;AA=T|||;VT=SNP
11	123878985	rs11600498	T	C	100	PASS	AC=1018;AF=0.203275;AN=5008;NS=2504;DP=17697;EAS_AF=0.1002;AMR_AF=0.1513;AFR_AF=0.3109;EUR_AF=0.2137;SAS_AF=0.1902;AA=T|||;VT=SNP
11	123879063	rs10750256	G	A	100	PASS	AC=2310;AF=0.461262;AN=5008;NS=2504;DP=16612;EAS_AF=0.4633;AMR_AF=0.4669;AFR_AF=0.3865;EUR_AF=0.5219;SAS_AF=0.4939;AA=G|||;VT=SNP
11	123879861	rs10893126	A	C	100	PASS	AC=2313;AF=0.461861;AN=5008;NS=2504;DP=18780;EAS_AF=0.4653;AMR_AF=0.4669;AFR_AF=0.3865;EUR_AF=0.5219;SAS_AF=0.4949;AA=C|||;VT=SNP
11	123879952	rs35316117	C	T	100	PASS	AC=117;AF=0.0233626;AN=5008;NS=2504;DP=20538;EAS_AF=0.0635;AMR_AF=0.013;AFR_AF=0.0076;EUR_AF=0.0169;SAS_AF=0.0174;AA=C|||;VT=SNP
11	123879982	rs10790624	T	G	100	PASS	AC=2312;AF=0.461661;AN=5008;NS=2504;DP=20931;EAS_AF=0.4653;AMR_AF=0.4669;AFR_AF=0.3865;EUR_AF=0.5219;SAS_AF=0.4939;AA=G|||;VT=SNP
11	123880223	rs11607713	G	T	100	PASS	AC=2312;AF=0.461661;AN=5008;NS=2504;DP=21124;EAS_AF=0.4653;AMR_AF=0.4669;AFR_AF=0.3865;EUR_AF=0.5219;SAS_AF=0.4939;AA=T|||;VT=SNP
11	123880482	rs11601573	T	G	100	PASS	AC=1028;AF=0.205272;AN=5008;NS=2504;DP=20917;EAS_AF=0.1002;AMR_AF=0.1513;AFR_AF=0.3192;EUR_AF=0.2137;SAS_AF=0.1892;AA=T|||;VT=SNP
11	123880581	rs17760637	T	C	100	PASS	AC=1288;AF=0.257188;AN=5008;NS=2504;DP=21380;EAS_AF=0.3651;AMR_AF=0.3156;AFR_AF=0.0734;EUR_AF=0.3082;SAS_AF=0.3006;AA=t|||;VT=SNP
11	123880596	rs17128126	C	T	100	PASS	AC=460;AF=0.091853;AN=5008;NS=2504;DP=21015;EAS_AF=0.0506;AMR_AF=0.0375;AFR_AF=0.1899;EUR_AF=0.0477;SAS_AF=0.0859;AA=C|||;VT=SNP
11	123880613	rs11219406	C	A	100	PASS	AC=314;AF=0.0626997;AN=5008;NS=2504;DP=21242;EAS_AF=0.0635;AMR_AF=0.0245;AFR_AF=0.1498;EUR_AF=0.0179;SAS_AF=0.0174;AA=C|||;VT=SNP
11	123880685	rs55700020	G	A	100	PASS	AC=1052;AF=0.210064;AN=5008;NS=2504;DP=19214;EAS_AF=0.1002;AMR_AF=0.1527;AFR_AF=0.3366;EUR_AF=0.2137;SAS_AF=0.1892;AA=G|||;VT=SNP
11	123880722	rs4936879	A	G	100	PASS	AC=2763;AF=0.551717;AN=5008;NS=2504;DP=17336;EAS_AF=0.6101;AMR_AF=0.6268;AFR_AF=0.5045;EUR_AF=0.5318;SAS_AF=0.5225;AA=A|||;VT=SNP
11	123881593	rs7119447	A	G	100	PASS	AC=507;AF=0.101238;AN=5008;NS=2504;DP=18026;EAS_AF=0.0506;AMR_AF=0.0418;AFR_AF=0.2231;EUR_AF=0.0477;SAS_AF=0.0859;AA=A|||;VT=SNP
11	123881784	rs4935854	T	C	100	PASS	AC=2671;AF=0.533347;AN=5008;NS=2504;DP=16618;EAS_AF=0.6101;AMR_AF=0.6225;AFR_AF=0.438;EUR_AF=0.5308;SAS_AF=0.5225;AA=C|||;VT=SNP
11	123881859	rs4935855	G	C	100	PASS	AC=2783;AF=0.555711;AN=5008;NS=2504;DP=18231;EAS_AF=0.6101;AMR_AF=0.6282;AFR_AF=0.5189;EUR_AF=0.5318;SAS_AF=0.5225;AA=G|||;VT=SNP
11	123881921	rs4935856	T	C	100	PASS	AC=2671;AF=0.533347;AN=5008;NS=2504;DP=18959;EAS_AF=0.6101;AMR_AF=0.6225;AFR_AF=0.438;EUR_AF=0.5308;SAS_AF=0.5225;AA=T|||;VT=SNP
11	123882316	rs7106094	T	G	100	PASS	AC=1547;AF=0.308906;AN=5008;NS=2504;DP=16502;EAS_AF=0.245;AMR_AF=0.3141;AFR_AF=0.4841;EUR_AF=0.2237;SAS_AF=0.2219;AA=G|||;VT=SNP
11	123882380	rs75351630	T	G	100	PASS	AC=31;AF=0.0061901;AN=5008;NS=2504;DP=15858;EAS_AF=0.0308;AMR_AF=0;AFR_AF=0;EUR_AF=0;SAS_AF=0;AA=T|||;VT=SNP
11	123882441	rs7123574	A	G	100	PASS	AC=2700;AF=0.539137;AN=5008;NS=2504;DP=15250;EAS_AF=0.6101;AMR_AF=0.6225;AFR_AF=0.4569;EUR_AF=0.5308;SAS_AF=0.5266;AA=G|||;VT=SNP
11	123882687	rs11602793	T	C	100	PASS	AC=427;AF=0.0852636;AN=5008;NS=2504;DP=13217;EAS_AF=0.0496;AMR_AF=0.111;AFR_AF=0.0234;EUR_AF=0.165;SAS_AF=0.1053;AA=T|||;VT=SNP
11	123882818	rs6590033	G	A	100	PASS	AC=1442;AF=0.287939;AN=5008;NS=2504;DP=13159;EAS_AF=0.245;AMR_AF=0.3069;AFR_AF=0.4054;EUR_AF=0.2227;SAS_AF=0.227;AA=A|||;VT=SNP
11	123882859	rs6590034	C	T	100	PASS	AC=1413;AF=0.282149;AN=5008;NS=2504;DP=13657;EAS_AF=0.246;AMR_AF=0.3069;AFR_AF=0.3865;EUR_AF=0.2227;SAS_AF=0.2219;AA=T|||;VT=SNP
11	123883260	rs12273623	G	A	100	PASS	AC=1441;AF=0.28774;AN=5008;NS=2504;DP=17350;EAS_AF=0.245;AMR_AF=0.3069;AFR_AF=0.4054;EUR_AF=0.2227;SAS_AF=0.226;AA=A|||;VT=SNP
11	123883333	rs61908595	T	C	100	PASS	AC=191;AF=0.038139;AN=5008;NS=2504;DP=18041;EAS_AF=0.0109;AMR_AF=0.0418;AFR_AF=0.0068;EUR_AF=0.1064;SAS_AF=0.0358;AA=T|||;VT=SNP
11	123883589	rs191668128	C	T	100	PASS	AC=18;AF=0.00359425;AN=5008;NS=2504;DP=18000;EAS_AF=0.0179;AMR_AF=0;AFR_AF=0;EUR_AF=0;SAS_AF=0;AA=C|||;VT=SNP
11	123883839	rs78121493	G	T	100	PASS	AC=376;AF=0.0750799;AN=5008;NS=2504;DP=20049;EAS_AF=0.1448;AMR_AF=0.1499;AFR_AF=0.0635;EUR_AF=0.0099;SAS_AF=0.0327;AA=G|||;VT=SNP
11	123884240	rs10893127	T	A	100	PASS	AC=1416;AF=0.282748;AN=5008;NS=2504;DP=20601;EAS_AF=0.244;AMR_AF=0.3127;AFR_AF=0.3858;EUR_AF=0.2227;SAS_AF=0.2239;AA=T|||;VT=SNP
11	123884423	rs6590035	G	T	100	PASS	AC=4081;AF=0.814896;AN=5008;NS=2504;DP=19566;EAS_AF=0.7867;AMR_AF=0.8847;AFR_AF=0.8654;EUR_AF=0.8539;SAS_AF=0.6861;AA=T|||;VT=SNP
11	123884856	rs57094086	G	A	100	PASS	AC=486;AF=0.0970447;AN=5008;NS=2504;DP=19314;EAS_AF=0.0526;AMR_AF=0.0389;AFR_AF=0.2065;EUR_AF=0.0487;SAS_AF=0.0859;AA=g|||;VT=SNP
11	123885082	rs7925793	G	C	100	PASS	AC=4079;AF=0.814497;AN=5008;NS=2504;DP=21098;EAS_AF=0.7887;AMR_AF=0.8818;AFR_AF=0.8654;EUR_AF=0.8549;SAS_AF=0.683;AA=N|||;VT=SNP
11	123885303	rs73028904	C	T	100	PASS	AC=452;AF=0.0902556;AN=5008;NS=2504;DP=19870;EAS_AF=0.0526;AMR_AF=0.0375;AFR_AF=0.1823;EUR_AF=0.0487;SAS_AF=0.0849;AA=c|||;VT=SNP
11	123885338	rs6590036	T	G	100	PASS	AC=3318;AF=0.66254;AN=5008;NS=2504;DP=20775;EAS_AF=0.7173;AMR_AF=0.7997;AFR_AF=0.5242;EUR_AF=0.7276;SAS_AF=0.6288;AA=N|||;VT=SNP
11	123885355	rs7928970	G	A	100	PASS	AC=1989;AF=0.397165;AN=5008;NS=2504;DP=21222;EAS_AF=0.3571;AMR_AF=0.4769;AFR_AF=0.4168;EUR_AF=0.4215;SAS_AF=0.3303;AA=N|||;VT=SNP
11	123885574	rs73028906	A	G	100	PASS	AC=1515;AF=0.302516;AN=5008;NS=2504;DP=18634;EAS_AF=0.2093;AMR_AF=0.3228;AFR_AF=0.2844;EUR_AF=0.4145;SAS_AF=0.2935;AA=a|||;VT=SNP
11	123886120	rs73028907	T	C	100	PASS	AC=515;AF=0.102835;AN=5008;NS=2504;DP=21830;EAS_AF=0.0526;AMR_AF=0.0476;AFR_AF=0.2216;EUR_AF=0.0517;SAS_AF=0.0859;AA=t|||;VT=SNP
11	123886155	rs66605425	A	G	100	PASS	AC=2103;AF=0.419928;AN=5008;NS=2504;DP=21257;EAS_AF=0.3571;AMR_AF=0.5029;AFR_AF=0.4448;EUR_AF=0.4404;SAS_AF=0.3712;AA=a|||;VT=SNP
11	123886822	rs1893764	C	T	100	PASS	AC=398;AF=0.0794728;AN=5008;NS=2504;DP=22538;EAS_AF=0.1478;AMR_AF=0.147;AFR_AF=0.0787;EUR_AF=0.007;SAS_AF=0.0368;AA=c|||;VT=SNP;EX_TARGET
11	123886865	rs4084209	T	A	100	PASS	AC=3308;AF=0.660543;AN=5008;NS=2504;DP=22182;EAS_AF=0.7232;AMR_AF=0.7997;AFR_AF=0.5083;EUR_AF=0.7276;SAS_AF=0.6339;AA=t|||;VT=SNP;EX_TARGET
11	123886984	rs4936880	A	G	100	PASS	AC=2140;AF=0.427316;AN=5008;NS=2504;DP=20938;EAS_AF=0.3591;AMR_AF=0.5014;AFR_AF=0.4682;EUR_AF=0.4404;SAS_AF=0.3763;AA=a|||;VT=SNP;EX_TARGET
11	123887164	rs4936881	A	C	100	PASS	AC=2142;AF=0.427716;AN=5008;NS=2504;DP=20676;EAS_AF=0.3591;AMR_AF=0.5029;AFR_AF=0.469;EUR_AF=0.4404;SAS_AF=0.3763;AA=a|||;VT=SNP;EX_TARGET
11	123887184	rs4936882	T	G	100	PASS	AC=3314;AF=0.661741;AN=5008;NS=2504;DP=21245;EAS_AF=0.7173;AMR_AF=0.804;AFR_AF=0.5166;EUR_AF=0.7266;SAS_AF=0.6329;AA=t|||;VT=SNP;EX_TARGET
11	123887754	rs78325497	A	G	100	PASS	AC=353;AF=0.0704872;AN=5008;NS=2504;DP=15069;EAS_AF=0.1478;AMR_AF=0.1427;AFR_AF=0.0469;EUR_AF=0.007;SAS_AF=0.0368;AA=A|||;VT=SNP
11	123888303	rs7358357	T	C	100	PASS	AC=577;AF=0.115216;AN=5008;NS=2504;DP=17417;EAS_AF=0.1478;AMR_AF=0.1657;AFR_AF=0.2012;EUR_AF=0.007;SAS_AF=0.0409;AA=T|||;VT=SNP
11	123888496	rs114130111	G	T	100	PASS	AC=585;AF=0.116813;AN=5008;NS=2504;DP=16765;EAS_AF=0.1538;AMR_AF=0.1671;AFR_AF=0.2012;EUR_AF=0.007;SAS_AF=0.0419;AA=G|||;VT=SNP
11	123888498	rs114568511	A	T	100	PASS	AC=577;AF=0.115216;AN=5008;NS=2504;DP=16616;EAS_AF=0.1518;AMR_AF=0.1628;AFR_AF=0.1989;EUR_AF=0.007;SAS_AF=0.0419;AA=C|||;VT=SNP
11	123888500	rs117667308	C	A	100	PASS	AC=580;AF=0.115815;AN=5008;NS=2504;DP=16728;EAS_AF=0.1518;AMR_AF=0.1628;AFR_AF=0.2012;EUR_AF=0.007;SAS_AF=0.0419;AA=C|||;VT=SNP
11	123888518	rs200033174	A	T	100	PASS	AC=581;AF=0.116014;AN=5008;NS=2504;DP=16211;EAS_AF=0.1508;AMR_AF=0.1643;AFR_AF=0.202;EUR_AF=0.007;SAS_AF=0.0419;AA=A|||;VT=SNP
11	123888765	rs11219409	A	G	100	PASS	AC=578;AF=0.115415;AN=5008;NS=2504;DP=11427;EAS_AF=0.1488;AMR_AF=0.1657;AFR_AF=0.2012;EUR_AF=0.007;SAS_AF=0.0409;AA=A|||;VT=SNP
11	123888913	rs7935095	T	G	100	PASS	AC=578;AF=0.115415;AN=5008;NS=2504;DP=8581;EAS_AF=0.1488;AMR_AF=0.1657;AFR_AF=0.2012;EUR_AF=0.007;SAS_AF=0.0409;AA=T|||;VT=SNP
11	123888976	rs7948619	C	G	100	PASS	AC=584;AF=0.116613;AN=5008;NS=2504;DP=8408;EAS_AF=0.1488;AMR_AF=0.1657;AFR_AF=0.2057;EUR_AF=0.007;SAS_AF=0.0409;AA=G|||;VT=SNP
11	123889420	rs7951833	A	T	100	PASS	AC=552;AF=0.110224;AN=5008;NS=2504;DP=16753;EAS_AF=0.1478;AMR_AF=0.1628;AFR_AF=0.1838;EUR_AF=0.007;SAS_AF=0.0409;AA=A|||;VT=SNP
11	123889528	rs7938723	T	G	100	PASS	AC=569;AF=0.113618;AN=5008;NS=2504;DP=17201;EAS_AF=0.1478;AMR_AF=0.1628;AFR_AF=0.1967;EUR_AF=0.007;SAS_AF=0.0409;AA=G|||;VT=SNP
11	123889541	rs7952148	C	T	100	PASS	AC=552;AF=0.110224;AN=5008;NS=2504;DP=17157;EAS_AF=0.1478;AMR_AF=0.1628;AFR_AF=0.1838;EUR_AF=0.007;SAS_AF=0.0409;AA=T|||;VT=SNP
11	123889673	rs4935857	G	T	100	PASS	AC=552;AF=0.110224;AN=5008;NS=2504;DP=17566;EAS_AF=0.1478;AMR_AF=0.1628;AFR_AF=0.1838;EUR_AF=0.007;SAS_AF=0.0409;AA=T|||;VT=SNP
11	123889857	rs4935858	A	G	100	PASS	AC=552;AF=0.110224;AN=5008;NS=2504;DP=14362;EAS_AF=0.1478;AMR_AF=0.1628;AFR_AF=0.1838;EUR_AF=0.007;SAS_AF=0.0409;AA=A|||;VT=SNP
11	123890006	rs78294880	C	T	100	PASS	AC=1050;AF=0.209665;AN=5008;NS=2504;DP=17856;EAS_AF=0.1567;AMR_AF=0.2896;AFR_AF=0.0484;EUR_AF=0.3807;SAS_AF=0.2495;AA=C|||;VT=SNP
11	123890220	rs78158860	A	G	100	PASS	AC=1052;AF=0.210064;AN=5008;NS=2504;DP=16235;EAS_AF=0.1587;AMR_AF=0.2882;AFR_AF=0.0492;EUR_AF=0.3807;SAS_AF=0.2495;AA=A|||;VT=SNP
11	123890745	rs10893128	C	T	100	PASS	AC=1735;AF=0.346446;AN=5008;NS=2504;DP=16931;EAS_AF=0.506;AMR_AF=0.464;AFR_AF=0.239;EUR_AF=0.2942;SAS_AF=0.2975;AA=T|||;VT=SNP
11	123891073	rs12290321	A	T	100	PASS	AC=553;AF=0.110423;AN=5008;NS=2504;DP=20161;EAS_AF=0.1488;AMR_AF=0.1628;AFR_AF=0.1838;EUR_AF=0.007;SAS_AF=0.0409;AA=A|||;VT=SNP
11	123891099	rs76287230	T	C	100	PASS	AC=553;AF=0.110423;AN=5008;NS=2504;DP=20436;EAS_AF=0.1478;AMR_AF=0.1628;AFR_AF=0.1846;EUR_AF=0.007;SAS_AF=0.0409;AA=T|||;VT=SNP
11	123891654	rs76415383	T	C	100	PASS	AC=485;AF=0.096845;AN=5008;NS=2504;DP=18392;EAS_AF=0.1478;AMR_AF=0.1542;AFR_AF=0.1377;EUR_AF=0.007;SAS_AF=0.0409;AA=C|||;VT=SNP
11	123891799	rs75674325	C	A	100	PASS	AC=485;AF=0.096845;AN=5008;NS=2504;DP=20994;EAS_AF=0.1478;AMR_AF=0.1542;AFR_AF=0.1377;EUR_AF=0.007;SAS_AF=0.0409;AA=C|||;VT=SNP
11	123892491	rs1318750	T	A	100	PASS	AC=3355;AF=0.669928;AN=5008;NS=2504;DP=19476;EAS_AF=0.7153;AMR_AF=0.7983;AFR_AF=0.553;EUR_AF=0.7276;SAS_AF=0.6309;AA=A|||;VT=SNP
11	123892506	rs11219411	A	G	100	PASS	AC=1581;AF=0.315695;AN=5008;NS=2504;DP=19350;EAS_AF=0.2083;AMR_AF=0.3314;AFR_AF=0.2829;EUR_AF=0.4344;SAS_AF=0.3374;AA=A|||;VT=SNP
11	123892725	rs76190553	C	T	100	PASS	AC=358;AF=0.0714856;AN=5008;NS=2504;DP=19868;EAS_AF=0.1478;AMR_AF=0.1427;AFR_AF=0.0507;EUR_AF=0.007;SAS_AF=0.0368;AA=C|||;VT=SNP
11	123892797	rs58869593	A	G	100	PASS	AC=460;AF=0.091853;AN=5008;NS=2504;DP=18570;EAS_AF=0.1478;AMR_AF=0.1527;AFR_AF=0.1195;EUR_AF=0.007;SAS_AF=0.0409;AA=A|||;VT=SNP
11	123893148	rs58505150	G	C	100	PASS	AC=461;AF=0.0920527;AN=5008;NS=2504;DP=18920;EAS_AF=0.1478;AMR_AF=0.1527;AFR_AF=0.1203;EUR_AF=0.007;SAS_AF=0.0409;AA=G|||;VT=SNP
11	123893286	rs2076941	C	T	100	PASS	AC=1627;AF=0.32488;AN=5008;NS=2504;DP=18221;EAS_AF=0.505;AMR_AF=0.4539;AFR_AF=0.1657;EUR_AF=0.2922;SAS_AF=0.2965;AA=T|||;VT=SNP
11	123893566	rs73028922	A	G	100	PASS	AC=478;AF=0.0954473;AN=5008;NS=2504;DP=17756;EAS_AF=0.0526;AMR_AF=0.0389;AFR_AF=0.2012;EUR_AF=0.0487;SAS_AF=0.0849;AA=A|||;VT=SNP
11	123893745	rs79715120	C	T	100	PASS	AC=607;AF=0.121206;AN=5008;NS=2504;DP=20512;EAS_AF=0.1448;AMR_AF=0.1643;AFR_AF=0.2269;EUR_AF=0.007;SAS_AF=0.0409;AA=c|||;VT=SNP;EX_TARGET
11	123893987	rs28734900	G	A	100	PASS	AC=1100;AF=0.219649;AN=5008;NS=2504;DP=21553;EAS_AF=0.1637;AMR_AF=0.2911;AFR_AF=0.0772;EUR_AF=0.3827;SAS_AF=0.2515;AA=A|||;VT=SNP;EX_TARGET
11	123894234	rs11219413	A	G	100	PASS	AC=1567;AF=0.312899;AN=5008;NS=2504;DP=22438;EAS_AF=0.503;AMR_AF=0.4553;AFR_AF=0.1407;EUR_AF=0.2922;SAS_AF=0.2699;AA=A|||;VT=SNP;EX_TARGET
11	123894246	rs79669172	A	G	100	PASS	AC=437;AF=0.0872604;AN=5008;NS=2504;DP=22802;EAS_AF=0.1438;AMR_AF=0.1556;AFR_AF=0.1067;EUR_AF=0.007;SAS_AF=0.0368;AA=A|||;VT=SNP;EX_TARGET
11	123894317	rs77206991	G	T	100	PASS	AC=436;AF=0.0870607;AN=5008;NS=2504;DP=21948;EAS_AF=0.1438;AMR_AF=0.1556;AFR_AF=0.1059;EUR_AF=0.007;SAS_AF=0.0368;AA=T|||;VT=SNP;EX_TARGET
11	123894402	rs12221656	A	G	100	PASS	AC=1630;AF=0.325479;AN=5008;NS=2504;DP=19121;EAS_AF=0.505;AMR_AF=0.4568;AFR_AF=0.1664;EUR_AF=0.2922;SAS_AF=0.2965;AA=G|||;VT=SNP;EX_TARGET
11	123894553	rs61908612	G	A	100	PASS	AC=199;AF=0.0397364;AN=5008;NS=2504;DP=18729;EAS_AF=0.0109;AMR_AF=0.0447;AFR_AF=0.0159;EUR_AF=0.1004;SAS_AF=0.0358;AA=G|||;VT=SNP;EX_TARGET
11	123894556	rs12574086	A	G	100	PASS	AC=603;AF=0.120407;AN=5008;NS=2504;DP=18681;EAS_AF=0.1548;AMR_AF=0.1931;AFR_AF=0.0953;EUR_AF=0.1133;SAS_AF=0.0746;AA=A|||;VT=SNP;EX_TARGET
```
