## Supplementary material for "Characterization of shared and ancestry-specific signals driving complex traits using multi-ancestry fine-mapping": mesusiecsinfo

```
*************************************************************

  Multiple Ancestry Sum of Single Effect Model (MESuSiE)          

   Visit http://www.xzlab.org/software.html For Update            

            (C) 2022 Boran Gao, Xiang Zhou                        

              GNU General Public License                          

*************************************************************
# Start data processing for sufficient statistics 
# Create MESuSiE object 
# Start data analysis 

# Data analysis is done, and now generates result 

Potential causal SNPs with PIP > 0.5:  rs12293670 

Credible sets for effects: 
$cs
$cs$L1
[1] 1116 1117

$cs$L2
 [1] 650 657 670 676 681 683 685 687 688 689 690 691 692 693 694 695 697 699 701
[20] 702 704 705 706 707 708 709 714 735 736 738 739 740 741 743 745 746 747 750
[39] 751 752 754 755 757 758 759 760 761 765 767 768 769 771 772 774 776 782

$cs$L3
[1] 1136 1139 1142 1143 1145 1146 1147 1149 1150


$cs_category
       L1        L2        L3 
"eur_afr" "eur_afr" "eur_afr" 

$purity
   min.abs.corr mean.abs.corr median.abs.corr
L1     1.000000     1.0000000       1.0000000
L2     0.768422     0.9224341       0.9709185
L3     0.977306     0.9948249       0.9967660

$cs_index
[1] 1 2 3

$coverage
[1] 0.9992866 0.9562324 0.9850634

$requested_coverage
[1] 0.95


 Use MESuSiE_Plot() for visualization
# Total time used for the analysis: 0.19 mins
```
