## Supplementary material for "Characterization of shared and ancestry-specific signals driving complex traits using multi-ancestry fine-mapping": mesusieoutput

```
                 eur          afr      eur_afr
   [1,] 2.807932e-08 2.866823e-08 9.232204e-09
   [2,] 3.041557e-08 3.084118e-08 1.073811e-08
   [3,] 2.807932e-08 2.866823e-08 9.232204e-09
   [4,] 2.807932e-08 2.866823e-08 9.232204e-09
   [5,] 2.807932e-08 2.866823e-08 9.232204e-09
   [6,] 3.081682e-08 7.767853e-08 1.439254e-08
   [7,] 8.996746e-08 6.305119e-08 3.892729e-08
   [8,] 2.807932e-08 2.866823e-08 9.232204e-09
   [9,] 2.807932e-08 2.866823e-08 9.232204e-09
  [10,] 2.807932e-08 2.866823e-08 9.232204e-09
  [11,] 2.766224e-08 2.761272e-08 7.847432e-09
  [12,] 2.806253e-08 2.866823e-08 9.226722e-09
  [13,] 2.766224e-08 2.766654e-08 7.868884e-09
  [14,] 2.807932e-08 2.866823e-08 9.232204e-09
  [15,] 2.576699e-08 1.528312e-07 1.116582e-08
  [16,] 2.835685e-08 2.858721e-08 9.293514e-09
  [17,] 2.807932e-08 2.866823e-08 9.232204e-09
  [18,] 2.835685e-08 2.866823e-08 9.322551e-09
  [19,] 2.835685e-08 2.866823e-08 9.322551e-09
  [20,] 2.702979e-08 2.877353e-08 8.920617e-09
  [21,] 2.702979e-08 2.877353e-08 8.920617e-09
  [22,] 1.802447e-07 5.293065e-08 1.266899e-08
  [23,] 3.261953e-07 2.281614e-08 2.745665e-08
  [24,] 2.726502e-07 2.282497e-08 2.529329e-08
  [25,] 2.702979e-08 2.877353e-08 8.920617e-09
  [26,] 1.802447e-07 5.277364e-08 1.269610e-08
  [27,] 2.702979e-08 2.888009e-08 8.955281e-09
  [28,] 1.832179e-07 5.292439e-08 1.276404e-08
  [29,] 1.832179e-07 5.292439e-08 1.276404e-08
  [30,] 2.628690e-07 2.317469e-08 1.980407e-08
  [31,] 2.702979e-08 2.888009e-08 8.955281e-09
  [32,] 2.702979e-08 2.888009e-08 8.955281e-09
  [33,] 2.781901e-08 2.907600e-08 9.286696e-09
  [34,] 2.781901e-08 2.907600e-08 9.286696e-09
  [35,] 2.702979e-08 2.898791e-08 8.990193e-09
  [36,] 3.025259e-08 7.821389e-08 1.384039e-08
  [37,] 2.726502e-07 2.283820e-08 2.563599e-08
  [38,] 5.007400e-08 6.738784e-08 1.563237e-08
  [39,] 2.661742e-08 2.918821e-08 8.911737e-09
  [40,] 2.661742e-08 2.907806e-08 8.877401e-09
  [41,] 2.744288e-08 2.788417e-08 7.896922e-09
  [42,] 2.702979e-08 2.898791e-08 8.990193e-09
  [43,] 5.009698e-08 6.504394e-08 1.563476e-08
  [44,] 1.802447e-07 5.565481e-08 1.223992e-08
  [45,] 2.728334e-08 2.898791e-08 9.076281e-09
  [46,] 2.702979e-08 2.909702e-08 9.025354e-09
  [47,] 5.007400e-08 6.868225e-08 1.582251e-08
  [48,] 2.801988e-07 2.281945e-08 2.554070e-08
  [49,] 2.726502e-07 2.284591e-08 2.580960e-08
  [50,] 2.702979e-08 2.909702e-08 9.025354e-09
  [51,] 2.590278e-07 2.284591e-08 2.501873e-08
  [52,] 2.702979e-08 2.909702e-08 9.025354e-09
  [53,] 2.675747e-08 2.909702e-08 8.931705e-09
  [54,] 1.832179e-07 5.565481e-08 1.232793e-08
  [55,] 5.021539e-08 7.048288e-08 1.595301e-08
  [56,] 3.048836e-08 7.542415e-08 1.380088e-08
  [57,] 1.832179e-07 5.565481e-08 1.232793e-08
  [58,] 2.766224e-08 2.788417e-08 7.953911e-09
  [59,] 2.702979e-08 2.909702e-08 9.025354e-09
  [60,] 2.702979e-08 2.888009e-08 8.955281e-09
  [61,] 2.798068e-07 2.316889e-08 2.082722e-08
  [62,] 2.754269e-08 2.909702e-08 9.200304e-09
  [63,] 2.651577e-08 2.933036e-08 8.920073e-09
  [64,] 2.702979e-08 2.980395e-08 9.249406e-09
  [65,] 2.806246e-08 2.849115e-08 9.164271e-09
  [66,] 2.806246e-08 2.838922e-08 9.128098e-09
  [67,] 2.728334e-08 2.920742e-08 9.148103e-09
  [68,] 2.728334e-08 2.909702e-08 9.112065e-09
  [69,] 2.754269e-08 2.920742e-08 9.236982e-09
  [70,] 1.776207e-07 5.244717e-08 1.266889e-08
  [71,] 2.728334e-08 2.920742e-08 9.148103e-09
  [72,] 2.754269e-08 2.920742e-08 9.236982e-09
  [73,] 2.744288e-08 2.788417e-08 7.896922e-09
  [74,] 2.754269e-08 2.920742e-08 9.236982e-09
  [75,] 2.754269e-08 2.920742e-08 9.236982e-09
  [76,] 1.747616e-07 5.229326e-08 1.260298e-08
  [77,] 2.605987e-08 2.933036e-08 8.718912e-09
  [78,] 2.798068e-07 2.311539e-08 2.122260e-08
  [79,] 2.722736e-07 2.311539e-08 2.089636e-08
  [80,] 2.780798e-08 2.898791e-08 9.253038e-09
  [81,] 2.856493e-08 2.788417e-08 8.185606e-09
  [82,] 2.780798e-08 2.920742e-08 9.327428e-09
  [83,] 2.754269e-08 2.920742e-08 9.236982e-09
  [84,] 2.656333e-07 2.315031e-08 2.035124e-08
  [85,] 2.780798e-08 2.909702e-08 9.290101e-09
  [86,] 2.780798e-08 2.909702e-08 9.290101e-09
  [87,] 2.780798e-08 2.909702e-08 9.290101e-09
  [88,] 2.807932e-08 2.909702e-08 9.381482e-09
  [89,] 2.807932e-08 2.909702e-08 9.381482e-09
  [90,] 2.856493e-08 2.794198e-08 8.209258e-09
  [91,] 2.807932e-08 2.909702e-08 9.381482e-09
  [92,] 2.997200e-08 7.521117e-08 1.321961e-08
  [93,] 5.007048e-08 6.765009e-08 1.579421e-08
  [94,] 2.807932e-08 2.909702e-08 9.381482e-09
  [95,] 1.692164e-07 5.182238e-08 1.250209e-08
  [96,] 2.807932e-08 2.898791e-08 9.343762e-09
  [97,] 3.010900e-08 7.217533e-08 1.307417e-08
  [98,] 2.807932e-08 2.898791e-08 9.343762e-09
  [99,] 3.084950e-08 2.898791e-08 1.024682e-08
 [100,] 2.807932e-08 2.898791e-08 9.343762e-09
 [101,] 2.807932e-08 2.898791e-08 9.343762e-09
 [102,] 3.032688e-08 7.217533e-08 1.330822e-08
 [103,] 2.835685e-08 2.898791e-08 9.436089e-09
 [104,] 2.835685e-08 2.898791e-08 9.436089e-09
 [105,] 2.864068e-08 2.898791e-08 9.530047e-09
 [106,] 2.864068e-08 2.898791e-08 9.530047e-09
 [107,] 2.893096e-08 2.888009e-08 9.586185e-09
 [108,] 2.945672e-07 2.283574e-08 2.680272e-08
 [109,] 2.881643e-07 2.285524e-08 2.689276e-08
 [110,] 2.924308e-08 2.888009e-08 9.687750e-09
 [111,] 2.893096e-08 2.888009e-08 9.586185e-09
 [112,] 2.956213e-08 2.877353e-08 9.750366e-09
 [113,] 2.922782e-08 2.877353e-08 9.642898e-09
 [114,] 2.983516e-08 7.325561e-08 1.287099e-08
 [115,] 2.990595e-08 7.236075e-08 1.286611e-08
 [116,] 2.922782e-08 2.877353e-08 9.642898e-09
 [117,] 2.922782e-08 2.885675e-08 9.674076e-09
 [118,] 2.872768e-07 2.285219e-08 2.677864e-08
 [119,] 2.922782e-08 2.877353e-08 9.642898e-09
 [120,] 2.922782e-08 2.888009e-08 9.682797e-09
 [121,] 2.922782e-08 2.877353e-08 9.642898e-09
 [122,] 2.924638e-08 2.888009e-08 9.688823e-09
 [123,] 2.958116e-08 2.888009e-08 9.797192e-09
 [124,] 2.922782e-08 2.888009e-08 9.682797e-09
 [125,] 2.880895e-08 2.904089e-08 8.700020e-09
 [126,] 3.189327e-08 2.898791e-08 1.057772e-08
 [127,] 2.990595e-08 7.291295e-08 1.292002e-08
 [128,] 4.514516e-08 3.515469e-08 1.695218e-08
 [129,] 2.922782e-08 2.888009e-08 9.682797e-09
 [130,] 2.987327e-08 2.888009e-08 9.891291e-09
 [131,] 2.968131e-08 2.888009e-08 9.829500e-09
 [132,] 2.968131e-08 2.888009e-08 9.829500e-09
 [133,] 3.019145e-08 2.888009e-08 9.993314e-09
 [134,] 3.019145e-08 2.898791e-08 1.003576e-08
 [135,] 3.019145e-08 2.898791e-08 1.003576e-08
 [136,] 3.191947e-07 2.311539e-08 2.287128e-08
 [137,] 3.084950e-08 2.900847e-08 1.025518e-08
 [138,] 3.019145e-08 2.909702e-08 1.007852e-08
 [139,] 5.027273e-08 6.710417e-08 1.482415e-08
 [140,] 3.019145e-08 2.909702e-08 1.007852e-08
 [141,] 3.051680e-08 2.909702e-08 1.018388e-08
 [142,] 1.356257e-07 5.106792e-08 1.138901e-08
 [143,] 5.025581e-08 6.798807e-08 1.495509e-08
 [144,] 3.021101e-08 2.890392e-08 1.000898e-08
 [145,] 2.999546e-08 2.898791e-08 9.972519e-09
 [146,] 2.968167e-08 2.909702e-08 9.912423e-09
 [147,] 3.019145e-08 2.909702e-08 1.007852e-08
 [148,] 2.987327e-08 2.909702e-08 9.975000e-09
 [149,] 2.990595e-08 7.524741e-08 1.314514e-08
 [150,] 2.987327e-08 2.909702e-08 9.975000e-09
 [151,] 5.023935e-08 6.903777e-08 1.510760e-08
 [152,] 5.078314e-08 7.112401e-08 1.509699e-08
 [153,] 3.016392e-07 2.309906e-08 2.228968e-08
 [154,] 2.987327e-08 2.909702e-08 9.975000e-09
 [155,] 2.977249e-08 7.524741e-08 1.298425e-08
 [156,] 2.987327e-08 2.909702e-08 9.975000e-09
 [157,] 3.016392e-07 2.309906e-08 2.228968e-08
 [158,] 2.987327e-08 2.909702e-08 9.975000e-09
 [159,] 2.987327e-08 2.909702e-08 9.975000e-09
 [160,] 3.019145e-08 2.909702e-08 1.007852e-08
 [161,] 2.987327e-08 2.909702e-08 9.975000e-09
 [162,] 2.983516e-08 7.409058e-08 1.295077e-08
 [163,] 2.987327e-08 2.909702e-08 9.975000e-09
 [164,] 2.987327e-08 2.909702e-08 9.975000e-09
 [165,] 1.436754e-07 5.618101e-08 9.163598e-09
 [166,] 2.987327e-08 2.909702e-08 9.975000e-09
 [167,] 2.987327e-08 2.930026e-08 1.005274e-08
 [168,] 2.956213e-08 2.920742e-08 9.914856e-09
 [169,] 1.436754e-07 5.242938e-08 9.538937e-09
 [170,] 2.798068e-07 2.308347e-08 2.149178e-08
 [171,] 3.025259e-08 7.439069e-08 1.345705e-08
 [172,] 2.722736e-07 2.308347e-08 2.115995e-08
 [173,] 3.025259e-08 7.466528e-08 1.348498e-08
 [174,] 2.987327e-08 2.933036e-08 1.006420e-08
 [175,] 2.971141e-08 7.640580e-08 1.301524e-08
 [176,] 2.987327e-08 2.955514e-08 1.014934e-08
 [177,] 2.922782e-08 2.842890e-08 9.512531e-09
 [178,] 3.086707e-08 2.815040e-08 9.904802e-09
 [179,] 3.019145e-08 2.815040e-08 9.700534e-09
 [180,] 2.985091e-08 2.911781e-08 9.975679e-09
 [181,] 3.019145e-08 2.909702e-08 1.007852e-08
 [182,] 3.032688e-08 7.439069e-08 1.353857e-08
 [183,] 5.007634e-08 6.981798e-08 1.548309e-08
 [184,] 2.656333e-07 2.306862e-08 2.099518e-08
 [185,] 2.931304e-08 2.849348e-08 8.627991e-09
 [186,] 2.922782e-08 2.920742e-08 9.804222e-09
 [187,] 5.073783e-08 7.257610e-08 1.530984e-08
 [188,] 5.009869e-08 7.009409e-08 1.547291e-08
 [189,] 1.348651e-07 5.019763e-08 1.154692e-08
 [190,] 5.030796e-08 7.013655e-08 1.515703e-08
 [191,] 1.128551e-07 5.077878e-08 1.059614e-08
 [192,] 2.918590e-07 2.443338e-08 4.049514e-08
 [193,] 1.369123e-07 5.033795e-08 1.160233e-08
 [194,] 3.123182e-08 2.532694e-08 8.763822e-09
 [195,] 2.978081e-08 7.524741e-08 1.313722e-08
 [196,] 5.010893e-08 7.242111e-08 1.612888e-08
 [197,] 1.348651e-07 5.019763e-08 1.154692e-08
 [198,] 5.083838e-08 7.404484e-08 1.538303e-08
 [199,] 1.356257e-07 5.047919e-08 1.147987e-08
 [200,] 1.397437e-07 5.047919e-08 1.163305e-08
 [201,] 4.982773e-08 6.996232e-08 1.599551e-08
 [202,] 2.941452e-07 2.306938e-08 2.224727e-08
 [203,] 1.414940e-07 5.563234e-08 9.159092e-09
 [204,] 2.861743e-08 2.448635e-08 6.317962e-09
 [205,] 2.656333e-07 2.305524e-08 2.112022e-08
 [206,] 2.914016e-08 2.452574e-08 6.337820e-09
 [207,] 2.964320e-08 7.524741e-08 1.297413e-08
 [208,] 2.591844e-07 2.310060e-08 2.043438e-08
 [209,] 7.703559e-08 2.858210e-08 1.656334e-08
 [210,] 5.010893e-08 7.228080e-08 1.610949e-08
 [211,] 7.703559e-08 2.858210e-08 1.656334e-08
 [212,] 1.369123e-07 4.931482e-08 1.177502e-08
 [213,] 2.861743e-08 2.452045e-08 6.279890e-09
 [214,] 2.532583e-07 2.293540e-08 2.605868e-08
 [215,] 2.887593e-08 2.452045e-08 6.311297e-09
 [216,] 4.998568e-08 7.037253e-08 1.582341e-08
 [217,] 4.997961e-08 7.051932e-08 1.587137e-08
 [218,] 3.011091e-08 2.823728e-08 8.729906e-09
 [219,] 4.998568e-08 7.051932e-08 1.584383e-08
 [220,] 3.011091e-08 2.823728e-08 8.729906e-09
 [221,] 7.703559e-08 2.864918e-08 1.669846e-08
 [222,] 2.595344e-07 2.294980e-08 2.663635e-08
 [223,] 3.025259e-08 7.466528e-08 1.348498e-08
 [224,] 3.011091e-08 2.823728e-08 8.729906e-09
 [225,] 7.006928e-08 2.867635e-08 1.561777e-08
 [226,] 2.689775e-08 3.077776e-08 8.442538e-09
 [227,] 3.011091e-08 2.823728e-08 8.729906e-09
 [228,] 3.011091e-08 2.823728e-08 8.729906e-09
 [229,] 3.011091e-08 2.817537e-08 8.702912e-09
 [230,] 7.464903e-08 2.871871e-08 1.644743e-08
 [231,] 3.011091e-08 2.836365e-08 8.784424e-09
 [232,] 7.703559e-08 2.864918e-08 1.669846e-08
 [233,] 7.703559e-08 2.868364e-08 1.676662e-08
 [234,] 5.010275e-08 6.891094e-08 1.566633e-08
 [235,] 2.595344e-07 2.297811e-08 2.697177e-08
 [236,] 2.861743e-08 2.450841e-08 6.292481e-09
 [237,] 3.011091e-08 2.817537e-08 8.702912e-09
 [238,] 7.952894e-08 2.868364e-08 1.716544e-08
 [239,] 2.977249e-08 7.640580e-08 1.309174e-08
 [240,] 5.052138e-08 7.129725e-08 1.539716e-08
 [241,] 7.703559e-08 2.871871e-08 1.683519e-08
 [242,] 2.595344e-07 2.298081e-08 2.700262e-08
 [243,] 2.595344e-07 2.298081e-08 2.700262e-08
 [244,] 2.591844e-07 2.302852e-08 2.109450e-08
 [245,] 2.977249e-08 7.701052e-08 1.314745e-08
 [246,] 7.826858e-08 2.875439e-08 1.710424e-08
 [247,] 2.861743e-08 2.450742e-08 6.293554e-09
 [248,] 7.198403e-08 2.675091e-08 9.782404e-09
 [249,] 2.529210e-07 2.302852e-08 2.079995e-08
 [250,] 2.983924e-08 2.816424e-08 8.628641e-09
 [251,] 2.983924e-08 2.830003e-08 8.686699e-09
 [252,] 5.003238e-08 6.917787e-08 1.648875e-08
 [253,] 5.001234e-08 6.999224e-08 1.566802e-08
 [254,] 2.771600e-07 2.751012e-08 5.458727e-08
 [255,] 2.696075e-07 2.760487e-08 5.392153e-08
 [256,] 3.025259e-08 7.821389e-08 1.384039e-08
 [257,] 2.591844e-07 2.305524e-08 2.082523e-08
 [258,] 8.655101e-08 2.882761e-08 1.858203e-08
 [259,] 3.032688e-08 7.791758e-08 1.389669e-08
 [260,] 2.529210e-07 2.305632e-08 2.052570e-08
 [261,] 2.231202e-07 2.307053e-08 1.899074e-08
 [262,] 2.346201e-07 2.303013e-08 1.990529e-08
 [263,] 1.355220e-07 4.908079e-08 1.170864e-08
 [264,] 2.529210e-07 2.303013e-08 2.078292e-08
 [265,] 2.462383e-07 2.301595e-08 2.061753e-08
 [266,] 2.403453e-07 2.304286e-08 2.005871e-08
 [267,] 2.462383e-07 2.304286e-08 2.033914e-08
 [268,] 2.931304e-08 2.816678e-08 8.494341e-09
 [269,] 2.529210e-07 2.303013e-08 2.078292e-08
 [270,] 2.880895e-08 2.847770e-08 8.486550e-09
 [271,] 2.905951e-07 2.307260e-08 2.206239e-08
 [272,] 2.346201e-07 2.304286e-08 1.978349e-08
 [273,] 1.299325e-07 4.894863e-08 1.151135e-08
 [274,] 2.634878e-07 2.307775e-08 2.081721e-08
 [275,] 2.744274e-08 3.358175e-08 7.759628e-09
 [276,] 2.346201e-07 2.301974e-08 2.001126e-08
 [277,] 2.403453e-07 2.304286e-08 2.005871e-08
 [278,] 2.983924e-08 2.834830e-08 8.707124e-09
 [279,] 2.288625e-07 2.301974e-08 1.972724e-08
 [280,] 2.290575e-07 2.303013e-08 1.963290e-08
 [281,] 2.346201e-07 2.303013e-08 1.990529e-08
 [282,] 1.263182e-07 4.794225e-08 1.154135e-08
 [283,] 2.776889e-08 3.407734e-08 7.978668e-09
 [284,] 1.099361e-07 4.859298e-08 1.074286e-08
 [285,] 2.403453e-07 2.303013e-08 2.018282e-08
 [286,] 2.763721e-08 3.396218e-08 7.906229e-09
 [287,] 2.788645e-08 2.834830e-08 8.188285e-09
 [288,] 2.320199e-07 2.303013e-08 1.977830e-08
 [289,] 2.127920e-07 2.302709e-08 1.884820e-08
 [290,] 2.127920e-07 2.304286e-08 1.870734e-08
 [291,] 2.115709e-07 2.317127e-08 1.778065e-08
 [292,] 2.462383e-07 2.309898e-08 1.986025e-08
 [293,] 2.462383e-07 2.321260e-08 1.912157e-08
 [294,] 2.798068e-07 2.323184e-08 2.042563e-08
 [295,] 2.519340e-08 2.792457e-08 7.305697e-09
 [296,] 9.665887e-08 2.588652e-08 9.322506e-09
 [297,] 1.165228e-07 6.015307e-08 8.368416e-09
 [298,] 2.426311e-08 2.810090e-08 7.089637e-09
 [299,] 2.285208e-08 3.144908e-08 7.205230e-09
 [300,] 2.770564e-08 3.393507e-08 7.927069e-09
 [301,] 1.570456e-07 2.327054e-08 1.465816e-08
 [302,] 2.763721e-08 3.416684e-08 7.944982e-09
 [303,] 2.455844e-08 2.798167e-08 7.142671e-09
 [304,] 5.028425e-08 7.753568e-08 1.662451e-08
 [305,] 2.681949e-08 2.871116e-08 6.728223e-09
 [306,] 2.686814e-08 2.871116e-08 6.735876e-09
 [307,] 2.756347e-08 3.410732e-08 7.802873e-09
 [308,] 2.857103e-08 3.409719e-08 8.255885e-09
 [309,] 2.778850e-08 2.884003e-08 6.750472e-09
 [310,] 2.765601e-08 2.884003e-08 6.730444e-09
 [311,] 2.759032e-08 2.884003e-08 6.723702e-09
 [312,] 2.765601e-08 2.891243e-08 6.711466e-09
 [313,] 1.179339e-07 4.610354e-08 1.152747e-08
 [314,] 1.130908e-07 4.610354e-08 1.130604e-08
 [315,] 2.188081e-08 2.784677e-08 6.261284e-09
 [316,] 2.160040e-08 2.374560e-08 5.792672e-09
 [317,] 2.751919e-08 2.893391e-08 6.694417e-09
 [318,] 2.738281e-08 2.900066e-08 6.671708e-09
 [319,] 2.745003e-08 2.910233e-08 6.663799e-09
 [320,] 9.936880e-08 2.378676e-08 1.075963e-08
 [321,] 5.046986e-08 8.284539e-08 1.714991e-08
 [322,] 3.091183e-08 8.742971e-08 1.554129e-08
 [323,] 2.788670e-08 2.900596e-08 6.713151e-09
 [324,] 6.186687e-08 3.046370e-08 7.074868e-09
 [325,] 9.936880e-08 2.372144e-08 1.085770e-08
 [326,] 6.518659e-08 2.933525e-08 7.452470e-09
 [327,] 2.188081e-08 2.725356e-08 6.144820e-09
 [328,] 1.015306e-07 2.368997e-08 1.103314e-08
 [329,] 9.745526e-08 2.372144e-08 1.074617e-08
 [330,] 2.839287e-08 3.391392e-08 8.168901e-09
 [331,] 9.558959e-08 2.372144e-08 1.063652e-08
 [332,] 1.182990e-07 4.262348e-08 1.238835e-08
 [333,] 1.115851e-07 4.268938e-08 1.201647e-08
 [334,] 8.738036e-08 6.258885e-08 2.183647e-08
 [335,] 7.137158e-08 2.601055e-08 1.070499e-08
 [336,] 3.668000e-08 2.632781e-08 6.616113e-09
 [337,] 7.190544e-08 2.915183e-08 7.813289e-09
 [338,] 3.020039e-08 2.686886e-08 7.239005e-09
 [339,] 3.623178e-08 2.636789e-08 6.565296e-09
 [340,] 7.012299e-08 2.601065e-08 1.059488e-08
 [341,] 7.064438e-08 2.958976e-08 7.646405e-09
 [342,] 6.418711e-08 2.932711e-08 7.406626e-09
 [343,] 6.647498e-08 2.932711e-08 7.515421e-09
 [344,] 2.831541e-08 3.392880e-08 8.131292e-09
 [345,] 5.038177e-08 8.491631e-08 1.768457e-08
 [346,] 6.320948e-08 2.932711e-08 7.359692e-09
 [347,] 6.320948e-08 2.932711e-08 7.359692e-09
 [348,] 1.015306e-07 2.392260e-08 1.069298e-08
 [349,] 6.901434e-08 2.599243e-08 1.053465e-08
 [350,] 1.043095e-07 4.289268e-08 1.157345e-08
 [351,] 1.128606e-07 2.399738e-08 1.119725e-08
 [352,] 6.031198e-08 2.890320e-08 7.312582e-09
 [353,] 6.225316e-08 2.890320e-08 7.410420e-09
 [354,] 6.320948e-08 2.882016e-08 7.478626e-09
 [355,] 2.879960e-08 3.346139e-08 8.207234e-09
 [356,] 9.551636e-08 2.394076e-08 1.033521e-08
 [357,] 1.028246e-07 4.191078e-08 1.175306e-08
 [358,] 6.131763e-08 2.895914e-08 7.350313e-09
 [359,] 6.793021e-08 2.596217e-08 1.050322e-08
 [360,] 6.225316e-08 2.895914e-08 7.397104e-09
 [361,] 6.842977e-08 2.886730e-08 7.723854e-09
 [362,] 6.225316e-08 2.878713e-08 7.438621e-09
 [363,] 2.175516e-08 2.647828e-08 5.935776e-09
 [364,] 5.047598e-08 8.580733e-08 1.795666e-08
 [365,] 6.320948e-08 2.863032e-08 7.526845e-09
 [366,] 2.120030e-08 2.816198e-08 5.956661e-09
 [367,] 9.551636e-08 2.413597e-08 1.011179e-08
 [368,] 6.518113e-08 2.863032e-08 7.626774e-09
 [369,] 6.518113e-08 2.863032e-08 7.626774e-09
 [370,] 5.046949e-08 8.580733e-08 1.799345e-08
 [371,] 9.852246e-08 2.417750e-08 1.022877e-08
 [372,] 6.320388e-08 2.871099e-08 7.505806e-09
 [373,] 6.225316e-08 2.871099e-08 7.457529e-09
 [374,] 2.201409e-08 2.633107e-08 5.965268e-09
 [375,] 6.418158e-08 2.863032e-08 7.576261e-09
 [376,] 1.005620e-07 2.425834e-08 1.046313e-08
 [377,] 6.567160e-08 2.587369e-08 1.046393e-08
 [378,] 6.840706e-08 2.587369e-08 1.072023e-08
 [379,] 6.840706e-08 2.587369e-08 1.072023e-08
 [380,] 2.820022e-08 3.399425e-08 8.070676e-09
 [381,] 1.006602e-07 2.429968e-08 1.042254e-08
 [382,] 1.104404e-07 4.208499e-08 1.212743e-08
 [383,] 6.948495e-08 2.588683e-08 1.078051e-08
 [384,] 1.104404e-07 4.225299e-08 1.207830e-08
 [385,] 6.418158e-08 2.863032e-08 7.576261e-09
 [386,] 6.948495e-08 2.588683e-08 1.078051e-08
 [387,] 1.104404e-07 4.225299e-08 1.207830e-08
 [388,] 1.026562e-07 2.434185e-08 1.048224e-08
 [389,] 1.006602e-07 2.434185e-08 1.037702e-08
 [390,] 1.006602e-07 2.425834e-08 1.046840e-08
 [391,] 2.185589e-08 2.633107e-08 5.924836e-09
 [392,] 5.032220e-08 8.861613e-08 1.852763e-08
 [393,] 7.063940e-08 2.831789e-08 7.992121e-09
 [394,] 6.518113e-08 2.855065e-08 7.648364e-09
 [395,] 6.418158e-08 2.855065e-08 7.597503e-09
 [396,] 9.756872e-08 2.417814e-08 1.039141e-08
 [397,] 6.320948e-08 2.855065e-08 7.547744e-09
 [398,] 6.563083e-08 2.794107e-08 7.853036e-09
 [399,] 1.114731e-07 4.082072e-08 1.259688e-08
 [400,] 4.194945e-08 8.440193e-08 2.495877e-08
 [401,] 5.941850e-08 2.860134e-08 7.338399e-09
 [402,] 6.320948e-08 2.883695e-08 7.474460e-09
 [403,] 6.225316e-08 2.847199e-08 7.519211e-09
 [404,] 1.024081e-07 6.429010e-08 1.858704e-08
 [405,] 6.666292e-08 2.817387e-08 7.833949e-09
 [406,] 7.233933e-08 2.583286e-08 1.122789e-08
 [407,] 2.185589e-08 2.641734e-08 5.947650e-09
 [408,] 6.320948e-08 2.852202e-08 7.555358e-09
 [409,] 6.320948e-08 2.758335e-08 7.839743e-09
 [410,] 6.320948e-08 2.817278e-08 7.652781e-09
 [411,] 6.732433e-08 2.591213e-08 1.051240e-08
 [412,] 2.116238e-08 2.807345e-08 5.904917e-09
 [413,] 7.064438e-08 2.809164e-08 8.065826e-09
 [414,] 6.320948e-08 2.817278e-08 7.652781e-09
 [415,] 6.418711e-08 2.831579e-08 7.662922e-09
 [416,] 2.805027e-08 3.352063e-08 7.918686e-09
 [417,] 6.088770e-08 2.595026e-08 9.873651e-09
 [418,] 5.518728e-08 2.588229e-08 9.462128e-09
 [419,] 5.598770e-08 2.589586e-08 9.511827e-09
 [420,] 3.127870e-08 9.770653e-08 1.700089e-08
 [421,] 1.085092e-07 4.123552e-08 1.228327e-08
 [422,] 6.088770e-08 2.588225e-08 1.003165e-08
 [423,] 5.892244e-08 2.601511e-08 9.565464e-09
 [424,] 1.099596e-07 4.182467e-08 1.217908e-08
 [425,] 1.082168e-07 9.546725e-08 8.174675e-08
 [426,] 9.192763e-08 2.421783e-08 1.003263e-08
 [427,] 6.088770e-08 2.603405e-08 9.716640e-09
 [428,] 6.088770e-08 2.605364e-08 9.683997e-09
 [429,] 5.900702e-08 2.607389e-08 9.478800e-09
 [430,] 6.088770e-08 2.611417e-08 9.590475e-09
 [431,] 5.958863e-08 2.622984e-08 9.481243e-09
 [432,] 6.956392e-08 2.622984e-08 1.035912e-08
 [433,] 1.099596e-07 4.240737e-08 1.208735e-08
 [434,] 1.115851e-07 4.277946e-08 1.207030e-08
 [435,] 6.047169e-08 2.642371e-08 9.315508e-09
 [436,] 5.958863e-08 2.642371e-08 9.239546e-09
 [437,] 6.047169e-08 2.642371e-08 9.315508e-09
 [438,] 7.605903e-08 2.322746e-08 1.266410e-08
 [439,] 6.405331e-08 2.507434e-08 8.024351e-09
 [440,] 2.190794e-08 2.781381e-08 6.329784e-09
 [441,] 2.215598e-08 2.751024e-08 6.360443e-09
 [442,] 2.283083e-08 2.768737e-08 6.622866e-09
 [443,] 5.062579e-08 1.088145e-07 2.058951e-08
 [444,] 6.670721e-08 2.484362e-08 8.193289e-09
 [445,] 1.055783e-07 4.076624e-08 1.235441e-08
 [446,] 2.272751e-08 2.453127e-08 5.689347e-09
 [447,] 2.194945e-08 2.746309e-08 6.215867e-09
 [448,] 2.263195e-08 2.453895e-08 5.626859e-09
 [449,] 9.520306e-08 4.046594e-08 1.181300e-08
 [450,] 6.440009e-08 2.494859e-08 7.996622e-09
 [451,] 2.279165e-08 2.428531e-08 5.645460e-09
 [452,] 9.520306e-08 4.046594e-08 1.181300e-08
 [453,] 6.221709e-08 2.522080e-08 7.734234e-09
 [454,] 9.401060e-08 4.054011e-08 1.171279e-08
 [455,] 2.183218e-08 2.716651e-08 6.181336e-09
 [456,] 1.042045e-07 4.069025e-08 1.229762e-08
 [457,] 2.198865e-08 2.690795e-08 6.182120e-09
 [458,] 2.198865e-08 2.690795e-08 6.182120e-09
 [459,] 2.183218e-08 2.695913e-08 6.140924e-09
 [460,] 2.215598e-08 2.685758e-08 6.224686e-09
 [461,] 2.308399e-08 2.429210e-08 5.667157e-09
 [462,] 2.344866e-08 2.706392e-08 6.659109e-09
 [463,] 2.198865e-08 2.690795e-08 6.182120e-09
 [464,] 9.044267e-08 4.004047e-08 1.164497e-08
 [465,] 9.401060e-08 4.004047e-08 1.188065e-08
 [466,] 2.190907e-08 2.711754e-08 6.198150e-09
 [467,] 2.210268e-08 2.716651e-08 6.272826e-09
 [468,] 8.933190e-08 3.990087e-08 1.161790e-08
 [469,] 2.183218e-08 2.690795e-08 6.130771e-09
 [470,] 2.190907e-08 2.690795e-08 6.156182e-09
 [471,] 2.190907e-08 2.722170e-08 6.218573e-09
 [472,] 2.183218e-08 2.695913e-08 6.140924e-09
 [473,] 2.183218e-08 2.695913e-08 6.140924e-09
 [474,] 6.329529e-08 2.484362e-08 7.984674e-09
 [475,] 2.227760e-08 2.706392e-08 6.307874e-09
 [476,] 2.218875e-08 2.716651e-08 6.301112e-09
 [477,] 2.183218e-08 2.701112e-08 6.151161e-09
 [478,] 2.190907e-08 2.706231e-08 6.187208e-09
 [479,] 2.190907e-08 2.690795e-08 6.156182e-09
 [480,] 2.183218e-08 2.690795e-08 6.130771e-09
 [481,] 2.198865e-08 2.690795e-08 6.182120e-09
 [482,] 2.215598e-08 2.690795e-08 6.235603e-09
 [483,] 2.175796e-08 2.690795e-08 6.105882e-09
 [484,] 2.265342e-08 2.429573e-08 5.600357e-09
 [485,] 2.183218e-08 2.690795e-08 6.130771e-09
 [486,] 2.190907e-08 2.690795e-08 6.156182e-09
 [487,] 1.182530e-07 2.529521e-08 1.073400e-08
 [488,] 2.183218e-08 2.680800e-08 6.110721e-09
 [489,] 2.219332e-08 2.675923e-08 6.214592e-09
 [490,] 2.228231e-08 2.671601e-08 6.231853e-09
 [491,] 2.210711e-08 2.662224e-08 6.157700e-09
 [492,] 1.251019e-07 4.988499e-08 9.271090e-09
 [493,] 2.219427e-08 2.560885e-08 5.886727e-09
 [494,] 2.219427e-08 2.552809e-08 5.856195e-09
 [495,] 2.228332e-08 2.567732e-08 5.931087e-09
 [496,] 7.800971e-08 2.761519e-08 7.689429e-09
 [497,] 2.210802e-08 2.550963e-08 5.830283e-09
 [498,] 2.219427e-08 2.550963e-08 5.848764e-09
 [499,] 2.219427e-08 2.558749e-08 5.878927e-09
 [500,] 1.090022e-07 4.091670e-08 1.259438e-08
 [501,] 2.250695e-08 2.550963e-08 5.914725e-09
 [502,] 2.250695e-08 2.550963e-08 5.914725e-09
 [503,] 2.228332e-08 2.552809e-08 5.875319e-09
 [504,] 2.323774e-08 2.506946e-08 5.483021e-09
 [505,] 2.270601e-08 2.550963e-08 5.955992e-09
 [506,] 2.228332e-08 2.550963e-08 5.867705e-09
 [507,] 2.358205e-08 2.558727e-08 6.172711e-09
 [508,] 2.228332e-08 2.549604e-08 5.861960e-09
 [509,] 1.136115e-07 4.099344e-08 1.284027e-08
 [510,] 2.494961e-08 2.542765e-08 5.842428e-09
 [511,] 2.360595e-08 2.513170e-08 5.505519e-09
 [512,] 2.219427e-08 2.549359e-08 5.842138e-09
 [513,] 2.219427e-08 2.547641e-08 5.834844e-09
 [514,] 2.314333e-08 2.554722e-08 6.063546e-09
 [515,] 2.298817e-08 2.552809e-08 6.022619e-09
 [516,] 2.335725e-08 2.535607e-08 5.485733e-09
 [517,] 2.228332e-08 2.556054e-08 5.848583e-09
 [518,] 8.367181e-08 2.761519e-08 7.927631e-09
 [519,] 1.283003e-07 3.045372e-08 8.769827e-09
 [520,] 8.207455e-08 2.837463e-08 7.740404e-09
 [521,] 9.803908e-08 3.790387e-08 1.311798e-08
 [522,] 1.088399e-07 4.018225e-08 1.277070e-08
 [523,] 2.284586e-08 2.565001e-08 5.869694e-09
 [524,] 5.052251e-08 1.412382e-07 2.693211e-08
 [525,] 5.046464e-08 1.404379e-07 2.706643e-08
 [526,] 3.605148e-08 2.986900e-08 5.958508e-09
 [527,] 2.487261e-08 2.703649e-08 5.554710e-09
 [528,] 1.160871e-07 3.882799e-08 1.476405e-08
 [529,] 2.338491e-08 2.587234e-08 5.885080e-09
 [530,] 2.412174e-08 2.586714e-08 6.011805e-09
 [531,] 1.121877e-07 2.913201e-08 9.002009e-09
 [532,] 2.559330e-08 2.655749e-08 6.512648e-09
 [533,] 2.672506e-08 2.832048e-08 6.232052e-09
 [534,] 3.611607e-06 3.081901e-08 1.576831e-07
 [535,] 4.832162e-08 4.214054e-07 5.827358e-08
 [536,] 4.785501e-08 4.296741e-07 5.733027e-08
 [537,] 5.140794e-08 7.516962e-07 7.141566e-08
 [538,] 3.960499e-08 6.343791e-08 1.108436e-08
 [539,] 3.366220e-08 4.791884e-07 9.280898e-09
 [540,] 3.281981e-08 4.133502e-07 9.267901e-09
 [541,] 1.619191e-06 7.139237e-08 1.718308e-08
 [542,] 3.895171e-08 6.305583e-08 1.093076e-08
 [543,] 1.521526e-06 2.697784e-08 8.295835e-08
 [544,] 1.150747e-07 7.183050e-08 8.363768e-08
 [545,] 1.486454e-06 7.098922e-08 1.624285e-08
 [546,] 3.879195e-08 6.269859e-08 1.092223e-08
 [547,] 2.794441e-08 3.606583e-07 1.165952e-08
 [548,] 5.138399e-08 5.853722e-07 5.944395e-08
 [549,] 4.160037e-06 2.952120e-08 1.336124e-07
 [550,] 3.811688e-08 6.526837e-08 1.050237e-08
 [551,] 3.713563e-08 6.497546e-08 1.033893e-08
 [552,] 9.631303e-08 7.786835e-08 7.436159e-08
 [553,] 1.226734e-07 5.735813e-07 4.995599e-07
 [554,] 1.467748e-07 5.098529e-07 5.811836e-07
 [555,] 2.409564e-08 2.289660e-07 8.811079e-09
 [556,] 1.502331e-07 5.098529e-07 5.988455e-07
 [557,] 1.537936e-07 5.049428e-07 6.128086e-07
 [558,] 1.537936e-07 5.000886e-07 6.085454e-07
 [559,] 2.437756e-08 2.210506e-07 8.577345e-09
 [560,] 2.423491e-08 2.237415e-07 8.677583e-09
 [561,] 3.022754e-08 4.775081e-07 1.412730e-08
 [562,] 4.029757e-08 6.373673e-08 1.104247e-08
 [563,] 5.731418e-06 2.857242e-08 8.518085e-08
 [564,] 1.814816e-06 2.753519e-08 6.022378e-08
 [565,] 1.502331e-07 4.928785e-07 5.880190e-07
 [566,] 1.502331e-07 5.030719e-07 5.967874e-07
 [567,] 4.029757e-08 6.363019e-08 1.103580e-08
 [568,] 2.423491e-08 2.312344e-07 8.809170e-09
 [569,] 1.372940e-07 5.185528e-07 5.430097e-07
 [570,] 1.401476e-07 4.928785e-07 5.377962e-07
 [571,] 1.338935e-07 5.236480e-07 5.292501e-07
 [572,] 1.338351e-07 7.526517e-08 1.030909e-07
 [573,] 1.401359e-07 5.115717e-07 5.522544e-07
 [574,] 1.433997e-07 5.639333e-07 6.098747e-07
 [575,] 1.433997e-07 5.577595e-07 6.051245e-07
 [576,] 1.433997e-07 5.512377e-07 6.000842e-07
 [577,] 3.936444e-08 5.942670e-08 1.148690e-08
 [578,] 1.433997e-07 5.458242e-07 5.958834e-07
 [579,] 1.467593e-07 5.458242e-07 6.140219e-07
 [580,] 1.570901e-07 5.805579e-07 7.006660e-07
 [581,] 1.687222e-07 5.805579e-07 7.680247e-07
 [582,] 1.502331e-07 5.573272e-07 6.423783e-07
 [583,] 1.502331e-07 5.573272e-07 6.423783e-07
 [584,] 3.304635e-08 2.696920e-07 1.569848e-08
 [585,] 1.502331e-07 5.458242e-07 6.328576e-07
 [586,] 1.501399e-07 5.458242e-07 6.323512e-07
 [587,] 1.466842e-07 5.458242e-07 6.136157e-07
 [588,] 1.467748e-07 5.546836e-07 6.212054e-07
 [589,] 1.502331e-07 5.458242e-07 6.328576e-07
 [590,] 1.502331e-07 5.512377e-07 6.373475e-07
 [591,] 1.467748e-07 5.458242e-07 6.141056e-07
 [592,] 1.467748e-07 5.458242e-07 6.141056e-07
 [593,] 2.949705e-08 5.005959e-07 1.393983e-08
 [594,] 1.467748e-07 5.512377e-07 6.184487e-07
 [595,] 1.467748e-07 5.458242e-07 6.141056e-07
 [596,] 1.467748e-07 5.458242e-07 6.141056e-07
 [597,] 1.467748e-07 5.458242e-07 6.141056e-07
 [598,] 1.502331e-07 5.404733e-07 6.284029e-07
 [599,] 1.502331e-07 5.628756e-07 6.469439e-07
 [600,] 1.467748e-07 5.512377e-07 6.184487e-07
 [601,] 1.502331e-07 5.404733e-07 6.284029e-07
 [602,] 1.502331e-07 5.404733e-07 6.284029e-07
 [603,] 7.622182e-06 2.847295e-08 1.153667e-07
 [604,] 1.526618e-07 5.293790e-07 6.320130e-07
 [605,] 1.502331e-07 5.293790e-07 6.191134e-07
 [606,] 2.211495e-06 2.700933e-08 7.461629e-08
 [607,] 6.257562e-06 2.847302e-08 1.007805e-07
 [608,] 2.269370e-06 2.717159e-08 7.560428e-08
 [609,] 2.423491e-08 2.044885e-07 8.469985e-09
 [610,] 2.147523e-06 2.714284e-08 7.395512e-08
 [611,] 7.782868e-06 2.847211e-08 1.158729e-07
 [612,] 1.502331e-07 5.236480e-07 6.142860e-07
 [613,] 2.270887e-06 2.716275e-08 7.586316e-08
 [614,] 6.131032e-06 2.847649e-08 9.834901e-08
 [615,] 2.802948e-08 4.843370e-07 1.327788e-08
 [616,] 2.949705e-08 4.905811e-07 1.402333e-08
 [617,] 9.079275e-06 2.858972e-08 1.230717e-07
 [618,] 5.173456e-08 4.947298e-07 5.118922e-08
 [619,] 1.372940e-07 5.204057e-07 5.409609e-07
 [620,] 1.201455e-07 7.663412e-08 9.321160e-08
 [621,] 1.281615e-07 7.824348e-08 1.019185e-07
 [622,] 8.971861e-06 2.858795e-08 1.223584e-07
 [623,] 4.970461e-08 8.491554e-08 2.043598e-08
 [624,] 1.162510e-07 1.835132e-07 2.333927e-07
 [625,] 2.270887e-06 2.739679e-08 7.411998e-08
 [626,] 5.238556e-08 5.864319e-07 6.897630e-08
 [627,] 3.937731e-08 8.460376e-08 1.378426e-08
 [628,] 2.508952e-06 2.756234e-08 7.852417e-08
 [629,] 2.949705e-08 4.954790e-07 1.413228e-08
 [630,] 2.458124e-08 2.109299e-07 8.604902e-09
 [631,] 1.552338e-07 4.872093e-07 6.066644e-07
 [632,] 2.430162e-08 2.103393e-07 8.692189e-09
 [633,] 1.532139e-07 7.297080e-08 1.147279e-07
 [634,] 5.184710e-08 4.626573e-07 5.043289e-08
 [635,] 5.184710e-08 5.216714e-07 5.445774e-08
 [636,] 5.184100e-08 5.183078e-07 5.971529e-08
 [637,] 1.246346e-07 6.479184e-07 6.229121e-07
 [638,] 2.661801e-08 3.973809e-07 1.037596e-08
 [639,] 2.375049e-06 1.016302e-07 3.201983e-08
 [640,] 1.801003e-06 5.463608e-08 1.625238e-08
 [641,] 1.147894e-07 9.639928e-08 1.172570e-07
 [642,] 4.175261e-08 9.453588e-08 1.446281e-08
 [643,] 2.625996e-08 4.630942e-07 1.083456e-08
 [644,] 2.453266e-07 1.585438e-07 4.167415e-07
 [645,] 6.845281e-08 7.709682e-08 1.704445e-08
 [646,] 9.960821e-07 6.322904e-08 4.353992e-07
 [647,] 3.778766e-07 8.528777e-07 4.086542e-06
 [648,] 3.778766e-07 8.528777e-07 4.086542e-06
 [649,] 3.508436e-07 9.998719e-07 4.370219e-06
 [650,] 4.419491e-04 1.475701e-06 9.697277e-03
 [651,] 9.688555e-07 4.357426e-08 2.015434e-07
 [652,] 4.167737e-07 8.444912e-07 4.524725e-06
 [653,] 4.167737e-07 8.444912e-07 4.524725e-06
 [654,] 3.085085e-08 7.542852e-08 8.281395e-09
 [655,] 8.307742e-07 3.062669e-07 3.473914e-06
 [656,] 3.778766e-07 1.176035e-06 5.527348e-06
 [657,] 4.060327e-04 3.588999e-06 2.448267e-02
 [658,] 9.039045e-07 6.578447e-08 4.307346e-07
 [659,] 8.388795e-07 3.966524e-07 4.585077e-06
 [660,] 8.129902e-07 3.966524e-07 4.437175e-06
 [661,] 3.073478e-08 7.721316e-08 8.252228e-09
 [662,] 8.129902e-07 3.966524e-07 4.437175e-06
 [663,] 3.022927e-08 7.812216e-08 8.229024e-09
 [664,] 8.908521e-07 4.661950e-07 5.728349e-06
 [665,] 8.259086e-07 6.645765e-08 4.047151e-07
 [666,] 8.129902e-07 4.021931e-07 4.499735e-06
 [667,] 7.880055e-07 4.072581e-07 4.409945e-06
 [668,] 3.920151e-07 1.213708e-06 5.907508e-06
 [669,] 8.129902e-07 4.072581e-07 4.556856e-06
 [670,] 2.858213e-04 2.064902e-06 9.365426e-03
 [671,] 3.223396e-08 7.179757e-08 9.972556e-09
 [672,] 3.213545e-08 7.179757e-08 9.951050e-09
 [673,] 3.086733e-08 7.812216e-08 8.249803e-09
 [674,] 7.662644e-07 4.240988e-07 4.459277e-06
 [675,] 7.662644e-07 4.187859e-07 4.403451e-06
 [676,] 2.904112e-04 4.482732e-06 2.239432e-02
 [677,] 7.897515e-07 6.847308e-08 4.108250e-07
 [678,] 9.153569e-07 6.800259e-08 4.630342e-07
 [679,] 7.662644e-07 4.240988e-07 4.459277e-06
 [680,] 7.429049e-07 4.240988e-07 4.315765e-06
 [681,] 2.595602e-04 2.268819e-06 9.484077e-03
 [682,] 8.199514e-07 6.917346e-08 4.317285e-07
 [683,] 2.637072e-04 4.556912e-06 2.070513e-02
 [684,] 7.203542e-07 4.187859e-07 4.125172e-06
 [685,] 2.637072e-04 4.632446e-06 2.107829e-02
 [686,] 3.073478e-08 7.847096e-08 8.243260e-09
 [687,] 2.519737e-04 4.556912e-06 1.978379e-02
 [688,] 2.637072e-04 4.482732e-06 2.033882e-02
 [689,] 2.519737e-04 4.556912e-06 1.978379e-02
 [690,] 2.519737e-04 4.632446e-06 2.013981e-02
 [691,] 2.480206e-04 2.488051e-06 1.003339e-02
 [692,] 2.736034e-04 4.632446e-06 2.186919e-02
 [693,] 2.774232e-04 4.556912e-06 2.178109e-02
 [694,] 2.637072e-04 4.632446e-06 2.107829e-02
 [695,] 3.055974e-04 4.556912e-06 2.398778e-02
 [696,] 3.147692e-08 7.942525e-08 8.269047e-09
 [697,] 7.576688e-05 1.764282e-05 2.331032e-02
 [698,] 1.021765e-06 6.866602e-08 5.182928e-07
 [699,] 3.560535e-05 1.658750e-05 9.746587e-03
 [700,] 3.363076e-08 6.586243e-08 9.291029e-09
 [701,] 3.251767e-04 2.788303e-06 1.487831e-02
 [702,] 2.595602e-04 2.653658e-06 1.127792e-02
 [703,] 3.147692e-08 8.090390e-08 8.260900e-09
 [704,] 3.007547e-04 2.653658e-06 1.303485e-02
 [705,] 3.007547e-04 2.653658e-06 1.303485e-02
 [706,] 3.055974e-04 4.796471e-06 2.536633e-02
 [707,] 2.774232e-04 4.482732e-06 2.139512e-02
 [708,] 6.932428e-05 1.798491e-05 2.160641e-02
 [709,] 6.932428e-05 1.798491e-05 2.160641e-02
 [710,] 8.980312e-07 7.070489e-08 4.850546e-07
 [711,] 1.041861e-06 7.044175e-08 5.501542e-07
 [712,] 3.119207e-08 8.321043e-08 8.243646e-09
 [713,] 3.105355e-08 8.280573e-08 8.240715e-09
 [714,] 2.904112e-04 5.302503e-06 2.687567e-02
 [715,] 3.119207e-08 8.294018e-08 8.244611e-09
 [716,] 3.780123e-07 1.426200e-06 6.551514e-06
 [717,] 3.404454e-08 9.596714e-08 8.264137e-09
 [718,] 7.897515e-07 6.968845e-08 4.226010e-07
 [719,] 4.675120e-07 3.402518e-08 8.011076e-08
 [720,] 3.201498e-08 1.019538e-07 8.203629e-09
 [721,] 1.001434e-06 4.509875e-08 2.272303e-07
 [722,] 3.780123e-07 1.407442e-06 6.473888e-06
 [723,] 1.211905e-06 4.067548e-08 2.033725e-07
 [724,] 4.395610e-07 1.448186e-06 7.927960e-06
 [725,] 1.166171e-06 4.091787e-08 2.010155e-07
 [726,] 3.976702e-07 1.472750e-06 7.158923e-06
 [727,] 5.920702e-08 8.192779e-08 1.774355e-08
 [728,] 3.105355e-08 8.369564e-08 8.243963e-09
 [729,] 1.279834e-06 4.125284e-08 2.205540e-07
 [730,] 3.085070e-08 8.647746e-08 8.288656e-09
 [731,] 1.306305e-06 4.100277e-08 2.201162e-07
 [732,] 1.358331e-06 4.108835e-08 2.279940e-07
 [733,] 1.115197e-06 4.151766e-08 2.024436e-07
 [734,] 1.115197e-06 4.159833e-08 2.035210e-07
 [735,] 5.229483e-05 7.503645e-06 6.675349e-03
 [736,] 5.474953e-05 8.084813e-06 7.550839e-03
 [737,] 8.403933e-07 4.173837e-08 1.654920e-07
 [738,] 2.786624e-04 2.244334e-06 1.012933e-02
 [739,] 6.011207e-05 7.927254e-06 8.164962e-03
 [740,] 5.732734e-05 7.788314e-06 7.631670e-03
 [741,] 5.732734e-05 7.927254e-06 7.768988e-03
 [742,] 8.403933e-07 4.218759e-08 1.701719e-07
 [743,] 5.732734e-05 7.652028e-06 7.496875e-03
 [744,] 4.630347e-07 1.646502e-06 9.466345e-06
 [745,] 1.090853e-04 7.036769e-06 1.339878e-02
 [746,] 1.048260e-04 1.396746e-05 2.595842e-02
 [747,] 1.253536e-04 1.368046e-05 3.066250e-02
 [748,] 5.412346e-07 1.246596e-06 8.771859e-06
 [749,] 5.412346e-07 1.225996e-06 8.636417e-06
 [750,] 9.056688e-05 8.451622e-06 1.333790e-02
 [751,] 9.056688e-05 8.466042e-06 1.336108e-02
 [752,] 7.972267e-05 1.480633e-05 2.061101e-02
 [753,] 2.847211e-08 8.500097e-08 8.440867e-09
 [754,] 7.292181e-05 1.383689e-05 1.753273e-02
 [755,] 7.292181e-05 1.423134e-05 1.802855e-02
 [756,] 9.678156e-07 6.599201e-08 4.626972e-07
 [757,] 1.852015e-04 2.910427e-06 8.962706e-03
 [758,] 7.292181e-05 1.423134e-05 1.802855e-02
 [759,] 7.642083e-05 1.396746e-05 1.859813e-02
 [760,] 7.292181e-05 1.396746e-05 1.769691e-02
 [761,] 7.292181e-05 1.368046e-05 1.733584e-02
 [762,] 1.212680e-06 6.666919e-08 5.735470e-07
 [763,] 2.916257e-08 9.410185e-08 8.348768e-09
 [764,] 1.105468e-06 6.362381e-08 4.878978e-07
 [765,] 7.972267e-05 1.379530e-05 1.914641e-02
 [766,] 4.129633e-07 1.651480e-06 8.298006e-06
 [767,] 1.946407e-04 2.688586e-06 8.645753e-03
 [768,] 7.972267e-05 1.405404e-05 1.950293e-02
 [769,] 8.356990e-05 1.405404e-05 2.050175e-02
 [770,] 1.041861e-06 6.289709e-08 4.543334e-07
 [771,] 8.356990e-05 1.405404e-05 2.050175e-02
 [772,] 8.356990e-05 1.434772e-05 2.092739e-02
 [773,] 9.334450e-07 6.181982e-08 4.005981e-07
 [774,] 8.356990e-05 1.461771e-05 2.131830e-02
 [775,] 2.973136e-08 9.152242e-08 8.311986e-09
 [776,] 7.292181e-05 1.310768e-05 1.649829e-02
 [777,] 1.275462e-06 5.045170e-08 3.530959e-07
 [778,] 3.479326e-07 1.586291e-06 6.486075e-06
 [779,] 1.372826e-06 4.993626e-08 3.662320e-07
 [780,] 1.155805e-06 4.909972e-08 3.064798e-07
 [781,] 3.565822e-07 1.842415e-06 7.627231e-06
 [782,] 3.790062e-04 1.967540e-06 1.176673e-02
 [783,] 2.891391e-07 3.674055e-08 2.088336e-08
 [784,] 3.885806e-08 6.011271e-08 9.761974e-09
 [785,] 4.709631e-04 3.778317e-07 1.887472e-03
 [786,] 3.782803e-04 4.250546e-07 1.797976e-03
 [787,] 2.850933e-07 3.659314e-08 2.065603e-08
 [788,] 7.690169e-08 7.345794e-08 2.717732e-08
 [789,] 5.944520e-07 1.508959e-06 1.152855e-05
 [790,] 3.880891e-04 3.646563e-07 1.498214e-03
 [791,] 5.910648e-07 1.493669e-06 1.134581e-05
 [792,] 2.600146e-07 3.767410e-08 1.750341e-08
 [793,] 5.774837e-04 3.363289e-07 1.916629e-03
 [794,] 5.774837e-04 3.322823e-07 1.884622e-03
 [795,] 5.774837e-04 3.283424e-07 1.853556e-03
 [796,] 2.681268e-07 3.761686e-08 1.610652e-08
 [797,] 2.613396e-04 4.528433e-07 1.400177e-03
 [798,] 4.492324e-04 3.479187e-07 1.603345e-03
 [799,] 1.466193e-07 3.867332e-08 1.286113e-08
 [800,] 4.718693e-08 5.765689e-08 1.154727e-08
 [801,] 2.532913e-04 3.514072e-07 9.616049e-04
 [802,] 1.770209e-07 3.882948e-08 1.407612e-08
 [803,] 5.129842e-08 5.667557e-08 1.236711e-08
 [804,] 1.662928e-05 4.675917e-07 1.074763e-04
 [805,] 2.691834e-06 6.268539e-07 2.438354e-05
 [806,] 1.414162e-05 6.700620e-07 1.372017e-04
 [807,] 3.547540e-05 4.643005e-07 2.174284e-04
 [808,] 3.239907e-04 3.864539e-07 1.375545e-03
 [809,] 3.824966e-07 4.622783e-08 1.708349e-08
 [810,] 6.650231e-04 2.715685e-07 1.589977e-03
 [811,] 1.616852e-07 3.894191e-08 1.332951e-08
 [812,] 1.662218e-07 3.894191e-08 1.349900e-08
 [813,] 1.045221e-06 1.110439e-06 1.607918e-05
 [814,] 1.639332e-07 3.886401e-08 1.344834e-08
 [815,] 1.639332e-07 3.894139e-08 1.353308e-08
 [816,] 1.639332e-07 3.894139e-08 1.353308e-08
 [817,] 1.616852e-07 3.926269e-08 1.330777e-08
 [818,] 4.417007e-08 5.700748e-08 1.136059e-08
 [819,] 4.359621e-08 5.650840e-08 1.137026e-08
 [820,] 1.685518e-07 3.878848e-08 1.377904e-08
 [821,] 3.468965e-05 5.094953e-07 2.380485e-04
 [822,] 1.685518e-07 3.878848e-08 1.377904e-08
 [823,] 6.972265e-04 3.105911e-07 2.046535e-03
 [824,] 1.706848e-07 3.879188e-08 1.398432e-08
 [825,] 1.553878e-07 3.739652e-08 1.410879e-08
 [826,] 1.061116e-06 1.164138e-06 1.706383e-05
 [827,] 5.285220e-04 3.446366e-07 1.862173e-03
 [828,] 1.494059e-07 3.736021e-08 1.399788e-08
 [829,] 1.512297e-07 3.729905e-08 1.411778e-08
 [830,] 1.532904e-07 3.729905e-08 1.421132e-08
 [831,] 1.474131e-07 3.717837e-08 1.401602e-08
 [832,] 1.518675e-06 1.155907e-06 2.482472e-05
 [833,] 1.474131e-07 3.711292e-08 1.405645e-08
 [834,] 1.494059e-07 3.773699e-08 1.391143e-08
 [835,] 1.494059e-07 3.780089e-08 1.387564e-08
 [836,] 6.147135e-04 3.349065e-07 2.067622e-03
 [837,] 1.474131e-07 3.763423e-08 1.387929e-08
 [838,] 8.683545e-08 9.352452e-08 4.112441e-08
 [839,] 5.834344e-04 3.349065e-07 1.972731e-03
 [840,] 5.567118e-04 3.349065e-07 1.891204e-03
 [841,] 2.447912e-07 4.818100e-08 1.374380e-08
 [842,] 1.418276e-07 3.757542e-08 1.378193e-08
 [843,] 4.340568e-08 5.903741e-08 1.098332e-08
 [844,] 1.418276e-07 3.727103e-08 1.396276e-08
 [845,] 1.319319e-07 3.721298e-08 1.350857e-08
 [846,] 1.347478e-07 3.713351e-08 1.382832e-08
 [847,] 5.285220e-04 3.149689e-07 1.671131e-03
 [848,] 5.285220e-04 3.100499e-07 1.634953e-03
 [849,] 1.407680e-07 3.724634e-08 1.399691e-08
 [850,] 1.407680e-07 3.995571e-08 1.259417e-08
 [851,] 1.338280e-07 3.713351e-08 1.372141e-08
 [852,] 1.373288e-07 3.702275e-08 1.396870e-08
 [853,] 1.327226e-07 3.664652e-08 1.441636e-08
 [854,] 1.940418e-07 6.258420e-08 1.246786e-08
 [855,] 1.912811e-06 1.427565e-07 3.252034e-06
 [856,] 2.219615e-06 7.595245e-08 1.631868e-06
 [857,] 1.094336e-07 7.043674e-08 4.861965e-08
 [858,] 3.530824e-08 4.661240e-08 1.549330e-08
 [859,] 7.961762e-08 3.160851e-07 1.447741e-07
 [860,] 8.987360e-08 5.210107e-07 2.345684e-07
 [861,] 8.474634e-08 3.268609e-07 1.616973e-07
 [862,] 3.624015e-08 3.778050e-08 1.324120e-08
 [863,] 1.344281e-07 1.068589e-07 1.714561e-07
 [864,] 1.260706e-07 1.014402e-07 1.520942e-07
 [865,] 3.768700e-08 7.740873e-08 1.260096e-08
 [866,] 3.467082e-08 3.853203e-08 1.291183e-08
 [867,] 8.615785e-08 3.620689e-07 1.772048e-07
 [868,] 5.906525e-08 7.898448e-08 2.083431e-08
 [869,] 6.942922e-08 3.139082e-08 2.300815e-08
 [870,] 7.233910e-08 2.774107e-08 1.962754e-08
 [871,] 3.394769e-08 4.409037e-08 1.434008e-08
 [872,] 3.484380e-08 4.626338e-08 1.554333e-08
 [873,] 2.633550e-05 1.771282e-07 3.444826e-05
 [874,] 6.604059e-08 2.640222e-08 1.659275e-08
 [875,] 3.658993e-08 4.694276e-08 1.666201e-08
 [876,] 3.656664e-08 4.764720e-08 1.688028e-08
 [877,] 3.041712e-08 2.479142e-08 7.933807e-09
 [878,] 3.462332e-08 4.792641e-08 1.591505e-08
 [879,] 3.504548e-08 4.685385e-08 1.583682e-08
 [880,] 3.589106e-08 4.738180e-08 1.641309e-08
 [881,] 2.717834e-05 1.556251e-07 2.887611e-05
 [882,] 3.574046e-08 3.749008e-08 1.310894e-08
 [883,] 1.650490e-07 7.032240e-08 1.374112e-07
 [884,] 2.543183e-05 1.452621e-07 2.463993e-05
 [885,] 2.717834e-05 1.433181e-07 2.546701e-05
 [886,] 3.381892e-08 4.274501e-08 1.396883e-08
 [887,] 2.539942e-05 1.494961e-07 2.571598e-05
 [888,] 2.633550e-05 1.321021e-07 2.188716e-05
 [889,] 3.194054e-08 4.288245e-08 1.301623e-08
 [890,] 3.377825e-08 4.212290e-08 1.376250e-08
 [891,] 3.246972e-08 4.212290e-08 1.309326e-08
 [892,] 3.377825e-08 4.212290e-08 1.376250e-08
 [893,] 3.246972e-08 4.212290e-08 1.309326e-08
 [894,] 3.359601e-08 4.212290e-08 1.367073e-08
 [895,] 3.836761e-08 5.251558e-08 1.780408e-08
 [896,] 3.229016e-08 4.280041e-08 1.318328e-08
 [897,] 3.229016e-08 4.280041e-08 1.318328e-08
 [898,] 3.129404e-08 4.444173e-08 1.304930e-08
 [899,] 3.359601e-08 4.395373e-08 1.420713e-08
 [900,] 3.339684e-08 4.395373e-08 1.409990e-08
 [901,] 3.339684e-08 4.371353e-08 1.403096e-08
 [902,] 3.339684e-08 4.371353e-08 1.403096e-08
 [903,] 3.339684e-08 4.419645e-08 1.416938e-08
 [904,] 3.339684e-08 4.419645e-08 1.416938e-08
 [905,] 3.339684e-08 4.419645e-08 1.416938e-08
 [906,] 3.339684e-08 4.419645e-08 1.416938e-08
 [907,] 1.475323e-07 5.853875e-08 1.000887e-07
 [908,] 3.229016e-08 4.371353e-08 1.342892e-08
 [909,] 1.409937e-07 6.136169e-08 1.011657e-07
 [910,] 1.038760e-07 3.511980e-07 2.326516e-07
 [911,] 1.603622e-07 6.025788e-08 1.119448e-07
 [912,] 1.507784e-07 6.203029e-08 1.093257e-07
 [913,] 3.542851e-08 4.148785e-08 1.430774e-08
 [914,] 3.542851e-08 4.148785e-08 1.430774e-08
 [915,] 5.543590e-08 8.046056e-08 1.973623e-08
 [916,] 3.314164e-08 2.575968e-08 9.140060e-09
 [917,] 1.344002e-07 6.339765e-08 1.001727e-07
 [918,] 7.760238e-08 4.631615e-07 1.836625e-07
 [919,] 2.901809e-05 1.385205e-07 2.523262e-05
 [920,] 4.015253e-08 4.100095e-08 1.480923e-08
 [921,] 3.976294e-08 4.604393e-08 1.642702e-08
 [922,] 1.507784e-07 5.582434e-08 9.660188e-08
 [923,] 3.407633e-08 4.151376e-08 1.372563e-08
 [924,] 4.060242e-08 4.578402e-08 1.674896e-08
 [925,] 3.699318e-05 1.314475e-07 2.819979e-05
 [926,] 4.134608e-08 4.504545e-08 1.683154e-08
 [927,] 1.184590e-07 6.007488e-08 8.422904e-08
 [928,] 6.460645e-08 2.389727e-08 1.275267e-08
 [929,] 4.134608e-08 4.454897e-08 1.664543e-08
 [930,] 4.156178e-08 4.454897e-08 1.674402e-08
 [931,] 4.178049e-08 4.361013e-08 1.648324e-08
 [932,] 4.398209e-05 1.280574e-07 3.101035e-05
 [933,] 1.570064e-07 5.409803e-08 9.662575e-08
 [934,] 4.241736e-05 1.298358e-07 3.113103e-05
 [935,] 1.845441e-07 5.312883e-08 1.098447e-07
 [936,] 1.681973e-07 5.048696e-08 9.452041e-08
 [937,] 4.824058e-05 5.119668e-07 3.005596e-04
 [938,] 2.790227e-05 5.194682e-07 1.852322e-04
 [939,] 4.178049e-08 3.829110e-08 1.438843e-08
 [940,] 1.515843e-07 3.238968e-07 3.630608e-07
 [941,] 2.790227e-05 4.717094e-07 1.645174e-04
 [942,] 1.515843e-07 3.175096e-07 3.578284e-07
 [943,] 2.911942e-05 5.102164e-07 1.884757e-04
 [944,] 1.938385e-05 1.140030e-07 1.650007e-05
 [945,] 1.515843e-07 3.152665e-07 3.559806e-07
 [946,] 2.790227e-05 5.085655e-07 1.813782e-04
 [947,] 1.458858e-07 3.152665e-07 3.391578e-07
 [948,] 1.938385e-05 1.169182e-07 1.738889e-05
 [949,] 8.618985e-08 4.865282e-08 4.637521e-08
 [950,] 9.812972e-08 3.357142e-07 2.109999e-07
 [951,] 9.646699e-08 3.201681e-07 1.997985e-07
 [952,] 3.727522e-05 1.333767e-07 2.952536e-05
 [953,] 4.212017e-08 3.716884e-08 1.386781e-08
 [954,] 4.074599e-08 3.661882e-08 1.317048e-08
 [955,] 9.931897e-08 3.854937e-07 2.330430e-07
 [956,] 1.010241e-07 3.880462e-07 2.395054e-07
 [957,] 1.027685e-07 3.869123e-07 2.436309e-07
 [958,] 1.989859e-07 4.185399e-08 8.319948e-08
 [959,] 1.997105e-07 4.050505e-08 7.917730e-08
 [960,] 1.602954e-07 4.542966e-07 4.823489e-07
 [961,] 2.496992e-05 3.790696e-08 2.814087e-06
 [962,] 6.965288e-07 2.350906e-07 1.665578e-06
 [963,] 5.350311e-08 6.129348e-08 1.422914e-08
 [964,] 4.531183e-08 5.569626e-07 8.679301e-08
 [965,] 2.578983e-08 3.244506e-08 8.469830e-09
 [966,] 8.653360e-08 5.713931e-08 2.002324e-08
 [967,] 8.857914e-08 2.744991e-08 2.283602e-08
 [968,] 4.885966e-08 5.087200e-07 9.413982e-08
 [969,] 1.765877e-07 2.937390e-08 1.279698e-08
 [970,] 8.664492e-08 2.773457e-08 2.278606e-08
 [971,] 9.905191e-08 2.549766e-08 2.085747e-08
 [972,] 2.751243e-08 3.226121e-08 5.317907e-09
 [973,] 4.973217e-08 3.369307e-07 7.665853e-08
 [974,] 1.121724e-07 2.508472e-08 2.183422e-08
 [975,] 1.663760e-07 3.162791e-08 1.078078e-08
 [976,] 1.233501e-07 2.459973e-08 2.152190e-08
 [977,] 2.299797e-08 1.459465e-07 1.188527e-08
 [978,] 7.537044e-08 3.623599e-08 2.421216e-08
 [979,] 4.601648e-08 2.987014e-07 6.237912e-08
 [980,] 2.627366e-08 2.534917e-08 5.832291e-09
 [981,] 2.504558e-08 3.114971e-08 5.904808e-09
 [982,] 7.396069e-08 3.851455e-08 3.151145e-08
 [983,] 8.961273e-08 2.366239e-07 2.567231e-08
 [984,] 4.147707e-08 3.236134e-07 1.000979e-07
 [985,] 7.903563e-08 6.294841e-07 4.802368e-08
 [986,] 1.662732e-07 3.629938e-07 6.007380e-07
 [987,] 7.496281e-08 6.984075e-07 3.758726e-07
 [988,] 7.180453e-08 8.548167e-07 4.237971e-07
 [989,] 1.426213e-07 1.158306e-07 1.139578e-07
 [990,] 7.168035e-08 9.193638e-07 4.528105e-07
 [991,] 1.146987e-07 1.318054e-07 1.085126e-07
 [992,] 1.359972e-07 1.111809e-07 1.036567e-07
 [993,] 1.605340e-07 8.428217e-07 1.282069e-06
 [994,] 1.183508e-07 1.469879e-07 1.274626e-07
 [995,] 1.329618e-07 1.313857e-07 1.248401e-07
 [996,] 1.341117e-07 1.181241e-06 1.482780e-06
 [997,] 1.309706e-07 1.150326e-07 1.049842e-07
 [998,] 1.410947e-07 1.055041e-06 1.401659e-06
 [999,] 5.678217e-07 3.744205e-08 1.053859e-07
[1000,] 1.242222e-07 1.022760e-06 1.151334e-06
[1001,] 1.275237e-07 1.292695e-07 1.175465e-07
[1002,] 1.353780e-07 1.172901e-07 1.106986e-07
[1003,] 1.362918e-07 1.160290e-07 1.098870e-07
[1004,] 1.256407e-07 1.250594e-07 1.111528e-07
[1005,] 1.606898e-07 6.733079e-07 1.002400e-06
[1006,] 1.415356e-07 9.160218e-07 1.207837e-06
[1007,] 1.402045e-07 1.096615e-07 1.046250e-07
[1008,] 1.398331e-07 9.768721e-08 8.980672e-08
[1009,] 1.556749e-07 7.618863e-07 1.105793e-06
[1010,] 1.654269e-07 6.073983e-07 9.180642e-07
[1011,] 2.933096e-08 5.536368e-08 9.014911e-09
[1012,] 7.270044e-08 1.078302e-06 5.387662e-07
[1013,] 1.280057e-07 7.899225e-08 4.550798e-08
[1014,] 2.506051e-07 4.901323e-08 7.132604e-08
[1015,] 2.174720e-07 4.000365e-08 4.630766e-08
[1016,] 2.974548e-07 1.498571e-07 3.186566e-07
[1017,] 2.212765e-08 3.750279e-08 6.596179e-09
[1018,] 3.396779e-08 3.064105e-08 8.695020e-09
[1019,] 1.273658e-07 3.929697e-08 3.528209e-08
[1020,] 6.453694e-08 2.682285e-08 1.219068e-08
[1021,] 2.593735e-08 4.929576e-08 8.944355e-09
[1022,] 2.435674e-08 2.586509e-08 6.052575e-09
[1023,] 5.854594e-08 3.141342e-08 9.496770e-09
[1024,] 5.652410e-08 3.114234e-08 9.534241e-09
[1025,] 5.462692e-08 1.229876e-07 2.108152e-08
[1026,] 3.775399e-08 5.558210e-08 2.065392e-08
[1027,] 3.258239e-08 3.944641e-08 8.550539e-09
[1028,] 3.332325e-08 8.742124e-08 1.138422e-08
[1029,] 3.266554e-08 3.843636e-08 8.412300e-09
[1030,] 3.252436e-08 4.072228e-08 8.715469e-09
[1031,] 5.249872e-08 3.773714e-08 1.129690e-08
[1032,] 3.261185e-08 3.967614e-08 8.778881e-09
[1033,] 5.257531e-08 3.724153e-08 1.123308e-08
[1034,] 5.253129e-08 3.712572e-08 1.118229e-08
[1035,] 5.150764e-08 3.667556e-08 1.069282e-08
[1036,] 5.253591e-08 3.578023e-08 1.081669e-08
[1037,] 5.127604e-08 3.586298e-08 1.039754e-08
[1038,] 5.126446e-08 3.586298e-08 1.045834e-08
[1039,] 5.115156e-08 3.624811e-08 1.037229e-08
[1040,] 5.106417e-08 3.653746e-08 1.049527e-08
[1041,] 1.281895e-07 2.726030e-08 4.543234e-08
[1042,] 6.241679e-08 7.699851e-08 2.164676e-08
[1043,] 5.107017e-08 3.601820e-08 1.037705e-08
[1044,] 5.290708e-08 3.639306e-08 9.803043e-09
[1045,] 5.154144e-08 3.566955e-08 1.058002e-08
[1046,] 5.149841e-08 3.571710e-08 1.056638e-08
[1047,] 5.151909e-08 3.581860e-08 1.060613e-08
[1048,] 5.154144e-08 3.585830e-08 1.062599e-08
[1049,] 5.429098e-08 5.981524e-08 1.750586e-08
[1050,] 5.160397e-08 3.591737e-08 1.068028e-08
[1051,] 5.446900e-08 5.989243e-08 1.770784e-08
[1052,] 5.299752e-08 3.604106e-08 1.114055e-08
[1053,] 5.599360e-08 8.778787e-08 1.579936e-08
[1054,] 7.153910e-08 3.510429e-08 6.562044e-08
[1055,] 4.019275e-08 7.187814e-08 1.520982e-08
[1056,] 3.531364e-08 2.631865e-08 8.759893e-09
[1057,] 5.815774e-08 9.832722e-08 1.615784e-08
[1058,] 5.269173e-08 3.365130e-08 1.013626e-08
[1059,] 5.063785e-08 2.497614e-08 1.113371e-08
[1060,] 3.033680e-08 2.661171e-08 7.287166e-09
[1061,] 3.174808e-08 4.162921e-08 1.147935e-08
[1062,] 3.553122e-08 6.648995e-08 1.215108e-08
[1063,] 3.431532e-08 2.701280e-08 8.132766e-09
[1064,] 3.675164e-08 4.590090e-08 1.500830e-08
[1065,] 4.107988e-08 4.572193e-08 1.662526e-08
[1066,] 4.666408e-08 2.575856e-08 9.326369e-09
[1067,] 5.836705e-08 2.780882e-08 1.281285e-08
[1068,] 3.753042e-08 2.785623e-08 9.343754e-09
[1069,] 4.351917e-08 4.606762e-08 1.770230e-08
[1070,] 3.883633e-08 4.740866e-08 1.623485e-08
[1071,] 3.614749e-08 4.988273e-08 1.564912e-08
[1072,] 3.936312e-08 2.768099e-08 9.359900e-09
[1073,] 4.052686e-08 2.762781e-08 9.499810e-09
[1074,] 3.997914e-08 3.517423e-08 1.063967e-08
[1075,] 6.875146e-08 2.649266e-08 9.385919e-09
[1076,] 4.803605e-08 2.847119e-08 1.164976e-08
[1077,] 3.784919e-07 2.645655e-08 2.397504e-08
[1078,] 1.902468e-06 2.657855e-08 8.480968e-08
[1079,] 4.412897e-07 2.407049e-08 9.319222e-08
[1080,] 2.724819e-08 3.060688e-08 8.275794e-09
[1081,] 4.783722e-07 2.397362e-08 9.767533e-08
[1082,] 4.965239e-07 2.401313e-08 9.622039e-08
[1083,] 4.658425e-07 2.394190e-08 8.988260e-08
[1084,] 3.058430e-08 2.706316e-08 6.827004e-09
[1085,] 5.458400e-07 2.481441e-08 2.743712e-07
[1086,] 2.890887e-08 2.726712e-08 6.512047e-09
[1087,] 6.281203e-08 2.712962e-08 9.947856e-09
[1088,] 5.823897e-08 2.699710e-08 9.529104e-09
[1089,] 4.998597e-08 4.010897e-08 1.749545e-08
[1090,] 7.560091e-08 1.509901e-07 1.660968e-08
[1091,] 4.003913e-08 4.439242e-08 1.513910e-08
[1092,] 1.807530e-07 3.195988e-08 9.482969e-09
[1093,] 1.022114e-07 3.571031e-08 8.155088e-09
[1094,] 1.029212e-07 2.978128e-08 1.018018e-08
[1095,] 9.859357e-08 3.558408e-08 8.124610e-09
[1096,] 9.792364e-08 3.480304e-08 8.234450e-09
[1097,] 1.148065e-07 5.630616e-08 1.022480e-08
[1098,] 6.329100e-06 3.520280e-08 8.815677e-06
[1099,] 2.904181e-06 9.517106e-08 1.622250e-06
[1100,] 1.187426e-07 5.693855e-08 1.022929e-08
[1101,] 5.496373e-05 2.493137e-08 2.471445e-05
[1102,] 5.003267e-05 2.991900e-08 2.771857e-06
[1103,] 2.019656e-07 5.653130e-08 5.964783e-07
[1104,] 2.019656e-07 5.393195e-08 5.432072e-07
[1105,] 6.127338e-08 3.513903e-08 1.095974e-08
[1106,] 9.582617e-06 2.953311e-08 9.126179e-06
[1107,] 5.791603e-06 2.566994e-08 2.402479e-06
[1108,] 1.548606e-05 3.071402e-08 1.266471e-05
[1109,] 6.934209e-08 4.217193e-08 3.155819e-08
[1110,] 6.667158e-08 4.109728e-08 3.486999e-08
[1111,] 2.336096e-05 3.472961e-08 2.832569e-05
[1112,] 1.405357e-05 3.201432e-08 2.959666e-05
[1113,] 1.462018e-05 3.227992e-08 2.960466e-05
[1114,] 1.462018e-05 3.263537e-08 2.818755e-05
[1115,] 1.462018e-05 3.270731e-08 2.791819e-05
[1116,] 1.167573e-02 3.009912e-07 5.311824e-01
[1117,] 1.104205e-02 2.693465e-07 4.453859e-01
[1118,] 4.224139e-08 4.712565e-08 1.118960e-08
[1119,] 2.151446e-07 3.875517e-08 5.177202e-08
[1120,] 2.334620e-05 8.705257e-06 4.046305e-06
[1121,] 1.728582e-05 8.540083e-06 3.172701e-06
[1122,] 4.239542e-08 4.691289e-08 1.106288e-08
[1123,] 1.717679e-07 3.953496e-08 3.919591e-08
[1124,] 1.922923e-07 3.882817e-08 4.340468e-08
[1125,] 1.488390e-05 3.492061e-04 4.899363e-03
[1126,] 8.034522e-08 4.361251e-06 7.802196e-06
[1127,] 8.706499e-08 8.078592e-06 1.468305e-05
[1128,] 1.426672e-06 3.242383e-04 9.388792e-04
[1129,] 3.344896e-08 6.906973e-08 8.392998e-09
[1130,] 4.460076e-08 1.301305e-05 8.885918e-05
[1131,] 2.236175e-07 1.340685e-05 1.223602e-03
[1132,] 3.609862e-07 8.112721e-06 8.990289e-04
[1133,] 2.270720e-07 1.565442e-05 1.460002e-03
[1134,] 4.482701e-08 1.764241e-07 7.872107e-08
[1135,] 1.956782e-07 8.635813e-06 7.578126e-04
[1136,] 5.306028e-07 1.604563e-04 9.643903e-02
[1137,] 4.635954e-08 7.807015e-08 1.837950e-08
[1138,] 9.318999e-05 1.648319e-07 1.022074e-05
[1139,] 3.600146e-07 4.083216e-04 2.490876e-01
[1140,] 1.500439e-07 1.036644e-05 1.117260e-03
[1141,] 3.925448e-08 3.490205e-08 9.124245e-09
[1142,] 2.356362e-07 2.305481e-04 8.499215e-02
[1143,] 2.704680e-07 2.745318e-04 1.167188e-01
[1144,] 1.128626e-07 7.765648e-06 5.936142e-04
[1145,] 2.937682e-07 2.360807e-04 1.108942e-01
[1146,] 2.415112e-07 2.536224e-04 9.647257e-02
[1147,] 3.097390e-07 2.110491e-04 1.056312e-01
[1148,] 1.237132e-07 1.700185e-05 1.331792e-03
[1149,] 3.184829e-07 1.530645e-04 7.897234e-02
[1150,] 2.163769e-07 1.280624e-04 4.379757e-02
[1151,] 1.140964e-07 7.919069e-06 7.789341e-04
[1152,] 4.538886e-08 2.961024e-08 1.411060e-08
[1153,] 4.763451e-08 7.459502e-08 1.459101e-08
[1154,] 2.883783e-08 2.517475e-08 3.214992e-08
[1155,] 2.175402e-07 3.277709e-08 2.933484e-08
[1156,] 4.543332e-08 2.940546e-08 1.411868e-08
[1157,] 3.557483e-08 2.940546e-08 1.132155e-08
[1158,] 1.729227e-07 3.267438e-08 2.435851e-08
[1159,] 4.010736e-08 2.938087e-08 1.265372e-08
[1160,] 4.010736e-08 2.936209e-08 1.253063e-08
[1161,] 2.725694e-08 5.056289e-08 9.118321e-09
[1162,] 3.916804e-08 2.935666e-08 1.236658e-08
[1163,] 3.736498e-08 2.937354e-08 1.189394e-08
[1164,] 5.452508e-08 7.780358e-08 9.141302e-09
[1165,] 5.930784e-08 7.472954e-08 1.955678e-08
[1166,] 3.618186e-08 2.561975e-08 8.899869e-09
[1167,] 5.589014e-08 7.496199e-08 1.833459e-08
[1168,] 1.729227e-07 3.289658e-08 2.584117e-08
[1169,] 3.488818e-08 2.932180e-08 1.057722e-08
[1170,] 1.959338e-07 3.315831e-08 2.775937e-08
[1171,] 2.057203e-07 3.318989e-08 2.904760e-08
[1172,] 5.665350e-08 7.711715e-08 9.190466e-09
[1173,] 2.006255e-07 3.304625e-08 2.802295e-08
[1174,] 4.232649e-08 2.935273e-08 1.291464e-08
[1175,] 4.232649e-08 2.936132e-08 1.297821e-08
[1176,] 4.035506e-08 2.935273e-08 1.237286e-08
[1177,] 2.813512e-08 2.461936e-08 2.462533e-08
[1178,] 4.035506e-08 2.936132e-08 1.243335e-08
[1179,] 4.345819e-08 2.937135e-08 1.336195e-08
[1180,] 4.737137e-08 2.928465e-08 1.377231e-08
[1181,] 3.157567e-08 4.433123e-08 2.316342e-08
[1182,] 5.385994e-08 3.942461e-08 8.893203e-09
[1183,] 2.397488e-07 1.182574e-07 2.266790e-07
[1184,] 8.692246e-08 2.939566e-08 1.935261e-08
[1185,] 2.214807e-08 3.218422e-08 8.593661e-09
[1186,] 9.203349e-08 2.928694e-08 2.108216e-08
[1187,] 8.961354e-08 2.928514e-08 2.072184e-08
[1188,] 5.794135e-08 2.960529e-08 1.297864e-08
[1189,] 9.735848e-08 2.920310e-08 2.230043e-08
[1190,] 2.439950e-07 1.190460e-07 2.335322e-07
[1191,] 2.492092e-07 1.196785e-07 2.409079e-07
[1192,] 2.456848e-07 1.220016e-07 2.445240e-07
[1193,] 8.508759e-08 2.939191e-08 1.958270e-08
[1194,] 4.966644e-08 3.911178e-08 8.681751e-09
[1195,] 5.017909e-08 4.255273e-08 8.489827e-09
[1196,] 2.536257e-08 2.425254e-08 8.770122e-09
[1197,] 2.474860e-07 1.244502e-07 2.545230e-07
[1198,] 2.656686e-08 2.430578e-08 7.849103e-09
[1199,] 2.680202e-08 2.439956e-08 8.275962e-09
[1200,] 2.702080e-08 2.471806e-08 8.656357e-09
[1201,] 4.289248e-08 2.645377e-08 1.579627e-08
[1202,] 4.987387e-08 3.670855e-08 9.134930e-09
[1203,] 2.579902e-07 1.153567e-07 2.373636e-07
[1204,] 5.357175e-08 3.838913e-08 9.205225e-09
[1205,] 2.709949e-08 2.499650e-08 8.835403e-09
[1206,] 7.365544e-08 2.996875e-08 1.480493e-08
[1207,] 2.676746e-08 2.502849e-08 9.024475e-09
[1208,] 2.642313e-08 2.492430e-08 9.296143e-09
[1209,] 5.233819e-08 2.782123e-08 1.753430e-08
[1210,] 2.637051e-08 2.505719e-08 8.183093e-09
[1211,] 2.375529e-08 2.741793e-08 1.738162e-08
[1212,] 2.492246e-08 3.465789e-08 7.115515e-09
[1213,] 2.430079e-08 3.526568e-08 6.909214e-09
[1214,] 1.092162e-07 5.476453e-08 2.922192e-08
[1215,] 4.871702e-08 5.914456e-08 1.391921e-08
[1216,] 2.485916e-08 9.015868e-08 7.038817e-09
[1217,] 3.893755e-08 9.039779e-08 1.741106e-08
[1218,] 5.991938e-08 6.162864e-08 1.473196e-08
[1219,] 2.683655e-07 3.262688e-08 6.858632e-08
[1220,] 4.094290e-08 5.202733e-08 1.260002e-08
[1221,] 3.627041e-07 3.548672e-08 4.227659e-08
[1222,] 6.031340e-08 4.833059e-08 1.350490e-08
[1223,] 3.909829e-08 3.464979e-08 5.892959e-09
[1224,] 1.045470e-07 3.349397e-08 2.066123e-08
[1225,] 5.939744e-08 4.799229e-08 1.349258e-08
[1226,] 1.048004e-07 3.433766e-08 2.288822e-08
[1227,] 1.519790e-06 6.988509e-08 4.210607e-08
[1228,] 5.976634e-08 4.828420e-08 1.346055e-08
[1229,] 1.132479e-07 3.400372e-08 2.313401e-08
[1230,] 1.132479e-07 3.410812e-08 2.328622e-08
[1231,] 6.233800e-06 7.352245e-08 1.453761e-07
[1232,] 1.114490e-07 3.458238e-08 2.190322e-08
[1233,] 1.152708e-07 3.478357e-08 2.330798e-08
[1234,] 1.010919e-07 3.295202e-08 1.825107e-08
[1235,] 4.005242e-08 6.442910e-08 1.327230e-08
[1236,] 1.096874e-07 3.445948e-08 2.139183e-08
[1237,] 1.061055e-07 3.424147e-08 2.019084e-08
[1238,] 4.809498e-08 6.994032e-08 1.423429e-08
[1239,] 3.683647e-08 8.441918e-08 8.158650e-09
[1240,] 1.427940e-07 3.576211e-08 2.146077e-08
[1241,] 1.070103e-07 3.362390e-08 1.932700e-08
[1242,] 3.515716e-08 6.509684e-08 1.168581e-08
[1243,] 1.070103e-07 3.346441e-08 1.984096e-08
[1244,] 1.051504e-07 3.356280e-08 2.021869e-08
[1245,] 5.747768e-08 4.779068e-08 1.332915e-08
[1246,] 1.018677e-07 3.315988e-08 1.939544e-08
[1247,] 1.034867e-07 3.159585e-08 1.742518e-08
[1248,] 1.034867e-07 3.184048e-08 1.775262e-08
[1249,] 1.051400e-07 3.175523e-08 1.801480e-08
[1250,] 7.548773e-08 3.395671e-08 7.350521e-09
[1251,] 1.018677e-07 3.164034e-08 1.742179e-08
[1252,] 9.494433e-08 3.179786e-08 1.563324e-08
[1253,] 8.078141e-08 3.273898e-08 7.746059e-09
[1254,] 9.705795e-08 3.108617e-08 1.563043e-08
[1255,] 8.111292e-06 6.802372e-08 1.921952e-07
[1256,] 9.857576e-08 3.078145e-08 1.613089e-08
[1257,] 1.256863e-07 3.030452e-08 2.492442e-08
[1258,] 5.834225e-08 4.818196e-08 1.327023e-08
[1259,] 6.632778e-08 3.087155e-08 7.478120e-09
[1260,] 5.817529e-08 4.824353e-08 1.327575e-08
[1261,] 9.397095e-08 2.949781e-08 1.339650e-08
[1262,] 9.254729e-08 2.961464e-08 1.329079e-08
[1263,] 1.001254e-07 2.922455e-08 1.412527e-08
[1264,] 1.001254e-07 2.933641e-08 1.380476e-08
[1265,] 1.347924e-07 2.971280e-08 1.271607e-08
[1266,] 3.330927e-08 6.453571e-08 1.087977e-08
[1267,] 1.018677e-07 2.941107e-08 1.461036e-08
[1268,] 1.001254e-07 2.936217e-08 1.420650e-08
[1269,] 8.750753e-08 2.946611e-08 1.306624e-08
[1270,] 8.895906e-08 2.963579e-08 1.360581e-08
[1271,] 8.002672e-08 3.048235e-08 1.330120e-08
[1272,] 3.685920e-08 6.484209e-08 1.203248e-08
[1273,] 9.307566e-08 3.786290e-08 2.352862e-08
[1274,] 9.981890e-08 3.817742e-08 2.656746e-08
[1275,] 9.082544e-08 3.785640e-08 2.478423e-08
[1276,] 5.757298e-08 6.051229e-08 9.832109e-09
[1277,] 3.438803e-08 6.735276e-08 1.152647e-08
[1278,] 3.875228e-08 6.532441e-08 1.273639e-08
[1279,] 9.453170e-08 3.813796e-08 2.614651e-08
[1280,] 1.006472e-07 3.862024e-08 2.923654e-08
[1281,] 1.281060e-07 3.558397e-08 1.899634e-08
[1282,] 1.056258e-07 4.820575e-08 5.077745e-08
[1283,] 3.931855e-08 6.018790e-08 1.150801e-08
[1284,] 1.008179e-07 4.834271e-08 5.207510e-08
[1285,] 9.776256e-08 5.159017e-08 5.772377e-08
[1286,] 4.760338e-06 1.162528e-07 2.073860e-07
[1287,] 2.784335e-06 5.704763e-08 6.426003e-08
[1288,] 5.763823e-08 8.126659e-08 2.347185e-08
[1289,] 2.338303e-08 3.038078e-08 6.408355e-09
[1290,] 1.300454e-07 6.623473e-08 1.230618e-08
[1291,] 4.626099e-08 3.432437e-08 7.958480e-09
[1292,] 3.174107e-08 3.955387e-08 5.728305e-09
[1293,] 3.804398e-08 6.014966e-08 1.144516e-08
[1294,] 5.232519e-08 5.767365e-08 9.856038e-09
[1295,] 3.104766e-08 3.679377e-08 5.682616e-09
[1296,] 9.946761e-08 2.806523e-08 1.333567e-08
[1297,] 2.806533e-07 7.092589e-08 2.068030e-08
[1298,] 2.103757e-07 5.066086e-08 2.617357e-08
[1299,] 2.898309e-08 3.520734e-08 7.027268e-09
[1300,] 6.449328e-08 6.044463e-08 2.260388e-08
[1301,] 2.475438e-07 5.917506e-08 2.179485e-08
[1302,] 1.442873e-07 5.111337e-08 1.989060e-08
[1303,] 1.389154e-07 4.932056e-08 2.016200e-08
[1304,] 2.488395e-07 6.355655e-08 1.081947e-08
[1305,] 2.584828e-07 6.380383e-08 1.091672e-08
[1306,] 1.141264e-07 3.264586e-08 1.065884e-08
[1307,] 3.324601e-07 6.561613e-08 1.160929e-08
[1308,] 7.121239e-08 2.673052e-08 1.137784e-08
[1309,] 1.149055e-07 3.355650e-08 1.051316e-08
[1310,] 4.976038e-07 3.788523e-08 1.575244e-08
[1311,] 6.406881e-08 3.647106e-08 6.896084e-09
[1312,] 9.038485e-08 3.403933e-08 9.517495e-09
[1313,] 9.221333e-08 3.436020e-08 9.521920e-09
[1314,] 8.230138e-08 3.343516e-08 9.593524e-09
[1315,] 1.501741e-07 3.757065e-08 1.698300e-08
[1316,] 9.588593e-08 3.603724e-07 1.467429e-08
[1317,] 6.105650e-08 2.000661e-07 4.220145e-08
[1318,] 5.820929e-08 6.483135e-08 1.873954e-08
[1319,] 8.291827e-08 7.642471e-08 2.192740e-08
[1320,] 2.656496e-08 6.491141e-08 7.284747e-09
[1321,] 2.028024e-08 2.673141e-08 5.410524e-09
[1322,] 3.410331e-08 2.841992e-08 6.922288e-09
[1323,] 3.548597e-08 2.864661e-08 6.977407e-09
[1324,] 6.406475e-08 8.088052e-08 1.883981e-08
[1325,] 4.015363e-08 6.310490e-08 8.292566e-09
[1326,] 2.875519e-08 3.025542e-08 5.801051e-09
[1327,] 3.076566e-08 5.886895e-08 7.379962e-09
[1328,] 2.368103e-08 2.778886e-08 5.570035e-09
[1329,] 2.385442e-08 2.783835e-08 5.544292e-09
[1330,] 2.634925e-08 2.934836e-08 7.038688e-09
[1331,] 2.495848e-08 2.900631e-08 6.590611e-09
[1332,] 2.792533e-08 2.998246e-08 6.873037e-09
[1333,] 2.467991e-08 2.927018e-08 6.596120e-09
[1334,] 2.472472e-08 2.918972e-08 6.592421e-09
[1335,] 2.745387e-08 3.006270e-08 6.721639e-09
[1336,] 2.031670e-08 2.601090e-08 5.308360e-09
[1337,] 2.722922e-08 3.026791e-08 6.615718e-09
[1338,] 2.722922e-08 3.026791e-08 6.615718e-09
[1339,] 2.439025e-08 2.867793e-08 6.396327e-09
[1340,] 3.748678e-08 7.150140e-08 1.262773e-08
[1341,] 2.016392e-08 2.638765e-08 5.256193e-09
[1342,] 2.734032e-08 3.059497e-08 6.580506e-09
[1343,] 2.691043e-08 3.052920e-08 6.577392e-09
[1344,] 2.680891e-08 3.077655e-08 6.565584e-09
[1345,] 2.650895e-08 3.080514e-08 6.538477e-09
[1346,] 1.981772e-08 4.019249e-08 6.687251e-09
[1347,] 2.541175e-08 3.541308e-08 6.540044e-09
[1348,] 2.229420e-08 6.528752e-08 7.084939e-09
[1349,] 2.589077e-08 3.553678e-08 6.516161e-09
[1350,] 2.255491e-08 8.747846e-08 1.272043e-08
[1351,] 2.337557e-08 3.869309e-08 8.560158e-09
[1352,] 2.632879e-08 5.170461e-08 7.972834e-09
[1353,] 8.915074e-08 7.852469e-08 2.375352e-08
[1354,] 2.217534e-08 5.467947e-08 6.250097e-09
[1355,] 2.104516e-08 3.063546e-08 6.597873e-09
[1356,] 2.214461e-08 2.940345e-08 6.874941e-09
[1357,] 2.117275e-08 3.240091e-08 5.267982e-09
[1358,] 2.088875e-08 3.137959e-08 5.266618e-09
[1359,] 3.538699e-08 7.236713e-08 9.070173e-09
[1360,] 2.171566e-08 2.868488e-08 6.590397e-09
[1361,] 2.020087e-08 3.162668e-08 5.318305e-09
[1362,] 9.576510e-08 7.811169e-08 2.724202e-08
[1363,] 2.214626e-08 4.227031e-08 6.735599e-09
[1364,] 4.005767e-08 7.159856e-08 9.944022e-09
[1365,] 2.106490e-08 3.014012e-08 6.557601e-09
[1366,] 2.063501e-08 2.913852e-08 6.206770e-09
[1367,] 2.069960e-08 3.381529e-08 6.649133e-09
[1368,] 2.065175e-08 3.439217e-08 6.694929e-09
[1369,] 2.092038e-08 3.033216e-08 6.515722e-09
[1370,] 2.099651e-08 3.102981e-08 6.653117e-09
[1371,] 3.766351e-08 3.028126e-08 9.483376e-09
[1372,] 2.070851e-08 3.019968e-08 6.389887e-09
[1373,] 3.689898e-08 9.951572e-08 1.163826e-08
[1374,] 2.084702e-08 3.010463e-08 6.447003e-09
[1375,] 2.512798e-08 9.690342e-08 7.459881e-09
[1376,] 2.297082e-08 3.259712e-08 5.466662e-09
[1377,] 4.651242e-08 8.393715e-08 1.096142e-08
[1378,] 2.211777e-08 2.916480e-08 5.312906e-09
[1379,] 2.239284e-08 3.306082e-08 5.413896e-09
[1380,] 3.842798e-08 3.012147e-08 9.600869e-09
[1381,] 4.006522e-08 2.998210e-08 9.807129e-09
[1382,] 3.714158e-08 9.811941e-08 1.151074e-08
[1383,] 3.582174e-08 3.155385e-08 7.766434e-09
[1384,] 2.340596e-08 3.968265e-08 6.937768e-09
[1385,] 2.326177e-08 3.978158e-08 6.909081e-09
[1386,] 3.681639e-08 1.001248e-07 1.157186e-08
[1387,] 2.332631e-08 3.983529e-08 6.957900e-09
[1388,] 2.515268e-08 3.184260e-08 5.563395e-09
[1389,] 2.308186e-08 4.008652e-08 6.888408e-09
[1390,] 2.720901e-08 4.382476e-08 8.747714e-09
[1391,] 3.615105e-08 1.056265e-07 1.298823e-08
[1392,] 2.025032e-08 3.291273e-08 6.264561e-09
[1393,] 2.278223e-08 4.259018e-08 6.775808e-09
[1394,] 2.002980e-08 3.305991e-08 6.116110e-09
[1395,] 2.307636e-08 4.064827e-08 6.860795e-09
[1396,] 2.287961e-08 4.131996e-08 6.771807e-09
[1397,] 4.096248e-08 6.212412e-08 1.264692e-08
[1398,] 2.169453e-07 4.372245e-07 9.677212e-08
[1399,] 5.729131e-07 3.795615e-07 4.957089e-07
[1400,] 8.901004e-07 3.480886e-07 7.669651e-07
[1401,] 3.266597e-08 7.842241e-08 6.114513e-09
[1402,] 8.871997e-08 1.453057e-07 7.197983e-09
[1403,] 3.037918e-07 9.284858e-08 4.556188e-08
[1404,] 5.839870e-08 4.987101e-08 8.002252e-09
[1405,] 4.576307e-08 6.066546e-08 1.430733e-08
[1406,] 4.162077e-08 6.087034e-08 1.300903e-08
[1407,] 4.152361e-08 6.085937e-08 1.300664e-08
[1408,] 3.646232e-07 5.775763e-08 3.249598e-08
[1409,] 4.077596e-07 5.738125e-08 3.526308e-08
[1410,] 1.962316e-08 5.761534e-08 6.452148e-09
[1411,] 2.038184e-08 6.468361e-08 7.476971e-09
[1412,] 1.948649e-08 6.313252e-08 6.681462e-09
[1413,] 3.073532e-07 2.830481e-07 3.061511e-07
[1414,] 2.638368e-08 1.026505e-07 1.401553e-08
[1415,] 3.927180e-08 1.948618e-07 2.236723e-08
[1416,] 1.515274e-07 6.732861e-08 3.299575e-08
[1417,] 4.234303e-08 1.945150e-07 3.378810e-08
[1418,] 3.842713e-08 8.703235e-08 7.654927e-09
[1419,] 4.028548e-08 8.458304e-08 7.654130e-09
[1420,] 3.760723e-08 1.061191e-07 8.508533e-09
[1421,] 3.920623e-08 8.717304e-08 7.645388e-09
[1422,] 5.307401e-08 5.917259e-08 1.749906e-08
[1423,] 4.380095e-08 1.672791e-07 2.940855e-08
[1424,] 4.400379e-08 1.652247e-07 2.961425e-08
[1425,] 3.821576e-08 8.160084e-08 7.637873e-09
[1426,] 3.594729e-08 5.155868e-08 9.276991e-09
[1427,] 6.569548e-08 5.668634e-08 2.032357e-08
[1428,] 5.247709e-08 5.867640e-08 1.702414e-08
[1429,] 3.845778e-08 8.140754e-08 7.630723e-09
[1430,] 3.845778e-08 8.111616e-08 7.630604e-09
[1431,] 4.391487e-08 1.614652e-07 2.921473e-08
[1432,] 5.154941e-08 5.853007e-08 1.667151e-08
[1433,] 3.821576e-08 8.170070e-08 7.631482e-09
[1434,] 3.797739e-08 8.140754e-08 7.632099e-09
[1435,] 4.338308e-08 1.609980e-07 2.805882e-08
[1436,] 3.303730e-07 1.340880e-07 1.192683e-08
[1437,] 2.949051e-07 1.908286e-07 2.337932e-07
[1438,] 4.398549e-08 1.592245e-07 2.913659e-08
[1439,] 5.218073e-07 4.357453e-07 1.637640e-07
[1440,] 4.607510e-08 3.967611e-08 1.070868e-08
[1441,] 5.370642e-07 1.351614e-07 1.686887e-08
[1442,] 3.659953e-08 8.111616e-08 7.643196e-09
[1443,] 5.251290e-07 1.340178e-07 1.647260e-08
[1444,] 4.857873e-08 5.797598e-08 1.551357e-08
[1445,] 5.710966e-07 1.225028e-07 1.821747e-08
[1446,] 4.756902e-08 5.792959e-08 1.380805e-08
[1447,] 5.370642e-07 1.202329e-07 1.632484e-08
[1448,] 5.634476e-07 1.999218e-07 4.708013e-08
[1449,] 3.880095e-08 7.926358e-08 7.585570e-09
[1450,] 4.608355e-08 4.204397e-08 1.111952e-08
[1451,] 3.755573e-08 7.818138e-08 7.583388e-09
[1452,] 6.060221e-07 1.914669e-07 5.471332e-08
[1453,] 3.138308e-08 1.040315e-07 7.604564e-09
[1454,] 2.945837e-08 1.031791e-07 8.116027e-09
[1455,] 3.217015e-08 9.557360e-08 7.421195e-09
[1456,] 3.165665e-08 9.772812e-08 7.497989e-09
[1457,] 3.192811e-08 1.022860e-07 7.522263e-09
[1458,] 4.634960e-08 3.938415e-08 1.068138e-08
[1459,] 1.980886e-07 6.552501e-07 7.817440e-08
[1460,] 4.642109e-08 3.969292e-08 1.079336e-08
[1461,] 1.126247e-07 2.491175e-07 7.115560e-08
[1462,] 2.273824e-07 3.176320e-07 3.580577e-08
[1463,] 1.180313e-06 1.705766e-07 9.682267e-08
[1464,] 4.648931e-08 3.947019e-08 1.074933e-08
[1465,] 3.649895e-08 5.355865e-08 8.665996e-09
[1466,] 6.819412e-07 1.748355e-07 5.996500e-08
[1467,] 7.925852e-08 1.326123e-07 5.619746e-09
[1468,] 3.665072e-08 5.163466e-08 8.700727e-09
[1469,] 4.389405e-08 1.288891e-07 2.506990e-08
[1470,] 5.955557e-08 8.947958e-08 7.812675e-09
[1471,] 9.574435e-08 1.057222e-07 7.877679e-09
[1472,] 6.857325e-08 1.013004e-07 8.249753e-09
[1473,] 2.230719e-08 1.223602e-07 6.500001e-09
[1474,] 4.444406e-08 1.284855e-07 2.589854e-08
[1475,] 2.267675e-08 1.201438e-07 6.530341e-09
[1476,] 6.904973e-08 1.016543e-07 8.240267e-09
[1477,] 4.437211e-08 1.273926e-07 2.561667e-08
[1478,] 3.823576e-08 3.069885e-07 1.098331e-08
[1479,] 4.683591e-08 4.292086e-08 1.152402e-08
[1480,] 3.802098e-08 5.646397e-08 9.519561e-09
[1481,] 4.712315e-08 4.307540e-08 1.162673e-08
[1482,] 3.744888e-08 6.053867e-08 9.545082e-09
[1483,] 4.129397e-08 1.350290e-07 2.258302e-08
[1484,] 4.921378e-08 4.472731e-07 8.291537e-09
[1485,] 6.389509e-08 9.887392e-08 8.454504e-09
[1486,] 5.211677e-08 5.441099e-07 1.146283e-08
[1487,] 5.282066e-08 5.586414e-07 1.187968e-08
[1488,] 5.252416e-08 5.817030e-07 1.393847e-08
[1489,] 6.038085e-08 3.817166e-07 1.016144e-08
[1490,] 3.735481e-08 6.332814e-08 9.611164e-09
[1491,] 3.764128e-08 6.332814e-08 9.591144e-09
[1492,] 3.935470e-08 6.357027e-08 9.520402e-09
[1493,] 3.853127e-08 6.392549e-08 9.551897e-09
[1494,] 4.425109e-08 1.358781e-07 2.577305e-08
[1495,] 1.186798e-07 5.511620e-08 3.744335e-08
[1496,] 4.474654e-08 1.172993e-07 2.459673e-08
[1497,] 3.967845e-08 2.934451e-07 1.126325e-08
[1498,] 4.116334e-08 3.025574e-07 1.103385e-08
[1499,] 6.737540e-08 1.092018e-07 8.525220e-09
[1500,] 4.688109e-08 4.284317e-08 1.128725e-08
[1501,] 3.599478e-08 2.004534e-07 9.095086e-09
[1502,] 4.661768e-08 4.011485e-08 1.085288e-08
[1503,] 7.367081e-08 3.957307e-08 1.452899e-08
[1504,] 2.130200e-08 3.742820e-08 6.317773e-09
[1505,] 4.212491e-08 5.982412e-08 1.319552e-08
[1506,] 4.541701e-08 5.999783e-08 1.422944e-08
[1507,] 4.269633e-08 4.092377e-08 1.108182e-08
[1508,] 4.649800e-08 4.602754e-08 1.186520e-08
[1509,] 2.130802e-08 3.601250e-08 6.624132e-09
[1510,] 3.337985e-08 1.329325e-07 1.098568e-08
[1511,] 2.094582e-08 3.637494e-08 6.235478e-09
[1512,] 2.674652e-08 7.032417e-08 6.534294e-09
[1513,] 5.843748e-08 4.072980e-08 1.157171e-08
[1514,] 3.570858e-08 4.204236e-08 6.412885e-09
[1515,] 3.533180e-08 7.071615e-08 1.478253e-08
[1516,] 3.322047e-08 8.615428e-08 1.179953e-08
[1517,] 2.318241e-08 3.716576e-08 6.215696e-09
[1518,] 3.995639e-08 4.682072e-08 6.091929e-09
[1519,] 1.224352e-07 3.310144e-07 5.416289e-08
[1520,] 2.966738e-08 6.338848e-08 6.688527e-09
[1521,] 2.390988e-08 3.669034e-08 6.356288e-09
[1522,] 3.754201e-08 3.252893e-08 9.444935e-09
[1523,] 1.163283e-07 3.698683e-07 5.660862e-08
[1524,] 3.622409e-08 3.748613e-08 5.862183e-09
[1525,] 5.149460e-08 6.820880e-08 1.130893e-08
[1526,] 2.917384e-08 3.891078e-08 6.784954e-09
[1527,] 4.343622e-08 4.606282e-08 6.265457e-09
[1528,] 6.336026e-08 4.046409e-08 1.206382e-08
[1529,] 2.865014e-08 4.095085e-08 7.018683e-09
[1530,] 3.759340e-08 8.422565e-08 9.564562e-09
[1531,] 2.904946e-08 3.170660e-08 6.087863e-09
[1532,] 2.407936e-08 3.403487e-08 6.841268e-09
[1533,] 1.060853e-07 5.757749e-08 7.324808e-09
[1534,] 1.015835e-07 5.826377e-08 7.382038e-09
[1535,] 2.397128e-08 3.667802e-08 6.869696e-09
[1536,] 9.552198e-08 5.734381e-08 7.417460e-09
[1537,] 2.687329e-08 4.715862e-08 6.922938e-09
[1538,] 2.517016e-08 4.180873e-08 8.105295e-09
[1539,] 2.490584e-08 3.987993e-08 7.701464e-09
[1540,] 2.405176e-08 3.969786e-08 7.321455e-09
[1541,] 3.904166e-08 3.979444e-08 6.371410e-09
[1542,] 2.220122e-08 4.290900e-08 7.079981e-09
[1543,] 3.706575e-08 3.703528e-08 6.350142e-09
[1544,] 8.907707e-08 6.248377e-08 7.657427e-09
[1545,] 2.373448e-08 2.907090e-08 5.538242e-09
[1546,] 2.524768e-08 6.185189e-08 6.547756e-09
[1547,] 2.389306e-08 3.045843e-08 5.480694e-09
[1548,] 2.498254e-08 6.153980e-08 6.543834e-09
[1549,] 3.974592e-08 3.740934e-08 6.285059e-09
[1550,] 2.413874e-08 3.759936e-08 7.238462e-09
[1551,] 2.422407e-08 3.766916e-08 7.316213e-09
[1552,] 2.422407e-08 3.737074e-08 7.286633e-09
[1553,] 2.422407e-08 3.701045e-08 7.250472e-09
[1554,] 8.732623e-08 6.574586e-08 7.797305e-09
[1555,] 4.100864e-08 3.934929e-08 6.305026e-09
[1556,] 2.795621e-08 2.804773e-08 5.891874e-09
[1557,] 3.122682e-08 2.959950e-08 5.940136e-09
[1558,] 4.770339e-08 6.403658e-08 1.165879e-08
[1559,] 4.754902e-08 6.410189e-08 1.171960e-08
[1560,] 3.344331e-08 3.201292e-08 6.228976e-09
[1561,] 4.165021e-08 3.012930e-08 1.058165e-08
[1562,] 6.020660e-08 3.374844e-08 7.044286e-09
[1563,] 2.974758e-08 3.173077e-08 5.685417e-09
[1564,] 2.493790e-08 6.291283e-08 9.620116e-09
[1565,] 3.935586e-08 2.997526e-08 9.996608e-09
[1566,] 4.305428e-08 3.134938e-08 6.502885e-09
[1567,] 5.672415e-08 2.954497e-08 1.265946e-08
[1568,] 5.672415e-08 2.939793e-08 1.238031e-08
[1569,] 2.012524e-08 6.351355e-08 7.008911e-09
[1570,] 4.483024e-08 3.287201e-08 6.428480e-09
[1571,] 5.600975e-08 2.923337e-08 1.189381e-08
[1572,] 4.565111e-08 4.563725e-08 1.149288e-08
[1573,] 1.997622e-08 7.229011e-08 6.514203e-09
[1574,] 2.669480e-08 3.235520e-08 5.454966e-09
[1575,] 3.866494e-08 3.113777e-08 8.124625e-09
[1576,] 2.061256e-07 2.907814e-08 2.433049e-08
[1577,] 2.184248e-08 3.664480e-08 5.308999e-09
[1578,] 2.040674e-07 2.938618e-08 1.885948e-08
[1579,] 2.040674e-07 2.916481e-08 1.922720e-08
[1580,] 2.457257e-08 7.383128e-08 1.000324e-08
[1581,] 2.468340e-08 7.609515e-08 1.023781e-08
[1582,] 2.040674e-07 2.916481e-08 1.922720e-08
[1583,] 1.437041e-07 3.075855e-08 1.371421e-08
[1584,] 2.040674e-07 2.926685e-08 1.874840e-08
[1585,] 2.040674e-07 2.934449e-08 1.844276e-08
[1586,] 1.658135e-07 2.916481e-08 1.704920e-08
[1587,] 2.793494e-08 2.565414e-08 6.685052e-09
[1588,] 2.040674e-07 2.924973e-08 1.882172e-08
[1589,] 2.040674e-07 2.936574e-08 1.836557e-08
[1590,] 1.831750e-07 2.926312e-08 1.795063e-08
[1591,] 1.658135e-07 2.980616e-08 1.562614e-08
[1592,] 2.140099e-07 2.980616e-08 1.797273e-08
[1593,] 2.040674e-07 2.938755e-08 1.828885e-08
[1594,] 2.073170e-07 2.938755e-08 1.844415e-08
[1595,] 2.073170e-07 2.938755e-08 1.844415e-08
[1596,] 2.040674e-07 2.938755e-08 1.828885e-08
[1597,] 2.073170e-07 2.938755e-08 1.844415e-08
[1598,] 1.413500e-07 3.085890e-08 1.350149e-08
[1599,] 2.040674e-07 2.931952e-08 1.800534e-08
[1600,] 1.390450e-07 3.085074e-08 1.320725e-08
[1601,] 2.040674e-07 2.948215e-08 1.752799e-08
[1602,] 1.165515e-07 3.085074e-08 1.364164e-08
[1603,] 2.274582e-08 1.020717e-07 8.676794e-09
[1604,] 1.658135e-07 2.918070e-08 1.698050e-08
[1605,] 2.073170e-07 2.936731e-08 1.800526e-08
[1606,] 2.073170e-07 2.934313e-08 1.808084e-08
[1607,] 2.073170e-07 2.934313e-08 1.808084e-08
[1608,] 2.040674e-07 2.934313e-08 1.793024e-08
[1609,] 2.199023e-07 2.936731e-08 1.857522e-08
[1610,] 2.040674e-07 2.969383e-08 1.701297e-08
[1611,] 2.040674e-07 2.936731e-08 1.785560e-08
[1612,] 2.005654e-07 2.939206e-08 1.761994e-08
[1613,] 1.390450e-07 3.203572e-08 1.249107e-08
[1614,] 2.040674e-07 3.004943e-08 1.664097e-08
[1615,] 2.040674e-07 3.004943e-08 1.664097e-08
[1616,] 2.765732e-08 4.665932e-08 5.332654e-09
[1617,] 1.365645e-07 3.095694e-08 1.299576e-08
[1618,] 3.345476e-08 4.064691e-08 7.903386e-09
[1619,] 2.073170e-07 3.015459e-08 1.658204e-08
[1620,] 2.040674e-07 3.019884e-08 1.637305e-08
[1621,] 7.059508e-08 2.962860e-08 1.135679e-08
[1622,] 1.365645e-07 3.090350e-08 1.304067e-08
[1623,] 2.040674e-07 3.011775e-08 1.651540e-08
[1624,] 6.998283e-08 2.962860e-08 1.130480e-08
[1625,] 2.005654e-07 3.015459e-08 1.630638e-08
[1626,] 2.005654e-07 2.941737e-08 1.754723e-08
[1627,] 1.321980e-07 3.099548e-08 1.275119e-08
[1628,] 6.819551e-08 2.951377e-08 1.110734e-08
[1629,] 1.321980e-07 3.090350e-08 1.282585e-08
[1630,] 2.073170e-07 3.023006e-08 1.645059e-08
[1631,] 2.005654e-07 3.023006e-08 1.617831e-08
[1632,] 3.555528e-07 3.071139e-08 2.672907e-08
[1633,] 2.688676e-08 7.039237e-08 1.165773e-08
[1634,] 2.073170e-07 3.019202e-08 1.651612e-08
[1635,] 2.488816e-08 4.690597e-08 5.381020e-09
[1636,] 2.688676e-08 7.039237e-08 1.165773e-08
[1637,] 2.005654e-07 3.030797e-08 1.605177e-08
[1638,] 1.300819e-07 3.123450e-08 1.246593e-08
[1639,] 3.345476e-08 4.496256e-08 8.294852e-09
[1640,] 1.343585e-07 3.106588e-08 1.280042e-08
[1641,] 1.400739e-07 3.237111e-08 1.233029e-08
[1642,] 1.388403e-07 3.228264e-08 1.232953e-08
[1643,] 1.343585e-07 3.101107e-08 1.284420e-08
[1644,] 1.343585e-07 3.101107e-08 1.284420e-08
[1645,] 1.538923e-07 3.243349e-08 1.287277e-08
[1646,] 1.913863e-07 3.026871e-08 1.574013e-08
[1647,] 3.842220e-08 4.661242e-08 1.062944e-08
[1648,] 4.087902e-08 4.802205e-08 7.600680e-09
[1649,] 2.005654e-07 3.034784e-08 1.598908e-08
[1650,] 4.259682e-08 4.742831e-08 7.443774e-09
[1651,] 2.789474e-08 6.988527e-08 1.234521e-08
[1652,] 1.974462e-07 3.034784e-08 1.586418e-08
[1653,] 2.040674e-07 3.034784e-08 1.612824e-08
[1654,] 2.040674e-07 3.034784e-08 1.612824e-08
[1655,] 5.713754e-08 7.456228e-08 3.290689e-08
[1656,] 2.040674e-07 3.034784e-08 1.612824e-08
[1657,] 1.974462e-07 3.038833e-08 1.580263e-08
[1658,] 1.385850e-06 2.540656e-07 4.343732e-06
[1659,] 2.073170e-07 3.034784e-08 1.625638e-08
[1660,] 1.365645e-07 3.101107e-08 1.295111e-08
[1661,] 1.390450e-07 3.243349e-08 1.224967e-08
[1662,] 2.040674e-07 3.128105e-08 1.516201e-08
[1663,] 2.005654e-07 3.042944e-08 1.586481e-08
[1664,] 4.128159e-08 3.903954e-08 7.094807e-09
[1665,] 3.277489e-08 6.937949e-08 1.559945e-08
[1666,] 1.183043e-07 3.236871e-08 1.266935e-08
[1667,] 2.005654e-07 3.116309e-08 1.493406e-08
[1668,] 2.805098e-08 6.860097e-08 1.234698e-08
[1669,] 1.390450e-07 3.190117e-08 1.242453e-08
[1670,] 2.454634e-08 5.282525e-08 5.459742e-09
[1671,] 2.003718e-07 3.116309e-08 1.492713e-08
[1672,] 1.129619e-07 5.746233e-08 2.303405e-08
[1673,] 2.784084e-08 6.774065e-08 1.218253e-08
[1674,] 1.974462e-07 3.116309e-08 1.482202e-08
[1675,] 2.725562e-08 6.718677e-08 1.173327e-08
[1676,] 4.641224e-08 3.472044e-07 4.293206e-08
[1677,] 2.073170e-07 3.121499e-08 1.511635e-08
[1678,] 2.146916e-07 3.088762e-08 1.576486e-08
[1679,] 2.106307e-07 3.116309e-08 1.529012e-08
[1680,] 2.040674e-07 3.121499e-08 1.500213e-08
[1681,] 2.040674e-07 3.116309e-08 1.505887e-08
[1682,] 1.974462e-07 3.121499e-08 1.476671e-08
[1683,] 1.974462e-07 3.121499e-08 1.476671e-08
[1684,] 1.688415e-07 3.106630e-08 1.384689e-08
[1685,] 9.324745e-08 3.523028e-08 1.004504e-08
[1686,] 1.663257e-07 3.111694e-08 1.369903e-08
[1687,] 1.974462e-07 3.116309e-08 1.482202e-08
[1688,] 2.454634e-08 4.921470e-08 5.422878e-09
[1689,] 1.413500e-07 3.347821e-08 1.180272e-08
[1690,] 1.974462e-07 3.121499e-08 1.476671e-08
[1691,] 1.974462e-07 3.121499e-08 1.476671e-08
[1692,] 4.619221e-08 4.702774e-08 1.199328e-08
[1693,] 9.018332e-07 2.365069e-07 2.525611e-06
[1694,] 4.183479e-08 3.061004e-08 8.480486e-09
[1695,] 2.624178e-08 6.684195e-08 1.090650e-08
[1696,] 1.974462e-07 3.101632e-08 1.498431e-08
[1697,] 1.742828e-07 2.961749e-08 1.584199e-08
[1698,] 2.073170e-07 3.142175e-08 1.489768e-08
[1699,] 1.118501e-07 3.302660e-08 1.193137e-08
[1700,] 1.877281e-07 3.116309e-08 1.446755e-08
[1701,] 2.715983e-08 6.626237e-08 1.147920e-08
[1702,] 1.877260e-07 3.116309e-08 1.446748e-08
[1703,] 2.005654e-07 3.116309e-08 1.493406e-08
[1704,] 1.416902e-07 3.331825e-08 1.189214e-08
[1705,] 1.877260e-07 3.116309e-08 1.446748e-08
[1706,] 1.090750e-07 3.278758e-08 1.184391e-08
[1707,] 5.197364e-08 6.577269e-08 2.658162e-08
[1708,] 1.848537e-07 3.111694e-08 1.440862e-08
[1709,] 3.332409e-08 4.433708e-08 8.283075e-09
[1710,] 1.090750e-07 3.263628e-08 1.191886e-08
[1711,] 2.486639e-08 2.564001e-08 6.174818e-09
[1712,] 2.702184e-08 6.556271e-08 1.132350e-08
[1713,] 1.848537e-07 3.106630e-08 1.446174e-08
[1714,] 2.030803e-07 3.131842e-08 1.508546e-08
[1715,] 1.848537e-07 3.111754e-08 1.462921e-08
[1716,] 1.736366e-07 3.106856e-08 1.424418e-08
[1717,] 1.762920e-07 3.106856e-08 1.434926e-08
[1718,] 5.474592e-08 3.810864e-08 1.064778e-08
[1719,] 1.974462e-07 3.106856e-08 1.516162e-08
[1720,] 1.943869e-07 3.097256e-08 1.516011e-08
[1721,] 5.064443e-08 6.279728e-08 2.479368e-08
[1722,] 1.943869e-07 3.087912e-08 1.527485e-08
[1723,] 1.939412e-07 3.078823e-08 1.537353e-08
[1724,] 2.040674e-07 3.078823e-08 1.576509e-08
[1725,] 1.485636e-07 3.127520e-08 1.366537e-08
[1726,] 1.989524e-07 3.074374e-08 1.551996e-08
[1727,] 1.958989e-07 3.066093e-08 1.551442e-08
[1728,] 1.958989e-07 3.061825e-08 1.557385e-08
[1729,] 2.693282e-08 6.464833e-08 1.114406e-08
[1730,] 1.812029e-07 3.052020e-08 1.538547e-08
[1731,] 1.603564e-07 3.048148e-08 1.452682e-08
[1732,] 5.056884e-08 3.162942e-07 5.051529e-08
[1733,] 5.156055e-08 4.656092e-08 7.268316e-09
[1734,] 3.206103e-08 4.095835e-08 9.286483e-09
[1735,] 1.030030e-07 3.156507e-08 1.142357e-08
[1736,] 5.303550e-08 3.989086e-08 1.096434e-08
[1737,] 6.693026e-08 3.704753e-08 6.192584e-09
[1738,] 2.793624e-08 3.150379e-08 6.631539e-09
[1739,] 1.531068e-07 3.133562e-08 1.421766e-08
[1740,] 4.166040e-08 6.612520e-08 1.989335e-08
[1741,] 7.753472e-08 2.989598e-08 1.192889e-08
[1742,] 1.017596e-07 3.177398e-08 1.142984e-08
[1743,] 1.063781e-07 3.190348e-08 1.174381e-08
[1744,] 8.168835e-08 3.214636e-08 1.030459e-08
[1745,] 9.144205e-08 3.060731e-08 1.206180e-08
[1746,] 8.847131e-08 3.075449e-08 1.175504e-08
[1747,] 7.929901e-08 3.228019e-08 1.021204e-08
[1748,] 8.035723e-08 3.222640e-08 1.030657e-08
[1749,] 8.385861e-08 3.512906e-08 1.848911e-08
[1750,] 1.230291e-07 3.591020e-08 2.383398e-08
[1751,] 1.105841e-07 3.602116e-08 2.177501e-08
[1752,] 8.382243e-08 3.164997e-08 1.144257e-08
[1753,] 7.715459e-08 3.570925e-08 1.705957e-08
[1754,] 9.091612e-08 3.132046e-08 2.041525e-08
[1755,] 3.855679e-08 4.604822e-08 1.103640e-08
[1756,] 8.327549e-08 4.378284e-08 1.359910e-08
[1757,] 6.182834e-08 3.948113e-08 1.332812e-08
[1758,] 3.198716e-08 5.731690e-08 1.025309e-08
[1759,] 5.968262e-08 3.938534e-08 1.310175e-08
[1760,] 3.721197e-08 5.013863e-08 1.608916e-08
[1761,] 3.647346e-08 4.985049e-08 1.564429e-08
[1762,] 3.278353e-08 3.233749e-08 6.056002e-09
[1763,] 3.759233e-08 5.154791e-08 1.670525e-08
[1764,] 3.270355e-08 4.072419e-08 5.751597e-09
[1765,] 3.198716e-08 6.207146e-08 1.067889e-08
[1766,] 3.798030e-08 5.166452e-08 1.693771e-08
[1767,] 2.079548e-08 5.538785e-08 7.849960e-09
[1768,] 2.033695e-08 5.812118e-08 7.475514e-09
[1769,] 4.802566e-08 4.677348e-08 2.358878e-08
[1770,] 4.414308e-08 4.626928e-08 2.132870e-08
[1771,] 3.372324e-08 2.436126e-08 7.708196e-09
[1772,] 2.265336e-08 5.534357e-08 7.361678e-09
[1773,] 3.519964e-08 2.422643e-08 7.889633e-09
[1774,] 5.591430e-08 3.874779e-08 1.381910e-08
[1775,] 6.056498e-08 3.935551e-08 1.381512e-08
[1776,] 6.183112e-08 4.038886e-08 1.191114e-08
[1777,] 2.759577e-08 5.948503e-08 8.570909e-09
[1778,] 2.247433e-08 2.430551e-08 5.564497e-09
[1779,] 4.678156e-08 3.563616e-08 1.124898e-08
[1780,] 2.458639e-08 2.716547e-08 6.070273e-09
[1781,] 5.162943e-08 6.867341e-08 1.739340e-08
[1782,] 2.434599e-08 2.714561e-08 6.054770e-09
[1783,] 2.184980e-08 4.510230e-08 5.500395e-09
[1784,] 3.244589e-08 1.406265e-07 6.803219e-09
[1785,] 3.366322e-08 1.428660e-07 6.850000e-09
[1786,] 2.434599e-08 2.786802e-08 6.029588e-09
[1787,] 2.484970e-08 6.013902e-08 8.113951e-09
[1788,] 3.825571e-08 2.628631e-08 1.052654e-08
[1789,] 3.770018e-08 8.214916e-08 1.312102e-08
[1790,] 2.455433e-08 6.258897e-08 7.736577e-09
[1791,] 4.032547e-08 2.433818e-08 8.419458e-09
[1792,] 3.334679e-08 2.710059e-08 9.911555e-09
[1793,] 3.002741e-08 2.745571e-08 7.324071e-09
[1794,] 3.438946e-08 1.609666e-07 6.821269e-09
[1795,] 3.171287e-08 2.659684e-08 9.281561e-09
[1796,] 2.849228e-08 3.603478e-08 8.337756e-09
[1797,] 5.300981e-08 3.918789e-08 1.235635e-08
[1798,] 7.172722e-08 3.896670e-08 1.106158e-08
[1799,] 4.266160e-08 2.591600e-08 1.069520e-08
[1800,] 3.465208e-08 4.879344e-08 1.460581e-08
[1801,] 4.602214e-08 3.890881e-08 1.206927e-08
[1802,] 5.441341e-08 3.312400e-08 1.971059e-08
[1803,] 4.990347e-07 7.078565e-08 2.766983e-08
[1804,] 3.577281e-08 6.953992e-08 2.084960e-08
[1805,] 3.624085e-08 6.727496e-08 2.416037e-08
[1806,] 2.560063e-08 6.653641e-08 7.792493e-09
[1807,] 5.487919e-08 4.073073e-08 1.604898e-08
[1808,] 3.292420e-08 1.716723e-07 6.919785e-09
[1809,] 5.323677e-08 8.724518e-08 7.689091e-09
[1810,] 3.654663e-08 5.076452e-07 7.457684e-09
[1811,] 3.480575e-08 5.057969e-07 7.717413e-09
[1812,] 3.857791e-08 1.815056e-07 6.286767e-09
[1813,] 2.993668e-08 2.050182e-07 6.922088e-09
[1814,] 2.959805e-08 1.991985e-07 6.931391e-09
[1815,] 2.785275e-08 2.087139e-07 7.291157e-09
[1816,] 2.965784e-08 6.248479e-08 8.998477e-09
[1817,] 2.778061e-08 1.918065e-07 7.050118e-09
[1818,] 2.980117e-08 1.903608e-07 6.736637e-09
[1819,] 2.798519e-08 3.101509e-07 7.744431e-09
[1820,] 2.778061e-08 3.133809e-07 7.810902e-09
[1821,] 2.778061e-08 3.101509e-07 7.792975e-09
[1822,] 2.778061e-08 2.951997e-07 7.708446e-09
[1823,] 2.209215e-08 3.823390e-08 6.675892e-09
[1824,] 2.093988e-08 3.664618e-08 6.810851e-09
[1825,] 6.170707e-08 4.695318e-08 1.675516e-08
[1826,] 6.382033e-08 4.691519e-08 1.716152e-08
[1827,] 6.329399e-08 4.692765e-08 1.706702e-08
[1828,] 4.097317e-07 5.018929e-08 2.823989e-08
[1829,] 6.544310e-08 4.699299e-08 1.766789e-08
[1830,] 5.709489e-08 4.695318e-08 1.570340e-08
[1831,] 2.044773e-08 2.381160e-07 1.613288e-08
[1832,] 6.015666e-08 4.697952e-08 1.644653e-08
[1833,] 6.377539e-08 4.706489e-08 1.741232e-08
[1834,] 6.377539e-08 4.707961e-08 1.743614e-08
[1835,] 2.927916e-08 2.691987e-07 7.229985e-09
[1836,] 2.023655e-08 2.420837e-07 1.537497e-08
[1837,] 6.599896e-08 4.714210e-08 1.804774e-08
[1838,] 1.998712e-08 2.607243e-07 1.458560e-08
[1839,] 3.110656e-08 1.310790e-07 5.530791e-09
[1840,] 2.941894e-08 2.885627e-07 7.322952e-09
[1841,] 8.327618e-08 7.561031e-08 2.970083e-08
[1842,] 2.685437e-08 1.415730e-07 5.841986e-09
[1843,] 2.827476e-08 2.729529e-07 7.453319e-09
[1844,] 5.322459e-07 9.152950e-08 1.247932e-08
[1845,] 7.665712e-08 7.734156e-08 2.824649e-08
[1846,] 2.848975e-08 2.702441e-07 7.395230e-09
[1847,] 2.603251e-08 5.021453e-08 8.449652e-09
[1848,] 5.268969e-08 5.372698e-08 1.412724e-08
[1849,] 7.966527e-08 7.700314e-08 2.923327e-08
[1850,] 2.775571e-08 2.781921e-07 7.766769e-09
[1851,] 3.759555e-08 3.138143e-08 8.204414e-09
[1852,] 2.841724e-08 1.504341e-07 5.756796e-09
[1853,] 2.841724e-08 1.504341e-07 5.756796e-09
[1854,] 2.226900e-08 3.576116e-08 6.465807e-09
[1855,] 5.266650e-08 5.366015e-08 1.407839e-08
[1856,] 2.736082e-08 1.489297e-07 5.846438e-09
[1857,] 2.255824e-08 3.617530e-07 1.590977e-08
[1858,] 2.377653e-08 8.598126e-08 7.945775e-09
[1859,] 2.841724e-08 1.396141e-07 5.691383e-09
[1860,] 2.841724e-08 1.519581e-07 5.765848e-09
[1861,] 2.231960e-08 3.587016e-08 6.464666e-09
[1862,] 2.524133e-08 2.268419e-07 6.639825e-09
[1863,] 2.310439e-08 3.599439e-08 6.794084e-09
[1864,] 2.700297e-08 3.761516e-07 8.525403e-09
[1865,] 2.269532e-08 3.617530e-07 1.736601e-08
[1866,] 3.487282e-07 5.347210e-08 2.457507e-08
[1867,] 2.889378e-08 3.115157e-07 7.497332e-09
[1868,] 2.240169e-08 2.844159e-07 1.494220e-08
[1869,] 2.876373e-08 4.870011e-07 8.137933e-09
[1870,] 2.239095e-08 3.238427e-07 1.551957e-08
[1871,] 2.247468e-08 3.196183e-07 1.616673e-08
[1872,] 2.589394e-08 2.047495e-07 6.340143e-09
[1873,] 2.520087e-08 2.031913e-07 6.435225e-09
[1874,] 2.279328e-08 2.814611e-08 5.543219e-09
[1875,] 2.497579e-08 1.698986e-07 1.417843e-08
[1876,] 2.139366e-08 2.612378e-08 6.105972e-09
[1877,] 2.497475e-08 2.887255e-08 6.525072e-09
[1878,] 2.498225e-08 2.913768e-08 6.479969e-09
[1879,] 2.306967e-08 2.863620e-08 5.969764e-09
[1880,] 2.306967e-08 2.879686e-08 5.974513e-09
[1881,] 3.069845e-08 3.605822e-08 1.205029e-08
[1882,] 2.090184e-07 2.125934e-07 4.049265e-07
[1883,] 2.876998e-08 3.482063e-08 1.095287e-08
[1884,] 2.708297e-08 7.288538e-08 7.993622e-09
[1885,] 2.829271e-08 3.338686e-08 9.213911e-09
[1886,] 2.794779e-08 3.482063e-08 1.060475e-08
[1887,] 3.022121e-08 1.856495e-07 2.208526e-08
[1888,] 2.659513e-08 4.574926e-08 8.581422e-09
[1889,] 2.342896e-08 3.029180e-08 5.964354e-09
[1890,] 2.411092e-08 1.389719e-07 1.465890e-08
[1891,] 2.475094e-08 3.244884e-08 8.801445e-09
[1892,] 2.475094e-08 3.232268e-08 8.771657e-09
[1893,] 2.318899e-08 3.002856e-08 5.984714e-09
[1894,] 2.455427e-08 3.219786e-08 8.661152e-09
[1895,] 2.455427e-08 3.195220e-08 8.603571e-09
[1896,] 2.477833e-08 2.878147e-08 6.099111e-09
[1897,] 2.367017e-08 3.019687e-08 5.934220e-09
[1898,] 2.088980e-08 8.074130e-08 6.272599e-09
[1899,] 2.438943e-08 3.029621e-08 6.488291e-09
[1900,] 2.349275e-08 3.077420e-08 5.968812e-09
[1901,] 2.459535e-08 3.018596e-08 6.289067e-09
[1902,] 2.360884e-08 3.056549e-08 5.956342e-09
[1903,] 2.359776e-08 3.093851e-08 5.969114e-09
[1904,] 2.452547e-08 2.894141e-08 6.215091e-09
[1905,] 2.637484e-08 4.477748e-08 7.934535e-09
[1906,] 2.334604e-07 1.984019e-07 4.283083e-07
[1907,] 3.279367e-08 4.661046e-08 8.543576e-09
[1908,] 3.516064e-08 4.523723e-08 9.216919e-09
[1909,] 2.437028e-08 2.876519e-08 6.396634e-09
[1910,] 4.534328e-08 3.895495e-08 8.133013e-09
[1911,] 1.913603e-07 6.569856e-08 2.210885e-08
[1912,] 4.015173e-08 4.616186e-08 1.033220e-08
[1913,] 1.248824e-05 1.542347e-07 1.310996e-05
[1914,] 1.360526e-05 1.551940e-07 1.412916e-05
[1915,] 3.530018e-08 2.750083e-08 9.342984e-09
[1916,] 2.896911e-08 3.736855e-08 6.524367e-09
[1917,] 2.218049e-08 3.450307e-08 6.741096e-09
[1918,] 2.907288e-08 3.594898e-08 6.434737e-09
[1919,] 2.131984e-06 7.943096e-08 1.038996e-06
[1920,] 2.883815e-08 2.635208e-08 7.076040e-09
[1921,] 6.004704e-08 2.940564e-08 1.647404e-08
[1922,] 3.077822e-08 3.177514e-08 6.245434e-09
[1923,] 5.907102e-08 3.065518e-08 1.755763e-08
[1924,] 5.498415e-06 8.310295e-08 2.532080e-06
[1925,] 2.194579e-07 1.389291e-07 2.847183e-07
[1926,] 3.053404e-08 2.997161e-08 6.190120e-09
[1927,] 3.349258e-07 1.513395e-07 4.912238e-07
[1928,] 2.519736e-08 2.631252e-08 6.680747e-09
[1929,] 3.589943e-08 3.387618e-08 1.268031e-08
[1930,] 2.626673e-08 2.610984e-08 6.934456e-09
[1931,] 3.552040e-08 3.456614e-08 1.287084e-08
[1932,] 6.004707e-08 3.213072e-08 1.931330e-08
[1933,] 1.178833e-07 6.517284e-08 2.665698e-08
[1934,] 3.488496e-07 1.630870e-07 5.587370e-07
[1935,] 3.041531e-08 2.899721e-08 6.151456e-09
[1936,] 3.999180e-06 8.570153e-08 2.029501e-06
[1937,] 3.064633e-08 2.769913e-08 6.117917e-09
[1938,] 3.577101e-08 3.460717e-08 1.294092e-08
[1939,] 2.138386e-07 1.544333e-07 3.093744e-07
[1940,] 1.760405e-06 7.610548e-08 8.125725e-07
[1941,] 2.854464e-08 2.736234e-08 7.298678e-09
[1942,] 1.152483e-07 5.167429e-08 2.047580e-08
[1943,] 2.481563e-08 2.543909e-08 6.367239e-09
[1944,] 1.552228e-07 1.631982e-07 2.298696e-07
[1945,] 5.475363e-08 2.738614e-08 1.294042e-08
[1946,] 1.361300e-06 7.053208e-08 5.782975e-07
[1947,] 2.467624e-08 2.625545e-08 6.524237e-09
[1948,] 2.629730e-07 5.069507e-08 4.153146e-08
[1949,] 2.474444e-08 2.629422e-08 6.554758e-09
[1950,] 2.474444e-08 2.648170e-08 6.597025e-09
[1951,] 1.115015e-06 7.369842e-08 5.297550e-07
[1952,] 1.062305e-07 5.064190e-08 2.359332e-08
[1953,] 9.415439e-08 5.086012e-08 2.214900e-08
[1954,] 2.499142e-08 2.774272e-08 6.986020e-09
[1955,] 1.142628e-07 5.167694e-08 3.020386e-08
[1956,] 1.037425e-07 3.128088e-08 2.936161e-08
[1957,] 3.004193e-08 3.317240e-08 9.085915e-09
[1958,] 2.986950e-08 3.093567e-08 8.466669e-09
[1959,] 3.549395e-08 2.704764e-08 6.387930e-09
[1960,] 3.225617e-08 8.996267e-08 1.447194e-08
[1961,] 2.342147e-08 5.881838e-08 7.257382e-09
[1962,] 8.420746e-06 6.341986e-08 1.307611e-06
[1963,] 9.460632e-08 3.760111e-08 9.412450e-09
[1964,] 2.371574e-08 8.949744e-08 1.522460e-08
[1965,] 3.795922e-08 6.202674e-08 2.420589e-08
[1966,] 3.347583e-08 6.876322e-08 2.233088e-08
[1967,] 2.344052e-07 1.083218e-07 2.427348e-07
[1968,] 6.281675e-08 1.001086e-07 6.893387e-08
[1969,] 2.412202e-08 1.692706e-07 2.229963e-08
[1970,] 2.414058e-08 1.708777e-07 2.244891e-08
[1971,] 2.444287e-08 3.393517e-08 6.989873e-09
[1972,] 1.947750e-08 5.054258e-08 6.393916e-09
[1973,] 2.733239e-08 3.558522e-08 6.605857e-09
[1974,] 2.541304e-08 2.629136e-08 6.710481e-09
[1975,] 2.598068e-08 2.651073e-08 7.025934e-09
[1976,] 2.568062e-08 3.301156e-08 6.700549e-09
[1977,] 2.622289e-08 3.285273e-08 6.801363e-09
[1978,] 2.201372e-08 3.257459e-08 6.017898e-09
[1979,] 2.660485e-08 3.256913e-08 6.953387e-09
[1980,] 6.699113e-06 2.739684e-08 4.911831e-07
[1981,] 2.550777e-08 3.268996e-08 6.693070e-09
[1982,] 2.165025e-08 2.606958e-08 5.989959e-09
[1983,] 2.532209e-08 3.278034e-08 6.625753e-09
[1984,] 4.060374e-08 3.725055e-08 1.534593e-08
[1985,] 4.060374e-08 3.725055e-08 1.534593e-08
[1986,] 2.550682e-08 3.255158e-08 6.971527e-09
[1987,] 2.515635e-08 3.255535e-08 6.914431e-09
[1988,] 6.219007e-06 2.658557e-08 4.146690e-07
[1989,] 2.483787e-08 3.256085e-08 6.862557e-09
[1990,] 2.122822e-08 2.751775e-08 6.155493e-09
[1991,] 2.115212e-08 2.757895e-08 6.137695e-09
[1992,] 2.188406e-08 3.228974e-08 6.108444e-09
[1993,] 4.976293e-06 2.438223e-08 2.131322e-07
[1994,] 2.821161e-08 3.335916e-08 7.214874e-09
[1995,] 2.499528e-08 3.267780e-08 6.919456e-09
[1996,] 2.776221e-08 3.374605e-08 6.979506e-09
[1997,] 2.697562e-08 3.354677e-08 6.973587e-09
[1998,] 3.169196e-06 3.623937e-08 5.150750e-08
[1999,] 2.998238e-08 3.348138e-08 7.607349e-09
[2000,] 3.063585e-06 3.534144e-08 4.719858e-08
[2001,] 5.589969e-06 3.597452e-08 7.624573e-08
[2002,] 4.305480e-06 3.532139e-08 6.224600e-08
[2003,] 4.378371e-06 3.532139e-08 6.307148e-08
[2004,] 2.353247e-06 3.517761e-08 5.602151e-08
[2005,] 2.264023e-06 3.517761e-08 5.725956e-08
[2006,] 3.053007e-06 3.523870e-08 6.867683e-08
[2007,] 4.079615e-06 3.534144e-08 5.972963e-08
[2008,] 4.305480e-06 3.488765e-08 5.951360e-08
[2009,] 4.305480e-06 3.474449e-08 5.862563e-08
[2010,] 3.698547e-08 2.841841e-08 6.245112e-09
[2011,] 2.603100e-08 3.382355e-08 7.446371e-09
[2012,] 2.575605e-08 3.344104e-08 7.129758e-09
[2013,] 4.858197e-08 2.777389e-08 7.200908e-09
[2014,] 5.062029e-08 2.757911e-08 7.402843e-09
[2015,] 2.591135e-08 3.359336e-08 7.234959e-09
[2016,] 4.462250e-08 2.922850e-08 6.602263e-09
[2017,] 2.403579e-08 3.846893e-08 7.903769e-09
[2018,] 1.287222e-07 2.522316e-08 2.168445e-08
[2019,] 2.330797e-08 3.877711e-08 7.647344e-09
[2020,] 2.296157e-08 3.984460e-08 7.629310e-09
[2021,] 5.863051e-05 5.234947e-08 1.065808e-06
[2022,] 7.937408e-06 3.904500e-08 6.732001e-07
[2023,] 4.232350e-06 3.842157e-08 5.248636e-07
[2024,] 4.322947e-08 7.647293e-08 3.323711e-08
[2025,] 2.433571e-08 4.429227e-08 8.878122e-09
[2026,] 2.446897e-08 4.475431e-08 9.005701e-09
[2027,] 2.525993e-06 3.152084e-08 4.189906e-08
[2028,] 2.455786e-08 4.549670e-08 9.146566e-09
[2029,] 2.842798e-08 3.064941e-08 5.548927e-09
[2030,] 2.529264e-08 3.261934e-08 8.509812e-09
[2031,] 2.503477e-08 5.016975e-08 9.988258e-09
[2032,] 2.577108e-08 3.193869e-08 8.541245e-09
[2033,] 2.514025e-08 3.183210e-08 8.271438e-09
[2034,] 5.934462e-08 3.627820e-08 1.512343e-08
[2035,] 2.460546e-08 5.280079e-08 1.002677e-08
[2036,] 3.051612e-06 6.823921e-08 7.672327e-07
[2037,] 2.529264e-08 3.284454e-08 8.560024e-09
[2038,] 2.429040e-08 3.641920e-08 7.765307e-09
[2039,] 5.758303e-08 3.620095e-08 1.479274e-08
[2040,] 5.777014e-08 3.616228e-08 1.473435e-08
[2041,] 5.691385e-08 3.610732e-08 1.440136e-08
[2042,] 5.245389e-08 3.625607e-08 1.380796e-08
[2043,] 3.245692e-08 3.077078e-08 9.792609e-09
[2044,] 9.995055e-07 5.484867e-08 4.490043e-07
[2045,] 7.962068e-07 4.157806e-08 2.125062e-07
[2046,] 4.553604e-08 9.349578e-08 3.518053e-08
[2047,] 4.446259e-08 8.954678e-08 3.304997e-08
[2048,] 2.119319e-08 4.690993e-08 6.459153e-09
[2049,] 7.532185e-06 3.341766e-08 4.057624e-08
[2050,] 5.669403e-08 6.021818e-08 3.131862e-08
[2051,] 9.111136e-06 3.322889e-08 4.451876e-08
[2052,] 7.274483e-06 3.297097e-08 4.439046e-08
[2053,] 4.228756e-07 9.940573e-08 4.914753e-07
[2054,] 4.251293e-08 2.729848e-08 1.100117e-08
[2055,] 5.796757e-08 1.978522e-07 9.571937e-08
[2056,] 6.384883e-08 5.388906e-08 1.640299e-08
[2057,] 1.991108e-08 2.827707e-08 5.981674e-09
[2058,] 1.982327e-08 2.808371e-08 5.910905e-09
[2059,] 1.986554e-08 2.781051e-08 5.902631e-09
[2060,] 2.024075e-08 2.722763e-08 6.032585e-09
[2061,] 2.037698e-08 2.719482e-08 6.092157e-09
[2062,] 2.402120e-08 5.014354e-08 9.519007e-09
[2063,] 2.386202e-08 4.881905e-08 9.241048e-09
[2064,] 2.052524e-08 2.919054e-08 6.434769e-09
[2065,] 2.045016e-08 3.140331e-08 6.694935e-09
[2066,] 1.968833e-08 2.914942e-08 5.940961e-09
[2067,] 2.173808e-08 2.880931e-08 6.034124e-09
[2068,] 2.272639e-08 5.439991e-08 8.888744e-09
[2069,] 2.052365e-08 2.504584e-08 5.436427e-09
[2070,] 1.941520e-08 2.813478e-08 5.522098e-09
[2071,] 2.273809e-08 5.153421e-08 8.667035e-09
[2072,] 2.252003e-08 5.040046e-08 8.311358e-09
[2073,] 2.306962e-08 5.382057e-08 9.062268e-09
[2074,] 2.237233e-08 5.671621e-08 8.539858e-09
[2075,] 2.274904e-08 5.459951e-08 8.917062e-09
[2076,] 1.945601e-08 2.656155e-08 5.453964e-09
[2077,] 3.036554e-08 4.401005e-08 1.019821e-08
[2078,] 6.100452e-08 3.946843e-08 1.199512e-08
[2079,] 2.093881e-08 3.641184e-08 6.792190e-09
[2080,] 2.314407e-08 4.920981e-08 8.870601e-09
[2081,] 2.090475e-08 3.641184e-08 6.755276e-09
[2082,] 6.340905e-08 4.860540e-08 1.488438e-08
[2083,] 1.956280e-08 2.571302e-08 5.459288e-09
[2084,] 1.956280e-08 2.557308e-08 5.442461e-09
[2085,] 2.097525e-08 3.935789e-08 7.103913e-09
[2086,] 2.301343e-08 5.175051e-08 8.981307e-09
[2087,] 2.289225e-08 5.034306e-08 8.730958e-09
[2088,] 2.066703e-08 2.808547e-08 5.903897e-09
[2089,] 2.101408e-08 4.000369e-08 7.195527e-09
[2090,] 2.066703e-08 2.799711e-08 5.887338e-09
[2091,] 2.141250e-08 2.558119e-08 5.724810e-09
[2092,] 2.097525e-08 3.912768e-08 7.073040e-09
[2093,] 6.372725e-08 4.202023e-08 1.300639e-08
[2094,] 2.210920e-08 4.599845e-08 7.887316e-09
[2095,] 2.063724e-08 3.087728e-08 6.182757e-09
[2096,] 2.272481e-08 4.809291e-08 8.167914e-09
[2097,] 2.276682e-08 4.649203e-08 8.082640e-09
[2098,] 1.947358e-08 2.350606e-08 5.116187e-09
[2099,] 2.959161e-08 3.847872e-08 8.943539e-09
[2100,] 1.942240e-08 2.340814e-08 5.074048e-09
[2101,] 6.498288e-08 4.510194e-08 1.646439e-08
[2102,] 6.632323e-08 4.160712e-08 1.550927e-08
[2103,] 2.175360e-08 5.616233e-08 6.302736e-09
[2104,] 2.230737e-08 2.612721e-08 5.633546e-09
[2105,] 7.410965e-08 4.049534e-08 1.661618e-08
[2106,] 7.348882e-08 4.148536e-08 1.700244e-08
[2107,] 2.080411e-08 6.086188e-08 5.940155e-09
[2108,] 2.392379e-08 3.354781e-08 6.350336e-09
[2109,] 2.552488e-08 3.008687e-08 6.675883e-09
[2110,] 2.166171e-08 5.453613e-08 6.293205e-09
[2111,] 2.937049e-08 5.574460e-08 5.626410e-09
[2112,] 2.213408e-08 2.964332e-08 6.112129e-09
[2113,] 2.217815e-08 2.964332e-08 6.188365e-09
[2114,] 2.836036e-08 2.788002e-08 5.193314e-09
[2115,] 2.585031e-08 3.139017e-08 6.458061e-09
[2116,] 1.981723e-08 2.720033e-08 5.144111e-09
[2117,] 1.976619e-08 2.679221e-08 5.135774e-09
[2118,] 2.214594e-08 2.825691e-08 5.998215e-09
[2119,] 2.215612e-08 2.874841e-08 6.064698e-09
[2120,] 2.430792e-08 3.090087e-08 6.444600e-09
[2121,] 2.488668e-08 3.078011e-08 6.409625e-09
[2122,] 2.482789e-08 3.075129e-08 6.407641e-09
[2123,] 2.514246e-08 3.080948e-08 6.423506e-09
[2124,] 2.507540e-08 3.072302e-08 6.424011e-09
[2125,] 2.501043e-08 3.069529e-08 6.421283e-09
[2126,] 2.482789e-08 3.080948e-08 6.405469e-09
[2127,] 2.488668e-08 3.064146e-08 6.416200e-09
[2128,] 2.488668e-08 3.072302e-08 6.412123e-09
[2129,] 1.963240e-08 2.663698e-08 5.162936e-09
[2130,] 1.960343e-08 2.697132e-08 5.191865e-09
[2131,] 1.949923e-08 2.695771e-08 5.240808e-09
[2132,] 1.963240e-08 2.760176e-08 5.217224e-09
[2133,] 6.889983e-08 5.672156e-08 2.051758e-08
[2134,] 1.966699e-08 2.778291e-08 5.214925e-09
[2135,] 2.568609e-08 3.083939e-08 6.477790e-09
[2136,] 2.197394e-08 2.744493e-08 4.980336e-09
[2137,] 2.183652e-08 2.735140e-08 4.979949e-09
[2138,] 2.545071e-08 2.453676e-08 5.692502e-09
[2139,] 2.183652e-08 2.769928e-08 4.979985e-09
[2140,] 4.451455e-08 4.294413e-08 6.051940e-09
[2141,] 2.209456e-08 2.876441e-08 4.992567e-09
[2142,] 2.171279e-08 2.785189e-08 4.980935e-09
[2143,] 2.164983e-08 2.893975e-08 4.990137e-09
[2144,] 2.183652e-08 2.927370e-08 4.989507e-09
[2145,] 2.177042e-08 2.939731e-08 4.992296e-09
[2146,] 2.196376e-08 2.939165e-08 4.988117e-09
[2147,] 2.451042e-08 2.395734e-08 5.760833e-09
[2148,] 2.222040e-08 2.927370e-08 4.983502e-09
[2149,] 2.164853e-08 2.964622e-08 4.998714e-09
[2150,] 2.183652e-08 2.927370e-08 4.989507e-09
[2151,] 4.134797e-08 4.096063e-08 5.985602e-09
[2152,] 2.197178e-08 2.927370e-08 4.986948e-09
[2153,] 2.196376e-08 2.880833e-08 4.983610e-09
[2154,] 2.222897e-08 2.939165e-08 4.984113e-09
[2155,] 2.171279e-08 2.882735e-08 4.987683e-09
[2156,] 2.171279e-08 2.882735e-08 4.987683e-09
[2157,] 2.283484e-08 2.868989e-08 5.740700e-09
[2158,] 3.126259e-08 2.379241e-08 6.710948e-09
[2159,] 2.171279e-08 2.860670e-08 4.985718e-09
[2160,] 2.209456e-08 2.865618e-08 4.992224e-09
[2161,] 2.243749e-08 2.827693e-08 5.779224e-09
[2162,] 2.247498e-08 2.839779e-08 5.778485e-09
[2163,] 2.626413e-08 3.199070e-08 6.412149e-09
[2164,] 2.246406e-08 2.810952e-08 5.708619e-09
[2165,] 3.184096e-08 2.440073e-08 7.610264e-09
[2166,] 2.541875e-08 3.238033e-08 6.376925e-09
[2167,] 7.770223e-08 3.053980e-08 9.284916e-09
[2168,] 3.272489e-08 2.469304e-08 7.914668e-09
[2169,] 2.541875e-08 3.216941e-08 6.380917e-09
[2170,] 2.568547e-08 3.226199e-08 6.388777e-09
[2171,] 2.558831e-08 3.231162e-08 6.383804e-09
[2172,] 5.055258e-08 5.105882e-08 1.320519e-08
[2173,] 1.071310e-07 3.062750e-08 1.098647e-08
[2174,] 9.374623e-08 3.013211e-08 1.052769e-08
[2175,] 5.800495e-08 3.665777e-08 1.199243e-08
[2176,] 5.542390e-08 3.034438e-08 9.663321e-09
[2177,] 2.441337e-08 3.048752e-08 6.473713e-09
[2178,] 2.616845e-08 4.559456e-08 7.332476e-09
[2179,] 2.732275e-08 4.406419e-08 7.072743e-09
[2180,] 2.428054e-08 2.895861e-08 6.214195e-09
[2181,] 2.709050e-08 4.325870e-08 7.073216e-09
[2182,] 2.455904e-08 2.679737e-08 5.993607e-09
[2183,] 2.724333e-08 4.304726e-08 7.053083e-09
[2184,] 2.749609e-08 4.202278e-08 7.019136e-09
[2185,] 2.678518e-08 4.202278e-08 7.017439e-09
[2186,] 5.904513e-08 2.569695e-08 8.274914e-09
[2187,] 2.775944e-08 4.216545e-08 7.013713e-09
[2188,] 5.955878e-08 2.579538e-08 8.302410e-09
[2189,] 2.780800e-08 4.108728e-08 6.992304e-09
[2190,] 2.819042e-08 4.032741e-08 6.979597e-09
[2191,] 2.796085e-08 4.590899e-08 7.511547e-09
[2192,] 2.496496e-08 2.623941e-08 5.863363e-09
[2193,] 2.883424e-08 3.932500e-08 7.007714e-09
[2194,] 2.684421e-08 3.818640e-08 6.991858e-09
[2195,] 2.839604e-08 3.874827e-08 6.993734e-09
[2196,] 2.888166e-08 3.791705e-08 7.009244e-09
[2197,] 5.892977e-08 1.075664e-07 6.776210e-09
[2198,] 2.983705e-08 3.883993e-08 7.078275e-09
[2199,] 3.186877e-08 3.128397e-08 6.072699e-09
[2200,] 2.970456e-08 4.031916e-08 7.063067e-09
[2201,] 2.851561e-08 4.272345e-08 7.010443e-09
[2202,] 2.557058e-08 2.592577e-08 5.763523e-09
[2203,] 2.529245e-08 2.743847e-08 5.797616e-09
[2204,] 2.529245e-08 2.727663e-08 5.790400e-09
[2205,] 5.129771e-08 2.511985e-08 7.902772e-09
[2206,] 7.906657e-08 8.402924e-08 3.404929e-08
[2207,] 3.026399e-08 3.913551e-08 7.145997e-09
[2208,] 6.227526e-08 1.237166e-07 6.769698e-09
[2209,] 3.228045e-08 4.268688e-08 7.138504e-09
[2210,] 2.875864e-08 3.965378e-08 7.197666e-09
[2211,] 3.015206e-08 3.978551e-08 7.242517e-09
[2212,] 2.847335e-08 3.985569e-08 7.192230e-09
[2213,] 3.065063e-08 4.019596e-08 7.291132e-09
[2214,] 3.052093e-08 4.034162e-08 7.282085e-09
[2215,] 3.026864e-08 4.060078e-08 7.267196e-09
[2216,] 2.838237e-08 4.020822e-08 7.191263e-09
[2217,] 3.014599e-08 4.048223e-08 7.265146e-09
[2218,] 2.866146e-08 4.065205e-08 7.191548e-09
[2219,] 3.078273e-08 4.070873e-08 7.284229e-09
[2220,] 3.052093e-08 4.063261e-08 7.275697e-09
[2221,] 3.078273e-08 4.078546e-08 7.282505e-09
[2222,] 2.896956e-08 4.072942e-08 7.193666e-09
[2223,] 2.885791e-08 4.079959e-08 7.192336e-09
[2224,] 3.106807e-08 4.078546e-08 7.294191e-09
[2225,] 3.134999e-08 4.085506e-08 7.304673e-09
[2226,] 3.106807e-08 4.093298e-08 7.290608e-09
[2227,] 3.134999e-08 4.078546e-08 7.306566e-09
[2228,] 2.634396e-08 2.642635e-08 5.828362e-09
[2229,] 5.305839e-08 2.521619e-08 8.006518e-09
[2230,] 5.248407e-08 2.528585e-08 8.040338e-09
[2231,] 5.431397e-08 2.536778e-08 7.820229e-09
[2232,] 3.534064e-08 4.529870e-08 7.266662e-09
[2233,] 3.666132e-08 3.087836e-08 6.296948e-09
[2234,] 4.315847e-08 5.161184e-08 7.345955e-09
[2235,] 2.396920e-08 5.064412e-08 7.743315e-09
[2236,] 2.296744e-08 3.222628e-08 6.025434e-09
[2237,] 2.296744e-08 3.715108e-08 6.368710e-09
[2238,] 2.272541e-08 3.735436e-08 6.559342e-09
[2239,] 2.333986e-08 4.647283e-08 6.737260e-09
[2240,] 2.742841e-08 8.423519e-08 7.125985e-09
```
